## Supplementary material for "Characterization of shared and ancestry-specific signals driving complex traits using multi-ancestry fine-mapping": susiex_nc3.cs80.cs

```
CS_ID	SNP	BP	REF_ALLELE	ALT_ALLELE	REF_FRQ	BETA	SE	-LOG10P	CS_PIP	OVRL_PIP
1	chr11:8823362:G:A	8823362	A,A	G,G	1,1	inf,inf	inf,inf	11.8738,2.57587	0.308945	0.308976
1	chr11:8831138:G:A	8831138	A,A	G,G	1,1	inf,inf	inf,inf	11.92,2.47254	0.283425	0.283455
1	chr11:8830692:C:T	8830692	T,T	C,C	1,1	inf,inf	inf,inf	11.9576,2.39457	0.266237	0.266268
2	chr11:8634453:G:C	8634453	C,NA	G,NA	1,NA	-inf,NA	inf,NA	3.03257,NA	0.115234	0.11916
2	chr11:8383120:G:A	8383120	A,NA	G,NA	1,NA	-inf,NA	inf,NA	3.06048,NA	0.108509	0.111881
2	chr11:8469031:T:C	8469031	C,NA	T,NA	1,NA	-inf,NA	inf,NA	2.76849,NA	0.088813	0.09131
2	chr11:8405886:T:C	8405886	C,NA	T,NA	1,NA	-inf,NA	inf,NA	2.58729,NA	0.0557533	0.0576444
2	chr11:8815654:CT:C	8815654	C,NA	CT,NA	1,NA	-inf,NA	inf,NA	2.44574,NA	0.0250183	0.0954653
2	chr11:8683164:A:C	8683164	C,C	A,A	1,1	inf,-inf	inf,inf	3.59791,0.946245	0.0248944	0.0728149
2	chr11:9064090:T:C	9064090	C,C	T,T	1,1	inf,inf	inf,inf	4.08094,0.450635	0.00936218	0.0238704
2	chr11:8328112:A:G	8328112	G,G	A,A	1,1	-inf,inf	inf,inf	3.05163,0.396996	0.0087833	0.0105318
2	chr11:8872169:C:A	8872169	NA,A	NA,C	NA,1	NA,inf	NA,inf	NA,3.57484	0.00366545	0.00955995
2	chr11:8680289:C:T	8680289	T,T	C,C	1,1	inf,-inf	inf,inf	4.70362,2.09299	0.00333973	0.00843532
2	chr11:9105203:T:C	9105203	C,NA	T,NA	1,NA	-inf,NA	inf,NA	1.67788,NA	0.00257485	0.00360012
2	chr11:8356676:CT:C	8356676	NA,C	NA,CT	NA,1	NA,-inf	NA,inf	NA,2.17042	0.00255724	0.00637495
2	chr11:8448012:G:A	8448012	NA,A	NA,G	NA,1	NA,inf	NA,inf	NA,1.78571	0.00251803	0.0064467
2	chr11:8367907:A:C	8367907	C,C	A,A	1,1	inf,-inf	inf,inf	1.00832,2.84773	0.00230031	0.0038177
2	chr11:9317188:C:G	9317188	NA,G	NA,C	NA,1	NA,inf	NA,inf	NA,2.08113	0.00207612	0.0052905
2	chr11:8533729:C:T	8533729	NA,T	NA,C	NA,1	NA,inf	NA,inf	NA,1.89457	0.0019758	0.0051641
2	chr11:8736797:G:A	8736797	A,NA	G,NA	1,NA	inf,NA	inf,NA	0.885669,NA	0.00184739	0.00464805
2	chr11:8527219:G:A	8527219	NA,A	NA,G	NA,1	NA,inf	NA,inf	NA,1.85209	0.0018249	0.00476656
2	chr11:8678115:A:G	8678115	G,G	A,A	1,1	inf,-inf	inf,inf	5.12605,0.991996	0.00158194	0.00380462
2	chr11:8449055:G:C	8449055	C,C	G,G	1,1	inf,inf	inf,inf	0.162568,2.12024	0.00149618	0.00370969
2	chr11:8924867:G:A	8924867	A,NA	G,NA	1,NA	inf,NA	inf,NA	3.0836,NA	0.00144058	0.0035878
2	chr11:8394182:T:A	8394182	NA,A	NA,T	NA,1	NA,inf	NA,inf	NA,1.96643	0.00138508	0.00357941
2	chr11:9068962:A:G	9068962	NA,G	NA,A	NA,1	NA,-inf	NA,inf	NA,1.6822	0.0013625	0.00343717
2	chr11:9269922:T:C	9269922	C,NA	T,NA	1,NA	-inf,NA	inf,NA	1.03228,NA	0.00132843	0.00271316
2	chr11:8421077:CTT:C	8421077	NA,C	NA,CTT	NA,1	NA,inf	NA,inf	NA,1.97534	0.00128865	0.00333556
2	chr11:8867206:G:A	8867206	NA,A	NA,G	NA,1	NA,-inf	NA,inf	NA,1.99232	0.00126231	0.00320794
2	chr11:9269920:T:A	9269920	A,NA	T,NA	1,NA	-inf,NA	inf,NA	1.01113,NA	0.00125473	0.00256747
2	chr11:8867947:T:C	8867947	NA,C	NA,T	NA,1	NA,-inf	NA,inf	NA,1.98269	0.00124131	0.0031544
2	chr11:8833766:ATGAAC:A	8833766	A,NA	ATGAAC,NA	1,NA	-inf,NA	inf,NA	0.945423,NA	0.00121112	0.00155684
2	chr11:8469960:A:C	8469960	NA,C	NA,A	NA,1	NA,inf	NA,inf	NA,1.9334	0.00120101	0.00310703
2	chr11:9156520:G:A	9156520	NA,A	NA,G	NA,1	NA,-inf	NA,inf	NA,1.60751	0.00119364	0.00300416
2	chr11:8677678:T:C	8677678	C,C	T,T	1,1	inf,-inf	inf,inf	0.059744,2.51782	0.00114411	0.00265605
2	chr11:9028408:G:A	9028408	A,NA	G,NA	1,NA	-inf,NA	inf,NA	2.61581,NA	0.0011408	0.00295542
2	chr11:9240309:C:T	9240309	T,NA	C,NA	1,NA	-inf,NA	inf,NA	0.966865,NA	0.00113849	0.0023394
2	chr11:8882384:A:G	8882384	NA,G	NA,A	NA,1	NA,inf	NA,inf	NA,2.81608	0.00113002	0.00293063
2	chr11:8843015:C:T	8843015	NA,T	NA,C	NA,1	NA,-inf	NA,inf	NA,1.9436	0.00111397	0.00282977
2	chr11:8342675:G:C	8342675	NA,C	NA,G	NA,1	NA,-inf	NA,inf	NA,1.66289	0.00111379	0.00278315
2	chr11:9230107:C:T	9230107	T,NA	C,NA	1,NA	-inf,NA	inf,NA	0.966328,NA	0.00110362	0.00227248
2	chr11:9054083:G:A	9054083	A,NA	G,NA	1,NA	inf,NA	inf,NA	2.47253,NA	0.00108837	0.00274826
2	chr11:9199224:G:A	9199224	NA,A	NA,G	NA,1	NA,-inf	NA,inf	NA,1.67716	0.00108404	0.00276452
2	chr11:8557522:C:T	8557522	T,T	C,C	1,1	inf,inf	inf,inf	0.213208,1.84587	0.00108117	0.00268397
2	chr11:9053511:G:A	9053511	A,NA	G,NA	1,NA	inf,NA	inf,NA	2.49878,NA	0.00106081	0.00279003
2	chr11:8895678:T:A	8895678	NA,A	NA,T	NA,1	NA,inf	NA,inf	NA,2.75138	0.00104376	0.00270541
2	chr11:8476069:G:A	8476069	NA,A	NA,G	NA,1	NA,-inf	NA,inf	NA,2.03914	0.00102601	0.00279064
2	chr11:9157384:T:C	9157384	NA,C	NA,T	NA,1	NA,-inf	NA,inf	NA,1.64086	0.00102556	0.00261438
2	chr11:8888373:T:C	8888373	NA,C	NA,T	NA,1	NA,inf	NA,inf	NA,2.761	0.00102268	0.00265132
2	chr11:9190597:T:C	9190597	NA,C	NA,T	NA,1	NA,inf	NA,inf	NA,1.66635	0.00101967	0.00259942
2	chr11:8329148:A:AG	8329148	AG,NA	A,NA	1,NA	-inf,NA	inf,NA	2.08857,NA	0.00101912	0.00269084
2	chr11:8462094:A:C	8462094	NA,C	NA,A	NA,1	NA,-inf	NA,inf	NA,2.0359	0.00101888	0.00277061
2	chr11:9190254:T:C	9190254	NA,C	NA,T	NA,1	NA,-inf	NA,inf	NA,1.63353	0.00101743	0.0025937
2	chr11:8453879:C:G	8453879	NA,G	NA,C	NA,1	NA,-inf	NA,inf	NA,2.02127	0.000997034	0.00271039
2	chr11:8530997:G:A	8530997	NA,A	NA,G	NA,1	NA,inf	NA,inf	NA,1.56925	0.000994349	0.00258298
2	chr11:9086212:G:A	9086212	NA,A	NA,G	NA,1	NA,-inf	NA,inf	NA,1.53182	0.000992433	0.00250442
2	chr11:8913934:T:C	8913934	C,NA	T,NA	1,NA	inf,NA	inf,NA	2.86516,NA	0.000991244	0.00246819
2	chr11:9081163:C:T	9081163	NA,T	NA,C	NA,1	NA,-inf	NA,inf	NA,1.52429	0.000981582	0.00247663
2	chr11:8527437:T:C	8527437	NA,C	NA,T	NA,1	NA,inf	NA,inf	NA,1.56346	0.000980024	0.00254478
2	chr11:8476187:G:A	8476187	NA,A	NA,G	NA,1	NA,-inf	NA,inf	NA,2.00307	0.000974515	0.00264805
2	chr11:9113859:T:A	9113859	NA,A	NA,T	NA,1	NA,-inf	NA,inf	NA,1.49633	0.000941606	0.00236651
2	chr11:9081407:A:G	9081407	NA,G	NA,A	NA,1	NA,-inf	NA,inf	NA,1.4933	0.00092946	0.00234504
2	chr11:8448290:T:C	8448290	NA,C	NA,T	NA,1	NA,-inf	NA,inf	NA,1.95325	0.000917719	0.00248631
2	chr11:8423402:G:A	8423402	NA,A	NA,G	NA,1	NA,-inf	NA,inf	NA,1.95364	0.000905628	0.00245691
2	chr11:8458110:G:A	8458110	NA,A	NA,G	NA,1	NA,inf	NA,inf	NA,1.21143	0.000900265	0.00229835
2	chr11:8824316:C:T	8824316	T,NA	C,NA	1,NA	-inf,NA	inf,NA	3.68192,NA	0.000899026	0.00238405
2	chr11:8534980:G:A	8534980	NA,A	NA,G	NA,1	NA,inf	NA,inf	NA,1.20389	0.00089391	0.002282
2	chr11:9081401:AT:A	9081401	NA,A	NA,AT	NA,1	NA,-inf	NA,inf	NA,1.4701	0.000891414	0.00224896
2	chr11:8786278:G:C	8786278	NA,C	NA,G	NA,1	NA,-inf	NA,inf	NA,1.88648	0.000886049	0.00224733
2	chr11:8456237:G:C	8456237	NA,C	NA,G	NA,1	NA,-inf	NA,inf	NA,1.93547	0.00088556	0.00239349
2	chr11:8864571:C:T	8864571	NA,T	NA,C	NA,1	NA,inf	NA,inf	NA,2.67361	0.000883264	0.00228718
2	chr11:8423037:T:C	8423037	NA,C	NA,T	NA,1	NA,-inf	NA,inf	NA,1.93441	0.000879963	0.00238603
2	chr11:8390166:C:T	8390166	NA,T	NA,C	NA,1	NA,inf	NA,inf	NA,1.59318	0.000878039	0.00225768
2	chr11:9003170:T:C	9003170	C,NA	T,NA	1,NA	-inf,NA	inf,NA	0.760075,NA	0.000873892	0.00126095
2	chr11:8506789:G:C	8506789	NA,C	NA,G	NA,1	NA,-inf	NA,inf	NA,1.93651	0.000872478	0.00236617
2	chr11:8474427:TA:T	8474427	NA,T	NA,TA	NA,1	NA,-inf	NA,inf	NA,1.93466	0.000869664	0.00235817
2	chr11:8891613:T:A	8891613	NA,A	NA,T	NA,1	NA,inf	NA,inf	NA,2.60535	0.000858253	0.00222152
2	chr11:8334796:A:G	8334796	NA,G	NA,A	NA,1	NA,-inf	NA,inf	NA,1.51961	0.000857568	0.00214189
2	chr11:8507375:G:C	8507375	NA,C	NA,G	NA,1	NA,inf	NA,inf	NA,1.5116	0.000854222	0.00221515
2	chr11:8870526:C:T	8870526	NA,T	NA,C	NA,1	NA,-inf	NA,inf	NA,1.75117	0.000848752	0.00215509
2	chr11:8367156:C:T	8367156	T,T	C,C	1,1	inf,-inf	inf,inf	0.299419,2.46628	0.000848058	0.00160667
2	chr11:8440922:T:A	8440922	NA,A	NA,T	NA,1	NA,-inf	NA,inf	NA,1.91256	0.000841568	0.00227345
2	chr11:9171827:C:T	9171827	T,NA	C,NA	1,NA	inf,NA	inf,NA	2.03502,NA	0.00083983	0.00206929
2	chr11:8682426:G:GC	8682426	GC,GC	G,G	1,1	inf,-inf	inf,inf	5.08107,0.697164	0.000838029	0.00201608
2	chr11:9246330:G:A	9246330	NA,A	NA,G	NA,1	NA,-inf	NA,inf	NA,1.5289	0.000837592	0.00213436
2	chr11:8502289:C:T	8502289	NA,T	NA,C	NA,1	NA,inf	NA,inf	NA,1.50175	0.000837462	0.00217146
2	chr11:9110520:T:A	9110520	NA,A	NA,T	NA,1	NA,inf	NA,inf	NA,1.4928	0.00083193	0.00211767
2	chr11:9227970:G:A	9227970	NA,A	NA,G	NA,1	NA,-inf	NA,inf	NA,1.48828	0.000813172	0.00207127
2	chr11:8478749:A:G	8478749	NA,G	NA,A	NA,1	NA,-inf	NA,inf	NA,1.88352	0.000812998	0.00220076
2	chr11:8351613:G:A	8351613	NA,A	NA,G	NA,1	NA,inf	NA,inf	NA,1.52208	0.000811718	0.00204831
2	chr11:8449036:T:C	8449036	NA,C	NA,T	NA,1	NA,-inf	NA,inf	NA,1.84184	0.000802282	0.00215944
2	chr11:8535025:T:C	8535025	NA,C	NA,T	NA,1	NA,-inf	NA,inf	NA,1.88303	0.000800971	0.00216822
2	chr11:8517376:G:A	8517376	NA,A	NA,G	NA,1	NA,-inf	NA,inf	NA,1.88011	0.000799525	0.00216467
2	chr11:8546572:A:G	8546572	NA,G	NA,A	NA,1	NA,inf	NA,inf	NA,1.14032	0.000790913	0.00201715
2	chr11:8558335:A:AC	8558335	NA,AC	NA,A	NA,1	NA,-inf	NA,inf	NA,1.87313	0.000790497	0.00213927
2	chr11:8909406:GGAA:G	8909406	NA,G	NA,GGAA	NA,1	NA,inf	NA,inf	NA,1.15062	0.000790173	0.00199241
2	chr11:8514734:C:G	8514734	NA,G	NA,C	NA,1	NA,inf	NA,inf	NA,1.46804	0.000787966	0.0020407
2	chr11:8520601:T:C	8520601	NA,C	NA,T	NA,1	NA,-inf	NA,inf	NA,1.87227	0.000787733	0.00213174
2	chr11:8582605:A:C	8582605	NA,C	NA,A	NA,1	NA,-inf	NA,inf	NA,1.8623	0.000781267	0.00211323
2	chr11:8586876:A:AG	8586876	NA,AG	NA,A	NA,1	NA,-inf	NA,inf	NA,1.86494	0.000780872	0.00211244
2	chr11:9253837:G:A	9253837	NA,A	NA,G	NA,1	NA,-inf	NA,inf	NA,1.48724	0.000777653	0.00198001
2	chr11:8681647:ATGC:A	8681647	A,A	ATGC,ATGC	1,1	inf,-inf	inf,inf	5.12152,0.666384	0.000774233	0.00185301
2	chr11:8490000:C:A	8490000	NA,A	NA,C	NA,1	NA,-inf	NA,inf	NA,1.85908	0.000773608	0.00209312
2	chr11:8440976:C:G	8440976	NA,G	NA,C	NA,1	NA,-inf	NA,inf	NA,1.84129	0.000767771	0.0020672
2	chr11:8521157:G:A	8521157	NA,A	NA,G	NA,1	NA,-inf	NA,inf	NA,1.85555	0.000767706	0.00207649
2	chr11:8586388:G:C	8586388	NA,C	NA,G	NA,1	NA,-inf	NA,inf	NA,1.84957	0.000766565	0.00207269
2	chr11:8363532:G:A	8363532	A,A	G,G	1,1	-inf,-inf	inf,inf	1.1628,2.25935	0.000760767	0.00198494
2	chr11:8937131:T:A	8937131	A,NA	T,NA	1,NA	-inf,NA	inf,NA	2.3817,NA	0.000757543	0.00195686
2	chr11:8503771:C:T	8503771	NA,T	NA,C	NA,1	NA,-inf	NA,inf	NA,1.84433	0.000756329	0.00204545
2	chr11:8558349:AC:A	8558349	NA,A	NA,AC	NA,1	NA,-inf	NA,inf	NA,1.83671	0.000746663	0.00201838
2	chr11:8680469:C:T	8680469	NA,T	NA,C	NA,1	NA,-inf	NA,inf	NA,1.93981	0.000736964	0.00195259
2	chr11:9192879:T:C	9192879	C,C	T,T	1,1	inf,inf	inf,inf	2.01185,0.279522	0.000725887	0.0017091
2	chr11:8853637:C:T	8853637	T,NA	C,NA	1,NA	-inf,NA	inf,NA	0.876331,NA	0.000723867	0.0022468
2	chr11:8516874:C:A	8516874	NA,A	NA,C	NA,1	NA,-inf	NA,inf	NA,1.81564	0.000723849	0.0019559
2	chr11:8692728:T:C	8692728	C,C	T,T	1,1	inf,-inf	inf,inf	5.20503,0.587398	0.000722588	0.00171554
2	chr11:9112848:G:C	9112848	NA,C	NA,G	NA,1	NA,-inf	NA,inf	NA,1.36471	0.000721438	0.00182607
2	chr11:8524471:G:A	8524471	NA,A	NA,G	NA,1	NA,-inf	NA,inf	NA,1.8	0.000710712	0.00191904
2	chr11:8879757:A:G	8879757	NA,G	NA,A	NA,1	NA,-inf	NA,inf	NA,1.55713	0.000709172	0.00179664
2	chr11:9074425:C:T	9074425	NA,T	NA,C	NA,1	NA,-inf	NA,inf	NA,1.31898	0.000706092	0.00177614
2	chr11:9258727:AGAATGAAATGTGGCAAG:A	9258727	NA,A	NA,AGAATGAAATGTGGCAAG	NA,1	NA,inf	NA,inf	NA,1.21426	0.000704162	0.00180023
2	chr11:8638361:G:A	8638361	NA,A	NA,G	NA,1	NA,-inf	NA,inf	NA,1.54299	0.000703296	0.00177666
2	chr11:9191889:T:C	9191889	C,C	T,T	1,1	-inf,-inf	inf,inf	2.54372,0.181849	0.000699608	0.0015892
2	chr11:8644843:A:G	8644843	NA,G	NA,A	NA,1	NA,inf	NA,inf	NA,1.05354	0.000698468	0.00178007
2	chr11:8382597:G:A	8382597	NA,A	NA,G	NA,1	NA,-inf	NA,inf	NA,1.77937	0.000697008	0.001879
2	chr11:8965531:G:A	8965531	A,NA	G,NA	1,NA	inf,NA	inf,NA	2.11012,NA	0.00069694	0.0017371
2	chr11:8551956:C:T	8551956	NA,T	NA,C	NA,1	NA,-inf	NA,inf	NA,1.78616	0.000696797	0.00188067
2	chr11:8715934:C:G	8715934	G,NA	C,NA	1,NA	inf,NA	inf,NA	0.775584,NA	0.00069613	0.00177252
2	chr11:8328340:G:A	8328340	NA,A	NA,G	NA,1	NA,-inf	NA,inf	NA,1.42732	0.000693412	0.00173314
2	chr11:9107521:G:A	9107521	NA,A	NA,G	NA,1	NA,-inf	NA,inf	NA,1.38163	0.000693154	0.00176332
2	chr11:8537128:C:T	8537128	NA,T	NA,C	NA,1	NA,-inf	NA,inf	NA,1.78505	0.00068525	0.00184423
2	chr11:8390317:C:A	8390317	NA,A	NA,C	NA,1	NA,-inf	NA,inf	NA,1.76977	0.00068381	0.00184423
2	chr11:8403446:T:C	8403446	C,NA	T,NA	1,NA	inf,NA	inf,NA	0.954487,NA	0.000670112	0.00168433
2	chr11:8518088:A:G	8518088	NA,G	NA,A	NA,1	NA,-inf	NA,inf	NA,1.75876	0.000668117	0.00180177
2	chr11:8626856:G:A	8626856	A,A	G,G	1,1	-inf,inf	inf,inf	2.75366,0.235526	0.000665716	0.000901431
2	chr11:8568105:A:G	8568105	NA,G	NA,A	NA,1	NA,-inf	NA,inf	NA,1.75977	0.000665002	0.00179316
2	chr11:8519202:C:T	8519202	NA,T	NA,C	NA,1	NA,-inf	NA,inf	NA,1.75453	0.000663867	0.00179007
2	chr11:8348439:T:C	8348439	NA,C	NA,T	NA,1	NA,inf	NA,inf	NA,1.34305	0.000656471	0.0016523
2	chr11:8508711:G:A	8508711	NA,A	NA,G	NA,1	NA,inf	NA,inf	NA,1.37385	0.000652845	0.00168838
2	chr11:8554309:C:A	8554309	NA,A	NA,C	NA,1	NA,-inf	NA,inf	NA,1.74387	0.000652142	0.00175784
2	chr11:9314203:G:T	9314203	T,T	G,G	1,1	inf,-inf	inf,inf	1.90791,0.707755	0.000648913	0.00159574
2	chr11:8952743:G:A	8952743	A,NA	G,NA	1,NA	inf,NA	inf,NA	1.1293,NA	0.000647788	0.00160162
2	chr11:8412799:GAAAC:G	8412799	NA,G	NA,GAAAC	NA,1	NA,-inf	NA,inf	NA,1.72345	0.000638397	0.00171952
2	chr11:8946940:G:A	8946940	A,NA	G,NA	1,NA	-inf,NA	inf,NA	2.27248,NA	0.000637063	0.001644
2	chr11:8375753:C:T	8375753	T,T	C,C	1,1	inf,inf	inf,inf	0.711922,1.55711	0.000637056	0.00156767
2	chr11:8687790:G:A	8687790	A,A	G,G	1,1	inf,-inf	inf,inf	5.29343,0.562648	0.000634072	0.00151329
2	chr11:8473888:T:G	8473888	NA,G	NA,T	NA,1	NA,inf	NA,inf	NA,1.33738	0.000629255	0.00162852
2	chr11:8915453:TC:T	8915453	NA,T	NA,TC	NA,1	NA,inf	NA,inf	NA,1.65767	0.000628895	0.00158886
2	chr11:8545838:C:T	8545838	NA,T	NA,C	NA,1	NA,inf	NA,inf	NA,1.35445	0.000624601	0.00161323
2	chr11:8951489:C:T	8951489	NA,T	NA,C	NA,1	NA,inf	NA,inf	NA,2.32323	0.000620531	0.00160081
2	chr11:9108448:G:A	9108448	NA,A	NA,G	NA,1	NA,inf	NA,inf	NA,1.17832	0.000618419	0.00156774
2	chr11:8472498:AAG:A	8472498	NA,A	NA,AAG	NA,1	NA,-inf	NA,inf	NA,1.70227	0.000605716	0.00162598
2	chr11:8474420:A:T	8474420	NA,T	NA,A	NA,1	NA,inf	NA,inf	NA,1.30886	0.000601338	0.00155533
2	chr11:8493281:C:A	8493281	A,A	C,C	1,1	inf,inf	inf,inf	0.400469,1.57111	0.000601307	0.00145497
2	chr11:8347141:TTCTC:T	8347141	NA,T	NA,TTCTC	NA,1	NA,inf	NA,inf	NA,1.30405	0.000600129	0.00151064
2	chr11:9176862:T:G	9176862	NA,G	NA,T	NA,1	NA,-inf	NA,inf	NA,1.32534	0.000589457	0.00149998
2	chr11:8491605:T:C	8491605	NA,C	NA,T	NA,1	NA,inf	NA,inf	NA,1.25174	0.000585697	0.00151471
2	chr11:8912236:C:T	8912236	T,NA	C,NA	1,NA	-inf,NA	inf,NA	2.22703,NA	0.000579121	0.0014926
2	chr11:8760723:T:C	8760723	NA,C	NA,T	NA,1	NA,inf	NA,inf	NA,1.2773	0.000572467	0.00145465
2	chr11:8549650:A:T	8549650	NA,T	NA,A	NA,1	NA,-inf	NA,inf	NA,1.65713	0.000568022	0.00152655
2	chr11:8988398:C:A	8988398	A,A	C,C	1,1	-inf,-inf	inf,inf	1.21677,2.49019	0.000567517	0.00143818
2	chr11:9322704:G:A	9322704	NA,A	NA,G	NA,1	NA,-inf	NA,inf	NA,1.37343	0.000560497	0.00142135
2	chr11:8495086:T:C	8495086	NA,C	NA,T	NA,1	NA,inf	NA,inf	NA,1.22366	0.000559549	0.00144644
2	chr11:9278205:G:A	9278205	NA,A	NA,G	NA,1	NA,inf	NA,inf	NA,1.16243	0.000556934	0.00141527
2	chr11:8383092:G:A	8383092	NA,A	NA,G	NA,1	NA,-inf	NA,inf	NA,1.63041	0.00055093	0.00147901
2	chr11:8460556:A:G	8460556	NA,G	NA,A	NA,1	NA,-inf	NA,inf	NA,1.54446	0.00055068	0.00147045
2	chr11:8550774:A:C	8550774	NA,C	NA,A	NA,1	NA,-inf	NA,inf	NA,1.63184	0.000546785	0.00146821
2	chr11:8946250:C:T	8946250	NA,T	NA,C	NA,1	NA,inf	NA,inf	NA,2.22356	0.00054295	0.0013993
2	chr11:8470323:GC:G	8470323	NA,G	NA,GC	NA,1	NA,-inf	NA,inf	NA,1.62107	0.000539161	0.00144408
2	chr11:8388788:T:C	8388788	NA,C	NA,T	NA,1	NA,inf	NA,inf	NA,1.25642	0.000537129	0.00137378
2	chr11:8952712:A:G	8952712	NA,G	NA,A	NA,1	NA,inf	NA,inf	NA,1.54167	0.000534797	0.00135039
2	chr11:8699193:T:G	8699193	NA,G	NA,T	NA,1	NA,-inf	NA,inf	NA,1.59788	0.000532771	0.00139783
2	chr11:8828934:G:A	8828934	NA,A	NA,G	NA,1	NA,inf	NA,inf	NA,2.35157	0.000531832	0.00137052
2	chr11:8837646:G:A	8837646	NA,A	NA,G	NA,1	NA,inf	NA,inf	NA,2.31316	0.000528801	0.00136241
2	chr11:9108858:C:T	9108858	NA,T	NA,C	NA,1	NA,-inf	NA,inf	NA,1.02018	0.000526897	0.00132215
2	chr11:8548879:T:C	8548879	NA,C	NA,T	NA,1	NA,-inf	NA,inf	NA,1.30497	0.000526118	0.0013288
2	chr11:8929935:A:G	8929935	NA,G	NA,A	NA,1	NA,inf	NA,inf	NA,1.53079	0.000525664	0.00132733
2	chr11:8930059:G:A	8930059	NA,A	NA,G	NA,1	NA,inf	NA,inf	NA,1.52428	0.000525344	0.00132657
2	chr11:8462109:T:C	8462109	NA,C	NA,T	NA,1	NA,-inf	NA,inf	NA,1.50996	0.000522328	0.00139326
2	chr11:8659891:G:C	8659891	C,C	G,G	1,1	-inf,inf	inf,inf	2.17027,0.139767	0.000520236	0.000785411
2	chr11:8822975:C:T	8822975	NA,T	NA,C	NA,1	NA,inf	NA,inf	NA,2.32992	0.00051618	0.00132975
2	chr11:8346814:G:T	8346814	NA,T	NA,G	NA,1	NA,inf	NA,inf	NA,1.21196	0.000515341	0.00129704
2	chr11:8506758:C:T	8506758	NA,T	NA,C	NA,1	NA,inf	NA,inf	NA,1.23975	0.000515287	0.00132998
2	chr11:8701511:T:G	8701511	NA,G	NA,T	NA,1	NA,-inf	NA,inf	NA,1.60131	0.000512986	0.00134414
2	chr11:8690742:C:CAT	8690742	CAT,CAT	C,C	1,1	inf,-inf	inf,inf	3.77819,0.317248	0.000512374	0.00106891
2	chr11:9090296:G:A	9090296	NA,A	NA,G	NA,1	NA,inf	NA,inf	NA,0.920572	0.000507531	0.00128132
2	chr11:8774895:T:C	8774895	C,NA	T,NA	1,NA	inf,NA	inf,NA	0.745436,NA	0.000504695	0.00122886
2	chr11:8798192:A:G	8798192	NA,G	NA,A	NA,1	NA,-inf	NA,inf	NA,1.41019	0.000501175	0.00126991
2	chr11:9086806:C:T	9086806	NA,T	NA,C	NA,1	NA,-inf	NA,inf	NA,0.921363	0.000499713	0.00126499
2	chr11:8926540:CA:C	8926540	NA,C	NA,CA	NA,1	NA,inf	NA,inf	NA,2.15683	0.000498502	0.00128397
2	chr11:8426493:TG:T	8426493	NA,T	NA,TG	NA,1	NA,inf	NA,inf	NA,1.27726	0.000494475	0.00126827
2	chr11:8458026:G:A	8458026	A,NA	G,NA	1,NA	inf,NA	inf,NA	1.01371,NA	0.000494367	0.00124885
2	chr11:8399003:A:C	8399003	NA,C	NA,A	NA,1	NA,-inf	NA,inf	NA,1.5324	0.000489229	0.00130918
2	chr11:8336293:T:A	8336293	NA,A	NA,T	NA,1	NA,-inf	NA,inf	NA,1.17631	0.000486155	0.0012223
2	chr11:9269231:A:G	9269231	NA,G	NA,A	NA,1	NA,-inf	NA,inf	NA,1.14651	0.000482819	0.00122068
2	chr11:9070791:T:A	9070791	NA,A	NA,T	NA,1	NA,-inf	NA,inf	NA,1.11481	0.000482067	0.0012112
2	chr11:8808838:G:A	8808838	NA,A	NA,G	NA,1	NA,inf	NA,inf	NA,2.26453	0.00047878	0.00123259
2	chr11:8703007:G:A	8703007	NA,A	NA,G	NA,1	NA,-inf	NA,inf	NA,1.55272	0.000478013	0.00125164
2	chr11:9324095:C:T	9324095	NA,T	NA,C	NA,1	NA,-inf	NA,inf	NA,1.24028	0.000476996	0.00120546
2	chr11:8935298:C:T	8935298	NA,T	NA,C	NA,1	NA,inf	NA,inf	NA,2.12128	0.000475095	0.001223
2	chr11:8706280:A:G	8706280	NA,G	NA,A	NA,1	NA,-inf	NA,inf	NA,1.65807	0.00047473	0.00124873
2	chr11:8717672:T:C	8717672	NA,C	NA,T	NA,1	NA,-inf	NA,inf	NA,1.2237	0.000474041	0.00119129
2	chr11:8396824:C:A	8396824	NA,A	NA,C	NA,1	NA,-inf	NA,inf	NA,1.49166	0.000473881	0.0012613
2	chr11:8409057:T:C	8409057	NA,C	NA,T	NA,1	NA,-inf	NA,inf	NA,1.50927	0.000473402	0.00126609
2	chr11:8383045:T:C	8383045	NA,C	NA,T	NA,1	NA,-inf	NA,inf	NA,1.52876	0.000473337	0.00126608
2	chr11:8931276:C:T	8931276	NA,T	NA,C	NA,1	NA,inf	NA,inf	NA,2.11642	0.000471734	0.00121436
2	chr11:9108723:T:C	9108723	C,C	T,T	1,1	inf,-inf	inf,inf	0.950438,0.351457	0.000471327	0.0008293
2	chr11:8479427:G:A	8479427	NA,A	NA,G	NA,1	NA,-inf	NA,inf	NA,1.52809	0.000471261	0.00125765
2	chr11:8916041:C:T	8916041	NA,T	NA,C	NA,1	NA,inf	NA,inf	NA,2.09823	0.000471106	0.00121243
2	chr11:8933060:G:A	8933060	NA,A	NA,G	NA,1	NA,inf	NA,inf	NA,1.0487	0.000468341	0.00118301
2	chr11:8817811:T:C	8817811	NA,C	NA,T	NA,1	NA,inf	NA,inf	NA,2.24449	0.000465545	0.00119824
2	chr11:8815369:G:T	8815369	NA,T	NA,G	NA,1	NA,inf	NA,inf	NA,2.23876	0.000463305	0.0011924
2	chr11:8923024:T:G	8923024	NA,G	NA,T	NA,1	NA,inf	NA,inf	NA,2.1047	0.000463085	0.00119193
2	chr11:9206166:A:C	9206166	NA,C	NA,A	NA,1	NA,-inf	NA,inf	NA,1.17655	0.000462016	0.00117433
2	chr11:8723461:G:C	8723461	NA,C	NA,G	NA,1	NA,inf	NA,inf	NA,1.12601	0.000458381	0.0011633
2	chr11:8719956:T:C	8719956	NA,C	NA,T	NA,1	NA,inf	NA,inf	NA,1.76013	0.000458272	0.00117117
2	chr11:8927068:G:A	8927068	NA,A	NA,G	NA,1	NA,inf	NA,inf	NA,2.07995	0.000451731	0.00116248
2	chr11:8882396:A:G	8882396	G,G	A,A	1,1	-inf,-inf	inf,inf	1.18842,2.32612	0.000451439	0.00113605
2	chr11:8429968:T:C	8429968	NA,C	NA,T	NA,1	NA,inf	NA,inf	NA,1.14446	0.000450816	0.00116159
2	chr11:9018156:C:A	9018156	NA,A	NA,C	NA,1	NA,inf	NA,inf	NA,0.871412	0.000448801	0.0011295
2	chr11:9326936:CA:C	9326936	NA,C	NA,CA	NA,1	NA,-inf	NA,inf	NA,1.20329	0.000448073	0.00113219
2	chr11:8972678:G:C	8972678	NA,C	NA,G	NA,1	NA,-inf	NA,inf	NA,1.30471	0.000444369	0.00114688
2	chr11:8359228:C:T	8359228	T,NA	C,NA	1,NA	inf,NA	inf,NA	0.90333,NA	0.000444017	0.00110905
2	chr11:8984158:C:T	8984158	NA,T	NA,C	NA,1	NA,-inf	NA,inf	NA,1.23057	0.000440513	0.00111274
2	chr11:9234912:G:A	9234912	NA,A	NA,G	NA,1	NA,inf	NA,inf	NA,0.959318	0.00044028	0.00112264
2	chr11:9022127:C:G	9022127	NA,G	NA,C	NA,1	NA,inf	NA,inf	NA,0.872424	0.000439892	0.00110763
2	chr11:8667653:A:C	8667653	NA,C	NA,A	NA,1	NA,-inf	NA,inf	NA,1.48117	0.000439872	0.00117459
2	chr11:9301138:G:C	9301138	NA,C	NA,G	NA,1	NA,inf	NA,inf	NA,0.959507	0.000439001	0.00111861
2	chr11:9194931:C:G	9194931	G,NA	C,NA	1,NA	-inf,NA	inf,NA	1.79228,NA	0.000438861	0.00112256
2	chr11:9329748:T:C	9329748	NA,C	NA,T	NA,1	NA,-inf	NA,inf	NA,1.22187	0.000435572	0.0011036
2	chr11:8390424:T:A	8390424	NA,A	NA,T	NA,1	NA,-inf	NA,inf	NA,1.17655	0.000431905	0.00108991
2	chr11:9265627:C:T	9265627	NA,T	NA,C	NA,1	NA,inf	NA,inf	NA,0.954847	0.000431348	0.00109982
2	chr11:8452300:A:G	8452300	NA,G	NA,A	NA,1	NA,inf	NA,inf	NA,1.06661	0.000429067	0.00110584
2	chr11:8916256:CCT:C	8916256	NA,C	NA,CCT	NA,1	NA,inf	NA,inf	NA,2.02196	0.000429011	0.00110323
2	chr11:8584283:A:G	8584283	NA,G	NA,A	NA,1	NA,inf	NA,inf	NA,1.20808	0.000428758	0.00108053
2	chr11:8682472:G:A	8682472	NA,A	NA,G	NA,1	NA,-inf	NA,inf	NA,0.974958	0.000428242	0.00107617
2	chr11:8342373:G:T	8342373	NA,T	NA,G	NA,1	NA,inf	NA,inf	NA,0.896698	0.000427881	0.00107514
2	chr11:8714115:G:A	8714115	A,A	G,G	1,1	inf,inf	inf,inf	6.30432,0.483931	0.000426299	0.000857074
2	chr11:8975668:A:G	8975668	NA,G	NA,A	NA,1	NA,inf	NA,inf	NA,1.38017	0.000425718	0.00107444
2	chr11:8697127:A:G	8697127	NA,G	NA,A	NA,1	NA,-inf	NA,inf	NA,1.45703	0.000418495	0.00109213
2	chr11:8443514:C:T	8443514	NA,T	NA,C	NA,1	NA,inf	NA,inf	NA,1.0888	0.000418312	0.00107759
2	chr11:8439691:G:A	8439691	NA,A	NA,G	NA,1	NA,inf	NA,inf	NA,1.09083	0.000411196	0.00105883
2	chr11:8970240:G:A	8970240	NA,A	NA,G	NA,1	NA,inf	NA,inf	NA,1.3506	0.000407446	0.00102827
2	chr11:8484594:T:C	8484594	NA,C	NA,T	NA,1	NA,-inf	NA,inf	NA,1.01455	0.00040495	0.00101475
2	chr11:9320686:G:C	9320686	NA,C	NA,G	NA,1	NA,inf	NA,inf	NA,0.963961	0.00039378	0.000999084
2	chr11:8916739:T:C	8916739	NA,C	NA,T	NA,1	NA,-inf	NA,inf	NA,1.19447	0.00039225	0.000991274
2	chr11:9247595:A:C	9247595	NA,C	NA,A	NA,1	NA,-inf	NA,inf	NA,1.07258	0.000391121	0.000993374
2	chr11:8811270:C:T	8811270	NA,T	NA,C	NA,1	NA,inf	NA,inf	NA,0.741768	0.000386593	0.00097185
2	chr11:8387120:T:C	8387120	NA,C	NA,T	NA,1	NA,inf	NA,inf	NA,0.848123	0.000386569	0.000973496
2	chr11:8697028:A:G	8697028	NA,G	NA,A	NA,1	NA,inf	NA,inf	NA,1.22208	0.000386148	0.000973278
2	chr11:8894963:G:A	8894963	NA,A	NA,G	NA,1	NA,inf	NA,inf	NA,1.33368	0.000385893	0.000973582
2	chr11:8360444:T:C	8360444	NA,C	NA,T	NA,1	NA,-inf	NA,inf	NA,1.05326	0.000385562	0.000969043
2	chr11:9052988:C:T	9052988	T,T	C,C	1,1	-inf,-inf	inf,inf	1.27468,1.954	0.000384332	0.000987911
2	chr11:8327260:A:C	8327260	NA,C	NA,A	NA,1	NA,inf	NA,inf	NA,0.921327	0.000383076	0.000958424
2	chr11:8609376:C:T	8609376	NA,T	NA,C	NA,1	NA,-inf	NA,inf	NA,1.16341	0.00038253	0.000966151
2	chr11:9288882:A:G	9288882	NA,G	NA,A	NA,1	NA,inf	NA,inf	NA,0.941473	0.00038167	0.000958469
2	chr11:8511921:T:C	8511921	NA,C	NA,T	NA,1	NA,inf	NA,inf	NA,1.03872	0.000380742	0.000979659
2	chr11:8554043:T:C	8554043	NA,C	NA,T	NA,1	NA,inf	NA,inf	NA,0.884128	0.000380106	0.00096153
2	chr11:9190886:T:G	9190886	NA,G	NA,T	NA,1	NA,inf	NA,inf	NA,0.849565	0.000379178	0.000953735
2	chr11:8545941:A:G	8545941	NA,G	NA,A	NA,1	NA,inf	NA,inf	NA,1.02294	0.000379013	0.000974879
2	chr11:8873522:T:C	8873522	NA,C	NA,T	NA,1	NA,inf	NA,inf	NA,1.33903	0.000377448	0.000952363
2	chr11:8992113:T:C	8992113	NA,C	NA,T	NA,1	NA,inf	NA,inf	NA,1.90805	0.000376696	0.000967353
2	chr11:9139347:G:A	9139347	NA,A	NA,G	NA,1	NA,-inf	NA,inf	NA,1.06291	0.000375435	0.000953124
2	chr11:8815322:C:T	8815322	NA,T	NA,C	NA,1	NA,inf	NA,inf	NA,1.55502	0.000374338	0.000955304
2	chr11:8721038:A:G	8721038	NA,G	NA,A	NA,1	NA,inf	NA,inf	NA,1.56268	0.000373918	0.000954204
2	chr11:8721872:G:A	8721872	NA,A	NA,G	NA,1	NA,inf	NA,inf	NA,0.713091	0.000373219	0.000947133
2	chr11:9225718:C:T	9225718	NA,T	NA,C	NA,1	NA,inf	NA,inf	NA,0.860398	0.000371254	0.000945678
2	chr11:8342736:C:T	8342736	NA,T	NA,C	NA,1	NA,inf	NA,inf	NA,1.00378	0.000370617	0.000931515
2	chr11:8462730:G:A	8462730	NA,A	NA,G	NA,1	NA,inf	NA,inf	NA,1.02059	0.000367829	0.000946084
2	chr11:9278633:G:T	9278633	NA,T	NA,G	NA,1	NA,inf	NA,inf	NA,1.01983	0.000367649	0.000934682
2	chr11:9270615:G:A	9270615	NA,A	NA,G	NA,1	NA,inf	NA,inf	NA,1.01347	0.000366855	0.000932648
2	chr11:8517956:G:A	8517956	NA,A	NA,G	NA,1	NA,inf	NA,inf	NA,1.01263	0.000366111	0.000941622
2	chr11:8636815:C:T	8636815	NA,T	NA,C	NA,1	NA,inf	NA,inf	NA,1.12354	0.000364398	0.00091817
2	chr11:9321588:T:C	9321588	NA,C	NA,T	NA,1	NA,-inf	NA,inf	NA,1.05148	0.000363133	0.000922013
2	chr11:9074019:G:C	9074019	NA,C	NA,G	NA,1	NA,inf	NA,inf	NA,0.780746	0.000362565	0.000916625
2	chr11:8679582:A:G	8679582	NA,G	NA,A	NA,1	NA,inf	NA,inf	NA,1.17386	0.000360727	0.000908992
2	chr11:8477759:A:G	8477759	NA,G	NA,A	NA,1	NA,inf	NA,inf	NA,0.998672	0.000358834	0.000922668
2	chr11:8742455:A:G	8742455	NA,G	NA,A	NA,1	NA,inf	NA,inf	NA,2.02067	0.000356243	0.000913587
2	chr11:8589437:A:G	8589437	NA,G	NA,A	NA,1	NA,-inf	NA,inf	NA,1.23058	0.000355341	0.00093908
2	chr11:8682782:G:A	8682782	NA,A	NA,G	NA,1	NA,inf	NA,inf	NA,1.15886	0.000354107	0.000892257
2	chr11:8966983:G:C	8966983	NA,C	NA,G	NA,1	NA,inf	NA,inf	NA,1.85743	0.00035306	0.000906098
2	chr11:8830339:A:T	8830339	NA,T	NA,A	NA,1	NA,-inf	NA,inf	NA,1.18868	0.000351861	0.000890674
2	chr11:9047249:A:G	9047249	NA,G	NA,A	NA,1	NA,-inf	NA,inf	NA,1.09314	0.00035139	0.000886756
2	chr11:8340021:T:C	8340021	NA,C	NA,T	NA,1	NA,inf	NA,inf	NA,0.943186	0.000350033	0.000880053
2	chr11:9191411:T:G	9191411	G,G	T,T	1,1	-inf,-inf	inf,inf	1.75258,0.247392	0.000349714	0.000845979
2	chr11:9326582:G:A	9326582	NA,A	NA,G	NA,1	NA,inf	NA,inf	NA,0.798949	0.00034749	0.000884321
2	chr11:8544146:G:A	8544146	A,NA	G,NA	1,NA	-inf,NA	inf,NA	0.753578,NA	0.000347459	0.000870714
2	chr11:9085561:C:T	9085561	NA,T	NA,C	NA,1	NA,-inf	NA,inf	NA,0.893416	0.000347439	0.0008748
2	chr11:8854860:G:A	8854860	NA,A	NA,G	NA,1	NA,inf	NA,inf	NA,1.28139	0.000347424	0.000876238
2	chr11:8448263:A:C	8448263	NA,C	NA,A	NA,1	NA,inf	NA,inf	NA,0.986066	0.000347218	0.000892521
2	chr11:9012777:C:T	9012777	NA,T	NA,C	NA,1	NA,inf	NA,inf	NA,2.06486	0.000344668	0.000883562
2	chr11:8460497:G:C	8460497	NA,C	NA,G	NA,1	NA,inf	NA,inf	NA,0.968435	0.000343381	0.000882506
2	chr11:8597209:G:T	8597209	T,NA	G,NA	1,NA	inf,NA	inf,NA	0.656112,NA	0.000343301	0.000833837
2	chr11:8791994:CA:C	8791994	C,C	CA,CA	1,1	-inf,-inf	inf,inf	0.550635,2.00577	0.000342786	0.000878256
2	chr11:8454491:G:C	8454491	NA,C	NA,G	NA,1	NA,inf	NA,inf	NA,0.965522	0.000341175	0.000876761
2	chr11:9062038:T:C	9062038	NA,C	NA,T	NA,1	NA,inf	NA,inf	NA,0.657859	0.000340372	0.00085765
2	chr11:8537833:AT:A	8537833	NA,A	NA,AT	NA,1	NA,inf	NA,inf	NA,0.964559	0.000339333	0.000872052
2	chr11:8570848:T:C	8570848	NA,C	NA,T	NA,1	NA,inf	NA,inf	NA,0.845851	0.000338846	0.000856022
2	chr11:8350333:G:C	8350333	C,NA	G,NA	1,NA	inf,NA	inf,NA	1.39381,NA	0.00033882	0.000847286
2	chr11:8682491:C:T	8682491	NA,T	NA,C	NA,1	NA,inf	NA,inf	NA,1.1247	0.000338753	0.000853831
2	chr11:9030245:G:A	9030245	NA,A	NA,G	NA,1	NA,inf	NA,inf	NA,0.675882	0.000338407	0.000850558
2	chr11:8967147:A:G	8967147	NA,G	NA,A	NA,1	NA,inf	NA,inf	NA,1.72257	0.000337784	0.000866257
2	chr11:8814394:C:T	8814394	NA,T	NA,C	NA,1	NA,inf	NA,inf	NA,1.96622	0.000336837	0.00086416
2	chr11:9266910:T:C	9266910	NA,C	NA,T	NA,1	NA,-inf	NA,inf	NA,0.987267	0.000336415	0.000853726
2	chr11:9114959:G:T	9114959	NA,T	NA,G	NA,1	NA,-inf	NA,inf	NA,0.975881	0.000336056	0.000852518
2	chr11:8889671:G:A	8889671	A,NA	G,NA	1,NA	inf,NA	inf,NA	0.388627,NA	0.000334157	0.000816058
2	chr11:8498049:G:C	8498049	NA,C	NA,G	NA,1	NA,inf	NA,inf	NA,0.953717	0.000331546	0.000851736
2	chr11:9149989:T:C	9149989	NA,C	NA,T	NA,1	NA,-inf	NA,inf	NA,1.09856	0.00033116	0.000834345
2	chr11:8970772:T:C	8970772	NA,C	NA,T	NA,1	NA,inf	NA,inf	NA,1.70573	0.000328213	0.000841468
2	chr11:8944555:C:T	8944555	NA,T	NA,C	NA,1	NA,inf	NA,inf	NA,1.02463	0.000327511	0.000832784
2	chr11:9080777:G:A	9080777	NA,A	NA,G	NA,1	NA,-inf	NA,inf	NA,0.635268	0.00032701	0.000831317
2	chr11:8378054:A:G	8378054	NA,G	NA,A	NA,1	NA,-inf	NA,inf	NA,1.22815	0.000326453	0.000859324
2	chr11:8786544:C:T	8786544	T,NA	C,NA	1,NA	-inf,NA	inf,NA	1.99518,NA	0.000325836	0.000839416
2	chr11:8899280:AGGG:A	8899280	NA,A	NA,AGGG	NA,1	NA,inf	NA,inf	NA,0.989194	0.00032494	0.000835289
2	chr11:8419795:G:T	8419795	NA,T	NA,G	NA,1	NA,-inf	NA,inf	NA,1.24108	0.000324187	0.000857615
2	chr11:8673829:T:C	8673829	C,NA	T,NA	1,NA	inf,NA	inf,NA	0.516089,NA	0.000323166	0.000817523
2	chr11:9072240:A:G	9072240	NA,G	NA,A	NA,1	NA,-inf	NA,inf	NA,0.876467	0.000321945	0.000808748
2	chr11:9081054:T:A	9081054	NA,A	NA,T	NA,1	NA,-inf	NA,inf	NA,0.843702	0.000321387	0.000809027
2	chr11:9271027:G:T	9271027	NA,T	NA,G	NA,1	NA,-inf	NA,inf	NA,0.855519	0.000320911	0.000805347
2	chr11:8327153:C:G	8327153	G,G	C,C	1,1	inf,-inf	inf,inf	1.38678,1.19594	0.000320612	0.000758697
2	chr11:8607543:G:T	8607543	T,T	G,G	1,1	-inf,inf	inf,inf	2.0617,0.566095	0.000320344	0.000548446
2	chr11:9100836:C:A	9100836	A,A	C,C	1,1	-inf,-inf	inf,inf	1.04484,1.18791	0.000317262	0.000827604
2	chr11:8708078:G:C	8708078	NA,C	NA,G	NA,1	NA,-inf	NA,inf	NA,1.26075	0.000316257	0.000822318
2	chr11:8380662:G:A	8380662	A,A	G,G	1,1	-inf,inf	inf,inf	0.475868,2.13523	0.00031614	0.000814396
2	chr11:9295183:T:C	9295183	C,C	T,T	1,1	inf,-inf	inf,inf	1.87331,0.246387	0.000315569	0.000771847
2	chr11:9086736:C:T	9086736	NA,T	NA,C	NA,1	NA,-inf	NA,inf	NA,0.655446	0.000312899	0.000790256
2	chr11:9264771:C:T	9264771	NA,T	NA,C	NA,1	NA,-inf	NA,inf	NA,0.701994	0.000312584	0.000783181
2	chr11:8903421:A:T	8903421	T,NA	A,NA	1,NA	inf,NA	inf,NA	0.415541,NA	0.000312186	0.000765467
2	chr11:8357256:A:C	8357256	NA,C	NA,A	NA,1	NA,inf	NA,inf	NA,0.934888	0.00031199	0.00078508
2	chr11:9311809:T:C	9311809	NA,C	NA,T	NA,1	NA,inf	NA,inf	NA,0.74188	0.000311567	0.000792374
2	chr11:8906169:A:G	8906169	NA,G	NA,A	NA,1	NA,inf	NA,inf	NA,0.963119	0.000310924	0.000798889
2	chr11:8635739:G:A	8635739	NA,A	NA,G	NA,1	NA,-inf	NA,inf	NA,0.760124	0.000310318	0.00077971
2	chr11:9024284:A:C	9024284	C,C	A,A	1,1	-inf,-inf	inf,inf	2.04824,2.18754	0.000310234	0.000796507
2	chr11:8756331:G:C	8756331	NA,C	NA,G	NA,1	NA,inf	NA,inf	NA,0.443019	0.000309316	0.000784184
2	chr11:8340855:T:G	8340855	NA,G	NA,T	NA,1	NA,-inf	NA,inf	NA,0.864116	0.000307146	0.000771998
2	chr11:8702778:G:T	8702778	NA,T	NA,G	NA,1	NA,inf	NA,inf	NA,0.631159	0.000306274	0.000770023
2	chr11:8692591:C:T	8692591	T,T	C,C	1,1	inf,-inf	inf,inf	4.74926,0.408888	0.000305863	0.000729836
2	chr11:8607605:C:T	8607605	NA,T	NA,C	NA,1	NA,-inf	NA,inf	NA,0.981961	0.00030544	0.000770275
2	chr11:9081888:A:T	9081888	NA,T	NA,A	NA,1	NA,-inf	NA,inf	NA,0.811574	0.00030445	0.000766302
2	chr11:8723866:C:T	8723866	T,NA	C,NA	1,NA	-inf,NA	inf,NA	0.470388,NA	0.000304125	0.000784963
2	chr11:8400481:G:A	8400481	NA,A	NA,G	NA,1	NA,-inf	NA,inf	NA,1.19216	0.000303661	0.000802003
2	chr11:9220614:G:A	9220614	NA,A	NA,G	NA,1	NA,inf	NA,inf	NA,0.744171	0.000302926	0.000770452
2	chr11:9037596:G:A	9037596	NA,A	NA,G	NA,1	NA,-inf	NA,inf	NA,0.996751	0.000302219	0.000762494
2	chr11:8887821:A:G	8887821	NA,G	NA,A	NA,1	NA,inf	NA,inf	NA,0.959356	0.000301358	0.00077419
2	chr11:8683615:T:G	8683615	NA,G	NA,T	NA,1	NA,inf	NA,inf	NA,1.0548	0.000298478	0.000751614
2	chr11:8632712:C:T	8632712	NA,T	NA,C	NA,1	NA,inf	NA,inf	NA,0.986575	0.00029784	0.000750156
2	chr11:9269644:T:C	9269644	NA,C	NA,T	NA,1	NA,inf	NA,inf	NA,0.73511	0.000297476	0.000756483
2	chr11:8375300:C:T	8375300	T,NA	C,NA	1,NA	-inf,NA	inf,NA	1.18334,NA	0.000296851	0.000771077
2	chr11:8875524:G:A	8875524	A,NA	G,NA	1,NA	inf,NA	inf,NA	0.349039,NA	0.00029635	0.000724235
2	chr11:8905703:CAT:C	8905703	NA,C	NA,CAT	NA,1	NA,inf	NA,inf	NA,0.929323	0.00029559	0.000758994
2	chr11:9214571:G:C	9214571	NA,C	NA,G	NA,1	NA,inf	NA,inf	NA,0.724997	0.000294931	0.000749895
2	chr11:8976135:G:T	8976135	NA,T	NA,G	NA,1	NA,inf	NA,inf	NA,1.60973	0.000294455	0.000754018
2	chr11:8327279:G:A	8327279	A,A	G,G	1,1	inf,-inf	inf,inf	1.49677,1.09231	0.000293324	0.000688912
2	chr11:8485590:T:C	8485590	NA,C	NA,T	NA,1	NA,-inf	NA,inf	NA,0.725508	0.000293207	0.000736456
2	chr11:8894642:C:G	8894642	NA,G	NA,C	NA,1	NA,inf	NA,inf	NA,0.552366	0.000292541	0.000741597
2	chr11:8907876:T:A	8907876	NA,A	NA,T	NA,1	NA,inf	NA,inf	NA,0.922032	0.000292474	0.000750899
2	chr11:9148057:T:C	9148057	NA,C	NA,T	NA,1	NA,-inf	NA,inf	NA,1.01284	0.000291666	0.000734616
2	chr11:8695456:C:T	8695456	T,T	C,C	1,1	inf,-inf	inf,inf	5.65036,0.115308	0.000290866	0.00063606
2	chr11:8894641:T:G	8894641	NA,G	NA,T	NA,1	NA,inf	NA,inf	NA,0.549208	0.000290706	0.000736914
2	chr11:9280162:T:C	9280162	NA,C	NA,T	NA,1	NA,inf	NA,inf	NA,0.868536	0.000290669	0.00073797
2	chr11:9285834:G:T	9285834	NA,T	NA,G	NA,1	NA,inf	NA,inf	NA,0.695566	0.000290034	0.000737173
2	chr11:8381586:C:A	8381586	NA,A	NA,C	NA,1	NA,inf	NA,inf	NA,0.925134	0.000289658	0.000738749
2	chr11:8381585:G:C	8381585	NA,C	NA,G	NA,1	NA,inf	NA,inf	NA,0.924521	0.000289379	0.000738031
2	chr11:9304225:G:C	9304225	NA,C	NA,G	NA,1	NA,inf	NA,inf	NA,0.692014	0.000288471	0.000733148
2	chr11:8387316:G:A	8387316	NA,A	NA,G	NA,1	NA,inf	NA,inf	NA,0.602498	0.000288165	0.000725813
2	chr11:8855814:G:C	8855814	C,NA	G,NA	1,NA	inf,NA	inf,NA	0.388945,NA	0.000287558	0.000705258
2	chr11:9219181:C:A	9219181	NA,A	NA,C	NA,1	NA,inf	NA,inf	NA,0.713335	0.000287303	0.000730454
2	chr11:9300394:G:C	9300394	NA,C	NA,G	NA,1	NA,inf	NA,inf	NA,0.689019	0.000287245	0.000730018
2	chr11:8653735:T:C	8653735	NA,C	NA,T	NA,1	NA,-inf	NA,inf	NA,0.715197	0.000286571	0.000719976
2	chr11:8627295:A:C	8627295	C,NA	A,NA	1,NA	-inf,NA	inf,NA	0.636283,NA	0.000285841	0.000855836
2	chr11:8681179:G:A	8681179	NA,A	NA,G	NA,1	NA,-inf	NA,inf	NA,1.16297	0.000285082	0.000739526
2	chr11:8901572:A:G	8901572	NA,G	NA,A	NA,1	NA,inf	NA,inf	NA,0.900947	0.000284149	0.00072926
2	chr11:9283938:C:T	9283938	NA,T	NA,C	NA,1	NA,inf	NA,inf	NA,0.682119	0.000283725	0.000720979
2	chr11:8896066:A:G	8896066	NA,G	NA,A	NA,1	NA,inf	NA,inf	NA,0.895349	0.000282282	0.000724389
2	chr11:8407962:T:C	8407962	NA,C	NA,T	NA,1	NA,-inf	NA,inf	NA,0.86147	0.000280298	0.00069927
2	chr11:9296780:T:C	9296780	NA,C	NA,T	NA,1	NA,inf	NA,inf	NA,0.672904	0.000279869	0.000711117
2	chr11:9216126:A:G	9216126	NA,G	NA,A	NA,1	NA,inf	NA,inf	NA,0.69488	0.000279241	0.000709779
2	chr11:9201217:T:G	9201217	G,G	T,T	1,1	-inf,-inf	inf,inf	0.844745,1.88281	0.000278066	0.000718781
2	chr11:9324782:C:T	9324782	NA,T	NA,C	NA,1	NA,inf	NA,inf	NA,0.677283	0.000277967	0.000699053
2	chr11:8824651:A:G	8824651	NA,G	NA,A	NA,1	NA,inf	NA,inf	NA,0.587365	0.000277849	0.00069978
2	chr11:9003465:A:G	9003465	NA,G	NA,A	NA,1	NA,inf	NA,inf	NA,0.753744	0.000277297	0.000696902
2	chr11:8597358:G:A	8597358	NA,A	NA,G	NA,1	NA,-inf	NA,inf	NA,1.00355	0.000276962	0.000725703
2	chr11:8705419:G:A	8705419	A,NA	G,NA	1,NA	-inf,NA	inf,NA	0.593143,NA	0.000276695	0.000817256
2	chr11:8804944:T:C	8804944	NA,C	NA,T	NA,1	NA,inf	NA,inf	NA,0.614062	0.000276547	0.000695895
2	chr11:8569982:C:T	8569982	NA,T	NA,C	NA,1	NA,-inf	NA,inf	NA,0.71018	0.000275897	0.000693027
2	chr11:8328932:A:C	8328932	NA,C	NA,A	NA,1	NA,-inf	NA,inf	NA,0.754864	0.000275861	0.000689276
2	chr11:9041567:G:T	9041567	NA,T	NA,G	NA,1	NA,inf	NA,inf	NA,0.647768	0.000275736	0.000692744
2	chr11:8843692:C:T	8843692	NA,T	NA,C	NA,1	NA,inf	NA,inf	NA,0.592082	0.00027569	0.00069756
2	chr11:8648970:G:A	8648970	NA,A	NA,G	NA,1	NA,-inf	NA,inf	NA,1.03441	0.000274923	0.000691219
2	chr11:9278011:T:A	9278011	NA,A	NA,T	NA,1	NA,inf	NA,inf	NA,0.83182	0.000274821	0.000697477
2	chr11:8519435:A:G	8519435	NA,G	NA,A	NA,1	NA,-inf	NA,inf	NA,0.705042	0.00027402	0.000688278
2	chr11:8874936:A:G	8874936	NA,G	NA,A	NA,1	NA,inf	NA,inf	NA,1.29951	0.000272434	0.000693996
2	chr11:8645429:C:G	8645429	G,G	C,C	1,1	inf,-inf	inf,inf	1.03061,1.2446	0.00027233	0.00068189
2	chr11:9039589:G:A	9039589	NA,A	NA,G	NA,1	NA,inf	NA,inf	NA,0.525949	0.000272096	0.000688545
2	chr11:9301152:T:C	9301152	NA,C	NA,T	NA,1	NA,-inf	NA,inf	NA,0.854947	0.000271987	0.000689533
2	chr11:8704079:G:C	8704079	C,C	G,G	1,1	inf,-inf	inf,inf	5.2339,0.123566	0.000271554	0.000637962
2	chr11:8474419:T:C	8474419	NA,C	NA,T	NA,1	NA,-inf	NA,inf	NA,0.898412	0.000271494	0.000684305
2	chr11:8747230:TCA:T	8747230	NA,T	NA,TCA	NA,1	NA,inf	NA,inf	NA,0.555615	0.000271191	0.000683368
2	chr11:8619490:T:C	8619490	C,NA	T,NA	1,NA	inf,NA	inf,NA	1.52663,NA	0.000271097	0.000674114
2	chr11:9032555:G:A	9032555	NA,A	NA,G	NA,1	NA,-inf	NA,inf	NA,0.919021	0.000271073	0.000683643
2	chr11:8541922:T:C	8541922	NA,C	NA,T	NA,1	NA,-inf	NA,inf	NA,0.679973	0.0002709	0.000680402
2	chr11:8737616:G:A	8737616	NA,A	NA,G	NA,1	NA,inf	NA,inf	NA,1.71765	0.000270374	0.000691328
2	chr11:8375895:GAA:G	8375895	NA,G	NA,GAA	NA,1	NA,inf	NA,inf	NA,0.808656	0.000269595	0.000677342
2	chr11:8331803:C:T	8331803	T,T	C,C	1,1	inf,inf	inf,inf	0.734733,1.34631	0.000269457	0.000638757
2	chr11:8650229:C:T	8650229	NA,T	NA,C	NA,1	NA,-inf	NA,inf	NA,1.02007	0.00026931	0.00067671
2	chr11:9134816:C:T	9134816	NA,T	NA,C	NA,1	NA,inf	NA,inf	NA,0.651811	0.000269098	0.000674496
2	chr11:8841906:G:A	8841906	A,NA	G,NA	1,NA	-inf,NA	inf,NA	0.154119,NA	0.00026724	0.000444161
2	chr11:8678611:A:G	8678611	NA,G	NA,A	NA,1	NA,-inf	NA,inf	NA,0.770908	0.000266463	0.000683585
2	chr11:8655092:T:C	8655092	NA,C	NA,T	NA,1	NA,-inf	NA,inf	NA,0.672064	0.000265572	0.000665457
2	chr11:8327035:G:A	8327035	NA,A	NA,G	NA,1	NA,inf	NA,inf	NA,0.832947	0.000263594	0.000664834
2	chr11:9298017:C:T	9298017	NA,T	NA,C	NA,1	NA,inf	NA,inf	NA,0.816204	0.0002631	0.000666816
2	chr11:8396874:C:A	8396874	NA,A	NA,C	NA,1	NA,-inf	NA,inf	NA,1.0838	0.000262604	0.000690653
2	chr11:8611383:T:C	8611383	NA,C	NA,T	NA,1	NA,-inf	NA,inf	NA,0.841815	0.000262472	0.000658507
2	chr11:9274080:C:T	9274080	NA,T	NA,C	NA,1	NA,inf	NA,inf	NA,0.610074	0.000262156	0.000659131
2	chr11:9074420:G:A	9074420	NA,A	NA,G	NA,1	NA,inf	NA,inf	NA,0.551015	0.000261513	0.000657879
2	chr11:9275406:T:A	9275406	NA,A	NA,T	NA,1	NA,-inf	NA,inf	NA,0.823341	0.00026042	0.000660031
2	chr11:8366977:CAT:C	8366977	NA,C	NA,CAT	NA,1	NA,-inf	NA,inf	NA,0.720254	0.000260333	0.000651672
2	chr11:9084373:A:G	9084373	NA,G	NA,A	NA,1	NA,-inf	NA,inf	NA,0.582519	0.000259773	0.000655768
2	chr11:8579984:G:A	8579984	NA,A	NA,G	NA,1	NA,-inf	NA,inf	NA,0.654609	0.000259633	0.000652087
2	chr11:8779784:G:A	8779784	NA,A	NA,G	NA,1	NA,inf	NA,inf	NA,0.498476	0.000258885	0.000651489
2	chr11:8782703:G:A	8782703	NA,A	NA,G	NA,1	NA,inf	NA,inf	NA,0.527414	0.000258495	0.000651307
2	chr11:8876943:T:A	8876943	NA,A	NA,T	NA,1	NA,inf	NA,inf	NA,0.53931	0.000257531	0.000648525
2	chr11:9291898:G:A	9291898	NA,A	NA,G	NA,1	NA,inf	NA,inf	NA,0.622009	0.000256573	0.00065156
2	chr11:8546605:G:T	8546605	T,T	G,G	1,1	-inf,-inf	inf,inf	0.926014,0.180172	0.000255634	0.000442437
2	chr11:8345925:G:A	8345925	NA,A	NA,G	NA,1	NA,inf	NA,inf	NA,0.630657	0.0002555	0.000641846
2	chr11:8787655:C:T	8787655	NA,T	NA,C	NA,1	NA,inf	NA,inf	NA,0.519947	0.000255389	0.000643438
2	chr11:8566367:C:G	8566367	NA,G	NA,C	NA,1	NA,-inf	NA,inf	NA,0.855325	0.000255353	0.00064356
2	chr11:8798607:C:T	8798607	NA,T	NA,C	NA,1	NA,inf	NA,inf	NA,0.512037	0.0002549	0.000642224
2	chr11:8554326:G:A	8554326	NA,A	NA,G	NA,1	NA,inf	NA,inf	NA,0.670798	0.000254708	0.000643239
2	chr11:8718297:G:C	8718297	NA,C	NA,G	NA,1	NA,-inf	NA,inf	NA,0.799613	0.000254183	0.000633901
2	chr11:8664101:T:C	8664101	NA,C	NA,T	NA,1	NA,-inf	NA,inf	NA,0.942368	0.000253906	0.000663466
2	chr11:8789753:CACA:C	8789753	C,C	CACA,CACA	1,1	-inf,-inf	inf,inf	4.5329,1.97834	0.00025342	0.000673704
2	chr11:8556693:A:G	8556693	NA,G	NA,A	NA,1	NA,inf	NA,inf	NA,0.643724	0.00025286	0.000638435
2	chr11:9191492:G:A	9191492	A,A	G,G	1,1	-inf,-inf	inf,inf	0.983385,1.77764	0.000252857	0.000655453
2	chr11:9045620:C:G	9045620	G,G	C,C	1,1	-inf,inf	inf,inf	2.96002,0.150215	0.000252403	0.000679584
2	chr11:8691668:C:T	8691668	NA,T	NA,C	NA,1	NA,inf	NA,inf	NA,0.935307	0.00025222	0.000634891
2	chr11:9328137:G:A	9328137	NA,A	NA,G	NA,1	NA,-inf	NA,inf	NA,0.74485	0.00025016	0.000628224
2	chr11:8597583:A:G	8597583	NA,G	NA,A	NA,1	NA,-inf	NA,inf	NA,0.93015	0.000249832	0.000652796
2	chr11:8747893:C:T	8747893	NA,T	NA,C	NA,1	NA,inf	NA,inf	NA,0.486156	0.000249166	0.000630824
2	chr11:9094377:G:C	9094377	NA,C	NA,G	NA,1	NA,inf	NA,inf	NA,0.523715	0.000248809	0.000626825
2	chr11:8356219:A:AC	8356219	NA,AC	NA,A	NA,1	NA,inf	NA,inf	NA,0.786662	0.000248593	0.000625295
2	chr11:8681122:G:C	8681122	NA,C	NA,G	NA,1	NA,-inf	NA,inf	NA,0.941634	0.000247737	0.000641307
2	chr11:8501279:G:C	8501279	C,C	G,G	1,1	inf,inf	inf,inf	1.54697,1.12828	0.000247616	0.00057327
2	chr11:8751306:C:A	8751306	NA,A	NA,C	NA,1	NA,inf	NA,inf	NA,0.502168	0.000247582	0.000623719
2	chr11:9148861:T:A	9148861	NA,A	NA,T	NA,1	NA,inf	NA,inf	NA,0.678599	0.000246495	0.000623705
2	chr11:8705627:G:A	8705627	NA,A	NA,G	NA,1	NA,inf	NA,inf	NA,0.919001	0.00024619	0.000619697
2	chr11:8374050:G:A	8374050	NA,A	NA,G	NA,1	NA,inf	NA,inf	NA,0.844792	0.000246149	0.000619922
2	chr11:8786001:C:T	8786001	T,T	C,C	1,1	-inf,-inf	inf,inf	0.586131,1.76223	0.000243592	0.000622201
2	chr11:8964972:T:C	8964972	NA,C	NA,T	NA,1	NA,-inf	NA,inf	NA,1.09097	0.000243328	0.000628146
2	chr11:9210746:T:G	9210746	NA,G	NA,T	NA,1	NA,-inf	NA,inf	NA,0.730674	0.00024272	0.000608729
2	chr11:9028716:GC:G	9028716	NA,G	NA,GC	NA,1	NA,inf	NA,inf	NA,0.469132	0.000242125	0.000611916
2	chr11:8369604:G:A	8369604	NA,A	NA,G	NA,1	NA,inf	NA,inf	NA,0.666861	0.000242108	0.000608868
2	chr11:8699576:G:A	8699576	NA,A	NA,G	NA,1	NA,inf	NA,inf	NA,0.900691	0.000242028	0.000609124
2	chr11:8988587:G:T	8988587	T,T	G,G	1,1	-inf,-inf	inf,inf	4.1263,0.478228	0.000240697	0.000633178
2	chr11:9264968:C:T	9264968	NA,T	NA,C	NA,1	NA,inf	NA,inf	NA,0.728278	0.000240214	0.000608047
2	chr11:8836650:G:A	8836650	NA,A	NA,G	NA,1	NA,inf	NA,inf	NA,0.506591	0.000239999	0.000604009
2	chr11:8790142:C:T	8790142	NA,T	NA,C	NA,1	NA,inf	NA,inf	NA,0.477267	0.000239257	0.000602736
2	chr11:9149559:A:G	9149559	NA,G	NA,A	NA,1	NA,inf	NA,inf	NA,0.65655	0.000238653	0.000603753
2	chr11:8665300:C:A	8665300	NA,A	NA,C	NA,1	NA,-inf	NA,inf	NA,0.895024	0.000238322	0.000621719
2	chr11:8606882:G:A	8606882	NA,A	NA,G	NA,1	NA,inf	NA,inf	NA,0.823882	0.000237688	0.000615797
2	chr11:8615998:T:C	8615998	NA,C	NA,T	NA,1	NA,-inf	NA,inf	NA,0.893741	0.000237125	0.000617942
2	chr11:8800190:A:G	8800190	NA,G	NA,A	NA,1	NA,-inf	NA,inf	NA,0.23569	0.000236918	0.00059769
2	chr11:9166910:C:T	9166910	NA,T	NA,C	NA,1	NA,inf	NA,inf	NA,0.748662	0.00023669	0.000599046
2	chr11:9205652:G:C	9205652	NA,C	NA,G	NA,1	NA,inf	NA,inf	NA,0.681722	0.000236463	0.000601321
2	chr11:8786766:T:C	8786766	NA,C	NA,T	NA,1	NA,inf	NA,inf	NA,0.491351	0.000235813	0.000593801
2	chr11:8722213:C:T	8722213	NA,T	NA,C	NA,1	NA,inf	NA,inf	NA,1.0898	0.000235627	0.000594275
2	chr11:9177046:A:G	9177046	NA,G	NA,A	NA,1	NA,inf	NA,inf	NA,0.746476	0.000235561	0.000596172
2	chr11:8606910:A:C	8606910	NA,C	NA,A	NA,1	NA,-inf	NA,inf	NA,0.593288	0.000235088	0.00059042
2	chr11:8993380:A:G	8993380	NA,G	NA,A	NA,1	NA,inf	NA,inf	NA,0.643661	0.0002341	0.000588184
2	chr11:8328607:C:T	8328607	NA,T	NA,C	NA,1	NA,-inf	NA,inf	NA,0.732131	0.000233994	0.000586155
2	chr11:8771256:T:C	8771256	NA,C	NA,T	NA,1	NA,inf	NA,inf	NA,0.441353	0.000233669	0.000587917
2	chr11:8529338:T:C	8529338	C,NA	T,NA	1,NA	inf,NA	inf,NA	0.585125,NA	0.000233402	0.000568047
2	chr11:9059111:CA:C	9059111	NA,C	NA,CA	NA,1	NA,inf	NA,inf	NA,0.442794	0.000233127	0.000586177
2	chr11:8740164:G:A	8740164	NA,A	NA,G	NA,1	NA,inf	NA,inf	NA,0.439632	0.00023285	0.000585859
2	chr11:8367578:G:T	8367578	NA,T	NA,G	NA,1	NA,inf	NA,inf	NA,0.638498	0.000232336	0.000584254
2	chr11:8793731:G:C	8793731	NA,C	NA,G	NA,1	NA,inf	NA,inf	NA,0.441054	0.000232171	0.000587559
2	chr11:8703316:CAT:C	8703316	NA,C	NA,CAT	NA,1	NA,inf	NA,inf	NA,0.875354	0.00023211	0.000584143
2	chr11:8428130:T:C	8428130	C,C	T,T	1,1	inf,-inf	inf,inf	0.340473,1.8426	0.000232082	0.000598
2	chr11:9019250:G:A	9019250	NA,A	NA,G	NA,1	NA,inf	NA,inf	NA,0.514784	0.000232011	0.000583845
2	chr11:8546669:CAT:C	8546669	NA,C	NA,CAT	NA,1	NA,inf	NA,inf	NA,0.551425	0.000231529	0.000581587
2	chr11:8635322:T:C	8635322	NA,C	NA,T	NA,1	NA,-inf	NA,inf	NA,0.869875	0.000230775	0.000601482
2	chr11:9027618:C:T	9027618	NA,T	NA,C	NA,1	NA,inf	NA,inf	NA,0.724764	0.00022986	0.000581018
2	chr11:8743551:A:G	8743551	NA,G	NA,A	NA,1	NA,inf	NA,inf	NA,0.431899	0.000229822	0.000578229
2	chr11:8906273:T:C	8906273	NA,C	NA,T	NA,1	NA,inf	NA,inf	NA,0.463908	0.000229461	0.000579914
2	chr11:9166516:G:A	9166516	NA,A	NA,G	NA,1	NA,inf	NA,inf	NA,0.630493	0.000229084	0.000579222
2	chr11:8930608:A:C	8930608	NA,C	NA,A	NA,1	NA,inf	NA,inf	NA,0.692123	0.000228628	0.000575167
2	chr11:8743655:C:T	8743655	NA,T	NA,C	NA,1	NA,inf	NA,inf	NA,0.472675	0.000228489	0.000575311
2	chr11:8408764:C:T	8408764	NA,T	NA,C	NA,1	NA,inf	NA,inf	NA,0.628065	0.000228347	0.000577232
2	chr11:8479044:T:C	8479044	NA,C	NA,T	NA,1	NA,inf	NA,inf	NA,0.693062	0.000228323	0.000572431
2	chr11:9088537:T:G	9088537	NA,G	NA,T	NA,1	NA,inf	NA,inf	NA,0.488406	0.000227886	0.000572215
2	chr11:9326478:G:T	9326478	NA,T	NA,G	NA,1	NA,inf	NA,inf	NA,0.626824	0.000227007	0.000569289
2	chr11:8765735:C:T	8765735	NA,T	NA,C	NA,1	NA,-inf	NA,inf	NA,0.217236	0.000226939	0.000572473
2	chr11:9031919:C:G	9031919	NA,G	NA,C	NA,1	NA,inf	NA,inf	NA,0.601389	0.000226445	0.000573108
2	chr11:9162324:C:T	9162324	NA,T	NA,C	NA,1	NA,inf	NA,inf	NA,0.673325	0.00022635	0.000575557
2	chr11:8657321:C:T	8657321	NA,T	NA,C	NA,1	NA,-inf	NA,inf	NA,0.848157	0.000225617	0.000587573
2	chr11:8844014:T:C	8844014	NA,C	NA,T	NA,1	NA,-inf	NA,inf	NA,1.06246	0.00022557	0.000583757
2	chr11:8700892:G:A	8700892	NA,A	NA,G	NA,1	NA,inf	NA,inf	NA,0.515032	0.000224867	0.000565737
2	chr11:9163569:C:T	9163569	NA,T	NA,C	NA,1	NA,inf	NA,inf	NA,0.656342	0.000224768	0.00057151
2	chr11:8993839:G:A	8993839	NA,A	NA,G	NA,1	NA,inf	NA,inf	NA,0.617464	0.00022459	0.000564295
2	chr11:8780875:A:G	8780875	NA,G	NA,A	NA,1	NA,-inf	NA,inf	NA,0.209767	0.000223301	0.000563259
2	chr11:8624305:G:C	8624305	NA,C	NA,G	NA,1	NA,inf	NA,inf	NA,0.583289	0.000222917	0.000563395
2	chr11:8930877:G:A	8930877	NA,A	NA,G	NA,1	NA,inf	NA,inf	NA,0.674118	0.000222731	0.000560304
2	chr11:8628713:T:G	8628713	NA,G	NA,T	NA,1	NA,inf	NA,inf	NA,0.492234	0.000222676	0.000562621
2	chr11:8369169:A:G	8369169	NA,G	NA,A	NA,1	NA,inf	NA,inf	NA,0.609749	0.000222261	0.00055888
2	chr11:8674443:G:A	8674443	NA,A	NA,G	NA,1	NA,-inf	NA,inf	NA,0.836138	0.000221752	0.00057719
2	chr11:8325232:G:A	8325232	NA,A	NA,G	NA,1	NA,inf	NA,inf	NA,0.55911	0.000221423	0.000554423
2	chr11:8367588:G:C	8367588	NA,C	NA,G	NA,1	NA,inf	NA,inf	NA,0.603433	0.000220892	0.000555422
2	chr11:9002354:C:A	9002354	NA,A	NA,C	NA,1	NA,inf	NA,inf	NA,0.605931	0.000220685	0.000554467
2	chr11:9175381:G:A	9175381	NA,A	NA,G	NA,1	NA,inf	NA,inf	NA,0.621553	0.000220479	0.000557704
2	chr11:9105100:A:T	9105100	NA,T	NA,A	NA,1	NA,inf	NA,inf	NA,0.6243	0.000218875	0.000553402
2	chr11:8680922:A:G	8680922	G,G	A,A	1,1	inf,-inf	inf,inf	3.09174,0.0239006	0.000218583	0.000436109
2	chr11:9156495:C:T	9156495	NA,T	NA,C	NA,1	NA,inf	NA,inf	NA,0.600069	0.000218362	0.000552217
2	chr11:8380117:A:C	8380117	C,C	A,A	1,1	-inf,inf	inf,inf	0.461238,1.83672	0.000218348	0.000559997
2	chr11:8700778:G:C	8700778	C,C	G,G	1,1	inf,-inf	inf,inf	2.975,0.127289	0.000217576	0.000437262
2	chr11:8361512:C:T	8361512	NA,T	NA,C	NA,1	NA,inf	NA,inf	NA,0.760902	0.000217401	0.000546327
2	chr11:8366609:G:A	8366609	NA,A	NA,G	NA,1	NA,inf	NA,inf	NA,0.589752	0.000215836	0.000542701
2	chr11:8367056:G:A	8367056	NA,A	NA,G	NA,1	NA,inf	NA,inf	NA,0.589752	0.000215836	0.000542701
2	chr11:9288872:A:T	9288872	NA,T	NA,A	NA,1	NA,inf	NA,inf	NA,0.588632	0.000215439	0.000541058
2	chr11:8711518:C:T	8711518	NA,T	NA,C	NA,1	NA,inf	NA,inf	NA,0.884614	0.00021539	0.000542073
2	chr11:8514026:G:C	8514026	C,C	G,G	1,1	-inf,inf	inf,inf	1.75445,0.446508	0.000215367	0.000334341
2	chr11:8703721:A:G	8703721	G,G	A,A	1,1	inf,inf	inf,inf	3.21478,0.265413	0.000214967	0.000422378
2	chr11:9062105:G:A	9062105	NA,A	NA,G	NA,1	NA,-inf	NA,inf	NA,0.718566	0.000214638	0.000537292
2	chr11:8603212:A:G	8603212	NA,G	NA,A	NA,1	NA,-inf	NA,inf	NA,0.8098	0.000214608	0.000558127
2	chr11:9327198:T:A	9327198	NA,A	NA,T	NA,1	NA,inf	NA,inf	NA,0.577768	0.000214554	0.000539459
2	chr11:8777759:C:T	8777759	NA,T	NA,C	NA,1	NA,-inf	NA,inf	NA,0.769823	0.000214375	0.000537463
2	chr11:9326670:A:G	9326670	NA,G	NA,A	NA,1	NA,inf	NA,inf	NA,0.577112	0.000214345	0.000538934
2	chr11:9251243:C:G	9251243	NA,G	NA,C	NA,1	NA,inf	NA,inf	NA,0.4224	0.000214344	0.000539699
2	chr11:8592045:T:C	8592045	C,NA	T,NA	1,NA	inf,NA	inf,NA	0.466404,NA	0.000214033	0.000522358
2	chr11:8666744:A:T	8666744	NA,T	NA,A	NA,1	NA,-inf	NA,inf	NA,0.808337	0.000213909	0.00055623
2	chr11:8470941:C:A	8470941	NA,A	NA,C	NA,1	NA,inf	NA,inf	NA,0.648752	0.000213882	0.000536248
2	chr11:8657444:C:T	8657444	NA,T	NA,C	NA,1	NA,-inf	NA,inf	NA,0.806318	0.000213469	0.000555057
2	chr11:9183853:T:C	9183853	NA,C	NA,T	NA,1	NA,inf	NA,inf	NA,0.597752	0.000213269	0.000539372
2	chr11:9327105:T:C	9327105	NA,C	NA,T	NA,1	NA,inf	NA,inf	NA,0.57359	0.000213225	0.000536111
2	chr11:9304297:C:T	9304297	NA,T	NA,C	NA,1	NA,-inf	NA,inf	NA,0.423898	0.000213207	0.000536824
2	chr11:9245082:A:G	9245082	NA,G	NA,A	NA,1	NA,inf	NA,inf	NA,0.510152	0.000213183	0.000540162
2	chr11:8798003:C:T	8798003	NA,T	NA,C	NA,1	NA,inf	NA,inf	NA,0.957248	0.000213008	0.000539549
2	chr11:8669547:G:A	8669547	NA,A	NA,G	NA,1	NA,-inf	NA,inf	NA,0.804043	0.000212729	0.000552815
2	chr11:8593893:G:A	8593893	NA,A	NA,G	NA,1	NA,inf	NA,inf	NA,0.489759	0.000212486	0.000535476
2	chr11:9023364:CTTTCT:C	9023364	NA,C	NA,CTTTCT	NA,1	NA,inf	NA,inf	NA,0.450255	0.00021156	0.000532222
2	chr11:8739358:A:G	8739358	G,NA	A,NA	1,NA	inf,NA	inf,NA	0.952733,NA	0.000210986	0.000519412
2	chr11:8390185:T:A	8390185	NA,A	NA,T	NA,1	NA,inf	NA,inf	NA,0.586371	0.000210935	0.000532918
2	chr11:9256183:C:T	9256183	NA,T	NA,C	NA,1	NA,inf	NA,inf	NA,0.658255	0.000210525	0.000533394
2	chr11:9179071:C:T	9179071	NA,T	NA,C	NA,1	NA,inf	NA,inf	NA,0.589158	0.000210445	0.000532166
2	chr11:8669225:C:T	8669225	NA,T	NA,C	NA,1	NA,inf	NA,inf	NA,0.614408	0.000210398	0.000533285
2	chr11:8624182:G:A	8624182	NA,A	NA,G	NA,1	NA,inf	NA,inf	NA,0.453364	0.000210347	0.000531266
2	chr11:9171364:A:G	9171364	NA,G	NA,A	NA,1	NA,inf	NA,inf	NA,0.586762	0.000210322	0.000531886
2	chr11:8868151:C:T	8868151	NA,T	NA,C	NA,1	NA,inf	NA,inf	NA,0.34263	0.000210257	0.000532196
2	chr11:8597903:T:C	8597903	NA,C	NA,T	NA,1	NA,-inf	NA,inf	NA,0.700188	0.000209995	0.000527477
2	chr11:9197199:G:T	9197199	NA,T	NA,G	NA,1	NA,inf	NA,inf	NA,0.583551	0.000209905	0.00053078
2	chr11:8769358:C:T	8769358	NA,T	NA,C	NA,1	NA,inf	NA,inf	NA,0.416015	0.000209869	0.000528169
2	chr11:9167646:A:G	9167646	NA,G	NA,A	NA,1	NA,inf	NA,inf	NA,0.602425	0.000209782	0.000533054
2	chr11:9186171:A:AAG	9186171	NA,AAG	NA,A	NA,1	NA,inf	NA,inf	NA,0.605763	0.000209602	0.00053272
2	chr11:8378010:T:C	8378010	NA,C	NA,T	NA,1	NA,-inf	NA,inf	NA,0.75361	0.000209547	0.000525444
2	chr11:9063662:A:C	9063662	NA,C	NA,A	NA,1	NA,-inf	NA,inf	NA,0.535955	0.000209422	0.000524451
2	chr11:9023558:G:A	9023558	NA,A	NA,G	NA,1	NA,inf	NA,inf	NA,0.534395	0.000209399	0.000526781
2	chr11:9122027:A:G	9122027	NA,G	NA,A	NA,1	NA,inf	NA,inf	NA,0.561796	0.00020919	0.000528565
2	chr11:9231047:A:G	9231047	NA,G	NA,A	NA,1	NA,-inf	NA,inf	NA,0.629865	0.000209095	0.000524445
2	chr11:8614581:T:C	8614581	NA,C	NA,T	NA,1	NA,-inf	NA,inf	NA,0.798801	0.000209	0.000542817
2	chr11:8415507:A:G	8415507	NA,G	NA,A	NA,1	NA,inf	NA,inf	NA,0.565982	0.000208814	0.000527592
2	chr11:9198068:C:T	9198068	NA,T	NA,C	NA,1	NA,inf	NA,inf	NA,0.579791	0.000208769	0.000527889
2	chr11:8370084:G:T	8370084	NA,T	NA,G	NA,1	NA,-inf	NA,inf	NA,0.515053	0.000208646	0.000522839
2	chr11:9323634:G:A	9323634	NA,A	NA,G	NA,1	NA,inf	NA,inf	NA,0.55773	0.000208202	0.000523473
2	chr11:8385339:T:C	8385339	C,C	T,T	1,1	-inf,inf	inf,inf	0.509474,1.80528	0.000208006	0.000537112
2	chr11:9200775:T:C	9200775	C,C	T,T	1,1	inf,inf	inf,inf	1.40184,0.204566	0.000207554	0.000494116
2	chr11:8627545:G:A	8627545	NA,A	NA,G	NA,1	NA,-inf	NA,inf	NA,0.782084	0.000207044	0.000537863
2	chr11:9042099:C:T	9042099	NA,T	NA,C	NA,1	NA,inf	NA,inf	NA,0.520328	0.00020682	0.000522354
2	chr11:8671408:T:C	8671408	NA,C	NA,T	NA,1	NA,inf	NA,inf	NA,0.42915	0.000206718	0.000523402
2	chr11:9143119:G:A	9143119	NA,A	NA,G	NA,1	NA,-inf	NA,inf	NA,0.755827	0.000206398	0.000519253
2	chr11:8435025:T:C	8435025	NA,C	NA,T	NA,1	NA,inf	NA,inf	NA,0.722963	0.000205863	0.000517907
2	chr11:8699426:C:T	8699426	NA,T	NA,C	NA,1	NA,inf	NA,inf	NA,0.814657	0.000205748	0.000517967
2	chr11:8781102:A:G	8781102	NA,G	NA,A	NA,1	NA,-inf	NA,inf	NA,0.17121	0.000205481	0.000518132
2	chr11:8385383:C:G	8385383	G,G	C,C	1,1	-inf,inf	inf,inf	0.464434,1.79187	0.00020511	0.000525986
2	chr11:8650041:C:T	8650041	NA,T	NA,C	NA,1	NA,-inf	NA,inf	NA,0.774206	0.000205098	0.000532644
2	chr11:8673973:C:T	8673973	T,NA	C,NA	1,NA	inf,NA	inf,NA	1.31407,NA	0.000204788	0.000503293
2	chr11:8650793:G:T	8650793	NA,T	NA,G	NA,1	NA,-inf	NA,inf	NA,0.772175	0.000204548	0.000531171
2	chr11:8649716:G:GGCAGGGAGAGGTGGGATTGGT	8649716	NA,GGCAGGGAGAGGTGGGATTGGT	NA,G	NA,1	NA,-inf	NA,inf	NA,0.771584	0.000204325	0.000530567
2	chr11:9213704:G:A	9213704	NA,A	NA,G	NA,1	NA,inf	NA,inf	NA,0.393514	0.000204073	0.000513746
2	chr11:8627145:A:G	8627145	NA,G	NA,A	NA,1	NA,-inf	NA,inf	NA,0.776374	0.000203988	0.000529444
2	chr11:8611041:C:T	8611041	NA,T	NA,C	NA,1	NA,-inf	NA,inf	NA,0.771603	0.000203767	0.000529094
2	chr11:8644221:C:T	8644221	NA,T	NA,C	NA,1	NA,-inf	NA,inf	NA,0.769073	0.000203732	0.000528955
2	chr11:9207481:G:A	9207481	NA,A	NA,G	NA,1	NA,inf	NA,inf	NA,0.562582	0.000203471	0.000514421
2	chr11:8385101:T:G	8385101	G,NA	T,NA	1,NA	inf,NA	inf,NA	0.606929,NA	0.000202698	0.000510467
2	chr11:9192898:T:C	9192898	NA,C	NA,T	NA,1	NA,inf	NA,inf	NA,0.5546	0.000202665	0.000512284
2	chr11:8741746:C:T	8741746	NA,T	NA,C	NA,1	NA,inf	NA,inf	NA,0.336746	0.000202292	0.000508852
2	chr11:9244012:T:A	9244012	NA,A	NA,T	NA,1	NA,inf	NA,inf	NA,0.647914	0.000202069	0.000511921
2	chr11:8641886:C:T	8641886	NA,T	NA,C	NA,1	NA,-inf	NA,inf	NA,0.762874	0.000202059	0.000524519
2	chr11:8639998:G:A	8639998	NA,A	NA,G	NA,1	NA,-inf	NA,inf	NA,0.761195	0.000202056	0.000524443
2	chr11:8637878:G:A	8637878	NA,A	NA,G	NA,1	NA,-inf	NA,inf	NA,0.761195	0.000202056	0.000524443
2	chr11:8611524:G:A	8611524	NA,A	NA,G	NA,1	NA,-inf	NA,inf	NA,0.779916	0.000201988	0.000523944
2	chr11:8438131:T:C	8438131	NA,C	NA,T	NA,1	NA,inf	NA,inf	NA,0.564472	0.000201842	0.000509897
2	chr11:9109756:C:T	9109756	NA,T	NA,C	NA,1	NA,inf	NA,inf	NA,0.624012	0.000201732	0.000510344
2	chr11:9323635:T:TCC	9323635	NA,TCC	NA,T	NA,1	NA,inf	NA,inf	NA,0.535841	0.000201542	0.0005067
2	chr11:8625058:G:A	8625058	NA,A	NA,G	NA,1	NA,-inf	NA,inf	NA,0.760448	0.000201283	0.000522459
2	chr11:8624990:C:T	8624990	NA,T	NA,C	NA,1	NA,-inf	NA,inf	NA,0.760448	0.000201283	0.000522459
2	chr11:8826349:T:C	8826349	NA,C	NA,T	NA,1	NA,inf	NA,inf	NA,0.332022	0.000201051	0.000508429
2	chr11:9185461:T:C	9185461	NA,C	NA,T	NA,1	NA,inf	NA,inf	NA,0.557144	0.000200965	0.000508056
2	chr11:9254229:G:C	9254229	NA,C	NA,G	NA,1	NA,inf	NA,inf	NA,0.632539	0.000200748	0.000508759
2	chr11:9068364:G:A	9068364	NA,A	NA,G	NA,1	NA,inf	NA,inf	NA,0.633142	0.000200728	0.000507387
2	chr11:8330964:G:A	8330964	A,A	G,G	1,1	-inf,inf	inf,inf	0.121771,1.74264	0.000200651	0.00051659
2	chr11:9201449:G:C	9201449	NA,C	NA,G	NA,1	NA,-inf	NA,inf	NA,0.598478	0.000200636	0.000503264
2	chr11:8852194:G:A	8852194	NA,A	NA,G	NA,1	NA,-inf	NA,inf	NA,0.956939	0.000200631	0.000517449
2	chr11:8537976:G:A	8537976	NA,A	NA,G	NA,1	NA,inf	NA,inf	NA,0.70409	0.000199914	0.000502933
2	chr11:9207165:T:C	9207165	NA,C	NA,T	NA,1	NA,inf	NA,inf	NA,0.380661	0.000199858	0.000503076
2	chr11:9200833:T:C	9200833	NA,C	NA,T	NA,1	NA,-inf	NA,inf	NA,0.5951	0.000199636	0.000500757
2	chr11:8810383:G:A	8810383	NA,A	NA,G	NA,1	NA,-inf	NA,inf	NA,0.975075	0.000199608	0.000515769
2	chr11:8561325:G:A	8561325	NA,A	NA,G	NA,1	NA,inf	NA,inf	NA,0.700801	0.000199558	0.000502027
2	chr11:8738000:T:C	8738000	NA,C	NA,T	NA,1	NA,inf	NA,inf	NA,0.382392	0.000199542	0.000503838
2	chr11:8407877:G:A	8407877	NA,A	NA,G	NA,1	NA,inf	NA,inf	NA,0.698973	0.000199525	0.00050191
2	chr11:9086663:G:A	9086663	NA,A	NA,G	NA,1	NA,-inf	NA,inf	NA,0.529845	0.000199255	0.000501091
2	chr11:9019505:T:C	9019505	NA,C	NA,T	NA,1	NA,-inf	NA,inf	NA,0.591949	0.000198965	0.000500532
2	chr11:8732101:T:C	8732101	NA,C	NA,T	NA,1	NA,-inf	NA,inf	NA,0.946086	0.000198793	0.000513635
2	chr11:9250188:T:C	9250188	NA,C	NA,T	NA,1	NA,inf	NA,inf	NA,0.567301	0.000198629	0.000502545
2	chr11:9326184:C:T	9326184	NA,T	NA,C	NA,1	NA,-inf	NA,inf	NA,0.578488	0.000198546	0.000498537
2	chr11:9152731:C:T	9152731	NA,T	NA,C	NA,1	NA,inf	NA,inf	NA,0.575117	0.000198504	0.000504269
2	chr11:8863724:C:A	8863724	NA,A	NA,C	NA,1	NA,inf	NA,inf	NA,0.39089	0.00019834	0.000500766
2	chr11:9136419:CAATACCAG:C	9136419	NA,C	NA,CAATACCAG	NA,1	NA,inf	NA,inf	NA,0.519839	0.000198334	0.00050097
2	chr11:9247619:C:T	9247619	NA,T	NA,C	NA,1	NA,inf	NA,inf	NA,0.371918	0.000198195	0.000498915
2	chr11:9128296:G:A	9128296	NA,A	NA,G	NA,1	NA,inf	NA,inf	NA,0.370088	0.000197806	0.00049795
2	chr11:8524289:G:A	8524289	NA,A	NA,G	NA,1	NA,-inf	NA,inf	NA,0.676266	0.000197697	0.000497495
2	chr11:8334562:G:A	8334562	NA,A	NA,G	NA,1	NA,inf	NA,inf	NA,0.509985	0.000197377	0.000496758
2	chr11:9242821:G:A	9242821	A,A	G,G	1,1	inf,-inf	inf,inf	1.42583,0.00977149	0.000197012	0.000469438
2	chr11:8639498:T:C	8639498	NA,C	NA,T	NA,1	NA,-inf	NA,inf	NA,0.741002	0.000196977	0.000510853
2	chr11:8712216:C:T	8712216	NA,T	NA,C	NA,1	NA,-inf	NA,inf	NA,0.288793	0.000196432	0.000494183
2	chr11:8475576:T:C	8475576	NA,C	NA,T	NA,1	NA,inf	NA,inf	NA,0.543865	0.000196251	0.000495689
2	chr11:8782564:C:T	8782564	T,T	C,C	1,1	-inf,-inf	inf,inf	0.541424,1.67324	0.000196236	0.000501063
2	chr11:8714499:C:T	8714499	NA,T	NA,C	NA,1	NA,-inf	NA,inf	NA,0.28842	0.000196208	0.00049361
2	chr11:8345936:C:T	8345936	NA,T	NA,C	NA,1	NA,-inf	NA,inf	NA,0.560429	0.000196182	0.000492547
2	chr11:8367867:C:T	8367867	NA,T	NA,C	NA,1	NA,-inf	NA,inf	NA,0.47507	0.000196178	0.000491642
2	chr11:9186519:C:T	9186519	NA,T	NA,C	NA,1	NA,inf	NA,inf	NA,0.535864	0.000194819	0.000492405
2	chr11:9231372:G:A	9231372	NA,A	NA,G	NA,1	NA,-inf	NA,inf	NA,0.577096	0.000194769	0.000488549
2	chr11:8497937:T:G	8497937	NA,G	NA,T	NA,1	NA,inf	NA,inf	NA,0.679044	0.000194134	0.00048834
2	chr11:8573209:T:C	8573209	NA,C	NA,T	NA,1	NA,inf	NA,inf	NA,0.511945	0.000194109	0.000489511
2	chr11:8537347:C:A	8537347	NA,A	NA,C	NA,1	NA,inf	NA,inf	NA,0.678818	0.000194084	0.000488212
2	chr11:9323632:C:T	9323632	NA,T	NA,C	NA,1	NA,inf	NA,inf	NA,0.509329	0.000194046	0.000487819
2	chr11:8498920:C:CA	8498920	NA,CA	NA,C	NA,1	NA,inf	NA,inf	NA,0.678391	0.00019397	0.000487926
2	chr11:8632079:G:A	8632079	NA,A	NA,G	NA,1	NA,inf	NA,inf	NA,0.628386	0.000193692	0.000487311
2	chr11:8481790:T:C	8481790	NA,C	NA,T	NA,1	NA,inf	NA,inf	NA,0.677037	0.000193639	0.00048709
2	chr11:8337889:A:G	8337889	G,NA	A,NA	1,NA	-inf,NA	inf,NA	0.854577,NA	0.00019326	0.00031905
2	chr11:8726062:C:A	8726062	NA,A	NA,C	NA,1	NA,-inf	NA,inf	NA,0.633421	0.000193159	0.000485168
2	chr11:8614861:T:C	8614861	NA,C	NA,T	NA,1	NA,-inf	NA,inf	NA,0.739647	0.000192817	0.000499293
2	chr11:9225047:G:A	9225047	NA,A	NA,G	NA,1	NA,-inf	NA,inf	NA,0.568435	0.000192468	0.000482781
2	chr11:8741681:C:T	8741681	T,NA	C,NA	1,NA	-inf,NA	inf,NA	1.46664,NA	0.000192142	0.000491326
2	chr11:8734041:T:G	8734041	NA,G	NA,T	NA,1	NA,inf	NA,inf	NA,0.384549	0.000191944	0.000484381
2	chr11:8333234:G:A	8333234	NA,A	NA,G	NA,1	NA,-inf	NA,inf	NA,0.499232	0.000191549	0.000479889
2	chr11:8800967:G:T	8800967	NA,T	NA,G	NA,1	NA,-inf	NA,inf	NA,0.935702	0.000191297	0.000493759
2	chr11:9198343:A:AGT	9198343	NA,AGT	NA,A	NA,1	NA,-inf	NA,inf	NA,0.568759	0.000191199	0.000479699
2	chr11:8696060:G:C	8696060	C,C	G,G	1,1	inf,-inf	inf,inf	2.72903,0.312357	0.000190852	0.000392652
2	chr11:9151640:C:CA	9151640	NA,CA	NA,C	NA,1	NA,-inf	NA,inf	NA,0.573959	0.000190747	0.000478419
2	chr11:8610083:C:A	8610083	NA,A	NA,C	NA,1	NA,inf	NA,inf	NA,0.476457	0.000190566	0.000480761
2	chr11:8675493:C:T	8675493	NA,T	NA,C	NA,1	NA,inf	NA,inf	NA,0.490478	0.000190357	0.000480189
2	chr11:8825683:A:G	8825683	NA,G	NA,A	NA,1	NA,-inf	NA,inf	NA,0.932326	0.000190208	0.000490668
2	chr11:8613595:T:C	8613595	NA,C	NA,T	NA,1	NA,-inf	NA,inf	NA,0.717546	0.000189866	0.000491497
2	chr11:8715132:T:C	8715132	C,NA	T,NA	1,NA	-inf,NA	inf,NA	0.514074,NA	0.000189803	0.000494605
2	chr11:8982313:G:A	8982313	NA,A	NA,G	NA,1	NA,inf	NA,inf	NA,0.368253	0.000189264	0.00047612
2	chr11:8645968:T:C	8645968	NA,C	NA,T	NA,1	NA,inf	NA,inf	NA,0.410255	0.00018922	0.000475965
2	chr11:8943546:A:T	8943546	NA,T	NA,A	NA,1	NA,inf	NA,inf	NA,0.321022	0.000188872	0.000477397
2	chr11:8766073:A:C	8766073	C,C	A,A	1,1	inf,-inf	inf,inf	0.997718,1.07131	0.000188796	0.00044962
2	chr11:9243222:T:C	9243222	NA,C	NA,T	NA,1	NA,inf	NA,inf	NA,0.574013	0.000188334	0.000476646
2	chr11:8881383:T:C	8881383	NA,C	NA,T	NA,1	NA,inf	NA,inf	NA,0.27866	0.000188086	0.000475608
2	chr11:9241276:T:G	9241276	NA,G	NA,T	NA,1	NA,inf	NA,inf	NA,0.581816	0.000187758	0.000475505
2	chr11:8741562:C:T	8741562	NA,T	NA,C	NA,1	NA,-inf	NA,inf	NA,0.91173	0.000187664	0.00048415
2	chr11:8339226:C:T	8339226	T,NA	C,NA	1,NA	inf,NA	inf,NA	0.4269,NA	0.000187564	0.000458541
2	chr11:9244212:T:C	9244212	NA,C	NA,T	NA,1	NA,inf	NA,inf	NA,0.567144	0.000187557	0.00047488
2	chr11:8742014:G:A	8742014	NA,A	NA,G	NA,1	NA,-inf	NA,inf	NA,0.131603	0.000187542	0.000472732
2	chr11:8891534:G:C	8891534	NA,C	NA,G	NA,1	NA,inf	NA,inf	NA,0.276105	0.000187357	0.000473756
2	chr11:9221592:C:T	9221592	NA,T	NA,C	NA,1	NA,inf	NA,inf	NA,0.590732	0.000186848	0.000473036
2	chr11:9060166:T:C	9060166	NA,C	NA,T	NA,1	NA,inf	NA,inf	NA,0.446584	0.000186551	0.000470757
2	chr11:9161768:A:G	9161768	NA,G	NA,A	NA,1	NA,inf	NA,inf	NA,0.502531	0.000185966	0.000469886
2	chr11:8363076:A:G	8363076	NA,G	NA,A	NA,1	NA,-inf	NA,inf	NA,0.512464	0.000185648	0.000465937
2	chr11:8989185:T:C	8989185	NA,C	NA,T	NA,1	NA,inf	NA,inf	NA,0.487622	0.000185505	0.000465977
2	chr11:8523324:C:T	8523324	NA,T	NA,C	NA,1	NA,inf	NA,inf	NA,0.643455	0.000185236	0.000465906
2	chr11:8866993:AC:A	8866993	NA,A	NA,AC	NA,1	NA,inf	NA,inf	NA,0.783208	0.000185127	0.000470851
2	chr11:8718542:T:C	8718542	NA,C	NA,T	NA,1	NA,-inf	NA,inf	NA,0.562646	0.000185058	0.00046461
2	chr11:8348349:G:A	8348349	NA,A	NA,G	NA,1	NA,inf	NA,inf	NA,0.472796	0.000185009	0.000464684
2	chr11:9034561:A:T	9034561	NA,T	NA,A	NA,1	NA,inf	NA,inf	NA,0.375058	0.000184796	0.000464789
2	chr11:8707874:A:G	8707874	NA,G	NA,A	NA,1	NA,inf	NA,inf	NA,0.324602	0.000184437	0.00046516
2	chr11:8830843:G:A	8830843	NA,A	NA,G	NA,1	NA,inf	NA,inf	NA,0.281276	0.000184288	0.000465738
2	chr11:8905066:AAAT:A	8905066	A,NA	AAAT,NA	1,NA	inf,NA	inf,NA	0.275428,NA	0.000183907	0.000465086
2	chr11:9240530:T:C	9240530	NA,C	NA,T	NA,1	NA,inf	NA,inf	NA,0.558913	0.000183307	0.00046407
2	chr11:8545715:G:A	8545715	NA,A	NA,G	NA,1	NA,inf	NA,inf	NA,0.566053	0.000182995	0.000459842
2	chr11:8878708:T:A	8878708	NA,A	NA,T	NA,1	NA,inf	NA,inf	NA,0.261369	0.000182484	0.00046133
2	chr11:8549732:ATTCAT:A	8549732	NA,A	NA,ATTCAT	NA,1	NA,-inf	NA,inf	NA,0.437344	0.000182321	0.000457391
2	chr11:9077303:G:A	9077303	NA,A	NA,G	NA,1	NA,-inf	NA,inf	NA,0.580736	0.000182108	0.00045975
2	chr11:8578019:G:A	8578019	NA,A	NA,G	NA,1	NA,inf	NA,inf	NA,0.468309	0.000182089	0.000459034
2	chr11:8670172:C:T	8670172	NA,T	NA,C	NA,1	NA,inf	NA,inf	NA,0.348494	0.000182019	0.000460347
2	chr11:9248334:A:C	9248334	NA,C	NA,A	NA,1	NA,inf	NA,inf	NA,0.542766	0.000181528	0.000459505
2	chr11:8816889:G:A	8816889	NA,A	NA,G	NA,1	NA,-inf	NA,inf	NA,0.887032	0.000181482	0.000467596
2	chr11:8345014:G:A	8345014	NA,A	NA,G	NA,1	NA,-inf	NA,inf	NA,0.481191	0.000181404	0.000454086
2	chr11:9163453:T:C	9163453	NA,C	NA,T	NA,1	NA,inf	NA,inf	NA,0.465372	0.000181329	0.000457894
2	chr11:8648784:A:G	8648784	NA,G	NA,A	NA,1	NA,inf	NA,inf	NA,0.385648	0.000180817	0.000454744
2	chr11:9284105:G:C	9284105	NA,C	NA,G	NA,1	NA,-inf	NA,inf	NA,0.320708	0.000180813	0.000455042
2	chr11:9120867:C:T	9120867	NA,T	NA,C	NA,1	NA,inf	NA,inf	NA,0.451375	0.000180441	0.000455482
2	chr11:9035704:C:T	9035704	NA,T	NA,C	NA,1	NA,-inf	NA,inf	NA,0.567206	0.000180378	0.000452263
2	chr11:8897103:A:T	8897103	NA,T	NA,A	NA,1	NA,-inf	NA,inf	NA,0.226483	0.000180278	0.000451542
2	chr11:9236665:T:G	9236665	NA,G	NA,T	NA,1	NA,inf	NA,inf	NA,0.5447	0.000180236	0.000456234
2	chr11:8809126:G:A	8809126	NA,A	NA,G	NA,1	NA,inf	NA,inf	NA,0.770924	0.000180143	0.000453359
2	chr11:8325567:G:A	8325567	A,A	G,G	1,1	inf,-inf	inf,inf	1.06714,1.01837	0.000180131	0.000430792
2	chr11:9247352:A:G	9247352	NA,G	NA,A	NA,1	NA,inf	NA,inf	NA,0.535281	0.000179785	0.000455046
2	chr11:9153942:T:G	9153942	NA,G	NA,T	NA,1	NA,-inf	NA,inf	NA,0.408298	0.000179723	0.000449405
2	chr11:9050556:C:A	9050556	NA,A	NA,C	NA,1	NA,inf	NA,inf	NA,0.729729	0.000179516	0.000453011
2	chr11:8958704:T:C	8958704	NA,C	NA,T	NA,1	NA,-inf	NA,inf	NA,0.58418	0.000179462	0.000450701
2	chr11:9185762:G:C	9185762	NA,C	NA,G	NA,1	NA,-inf	NA,inf	NA,0.402362	0.000179167	0.00044839
2	chr11:8577070:A:C	8577070	NA,C	NA,A	NA,1	NA,-inf	NA,inf	NA,0.426377	0.000178991	0.000449042
2	chr11:8723602:C:T	8723602	NA,T	NA,C	NA,1	NA,-inf	NA,inf	NA,0.143668	0.000178973	0.000450788
2	chr11:8541797:G:A	8541797	NA,A	NA,G	NA,1	NA,inf	NA,inf	NA,0.545836	0.000178449	0.000448388
2	chr11:8325938:A:C	8325938	NA,C	NA,A	NA,1	NA,inf	NA,inf	NA,0.384997	0.000178309	0.000448408
2	chr11:8627974:G:A	8627974	NA,A	NA,G	NA,1	NA,inf	NA,inf	NA,0.338175	0.000178184	0.000449575
2	chr11:9006735:T:A	9006735	NA,A	NA,T	NA,1	NA,-inf	NA,inf	NA,0.576329	0.000178179	0.000446729
2	chr11:8500249:C:A	8500249	NA,A	NA,C	NA,1	NA,-inf	NA,inf	NA,0.514416	0.00017817	0.000446795
2	chr11:8496111:TGAAAAAGAAAA:T	8496111	NA,T	NA,TGAAAAAGAAAA	NA,1	NA,-inf	NA,inf	NA,0.417358	0.000177963	0.000446317
2	chr11:9062968:C:T	9062968	T,NA	C,NA	1,NA	inf,NA	inf,NA	0.301511,NA	0.000177337	0.000439133
2	chr11:9234449:C:T	9234449	NA,T	NA,C	NA,1	NA,inf	NA,inf	NA,0.534386	0.000177179	0.000448442
2	chr11:8876471:C:T	8876471	NA,T	NA,C	NA,1	NA,-inf	NA,inf	NA,0.57816	0.000177166	0.000445007
2	chr11:9007148:G:GA	9007148	NA,GA	NA,G	NA,1	NA,-inf	NA,inf	NA,0.571112	0.000177053	0.000443904
2	chr11:8955291:C:T	8955291	T,NA	C,NA	1,NA	inf,NA	inf,NA	1.46922,NA	0.000176697	0.000438641
2	chr11:9289145:G:A	9289145	NA,A	NA,G	NA,1	NA,-inf	NA,inf	NA,0.521768	0.000176275	0.000441838
2	chr11:9004814:A:G	9004814	G,G	A,A	1,1	-inf,-inf	inf,inf	3.85307,0.269389	0.00017622	0.000464156
2	chr11:8702027:A:G	8702027	G,G	A,A	1,1	inf,inf	inf,inf	4.59582,0.0699794	0.000176178	0.000369949
2	chr11:9197208:G:A	9197208	NA,A	NA,G	NA,1	NA,-inf	NA,inf	NA,0.501404	0.000175769	0.000440898
2	chr11:9243092:AAAAAAAAAAAAAC:A	9243092	NA,A	NA,AAAAAAAAAAAAAC	NA,1	NA,inf	NA,inf	NA,0.533232	0.000175758	0.000444614
2	chr11:9093671:G:A	9093671	NA,A	NA,G	NA,1	NA,-inf	NA,inf	NA,0.512045	0.0001755	0.00043999
2	chr11:8330491:A:G	8330491	G,G	A,A	1,1	-inf,-inf	inf,inf	1.12542,1.29692	0.000175009	0.000480297
2	chr11:8729030:A:C	8729030	NA,C	NA,A	NA,1	NA,inf	NA,inf	NA,0.233615	0.000174993	0.000440267
2	chr11:8966437:G:A	8966437	NA,A	NA,G	NA,1	NA,inf	NA,inf	NA,1.15879	0.00017479	0.000443225
2	chr11:8597994:C:A	8597994	NA,A	NA,C	NA,1	NA,inf	NA,inf	NA,0.36193	0.000174538	0.000438812
2	chr11:8504440:T:C	8504440	C,C	T,T	1,1	inf,inf	inf,inf	1.5382,0.92358	0.000174423	0.000402564
2	chr11:8429931:C:T	8429931	NA,T	NA,C	NA,1	NA,-inf	NA,inf	NA,0.381732	0.000174369	0.000437749
2	chr11:9054155:C:T	9054155	NA,T	NA,C	NA,1	NA,-inf	NA,inf	NA,0.550715	0.000174162	0.000436156
2	chr11:9019992:C:T	9019992	NA,T	NA,C	NA,1	NA,inf	NA,inf	NA,0.23431	0.000174155	0.000439806
2	chr11:9057440:A:G	9057440	NA,G	NA,A	NA,1	NA,inf	NA,inf	NA,0.535139	0.000174145	0.000437415
2	chr11:9096853:G:C	9096853	NA,C	NA,G	NA,1	NA,inf	NA,inf	NA,0.402798	0.000174103	0.000439477
2	chr11:8333343:C:T	8333343	NA,T	NA,C	NA,1	NA,-inf	NA,inf	NA,0.502199	0.00017402	0.000436019
2	chr11:9240306:A:C	9240306	NA,C	NA,A	NA,1	NA,inf	NA,inf	NA,0.50574	0.000173713	0.000439477
2	chr11:9228801:C:G	9228801	G,G	C,C	1,1	inf,inf	inf,inf	1.3631,0.0199582	0.000173634	0.000413969
2	chr11:8970069:G:T	8970069	NA,T	NA,G	NA,1	NA,inf	NA,inf	NA,1.14949	0.000173603	0.00044016
2	chr11:8545450:C:T	8545450	NA,T	NA,C	NA,1	NA,inf	NA,inf	NA,0.524647	0.000173514	0.000435977
2	chr11:8545506:A:T	8545506	NA,T	NA,A	NA,1	NA,inf	NA,inf	NA,0.524647	0.000173514	0.000435977
2	chr11:8938997:G:A	8938997	NA,A	NA,G	NA,1	NA,-inf	NA,inf	NA,0.625587	0.000173258	0.000434682
2	chr11:9230526:C:T	9230526	T,T	C,C	1,1	inf,-inf	inf,inf	1.36091,0.00684795	0.000173205	0.000412976
2	chr11:8372622:G:A	8372622	A,A	G,G	1,1	inf,-inf	inf,inf	0.669606,1.9632	0.000173167	0.000420838
2	chr11:8996745:C:T	8996745	NA,T	NA,C	NA,1	NA,inf	NA,inf	NA,1.13074	0.000173103	0.000438876
2	chr11:8917477:T:C	8917477	NA,C	NA,T	NA,1	NA,inf	NA,inf	NA,0.936895	0.000172961	0.000437509
2	chr11:9133890:G:A	9133890	NA,A	NA,G	NA,1	NA,inf	NA,inf	NA,0.512982	0.000172948	0.00043447
2	chr11:8384388:T:TA	8384388	NA,TA	NA,T	NA,1	NA,inf	NA,inf	NA,0.643754	0.000172765	0.000434142
2	chr11:9238000:C:T	9238000	NA,T	NA,C	NA,1	NA,inf	NA,inf	NA,0.503612	0.000172737	0.000437003
2	chr11:8634491:T:C	8634491	NA,C	NA,T	NA,1	NA,-inf	NA,inf	NA,0.621223	0.000172714	0.0004333
2	chr11:9308930:T:C	9308930	NA,C	NA,T	NA,1	NA,-inf	NA,inf	NA,0.456087	0.000172701	0.000433552
2	chr11:8646855:G:A	8646855	NA,A	NA,G	NA,1	NA,inf	NA,inf	NA,0.400028	0.000172215	0.000432231
2	chr11:8702965:G:GA	8702965	GA,NA	G,NA	1,NA	-inf,NA	inf,NA	1.45192,NA	0.000172092	0.000440718
2	chr11:9055012:C:G	9055012	NA,G	NA,C	NA,1	NA,inf	NA,inf	NA,0.524779	0.000171965	0.000431933
2	chr11:8850985:T:C	8850985	C,NA	T,NA	1,NA	inf,NA	inf,NA	0.137989,NA	0.000171842	0.000428521
2	chr11:9120672:A:G	9120672	NA,G	NA,A	NA,1	NA,inf	NA,inf	NA,0.499831	0.000171752	0.000433897
2	chr11:9090808:A:G	9090808	NA,G	NA,A	NA,1	NA,-inf	NA,inf	NA,0.419692	0.000171554	0.000430116
2	chr11:9307821:C:T	9307821	NA,T	NA,C	NA,1	NA,-inf	NA,inf	NA,0.450748	0.00017152	0.000430582
2	chr11:9116502:G:A	9116502	NA,A	NA,G	NA,1	NA,inf	NA,inf	NA,0.466665	0.000171443	0.000434332
2	chr11:8779902:T:C	8779902	NA,C	NA,T	NA,1	NA,inf	NA,inf	NA,0.288287	0.000171252	0.000430185
2	chr11:9014531:C:G	9014531	NA,G	NA,C	NA,1	NA,-inf	NA,inf	NA,0.515659	0.000170658	0.000428729
2	chr11:8989666:C:T	8989666	NA,T	NA,C	NA,1	NA,-inf	NA,inf	NA,0.539203	0.000170624	0.00042848
2	chr11:8736353:C:T	8736353	NA,T	NA,C	NA,1	NA,-inf	NA,inf	NA,0.820966	0.000170565	0.000439001
2	chr11:8480578:C:T	8480578	NA,T	NA,C	NA,1	NA,-inf	NA,inf	NA,0.182954	0.000170496	0.000426375
2	chr11:9262569:C:G	9262569	NA,G	NA,C	NA,1	NA,inf	NA,inf	NA,0.495022	0.00017043	0.000430388
2	chr11:8389683:T:C	8389683	NA,C	NA,T	NA,1	NA,inf	NA,inf	NA,0.406056	0.000170302	0.000427537
2	chr11:9219901:G:A	9219901	A,A	G,G	1,1	inf,inf	inf,inf	1.33903,0.0960116	0.000170229	0.00040581
2	chr11:9057042:C:T	9057042	NA,T	NA,C	NA,1	NA,-inf	NA,inf	NA,0.433166	0.000169746	0.000425618
2	chr11:8749540:C:G	8749540	NA,G	NA,C	NA,1	NA,-inf	NA,inf	NA,0.814806	0.000169623	0.000436202
2	chr11:8629061:A:T	8629061	NA,T	NA,A	NA,1	NA,inf	NA,inf	NA,0.303538	0.000169287	0.000426994
2	chr11:9178514:C:A	9178514	A,NA	C,NA	1,NA	inf,NA	inf,NA	0.876176,NA	0.00016927	0.000422733
2	chr11:8495907:T:C	8495907	NA,C	NA,T	NA,1	NA,-inf	NA,inf	NA,0.380893	0.00016922	0.000424403
2	chr11:9232258:T:C	9232258	C,C	T,T	1,1	inf,inf	inf,inf	1.35029,0.0257834	0.000169185	0.000403481
2	chr11:8973420:G:C	8973420	NA,C	NA,G	NA,1	NA,inf	NA,inf	NA,1.11844	0.00016893	0.000428153
2	chr11:8797646:A:G	8797646	G,NA	A,NA	1,NA	-inf,NA	inf,NA	1.37834,NA	0.000168499	0.000430314
2	chr11:9144712:C:T	9144712	NA,T	NA,C	NA,1	NA,inf	NA,inf	NA,0.416941	0.000168456	0.000425122
2	chr11:9021437:C:T	9021437	NA,T	NA,C	NA,1	NA,inf	NA,inf	NA,0.213666	0.000168435	0.000425244
2	chr11:8644190:G:A	8644190	NA,A	NA,G	NA,1	NA,-inf	NA,inf	NA,0.420841	0.00016842	0.0004218
2	chr11:8814502:G:A	8814502	NA,A	NA,G	NA,1	NA,-inf	NA,inf	NA,0.819966	0.00016824	0.00043212
2	chr11:8423359:C:T	8423359	NA,T	NA,C	NA,1	NA,-inf	NA,inf	NA,0.483218	0.000168045	0.000421536
2	chr11:8370643:G:A	8370643	NA,A	NA,G	NA,1	NA,-inf	NA,inf	NA,0.384406	0.000168021	0.000421285
2	chr11:9221617:C:T	9221617	T,T	C,C	1,1	inf,inf	inf,inf	1.34211,0.0395051	0.000167984	0.000400439
2	chr11:8539455:T:C	8539455	C,C	T,T	1,1	-inf,inf	inf,inf	0.156642,1.20458	0.000167901	0.000417727
2	chr11:8932869:A:G	8932869	NA,G	NA,A	NA,1	NA,-inf	NA,inf	NA,0.596631	0.000167699	0.000420724
2	chr11:9203069:G:A	9203069	A,A	G,G	1,1	inf,-inf	inf,inf	1.34872,0.0181092	0.000167316	0.0003995
2	chr11:8904658:C:T	8904658	NA,T	NA,C	NA,1	NA,inf	NA,inf	NA,1.13916	0.000167114	0.000423691
2	chr11:8987927:G:A	8987927	A,NA	G,NA	1,NA	inf,NA	inf,NA	0.479762,NA	0.000167028	0.000415939
2	chr11:9118189:A:G	9118189	NA,G	NA,A	NA,1	NA,-inf	NA,inf	NA,0.504775	0.000166937	0.000421535
2	chr11:8997155:G:T	8997155	NA,T	NA,G	NA,1	NA,inf	NA,inf	NA,1.10443	0.000166565	0.00042188
2	chr11:9169819:T:C	9169819	NA,C	NA,T	NA,1	NA,inf	NA,inf	NA,0.474422	0.000166294	0.000417647
2	chr11:8644442:G:GA	8644442	NA,GA	NA,G	NA,1	NA,inf	NA,inf	NA,0.400726	0.000166171	0.000419174
2	chr11:8511013:T:C	8511013	NA,C	NA,T	NA,1	NA,inf	NA,inf	NA,0.591828	0.000166131	0.000420487
2	chr11:9110174:C:A	9110174	NA,A	NA,C	NA,1	NA,inf	NA,inf	NA,0.437551	0.00016608	0.000420776
2	chr11:9115292:G:C	9115292	NA,C	NA,G	NA,1	NA,-inf	NA,inf	NA,0.547044	0.000165936	0.000417736
2	chr11:9201353:T:C	9201353	NA,C	NA,T	NA,1	NA,-inf	NA,inf	NA,0.445696	0.000165701	0.000415512
2	chr11:8894857:C:T	8894857	NA,T	NA,C	NA,1	NA,inf	NA,inf	NA,1.05216	0.000165355	0.000419032
2	chr11:8375410:A:G	8375410	NA,G	NA,A	NA,1	NA,inf	NA,inf	NA,0.275856	0.000165123	0.000416386
2	chr11:9299452:G:C	9299452	NA,C	NA,G	NA,1	NA,inf	NA,inf	NA,0.39856	0.000165103	0.000414576
2	chr11:8385936:G:A	8385936	NA,A	NA,G	NA,1	NA,-inf	NA,inf	NA,0.480715	0.000164848	0.00041329
2	chr11:8520078:G:A	8520078	NA,A	NA,G	NA,1	NA,inf	NA,inf	NA,0.316392	0.000164583	0.000413748
2	chr11:8492430:C:T	8492430	NA,T	NA,C	NA,1	NA,-inf	NA,inf	NA,0.36177	0.000164457	0.000412473
2	chr11:8490450:CA:C	8490450	C,C	CA,CA	1,1	inf,inf	inf,inf	1.47807,0.95026	0.000164182	0.000380411
2	chr11:8914760:T:C	8914760	NA,C	NA,T	NA,1	NA,-inf	NA,inf	NA,0.511026	0.000164	0.000411778
2	chr11:8333768:A:G	8333768	NA,G	NA,A	NA,1	NA,-inf	NA,inf	NA,0.31969	0.000163986	0.00041228
2	chr11:8764052:C:T	8764052	NA,T	NA,C	NA,1	NA,-inf	NA,inf	NA,0.781276	0.000163984	0.000421222
2	chr11:8652653:A:T	8652653	NA,T	NA,A	NA,1	NA,-inf	NA,inf	NA,0.583255	0.000163982	0.00042142
2	chr11:8863252:ACTTT:A	8863252	NA,A	NA,ACTTT	NA,1	NA,-inf	NA,inf	NA,0.506022	0.000163958	0.000411693
2	chr11:9071482:C:G	9071482	NA,G	NA,C	NA,1	NA,-inf	NA,inf	NA,0.443517	0.000163946	0.000410971
2	chr11:8768142:T:G	8768142	NA,G	NA,T	NA,1	NA,-inf	NA,inf	NA,0.780661	0.00016392	0.000421034
2	chr11:9060795:A:C	9060795	NA,C	NA,A	NA,1	NA,inf	NA,inf	NA,0.496884	0.000163871	0.000411642
2	chr11:9235652:T:C	9235652	NA,C	NA,T	NA,1	NA,inf	NA,inf	NA,0.460041	0.000163829	0.000414252
2	chr11:9007331:G:A	9007331	NA,A	NA,G	NA,1	NA,-inf	NA,inf	NA,0.506339	0.000163791	0.000410703
2	chr11:8382152:T:C	8382152	C,C	T,T	1,1	inf,inf	inf,inf	0.515305,0.922098	0.000163515	0.000344755
2	chr11:9300010:T:G	9300010	G,NA	T,NA	1,NA	inf,NA	inf,NA	0.693666,NA	0.000163494	0.00040473
2	chr11:8360252:G:A	8360252	NA,A	NA,G	NA,1	NA,inf	NA,inf	NA,0.457867	0.000163199	0.000410432
2	chr11:9120653:T:A	9120653	NA,A	NA,T	NA,1	NA,inf	NA,inf	NA,0.381175	0.000163061	0.000411335
2	chr11:9321355:T:C	9321355	NA,C	NA,T	NA,1	NA,-inf	NA,inf	NA,0.264786	0.000162679	0.000409114
2	chr11:8385742:T:C	8385742	NA,C	NA,T	NA,1	NA,-inf	NA,inf	NA,0.504631	0.000162601	0.000407326
2	chr11:9285111:G:A	9285111	A,NA	G,NA	1,NA	-inf,NA	inf,NA	0.261821,NA	0.000162565	0.000381892
2	chr11:8396173:G:C	8396173	NA,C	NA,G	NA,1	NA,inf	NA,inf	NA,0.260479	0.000162558	0.000407724
2	chr11:8804219:A:G	8804219	G,G	A,A	1,1	-inf,-inf	inf,inf	5.02961,0.0343445	0.000162517	0.000338507
2	chr11:8904644:T:C	8904644	NA,C	NA,T	NA,1	NA,-inf	NA,inf	NA,0.499112	0.000162303	0.000407541
2	chr11:9222429:A:G	9222429	G,G	A,A	1,1	inf,inf	inf,inf	1.32357,0.000730206	0.000162255	0.000387127
2	chr11:8460837:A:G	8460837	NA,G	NA,A	NA,1	NA,-inf	NA,inf	NA,0.358528	0.000162148	0.00040678
2	chr11:8920879:A:T	8920879	NA,T	NA,A	NA,1	NA,inf	NA,inf	NA,0.96519	0.00016206	0.000410265
2	chr11:8896190:C:T	8896190	NA,T	NA,C	NA,1	NA,inf	NA,inf	NA,1.02766	0.000161945	0.000410267
2	chr11:9060898:T:C	9060898	NA,C	NA,T	NA,1	NA,inf	NA,inf	NA,0.29853	0.000161921	0.000407067
2	chr11:8832840:G:T	8832840	NA,T	NA,G	NA,1	NA,-inf	NA,inf	NA,0.148439	0.000161822	0.000406157
2	chr11:9329619:C:T	9329619	NA,T	NA,C	NA,1	NA,-inf	NA,inf	NA,0.391271	0.000161742	0.000405293
2	chr11:8360229:G:C	8360229	NA,C	NA,G	NA,1	NA,inf	NA,inf	NA,0.325475	0.000161621	0.000406211
2	chr11:8798750:G:A	8798750	NA,A	NA,G	NA,1	NA,-inf	NA,inf	NA,0.780065	0.00016152	0.000414277
2	chr11:8434623:G:GCTA	8434623	NA,GCTA	NA,G	NA,1	NA,-inf	NA,inf	NA,0.434334	0.000161376	0.0004047
2	chr11:9281530:A:C	9281530	NA,C	NA,A	NA,1	NA,inf	NA,inf	NA,0.383011	0.000161375	0.000405228
2	chr11:8807916:C:T	8807916	NA,T	NA,C	NA,1	NA,-inf	NA,inf	NA,0.0394592	0.000161359	0.000406122
2	chr11:9111776:T:C	9111776	NA,C	NA,T	NA,1	NA,inf	NA,inf	NA,0.371015	0.000161151	0.000406486
2	chr11:8383136:T:C	8383136	C,C	T,T	1,1	inf,inf	inf,inf	0.497341,0.942364	0.00016103	0.000340874
2	chr11:9030241:T:C	9030241	NA,C	NA,T	NA,1	NA,inf	NA,inf	NA,0.291436	0.000160878	0.000406066
2	chr11:9309628:G:A	9309628	NA,A	NA,G	NA,1	NA,-inf	NA,inf	NA,0.388716	0.000160867	0.000403085
2	chr11:9220945:A:G	9220945	G,G	A,A	1,1	inf,inf	inf,inf	1.31989,0.321961	0.000160857	0.00037697
2	chr11:9002161:T:C	9002161	NA,C	NA,T	NA,1	NA,-inf	NA,inf	NA,0.488315	0.000160573	0.00040267
2	chr11:8374319:G:A	8374319	NA,A	NA,G	NA,1	NA,inf	NA,inf	NA,0.24876	0.000160496	0.000404542
2	chr11:8896435:G:A	8896435	NA,A	NA,G	NA,1	NA,-inf	NA,inf	NA,0.557648	0.000160464	0.000402549
2	chr11:8797285:C:T	8797285	NA,T	NA,C	NA,1	NA,inf	NA,inf	NA,0.409243	0.000160437	0.000402563
2	chr11:8492458:A:G	8492458	NA,G	NA,A	NA,1	NA,-inf	NA,inf	NA,0.342747	0.000160423	0.000402362
2	chr11:8618526:GCA:G	8618526	NA,G	NA,GCA	NA,1	NA,inf	NA,inf	NA,0.302223	0.000160313	0.000403125
2	chr11:8929266:C:T	8929266	NA,T	NA,C	NA,1	NA,-inf	NA,inf	NA,0.489558	0.000160161	0.000402134
2	chr11:8701953:C:A	8701953	NA,A	NA,C	NA,1	NA,inf	NA,inf	NA,0.255357	0.00016015	0.000402815
2	chr11:8699535:G:C	8699535	NA,C	NA,G	NA,1	NA,inf	NA,inf	NA,0.233022	0.000160067	0.000403367
2	chr11:8490746:T:C	8490746	C,C	T,T	1,1	inf,inf	inf,inf	1.46071,0.946382	0.000159966	0.000370863
2	chr11:8992037:T:C	8992037	NA,C	NA,T	NA,1	NA,inf	NA,inf	NA,1.05207	0.000159831	0.000404593
2	chr11:8796293:G:A	8796293	A,A	G,G	1,1	inf,-inf	inf,inf	1.50783,1.05715	0.000159825	0.000393577
2	chr11:8357115:T:C	8357115	NA,C	NA,T	NA,1	NA,inf	NA,inf	NA,0.313666	0.000159798	0.000400868
2	chr11:8668199:T:C	8668199	NA,C	NA,T	NA,1	NA,inf	NA,inf	NA,0.348168	0.000159733	0.000402514
2	chr11:8354268:C:T	8354268	NA,T	NA,C	NA,1	NA,-inf	NA,inf	NA,0.475647	0.00015962	0.000400129
2	chr11:8363872:A:G	8363872	G,G	A,A	1,1	inf,inf	inf,inf	0.36878,1.16851	0.000159594	0.000392005
2	chr11:8519692:C:T	8519692	T,NA	C,NA	1,NA	inf,NA	inf,NA	0.252043,NA	0.000159562	0.000390389
2	chr11:8756202:T:TA	8756202	NA,TA	NA,T	NA,1	NA,-inf	NA,inf	NA,0.750659	0.000159401	0.000408427
2	chr11:8524279:C:G	8524279	NA,G	NA,C	NA,1	NA,inf	NA,inf	NA,0.397366	0.000159391	0.000400086
2	chr11:9140391:A:G	9140391	NA,G	NA,A	NA,1	NA,inf	NA,inf	NA,0.440879	0.000159316	0.000402351
2	chr11:8375913:T:C	8375913	C,C	T,T	1,1	inf,inf	inf,inf	0.034743,1.72711	0.000159287	0.000405607
2	chr11:9228473:G:A	9228473	NA,A	NA,G	NA,1	NA,inf	NA,inf	NA,0.459642	0.000159252	0.00040249
2	chr11:8843663:G:A	8843663	NA,A	NA,G	NA,1	NA,inf	NA,inf	NA,0.184736	0.000159186	0.000401983
2	chr11:8337429:T:C	8337429	NA,C	NA,T	NA,1	NA,inf	NA,inf	NA,0.323209	0.00015914	0.00039975
2	chr11:8667465:A:G	8667465	NA,G	NA,A	NA,1	NA,inf	NA,inf	NA,0.345037	0.000159093	0.000400891
2	chr11:8627743:T:C	8627743	NA,C	NA,T	NA,1	NA,inf	NA,inf	NA,0.288573	0.000159049	0.000399819
2	chr11:9233767:G:A	9233767	NA,A	NA,G	NA,1	NA,inf	NA,inf	NA,0.310379	0.000159011	0.000397873
2	chr11:9016530:G:GTGGTCTCC	9016530	NA,GTGGTCTCC	NA,G	NA,1	NA,inf	NA,inf	NA,0.330755	0.000158933	0.000399561
2	chr11:8396748:C:T	8396748	NA,T	NA,C	NA,1	NA,-inf	NA,inf	NA,0.573998	0.000158863	0.000398024
2	chr11:9033750:G:A	9033750	NA,A	NA,G	NA,1	NA,inf	NA,inf	NA,0.330032	0.000158789	0.000400328
2	chr11:9262875:G:A	9262875	NA,A	NA,G	NA,1	NA,inf	NA,inf	NA,0.439452	0.000158727	0.0004006
2	chr11:9179628:T:G	9179628	NA,G	NA,T	NA,1	NA,inf	NA,inf	NA,0.432497	0.00015869	0.000398553
2	chr11:8489221:C:T	8489221	T,T	C,C	1,1	inf,inf	inf,inf	1.32647,1.05028	0.000158495	0.000368521
2	chr11:9316440:A:C	9316440	NA,C	NA,A	NA,1	NA,-inf	NA,inf	NA,0.375031	0.000158435	0.000397026
2	chr11:9114133:G:A	9114133	NA,A	NA,G	NA,1	NA,inf	NA,inf	NA,0.358049	0.000158339	0.000399327
2	chr11:8581976:T:G	8581976	NA,G	NA,T	NA,1	NA,inf	NA,inf	NA,0.336041	0.000158284	0.000397099
2	chr11:9326648:A:G	9326648	NA,G	NA,A	NA,1	NA,-inf	NA,inf	NA,0.374494	0.000158275	0.000396629
2	chr11:9102502:G:A	9102502	NA,A	NA,G	NA,1	NA,inf	NA,inf	NA,0.343867	0.000158273	0.000399144
2	chr11:8974967:C:A	8974967	NA,A	NA,C	NA,1	NA,inf	NA,inf	NA,0.161688	0.000158216	0.000397609
2	chr11:8626592:C:T	8626592	NA,T	NA,C	NA,1	NA,inf	NA,inf	NA,0.254556	0.000158109	0.000396124
2	chr11:8834283:T:G	8834283	NA,G	NA,T	NA,1	NA,inf	NA,inf	NA,0.24356	0.000158032	0.000396194
2	chr11:9059168:G:A	9059168	NA,A	NA,G	NA,1	NA,-inf	NA,inf	NA,0.378621	0.000158021	0.000397082
2	chr11:8652834:C:T	8652834	NA,T	NA,C	NA,1	NA,inf	NA,inf	NA,0.338606	0.000157941	0.000396374
2	chr11:8670166:C:A	8670166	NA,A	NA,C	NA,1	NA,inf	NA,inf	NA,0.339171	0.000157815	0.000397659
2	chr11:9082117:G:A	9082117	NA,A	NA,G	NA,1	NA,inf	NA,inf	NA,0.269494	0.000157774	0.000396023
2	chr11:9088393:CAGG:C	9088393	NA,C	NA,CAGG	NA,1	NA,inf	NA,inf	NA,0.386889	0.000157762	0.000396496
2	chr11:8514374:C:T	8514374	NA,T	NA,C	NA,1	NA,-inf	NA,inf	NA,0.528693	0.000157759	0.000395758
2	chr11:9009746:G:A	9009746	NA,A	NA,G	NA,1	NA,inf	NA,inf	NA,0.222016	0.000157688	0.000396068
2	chr11:9113815:A:G	9113815	NA,G	NA,A	NA,1	NA,inf	NA,inf	NA,0.352232	0.000157448	0.000397066
2	chr11:9064256:C:T	9064256	NA,T	NA,C	NA,1	NA,inf	NA,inf	NA,0.348299	0.000157337	0.000395677
2	chr11:9020358:G:A	9020358	NA,A	NA,G	NA,1	NA,-inf	NA,inf	NA,0.522366	0.000157221	0.000394177
2	chr11:8650564:C:T	8650564	NA,T	NA,C	NA,1	NA,inf	NA,inf	NA,0.251271	0.000157147	0.000396136
2	chr11:8699558:C:T	8699558	NA,T	NA,C	NA,1	NA,inf	NA,inf	NA,0.224008	0.000157004	0.000395716
2	chr11:8571126:T:A	8571126	NA,A	NA,T	NA,1	NA,-inf	NA,inf	NA,0.346337	0.000156901	0.000393631
2	chr11:8663805:A:G	8663805	NA,G	NA,A	NA,1	NA,-inf	NA,inf	NA,0.540255	0.000156852	0.000402439
2	chr11:8567900:C:G	8567900	NA,G	NA,C	NA,1	NA,inf	NA,inf	NA,0.30465	0.000156752	0.000394608
2	chr11:8489834:G:A	8489834	NA,A	NA,G	NA,1	NA,inf	NA,inf	NA,0.243858	0.0001567	0.000394077
2	chr11:8914913:G:C	8914913	NA,C	NA,G	NA,1	NA,inf	NA,inf	NA,0.233725	0.000156691	0.0003939
2	chr11:8950451:G:A	8950451	NA,A	NA,G	NA,1	NA,inf	NA,inf	NA,1.01272	0.000156613	0.000396514
2	chr11:8511046:G:A	8511046	NA,A	NA,G	NA,1	NA,inf	NA,inf	NA,0.279094	0.000156555	0.000393501
2	chr11:8825569:T:A	8825569	NA,A	NA,T	NA,1	NA,-inf	NA,inf	NA,0.564441	0.000156507	0.000392794
2	chr11:9196664:G:A	9196664	NA,A	NA,G	NA,1	NA,-inf	NA,inf	NA,0.407593	0.000156349	0.000392204
2	chr11:9228812:C:T	9228812	T,T	C,C	1,1	-inf,-inf	inf,inf	0.882611,1.54665	0.00015628	0.000403594
2	chr11:9221880:C:T	9221880	NA,T	NA,C	NA,1	NA,inf	NA,inf	NA,0.391118	0.000156201	0.000393362
2	chr11:8921452:G:A	8921452	NA,A	NA,G	NA,1	NA,inf	NA,inf	NA,0.922047	0.000156187	0.000395189
2	chr11:8467386:T:G	8467386	NA,G	NA,T	NA,1	NA,-inf	NA,inf	NA,0.326861	0.000155984	0.000391329
2	chr11:8796570:G:A	8796570	NA,A	NA,G	NA,1	NA,inf	NA,inf	NA,0.385887	0.000155903	0.000391191
2	chr11:9109981:C:T	9109981	NA,T	NA,C	NA,1	NA,inf	NA,inf	NA,0.344378	0.000155802	0.000392885
2	chr11:8911273:C:T	8911273	NA,T	NA,C	NA,1	NA,inf	NA,inf	NA,0.172573	0.000155644	0.000392853
2	chr11:9254351:T:C	9254351	C,C	T,T	1,1	inf,-inf	inf,inf	1.29075,0.0718665	0.000155581	0.000371788
2	chr11:8500187:G:C	8500187	NA,C	NA,G	NA,1	NA,-inf	NA,inf	NA,0.557766	0.000155515	0.000389673
2	chr11:8995388:A:G	8995388	NA,G	NA,A	NA,1	NA,inf	NA,inf	NA,1.01832	0.000155467	0.00039339
2	chr11:9181358:T:C	9181358	NA,C	NA,T	NA,1	NA,inf	NA,inf	NA,0.413636	0.000155414	0.000390314
2	chr11:8913195:A:G	8913195	NA,G	NA,A	NA,1	NA,inf	NA,inf	NA,0.168698	0.000155295	0.000391972
2	chr11:8549906:A:T	8549906	NA,T	NA,A	NA,1	NA,inf	NA,inf	NA,0.30948	0.000155192	0.000390104
2	chr11:8927938:T:G	8927938	NA,G	NA,T	NA,1	NA,inf	NA,inf	NA,0.173792	0.000155187	0.000391677
2	chr11:8849244:G:A	8849244	NA,A	NA,G	NA,1	NA,-inf	NA,inf	NA,0.614892	0.000155161	0.000388307
2	chr11:9312377:C:T	9312377	NA,T	NA,C	NA,1	NA,-inf	NA,inf	NA,0.358985	0.000155075	0.000388605
2	chr11:8560282:T:C	8560282	NA,C	NA,T	NA,1	NA,-inf	NA,inf	NA,0.319799	0.000155015	0.000388892
2	chr11:8347158:A:G	8347158	NA,G	NA,A	NA,1	NA,-inf	NA,inf	NA,0.470659	0.000154979	0.000388608
2	chr11:8848698:T:A	8848698	NA,A	NA,T	NA,1	NA,inf	NA,inf	NA,1.17453	0.000154926	0.00039141
2	chr11:9088931:C:T	9088931	NA,T	NA,C	NA,1	NA,inf	NA,inf	NA,0.355583	0.000154789	0.000390551
2	chr11:8976967:C:A	8976967	NA,A	NA,C	NA,1	NA,inf	NA,inf	NA,0.965241	0.000154746	0.000391622
2	chr11:9051032:A:C	9051032	NA,C	NA,A	NA,1	NA,inf	NA,inf	NA,0.223435	0.000154673	0.000389589
2	chr11:8670233:G:A	8670233	NA,A	NA,G	NA,1	NA,inf	NA,inf	NA,0.322422	0.000154478	0.000389196
2	chr11:8482790:C:T	8482790	NA,T	NA,C	NA,1	NA,-inf	NA,inf	NA,0.427313	0.000154372	0.000387103
2	chr11:8747726:A:G	8747726	NA,G	NA,A	NA,1	NA,-inf	NA,inf	NA,0.715873	0.000154363	0.000395106
2	chr11:9174776:TGATA:T	9174776	T,T	TGATA,TGATA	1,1	inf,-inf	inf,inf	1.51407,0.284136	0.00015422	0.000378637
2	chr11:8980854:G:A	8980854	NA,A	NA,G	NA,1	NA,inf	NA,inf	NA,0.989993	0.000154169	0.000390187
2	chr11:8911081:C:T	8911081	NA,T	NA,C	NA,1	NA,inf	NA,inf	NA,0.604284	0.000154157	0.000387422
2	chr11:9320428:A:G	9320428	NA,G	NA,A	NA,1	NA,-inf	NA,inf	NA,0.353541	0.000154148	0.000386317
2	chr11:9049459:C:T	9049459	NA,T	NA,C	NA,1	NA,inf	NA,inf	NA,0.298464	0.00015392	0.00038608
2	chr11:8588541:A:G	8588541	NA,G	NA,A	NA,1	NA,inf	NA,inf	NA,0.316121	0.000153875	0.000386024
2	chr11:8984328:T:C	8984328	NA,C	NA,T	NA,1	NA,-inf	NA,inf	NA,0.523976	0.00015385	0.000385703
2	chr11:8380377:T:C	8380377	NA,C	NA,T	NA,1	NA,inf	NA,inf	NA,0.514041	0.000153685	0.000386514
2	chr11:8867156:C:T	8867156	NA,T	NA,C	NA,1	NA,-inf	NA,inf	NA,0.604537	0.000153613	0.000384477
2	chr11:8996652:A:G	8996652	NA,G	NA,A	NA,1	NA,inf	NA,inf	NA,1.00264	0.000153543	0.000388445
2	chr11:8605910:T:C	8605910	NA,C	NA,T	NA,1	NA,-inf	NA,inf	NA,0.539237	0.000153469	0.000392778
2	chr11:8330903:G:A	8330903	NA,A	NA,G	NA,1	NA,-inf	NA,inf	NA,0.27483	0.00015329	0.000385339
2	chr11:9202722:A:G	9202722	G,G	A,A	1,1	inf,inf	inf,inf	1.30745,0.0150988	0.000153151	0.00036577
2	chr11:8650713:G:A	8650713	NA,A	NA,G	NA,1	NA,inf	NA,inf	NA,0.315067	0.00015313	0.000385773
2	chr11:9211760:C:T	9211760	T,T	C,C	1,1	inf,inf	inf,inf	1.28223,0.127026	0.000153112	0.000365299
2	chr11:8808923:G:C	8808923	NA,C	NA,G	NA,1	NA,-inf	NA,inf	NA,0.00419684	0.000153035	0.000385235
2	chr11:8336262:C:T	8336262	NA,T	NA,C	NA,1	NA,-inf	NA,inf	NA,0.461937	0.000153021	0.000383361
2	chr11:8828707:G:A	8828707	A,A	G,G	1,1	-inf,inf	inf,inf	2.4294,0.161745	0.000152992	0.000394945
2	chr11:9018820:C:T	9018820	NA,T	NA,C	NA,1	NA,-inf	NA,inf	NA,0.0163976	0.000152977	0.000383379
2	chr11:8534330:A:G	8534330	NA,G	NA,A	NA,1	NA,-inf	NA,inf	NA,0.308789	0.000152927	0.000383636
2	chr11:9072669:T:G	9072669	NA,G	NA,T	NA,1	NA,inf	NA,inf	NA,0.246522	0.000152886	0.000383503
2	chr11:8632119:C:T	8632119	NA,T	NA,C	NA,1	NA,inf	NA,inf	NA,0.266312	0.000152836	0.00038418
2	chr11:9310277:G:A	9310277	NA,A	NA,G	NA,1	NA,-inf	NA,inf	NA,0.346851	0.000152834	0.000383005
2	chr11:8526449:C:A	8526449	NA,A	NA,C	NA,1	NA,-inf	NA,inf	NA,0.309388	0.000152831	0.000383444
2	chr11:9113070:C:T	9113070	NA,T	NA,C	NA,1	NA,inf	NA,inf	NA,0.261566	0.000152746	0.000384342
2	chr11:8601576:T:C	8601576	NA,C	NA,T	NA,1	NA,inf	NA,inf	NA,0.341115	0.000152651	0.000384796
2	chr11:8616819:C:T	8616819	NA,T	NA,C	NA,1	NA,inf	NA,inf	NA,0.428657	0.000152569	0.00038356
2	chr11:9137896:C:T	9137896	NA,T	NA,C	NA,1	NA,inf	NA,inf	NA,0.410227	0.000152476	0.00038294
2	chr11:8384370:T:C	8384370	NA,C	NA,T	NA,1	NA,-inf	NA,inf	NA,0.382185	0.000152381	0.000382181
2	chr11:8962675:GA:G	8962675	NA,G	NA,GA	NA,1	NA,inf	NA,inf	NA,0.212903	0.000152169	0.000382518
2	chr11:8853293:G:A	8853293	NA,A	NA,G	NA,1	NA,-inf	NA,inf	NA,0.609394	0.000152135	0.000380904
2	chr11:8856129:T:G	8856129	NA,G	NA,T	NA,1	NA,-inf	NA,inf	NA,0.593615	0.000152091	0.000380689
2	chr11:8723742:C:T	8723742	NA,T	NA,C	NA,1	NA,-inf	NA,inf	NA,0.13416	0.000152031	0.000381408
2	chr11:9308497:G:C	9308497	C,NA	G,NA	1,NA	-inf,NA	inf,NA	0.490086,NA	0.000152011	0.000384257
2	chr11:9234416:G:C	9234416	C,C	G,G	1,1	inf,inf	inf,inf	1.32262,0.413354	0.000151882	0.000356938
2	chr11:8533002:A:G	8533002	NA,G	NA,A	NA,1	NA,inf	NA,inf	NA,0.191639	0.000151724	0.000378217
2	chr11:8393814:A:G	8393814	NA,G	NA,A	NA,1	NA,inf	NA,inf	NA,0.289889	0.000151656	0.000380628
2	chr11:8911150:G:A	8911150	NA,A	NA,G	NA,1	NA,inf	NA,inf	NA,0.155144	0.000151638	0.000382633
2	chr11:8461153:T:C	8461153	NA,C	NA,T	NA,1	NA,-inf	NA,inf	NA,0.411936	0.000151625	0.000380213
2	chr11:8919096:G:A	8919096	NA,A	NA,G	NA,1	NA,inf	NA,inf	NA,0.213139	0.00015156	0.00038103
2	chr11:8877784:G:A	8877784	NA,A	NA,G	NA,1	NA,-inf	NA,inf	NA,0.573997	0.000151535	0.000379251
2	chr11:8907672:G:A	8907672	NA,A	NA,G	NA,1	NA,-inf	NA,inf	NA,0.571531	0.000151495	0.00037916
2	chr11:9116820:C:T	9116820	NA,T	NA,C	NA,1	NA,inf	NA,inf	NA,0.190161	0.000151299	0.000380455
2	chr11:8758212:A:G	8758212	NA,G	NA,A	NA,1	NA,-inf	NA,inf	NA,0.693494	0.000151288	0.000386944
2	chr11:9029214:C:T	9029214	NA,T	NA,C	NA,1	NA,-inf	NA,inf	NA,0.402763	0.000151264	0.000379573
2	chr11:8546811:C:T	8546811	NA,T	NA,C	NA,1	NA,-inf	NA,inf	NA,0.297096	0.000151246	0.000379461
2	chr11:9203939:C:G	9203939	G,G	C,C	1,1	inf,inf	inf,inf	1.30268,0.00519723	0.000151236	0.000361147
2	chr11:9280017:C:G	9280017	G,G	C,C	1,1	inf,-inf	inf,inf	1.16846,0.309653	0.000150844	0.000364014
2	chr11:8348295:T:C	8348295	NA,C	NA,T	NA,1	NA,inf	NA,inf	NA,0.274291	0.000150556	0.000378223
2	chr11:9004474:C:A	9004474	A,A	C,C	1,1	-inf,-inf	inf,inf	3.86079,0.217771	0.000150453	0.000395029
2	chr11:8837046:G:A	8837046	NA,A	NA,G	NA,1	NA,inf	NA,inf	NA,0.146348	0.000150335	0.000379397
2	chr11:8382669:G:C	8382669	C,C	G,G	1,1	inf,inf	inf,inf	0.505501,0.909849	0.000150299	0.000317621
2	chr11:8673664:A:G	8673664	NA,G	NA,A	NA,1	NA,inf	NA,inf	NA,0.203831	0.000150141	0.000378387
2	chr11:9290515:G:A	9290515	NA,A	NA,G	NA,1	NA,-inf	NA,inf	NA,0.332706	0.00015012	0.00037622
2	chr11:8606127:A:T	8606127	NA,T	NA,A	NA,1	NA,inf	NA,inf	NA,0.247933	0.000150102	0.000377247
2	chr11:8885934:T:C	8885934	NA,C	NA,T	NA,1	NA,inf	NA,inf	NA,0.207968	0.000150067	0.000376261
2	chr11:8773579:G:A	8773579	A,NA	G,NA	1,NA	inf,NA	inf,NA	0.242192,NA	0.000149996	0.000370092
2	chr11:8635288:T:C	8635288	NA,C	NA,T	NA,1	NA,inf	NA,inf	NA,0.211732	0.000149961	0.000377823
2	chr11:8373080:A:G	8373080	NA,G	NA,A	NA,1	NA,-inf	NA,inf	NA,0.286124	0.000149952	0.000375969
2	chr11:8870878:GA:G	8870878	NA,G	NA,GA	NA,1	NA,inf	NA,inf	NA,0.207238	0.000149908	0.000375863
2	chr11:9277282:G:A	9277282	NA,A	NA,G	NA,1	NA,-inf	NA,inf	NA,0.286803	0.000149883	0.000376128
2	chr11:9085587:G:A	9085587	NA,A	NA,G	NA,1	NA,inf	NA,inf	NA,0.238516	0.000149821	0.000375909
2	chr11:9290455:C:T	9290455	NA,T	NA,C	NA,1	NA,-inf	NA,inf	NA,0.330599	0.000149804	0.00037543
2	chr11:9113061:C:T	9113061	NA,T	NA,C	NA,1	NA,inf	NA,inf	NA,0.31156	0.000149536	0.000376944
2	chr11:9235614:C:T	9235614	T,T	C,C	1,1	-inf,-inf	inf,inf	0.806648,1.55032	0.000149509	0.000385439
2	chr11:9084179:C:T	9084179	T,T	C,C	1,1	-inf,-inf	inf,inf	0.189243,1.10692	0.000149438	0.00037332
2	chr11:8519720:C:T	8519720	T,NA	C,NA	1,NA	inf,NA	inf,NA	1.54338,NA	0.000149391	0.000367457
2	chr11:9267725:T:G	9267725	NA,G	NA,T	NA,1	NA,inf	NA,inf	NA,0.307844	0.000149236	0.000374635
2	chr11:8527965:C:T	8527965	NA,T	NA,C	NA,1	NA,-inf	NA,inf	NA,0.28815	0.000149162	0.000374194
2	chr11:8397298:G:A	8397298	NA,A	NA,G	NA,1	NA,-inf	NA,inf	NA,0.299374	0.000149146	0.000374154
2	chr11:9230573:G:A	9230573	A,A	G,G	1,1	-inf,-inf	inf,inf	0.882856,1.51861	0.00014901	0.000384793
2	chr11:8535079:C:T	8535079	NA,T	NA,C	NA,1	NA,-inf	NA,inf	NA,0.286501	0.000148809	0.000373311
2	chr11:8366435:G:A	8366435	NA,A	NA,G	NA,1	NA,-inf	NA,inf	NA,0.286374	0.000148757	0.000373042
2	chr11:8796261:A:G	8796261	G,G	A,A	1,1	inf,-inf	inf,inf	1.50266,1.03106	0.000148691	0.000365922
2	chr11:9074539:G:A	9074539	NA,A	NA,G	NA,1	NA,inf	NA,inf	NA,0.22285	0.000148576	0.000372693
2	chr11:8716818:T:C	8716818	NA,C	NA,T	NA,1	NA,inf	NA,inf	NA,0.20021	0.000148471	0.000372742
2	chr11:9038624:C:A	9038624	NA,A	NA,C	NA,1	NA,inf	NA,inf	NA,0.0102203	0.000148385	0.000371685
2	chr11:8732537:G:GT	8732537	NA,GT	NA,G	NA,1	NA,inf	NA,inf	NA,0.163993	0.000148247	0.000373369
2	chr11:8376277:C:T	8376277	T,T	C,C	1,1	-inf,-inf	inf,inf	0.197223,1.678	0.00014824	0.000372626
2	chr11:8751027:T:C	8751027	NA,C	NA,T	NA,1	NA,-inf	NA,inf	NA,0.669973	0.000148192	0.000378725
2	chr11:8511865:T:C	8511865	NA,C	NA,T	NA,1	NA,-inf	NA,inf	NA,0.284167	0.000148099	0.000371535
2	chr11:8968259:A:C	8968259	NA,C	NA,A	NA,1	NA,-inf	NA,inf	NA,0.406455	0.000148087	0.000371394
2	chr11:9051222:CTAT:C	9051222	NA,C	NA,CTAT	NA,1	NA,inf	NA,inf	NA,0.253818	0.000148005	0.00037197
2	chr11:9071706:AC:A	9071706	NA,A	NA,AC	NA,1	NA,inf	NA,inf	NA,0.224414	0.000147997	0.000371235
2	chr11:8752918:G:A	8752918	NA,A	NA,G	NA,1	NA,-inf	NA,inf	NA,0.668593	0.000147992	0.000378205
2	chr11:9136720:G:T	9136720	NA,T	NA,G	NA,1	NA,inf	NA,inf	NA,0.374312	0.000147884	0.000373143
2	chr11:9321299:C:T	9321299	NA,T	NA,C	NA,1	NA,-inf	NA,inf	NA,0.316433	0.000147841	0.000370548
2	chr11:8367223:T:C	8367223	NA,C	NA,T	NA,1	NA,-inf	NA,inf	NA,0.280364	0.000147796	0.000370645
2	chr11:9011989:G:A	9011989	NA,A	NA,G	NA,1	NA,-inf	NA,inf	NA,0.409877	0.000147791	0.000371094
2	chr11:9318383:T:C	9318383	NA,C	NA,T	NA,1	NA,-inf	NA,inf	NA,0.345765	0.000147751	0.000370787
2	chr11:8751026:A:G	8751026	NA,G	NA,A	NA,1	NA,-inf	NA,inf	NA,0.665865	0.000147669	0.000377335
2	chr11:8432902:T:C	8432902	NA,C	NA,T	NA,1	NA,inf	NA,inf	NA,0.20237	0.000147636	0.000370926
2	chr11:9182914:G:A	9182914	NA,A	NA,G	NA,1	NA,-inf	NA,inf	NA,0.347859	0.000147627	0.000370347
2	chr11:8830252:T:A	8830252	A,NA	T,NA	1,NA	inf,NA	inf,NA	1.39251,NA	0.000147597	0.000366281
2	chr11:8523273:C:A	8523273	NA,A	NA,C	NA,1	NA,-inf	NA,inf	NA,0.278343	0.000147421	0.000369829
2	chr11:8334421:G:A	8334421	A,A	G,G	1,1	-inf,-inf	inf,inf	1.42159,0.596289	0.000147381	0.000420265
2	chr11:8448479:C:CAG	8448479	NA,CAG	NA,C	NA,1	NA,-inf	NA,inf	NA,0.28326	0.000147376	0.00036975
2	chr11:9193189:C:T	9193189	NA,T	NA,C	NA,1	NA,inf	NA,inf	NA,0.203449	0.00014736	0.000367678
2	chr11:9287658:A:C	9287658	NA,C	NA,A	NA,1	NA,inf	NA,inf	NA,0.204433	0.000147327	0.000368666
2	chr11:9327116:C:T	9327116	NA,T	NA,C	NA,1	NA,-inf	NA,inf	NA,0.312347	0.000147308	0.000369212
2	chr11:9275551:C:T	9275551	NA,T	NA,C	NA,1	NA,inf	NA,inf	NA,0.336097	0.000147307	0.000369929
2	chr11:8448475:G:A	8448475	NA,A	NA,G	NA,1	NA,-inf	NA,inf	NA,0.282587	0.000147255	0.000369448
2	chr11:9184762:T:G	9184762	NA,G	NA,T	NA,1	NA,-inf	NA,inf	NA,0.345478	0.000147255	0.000369422
2	chr11:8943083:T:A	8943083	NA,A	NA,T	NA,1	NA,inf	NA,inf	NA,0.134892	0.000147201	0.000371291
2	chr11:8447988:C:G	8447988	NA,G	NA,C	NA,1	NA,-inf	NA,inf	NA,0.0603649	0.000147178	0.000367903
2	chr11:8509741:T:C	8509741	NA,C	NA,T	NA,1	NA,-inf	NA,inf	NA,0.279	0.000147172	0.000369208
2	chr11:9284398:C:T	9284398	NA,T	NA,C	NA,1	NA,-inf	NA,inf	NA,0.315287	0.000147099	0.000369192
2	chr11:9083635:A:T	9083635	NA,T	NA,A	NA,1	NA,inf	NA,inf	NA,0.20007	0.000147033	0.000369944
2	chr11:9239134:C:T	9239134	T,T	C,C	1,1	-inf,-inf	inf,inf	0.878924,1.51801	0.00014701	0.000379286
2	chr11:8631142:A:G	8631142	NA,G	NA,A	NA,1	NA,inf	NA,inf	NA,0.184348	0.000146943	0.000369444
2	chr11:8961098:A:C	8961098	NA,C	NA,A	NA,1	NA,inf	NA,inf	NA,0.134257	0.000146847	0.000370393
2	chr11:9236599:C:T	9236599	T,T	C,C	1,1	-inf,-inf	inf,inf	0.855187,1.52264	0.000146837	0.00037884
2	chr11:8908780:G:A	8908780	NA,A	NA,G	NA,1	NA,-inf	NA,inf	NA,0.538826	0.000146802	0.000367481
2	chr11:8470132:T:A	8470132	NA,A	NA,T	NA,1	NA,-inf	NA,inf	NA,0.138331	0.000146715	0.000367848
2	chr11:9220808:G:A	9220808	NA,A	NA,G	NA,1	NA,inf	NA,inf	NA,0.199881	0.000146635	0.00036589
2	chr11:8523663:G:A	8523663	NA,A	NA,G	NA,1	NA,-inf	NA,inf	NA,0.273349	0.000146587	0.000367739
2	chr11:8925035:G:A	8925035	NA,A	NA,G	NA,1	NA,inf	NA,inf	NA,0.208467	0.00014656	0.000368117
2	chr11:8541657:C:T	8541657	NA,T	NA,C	NA,1	NA,inf	NA,inf	NA,0.221816	0.000146515	0.000367984
2	chr11:8943185:G:A	8943185	NA,A	NA,G	NA,1	NA,inf	NA,inf	NA,0.208065	0.000146486	0.00036793
2	chr11:8957868:T:A	8957868	NA,A	NA,T	NA,1	NA,inf	NA,inf	NA,0.207981	0.000146476	0.000367905
2	chr11:8448481:T:C	8448481	NA,C	NA,T	NA,1	NA,-inf	NA,inf	NA,0.27779	0.000146445	0.000367416
2	chr11:8325919:G:A	8325919	A,A	G,G	1,1	inf,-inf	inf,inf	1.12083,0.855932	0.000146416	0.000350398
2	chr11:9023115:T:C	9023115	NA,C	NA,T	NA,1	NA,inf	NA,inf	NA,0.00719588	0.000146208	0.000366454
2	chr11:8884102:C:G	8884102	NA,G	NA,C	NA,1	NA,-inf	NA,inf	NA,0.534917	0.000146109	0.000365756
2	chr11:9005796:C:CAAT	9005796	NA,CAAT	NA,C	NA,1	NA,inf	NA,inf	NA,0.872917	0.000146012	0.00036859
2	chr11:8755846:T:C	8755846	NA,C	NA,T	NA,1	NA,-inf	NA,inf	NA,0.651881	0.000145858	0.000372525
2	chr11:9110332:A:T	9110332	NA,T	NA,A	NA,1	NA,inf	NA,inf	NA,0.162819	0.000145778	0.000366506
2	chr11:8424361:A:G	8424361	NA,G	NA,A	NA,1	NA,inf	NA,inf	NA,0.236469	0.000145696	0.000365462
2	chr11:8770189:C:T	8770189	NA,T	NA,C	NA,1	NA,-inf	NA,inf	NA,0.660735	0.000145671	0.000371889
2	chr11:8912937:T:C	8912937	NA,C	NA,T	NA,1	NA,inf	NA,inf	NA,0.840708	0.000145301	0.000367299
2	chr11:8828615:G:A	8828615	NA,A	NA,G	NA,1	NA,inf	NA,inf	NA,0.199723	0.000145291	0.000364998
2	chr11:8523217:G:A	8523217	NA,A	NA,G	NA,1	NA,-inf	NA,inf	NA,0.265298	0.000145257	0.000364405
2	chr11:8933116:G:A	8933116	NA,A	NA,G	NA,1	NA,-inf	NA,inf	NA,0.527756	0.000145207	0.000363597
2	chr11:8367479:G:A	8367479	NA,A	NA,G	NA,1	NA,-inf	NA,inf	NA,0.234008	0.000145038	0.000363762
2	chr11:9126214:C:T	9126214	NA,T	NA,C	NA,1	NA,inf	NA,inf	NA,0.161642	0.000145036	0.000364641
2	chr11:8903179:ATTTAT:A	8903179	NA,A	NA,ATTTAT	NA,1	NA,inf	NA,inf	NA,0.144288	0.000144961	0.000365514
2	chr11:9227113:A:C	9227113	NA,C	NA,A	NA,1	NA,inf	NA,inf	NA,0.190635	0.000144945	0.000361732
2	chr11:8536716:T:C	8536716	NA,C	NA,T	NA,1	NA,inf	NA,inf	NA,0.212702	0.000144915	0.000363959
2	chr11:8720974:A:G	8720974	NA,G	NA,A	NA,1	NA,-inf	NA,inf	NA,0.63541	0.000144595	0.000369819
2	chr11:8520984:T:C	8520984	NA,C	NA,T	NA,1	NA,inf	NA,inf	NA,0.183098	0.000144529	0.000363321
2	chr11:9086574:C:T	9086574	NA,T	NA,C	NA,1	NA,inf	NA,inf	NA,0.167025	0.000144381	0.000363134
2	chr11:9300172:T:A	9300172	NA,A	NA,T	NA,1	NA,-inf	NA,inf	NA,0.306016	0.000144335	0.000362253
2	chr11:8743411:G:A	8743411	NA,A	NA,G	NA,1	NA,-inf	NA,inf	NA,0.647601	0.000144281	0.000368345
2	chr11:8954086:T:C	8954086	NA,C	NA,T	NA,1	NA,-inf	NA,inf	NA,0.204662	0.00014423	0.000361662
2	chr11:9273524:G:T	9273524	NA,T	NA,G	NA,1	NA,inf	NA,inf	NA,0.35375	0.000144216	0.00036216
2	chr11:8517830:T:C	8517830	NA,C	NA,T	NA,1	NA,-inf	NA,inf	NA,0.365684	0.00014418	0.000361575
2	chr11:8435009:G:T	8435009	NA,T	NA,G	NA,1	NA,inf	NA,inf	NA,0.234994	0.000144164	0.000362316
2	chr11:8754460:TC:T	8754460	NA,T	NA,TC	NA,1	NA,inf	NA,inf	NA,0.313346	0.000144139	0.000361674
2	chr11:8400994:C:T	8400994	T,NA	C,NA	1,NA	inf,NA	inf,NA	1.73858,NA	0.000144096	0.000350935
2	chr11:8769694:G:A	8769694	NA,A	NA,G	NA,1	NA,inf	NA,inf	NA,0.313033	0.000144093	0.00036156
2	chr11:8767133:G:A	8767133	NA,A	NA,G	NA,1	NA,inf	NA,inf	NA,0.312785	0.000144053	0.000361459
2	chr11:9306596:A:G	9306596	NA,G	NA,A	NA,1	NA,-inf	NA,inf	NA,0.224925	0.000143988	0.000362156
2	chr11:8940965:C:T	8940965	NA,T	NA,C	NA,1	NA,inf	NA,inf	NA,0.119072	0.000143885	0.000362829
2	chr11:9302071:A:G	9302071	NA,G	NA,A	NA,1	NA,-inf	NA,inf	NA,0.296052	0.000143878	0.000360624
2	chr11:9219506:G:A	9219506	NA,A	NA,G	NA,1	NA,-inf	NA,inf	NA,0.218174	0.000143841	0.000361156
2	chr11:8434985:G:A	8434985	NA,A	NA,G	NA,1	NA,inf	NA,inf	NA,0.231794	0.000143788	0.000361361
2	chr11:9285994:AG:A	9285994	NA,A	NA,AG	NA,1	NA,inf	NA,inf	NA,0.186588	0.000143742	0.000359635
2	chr11:8751024:G:C	8751024	NA,C	NA,G	NA,1	NA,-inf	NA,inf	NA,0.384801	0.000143738	0.000360892
2	chr11:9202444:C:T	9202444	NA,T	NA,C	NA,1	NA,inf	NA,inf	NA,0.212324	0.000143728	0.000361261
2	chr11:8964036:C:T	8964036	NA,T	NA,C	NA,1	NA,-inf	NA,inf	NA,0.317761	0.000143725	0.000360135
2	chr11:8499615:T:C	8499615	NA,C	NA,T	NA,1	NA,-inf	NA,inf	NA,0.255554	0.000143573	0.000360178
2	chr11:8513996:C:T	8513996	NA,T	NA,C	NA,1	NA,-inf	NA,inf	NA,0.255511	0.000143557	0.000360138
2	chr11:8543551:C:T	8543551	NA,T	NA,C	NA,1	NA,-inf	NA,inf	NA,0.255403	0.000143544	0.000360105
2	chr11:8420656:C:T	8420656	NA,T	NA,C	NA,1	NA,inf	NA,inf	NA,0.197293	0.00014341	0.000360221
2	chr11:8578789:T:C	8578789	NA,C	NA,T	NA,1	NA,inf	NA,inf	NA,0.159511	0.000143339	0.000359674
2	chr11:8793313:C:T	8793313	NA,T	NA,C	NA,1	NA,-inf	NA,inf	NA,0.381442	0.00014327	0.000359715
2	chr11:8769991:G:C	8769991	NA,C	NA,G	NA,1	NA,-inf	NA,inf	NA,0.639073	0.000143122	0.000365117
2	chr11:9114150:C:T	9114150	NA,T	NA,C	NA,1	NA,-inf	NA,inf	NA,0.254958	0.000143062	0.000358382
2	chr11:8561283:G:A	8561283	NA,A	NA,G	NA,1	NA,-inf	NA,inf	NA,0.256042	0.000142897	0.00035851
2	chr11:8564514:A:G	8564514	NA,G	NA,A	NA,1	NA,-inf	NA,inf	NA,0.453247	0.000142836	0.000363608
2	chr11:8326390:G:A	8326390	NA,A	NA,G	NA,1	NA,-inf	NA,inf	NA,0.360377	0.000142806	0.000358138
2	chr11:8857256:C:T	8857256	NA,T	NA,C	NA,1	NA,inf	NA,inf	NA,0.910546	0.000142752	0.00036077
2	chr11:8567019:G:A	8567019	NA,A	NA,G	NA,1	NA,-inf	NA,inf	NA,0.254842	0.000142702	0.000358022
2	chr11:8807616:A:G	8807616	NA,G	NA,A	NA,1	NA,inf	NA,inf	NA,0.0450517	0.000142697	0.000358956
2	chr11:8535789:A:G	8535789	NA,G	NA,A	NA,1	NA,inf	NA,inf	NA,0.228649	0.000142692	0.000358612
2	chr11:9226196:T:C	9226196	NA,C	NA,T	NA,1	NA,inf	NA,inf	NA,0.330956	0.000142661	0.000359871
2	chr11:9191301:T:C	9191301	C,C	T,T	1,1	-inf,-inf	inf,inf	2.65699,0.107072	0.000142573	0.000371045
2	chr11:9060556:T:G	9060556	NA,G	NA,T	NA,1	NA,-inf	NA,inf	NA,0.2461	0.000142473	0.000356907
2	chr11:8389597:A:G	8389597	NA,G	NA,A	NA,1	NA,-inf	NA,inf	NA,0.346612	0.000142457	0.000357217
2	chr11:8458298:C:A	8458298	A,NA	C,NA	1,NA	inf,NA	inf,NA	0.20955,NA	0.000142383	0.000348872
2	chr11:8409479:T:C	8409479	NA,C	NA,T	NA,1	NA,inf	NA,inf	NA,0.226943	0.000142317	0.000357568
2	chr11:8702279:C:T	8702279	NA,T	NA,C	NA,1	NA,inf	NA,inf	NA,0.718427	0.000142254	0.000359124
2	chr11:8344425:C:T	8344425	NA,T	NA,C	NA,1	NA,-inf	NA,inf	NA,0.404092	0.00014213	0.000356393
2	chr11:8867736:A:C	8867736	NA,C	NA,A	NA,1	NA,inf	NA,inf	NA,0.905814	0.000142087	0.000359234
2	chr11:9208640:C:G	9208640	NA,G	NA,C	NA,1	NA,inf	NA,inf	NA,0.238079	0.000142057	0.000358113
2	chr11:8474990:G:T	8474990	NA,T	NA,G	NA,1	NA,-inf	NA,inf	NA,0.287706	0.000142052	0.000356575
2	chr11:8936630:A:G	8936630	NA,G	NA,A	NA,1	NA,inf	NA,inf	NA,0.891231	0.000142033	0.000359051
2	chr11:8617566:G:A	8617566	A,NA	G,NA	1,NA	inf,NA	inf,NA	1.75831,NA	0.000141921	0.000343328
2	chr11:9092853:C:G	9092853	NA,G	NA,C	NA,1	NA,-inf	NA,inf	NA,0.33658	0.00014192	0.000356221
2	chr11:9217863:T:C	9217863	NA,C	NA,T	NA,1	NA,inf	NA,inf	NA,0.141575	0.000141891	0.000356666
2	chr11:9138735:T:C	9138735	NA,C	NA,T	NA,1	NA,inf	NA,inf	NA,0.342007	0.000141863	0.00035626
2	chr11:9011504:T:C	9011504	NA,C	NA,T	NA,1	NA,-inf	NA,inf	NA,0.375397	0.000141817	0.000355688
2	chr11:8477667:T:C	8477667	NA,C	NA,T	NA,1	NA,-inf	NA,inf	NA,0.134316	0.000141782	0.000354993
2	chr11:8487207:T:C	8487207	NA,C	NA,T	NA,1	NA,-inf	NA,inf	NA,0.348737	0.000141781	0.000355571
2	chr11:8986103:G:A	8986103	NA,A	NA,G	NA,1	NA,inf	NA,inf	NA,0.0937248	0.000141754	0.000357512
3	chr11:8815654:CT:C	8815654	C,NA	CT,NA	1,NA	-inf,NA	inf,NA	2.44574,NA	0.0722547	0.0954653
3	chr11:8683164:A:C	8683164	C,C	A,A	1,1	inf,-inf	inf,inf	3.59791,0.946245	0.0491439	0.0728149
3	chr11:9064090:T:C	9064090	C,C	T,T	1,1	inf,inf	inf,inf	4.08094,0.450635	0.0146453	0.0238704
3	chr11:8872169:C:A	8872169	NA,A	NA,C	NA,1	NA,inf	NA,inf	NA,3.57484	0.00591619	0.00955995
3	chr11:8680289:C:T	8680289	T,T	C,C	1,1	inf,-inf	inf,inf	4.70362,2.09299	0.00511266	0.00843532
3	chr11:8634453:G:C	8634453	C,NA	G,NA	1,NA	-inf,NA	inf,NA	3.03257,NA	0.0044373	0.11916
3	chr11:8448012:G:A	8448012	NA,A	NA,G	NA,1	NA,inf	NA,inf	NA,1.78571	0.00393859	0.0064467
3	chr11:8356676:CT:C	8356676	NA,C	NA,CT	NA,1	NA,-inf	NA,inf	NA,2.17042	0.00382749	0.00637495
3	chr11:8383120:G:A	8383120	A,NA	G,NA	1,NA	-inf,NA	inf,NA	3.06048,NA	0.00378221	0.111881
3	chr11:9317188:C:G	9317188	NA,G	NA,C	NA,1	NA,inf	NA,inf	NA,2.08113	0.00322107	0.0052905
3	chr11:8533729:C:T	8533729	NA,T	NA,C	NA,1	NA,inf	NA,inf	NA,1.89457	0.0031946	0.0051641
3	chr11:8527219:G:A	8527219	NA,A	NA,G	NA,1	NA,inf	NA,inf	NA,1.85209	0.00294704	0.00476656
3	chr11:8736797:G:A	8736797	A,NA	G,NA	1,NA	inf,NA	inf,NA	0.885669,NA	0.00280585	0.00464805
3	chr11:8469031:T:C	8469031	C,NA	T,NA	1,NA	-inf,NA	inf,NA	2.76849,NA	0.00274033	0.09131
3	chr11:8678115:A:G	8678115	G,G	A,A	1,1	inf,-inf	inf,inf	5.12605,0.991996	0.0022262	0.00380462
3	chr11:8449055:G:C	8449055	C,C	G,G	1,1	inf,inf	inf,inf	0.162568,2.12024	0.00221683	0.00370969
3	chr11:8394182:T:A	8394182	NA,A	NA,T	NA,1	NA,inf	NA,inf	NA,1.96643	0.00219737	0.00357941
3	chr11:8924867:G:A	8924867	A,NA	G,NA	1,NA	inf,NA	inf,NA	3.0836,NA	0.00215032	0.0035878
3	chr11:9068962:A:G	9068962	NA,G	NA,A	NA,1	NA,-inf	NA,inf	NA,1.6822	0.0020775	0.00343717
3	chr11:8421077:CTT:C	8421077	NA,C	NA,CTT	NA,1	NA,inf	NA,inf	NA,1.97534	0.00204955	0.00333556
3	chr11:8405886:T:C	8405886	C,NA	T,NA	1,NA	-inf,NA	inf,NA	2.58729,NA	0.00200271	0.0576444
3	chr11:8867206:G:A	8867206	NA,A	NA,G	NA,1	NA,-inf	NA,inf	NA,1.99232	0.00194809	0.00320794
3	chr11:8867947:T:C	8867947	NA,C	NA,T	NA,1	NA,-inf	NA,inf	NA,1.98269	0.00191547	0.0031544
3	chr11:8469960:A:C	8469960	NA,C	NA,A	NA,1	NA,inf	NA,inf	NA,1.9334	0.00190832	0.00310703
3	chr11:9028408:G:A	9028408	A,NA	G,NA	1,NA	-inf,NA	inf,NA	2.61581,NA	0.00181669	0.00295542
3	chr11:9156520:G:A	9156520	NA,A	NA,G	NA,1	NA,-inf	NA,inf	NA,1.60751	0.00181268	0.00300416
3	chr11:8882384:A:G	8882384	NA,G	NA,A	NA,1	NA,inf	NA,inf	NA,2.81608	0.00180264	0.00293063
3	chr11:8476069:G:A	8476069	NA,A	NA,G	NA,1	NA,-inf	NA,inf	NA,2.03914	0.00176645	0.00279064
3	chr11:8328112:A:G	8328112	G,G	A,A	1,1	-inf,inf	inf,inf	3.05163,0.396996	0.00176399	0.0105318
3	chr11:8462094:A:C	8462094	NA,C	NA,A	NA,1	NA,-inf	NA,inf	NA,2.0359	0.00175352	0.00277061
3	chr11:9053511:G:A	9053511	A,NA	G,NA	1,NA	inf,NA	inf,NA	2.49878,NA	0.00173106	0.00279003
3	chr11:8843015:C:T	8843015	NA,T	NA,C	NA,1	NA,-inf	NA,inf	NA,1.9436	0.00171771	0.00282977
3	chr11:8453879:C:G	8453879	NA,G	NA,C	NA,1	NA,-inf	NA,inf	NA,2.02127	0.00171506	0.00271039
3	chr11:9199224:G:A	9199224	NA,A	NA,G	NA,1	NA,-inf	NA,inf	NA,1.67716	0.00168231	0.00276452
3	chr11:8476187:G:A	8476187	NA,A	NA,G	NA,1	NA,-inf	NA,inf	NA,2.00307	0.00167517	0.00264805
3	chr11:8329148:A:AG	8329148	AG,NA	A,NA	1,NA	-inf,NA	inf,NA	2.08857,NA	0.00167342	0.00269084
3	chr11:8342675:G:C	8342675	NA,C	NA,G	NA,1	NA,-inf	NA,inf	NA,1.66289	0.00167122	0.00278315
3	chr11:8895678:T:A	8895678	NA,A	NA,T	NA,1	NA,inf	NA,inf	NA,2.75138	0.00166338	0.00270541
3	chr11:9054083:G:A	9054083	A,NA	G,NA	1,NA	inf,NA	inf,NA	2.47253,NA	0.0016617	0.00274826
3	chr11:8888373:T:C	8888373	NA,C	NA,T	NA,1	NA,inf	NA,inf	NA,2.761	0.0016303	0.00265132
3	chr11:8557522:C:T	8557522	T,T	C,C	1,1	inf,inf	inf,inf	0.213208,1.84587	0.00160453	0.00268397
3	chr11:9157384:T:C	9157384	NA,C	NA,T	NA,1	NA,-inf	NA,inf	NA,1.64086	0.00159045	0.00261438
3	chr11:8530997:G:A	8530997	NA,A	NA,G	NA,1	NA,inf	NA,inf	NA,1.56925	0.00159021	0.00258298
3	chr11:9190597:T:C	9190597	NA,C	NA,T	NA,1	NA,inf	NA,inf	NA,1.66635	0.00158136	0.00259942
3	chr11:9190254:T:C	9190254	NA,C	NA,T	NA,1	NA,-inf	NA,inf	NA,1.63353	0.00157787	0.0025937
3	chr11:8448290:T:C	8448290	NA,C	NA,T	NA,1	NA,-inf	NA,inf	NA,1.95325	0.00157003	0.00248631
3	chr11:8527437:T:C	8527437	NA,C	NA,T	NA,1	NA,inf	NA,inf	NA,1.56346	0.0015663	0.00254478
3	chr11:8423402:G:A	8423402	NA,A	NA,G	NA,1	NA,-inf	NA,inf	NA,1.95364	0.00155269	0.00245691
3	chr11:8853637:C:T	8853637	T,NA	C,NA	1,NA	-inf,NA	inf,NA	0.876331,NA	0.00152403	0.0022468
3	chr11:8367907:A:C	8367907	C,C	A,A	1,1	inf,-inf	inf,inf	1.00832,2.84773	0.00152089	0.0038177
3	chr11:8677678:T:C	8677678	C,C	T,T	1,1	inf,-inf	inf,inf	0.059744,2.51782	0.00151367	0.00265605
3	chr11:9086212:G:A	9086212	NA,A	NA,G	NA,1	NA,-inf	NA,inf	NA,1.53182	0.00151349	0.00250442
3	chr11:8456237:G:C	8456237	NA,C	NA,G	NA,1	NA,-inf	NA,inf	NA,1.93547	0.00150926	0.00239349
3	chr11:8423037:T:C	8423037	NA,C	NA,T	NA,1	NA,-inf	NA,inf	NA,1.93441	0.0015074	0.00238603
3	chr11:9081163:C:T	9081163	NA,T	NA,C	NA,1	NA,-inf	NA,inf	NA,1.52429	0.00149652	0.00247663
3	chr11:8506789:G:C	8506789	NA,C	NA,G	NA,1	NA,-inf	NA,inf	NA,1.93651	0.001495	0.00236617
3	chr11:8474427:TA:T	8474427	NA,T	NA,TA	NA,1	NA,-inf	NA,inf	NA,1.93466	0.0014898	0.00235817
3	chr11:8824316:C:T	8824316	T,NA	C,NA	1,NA	-inf,NA	inf,NA	3.68192,NA	0.00148636	0.00238405
3	chr11:8913934:T:C	8913934	C,NA	T,NA	1,NA	inf,NA	inf,NA	2.86516,NA	0.00147841	0.00246819
3	chr11:8440922:T:A	8440922	NA,A	NA,T	NA,1	NA,-inf	NA,inf	NA,1.91256	0.00143309	0.00227345
3	chr11:9113859:T:A	9113859	NA,A	NA,T	NA,1	NA,-inf	NA,inf	NA,1.49633	0.00142625	0.00236651
3	chr11:9081407:A:G	9081407	NA,G	NA,A	NA,1	NA,-inf	NA,inf	NA,1.4933	0.0014169	0.00234504
3	chr11:8864571:C:T	8864571	NA,T	NA,C	NA,1	NA,inf	NA,inf	NA,2.67361	0.00140516	0.00228718
3	chr11:8458110:G:A	8458110	NA,A	NA,G	NA,1	NA,inf	NA,inf	NA,1.21143	0.00139935	0.00229835
3	chr11:8534980:G:A	8534980	NA,A	NA,G	NA,1	NA,inf	NA,inf	NA,1.20389	0.00138933	0.002282
3	chr11:8478749:A:G	8478749	NA,G	NA,A	NA,1	NA,-inf	NA,inf	NA,1.88352	0.00138889	0.00220076
3	chr11:9269922:T:C	9269922	C,NA	T,NA	1,NA	-inf,NA	inf,NA	1.03228,NA	0.00138657	0.00271316
3	chr11:8390166:C:T	8390166	NA,T	NA,C	NA,1	NA,inf	NA,inf	NA,1.59318	0.00138085	0.00225768
3	chr11:8535025:T:C	8535025	NA,C	NA,T	NA,1	NA,-inf	NA,inf	NA,1.88303	0.00136835	0.00216822
3	chr11:8517376:G:A	8517376	NA,A	NA,G	NA,1	NA,-inf	NA,inf	NA,1.88011	0.00136623	0.00216467
3	chr11:8891613:T:A	8891613	NA,A	NA,T	NA,1	NA,inf	NA,inf	NA,2.60535	0.00136444	0.00222152
3	chr11:8786278:G:C	8786278	NA,C	NA,G	NA,1	NA,-inf	NA,inf	NA,1.88648	0.00136249	0.00224733
3	chr11:8507375:G:C	8507375	NA,C	NA,G	NA,1	NA,inf	NA,inf	NA,1.5116	0.0013621	0.00221515
3	chr11:9081401:AT:A	9081401	NA,A	NA,AT	NA,1	NA,-inf	NA,inf	NA,1.4701	0.00135876	0.00224896
3	chr11:8449036:T:C	8449036	NA,C	NA,T	NA,1	NA,-inf	NA,inf	NA,1.84184	0.00135825	0.00215944
3	chr11:8558335:A:AC	8558335	NA,AC	NA,A	NA,1	NA,-inf	NA,inf	NA,1.87313	0.00134984	0.00213927
3	chr11:8520601:T:C	8520601	NA,C	NA,T	NA,1	NA,-inf	NA,inf	NA,1.87227	0.00134507	0.00213174
3	chr11:8502289:C:T	8502289	NA,T	NA,C	NA,1	NA,inf	NA,inf	NA,1.50175	0.00133512	0.00217146
3	chr11:8582605:A:C	8582605	NA,C	NA,A	NA,1	NA,-inf	NA,inf	NA,1.8623	0.001333	0.00211323
3	chr11:8586876:A:AG	8586876	NA,AG	NA,A	NA,1	NA,-inf	NA,inf	NA,1.86494	0.00133261	0.00211244
3	chr11:8490000:C:A	8490000	NA,A	NA,C	NA,1	NA,-inf	NA,inf	NA,1.85908	0.00132054	0.00209312
3	chr11:9269920:T:A	9269920	A,NA	T,NA	1,NA	-inf,NA	inf,NA	1.01113,NA	0.00131439	0.00256747
3	chr11:8521157:G:A	8521157	NA,A	NA,G	NA,1	NA,-inf	NA,inf	NA,1.85555	0.00130979	0.00207649
3	chr11:8870526:C:T	8870526	NA,T	NA,C	NA,1	NA,-inf	NA,inf	NA,1.75117	0.00130745	0.00215509
3	chr11:8586388:G:C	8586388	NA,C	NA,G	NA,1	NA,-inf	NA,inf	NA,1.84957	0.00130713	0.00207269
3	chr11:8440976:C:G	8440976	NA,G	NA,C	NA,1	NA,-inf	NA,inf	NA,1.84129	0.00130043	0.0020672
3	chr11:9246330:G:A	9246330	NA,A	NA,G	NA,1	NA,-inf	NA,inf	NA,1.5289	0.00129785	0.00213436
3	chr11:8503771:C:T	8503771	NA,T	NA,C	NA,1	NA,-inf	NA,inf	NA,1.84433	0.0012901	0.00204545
3	chr11:9110520:T:A	9110520	NA,A	NA,T	NA,1	NA,inf	NA,inf	NA,1.4928	0.00128681	0.00211767
3	chr11:8334796:A:G	8334796	NA,G	NA,A	NA,1	NA,-inf	NA,inf	NA,1.51961	0.00128543	0.00214189
3	chr11:8558349:AC:A	8558349	NA,A	NA,AC	NA,1	NA,-inf	NA,inf	NA,1.83671	0.00127267	0.00201838
3	chr11:9227970:G:A	9227970	NA,A	NA,G	NA,1	NA,-inf	NA,inf	NA,1.48828	0.00125912	0.00207127
3	chr11:8514734:C:G	8514734	NA,G	NA,C	NA,1	NA,inf	NA,inf	NA,1.46804	0.00125372	0.0020407
3	chr11:8351613:G:A	8351613	NA,A	NA,G	NA,1	NA,inf	NA,inf	NA,1.52208	0.00123759	0.00204831
3	chr11:8516874:C:A	8516874	NA,A	NA,C	NA,1	NA,-inf	NA,inf	NA,1.81564	0.00123294	0.0019559
3	chr11:9171827:C:T	9171827	T,NA	C,NA	1,NA	inf,NA	inf,NA	2.03502,NA	0.00123049	0.00206929
3	chr11:8546572:A:G	8546572	NA,G	NA,A	NA,1	NA,inf	NA,inf	NA,1.14032	0.00122721	0.00201715
3	chr11:8363532:G:A	8363532	A,A	G,G	1,1	-inf,-inf	inf,inf	1.1628,2.25935	0.00122511	0.00198494
3	chr11:8680469:C:T	8680469	NA,T	NA,C	NA,1	NA,-inf	NA,inf	NA,1.93981	0.00121652	0.00195259
3	chr11:8524471:G:A	8524471	NA,A	NA,G	NA,1	NA,-inf	NA,inf	NA,1.8	0.00120918	0.00191904
3	chr11:9253837:G:A	9253837	NA,A	NA,G	NA,1	NA,-inf	NA,inf	NA,1.48724	0.0012033	0.00198001
3	chr11:8909406:GGAA:G	8909406	NA,G	NA,GGAA	NA,1	NA,inf	NA,inf	NA,1.15062	0.00120319	0.00199241
3	chr11:9240309:C:T	9240309	T,NA	C,NA	1,NA	-inf,NA	inf,NA	0.966865,NA	0.00120228	0.0023394
3	chr11:8937131:T:A	8937131	A,NA	T,NA	1,NA	-inf,NA	inf,NA	2.3817,NA	0.00120023	0.00195686
3	chr11:8551956:C:T	8551956	NA,T	NA,C	NA,1	NA,-inf	NA,inf	NA,1.78616	0.0011847	0.00188067
3	chr11:8382597:G:A	8382597	NA,A	NA,G	NA,1	NA,-inf	NA,inf	NA,1.77937	0.00118281	0.001879
3	chr11:8682426:G:GC	8682426	GC,GC	G,G	1,1	inf,-inf	inf,inf	5.08107,0.697164	0.00117904	0.00201608
3	chr11:9230107:C:T	9230107	T,NA	C,NA	1,NA	-inf,NA	inf,NA	0.966328,NA	0.00117015	0.00227248
3	chr11:8390317:C:A	8390317	NA,A	NA,C	NA,1	NA,-inf	NA,inf	NA,1.76977	0.00116121	0.00184423
3	chr11:8537128:C:T	8537128	NA,T	NA,C	NA,1	NA,-inf	NA,inf	NA,1.78505	0.00115977	0.00184423
3	chr11:8518088:A:G	8518088	NA,G	NA,A	NA,1	NA,-inf	NA,inf	NA,1.75876	0.00113441	0.00180177
3	chr11:8568105:A:G	8568105	NA,G	NA,A	NA,1	NA,-inf	NA,inf	NA,1.75977	0.00112891	0.00179316
3	chr11:8519202:C:T	8519202	NA,T	NA,C	NA,1	NA,-inf	NA,inf	NA,1.75453	0.00112695	0.00179007
3	chr11:8554309:C:A	8554309	NA,A	NA,C	NA,1	NA,-inf	NA,inf	NA,1.74387	0.00110642	0.00175784
3	chr11:9112848:G:C	9112848	NA,C	NA,G	NA,1	NA,-inf	NA,inf	NA,1.36471	0.00110542	0.00182607
3	chr11:9258727:AGAATGAAATGTGGCAAG:A	9258727	NA,A	NA,AGAATGAAATGTGGCAAG	NA,1	NA,inf	NA,inf	NA,1.21426	0.00109684	0.00180023
3	chr11:8879757:A:G	8879757	NA,G	NA,A	NA,1	NA,-inf	NA,inf	NA,1.55713	0.00108824	0.00179664
3	chr11:8644843:A:G	8644843	NA,G	NA,A	NA,1	NA,inf	NA,inf	NA,1.05354	0.00108236	0.00178007
3	chr11:8412799:GAAAC:G	8412799	NA,G	NA,GAAAC	NA,1	NA,-inf	NA,inf	NA,1.72345	0.00108181	0.00171952
3	chr11:8681647:ATGC:A	8681647	A,A	ATGC,ATGC	1,1	inf,-inf	inf,inf	5.12152,0.666384	0.00107961	0.00185301
3	chr11:8715934:C:G	8715934	G,NA	C,NA	1,NA	inf,NA	inf,NA	0.775584,NA	0.00107714	0.00177252
3	chr11:8638361:G:A	8638361	NA,A	NA,G	NA,1	NA,-inf	NA,inf	NA,1.54299	0.00107412	0.00177666
3	chr11:9107521:G:A	9107521	NA,A	NA,G	NA,1	NA,-inf	NA,inf	NA,1.38163	0.00107091	0.00176332
3	chr11:9074425:C:T	9074425	NA,T	NA,C	NA,1	NA,-inf	NA,inf	NA,1.31898	0.0010708	0.00177614
3	chr11:8965531:G:A	8965531	A,NA	G,NA	1,NA	inf,NA	inf,NA	2.11012,NA	0.00104088	0.0017371
3	chr11:8328340:G:A	8328340	NA,A	NA,G	NA,1	NA,-inf	NA,inf	NA,1.42732	0.00104044	0.00173314
3	chr11:8508711:G:A	8508711	NA,A	NA,G	NA,1	NA,inf	NA,inf	NA,1.37385	0.00103621	0.00168838
3	chr11:9105203:T:C	9105203	C,NA	T,NA	1,NA	-inf,NA	inf,NA	1.67788,NA	0.00102792	0.00360012
3	chr11:8472498:AAG:A	8472498	NA,A	NA,AAG	NA,1	NA,-inf	NA,inf	NA,1.70227	0.00102089	0.00162598
3	chr11:8403446:T:C	8403446	C,NA	T,NA	1,NA	inf,NA	inf,NA	0.954487,NA	0.0010149	0.00168433
3	chr11:8946940:G:A	8946940	A,NA	G,NA	1,NA	-inf,NA	inf,NA	2.27248,NA	0.00100758	0.001644
3	chr11:8473888:T:G	8473888	NA,G	NA,T	NA,1	NA,inf	NA,inf	NA,1.33738	0.000999897	0.00162852
3	chr11:8348439:T:C	8348439	NA,C	NA,T	NA,1	NA,inf	NA,inf	NA,1.34305	0.000996479	0.0016523
3	chr11:8692728:T:C	8692728	C,C	T,T	1,1	inf,-inf	inf,inf	5.20503,0.587398	0.000993665	0.00171554
3	chr11:8545838:C:T	8545838	NA,T	NA,C	NA,1	NA,inf	NA,inf	NA,1.35445	0.000989249	0.00161323
3	chr11:9192879:T:C	9192879	C,C	T,T	1,1	inf,inf	inf,inf	2.01185,0.279522	0.000983924	0.0017091
3	chr11:8951489:C:T	8951489	NA,T	NA,C	NA,1	NA,inf	NA,inf	NA,2.32323	0.000980893	0.00160081
3	chr11:8915453:TC:T	8915453	NA,T	NA,TC	NA,1	NA,inf	NA,inf	NA,1.65767	0.000960572	0.00158886
3	chr11:8549650:A:T	8549650	NA,T	NA,A	NA,1	NA,-inf	NA,inf	NA,1.65713	0.000959069	0.00152655
3	chr11:8474420:A:T	8474420	NA,T	NA,A	NA,1	NA,inf	NA,inf	NA,1.30886	0.000954568	0.00155533
3	chr11:8952743:G:A	8952743	A,NA	G,NA	1,NA	inf,NA	inf,NA	1.1293,NA	0.00095445	0.00160162
3	chr11:9108448:G:A	9108448	NA,A	NA,G	NA,1	NA,inf	NA,inf	NA,1.17832	0.00094991	0.00156774
3	chr11:9314203:G:T	9314203	T,T	G,G	1,1	inf,-inf	inf,inf	1.90791,0.707755	0.000947442	0.00159574
3	chr11:8375753:C:T	8375753	T,T	C,C	1,1	inf,inf	inf,inf	0.711922,1.55711	0.000931205	0.00156767
3	chr11:8491605:T:C	8491605	NA,C	NA,T	NA,1	NA,inf	NA,inf	NA,1.25174	0.000929556	0.00151471
3	chr11:8383092:G:A	8383092	NA,A	NA,G	NA,1	NA,-inf	NA,inf	NA,1.63041	0.000928588	0.00147901
3	chr11:8550774:A:C	8550774	NA,C	NA,A	NA,1	NA,-inf	NA,inf	NA,1.63184	0.000921927	0.00146821
3	chr11:8460556:A:G	8460556	NA,G	NA,A	NA,1	NA,-inf	NA,inf	NA,1.54446	0.000920278	0.00147045
3	chr11:8912236:C:T	8912236	T,NA	C,NA	1,NA	-inf,NA	inf,NA	2.22703,NA	0.000914005	0.0014926
3	chr11:9176862:T:G	9176862	NA,G	NA,T	NA,1	NA,-inf	NA,inf	NA,1.32534	0.000911065	0.00149998
3	chr11:8347141:TTCTC:T	8347141	NA,T	NA,TTCTC	NA,1	NA,inf	NA,inf	NA,1.30405	0.00091106	0.00151064
3	chr11:8470323:GC:G	8470323	NA,G	NA,GC	NA,1	NA,-inf	NA,inf	NA,1.62107	0.000905404	0.00144408
3	chr11:9191889:T:C	9191889	C,C	T,T	1,1	-inf,-inf	inf,inf	2.54372,0.181849	0.000890219	0.0015892
3	chr11:8495086:T:C	8495086	NA,C	NA,T	NA,1	NA,inf	NA,inf	NA,1.22366	0.000887386	0.00144644
3	chr11:8760723:T:C	8760723	NA,C	NA,T	NA,1	NA,inf	NA,inf	NA,1.2773	0.000882687	0.00145465
3	chr11:8687790:G:A	8687790	A,A	G,G	1,1	inf,-inf	inf,inf	5.29343,0.562648	0.000879772	0.00151329
3	chr11:8462109:T:C	8462109	NA,C	NA,T	NA,1	NA,-inf	NA,inf	NA,1.50996	0.000871385	0.00139326
3	chr11:8988398:C:A	8988398	A,A	C,C	1,1	-inf,-inf	inf,inf	1.21677,2.49019	0.000871157	0.00143818
3	chr11:8699193:T:G	8699193	NA,G	NA,T	NA,1	NA,-inf	NA,inf	NA,1.59788	0.000865519	0.00139783
3	chr11:9322704:G:A	9322704	NA,A	NA,G	NA,1	NA,-inf	NA,inf	NA,1.37343	0.000861332	0.00142135
3	chr11:9278205:G:A	9278205	NA,A	NA,G	NA,1	NA,inf	NA,inf	NA,1.16243	0.000858814	0.00141527
3	chr11:8946250:C:T	8946250	NA,T	NA,C	NA,1	NA,inf	NA,inf	NA,2.22356	0.000856815	0.0013993
3	chr11:8493281:C:A	8493281	A,A	C,C	1,1	inf,inf	inf,inf	0.400469,1.57111	0.000854179	0.00145497
3	chr11:8828934:G:A	8828934	NA,A	NA,G	NA,1	NA,inf	NA,inf	NA,2.35157	0.00083913	0.00137052
3	chr11:8388788:T:C	8388788	NA,C	NA,T	NA,1	NA,inf	NA,inf	NA,1.25642	0.000837097	0.00137378
3	chr11:8837646:G:A	8837646	NA,A	NA,G	NA,1	NA,inf	NA,inf	NA,2.31316	0.000834048	0.00136241
3	chr11:8701511:T:G	8701511	NA,G	NA,T	NA,1	NA,-inf	NA,inf	NA,1.60131	0.000831579	0.00134414
3	chr11:8399003:A:C	8399003	NA,C	NA,A	NA,1	NA,-inf	NA,inf	NA,1.5324	0.000820349	0.00130918
3	chr11:8952712:A:G	8952712	NA,G	NA,A	NA,1	NA,inf	NA,inf	NA,1.54167	0.000816031	0.00135039
3	chr11:8506758:C:T	8506758	NA,T	NA,C	NA,1	NA,inf	NA,inf	NA,1.23975	0.000815111	0.00132998
3	chr11:8822975:C:T	8822975	NA,T	NA,C	NA,1	NA,inf	NA,inf	NA,2.32992	0.000813993	0.00132975
3	chr11:8548879:T:C	8548879	NA,C	NA,T	NA,1	NA,-inf	NA,inf	NA,1.30497	0.000803109	0.0013288
3	chr11:8929935:A:G	8929935	NA,G	NA,A	NA,1	NA,inf	NA,inf	NA,1.53079	0.000802091	0.00132733
3	chr11:8930059:G:A	8930059	NA,A	NA,G	NA,1	NA,inf	NA,inf	NA,1.52428	0.000801645	0.00132657
3	chr11:9108858:C:T	9108858	NA,T	NA,C	NA,1	NA,-inf	NA,inf	NA,1.02018	0.000795674	0.00132215
3	chr11:8383045:T:C	8383045	NA,C	NA,T	NA,1	NA,-inf	NA,inf	NA,1.52876	0.000793115	0.00126608
3	chr11:8409057:T:C	8409057	NA,C	NA,T	NA,1	NA,-inf	NA,inf	NA,1.50927	0.000793068	0.00126609
3	chr11:8396824:C:A	8396824	NA,A	NA,C	NA,1	NA,-inf	NA,inf	NA,1.49166	0.000787789	0.0012613
3	chr11:8479427:G:A	8479427	NA,A	NA,G	NA,1	NA,-inf	NA,inf	NA,1.52809	0.000786756	0.00125765
3	chr11:8926540:CA:C	8926540	NA,C	NA,CA	NA,1	NA,inf	NA,inf	NA,2.15683	0.000785859	0.00128397
3	chr11:8346814:G:T	8346814	NA,T	NA,G	NA,1	NA,inf	NA,inf	NA,1.21196	0.000782099	0.00129704
3	chr11:8706280:A:G	8706280	NA,G	NA,A	NA,1	NA,-inf	NA,inf	NA,1.65807	0.000774363	0.00124873
3	chr11:9090296:G:A	9090296	NA,A	NA,G	NA,1	NA,inf	NA,inf	NA,0.920572	0.000774185	0.00128132
3	chr11:8426493:TG:T	8426493	NA,T	NA,TG	NA,1	NA,inf	NA,inf	NA,1.27726	0.000774179	0.00126827
3	chr11:8703007:G:A	8703007	NA,A	NA,G	NA,1	NA,-inf	NA,inf	NA,1.55272	0.000773999	0.00125164
3	chr11:8798192:A:G	8798192	NA,G	NA,A	NA,1	NA,-inf	NA,inf	NA,1.41019	0.000769123	0.00126991
3	chr11:9086806:C:T	9086806	NA,T	NA,C	NA,1	NA,-inf	NA,inf	NA,0.921363	0.000765657	0.00126499
3	chr11:8367156:C:T	8367156	T,T	C,C	1,1	inf,-inf	inf,inf	0.299419,2.46628	0.000759254	0.00160667
3	chr11:8458026:G:A	8458026	A,NA	G,NA	1,NA	inf,NA	inf,NA	1.01371,NA	0.000754857	0.00124885
3	chr11:8808838:G:A	8808838	NA,A	NA,G	NA,1	NA,inf	NA,inf	NA,2.26453	0.000754173	0.00123259
3	chr11:8935298:C:T	8935298	NA,T	NA,C	NA,1	NA,inf	NA,inf	NA,2.12128	0.000748264	0.001223
3	chr11:8931276:C:T	8931276	NA,T	NA,C	NA,1	NA,inf	NA,inf	NA,2.11642	0.000742976	0.00121436
3	chr11:8916041:C:T	8916041	NA,T	NA,C	NA,1	NA,inf	NA,inf	NA,2.09823	0.000741678	0.00121243
3	chr11:9269231:A:G	9269231	NA,G	NA,A	NA,1	NA,-inf	NA,inf	NA,1.14651	0.000738222	0.00122068
3	chr11:8336293:T:A	8336293	NA,A	NA,T	NA,1	NA,-inf	NA,inf	NA,1.17631	0.000736503	0.0012223
3	chr11:8667653:A:C	8667653	NA,C	NA,A	NA,1	NA,-inf	NA,inf	NA,1.48117	0.000735041	0.00117459
3	chr11:8817811:T:C	8817811	NA,C	NA,T	NA,1	NA,inf	NA,inf	NA,2.24449	0.000733037	0.00119824
3	chr11:9070791:T:A	9070791	NA,A	NA,T	NA,1	NA,-inf	NA,inf	NA,1.11481	0.000729488	0.0012112
3	chr11:8815369:G:T	8815369	NA,T	NA,G	NA,1	NA,inf	NA,inf	NA,2.23876	0.000729437	0.0011924
3	chr11:8923024:T:G	8923024	NA,G	NA,T	NA,1	NA,inf	NA,inf	NA,2.1047	0.000729185	0.00119193
3	chr11:9324095:C:T	9324095	NA,T	NA,C	NA,1	NA,-inf	NA,inf	NA,1.24028	0.000728812	0.00120546
3	chr11:8774895:T:C	8774895	C,NA	T,NA	1,NA	inf,NA	inf,NA	0.745436,NA	0.000724535	0.00122886
3	chr11:8717672:T:C	8717672	NA,C	NA,T	NA,1	NA,-inf	NA,inf	NA,1.2237	0.000717589	0.00119129
3	chr11:8933060:G:A	8933060	NA,A	NA,G	NA,1	NA,inf	NA,inf	NA,1.0487	0.000715	0.00118301
3	chr11:8719956:T:C	8719956	NA,C	NA,T	NA,1	NA,inf	NA,inf	NA,1.76013	0.000713221	0.00117117
3	chr11:9206166:A:C	9206166	NA,C	NA,A	NA,1	NA,-inf	NA,inf	NA,1.17655	0.000712648	0.00117433
3	chr11:8429968:T:C	8429968	NA,C	NA,T	NA,1	NA,inf	NA,inf	NA,1.14446	0.000711097	0.00116159
3	chr11:8927068:G:A	8927068	NA,A	NA,G	NA,1	NA,inf	NA,inf	NA,2.07995	0.000711065	0.00116248
3	chr11:8723461:G:C	8723461	NA,C	NA,G	NA,1	NA,inf	NA,inf	NA,1.12601	0.000705241	0.0011633
3	chr11:8972678:G:C	8972678	NA,C	NA,G	NA,1	NA,-inf	NA,inf	NA,1.30471	0.000702825	0.00114688
3	chr11:8882396:A:G	8882396	G,G	A,A	1,1	-inf,-inf	inf,inf	1.18842,2.32612	0.000684924	0.00113605
3	chr11:9326936:CA:C	9326936	NA,C	NA,CA	NA,1	NA,-inf	NA,inf	NA,1.20329	0.000684428	0.00113219
3	chr11:9194931:C:G	9194931	G,NA	C,NA	1,NA	-inf,NA	inf,NA	1.79228,NA	0.000684003	0.00112256
3	chr11:9234912:G:A	9234912	NA,A	NA,G	NA,1	NA,inf	NA,inf	NA,0.959318	0.00068266	0.00112264
3	chr11:9018156:C:A	9018156	NA,A	NA,C	NA,1	NA,inf	NA,inf	NA,0.871412	0.000681003	0.0011295
3	chr11:9301138:G:C	9301138	NA,C	NA,G	NA,1	NA,inf	NA,inf	NA,0.959507	0.000679905	0.00111861
3	chr11:8452300:A:G	8452300	NA,G	NA,A	NA,1	NA,inf	NA,inf	NA,1.06661	0.000677062	0.00110584
3	chr11:8916256:CCT:C	8916256	NA,C	NA,CCT	NA,1	NA,inf	NA,inf	NA,2.02196	0.000674506	0.00110323
3	chr11:8697127:A:G	8697127	NA,G	NA,A	NA,1	NA,-inf	NA,inf	NA,1.45703	0.000673917	0.00109213
3	chr11:8984158:C:T	8984158	NA,T	NA,C	NA,1	NA,-inf	NA,inf	NA,1.23057	0.000672525	0.00111274
3	chr11:9265627:C:T	9265627	NA,T	NA,C	NA,1	NA,inf	NA,inf	NA,0.954847	0.000668763	0.00109982
3	chr11:9329748:T:C	9329748	NA,C	NA,T	NA,1	NA,-inf	NA,inf	NA,1.22187	0.000668321	0.0011036
3	chr11:9022127:C:G	9022127	NA,G	NA,C	NA,1	NA,inf	NA,inf	NA,0.872424	0.000668028	0.00110763
3	chr11:8359228:C:T	8359228	T,NA	C,NA	1,NA	inf,NA	inf,NA	0.90333,NA	0.000665326	0.00110905
3	chr11:8443514:C:T	8443514	NA,T	NA,C	NA,1	NA,inf	NA,inf	NA,1.0888	0.000659557	0.00107759
3	chr11:8390424:T:A	8390424	NA,A	NA,T	NA,1	NA,-inf	NA,inf	NA,1.17655	0.000658288	0.00108991
3	chr11:8584283:A:G	8584283	NA,G	NA,A	NA,1	NA,inf	NA,inf	NA,1.20808	0.000652054	0.00108053
3	chr11:8975668:A:G	8975668	NA,G	NA,A	NA,1	NA,inf	NA,inf	NA,1.38017	0.000649002	0.00107444
3	chr11:8682472:G:A	8682472	NA,A	NA,G	NA,1	NA,-inf	NA,inf	NA,0.974958	0.000648201	0.00107617
3	chr11:8439691:G:A	8439691	NA,A	NA,G	NA,1	NA,inf	NA,inf	NA,1.09083	0.000647902	0.00105883
3	chr11:8342373:G:T	8342373	NA,T	NA,G	NA,1	NA,inf	NA,inf	NA,0.896698	0.000647537	0.00107514
3	chr11:8970240:G:A	8970240	NA,A	NA,G	NA,1	NA,inf	NA,inf	NA,1.3506	0.000621073	0.00102827
3	chr11:8484594:T:C	8484594	NA,C	NA,T	NA,1	NA,-inf	NA,inf	NA,1.01455	0.000610042	0.00101475
3	chr11:9320686:G:C	9320686	NA,C	NA,G	NA,1	NA,inf	NA,inf	NA,0.963961	0.000605542	0.000999084
3	chr11:9052988:C:T	9052988	T,T	C,C	1,1	-inf,-inf	inf,inf	1.27468,1.954	0.000603811	0.000987911
3	chr11:9247595:A:C	9247595	NA,C	NA,A	NA,1	NA,-inf	NA,inf	NA,1.07258	0.000602489	0.000993374
3	chr11:8916739:T:C	8916739	NA,C	NA,T	NA,1	NA,-inf	NA,inf	NA,1.19447	0.000599259	0.000991274
3	chr11:8511921:T:C	8511921	NA,C	NA,T	NA,1	NA,inf	NA,inf	NA,1.03872	0.000599145	0.000979659
3	chr11:8545941:A:G	8545941	NA,G	NA,A	NA,1	NA,inf	NA,inf	NA,1.02294	0.000596092	0.000974879
3	chr11:8992113:T:C	8992113	NA,C	NA,T	NA,1	NA,inf	NA,inf	NA,1.90805	0.000590879	0.000967353
3	chr11:8894963:G:A	8894963	NA,A	NA,G	NA,1	NA,inf	NA,inf	NA,1.33368	0.000587916	0.000973582
3	chr11:8697028:A:G	8697028	NA,G	NA,A	NA,1	NA,inf	NA,inf	NA,1.22208	0.000587357	0.000973278
3	chr11:8387120:T:C	8387120	NA,C	NA,T	NA,1	NA,inf	NA,inf	NA,0.848123	0.000587154	0.000973496
3	chr11:8811270:C:T	8811270	NA,T	NA,C	NA,1	NA,inf	NA,inf	NA,0.741768	0.000585484	0.00097185
3	chr11:8589437:A:G	8589437	NA,G	NA,A	NA,1	NA,-inf	NA,inf	NA,1.23058	0.000583947	0.00093908
3	chr11:8609376:C:T	8609376	NA,T	NA,C	NA,1	NA,-inf	NA,inf	NA,1.16341	0.000583845	0.000966151
3	chr11:8360444:T:C	8360444	NA,C	NA,T	NA,1	NA,-inf	NA,inf	NA,1.05326	0.000583706	0.000969043
3	chr11:8554043:T:C	8554043	NA,C	NA,T	NA,1	NA,inf	NA,inf	NA,0.884128	0.000581645	0.00096153
3	chr11:8815322:C:T	8815322	NA,T	NA,C	NA,1	NA,inf	NA,inf	NA,1.55502	0.000581184	0.000955304
3	chr11:8721038:A:G	8721038	NA,G	NA,A	NA,1	NA,inf	NA,inf	NA,1.56268	0.000580503	0.000954204
3	chr11:8462730:G:A	8462730	NA,A	NA,G	NA,1	NA,inf	NA,inf	NA,1.02059	0.000578468	0.000946084
3	chr11:9139347:G:A	9139347	NA,A	NA,G	NA,1	NA,-inf	NA,inf	NA,1.06291	0.000577906	0.000953124
3	chr11:9288882:A:G	9288882	NA,G	NA,A	NA,1	NA,inf	NA,inf	NA,0.941473	0.000577019	0.000958469
3	chr11:8517956:G:A	8517956	NA,A	NA,G	NA,1	NA,inf	NA,inf	NA,1.01263	0.000575722	0.000941622
3	chr11:8327260:A:C	8327260	NA,C	NA,A	NA,1	NA,inf	NA,inf	NA,0.921327	0.000575569	0.000958424
3	chr11:8873522:T:C	8873522	NA,C	NA,T	NA,1	NA,inf	NA,inf	NA,1.33903	0.000575132	0.000952363
3	chr11:9190886:T:G	9190886	NA,G	NA,T	NA,1	NA,inf	NA,inf	NA,0.849565	0.000574775	0.000953735
3	chr11:9225718:C:T	9225718	NA,T	NA,C	NA,1	NA,inf	NA,inf	NA,0.860398	0.000574637	0.000945678
3	chr11:8721872:G:A	8721872	NA,A	NA,G	NA,1	NA,inf	NA,inf	NA,0.713091	0.000574128	0.000947133
3	chr11:8627295:A:C	8627295	C,NA	A,NA	1,NA	-inf,NA	inf,NA	0.636283,NA	0.000570158	0.000855836
3	chr11:9278633:G:T	9278633	NA,T	NA,G	NA,1	NA,inf	NA,inf	NA,1.01983	0.000567242	0.000934682
3	chr11:9270615:G:A	9270615	NA,A	NA,G	NA,1	NA,inf	NA,inf	NA,1.01347	0.000566001	0.000932648
3	chr11:8477759:A:G	8477759	NA,G	NA,A	NA,1	NA,inf	NA,inf	NA,0.998672	0.000564036	0.000922668
3	chr11:8342736:C:T	8342736	NA,T	NA,C	NA,1	NA,inf	NA,inf	NA,1.00378	0.000561106	0.000931515
3	chr11:9321588:T:C	9321588	NA,C	NA,T	NA,1	NA,-inf	NA,inf	NA,1.05148	0.000559083	0.000922013
3	chr11:8742455:A:G	8742455	NA,G	NA,A	NA,1	NA,inf	NA,inf	NA,2.02067	0.000557542	0.000913587
3	chr11:8690742:C:CAT	8690742	CAT,CAT	C,C	1,1	inf,-inf	inf,inf	3.77819,0.317248	0.000556824	0.00106891
3	chr11:9074019:G:C	9074019	NA,C	NA,G	NA,1	NA,inf	NA,inf	NA,0.780746	0.000554261	0.000916625
3	chr11:8636815:C:T	8636815	NA,T	NA,C	NA,1	NA,inf	NA,inf	NA,1.12354	0.000553974	0.00091817
3	chr11:8966983:G:C	8966983	NA,C	NA,G	NA,1	NA,inf	NA,inf	NA,1.85743	0.000553233	0.000906098
3	chr11:8679582:A:G	8679582	NA,G	NA,A	NA,1	NA,inf	NA,inf	NA,1.17386	0.000548462	0.000908992
3	chr11:8448263:A:C	8448263	NA,C	NA,A	NA,1	NA,inf	NA,inf	NA,0.986066	0.000545492	0.000892521
3	chr11:8705419:G:A	8705419	A,NA	G,NA	1,NA	-inf,NA	inf,NA	0.593143,NA	0.000540711	0.000817256
3	chr11:8460497:G:C	8460497	NA,C	NA,G	NA,1	NA,inf	NA,inf	NA,0.968435	0.00053931	0.000882506
3	chr11:9012777:C:T	9012777	NA,T	NA,C	NA,1	NA,inf	NA,inf	NA,2.06486	0.00053908	0.000883562
3	chr11:8830339:A:T	8830339	NA,T	NA,A	NA,1	NA,-inf	NA,inf	NA,1.18868	0.000539003	0.000890674
3	chr11:8682782:G:A	8682782	NA,A	NA,G	NA,1	NA,inf	NA,inf	NA,1.15886	0.000538341	0.000892257
3	chr11:9326582:G:A	9326582	NA,A	NA,G	NA,1	NA,inf	NA,inf	NA,0.798949	0.000537018	0.000884321
3	chr11:8454491:G:C	8454491	NA,C	NA,G	NA,1	NA,inf	NA,inf	NA,0.965522	0.000535768	0.000876761
3	chr11:8791994:CA:C	8791994	C,C	CA,CA	1,1	-inf,-inf	inf,inf	0.550635,2.00577	0.000535654	0.000878256
3	chr11:9047249:A:G	9047249	NA,G	NA,A	NA,1	NA,-inf	NA,inf	NA,1.09314	0.000535555	0.000886756
3	chr11:8419795:G:T	8419795	NA,T	NA,G	NA,1	NA,-inf	NA,inf	NA,1.24108	0.000533601	0.000857615
3	chr11:8378054:A:G	8378054	NA,G	NA,A	NA,1	NA,-inf	NA,inf	NA,1.22815	0.000533045	0.000859324
3	chr11:8537833:AT:A	8537833	NA,A	NA,AT	NA,1	NA,inf	NA,inf	NA,0.964559	0.0005329	0.000872052
3	chr11:8340021:T:C	8340021	NA,C	NA,T	NA,1	NA,inf	NA,inf	NA,0.943186	0.000530206	0.000880053
3	chr11:8854860:G:A	8854860	NA,A	NA,G	NA,1	NA,inf	NA,inf	NA,1.28139	0.000528998	0.000876238
3	chr11:8967147:A:G	8967147	NA,G	NA,A	NA,1	NA,inf	NA,inf	NA,1.72257	0.000528652	0.000866257
3	chr11:9085561:C:T	9085561	NA,T	NA,C	NA,1	NA,-inf	NA,inf	NA,0.893416	0.000527544	0.0008748
3	chr11:8814394:C:T	8814394	NA,T	NA,C	NA,1	NA,inf	NA,inf	NA,1.96622	0.000527501	0.00086416
3	chr11:8544146:G:A	8544146	A,NA	G,NA	1,NA	-inf,NA	inf,NA	0.753578,NA	0.000523438	0.000870714
3	chr11:8498049:G:C	8498049	NA,C	NA,G	NA,1	NA,inf	NA,inf	NA,0.953717	0.000520362	0.000851736
3	chr11:9266910:T:C	9266910	NA,C	NA,T	NA,1	NA,-inf	NA,inf	NA,0.987267	0.000517486	0.000853726
3	chr11:9062038:T:C	9062038	NA,C	NA,T	NA,1	NA,inf	NA,inf	NA,0.657859	0.000517454	0.00085765
3	chr11:8570848:T:C	8570848	NA,C	NA,T	NA,1	NA,inf	NA,inf	NA,0.845851	0.000517351	0.000856022
3	chr11:9114959:G:T	9114959	NA,T	NA,G	NA,1	NA,-inf	NA,inf	NA,0.975881	0.000516636	0.000852518
3	chr11:8682491:C:T	8682491	NA,T	NA,C	NA,1	NA,inf	NA,inf	NA,1.1247	0.000515252	0.000853831
3	chr11:8786544:C:T	8786544	T,NA	C,NA	1,NA	-inf,NA	inf,NA	1.99518,NA	0.000513748	0.000839416
3	chr11:8970772:T:C	8970772	NA,C	NA,T	NA,1	NA,inf	NA,inf	NA,1.70573	0.000513423	0.000841468
3	chr11:9030245:G:A	9030245	NA,A	NA,G	NA,1	NA,inf	NA,inf	NA,0.675882	0.000512325	0.000850558
3	chr11:8899280:AGGG:A	8899280	NA,A	NA,AGGG	NA,1	NA,inf	NA,inf	NA,0.989194	0.000510515	0.000835289
3	chr11:9100836:C:A	9100836	A,A	C,C	1,1	-inf,-inf	inf,inf	1.04484,1.18791	0.000510505	0.000827604
3	chr11:8350333:G:C	8350333	C,NA	G,NA	1,NA	inf,NA	inf,NA	1.39381,NA	0.000508639	0.000847286
3	chr11:8708078:G:C	8708078	NA,C	NA,G	NA,1	NA,-inf	NA,inf	NA,1.26075	0.000506222	0.000822318
3	chr11:8944555:C:T	8944555	NA,T	NA,C	NA,1	NA,inf	NA,inf	NA,1.02463	0.000505439	0.000832784
3	chr11:9080777:G:A	9080777	NA,A	NA,G	NA,1	NA,-inf	NA,inf	NA,0.635268	0.000504472	0.000831317
3	chr11:9149989:T:C	9149989	NA,C	NA,T	NA,1	NA,-inf	NA,inf	NA,1.09856	0.000503352	0.000834345
3	chr11:8400481:G:A	8400481	NA,A	NA,G	NA,1	NA,-inf	NA,inf	NA,1.19216	0.000498493	0.000802003
3	chr11:8380662:G:A	8380662	A,A	G,G	1,1	-inf,inf	inf,inf	0.475868,2.13523	0.000498414	0.000814396
3	chr11:9191411:T:G	9191411	G,G	T,T	1,1	-inf,-inf	inf,inf	1.75258,0.247392	0.000496438	0.000845979
3	chr11:8673829:T:C	8673829	C,NA	T,NA	1,NA	inf,NA	inf,NA	0.516089,NA	0.000494516	0.000817523
3	chr11:8597209:G:T	8597209	T,NA	G,NA	1,NA	inf,NA	inf,NA	0.656112,NA	0.000490705	0.000833837
3	chr11:8906169:A:G	8906169	NA,G	NA,A	NA,1	NA,inf	NA,inf	NA,0.963119	0.000488117	0.000798889
3	chr11:9081054:T:A	9081054	NA,A	NA,T	NA,1	NA,-inf	NA,inf	NA,0.843702	0.000487797	0.000809027
3	chr11:9072240:A:G	9072240	NA,G	NA,A	NA,1	NA,-inf	NA,inf	NA,0.876467	0.00048696	0.000808748
3	chr11:9024284:A:C	9024284	C,C	A,A	1,1	-inf,-inf	inf,inf	2.04824,2.18754	0.000486424	0.000796507
3	chr11:9271027:G:T	9271027	NA,T	NA,G	NA,1	NA,-inf	NA,inf	NA,0.855519	0.000484591	0.000805347
3	chr11:8889671:G:A	8889671	A,NA	G,NA	1,NA	inf,NA	inf,NA	0.388627,NA	0.000482063	0.000816058
3	chr11:8723866:C:T	8723866	T,NA	C,NA	1,NA	-inf,NA	inf,NA	0.470388,NA	0.000480985	0.000784963
3	chr11:9311809:T:C	9311809	NA,C	NA,T	NA,1	NA,inf	NA,inf	NA,0.74188	0.000480957	0.000792374
3	chr11:9086736:C:T	9086736	NA,T	NA,C	NA,1	NA,-inf	NA,inf	NA,0.655446	0.000477506	0.000790256
3	chr11:8756331:G:C	8756331	NA,C	NA,G	NA,1	NA,inf	NA,inf	NA,0.443019	0.000475015	0.000784184
3	chr11:8375300:C:T	8375300	T,NA	C,NA	1,NA	-inf,NA	inf,NA	1.18334,NA	0.000474366	0.000771077
3	chr11:8357256:A:C	8357256	NA,C	NA,A	NA,1	NA,inf	NA,inf	NA,0.934888	0.000473238	0.00078508
3	chr11:8887821:A:G	8887821	NA,G	NA,A	NA,1	NA,inf	NA,inf	NA,0.959356	0.000472975	0.00077419
3	chr11:9264771:C:T	9264771	NA,T	NA,C	NA,1	NA,-inf	NA,inf	NA,0.701994	0.000470745	0.000783181
3	chr11:8635739:G:A	8635739	NA,A	NA,G	NA,1	NA,-inf	NA,inf	NA,0.760124	0.000469537	0.00077971
3	chr11:9220614:G:A	9220614	NA,A	NA,G	NA,1	NA,inf	NA,inf	NA,0.744171	0.000467668	0.000770452
3	chr11:8340855:T:G	8340855	NA,G	NA,T	NA,1	NA,-inf	NA,inf	NA,0.864116	0.000464995	0.000771998
3	chr11:8607605:C:T	8607605	NA,T	NA,C	NA,1	NA,-inf	NA,inf	NA,0.981961	0.000464976	0.000770275
3	chr11:8702778:G:T	8702778	NA,T	NA,G	NA,1	NA,inf	NA,inf	NA,0.631159	0.000463891	0.000770023
3	chr11:8905703:CAT:C	8905703	NA,C	NA,CAT	NA,1	NA,inf	NA,inf	NA,0.929323	0.000463542	0.000758994
3	chr11:9081888:A:T	9081888	NA,T	NA,A	NA,1	NA,-inf	NA,inf	NA,0.811574	0.000461993	0.000766302
3	chr11:9037596:G:A	9037596	NA,A	NA,G	NA,1	NA,-inf	NA,inf	NA,0.996751	0.000460414	0.000762494
3	chr11:8976135:G:T	8976135	NA,T	NA,G	NA,1	NA,inf	NA,inf	NA,1.60973	0.000459698	0.000754018
3	chr11:9269644:T:C	9269644	NA,C	NA,T	NA,1	NA,inf	NA,inf	NA,0.73511	0.000459143	0.000756483
3	chr11:8907876:T:A	8907876	NA,A	NA,T	NA,1	NA,inf	NA,inf	NA,0.922032	0.000458559	0.000750899
3	chr11:9295183:T:C	9295183	C,C	T,T	1,1	inf,-inf	inf,inf	1.87331,0.246387	0.000456423	0.000771847
3	chr11:9214571:G:C	9214571	NA,C	NA,G	NA,1	NA,inf	NA,inf	NA,0.724997	0.000455098	0.000749895
3	chr11:8681179:G:A	8681179	NA,A	NA,G	NA,1	NA,-inf	NA,inf	NA,1.16297	0.000454574	0.000739526
3	chr11:8903421:A:T	8903421	T,NA	A,NA	1,NA	inf,NA	inf,NA	0.415541,NA	0.000453423	0.000765467
3	chr11:8683615:T:G	8683615	NA,G	NA,T	NA,1	NA,inf	NA,inf	NA,1.0548	0.000453272	0.000751614
3	chr11:8632712:C:T	8632712	NA,T	NA,C	NA,1	NA,inf	NA,inf	NA,0.986575	0.00045245	0.000750156
3	chr11:8381586:C:A	8381586	NA,A	NA,C	NA,1	NA,inf	NA,inf	NA,0.925134	0.000449221	0.000738749
3	chr11:8894642:C:G	8894642	NA,G	NA,C	NA,1	NA,inf	NA,inf	NA,0.552366	0.000449188	0.000741597
3	chr11:8597358:G:A	8597358	NA,A	NA,G	NA,1	NA,-inf	NA,inf	NA,1.00355	0.000448866	0.000725703
3	chr11:8381585:G:C	8381585	NA,C	NA,G	NA,1	NA,inf	NA,inf	NA,0.924521	0.000448782	0.000738031
3	chr11:9280162:T:C	9280162	NA,C	NA,T	NA,1	NA,inf	NA,inf	NA,0.868536	0.000447431	0.00073797
3	chr11:9285834:G:T	9285834	NA,T	NA,G	NA,1	NA,inf	NA,inf	NA,0.695566	0.000447269	0.000737173
3	chr11:8894641:T:G	8894641	NA,G	NA,T	NA,1	NA,inf	NA,inf	NA,0.549208	0.000446338	0.000736914
3	chr11:8901572:A:G	8901572	NA,G	NA,A	NA,1	NA,inf	NA,inf	NA,0.900947	0.000445237	0.00072926
3	chr11:9304225:G:C	9304225	NA,C	NA,G	NA,1	NA,inf	NA,inf	NA,0.692014	0.000444805	0.000733148
3	chr11:8485590:T:C	8485590	NA,C	NA,T	NA,1	NA,-inf	NA,inf	NA,0.725508	0.000443379	0.000736456
3	chr11:9219181:C:A	9219181	NA,A	NA,C	NA,1	NA,inf	NA,inf	NA,0.713335	0.000443279	0.000730454
3	chr11:9148057:T:C	9148057	NA,C	NA,T	NA,1	NA,-inf	NA,inf	NA,1.01284	0.000443079	0.000734616
3	chr11:9300394:G:C	9300394	NA,C	NA,G	NA,1	NA,inf	NA,inf	NA,0.689019	0.0004429	0.000730018
3	chr11:8896066:A:G	8896066	NA,G	NA,A	NA,1	NA,inf	NA,inf	NA,0.895349	0.000442232	0.000724389
3	chr11:9201217:T:G	9201217	G,G	T,T	1,1	-inf,-inf	inf,inf	0.844745,1.88281	0.000440837	0.000718781
3	chr11:8327153:C:G	8327153	G,G	C,C	1,1	inf,-inf	inf,inf	1.38678,1.19594	0.000438226	0.000758697
3	chr11:8387316:G:A	8387316	NA,A	NA,G	NA,1	NA,inf	NA,inf	NA,0.602498	0.000437774	0.000725813
3	chr11:9283938:C:T	9283938	NA,T	NA,C	NA,1	NA,inf	NA,inf	NA,0.682119	0.000437378	0.000720979
3	chr11:8653735:T:C	8653735	NA,C	NA,T	NA,1	NA,-inf	NA,inf	NA,0.715197	0.000433529	0.000719976
3	chr11:9296780:T:C	9296780	NA,C	NA,T	NA,1	NA,inf	NA,inf	NA,0.672904	0.000431369	0.000711117
3	chr11:8714115:G:A	8714115	A,A	G,G	1,1	inf,inf	inf,inf	6.30432,0.483931	0.000430956	0.000857074
3	chr11:9216126:A:G	9216126	NA,G	NA,A	NA,1	NA,inf	NA,inf	NA,0.69488	0.000430658	0.000709779
3	chr11:8396874:C:A	8396874	NA,A	NA,C	NA,1	NA,-inf	NA,inf	NA,1.0838	0.000428161	0.000690653
3	chr11:8875524:G:A	8875524	A,NA	G,NA	1,NA	inf,NA	inf,NA	0.349039,NA	0.000428012	0.000724235
3	chr11:9045620:C:G	9045620	G,G	C,C	1,1	-inf,inf	inf,inf	2.96002,0.150215	0.00042729	0.000679584
3	chr11:8692591:C:T	8692591	T,T	C,C	1,1	inf,-inf	inf,inf	4.74926,0.408888	0.000424103	0.000729836
3	chr11:9278011:T:A	9278011	NA,A	NA,T	NA,1	NA,inf	NA,inf	NA,0.83182	0.000422772	0.000697477
3	chr11:8824651:A:G	8824651	NA,G	NA,A	NA,1	NA,inf	NA,inf	NA,0.587365	0.000422049	0.00069978
3	chr11:8843692:C:T	8843692	NA,T	NA,C	NA,1	NA,inf	NA,inf	NA,0.592082	0.000421987	0.00069756
3	chr11:8874936:A:G	8874936	NA,G	NA,A	NA,1	NA,inf	NA,inf	NA,1.29951	0.000421678	0.000693996
3	chr11:9324782:C:T	9324782	NA,T	NA,C	NA,1	NA,inf	NA,inf	NA,0.677283	0.000421203	0.000699053
3	chr11:8737616:G:A	8737616	NA,A	NA,G	NA,1	NA,inf	NA,inf	NA,1.71765	0.000421067	0.000691328
3	chr11:8789753:CACA:C	8789753	C,C	CACA,CACA	1,1	-inf,-inf	inf,inf	4.5329,1.97834	0.000420386	0.000673704
3	chr11:9003465:A:G	9003465	NA,G	NA,A	NA,1	NA,inf	NA,inf	NA,0.753744	0.000419721	0.000696902
3	chr11:8804944:T:C	8804944	NA,C	NA,T	NA,1	NA,inf	NA,inf	NA,0.614062	0.000419464	0.000695895
3	chr11:8407962:T:C	8407962	NA,C	NA,T	NA,1	NA,-inf	NA,inf	NA,0.86147	0.00041909	0.00069927
3	chr11:8855814:G:C	8855814	C,NA	G,NA	1,NA	inf,NA	inf,NA	0.388945,NA	0.00041782	0.000705258
3	chr11:9301152:T:C	9301152	NA,C	NA,T	NA,1	NA,-inf	NA,inf	NA,0.854947	0.00041766	0.000689533
3	chr11:8569982:C:T	8569982	NA,T	NA,C	NA,1	NA,-inf	NA,inf	NA,0.71018	0.000417244	0.000693027
3	chr11:8678611:A:G	8678611	NA,G	NA,A	NA,1	NA,-inf	NA,inf	NA,0.770908	0.000417233	0.000683585
3	chr11:9041567:G:T	9041567	NA,T	NA,G	NA,1	NA,inf	NA,inf	NA,0.647768	0.000417123	0.000692744
3	chr11:9039589:G:A	9039589	NA,A	NA,G	NA,1	NA,inf	NA,inf	NA,0.525949	0.000416562	0.000688545
3	chr11:8648970:G:A	8648970	NA,A	NA,G	NA,1	NA,-inf	NA,inf	NA,1.03441	0.00041641	0.000691219
3	chr11:8519435:A:G	8519435	NA,G	NA,A	NA,1	NA,-inf	NA,inf	NA,0.705042	0.000414372	0.000688278
3	chr11:8328932:A:C	8328932	NA,C	NA,A	NA,1	NA,-inf	NA,inf	NA,0.754864	0.000413529	0.000689276
3	chr11:8474419:T:C	8474419	NA,C	NA,T	NA,1	NA,-inf	NA,inf	NA,0.898412	0.000412923	0.000684305
3	chr11:9032555:G:A	9032555	NA,A	NA,G	NA,1	NA,-inf	NA,inf	NA,0.919021	0.000412681	0.000683643
3	chr11:8747230:TCA:T	8747230	NA,T	NA,TCA	NA,1	NA,inf	NA,inf	NA,0.555615	0.000412288	0.000683368
3	chr11:8645429:C:G	8645429	G,G	C,C	1,1	inf,-inf	inf,inf	1.03061,1.2446	0.000409672	0.00068189
3	chr11:8664101:T:C	8664101	NA,C	NA,T	NA,1	NA,-inf	NA,inf	NA,0.942368	0.000409664	0.000663466
3	chr11:8541922:T:C	8541922	NA,C	NA,T	NA,1	NA,-inf	NA,inf	NA,0.679973	0.000409613	0.000680402
3	chr11:8375895:GAA:G	8375895	NA,G	NA,GAA	NA,1	NA,inf	NA,inf	NA,0.808656	0.000407858	0.000677342
3	chr11:8650229:C:T	8650229	NA,T	NA,C	NA,1	NA,-inf	NA,inf	NA,1.02007	0.000407509	0.00067671
3	chr11:9134816:C:T	9134816	NA,T	NA,C	NA,1	NA,inf	NA,inf	NA,0.651811	0.000405506	0.000674496
3	chr11:9298017:C:T	9298017	NA,T	NA,C	NA,1	NA,inf	NA,inf	NA,0.816204	0.000403822	0.000666816
3	chr11:8619490:T:C	8619490	C,NA	T,NA	1,NA	inf,NA	inf,NA	1.52663,NA	0.000403126	0.000674114
3	chr11:8597583:A:G	8597583	NA,G	NA,A	NA,1	NA,-inf	NA,inf	NA,0.93015	0.000403065	0.000652796
3	chr11:9191492:G:A	9191492	A,A	G,G	1,1	-inf,-inf	inf,inf	0.983385,1.77764	0.000402698	0.000655453
3	chr11:8327035:G:A	8327035	NA,A	NA,G	NA,1	NA,inf	NA,inf	NA,0.832947	0.000401346	0.000664834
3	chr11:8655092:T:C	8655092	NA,C	NA,T	NA,1	NA,-inf	NA,inf	NA,0.672064	0.000399991	0.000665457
3	chr11:9275406:T:A	9275406	NA,A	NA,T	NA,1	NA,-inf	NA,inf	NA,0.823341	0.000399715	0.000660031
3	chr11:9274080:C:T	9274080	NA,T	NA,C	NA,1	NA,inf	NA,inf	NA,0.610074	0.000397079	0.000659131
3	chr11:9074420:G:A	9074420	NA,A	NA,G	NA,1	NA,inf	NA,inf	NA,0.551015	0.000396469	0.000657879
3	chr11:8611383:T:C	8611383	NA,C	NA,T	NA,1	NA,-inf	NA,inf	NA,0.841815	0.00039614	0.000658507
3	chr11:9084373:A:G	9084373	NA,G	NA,A	NA,1	NA,-inf	NA,inf	NA,0.582519	0.000396098	0.000655768
3	chr11:8327279:G:A	8327279	A,A	G,G	1,1	inf,-inf	inf,inf	1.49677,1.09231	0.000395705	0.000688912
3	chr11:9291898:G:A	9291898	NA,A	NA,G	NA,1	NA,inf	NA,inf	NA,0.622009	0.000395088	0.00065156
3	chr11:8681122:G:C	8681122	NA,C	NA,G	NA,1	NA,-inf	NA,inf	NA,0.941634	0.000393667	0.000641307
3	chr11:8782703:G:A	8782703	NA,A	NA,G	NA,1	NA,inf	NA,inf	NA,0.527414	0.000392913	0.000651307
3	chr11:8779784:G:A	8779784	NA,A	NA,G	NA,1	NA,inf	NA,inf	NA,0.498476	0.000392706	0.000651489
3	chr11:8988587:G:T	8988587	T,T	G,G	1,1	-inf,-inf	inf,inf	4.1263,0.478228	0.000392575	0.000633178
3	chr11:8579984:G:A	8579984	NA,A	NA,G	NA,1	NA,-inf	NA,inf	NA,0.654609	0.000392556	0.000652087
3	chr11:8366977:CAT:C	8366977	NA,C	NA,CAT	NA,1	NA,-inf	NA,inf	NA,0.720254	0.00039144	0.000651672
3	chr11:8876943:T:A	8876943	NA,A	NA,T	NA,1	NA,inf	NA,inf	NA,0.53931	0.000391095	0.000648525
3	chr11:8554326:G:A	8554326	NA,A	NA,G	NA,1	NA,inf	NA,inf	NA,0.670798	0.000388631	0.000643239
3	chr11:8566367:C:G	8566367	NA,G	NA,C	NA,1	NA,-inf	NA,inf	NA,0.855325	0.000388307	0.00064356
3	chr11:8787655:C:T	8787655	NA,T	NA,C	NA,1	NA,inf	NA,inf	NA,0.519947	0.000388149	0.000643438
3	chr11:8798607:C:T	8798607	NA,T	NA,C	NA,1	NA,inf	NA,inf	NA,0.512037	0.000387423	0.000642224
3	chr11:9003170:T:C	9003170	C,NA	T,NA	1,NA	-inf,NA	inf,NA	0.760075,NA	0.000387397	0.00126095
3	chr11:8345925:G:A	8345925	NA,A	NA,G	NA,1	NA,inf	NA,inf	NA,0.630657	0.000386444	0.000641846
3	chr11:8556693:A:G	8556693	NA,G	NA,A	NA,1	NA,inf	NA,inf	NA,0.643724	0.000385673	0.000638435
3	chr11:8964972:T:C	8964972	NA,C	NA,T	NA,1	NA,-inf	NA,inf	NA,1.09097	0.000384912	0.000628146
3	chr11:8665300:C:A	8665300	NA,A	NA,C	NA,1	NA,-inf	NA,inf	NA,0.895024	0.000383489	0.000621719
3	chr11:8691668:C:T	8691668	NA,T	NA,C	NA,1	NA,inf	NA,inf	NA,0.935307	0.000382767	0.000634891
3	chr11:8747893:C:T	8747893	NA,T	NA,C	NA,1	NA,inf	NA,inf	NA,0.486156	0.000381753	0.000630824
3	chr11:8615998:T:C	8615998	NA,C	NA,T	NA,1	NA,-inf	NA,inf	NA,0.893741	0.000380908	0.000617942
3	chr11:8718297:G:C	8718297	NA,C	NA,G	NA,1	NA,-inf	NA,inf	NA,0.799613	0.000379814	0.000633901
3	chr11:8786001:C:T	8786001	T,T	C,C	1,1	-inf,-inf	inf,inf	0.586131,1.76223	0.000378701	0.000622201
3	chr11:8606882:G:A	8606882	NA,A	NA,G	NA,1	NA,inf	NA,inf	NA,0.823882	0.000378199	0.000615797
3	chr11:9328137:G:A	9328137	NA,A	NA,G	NA,1	NA,-inf	NA,inf	NA,0.74485	0.000378158	0.000628224
3	chr11:9094377:G:C	9094377	NA,C	NA,G	NA,1	NA,inf	NA,inf	NA,0.523715	0.00037811	0.000626825
3	chr11:9148861:T:A	9148861	NA,A	NA,T	NA,1	NA,inf	NA,inf	NA,0.678599	0.000377303	0.000623705
3	chr11:8356219:A:AC	8356219	NA,AC	NA,A	NA,1	NA,inf	NA,inf	NA,0.786662	0.000376795	0.000625295
3	chr11:8751306:C:A	8751306	NA,A	NA,C	NA,1	NA,inf	NA,inf	NA,0.502168	0.000376231	0.000623719
3	chr11:8374050:G:A	8374050	NA,A	NA,G	NA,1	NA,inf	NA,inf	NA,0.844792	0.000373865	0.000619922
3	chr11:8705627:G:A	8705627	NA,A	NA,G	NA,1	NA,inf	NA,inf	NA,0.919001	0.000373599	0.000619697
3	chr11:8635322:T:C	8635322	NA,C	NA,T	NA,1	NA,-inf	NA,inf	NA,0.869875	0.000370793	0.000601482
3	chr11:9028716:GC:G	9028716	NA,G	NA,GC	NA,1	NA,inf	NA,inf	NA,0.469132	0.000369881	0.000611916
3	chr11:8331803:C:T	8331803	T,T	C,C	1,1	inf,inf	inf,inf	0.734733,1.34631	0.0003694	0.000638757
3	chr11:9264968:C:T	9264968	NA,T	NA,C	NA,1	NA,inf	NA,inf	NA,0.728278	0.000367922	0.000608047
3	chr11:8699576:G:A	8699576	NA,A	NA,G	NA,1	NA,inf	NA,inf	NA,0.900691	0.000367184	0.000609124
3	chr11:8369604:G:A	8369604	NA,A	NA,G	NA,1	NA,inf	NA,inf	NA,0.666861	0.000366849	0.000608868
3	chr11:8704079:G:C	8704079	C,C	G,G	1,1	inf,-inf	inf,inf	5.2339,0.123566	0.000366507	0.000637962
3	chr11:9210746:T:G	9210746	NA,G	NA,T	NA,1	NA,-inf	NA,inf	NA,0.730674	0.000366098	0.000608729
3	chr11:8428130:T:C	8428130	C,C	T,T	1,1	inf,-inf	inf,inf	0.340473,1.8426	0.000366004	0.000598
3	chr11:9149559:A:G	9149559	NA,G	NA,A	NA,1	NA,inf	NA,inf	NA,0.65655	0.000365187	0.000603753
3	chr11:9205652:G:C	9205652	NA,C	NA,G	NA,1	NA,inf	NA,inf	NA,0.681722	0.000364945	0.000601321
3	chr11:8836650:G:A	8836650	NA,A	NA,G	NA,1	NA,inf	NA,inf	NA,0.506591	0.000364097	0.000604009
3	chr11:8790142:C:T	8790142	NA,T	NA,C	NA,1	NA,inf	NA,inf	NA,0.477267	0.000363567	0.000602736
3	chr11:9166910:C:T	9166910	NA,T	NA,C	NA,1	NA,inf	NA,inf	NA,0.748662	0.000362441	0.000599046
3	chr11:8657321:C:T	8657321	NA,T	NA,C	NA,1	NA,-inf	NA,inf	NA,0.848157	0.000362039	0.000587573
3	chr11:8800190:A:G	8800190	NA,G	NA,A	NA,1	NA,-inf	NA,inf	NA,0.23569	0.000360858	0.00059769
3	chr11:9177046:A:G	9177046	NA,G	NA,A	NA,1	NA,inf	NA,inf	NA,0.746476	0.000360696	0.000596172
3	chr11:8722213:C:T	8722213	NA,T	NA,C	NA,1	NA,inf	NA,inf	NA,1.0898	0.000358732	0.000594275
3	chr11:8844014:T:C	8844014	NA,C	NA,T	NA,1	NA,-inf	NA,inf	NA,1.06246	0.000358267	0.000583757
3	chr11:9108723:T:C	9108723	C,C	T,T	1,1	inf,-inf	inf,inf	0.950438,0.351457	0.000358142	0.0008293
3	chr11:8786766:T:C	8786766	NA,C	NA,T	NA,1	NA,inf	NA,inf	NA,0.491351	0.000358073	0.000593801
3	chr11:8674443:G:A	8674443	NA,A	NA,G	NA,1	NA,-inf	NA,inf	NA,0.836138	0.000355517	0.00057719
3	chr11:8793731:G:C	8793731	NA,C	NA,G	NA,1	NA,inf	NA,inf	NA,0.441054	0.00035547	0.000587559
3	chr11:8606910:A:C	8606910	NA,C	NA,A	NA,1	NA,-inf	NA,inf	NA,0.593288	0.000355415	0.00059042
3	chr11:8771256:T:C	8771256	NA,C	NA,T	NA,1	NA,inf	NA,inf	NA,0.441353	0.000354331	0.000587917
3	chr11:8993380:A:G	8993380	NA,G	NA,A	NA,1	NA,inf	NA,inf	NA,0.643661	0.000354166	0.000588184
3	chr11:9059111:CA:C	9059111	NA,C	NA,CA	NA,1	NA,inf	NA,inf	NA,0.442794	0.000353132	0.000586177
3	chr11:8740164:G:A	8740164	NA,A	NA,G	NA,1	NA,inf	NA,inf	NA,0.439632	0.000353091	0.000585859
3	chr11:8328607:C:T	8328607	NA,T	NA,C	NA,1	NA,-inf	NA,inf	NA,0.732131	0.000352244	0.000586155
3	chr11:8703316:CAT:C	8703316	NA,C	NA,CAT	NA,1	NA,inf	NA,inf	NA,0.875354	0.000352115	0.000584143
3	chr11:8367578:G:T	8367578	NA,T	NA,G	NA,1	NA,inf	NA,inf	NA,0.638498	0.000352	0.000584254
3	chr11:9019250:G:A	9019250	NA,A	NA,G	NA,1	NA,inf	NA,inf	NA,0.514784	0.000351915	0.000583845
3	chr11:9027618:C:T	9027618	NA,T	NA,C	NA,1	NA,inf	NA,inf	NA,0.724764	0.000351239	0.000581018
3	chr11:8906273:T:C	8906273	NA,C	NA,T	NA,1	NA,inf	NA,inf	NA,0.463908	0.000350534	0.000579914
3	chr11:9166516:G:A	9166516	NA,A	NA,G	NA,1	NA,inf	NA,inf	NA,0.630493	0.000350218	0.000579222
3	chr11:8546669:CAT:C	8546669	NA,C	NA,CAT	NA,1	NA,inf	NA,inf	NA,0.551425	0.000350139	0.000581587
3	chr11:9162324:C:T	9162324	NA,T	NA,C	NA,1	NA,inf	NA,inf	NA,0.673325	0.000349287	0.000575557
3	chr11:8408764:C:T	8408764	NA,T	NA,C	NA,1	NA,inf	NA,inf	NA,0.628065	0.000348965	0.000577232
3	chr11:8743551:A:G	8743551	NA,G	NA,A	NA,1	NA,inf	NA,inf	NA,0.431899	0.000348487	0.000578229
3	chr11:8743655:C:T	8743655	NA,T	NA,C	NA,1	NA,inf	NA,inf	NA,0.472675	0.000346902	0.000575311
3	chr11:9163569:C:T	9163569	NA,T	NA,C	NA,1	NA,inf	NA,inf	NA,0.656342	0.000346819	0.00057151
3	chr11:9031919:C:G	9031919	NA,G	NA,C	NA,1	NA,inf	NA,inf	NA,0.601389	0.000346742	0.000573108
3	chr11:8930608:A:C	8930608	NA,C	NA,A	NA,1	NA,inf	NA,inf	NA,0.692123	0.000346618	0.000575167
3	chr11:8833766:ATGAAC:A	8833766	A,NA	ATGAAC,NA	1,NA	-inf,NA	inf,NA	0.945423,NA	0.000346142	0.00155684
3	chr11:8765735:C:T	8765735	NA,T	NA,C	NA,1	NA,-inf	NA,inf	NA,0.217236	0.000345612	0.000572473
3	chr11:8695456:C:T	8695456	T,T	C,C	1,1	inf,-inf	inf,inf	5.65036,0.115308	0.000345294	0.00063606
3	chr11:9088537:T:G	9088537	NA,G	NA,T	NA,1	NA,inf	NA,inf	NA,0.488406	0.000344407	0.000572215
3	chr11:8479044:T:C	8479044	NA,C	NA,T	NA,1	NA,inf	NA,inf	NA,0.693062	0.000344187	0.000572431
3	chr11:8603212:A:G	8603212	NA,G	NA,A	NA,1	NA,-inf	NA,inf	NA,0.8098	0.000343593	0.000558127
3	chr11:8666744:A:T	8666744	NA,T	NA,A	NA,1	NA,-inf	NA,inf	NA,0.808337	0.000342394	0.00055623
3	chr11:9326478:G:T	9326478	NA,T	NA,G	NA,1	NA,inf	NA,inf	NA,0.626824	0.000342359	0.000569289
3	chr11:8380117:A:C	8380117	C,C	A,A	1,1	-inf,inf	inf,inf	0.461238,1.83672	0.000341724	0.000559997
3	chr11:8657444:C:T	8657444	NA,T	NA,C	NA,1	NA,-inf	NA,inf	NA,0.806318	0.000341661	0.000555057
3	chr11:8700892:G:A	8700892	NA,A	NA,G	NA,1	NA,inf	NA,inf	NA,0.515032	0.000340947	0.000565737
3	chr11:8624305:G:C	8624305	NA,C	NA,G	NA,1	NA,inf	NA,inf	NA,0.583289	0.000340554	0.000563395
3	chr11:8669547:G:A	8669547	NA,A	NA,G	NA,1	NA,-inf	NA,inf	NA,0.804043	0.000340158	0.000552815
3	chr11:8780875:A:G	8780875	NA,G	NA,A	NA,1	NA,-inf	NA,inf	NA,0.209767	0.000340034	0.000563259
3	chr11:8628713:T:G	8628713	NA,G	NA,T	NA,1	NA,inf	NA,inf	NA,0.492234	0.00034002	0.000562621
3	chr11:8993839:G:A	8993839	NA,A	NA,G	NA,1	NA,inf	NA,inf	NA,0.617464	0.000339781	0.000564295
3	chr11:8930877:G:A	8930877	NA,A	NA,G	NA,1	NA,inf	NA,inf	NA,0.674118	0.000337649	0.000560304
3	chr11:9175381:G:A	9175381	NA,A	NA,G	NA,1	NA,inf	NA,inf	NA,0.621553	0.0003373	0.000557704
3	chr11:8369169:A:G	8369169	NA,G	NA,A	NA,1	NA,inf	NA,inf	NA,0.609749	0.000336694	0.00055888
3	chr11:8529338:T:C	8529338	C,NA	T,NA	1,NA	inf,NA	inf,NA	0.585125,NA	0.000334723	0.000568047
3	chr11:8367588:G:C	8367588	NA,C	NA,G	NA,1	NA,inf	NA,inf	NA,0.603433	0.000334605	0.000555422
3	chr11:9105100:A:T	9105100	NA,T	NA,A	NA,1	NA,inf	NA,inf	NA,0.6243	0.0003346	0.000553402
3	chr11:9156495:C:T	9156495	NA,T	NA,C	NA,1	NA,inf	NA,inf	NA,0.600069	0.000333928	0.000552217
3	chr11:8614581:T:C	8614581	NA,C	NA,T	NA,1	NA,-inf	NA,inf	NA,0.798801	0.000333887	0.000542817
3	chr11:9002354:C:A	9002354	NA,A	NA,C	NA,1	NA,inf	NA,inf	NA,0.605931	0.000333855	0.000554467
3	chr11:8325232:G:A	8325232	NA,A	NA,G	NA,1	NA,inf	NA,inf	NA,0.55911	0.000333073	0.000554423
3	chr11:8627545:G:A	8627545	NA,A	NA,G	NA,1	NA,-inf	NA,inf	NA,0.782084	0.000330888	0.000537863
3	chr11:8385339:T:C	8385339	C,C	T,T	1,1	-inf,inf	inf,inf	0.509474,1.80528	0.000329175	0.000537112
3	chr11:8361512:C:T	8361512	NA,T	NA,C	NA,1	NA,inf	NA,inf	NA,0.760902	0.000328998	0.000546327
3	chr11:8650041:C:T	8650041	NA,T	NA,C	NA,1	NA,-inf	NA,inf	NA,0.774206	0.000327613	0.000532644
3	chr11:9245082:A:G	9245082	NA,G	NA,A	NA,1	NA,inf	NA,inf	NA,0.510152	0.000327049	0.000540162
3	chr11:8366609:G:A	8366609	NA,A	NA,G	NA,1	NA,inf	NA,inf	NA,0.589752	0.000326936	0.000542701
3	chr11:8367056:G:A	8367056	NA,A	NA,G	NA,1	NA,inf	NA,inf	NA,0.589752	0.000326936	0.000542701
3	chr11:8711518:C:T	8711518	NA,T	NA,C	NA,1	NA,inf	NA,inf	NA,0.884614	0.000326753	0.000542073
3	chr11:8650793:G:T	8650793	NA,T	NA,G	NA,1	NA,-inf	NA,inf	NA,0.772175	0.00032669	0.000531171
3	chr11:8798003:C:T	8798003	NA,T	NA,C	NA,1	NA,inf	NA,inf	NA,0.957248	0.00032661	0.000539549
3	chr11:8649716:G:GGCAGGGAGAGGTGGGATTGGT	8649716	NA,GGCAGGGAGAGGTGGGATTGGT	NA,G	NA,1	NA,-inf	NA,inf	NA,0.771584	0.000326309	0.000530567
3	chr11:9183853:T:C	9183853	NA,C	NA,T	NA,1	NA,inf	NA,inf	NA,0.597752	0.000326173	0.000539372
3	chr11:8501279:G:C	8501279	C,C	G,G	1,1	inf,inf	inf,inf	1.54697,1.12828	0.000325735	0.00057327
3	chr11:9288872:A:T	9288872	NA,T	NA,A	NA,1	NA,inf	NA,inf	NA,0.588632	0.000325689	0.000541058
3	chr11:8627145:A:G	8627145	NA,G	NA,A	NA,1	NA,-inf	NA,inf	NA,0.776374	0.000325522	0.000529444
3	chr11:9251243:C:G	9251243	NA,G	NA,C	NA,1	NA,inf	NA,inf	NA,0.4224	0.000325425	0.000539699
3	chr11:8611041:C:T	8611041	NA,T	NA,C	NA,1	NA,-inf	NA,inf	NA,0.771603	0.000325393	0.000529094
3	chr11:8644221:C:T	8644221	NA,T	NA,C	NA,1	NA,-inf	NA,inf	NA,0.769073	0.00032529	0.000528955
3	chr11:9327198:T:A	9327198	NA,A	NA,T	NA,1	NA,inf	NA,inf	NA,0.577768	0.000324975	0.000539459
3	chr11:9326670:A:G	9326670	NA,G	NA,A	NA,1	NA,inf	NA,inf	NA,0.577112	0.000324659	0.000538934
3	chr11:9304297:C:T	9304297	NA,T	NA,C	NA,1	NA,-inf	NA,inf	NA,0.423898	0.000323686	0.000536824
3	chr11:9167646:A:G	9167646	NA,G	NA,A	NA,1	NA,inf	NA,inf	NA,0.602425	0.00032334	0.000533054
3	chr11:9186171:A:AAG	9186171	NA,AAG	NA,A	NA,1	NA,inf	NA,inf	NA,0.605763	0.000323186	0.00053272
3	chr11:8777759:C:T	8777759	NA,T	NA,C	NA,1	NA,-inf	NA,inf	NA,0.769823	0.000323157	0.000537463
3	chr11:8593893:G:A	8593893	NA,A	NA,G	NA,1	NA,inf	NA,inf	NA,0.489759	0.000323059	0.000535476
3	chr11:9327105:T:C	9327105	NA,C	NA,T	NA,1	NA,inf	NA,inf	NA,0.57359	0.000322955	0.000536111
3	chr11:8669225:C:T	8669225	NA,T	NA,C	NA,1	NA,inf	NA,inf	NA,0.614408	0.000322955	0.000533285
3	chr11:9256183:C:T	9256183	NA,T	NA,C	NA,1	NA,inf	NA,inf	NA,0.658255	0.000322938	0.000533394
3	chr11:9062105:G:A	9062105	NA,A	NA,G	NA,1	NA,-inf	NA,inf	NA,0.718566	0.000322724	0.000537292
3	chr11:8641886:C:T	8641886	NA,T	NA,C	NA,1	NA,-inf	NA,inf	NA,0.762874	0.000322525	0.000524519
3	chr11:8639998:G:A	8639998	NA,A	NA,G	NA,1	NA,-inf	NA,inf	NA,0.761195	0.000322453	0.000524443
3	chr11:8637878:G:A	8637878	NA,A	NA,G	NA,1	NA,-inf	NA,inf	NA,0.761195	0.000322453	0.000524443
3	chr11:8470941:C:A	8470941	NA,A	NA,C	NA,1	NA,inf	NA,inf	NA,0.648752	0.000322435	0.000536248
3	chr11:8390185:T:A	8390185	NA,A	NA,T	NA,1	NA,inf	NA,inf	NA,0.586371	0.000322051	0.000532918
3	chr11:8611524:G:A	8611524	NA,A	NA,G	NA,1	NA,-inf	NA,inf	NA,0.779916	0.000322022	0.000523944
3	chr11:8868151:C:T	8868151	NA,T	NA,C	NA,1	NA,inf	NA,inf	NA,0.34263	0.000322007	0.000532196
3	chr11:9179071:C:T	9179071	NA,T	NA,C	NA,1	NA,inf	NA,inf	NA,0.589158	0.000321789	0.000532166
3	chr11:9171364:A:G	9171364	NA,G	NA,A	NA,1	NA,inf	NA,inf	NA,0.586762	0.000321632	0.000531886
3	chr11:8624990:C:T	8624990	NA,T	NA,C	NA,1	NA,-inf	NA,inf	NA,0.760448	0.00032124	0.000522459
3	chr11:8625058:G:A	8625058	NA,A	NA,G	NA,1	NA,-inf	NA,inf	NA,0.760448	0.00032124	0.000522459
3	chr11:8624182:G:A	8624182	NA,A	NA,G	NA,1	NA,inf	NA,inf	NA,0.453364	0.000320986	0.000531266
3	chr11:9197199:G:T	9197199	NA,T	NA,G	NA,1	NA,inf	NA,inf	NA,0.583551	0.000320942	0.00053078
3	chr11:8385383:C:G	8385383	G,G	C,C	1,1	-inf,inf	inf,inf	0.464434,1.79187	0.000320942	0.000525986
3	chr11:9023364:CTTTCT:C	9023364	NA,C	NA,CTTTCT	NA,1	NA,inf	NA,inf	NA,0.450255	0.00032073	0.000532222
3	chr11:9122027:A:G	9122027	NA,G	NA,A	NA,1	NA,inf	NA,inf	NA,0.561796	0.000319442	0.000528565
3	chr11:9198068:C:T	9198068	NA,T	NA,C	NA,1	NA,inf	NA,inf	NA,0.579791	0.000319187	0.000527889
3	chr11:8415507:A:G	8415507	NA,G	NA,A	NA,1	NA,inf	NA,inf	NA,0.565982	0.000318844	0.000527592
3	chr11:8769358:C:T	8769358	NA,T	NA,C	NA,1	NA,inf	NA,inf	NA,0.416015	0.000318367	0.000528169
3	chr11:8597903:T:C	8597903	NA,C	NA,T	NA,1	NA,-inf	NA,inf	NA,0.700188	0.000317549	0.000527477
3	chr11:9023558:G:A	9023558	NA,A	NA,G	NA,1	NA,inf	NA,inf	NA,0.534395	0.000317449	0.000526781
3	chr11:8852194:G:A	8852194	NA,A	NA,G	NA,1	NA,-inf	NA,inf	NA,0.956939	0.000316882	0.000517449
3	chr11:8671408:T:C	8671408	NA,C	NA,T	NA,1	NA,inf	NA,inf	NA,0.42915	0.00031675	0.000523402
3	chr11:8810383:G:A	8810383	NA,A	NA,G	NA,1	NA,-inf	NA,inf	NA,0.975075	0.000316224	0.000515769
3	chr11:8330964:G:A	8330964	A,A	G,G	1,1	-inf,inf	inf,inf	0.121771,1.74264	0.000316002	0.00051659
3	chr11:8378010:T:C	8378010	NA,C	NA,T	NA,1	NA,-inf	NA,inf	NA,0.75361	0.000315963	0.000525444
3	chr11:9042099:C:T	9042099	NA,T	NA,C	NA,1	NA,inf	NA,inf	NA,0.520328	0.000315599	0.000522354
3	chr11:9231047:A:G	9231047	NA,G	NA,A	NA,1	NA,-inf	NA,inf	NA,0.629865	0.000315416	0.000524445
3	chr11:9323634:G:A	9323634	NA,A	NA,G	NA,1	NA,inf	NA,inf	NA,0.55773	0.000315337	0.000523473
3	chr11:9063662:A:C	9063662	NA,C	NA,A	NA,1	NA,-inf	NA,inf	NA,0.535955	0.000315095	0.000524451
3	chr11:8732101:T:C	8732101	NA,C	NA,T	NA,1	NA,-inf	NA,inf	NA,0.946086	0.000314904	0.000513635
3	chr11:8370084:G:T	8370084	NA,T	NA,G	NA,1	NA,-inf	NA,inf	NA,0.515053	0.000314259	0.000522839
3	chr11:8639498:T:C	8639498	NA,C	NA,T	NA,1	NA,-inf	NA,inf	NA,0.741002	0.000313938	0.000510853
3	chr11:9143119:G:A	9143119	NA,A	NA,G	NA,1	NA,-inf	NA,inf	NA,0.755827	0.000312919	0.000519253
3	chr11:8781102:A:G	8781102	NA,G	NA,A	NA,1	NA,-inf	NA,inf	NA,0.17121	0.000312716	0.000518132
3	chr11:8699426:C:T	8699426	NA,T	NA,C	NA,1	NA,inf	NA,inf	NA,0.814657	0.000312284	0.000517967
3	chr11:8435025:T:C	8435025	NA,C	NA,T	NA,1	NA,inf	NA,inf	NA,0.722963	0.000312109	0.000517907
3	chr11:9207481:G:A	9207481	NA,A	NA,G	NA,1	NA,inf	NA,inf	NA,0.562582	0.000311013	0.000514421
3	chr11:9244012:T:A	9244012	NA,A	NA,T	NA,1	NA,inf	NA,inf	NA,0.647914	0.000309915	0.000511921
3	chr11:9213704:G:A	9213704	NA,A	NA,G	NA,1	NA,inf	NA,inf	NA,0.393514	0.000309737	0.000513746
3	chr11:9192898:T:C	9192898	NA,C	NA,T	NA,1	NA,inf	NA,inf	NA,0.5546	0.000309681	0.000512284
3	chr11:9109756:C:T	9109756	NA,T	NA,C	NA,1	NA,inf	NA,inf	NA,0.624012	0.000308674	0.000510344
3	chr11:8739358:A:G	8739358	G,NA	A,NA	1,NA	inf,NA	inf,NA	0.952733,NA	0.000308491	0.000519412
3	chr11:8592045:T:C	8592045	C,NA	T,NA	1,NA	inf,NA	inf,NA	0.466404,NA	0.000308391	0.000522358
3	chr11:8438131:T:C	8438131	NA,C	NA,T	NA,1	NA,inf	NA,inf	NA,0.564472	0.000308117	0.000509897
3	chr11:9254229:G:C	9254229	NA,C	NA,G	NA,1	NA,inf	NA,inf	NA,0.632539	0.000308073	0.000508759
3	chr11:8385101:T:G	8385101	G,NA	T,NA	1,NA	inf,NA	inf,NA	0.606929,NA	0.000307832	0.000510467
3	chr11:8826349:T:C	8826349	NA,C	NA,T	NA,1	NA,inf	NA,inf	NA,0.332022	0.00030744	0.000508429
3	chr11:9185461:T:C	9185461	NA,C	NA,T	NA,1	NA,inf	NA,inf	NA,0.557144	0.000307152	0.000508056
3	chr11:9068364:G:A	9068364	NA,A	NA,G	NA,1	NA,inf	NA,inf	NA,0.633142	0.000306721	0.000507387
3	chr11:8741746:C:T	8741746	NA,T	NA,C	NA,1	NA,inf	NA,inf	NA,0.336746	0.000306622	0.000508852
3	chr11:8614861:T:C	8614861	NA,C	NA,T	NA,1	NA,-inf	NA,inf	NA,0.739647	0.000306535	0.000499293
3	chr11:9152731:C:T	9152731	NA,T	NA,C	NA,1	NA,inf	NA,inf	NA,0.575117	0.000305825	0.000504269
3	chr11:8330491:A:G	8330491	G,G	A,A	1,1	-inf,-inf	inf,inf	1.12542,1.29692	0.000305341	0.000480297
3	chr11:9323635:T:TCC	9323635	NA,TCC	NA,T	NA,1	NA,inf	NA,inf	NA,0.535841	0.000305219	0.0005067
3	chr11:8782564:C:T	8782564	T,T	C,C	1,1	-inf,-inf	inf,inf	0.541424,1.67324	0.000304886	0.000501063
3	chr11:8715132:T:C	8715132	C,NA	T,NA	1,NA	-inf,NA	inf,NA	0.514074,NA	0.00030486	0.000494605
3	chr11:8738000:T:C	8738000	NA,C	NA,T	NA,1	NA,inf	NA,inf	NA,0.382392	0.000304357	0.000503838
3	chr11:9250188:T:C	9250188	NA,C	NA,T	NA,1	NA,inf	NA,inf	NA,0.567301	0.000303976	0.000502545
3	chr11:9207165:T:C	9207165	NA,C	NA,T	NA,1	NA,inf	NA,inf	NA,0.380661	0.000303278	0.000503076
3	chr11:8537976:G:A	8537976	NA,A	NA,G	NA,1	NA,inf	NA,inf	NA,0.70409	0.000303079	0.000502933
3	chr11:9136419:CAATACCAG:C	9136419	NA,C	NA,CAATACCAG	NA,1	NA,inf	NA,inf	NA,0.519839	0.000302696	0.00050097
3	chr11:9201449:G:C	9201449	NA,C	NA,G	NA,1	NA,-inf	NA,inf	NA,0.598478	0.000302689	0.000503264
3	chr11:8561325:G:A	8561325	NA,A	NA,G	NA,1	NA,inf	NA,inf	NA,0.700801	0.000302529	0.000502027
3	chr11:8800967:G:T	8800967	NA,T	NA,G	NA,1	NA,-inf	NA,inf	NA,0.935702	0.000302519	0.000493759
3	chr11:8863724:C:A	8863724	NA,A	NA,C	NA,1	NA,inf	NA,inf	NA,0.39089	0.000302485	0.000500766
3	chr11:8407877:G:A	8407877	NA,A	NA,G	NA,1	NA,inf	NA,inf	NA,0.698973	0.000302445	0.00050191
3	chr11:9086663:G:A	9086663	NA,A	NA,G	NA,1	NA,-inf	NA,inf	NA,0.529845	0.000301897	0.000501091
3	chr11:8613595:T:C	8613595	NA,C	NA,T	NA,1	NA,-inf	NA,inf	NA,0.717546	0.000301689	0.000491497
3	chr11:9019505:T:C	9019505	NA,C	NA,T	NA,1	NA,-inf	NA,inf	NA,0.591949	0.000301627	0.000500532
3	chr11:9200833:T:C	9200833	NA,C	NA,T	NA,1	NA,-inf	NA,inf	NA,0.5951	0.000301181	0.000500757
3	chr11:9247619:C:T	9247619	NA,T	NA,C	NA,1	NA,inf	NA,inf	NA,0.371918	0.000300779	0.000498915
3	chr11:8825683:A:G	8825683	NA,G	NA,A	NA,1	NA,-inf	NA,inf	NA,0.932326	0.000300517	0.000490668
3	chr11:9128296:G:A	9128296	NA,A	NA,G	NA,1	NA,inf	NA,inf	NA,0.370088	0.000300203	0.00049795
3	chr11:9326184:C:T	9326184	NA,T	NA,C	NA,1	NA,-inf	NA,inf	NA,0.578488	0.00030005	0.000498537
3	chr11:8524289:G:A	8524289	NA,A	NA,G	NA,1	NA,-inf	NA,inf	NA,0.676266	0.000299857	0.000497495
3	chr11:8475576:T:C	8475576	NA,C	NA,T	NA,1	NA,inf	NA,inf	NA,0.543865	0.000299496	0.000495689
3	chr11:8334562:G:A	8334562	NA,A	NA,G	NA,1	NA,inf	NA,inf	NA,0.509985	0.00029944	0.000496758
3	chr11:8741681:C:T	8741681	T,NA	C,NA	1,NA	-inf,NA	inf,NA	1.46664,NA	0.000299242	0.000491326
3	chr11:8673973:C:T	8673973	T,NA	C,NA	1,NA	inf,NA	inf,NA	1.31407,NA	0.000298567	0.000503293
3	chr11:8712216:C:T	8712216	NA,T	NA,C	NA,1	NA,-inf	NA,inf	NA,0.288793	0.000297809	0.000494183
3	chr11:9186519:C:T	9186519	NA,T	NA,C	NA,1	NA,inf	NA,inf	NA,0.535864	0.000297644	0.000492405
3	chr11:8714499:C:T	8714499	NA,T	NA,C	NA,1	NA,-inf	NA,inf	NA,0.28842	0.000297461	0.00049361
3	chr11:8741562:C:T	8741562	NA,T	NA,C	NA,1	NA,-inf	NA,inf	NA,0.91173	0.000296541	0.00048415
3	chr11:8345936:C:T	8345936	NA,T	NA,C	NA,1	NA,-inf	NA,inf	NA,0.560429	0.000296423	0.000492547
3	chr11:8367867:C:T	8367867	NA,T	NA,C	NA,1	NA,-inf	NA,inf	NA,0.47507	0.000295522	0.000491642
3	chr11:8573209:T:C	8573209	NA,C	NA,T	NA,1	NA,inf	NA,inf	NA,0.511945	0.000295459	0.000489511
3	chr11:8497937:T:G	8497937	NA,G	NA,T	NA,1	NA,inf	NA,inf	NA,0.679044	0.000294262	0.00048834
3	chr11:8537347:C:A	8537347	NA,A	NA,C	NA,1	NA,inf	NA,inf	NA,0.678818	0.000294186	0.000488212
3	chr11:8498920:C:CA	8498920	NA,CA	NA,C	NA,1	NA,inf	NA,inf	NA,0.678391	0.000294013	0.000487926
3	chr11:9231372:G:A	9231372	NA,A	NA,G	NA,1	NA,-inf	NA,inf	NA,0.577096	0.000293838	0.000488549
3	chr11:9323632:C:T	9323632	NA,T	NA,C	NA,1	NA,inf	NA,inf	NA,0.509329	0.00029383	0.000487819
3	chr11:8632079:G:A	8632079	NA,A	NA,G	NA,1	NA,inf	NA,inf	NA,0.628386	0.000293676	0.000487311
3	chr11:8481790:T:C	8481790	NA,C	NA,T	NA,1	NA,inf	NA,inf	NA,0.677037	0.000293508	0.00048709
3	chr11:8734041:T:G	8734041	NA,G	NA,T	NA,1	NA,inf	NA,inf	NA,0.384549	0.000292493	0.000484381
3	chr11:8726062:C:A	8726062	NA,A	NA,C	NA,1	NA,-inf	NA,inf	NA,0.633421	0.000292066	0.000485168
3	chr11:9225047:G:A	9225047	NA,A	NA,G	NA,1	NA,-inf	NA,inf	NA,0.568435	0.000290369	0.000482781
3	chr11:8610083:C:A	8610083	NA,A	NA,C	NA,1	NA,inf	NA,inf	NA,0.476457	0.000290249	0.000480761
3	chr11:8675493:C:T	8675493	NA,T	NA,C	NA,1	NA,inf	NA,inf	NA,0.490478	0.000289887	0.000480189
3	chr11:8943546:A:T	8943546	NA,T	NA,A	NA,1	NA,inf	NA,inf	NA,0.321022	0.000288579	0.000477397
3	chr11:9198343:A:AGT	9198343	NA,AGT	NA,A	NA,1	NA,-inf	NA,inf	NA,0.568759	0.000288555	0.000479699
3	chr11:8333234:G:A	8333234	NA,A	NA,G	NA,1	NA,-inf	NA,inf	NA,0.499232	0.000288395	0.000479889
3	chr11:9243222:T:C	9243222	NA,C	NA,T	NA,1	NA,inf	NA,inf	NA,0.574013	0.000288366	0.000476646
3	chr11:9004814:A:G	9004814	G,G	A,A	1,1	-inf,-inf	inf,inf	3.85307,0.269389	0.000287987	0.000464156
3	chr11:9241276:T:G	9241276	NA,G	NA,T	NA,1	NA,inf	NA,inf	NA,0.581816	0.000287801	0.000475505
3	chr11:9151640:C:CA	9151640	NA,CA	NA,C	NA,1	NA,-inf	NA,inf	NA,0.573959	0.000287727	0.000478419
3	chr11:8881383:T:C	8881383	NA,C	NA,T	NA,1	NA,inf	NA,inf	NA,0.27866	0.000287576	0.000475608
3	chr11:9244212:T:C	9244212	NA,C	NA,T	NA,1	NA,inf	NA,inf	NA,0.567144	0.000287377	0.00047488
3	chr11:8982313:G:A	8982313	NA,A	NA,G	NA,1	NA,inf	NA,inf	NA,0.368253	0.00028691	0.00047612
3	chr11:8645968:T:C	8645968	NA,C	NA,T	NA,1	NA,inf	NA,inf	NA,0.410255	0.000286799	0.000475965
3	chr11:9200775:T:C	9200775	C,C	T,T	1,1	inf,inf	inf,inf	1.40184,0.204566	0.000286621	0.000494116
3	chr11:8891534:G:C	8891534	NA,C	NA,G	NA,1	NA,inf	NA,inf	NA,0.276105	0.000286453	0.000473756
3	chr11:9221592:C:T	9221592	NA,T	NA,C	NA,1	NA,inf	NA,inf	NA,0.590732	0.000286242	0.000473036
3	chr11:8816889:G:A	8816889	NA,A	NA,G	NA,1	NA,-inf	NA,inf	NA,0.887032	0.000286166	0.000467596
3	chr11:8866993:AC:A	8866993	NA,A	NA,AC	NA,1	NA,inf	NA,inf	NA,0.783208	0.000285776	0.000470851
3	chr11:8742014:G:A	8742014	NA,A	NA,G	NA,1	NA,-inf	NA,inf	NA,0.131603	0.000285244	0.000472732
3	chr11:9060166:T:C	9060166	NA,C	NA,T	NA,1	NA,inf	NA,inf	NA,0.446584	0.000284259	0.000470757
3	chr11:9161768:A:G	9161768	NA,G	NA,A	NA,1	NA,inf	NA,inf	NA,0.502531	0.000283973	0.000469886
3	chr11:8830843:G:A	8830843	NA,A	NA,G	NA,1	NA,inf	NA,inf	NA,0.281276	0.000281502	0.000465738
3	chr11:8905066:AAAT:A	8905066	A,NA	AAAT,NA	1,NA	inf,NA	inf,NA	0.275428,NA	0.000281231	0.000465086
3	chr11:9240530:T:C	9240530	NA,C	NA,T	NA,1	NA,inf	NA,inf	NA,0.558913	0.000280815	0.00046407
3	chr11:8707874:A:G	8707874	NA,G	NA,A	NA,1	NA,inf	NA,inf	NA,0.324602	0.000280775	0.00046516
3	chr11:8523324:C:T	8523324	NA,T	NA,C	NA,1	NA,inf	NA,inf	NA,0.643455	0.000280723	0.000465906
3	chr11:8989185:T:C	8989185	NA,C	NA,T	NA,1	NA,inf	NA,inf	NA,0.487622	0.000280525	0.000465977
3	chr11:8363076:A:G	8363076	NA,G	NA,A	NA,1	NA,-inf	NA,inf	NA,0.512464	0.000280341	0.000465937
3	chr11:9034561:A:T	9034561	NA,T	NA,A	NA,1	NA,inf	NA,inf	NA,0.375058	0.000280045	0.000464789
3	chr11:8348349:G:A	8348349	NA,A	NA,G	NA,1	NA,inf	NA,inf	NA,0.472796	0.000279727	0.000464684
3	chr11:8718542:T:C	8718542	NA,C	NA,T	NA,1	NA,-inf	NA,inf	NA,0.562646	0.000279604	0.00046461
3	chr11:8878708:T:A	8878708	NA,A	NA,T	NA,1	NA,inf	NA,inf	NA,0.261369	0.000278896	0.00046133
3	chr11:8670172:C:T	8670172	NA,T	NA,C	NA,1	NA,inf	NA,inf	NA,0.348494	0.000278378	0.000460347
3	chr11:9248334:A:C	9248334	NA,C	NA,A	NA,1	NA,inf	NA,inf	NA,0.542766	0.000278028	0.000459505
3	chr11:9077303:G:A	9077303	NA,A	NA,G	NA,1	NA,-inf	NA,inf	NA,0.580736	0.000277693	0.00045975
3	chr11:8578019:G:A	8578019	NA,A	NA,G	NA,1	NA,inf	NA,inf	NA,0.468309	0.000276996	0.000459034
3	chr11:8545715:G:A	8545715	NA,A	NA,G	NA,1	NA,inf	NA,inf	NA,0.566053	0.000276897	0.000459842
3	chr11:9163453:T:C	9163453	NA,C	NA,T	NA,1	NA,inf	NA,inf	NA,0.465372	0.000276615	0.000457894
3	chr11:9236665:T:G	9236665	NA,G	NA,T	NA,1	NA,inf	NA,inf	NA,0.5447	0.000276049	0.000456234
3	chr11:9247352:A:G	9247352	NA,G	NA,A	NA,1	NA,inf	NA,inf	NA,0.535281	0.000275311	0.000455046
3	chr11:8549732:ATTCAT:A	8549732	NA,A	NA,ATTCAT	NA,1	NA,-inf	NA,inf	NA,0.437344	0.00027512	0.000457391
3	chr11:9120867:C:T	9120867	NA,T	NA,C	NA,1	NA,inf	NA,inf	NA,0.451375	0.000275091	0.000455482
3	chr11:9284105:G:C	9284105	NA,C	NA,G	NA,1	NA,-inf	NA,inf	NA,0.320708	0.000274279	0.000455042
3	chr11:8648784:A:G	8648784	NA,G	NA,A	NA,1	NA,inf	NA,inf	NA,0.385648	0.000273976	0.000454744
3	chr11:9050556:C:A	9050556	NA,A	NA,C	NA,1	NA,inf	NA,inf	NA,0.729729	0.000273544	0.000453011
3	chr11:8809126:G:A	8809126	NA,A	NA,G	NA,1	NA,inf	NA,inf	NA,0.770924	0.000273265	0.000453359
3	chr11:8334421:G:A	8334421	A,A	G,G	1,1	-inf,-inf	inf,inf	1.42159,0.596289	0.000272925	0.000420265
3	chr11:8345014:G:A	8345014	NA,A	NA,G	NA,1	NA,-inf	NA,inf	NA,0.481191	0.000272731	0.000454086
3	chr11:9242821:G:A	9242821	A,A	G,G	1,1	inf,-inf	inf,inf	1.42583,0.00977149	0.00027248	0.000469438
3	chr11:9035704:C:T	9035704	NA,T	NA,C	NA,1	NA,-inf	NA,inf	NA,0.567206	0.000271934	0.000452263
3	chr11:8723602:C:T	8723602	NA,T	NA,C	NA,1	NA,-inf	NA,inf	NA,0.143668	0.000271864	0.000450788
3	chr11:8627974:G:A	8627974	NA,A	NA,G	NA,1	NA,inf	NA,inf	NA,0.338175	0.000271439	0.000449575
3	chr11:8897103:A:T	8897103	NA,T	NA,A	NA,1	NA,-inf	NA,inf	NA,0.226483	0.000271313	0.000451542
3	chr11:9234449:C:T	9234449	NA,T	NA,C	NA,1	NA,inf	NA,inf	NA,0.534386	0.000271311	0.000448442
3	chr11:8958704:T:C	8958704	NA,C	NA,T	NA,1	NA,-inf	NA,inf	NA,0.58418	0.000271288	0.000450701
3	chr11:8339226:C:T	8339226	T,NA	C,NA	1,NA	inf,NA	inf,NA	0.4269,NA	0.000271028	0.000458541
3	chr11:8325938:A:C	8325938	NA,C	NA,A	NA,1	NA,inf	NA,inf	NA,0.384997	0.000270147	0.000448408
3	chr11:8577070:A:C	8577070	NA,C	NA,A	NA,1	NA,-inf	NA,inf	NA,0.426377	0.000270099	0.000449042
3	chr11:8541797:G:A	8541797	NA,A	NA,G	NA,1	NA,inf	NA,inf	NA,0.545836	0.000269987	0.000448388
3	chr11:9153942:T:G	9153942	NA,G	NA,T	NA,1	NA,-inf	NA,inf	NA,0.408298	0.00026973	0.000449405
3	chr11:9185762:G:C	9185762	NA,C	NA,G	NA,1	NA,-inf	NA,inf	NA,0.402362	0.000269271	0.00044839
3	chr11:9243092:AAAAAAAAAAAAAC:A	9243092	NA,A	NA,AAAAAAAAAAAAAC	NA,1	NA,inf	NA,inf	NA,0.533232	0.000268903	0.000444614
3	chr11:8500249:C:A	8500249	NA,A	NA,C	NA,1	NA,-inf	NA,inf	NA,0.514416	0.000268673	0.000446795
3	chr11:8702965:G:GA	8702965	GA,NA	G,NA	1,NA	-inf,NA	inf,NA	1.45192,NA	0.000268672	0.000440718
3	chr11:9006735:T:A	9006735	NA,A	NA,T	NA,1	NA,-inf	NA,inf	NA,0.576329	0.000268598	0.000446729
3	chr11:8966437:G:A	8966437	NA,A	NA,G	NA,1	NA,inf	NA,inf	NA,1.15879	0.000268482	0.000443225
3	chr11:8736353:C:T	8736353	NA,T	NA,C	NA,1	NA,-inf	NA,inf	NA,0.820966	0.000268482	0.000439001
3	chr11:8496111:TGAAAAAGAAAA:T	8496111	NA,T	NA,TGAAAAAGAAAA	NA,1	NA,-inf	NA,inf	NA,0.417358	0.000268402	0.000446317
3	chr11:8876471:C:T	8876471	NA,T	NA,C	NA,1	NA,-inf	NA,inf	NA,0.57816	0.000267888	0.000445007
3	chr11:9007148:G:GA	9007148	NA,GA	NA,G	NA,1	NA,-inf	NA,inf	NA,0.571112	0.000266898	0.000443904
3	chr11:8749540:C:G	8749540	NA,G	NA,C	NA,1	NA,-inf	NA,inf	NA,0.814806	0.000266624	0.000436202
3	chr11:8970069:G:T	8970069	NA,T	NA,G	NA,1	NA,inf	NA,inf	NA,1.14949	0.000266603	0.00044016
3	chr11:8996745:C:T	8996745	NA,T	NA,C	NA,1	NA,inf	NA,inf	NA,1.13074	0.000265819	0.000438876
3	chr11:9240306:A:C	9240306	NA,C	NA,A	NA,1	NA,inf	NA,inf	NA,0.50574	0.000265811	0.000439477
3	chr11:9019992:C:T	9019992	NA,T	NA,C	NA,1	NA,inf	NA,inf	NA,0.23431	0.000265697	0.000439806
3	chr11:9289145:G:A	9289145	NA,A	NA,G	NA,1	NA,-inf	NA,inf	NA,0.521768	0.00026561	0.000441838
3	chr11:9096853:G:C	9096853	NA,C	NA,G	NA,1	NA,inf	NA,inf	NA,0.402798	0.00026542	0.000439477
3	chr11:8729030:A:C	8729030	NA,C	NA,A	NA,1	NA,inf	NA,inf	NA,0.233615	0.000265321	0.000440267
3	chr11:8659891:G:C	8659891	C,C	G,G	1,1	-inf,inf	inf,inf	2.17027,0.139767	0.000265313	0.000785411
3	chr11:9197208:G:A	9197208	NA,A	NA,G	NA,1	NA,-inf	NA,inf	NA,0.501404	0.000265175	0.000440898
3	chr11:8917477:T:C	8917477	NA,C	NA,T	NA,1	NA,inf	NA,inf	NA,0.936895	0.000264594	0.000437509
3	chr11:9093671:G:A	9093671	NA,A	NA,G	NA,1	NA,-inf	NA,inf	NA,0.512045	0.000264536	0.00043999
3	chr11:8597994:C:A	8597994	NA,A	NA,C	NA,1	NA,inf	NA,inf	NA,0.36193	0.00026432	0.000438812
3	chr11:9238000:C:T	9238000	NA,T	NA,C	NA,1	NA,inf	NA,inf	NA,0.503612	0.000264312	0.000437003
3	chr11:8814502:G:A	8814502	NA,A	NA,G	NA,1	NA,-inf	NA,inf	NA,0.819966	0.000263924	0.00043212
3	chr11:8429931:C:T	8429931	NA,T	NA,C	NA,1	NA,-inf	NA,inf	NA,0.381732	0.000263426	0.000437749
3	chr11:9057440:A:G	9057440	NA,G	NA,A	NA,1	NA,inf	NA,inf	NA,0.535139	0.000263316	0.000437415
3	chr11:9116502:G:A	9116502	NA,A	NA,G	NA,1	NA,inf	NA,inf	NA,0.466665	0.000262934	0.000434332
3	chr11:8545450:C:T	8545450	NA,T	NA,C	NA,1	NA,inf	NA,inf	NA,0.524647	0.000262508	0.000435977
3	chr11:8545506:A:T	8545506	NA,T	NA,A	NA,1	NA,inf	NA,inf	NA,0.524647	0.000262508	0.000435977
3	chr11:9120672:A:G	9120672	NA,G	NA,A	NA,1	NA,inf	NA,inf	NA,0.499831	0.00026219	0.000433897
3	chr11:8333343:C:T	8333343	NA,T	NA,C	NA,1	NA,-inf	NA,inf	NA,0.502199	0.000262045	0.000436019
3	chr11:9054155:C:T	9054155	NA,T	NA,C	NA,1	NA,-inf	NA,inf	NA,0.550715	0.00026204	0.000436156
3	chr11:8955291:C:T	8955291	T,NA	C,NA	1,NA	inf,NA	inf,NA	1.46922,NA	0.00026199	0.000438641
3	chr11:8797646:A:G	8797646	G,NA	A,NA	1,NA	-inf,NA	inf,NA	1.37834,NA	0.000261859	0.000430314
3	chr11:9062968:C:T	9062968	T,NA	C,NA	1,NA	inf,NA	inf,NA	0.301511,NA	0.000261842	0.000439133
3	chr11:9133890:G:A	9133890	NA,A	NA,G	NA,1	NA,inf	NA,inf	NA,0.512982	0.000261567	0.00043447
3	chr11:8938997:G:A	8938997	NA,A	NA,G	NA,1	NA,-inf	NA,inf	NA,0.625587	0.000261469	0.000434682
3	chr11:8384388:T:TA	8384388	NA,TA	NA,T	NA,1	NA,inf	NA,inf	NA,0.643754	0.000261423	0.000434142
3	chr11:9308930:T:C	9308930	NA,C	NA,T	NA,1	NA,-inf	NA,inf	NA,0.456087	0.000260896	0.000433552
3	chr11:8766073:A:C	8766073	C,C	A,A	1,1	inf,-inf	inf,inf	0.997718,1.07131	0.000260874	0.00044962
3	chr11:8634491:T:C	8634491	NA,C	NA,T	NA,1	NA,-inf	NA,inf	NA,0.621223	0.000260631	0.0004333
3	chr11:8646855:G:A	8646855	NA,A	NA,G	NA,1	NA,inf	NA,inf	NA,0.400028	0.00026006	0.000432231
3	chr11:9055012:C:G	9055012	NA,G	NA,C	NA,1	NA,inf	NA,inf	NA,0.524779	0.000260013	0.000431933
3	chr11:9262569:C:G	9262569	NA,G	NA,C	NA,1	NA,inf	NA,inf	NA,0.495022	0.000260003	0.000430388
3	chr11:8973420:G:C	8973420	NA,C	NA,G	NA,1	NA,inf	NA,inf	NA,1.11844	0.000259267	0.000428153
3	chr11:9307821:C:T	9307821	NA,T	NA,C	NA,1	NA,-inf	NA,inf	NA,0.450748	0.000259107	0.000430582
3	chr11:8779902:T:C	8779902	NA,C	NA,T	NA,1	NA,inf	NA,inf	NA,0.288287	0.000258978	0.000430185
3	chr11:9090808:A:G	9090808	NA,G	NA,A	NA,1	NA,-inf	NA,inf	NA,0.419692	0.000258606	0.000430116
3	chr11:9014531:C:G	9014531	NA,G	NA,C	NA,1	NA,-inf	NA,inf	NA,0.515659	0.000258116	0.000428729
3	chr11:8989666:C:T	8989666	NA,T	NA,C	NA,1	NA,-inf	NA,inf	NA,0.539203	0.000257901	0.00042848
3	chr11:8629061:A:T	8629061	NA,T	NA,A	NA,1	NA,inf	NA,inf	NA,0.303538	0.000257751	0.000426994
3	chr11:8652653:A:T	8652653	NA,T	NA,A	NA,1	NA,-inf	NA,inf	NA,0.583255	0.000257481	0.00042142
3	chr11:8764052:C:T	8764052	NA,T	NA,C	NA,1	NA,-inf	NA,inf	NA,0.781276	0.00025728	0.000421222
3	chr11:8389683:T:C	8389683	NA,C	NA,T	NA,1	NA,inf	NA,inf	NA,0.406056	0.000257278	0.000427537
3	chr11:8768142:T:G	8768142	NA,G	NA,T	NA,1	NA,-inf	NA,inf	NA,0.780661	0.000257156	0.000421034
3	chr11:9021437:C:T	9021437	NA,T	NA,C	NA,1	NA,inf	NA,inf	NA,0.213666	0.000256852	0.000425244
3	chr11:8850985:T:C	8850985	C,NA	T,NA	1,NA	inf,NA	inf,NA	0.137989,NA	0.000256723	0.000428521
3	chr11:9144712:C:T	9144712	NA,T	NA,C	NA,1	NA,inf	NA,inf	NA,0.416941	0.00025671	0.000425122
3	chr11:8904658:C:T	8904658	NA,T	NA,C	NA,1	NA,inf	NA,inf	NA,1.13916	0.00025662	0.000423691
3	chr11:8480578:C:T	8480578	NA,T	NA,C	NA,1	NA,-inf	NA,inf	NA,0.182954	0.000255922	0.000426375
3	chr11:9057042:C:T	9057042	NA,T	NA,C	NA,1	NA,-inf	NA,inf	NA,0.433166	0.000255916	0.000425618
3	chr11:8997155:G:T	8997155	NA,T	NA,G	NA,1	NA,inf	NA,inf	NA,1.10443	0.000255358	0.00042188
3	chr11:8495907:T:C	8495907	NA,C	NA,T	NA,1	NA,-inf	NA,inf	NA,0.380893	0.000255226	0.000424403
3	chr11:9110174:C:A	9110174	NA,A	NA,C	NA,1	NA,inf	NA,inf	NA,0.437551	0.000254738	0.000420776
3	chr11:9118189:A:G	9118189	NA,G	NA,A	NA,1	NA,-inf	NA,inf	NA,0.504775	0.00025464	0.000421535
3	chr11:8511013:T:C	8511013	NA,C	NA,T	NA,1	NA,inf	NA,inf	NA,0.591828	0.000254398	0.000420487
3	chr11:8894857:C:T	8894857	NA,T	NA,C	NA,1	NA,inf	NA,inf	NA,1.05216	0.000253719	0.000419032
3	chr11:8423359:C:T	8423359	NA,T	NA,C	NA,1	NA,-inf	NA,inf	NA,0.483218	0.000253533	0.000421536
3	chr11:9178514:C:A	9178514	A,NA	C,NA	1,NA	inf,NA	inf,NA	0.876176,NA	0.000253506	0.000422733
3	chr11:8644190:G:A	8644190	NA,A	NA,G	NA,1	NA,-inf	NA,inf	NA,0.420841	0.000253422	0.0004218
3	chr11:8370643:G:A	8370643	NA,A	NA,G	NA,1	NA,-inf	NA,inf	NA,0.384406	0.000253307	0.000421285
3	chr11:8932869:A:G	8932869	NA,G	NA,A	NA,1	NA,-inf	NA,inf	NA,0.596631	0.000253068	0.000420724
3	chr11:8644442:G:GA	8644442	NA,GA	NA,G	NA,1	NA,inf	NA,inf	NA,0.400726	0.000253045	0.000419174
3	chr11:8798750:G:A	8798750	NA,A	NA,G	NA,1	NA,-inf	NA,inf	NA,0.780065	0.000252798	0.000414277
3	chr11:9115292:G:C	9115292	NA,C	NA,G	NA,1	NA,-inf	NA,inf	NA,0.547044	0.000251842	0.000417736
3	chr11:9169819:T:C	9169819	NA,C	NA,T	NA,1	NA,inf	NA,inf	NA,0.474422	0.000251395	0.000417647
3	chr11:8375410:A:G	8375410	NA,G	NA,A	NA,1	NA,inf	NA,inf	NA,0.275856	0.000251305	0.000416386
3	chr11:8325567:G:A	8325567	A,A	G,G	1,1	inf,-inf	inf,inf	1.06714,1.01837	0.000250707	0.000430792
3	chr11:9235652:T:C	9235652	NA,C	NA,T	NA,1	NA,inf	NA,inf	NA,0.460041	0.000250463	0.000414252
3	chr11:8539455:T:C	8539455	C,C	T,T	1,1	-inf,inf	inf,inf	0.156642,1.20458	0.000249868	0.000417727
3	chr11:9201353:T:C	9201353	NA,C	NA,T	NA,1	NA,-inf	NA,inf	NA,0.445696	0.000249852	0.000415512
3	chr11:9299452:G:C	9299452	NA,C	NA,G	NA,1	NA,inf	NA,inf	NA,0.39856	0.000249514	0.000414576
3	chr11:8520078:G:A	8520078	NA,A	NA,G	NA,1	NA,inf	NA,inf	NA,0.316392	0.000249206	0.000413748
3	chr11:8756202:T:TA	8756202	NA,TA	NA,T	NA,1	NA,-inf	NA,inf	NA,0.750659	0.000249065	0.000408427
3	chr11:8987927:G:A	8987927	A,NA	G,NA	1,NA	inf,NA	inf,NA	0.479762,NA	0.000248952	0.000415939
3	chr11:8385936:G:A	8385936	NA,A	NA,G	NA,1	NA,-inf	NA,inf	NA,0.480715	0.000248483	0.00041329
3	chr11:8896190:C:T	8896190	NA,T	NA,C	NA,1	NA,inf	NA,inf	NA,1.02766	0.000248362	0.000410267
3	chr11:8333768:A:G	8333768	NA,G	NA,A	NA,1	NA,-inf	NA,inf	NA,0.31969	0.000248335	0.00041228
3	chr11:9120653:T:A	9120653	NA,A	NA,T	NA,1	NA,inf	NA,inf	NA,0.381175	0.000248314	0.000411335
3	chr11:8920879:A:T	8920879	NA,T	NA,A	NA,1	NA,inf	NA,inf	NA,0.96519	0.000248246	0.000410265
3	chr11:8492430:C:T	8492430	NA,T	NA,C	NA,1	NA,-inf	NA,inf	NA,0.36177	0.000248057	0.000412473
3	chr11:8914760:T:C	8914760	NA,C	NA,T	NA,1	NA,-inf	NA,inf	NA,0.511026	0.000247818	0.000411778
3	chr11:9060795:A:C	9060795	NA,C	NA,A	NA,1	NA,inf	NA,inf	NA,0.496884	0.000247812	0.000411642
3	chr11:8863252:ACTTT:A	8863252	NA,A	NA,ACTTT	NA,1	NA,-inf	NA,inf	NA,0.506022	0.000247776	0.000411693
3	chr11:8372622:G:A	8372622	A,A	G,G	1,1	inf,-inf	inf,inf	0.669606,1.9632	0.000247714	0.000420838
3	chr11:9228812:C:T	9228812	T,T	C,C	1,1	-inf,-inf	inf,inf	0.882611,1.54665	0.000247352	0.000403594
3	chr11:8360252:G:A	8360252	NA,A	NA,G	NA,1	NA,inf	NA,inf	NA,0.457867	0.000247272	0.000410432
3	chr11:9071482:C:G	9071482	NA,G	NA,C	NA,1	NA,-inf	NA,inf	NA,0.443517	0.000247066	0.000410971
3	chr11:9007331:G:A	9007331	NA,A	NA,G	NA,1	NA,-inf	NA,inf	NA,0.506339	0.000246952	0.000410703
3	chr11:9321355:T:C	9321355	NA,C	NA,T	NA,1	NA,-inf	NA,inf	NA,0.264786	0.000246475	0.000409114
3	chr11:8375913:T:C	8375913	C,C	T,T	1,1	inf,inf	inf,inf	0.034743,1.72711	0.000246359	0.000405607
3	chr11:8663805:A:G	8663805	NA,G	NA,A	NA,1	NA,-inf	NA,inf	NA,0.540255	0.000245626	0.000402439
3	chr11:9111776:T:C	9111776	NA,C	NA,T	NA,1	NA,inf	NA,inf	NA,0.371015	0.000245374	0.000406486
3	chr11:8904644:T:C	8904644	NA,C	NA,T	NA,1	NA,-inf	NA,inf	NA,0.499112	0.000245277	0.000407541
3	chr11:9030241:T:C	9030241	NA,C	NA,T	NA,1	NA,inf	NA,inf	NA,0.291436	0.000245228	0.000406066
3	chr11:8396173:G:C	8396173	NA,C	NA,G	NA,1	NA,inf	NA,inf	NA,0.260479	0.000245205	0.000407724
3	chr11:9060898:T:C	9060898	NA,C	NA,T	NA,1	NA,inf	NA,inf	NA,0.29853	0.000245186	0.000407067
3	chr11:8807916:C:T	8807916	NA,T	NA,C	NA,1	NA,-inf	NA,inf	NA,0.0394592	0.000244803	0.000406122
3	chr11:8992037:T:C	8992037	NA,C	NA,T	NA,1	NA,inf	NA,inf	NA,1.05207	0.000244801	0.000404593
3	chr11:8385742:T:C	8385742	NA,C	NA,T	NA,1	NA,-inf	NA,inf	NA,0.504631	0.000244765	0.000407326
3	chr11:8460837:A:G	8460837	NA,G	NA,A	NA,1	NA,-inf	NA,inf	NA,0.358528	0.000244671	0.00040678
3	chr11:8360229:G:C	8360229	NA,C	NA,G	NA,1	NA,inf	NA,inf	NA,0.325475	0.00024463	0.000406211
3	chr11:9004474:C:A	9004474	A,A	C,C	1,1	-inf,-inf	inf,inf	3.86079,0.217771	0.000244612	0.000395029
3	chr11:8832840:G:T	8832840	NA,T	NA,G	NA,1	NA,-inf	NA,inf	NA,0.148439	0.000244374	0.000406157
3	chr11:8374319:G:A	8374319	NA,A	NA,G	NA,1	NA,inf	NA,inf	NA,0.24876	0.000244085	0.000404542
3	chr11:9281530:A:C	9281530	NA,C	NA,A	NA,1	NA,inf	NA,inf	NA,0.383011	0.000243892	0.000405228
3	chr11:9329619:C:T	9329619	NA,T	NA,C	NA,1	NA,-inf	NA,inf	NA,0.391271	0.00024359	0.000405293
3	chr11:8434623:G:GCTA	8434623	NA,GCTA	NA,G	NA,1	NA,-inf	NA,inf	NA,0.434334	0.000243363	0.0004047
3	chr11:8699535:G:C	8699535	NA,C	NA,G	NA,1	NA,inf	NA,inf	NA,0.233022	0.000243338	0.000403367
3	chr11:9228473:G:A	9228473	NA,A	NA,G	NA,1	NA,inf	NA,inf	NA,0.459642	0.000243276	0.00040249
3	chr11:9140391:A:G	9140391	NA,G	NA,A	NA,1	NA,inf	NA,inf	NA,0.440879	0.000243074	0.000402351
3	chr11:8618526:GCA:G	8618526	NA,G	NA,GCA	NA,1	NA,inf	NA,inf	NA,0.302223	0.00024285	0.000403125
3	chr11:8843663:G:A	8843663	NA,A	NA,G	NA,1	NA,inf	NA,inf	NA,0.184736	0.000242836	0.000401983
3	chr11:8668199:T:C	8668199	NA,C	NA,T	NA,1	NA,inf	NA,inf	NA,0.348168	0.00024282	0.000402514
3	chr11:8701953:C:A	8701953	NA,A	NA,C	NA,1	NA,inf	NA,inf	NA,0.255357	0.000242704	0.000402815
3	chr11:9309628:G:A	9309628	NA,A	NA,G	NA,1	NA,-inf	NA,inf	NA,0.388716	0.000242257	0.000403085
3	chr11:8797285:C:T	8797285	NA,T	NA,C	NA,1	NA,inf	NA,inf	NA,0.409243	0.000242165	0.000402563
3	chr11:9002161:T:C	9002161	NA,C	NA,T	NA,1	NA,-inf	NA,inf	NA,0.488315	0.000242136	0.00040267
3	chr11:8896435:G:A	8896435	NA,A	NA,G	NA,1	NA,-inf	NA,inf	NA,0.557648	0.000242124	0.000402549
3	chr11:8929266:C:T	8929266	NA,T	NA,C	NA,1	NA,-inf	NA,inf	NA,0.489558	0.000242012	0.000402134
3	chr11:8828707:G:A	8828707	A,A	G,G	1,1	-inf,inf	inf,inf	2.4294,0.161745	0.000241991	0.000394945
3	chr11:8492458:A:G	8492458	NA,G	NA,A	NA,1	NA,-inf	NA,inf	NA,0.342747	0.000241978	0.000402362
3	chr11:9262875:G:A	9262875	NA,A	NA,G	NA,1	NA,inf	NA,inf	NA,0.439452	0.000241912	0.0004006
3	chr11:8667465:A:G	8667465	NA,G	NA,A	NA,1	NA,inf	NA,inf	NA,0.345037	0.000241836	0.000400891
3	chr11:9033750:G:A	9033750	NA,A	NA,G	NA,1	NA,inf	NA,inf	NA,0.330032	0.000241577	0.000400328
3	chr11:9300010:T:G	9300010	G,NA	T,NA	1,NA	inf,NA	inf,NA	0.693666,NA	0.000241276	0.00040473
3	chr11:8357115:T:C	8357115	NA,C	NA,T	NA,1	NA,inf	NA,inf	NA,0.313666	0.000241109	0.000400868
3	chr11:9114133:G:A	9114133	NA,A	NA,G	NA,1	NA,inf	NA,inf	NA,0.358049	0.000241026	0.000399327
3	chr11:9102502:G:A	9102502	NA,A	NA,G	NA,1	NA,inf	NA,inf	NA,0.343867	0.000240909	0.000399144
3	chr11:8627743:T:C	8627743	NA,C	NA,T	NA,1	NA,inf	NA,inf	NA,0.288573	0.000240808	0.000399819
3	chr11:8747726:A:G	8747726	NA,G	NA,A	NA,1	NA,-inf	NA,inf	NA,0.715873	0.00024078	0.000395106
3	chr11:8524279:C:G	8524279	NA,G	NA,C	NA,1	NA,inf	NA,inf	NA,0.397366	0.000240734	0.000400086
3	chr11:9016530:G:GTGGTCTCC	9016530	NA,GTGGTCTCC	NA,G	NA,1	NA,inf	NA,inf	NA,0.330755	0.000240666	0.000399561
3	chr11:8337429:T:C	8337429	NA,C	NA,T	NA,1	NA,inf	NA,inf	NA,0.323209	0.000240648	0.00039975
3	chr11:8354268:C:T	8354268	NA,T	NA,C	NA,1	NA,-inf	NA,inf	NA,0.475647	0.000240547	0.000400129
3	chr11:9228801:C:G	9228801	G,G	C,C	1,1	inf,inf	inf,inf	1.3631,0.0199582	0.000240377	0.000413969
3	chr11:8950451:G:A	8950451	NA,A	NA,G	NA,1	NA,inf	NA,inf	NA,1.01272	0.000239938	0.000396514
3	chr11:9179628:T:G	9179628	NA,G	NA,T	NA,1	NA,inf	NA,inf	NA,0.432497	0.0002399	0.000398553
3	chr11:8670166:C:A	8670166	NA,A	NA,C	NA,1	NA,inf	NA,inf	NA,0.339171	0.000239882	0.000397659
3	chr11:9230526:C:T	9230526	T,T	C,C	1,1	inf,-inf	inf,inf	1.36091,0.00684795	0.000239812	0.000412976
3	chr11:9113815:A:G	9113815	NA,G	NA,A	NA,1	NA,inf	NA,inf	NA,0.352232	0.000239655	0.000397066
3	chr11:8974967:C:A	8974967	NA,A	NA,C	NA,1	NA,inf	NA,inf	NA,0.161688	0.000239431	0.000397609
3	chr11:8605910:T:C	8605910	NA,C	NA,T	NA,1	NA,-inf	NA,inf	NA,0.539237	0.000239346	0.000392778
3	chr11:8396748:C:T	8396748	NA,T	NA,C	NA,1	NA,-inf	NA,inf	NA,0.573998	0.000239198	0.000398024
3	chr11:9059168:G:A	9059168	NA,A	NA,G	NA,1	NA,-inf	NA,inf	NA,0.378621	0.000239098	0.000397082
3	chr11:8921452:G:A	8921452	NA,A	NA,G	NA,1	NA,inf	NA,inf	NA,0.922047	0.000239039	0.000395189
3	chr11:8650564:C:T	8650564	NA,T	NA,C	NA,1	NA,inf	NA,inf	NA,0.251271	0.000239027	0.000396136
3	chr11:9233767:G:A	9233767	NA,A	NA,G	NA,1	NA,inf	NA,inf	NA,0.310379	0.000238901	0.000397873
3	chr11:8581976:T:G	8581976	NA,G	NA,T	NA,1	NA,inf	NA,inf	NA,0.336041	0.000238853	0.000397099
3	chr11:9088393:CAGG:C	9088393	NA,C	NA,CAGG	NA,1	NA,inf	NA,inf	NA,0.386889	0.000238772	0.000396496
3	chr11:8699558:C:T	8699558	NA,T	NA,C	NA,1	NA,inf	NA,inf	NA,0.224008	0.00023875	0.000395716
3	chr11:9316440:A:C	9316440	NA,C	NA,A	NA,1	NA,-inf	NA,inf	NA,0.375031	0.000238629	0.000397026
3	chr11:8652834:C:T	8652834	NA,T	NA,C	NA,1	NA,inf	NA,inf	NA,0.338606	0.000238471	0.000396374
3	chr11:9009746:G:A	9009746	NA,A	NA,G	NA,1	NA,inf	NA,inf	NA,0.222016	0.000238417	0.000396068
3	chr11:9326648:A:G	9326648	NA,G	NA,A	NA,1	NA,-inf	NA,inf	NA,0.374494	0.000238392	0.000396629
3	chr11:9064256:C:T	9064256	NA,T	NA,C	NA,1	NA,inf	NA,inf	NA,0.348299	0.000238378	0.000395677
3	chr11:9082117:G:A	9082117	NA,A	NA,G	NA,1	NA,inf	NA,inf	NA,0.269494	0.000238286	0.000396023
3	chr11:8834283:T:G	8834283	NA,G	NA,T	NA,1	NA,inf	NA,inf	NA,0.24356	0.0002382	0.000396194
3	chr11:8626592:C:T	8626592	NA,T	NA,C	NA,1	NA,inf	NA,inf	NA,0.254556	0.000238053	0.000396124
3	chr11:8514374:C:T	8514374	NA,T	NA,C	NA,1	NA,-inf	NA,inf	NA,0.528693	0.000238036	0.000395758
3	chr11:8995388:A:G	8995388	NA,G	NA,A	NA,1	NA,inf	NA,inf	NA,1.01832	0.00023796	0.00039339
3	chr11:8567900:C:G	8567900	NA,G	NA,C	NA,1	NA,inf	NA,inf	NA,0.30465	0.000237893	0.000394608
3	chr11:8489834:G:A	8489834	NA,A	NA,G	NA,1	NA,inf	NA,inf	NA,0.243858	0.000237414	0.000394077
3	chr11:8914913:G:C	8914913	NA,C	NA,G	NA,1	NA,inf	NA,inf	NA,0.233725	0.000237247	0.0003939
3	chr11:8911273:C:T	8911273	NA,T	NA,C	NA,1	NA,inf	NA,inf	NA,0.172573	0.000237246	0.000392853
3	chr11:9221880:C:T	9221880	NA,T	NA,C	NA,1	NA,inf	NA,inf	NA,0.391118	0.000237198	0.000393362
3	chr11:9109981:C:T	9109981	NA,T	NA,C	NA,1	NA,inf	NA,inf	NA,0.344378	0.00023712	0.000392885
3	chr11:9020358:G:A	9020358	NA,A	NA,G	NA,1	NA,-inf	NA,inf	NA,0.522366	0.000236993	0.000394177
3	chr11:8511046:G:A	8511046	NA,A	NA,G	NA,1	NA,inf	NA,inf	NA,0.279094	0.000236983	0.000393501
3	chr11:8976967:C:A	8976967	NA,A	NA,C	NA,1	NA,inf	NA,inf	NA,0.965241	0.000236913	0.000391622
3	chr11:8571126:T:A	8571126	NA,A	NA,T	NA,1	NA,-inf	NA,inf	NA,0.346337	0.000236768	0.000393631
3	chr11:8913195:A:G	8913195	NA,G	NA,A	NA,1	NA,inf	NA,inf	NA,0.168698	0.000236714	0.000391972
3	chr11:8927938:T:G	8927938	NA,G	NA,T	NA,1	NA,inf	NA,inf	NA,0.173792	0.000236527	0.000391677
3	chr11:8848698:T:A	8848698	NA,A	NA,T	NA,1	NA,inf	NA,inf	NA,1.17453	0.00023652	0.00039141
3	chr11:8825569:T:A	8825569	NA,A	NA,T	NA,1	NA,-inf	NA,inf	NA,0.564441	0.000236324	0.000392794
3	chr11:8980854:G:A	8980854	NA,A	NA,G	NA,1	NA,inf	NA,inf	NA,0.989993	0.000236055	0.000390187
3	chr11:9235614:C:T	9235614	T,T	C,C	1,1	-inf,-inf	inf,inf	0.806648,1.55032	0.000235965	0.000385439
3	chr11:9196664:G:A	9196664	NA,A	NA,G	NA,1	NA,-inf	NA,inf	NA,0.407593	0.000235892	0.000392204
3	chr11:8626856:G:A	8626856	A,A	G,G	1,1	-inf,inf	inf,inf	2.75366,0.235526	0.000235872	0.000901431
3	chr11:9230573:G:A	9230573	A,A	G,G	1,1	-inf,-inf	inf,inf	0.882856,1.51861	0.000235818	0.000384793
3	chr11:9088931:C:T	9088931	NA,T	NA,C	NA,1	NA,inf	NA,inf	NA,0.355583	0.000235798	0.000390551
3	chr11:8758212:A:G	8758212	NA,G	NA,A	NA,1	NA,-inf	NA,inf	NA,0.693494	0.000235691	0.000386944
3	chr11:9219901:G:A	9219901	A,A	G,G	1,1	inf,inf	inf,inf	1.33903,0.0960116	0.000235621	0.00040581
3	chr11:8467386:T:G	8467386	NA,G	NA,T	NA,1	NA,-inf	NA,inf	NA,0.326861	0.000235382	0.000391329
3	chr11:8796570:G:A	8796570	NA,A	NA,G	NA,1	NA,inf	NA,inf	NA,0.385887	0.000235324	0.000391191
3	chr11:9051032:A:C	9051032	NA,C	NA,A	NA,1	NA,inf	NA,inf	NA,0.223435	0.000234953	0.000389589
3	chr11:8549906:A:T	8549906	NA,T	NA,A	NA,1	NA,inf	NA,inf	NA,0.30948	0.000234948	0.000390104
3	chr11:8996652:A:G	8996652	NA,G	NA,A	NA,1	NA,inf	NA,inf	NA,1.00264	0.000234939	0.000388445
3	chr11:9181358:T:C	9181358	NA,C	NA,T	NA,1	NA,inf	NA,inf	NA,0.413636	0.000234936	0.000390314
3	chr11:8670233:G:A	8670233	NA,A	NA,G	NA,1	NA,inf	NA,inf	NA,0.322422	0.000234755	0.000389196
3	chr11:9232258:T:C	9232258	C,C	T,T	1,1	inf,inf	inf,inf	1.35029,0.0257834	0.000234336	0.000403481
3	chr11:8500187:G:C	8500187	NA,C	NA,G	NA,1	NA,-inf	NA,inf	NA,0.557766	0.000234195	0.000389673
3	chr11:8560282:T:C	8560282	NA,C	NA,T	NA,1	NA,-inf	NA,inf	NA,0.319799	0.000233913	0.000388892
3	chr11:8796293:G:A	8796293	A,A	G,G	1,1	inf,-inf	inf,inf	1.50783,1.05715	0.000233789	0.000393577
3	chr11:8347158:A:G	8347158	NA,G	NA,A	NA,1	NA,-inf	NA,inf	NA,0.470659	0.000233665	0.000388608
3	chr11:9312377:C:T	9312377	NA,T	NA,C	NA,1	NA,-inf	NA,inf	NA,0.358985	0.000233565	0.000388605
3	chr11:8911081:C:T	8911081	NA,T	NA,C	NA,1	NA,inf	NA,inf	NA,0.604284	0.000233301	0.000387422
3	chr11:8849244:G:A	8849244	NA,A	NA,G	NA,1	NA,-inf	NA,inf	NA,0.614892	0.000233182	0.000388307
3	chr11:8380377:T:C	8380377	NA,C	NA,T	NA,1	NA,inf	NA,inf	NA,0.514041	0.000232865	0.000386514
3	chr11:8482790:C:T	8482790	NA,T	NA,C	NA,1	NA,-inf	NA,inf	NA,0.427313	0.000232766	0.000387103
3	chr11:8650713:G:A	8650713	NA,A	NA,G	NA,1	NA,inf	NA,inf	NA,0.315067	0.000232679	0.000385773
3	chr11:9221617:C:T	9221617	T,T	C,C	1,1	inf,inf	inf,inf	1.34211,0.0395051	0.000232494	0.000400439
3	chr11:8363872:A:G	8363872	G,G	A,A	1,1	inf,inf	inf,inf	0.36878,1.16851	0.000232448	0.000392005
3	chr11:9239134:C:T	9239134	T,T	C,C	1,1	-inf,-inf	inf,inf	0.878924,1.51801	0.00023231	0.000379286
3	chr11:9308497:G:C	9308497	C,NA	G,NA	1,NA	-inf,NA	inf,NA	0.490086,NA	0.000232281	0.000384257
3	chr11:8808923:G:C	8808923	NA,C	NA,G	NA,1	NA,-inf	NA,inf	NA,0.00419684	0.000232236	0.000385235
3	chr11:9203069:G:A	9203069	A,A	G,G	1,1	inf,-inf	inf,inf	1.34872,0.0181092	0.000232224	0.0003995
3	chr11:9320428:A:G	9320428	NA,G	NA,A	NA,1	NA,-inf	NA,inf	NA,0.353541	0.000232205	0.000386317
3	chr11:9049459:C:T	9049459	NA,T	NA,C	NA,1	NA,inf	NA,inf	NA,0.298464	0.000232196	0.00038608
3	chr11:8588541:A:G	8588541	NA,G	NA,A	NA,1	NA,inf	NA,inf	NA,0.316121	0.000232185	0.000386024
3	chr11:8601576:T:C	8601576	NA,C	NA,T	NA,1	NA,inf	NA,inf	NA,0.341115	0.000232181	0.000384796
3	chr11:8330903:G:A	8330903	NA,A	NA,G	NA,1	NA,-inf	NA,inf	NA,0.27483	0.000232085	0.000385339
3	chr11:9236599:C:T	9236599	T,T	C,C	1,1	-inf,-inf	inf,inf	0.855187,1.52264	0.000232038	0.00037884
3	chr11:8984328:T:C	8984328	NA,C	NA,T	NA,1	NA,-inf	NA,inf	NA,0.523976	0.000231888	0.000385703
3	chr11:9113070:C:T	9113070	NA,T	NA,C	NA,1	NA,inf	NA,inf	NA,0.261566	0.000231632	0.000384342
3	chr11:8632119:C:T	8632119	NA,T	NA,C	NA,1	NA,inf	NA,inf	NA,0.266312	0.000231379	0.00038418
3	chr11:8911150:G:A	8911150	NA,A	NA,G	NA,1	NA,inf	NA,inf	NA,0.155144	0.000231031	0.000382633
3	chr11:8616819:C:T	8616819	NA,T	NA,C	NA,1	NA,inf	NA,inf	NA,0.428657	0.000231027	0.00038356
3	chr11:8867156:C:T	8867156	NA,T	NA,C	NA,1	NA,-inf	NA,inf	NA,0.604537	0.0002309	0.000384477
3	chr11:8519692:C:T	8519692	T,NA	C,NA	1,NA	inf,NA	inf,NA	0.252043,NA	0.000230864	0.000390389
3	chr11:8534330:A:G	8534330	NA,G	NA,A	NA,1	NA,-inf	NA,inf	NA,0.308789	0.000230744	0.000383636
3	chr11:9072669:T:G	9072669	NA,G	NA,T	NA,1	NA,inf	NA,inf	NA,0.246522	0.000230652	0.000383503
3	chr11:8526449:C:A	8526449	NA,A	NA,C	NA,1	NA,-inf	NA,inf	NA,0.309388	0.000230648	0.000383444
3	chr11:8751027:T:C	8751027	NA,C	NA,T	NA,1	NA,-inf	NA,inf	NA,0.669973	0.000230567	0.000378725
3	chr11:9137896:C:T	9137896	NA,T	NA,C	NA,1	NA,inf	NA,inf	NA,0.410227	0.000230499	0.00038294
3	chr11:9018820:C:T	9018820	NA,T	NA,C	NA,1	NA,-inf	NA,inf	NA,0.0163976	0.000230437	0.000383379
3	chr11:8962675:GA:G	8962675	NA,G	NA,GA	NA,1	NA,inf	NA,inf	NA,0.212903	0.000230384	0.000382518
3	chr11:8336262:C:T	8336262	NA,T	NA,C	NA,1	NA,-inf	NA,inf	NA,0.461937	0.000230375	0.000383361
3	chr11:8752918:G:A	8752918	NA,A	NA,G	NA,1	NA,-inf	NA,inf	NA,0.668593	0.000230246	0.000378205
3	chr11:9310277:G:A	9310277	NA,A	NA,G	NA,1	NA,-inf	NA,inf	NA,0.346851	0.000230207	0.000383005
3	chr11:8384370:T:C	8384370	NA,C	NA,T	NA,1	NA,-inf	NA,inf	NA,0.382185	0.000229835	0.000382181
3	chr11:8751026:A:G	8751026	NA,G	NA,A	NA,1	NA,-inf	NA,inf	NA,0.665865	0.0002297	0.000377335
3	chr11:8919096:G:A	8919096	NA,A	NA,G	NA,1	NA,inf	NA,inf	NA,0.213139	0.000229504	0.00038103
3	chr11:8723742:C:T	8723742	NA,T	NA,C	NA,1	NA,-inf	NA,inf	NA,0.13416	0.000229412	0.000381408
3	chr11:9116820:C:T	9116820	NA,T	NA,C	NA,1	NA,inf	NA,inf	NA,0.190161	0.00022919	0.000380455
3	chr11:8837046:G:A	8837046	NA,A	NA,G	NA,1	NA,inf	NA,inf	NA,0.146348	0.000229096	0.000379397
3	chr11:8393814:A:G	8393814	NA,G	NA,A	NA,1	NA,inf	NA,inf	NA,0.289889	0.000229006	0.000380628
3	chr11:8853293:G:A	8853293	NA,A	NA,G	NA,1	NA,-inf	NA,inf	NA,0.609394	0.000228804	0.000380904
3	chr11:8856129:T:G	8856129	NA,G	NA,T	NA,1	NA,-inf	NA,inf	NA,0.593615	0.000228633	0.000380689
3	chr11:8461153:T:C	8461153	NA,C	NA,T	NA,1	NA,-inf	NA,inf	NA,0.411936	0.000228622	0.000380213
3	chr11:9191301:T:C	9191301	C,C	T,T	1,1	-inf,-inf	inf,inf	2.65699,0.107072	0.000228504	0.000371045
3	chr11:9029214:C:T	9029214	NA,T	NA,C	NA,1	NA,-inf	NA,inf	NA,0.402763	0.000228344	0.000379573
3	chr11:8673664:A:G	8673664	NA,G	NA,A	NA,1	NA,inf	NA,inf	NA,0.203831	0.00022828	0.000378387
3	chr11:8546811:C:T	8546811	NA,T	NA,C	NA,1	NA,-inf	NA,inf	NA,0.297096	0.000228249	0.000379461
3	chr11:8504440:T:C	8504440	C,C	T,T	1,1	inf,inf	inf,inf	1.5382,0.92358	0.000228181	0.000402564
3	chr11:8607543:G:T	8607543	T,T	G,G	1,1	-inf,inf	inf,inf	2.0617,0.566095	0.000228175	0.000548446
3	chr11:8635288:T:C	8635288	NA,C	NA,T	NA,1	NA,inf	NA,inf	NA,0.211732	0.000227896	0.000377823
3	chr11:8877784:G:A	8877784	NA,A	NA,G	NA,1	NA,-inf	NA,inf	NA,0.573997	0.00022775	0.000379251
3	chr11:8348295:T:C	8348295	NA,C	NA,T	NA,1	NA,inf	NA,inf	NA,0.274291	0.000227702	0.000378223
3	chr11:8907672:G:A	8907672	NA,A	NA,G	NA,1	NA,-inf	NA,inf	NA,0.571531	0.000227699	0.00037916
3	chr11:9113061:C:T	9113061	NA,T	NA,C	NA,1	NA,inf	NA,inf	NA,0.31156	0.000227441	0.000376944
3	chr11:8606127:A:T	8606127	NA,T	NA,A	NA,1	NA,inf	NA,inf	NA,0.247933	0.000227179	0.000377247
3	chr11:8755846:T:C	8755846	NA,C	NA,T	NA,1	NA,-inf	NA,inf	NA,0.651881	0.0002267	0.000372525
3	chr11:8533002:A:G	8533002	NA,G	NA,A	NA,1	NA,inf	NA,inf	NA,0.191639	0.000226528	0.000378217
3	chr11:9277282:G:A	9277282	NA,A	NA,G	NA,1	NA,-inf	NA,inf	NA,0.286803	0.00022628	0.000376128
3	chr11:8770189:C:T	8770189	NA,T	NA,C	NA,1	NA,-inf	NA,inf	NA,0.660735	0.000226251	0.000371889
3	chr11:8885934:T:C	8885934	NA,C	NA,T	NA,1	NA,inf	NA,inf	NA,0.207968	0.000226228	0.000376261
3	chr11:9290515:G:A	9290515	NA,A	NA,G	NA,1	NA,-inf	NA,inf	NA,0.332706	0.000226134	0.00037622
3	chr11:9085587:G:A	9085587	NA,A	NA,G	NA,1	NA,inf	NA,inf	NA,0.238516	0.000226121	0.000375909
3	chr11:8373080:A:G	8373080	NA,G	NA,A	NA,1	NA,-inf	NA,inf	NA,0.286124	0.000226051	0.000375969
3	chr11:8870878:GA:G	8870878	NA,G	NA,GA	NA,1	NA,inf	NA,inf	NA,0.207238	0.000225989	0.000375863
3	chr11:8487004:C:T	8487004	T,NA	C,NA	1,NA	-inf,NA	inf,NA	0.469124,NA	0.00022571	0.000365962
3	chr11:9290455:C:T	9290455	NA,T	NA,C	NA,1	NA,-inf	NA,inf	NA,0.330599	0.00022566	0.00037543
3	chr11:9267725:T:G	9267725	NA,G	NA,T	NA,1	NA,inf	NA,inf	NA,0.307844	0.000225432	0.000374635
3	chr11:9136720:G:T	9136720	NA,T	NA,G	NA,1	NA,inf	NA,inf	NA,0.374312	0.000225293	0.000373143
3	chr11:8720974:A:G	8720974	NA,G	NA,A	NA,1	NA,-inf	NA,inf	NA,0.63541	0.000225257	0.000369819
3	chr11:8732537:G:GT	8732537	NA,GT	NA,G	NA,1	NA,inf	NA,inf	NA,0.163993	0.000225155	0.000373369
3	chr11:8527965:C:T	8527965	NA,T	NA,C	NA,1	NA,-inf	NA,inf	NA,0.28815	0.000225066	0.000374194
3	chr11:8397298:G:A	8397298	NA,A	NA,G	NA,1	NA,-inf	NA,inf	NA,0.299374	0.000225042	0.000374154
3	chr11:9222429:A:G	9222429	G,G	A,A	1,1	inf,inf	inf,inf	1.32357,0.000730206	0.000224909	0.000387127
3	chr11:8535079:C:T	8535079	NA,T	NA,C	NA,1	NA,-inf	NA,inf	NA,0.286501	0.000224535	0.000373311
3	chr11:9174776:TGATA:T	9174776	T,T	TGATA,TGATA	1,1	inf,-inf	inf,inf	1.51407,0.284136	0.000224451	0.000378637
3	chr11:8376277:C:T	8376277	T,T	C,C	1,1	-inf,-inf	inf,inf	0.197223,1.678	0.00022442	0.000372626
3	chr11:8366435:G:A	8366435	NA,A	NA,G	NA,1	NA,-inf	NA,inf	NA,0.286374	0.000224318	0.000373042
3	chr11:8716818:T:C	8716818	NA,C	NA,T	NA,1	NA,inf	NA,inf	NA,0.20021	0.000224304	0.000372742
3	chr11:9074539:G:A	9074539	NA,A	NA,G	NA,1	NA,inf	NA,inf	NA,0.22285	0.000224151	0.000372693
3	chr11:8943083:T:A	8943083	NA,A	NA,T	NA,1	NA,inf	NA,inf	NA,0.134892	0.000224123	0.000371291
3	chr11:8743411:G:A	8743411	NA,A	NA,G	NA,1	NA,-inf	NA,inf	NA,0.647601	0.000224096	0.000368345
3	chr11:9051222:CTAT:C	9051222	NA,C	NA,CTAT	NA,1	NA,inf	NA,inf	NA,0.253818	0.000223998	0.00037197
3	chr11:9084179:C:T	9084179	T,T	C,C	1,1	-inf,-inf	inf,inf	0.189243,1.10692	0.000223916	0.00037332
3	chr11:8961098:A:C	8961098	NA,C	NA,A	NA,1	NA,inf	NA,inf	NA,0.134257	0.000223579	0.000370393
3	chr11:8511865:T:C	8511865	NA,C	NA,T	NA,1	NA,-inf	NA,inf	NA,0.284167	0.00022347	0.000371535
3	chr11:8968259:A:C	8968259	NA,C	NA,A	NA,1	NA,-inf	NA,inf	NA,0.406455	0.00022334	0.000371394
3	chr11:9011989:G:A	9011989	NA,A	NA,G	NA,1	NA,-inf	NA,inf	NA,0.409877	0.000223336	0.000371094
3	chr11:9038624:C:A	9038624	NA,A	NA,C	NA,1	NA,inf	NA,inf	NA,0.0102203	0.000223333	0.000371685
3	chr11:8432902:T:C	8432902	NA,C	NA,T	NA,1	NA,inf	NA,inf	NA,0.20237	0.000223323	0.000370926
3	chr11:9071706:AC:A	9071706	NA,A	NA,AC	NA,1	NA,inf	NA,inf	NA,0.224414	0.000223271	0.000371235
3	chr11:9318383:T:C	9318383	NA,C	NA,T	NA,1	NA,-inf	NA,inf	NA,0.345765	0.000223069	0.000370787
3	chr11:9083635:A:T	9083635	NA,T	NA,A	NA,1	NA,inf	NA,inf	NA,0.20007	0.000222944	0.000369944
3	chr11:8367223:T:C	8367223	NA,C	NA,T	NA,1	NA,-inf	NA,inf	NA,0.280364	0.000222882	0.000370645
3	chr11:9182914:G:A	9182914	NA,A	NA,G	NA,1	NA,-inf	NA,inf	NA,0.347859	0.000222753	0.000370347
3	chr11:9321299:C:T	9321299	NA,T	NA,C	NA,1	NA,-inf	NA,inf	NA,0.316433	0.000222741	0.000370548
3	chr11:9275551:C:T	9275551	NA,T	NA,C	NA,1	NA,inf	NA,inf	NA,0.336097	0.000222655	0.000369929
3	chr11:9005796:C:CAAT	9005796	NA,CAAT	NA,C	NA,1	NA,inf	NA,inf	NA,0.872917	0.000222611	0.00036859
3	chr11:8631142:A:G	8631142	NA,G	NA,A	NA,1	NA,inf	NA,inf	NA,0.184348	0.000222534	0.000369444
3	chr11:8523273:C:A	8523273	NA,A	NA,C	NA,1	NA,-inf	NA,inf	NA,0.278343	0.000222441	0.000369829
3	chr11:8448479:C:CAG	8448479	NA,CAG	NA,C	NA,1	NA,-inf	NA,inf	NA,0.28326	0.000222407	0.00036975
3	chr11:8448475:G:A	8448475	NA,A	NA,G	NA,1	NA,-inf	NA,inf	NA,0.282587	0.000222225	0.000369448
3	chr11:9184762:T:G	9184762	NA,G	NA,T	NA,1	NA,-inf	NA,inf	NA,0.345478	0.0002222	0.000369422
3	chr11:9284398:C:T	9284398	NA,T	NA,C	NA,1	NA,-inf	NA,inf	NA,0.315287	0.000222126	0.000369192
3	chr11:8509741:T:C	8509741	NA,C	NA,T	NA,1	NA,-inf	NA,inf	NA,0.279	0.000222069	0.000369208
3	chr11:8912937:T:C	8912937	NA,C	NA,T	NA,1	NA,inf	NA,inf	NA,0.840708	0.00022203	0.000367299
3	chr11:8769991:G:C	8769991	NA,C	NA,G	NA,1	NA,-inf	NA,inf	NA,0.639073	0.000222026	0.000365117
3	chr11:9327116:C:T	9327116	NA,T	NA,C	NA,1	NA,-inf	NA,inf	NA,0.312347	0.000221937	0.000369212
3	chr11:8925035:G:A	8925035	NA,A	NA,G	NA,1	NA,inf	NA,inf	NA,0.208467	0.000221589	0.000368117
3	chr11:8541657:C:T	8541657	NA,T	NA,C	NA,1	NA,inf	NA,inf	NA,0.221816	0.000221502	0.000367984
3	chr11:8943185:G:A	8943185	NA,A	NA,G	NA,1	NA,inf	NA,inf	NA,0.208065	0.000221476	0.00036793
3	chr11:8957868:T:A	8957868	NA,A	NA,T	NA,1	NA,inf	NA,inf	NA,0.207981	0.000221461	0.000367905
3	chr11:9287658:A:C	9287658	NA,C	NA,A	NA,1	NA,inf	NA,inf	NA,0.204433	0.000221371	0.000368666
3	chr11:8523663:G:A	8523663	NA,A	NA,G	NA,1	NA,-inf	NA,inf	NA,0.273349	0.000221184	0.000367739
3	chr11:8470132:T:A	8470132	NA,A	NA,T	NA,1	NA,-inf	NA,inf	NA,0.138331	0.000221166	0.000367848
3	chr11:8448481:T:C	8448481	NA,C	NA,T	NA,1	NA,-inf	NA,inf	NA,0.27779	0.000221003	0.000367416
3	chr11:8564514:A:G	8564514	NA,G	NA,A	NA,1	NA,-inf	NA,inf	NA,0.453247	0.000220803	0.000363608
3	chr11:9110332:A:T	9110332	NA,T	NA,A	NA,1	NA,inf	NA,inf	NA,0.162819	0.000220761	0.000366506
3	chr11:8447988:C:G	8447988	NA,G	NA,C	NA,1	NA,-inf	NA,inf	NA,0.0603649	0.000220757	0.000367903
3	chr11:8908780:G:A	8908780	NA,A	NA,G	NA,1	NA,-inf	NA,inf	NA,0.538826	0.000220711	0.000367481
3	chr11:8903179:ATTTAT:A	8903179	NA,A	NA,ATTTAT	NA,1	NA,inf	NA,inf	NA,0.144288	0.000220586	0.000365514
3	chr11:9193189:C:T	9193189	NA,T	NA,C	NA,1	NA,inf	NA,inf	NA,0.203449	0.00022035	0.000367678
3	chr11:9023115:T:C	9023115	NA,C	NA,T	NA,1	NA,inf	NA,inf	NA,0.00719588	0.000220278	0.000366454
3	chr11:8773579:G:A	8773579	A,NA	G,NA	1,NA	inf,NA	inf,NA	0.242192,NA	0.000220129	0.000370092
3	chr11:8424361:A:G	8424361	NA,G	NA,A	NA,1	NA,inf	NA,inf	NA,0.236469	0.000219798	0.000365462
3	chr11:8828615:G:A	8828615	NA,A	NA,G	NA,1	NA,inf	NA,inf	NA,0.199723	0.000219739	0.000364998
3	chr11:8700778:G:C	8700778	C,C	G,G	1,1	inf,-inf	inf,inf	2.975,0.127289	0.000219734	0.000437262
3	chr11:8884102:C:G	8884102	NA,G	NA,C	NA,1	NA,-inf	NA,inf	NA,0.534917	0.000219679	0.000365756
3	chr11:9126214:C:T	9126214	NA,T	NA,C	NA,1	NA,inf	NA,inf	NA,0.161642	0.000219636	0.000364641
3	chr11:8752429:G:A	8752429	NA,A	NA,G	NA,1	NA,-inf	NA,inf	NA,0.614545	0.000219368	0.000360777
3	chr11:9285111:G:A	9285111	A,NA	G,NA	1,NA	-inf,NA	inf,NA	0.261821,NA	0.000219363	0.000381892
3	chr11:9220808:G:A	9220808	NA,A	NA,G	NA,1	NA,inf	NA,inf	NA,0.199881	0.000219287	0.00036589
3	chr11:8523217:G:A	8523217	NA,A	NA,G	NA,1	NA,-inf	NA,inf	NA,0.265298	0.00021918	0.000364405
3	chr11:8536716:T:C	8536716	NA,C	NA,T	NA,1	NA,inf	NA,inf	NA,0.212702	0.000219076	0.000363959
3	chr11:8940965:C:T	8940965	NA,T	NA,C	NA,1	NA,inf	NA,inf	NA,0.119072	0.000218975	0.000362829
3	chr11:8520984:T:C	8520984	NA,C	NA,T	NA,1	NA,inf	NA,inf	NA,0.183098	0.000218824	0.000363321
3	chr11:8761181:T:C	8761181	NA,C	NA,T	NA,1	NA,-inf	NA,inf	NA,0.618816	0.000218789	0.000359867
3	chr11:9086574:C:T	9086574	NA,T	NA,C	NA,1	NA,inf	NA,inf	NA,0.167025	0.000218784	0.000363134
3	chr11:8367479:G:A	8367479	NA,A	NA,G	NA,1	NA,-inf	NA,inf	NA,0.234008	0.000218755	0.000363762
3	chr11:8830252:T:A	8830252	A,NA	T,NA	1,NA	inf,NA	inf,NA	1.39251,NA	0.000218715	0.000366281
3	chr11:8933116:G:A	8933116	NA,A	NA,G	NA,1	NA,-inf	NA,inf	NA,0.527756	0.000218421	0.000363597
3	chr11:9306596:A:G	9306596	NA,G	NA,A	NA,1	NA,-inf	NA,inf	NA,0.224925	0.0002182	0.000362156
3	chr11:8435009:G:T	8435009	NA,T	NA,G	NA,1	NA,inf	NA,inf	NA,0.234994	0.000218183	0.000362316
3	chr11:8519720:C:T	8519720	T,NA	C,NA	1,NA	inf,NA	inf,NA	1.54338,NA	0.000218098	0.000367457
3	chr11:8764205:G:A	8764205	NA,A	NA,G	NA,1	NA,-inf	NA,inf	NA,0.614505	0.000218064	0.000358701
3	chr11:8857256:C:T	8857256	NA,T	NA,C	NA,1	NA,inf	NA,inf	NA,0.910546	0.000218049	0.00036077
3	chr11:9273524:G:T	9273524	NA,T	NA,G	NA,1	NA,inf	NA,inf	NA,0.35375	0.000217975	0.00036216
3	chr11:9300172:T:A	9300172	NA,A	NA,T	NA,1	NA,-inf	NA,inf	NA,0.306016	0.000217949	0.000362253
3	chr11:8434985:G:A	8434985	NA,A	NA,G	NA,1	NA,inf	NA,inf	NA,0.231794	0.000217604	0.000361361
3	chr11:8680922:A:G	8680922	G,G	A,A	1,1	inf,-inf	inf,inf	3.09174,0.0239006	0.000217573	0.000436109
3	chr11:8754460:TC:T	8754460	NA,T	NA,TC	NA,1	NA,inf	NA,inf	NA,0.313346	0.000217567	0.000361674
3	chr11:9202444:C:T	9202444	NA,T	NA,C	NA,1	NA,inf	NA,inf	NA,0.212324	0.000217564	0.000361261
3	chr11:8769694:G:A	8769694	NA,A	NA,G	NA,1	NA,inf	NA,inf	NA,0.313033	0.000217498	0.00036156
3	chr11:8954086:T:C	8954086	NA,C	NA,T	NA,1	NA,-inf	NA,inf	NA,0.204662	0.000217463	0.000361662
3	chr11:8767133:G:A	8767133	NA,A	NA,G	NA,1	NA,inf	NA,inf	NA,0.312785	0.000217438	0.000361459
3	chr11:8517830:T:C	8517830	NA,C	NA,T	NA,1	NA,-inf	NA,inf	NA,0.365684	0.000217426	0.000361575
3	chr11:9219506:G:A	9219506	NA,A	NA,G	NA,1	NA,-inf	NA,inf	NA,0.218174	0.000217345	0.000361156
3	chr11:8796261:A:G	8796261	G,G	A,A	1,1	inf,-inf	inf,inf	1.50266,1.03106	0.000217263	0.000365922
3	chr11:9226196:T:C	9226196	NA,C	NA,T	NA,1	NA,inf	NA,inf	NA,0.330956	0.000217242	0.000359871
3	chr11:8751024:G:C	8751024	NA,C	NA,G	NA,1	NA,-inf	NA,inf	NA,0.384801	0.000217186	0.000360892
3	chr11:8867736:A:C	8867736	NA,C	NA,A	NA,1	NA,inf	NA,inf	NA,0.905814	0.000217178	0.000359234
3	chr11:8936630:A:G	8936630	NA,G	NA,A	NA,1	NA,inf	NA,inf	NA,0.891231	0.000217049	0.000359051
3	chr11:8790069:G:A	8790069	A,A	G,G	1,1	-inf,-inf	inf,inf	4.44004,1.14168	0.000217039	0.000349655
3	chr11:8702279:C:T	8702279	NA,T	NA,C	NA,1	NA,inf	NA,inf	NA,0.718427	0.000216901	0.000359124
3	chr11:8420656:C:T	8420656	NA,T	NA,C	NA,1	NA,inf	NA,inf	NA,0.197293	0.000216842	0.000360221
3	chr11:9227113:A:C	9227113	NA,C	NA,A	NA,1	NA,inf	NA,inf	NA,0.190635	0.000216818	0.000361732
3	chr11:9302071:A:G	9302071	NA,G	NA,A	NA,1	NA,-inf	NA,inf	NA,0.296052	0.000216777	0.000360624
3	chr11:8499615:T:C	8499615	NA,C	NA,T	NA,1	NA,-inf	NA,inf	NA,0.255554	0.000216636	0.000360178
3	chr11:8513996:C:T	8513996	NA,T	NA,C	NA,1	NA,-inf	NA,inf	NA,0.255511	0.000216612	0.000360138
3	chr11:8543551:C:T	8543551	NA,T	NA,C	NA,1	NA,-inf	NA,inf	NA,0.255403	0.000216593	0.000360105
3	chr11:8793313:C:T	8793313	NA,T	NA,C	NA,1	NA,-inf	NA,inf	NA,0.381442	0.000216476	0.000359715
3	chr11:8869022:C:T	8869022	NA,T	NA,C	NA,1	NA,inf	NA,inf	NA,0.849631	0.00021647	0.000358131
3	chr11:8964036:C:T	8964036	NA,T	NA,C	NA,1	NA,-inf	NA,inf	NA,0.317761	0.000216441	0.000360135
3	chr11:8578789:T:C	8578789	NA,C	NA,T	NA,1	NA,inf	NA,inf	NA,0.159511	0.000216366	0.000359674
3	chr11:8807616:A:G	8807616	NA,G	NA,A	NA,1	NA,inf	NA,inf	NA,0.0450517	0.00021629	0.000358956
3	chr11:8490450:CA:C	8490450	C,C	CA,CA	1,1	inf,inf	inf,inf	1.47807,0.95026	0.000216265	0.000380411
3	chr11:9254351:T:C	9254351	C,C	T,T	1,1	inf,-inf	inf,inf	1.29075,0.0718665	0.00021624	0.000371788
3	chr11:9220945:A:G	9220945	G,G	A,A	1,1	inf,inf	inf,inf	1.31989,0.321961	0.000216148	0.00037697
3	chr11:9208640:C:G	9208640	NA,G	NA,C	NA,1	NA,inf	NA,inf	NA,0.238079	0.000216086	0.000358113
3	chr11:8805232:A:G	8805232	G,G	A,A	1,1	-inf,inf	inf,inf	7.49257,0.163845	0.000216006	0.000338887
3	chr11:8535789:A:G	8535789	NA,G	NA,A	NA,1	NA,inf	NA,inf	NA,0.228649	0.000215951	0.000358612
3	chr11:9285994:AG:A	9285994	NA,A	NA,AG	NA,1	NA,inf	NA,inf	NA,0.186588	0.000215924	0.000359635
3	chr11:8986103:G:A	8986103	NA,A	NA,G	NA,1	NA,inf	NA,inf	NA,0.0937248	0.000215789	0.000357512
3	chr11:8561283:G:A	8561283	NA,A	NA,G	NA,1	NA,-inf	NA,inf	NA,0.256042	0.000215644	0.00035851
3	chr11:8326390:G:A	8326390	NA,A	NA,G	NA,1	NA,-inf	NA,inf	NA,0.360377	0.000215363	0.000358138
3	chr11:8567019:G:A	8567019	NA,A	NA,G	NA,1	NA,-inf	NA,inf	NA,0.254842	0.00021535	0.000358022
3	chr11:9114150:C:T	9114150	NA,T	NA,C	NA,1	NA,-inf	NA,inf	NA,0.254958	0.00021535	0.000358382
3	chr11:8409479:T:C	8409479	NA,C	NA,T	NA,1	NA,inf	NA,inf	NA,0.226943	0.000215282	0.000357568
3	chr11:9112587:G:T	9112587	T,NA	G,NA	1,NA	-inf,NA	inf,NA	0.509277,NA	0.000215282	0.000352953
3	chr11:9217863:T:C	9217863	NA,C	NA,T	NA,1	NA,inf	NA,inf	NA,0.141575	0.000214806	0.000356666
3	chr11:8389597:A:G	8389597	NA,G	NA,A	NA,1	NA,-inf	NA,inf	NA,0.346612	0.00021479	0.000357217
3	chr11:9141056:G:A	9141056	NA,A	NA,G	NA,1	NA,inf	NA,inf	NA,0.248364	0.000214759	0.00035588
3	chr11:8474990:G:T	8474990	NA,T	NA,G	NA,1	NA,-inf	NA,inf	NA,0.287706	0.000214554	0.000356575
3	chr11:9060556:T:G	9060556	NA,G	NA,T	NA,1	NA,-inf	NA,inf	NA,0.2461	0.000214465	0.000356907
3	chr11:9138735:T:C	9138735	NA,C	NA,T	NA,1	NA,inf	NA,inf	NA,0.342007	0.000214427	0.00035626
3	chr11:8545236:C:T	8545236	NA,T	NA,C	NA,1	NA,inf	NA,inf	NA,0.342185	0.000214425	0.000356085
3	chr11:9237037:G:A	9237037	A,A	G,G	1,1	-inf,-inf	inf,inf	0.836407,1.48916	0.000214393	0.000350175
3	chr11:9092853:C:G	9092853	NA,G	NA,C	NA,1	NA,-inf	NA,inf	NA,0.33658	0.000214331	0.000356221
3	chr11:8344425:C:T	8344425	NA,T	NA,C	NA,1	NA,-inf	NA,inf	NA,0.404092	0.000214294	0.000356393
3	chr11:8758397:G:A	8758397	NA,A	NA,G	NA,1	NA,inf	NA,inf	NA,0.37059	0.00021421	0.000355248
3	chr11:8764539:A:G	8764539	NA,G	NA,A	NA,1	NA,-inf	NA,inf	NA,0.592575	0.000214178	0.000352488
3	chr11:8472099:T:A	8472099	NA,A	NA,T	NA,1	NA,inf	NA,inf	NA,0.168564	0.000214136	0.000355539
3	chr11:9139654:T:C	9139654	NA,C	NA,T	NA,1	NA,inf	NA,inf	NA,0.249406	0.000213913	0.000354491
3	chr11:9011504:T:C	9011504	NA,C	NA,T	NA,1	NA,-inf	NA,inf	NA,0.375397	0.000213901	0.000355688
3	chr11:8856713:G:A	8856713	NA,A	NA,G	NA,1	NA,inf	NA,inf	NA,0.0976455	0.00021384	0.000354361
3	chr11:9156886:A:T	9156886	NA,T	NA,A	NA,1	NA,inf	NA,inf	NA,0.224937	0.000213833	0.000355312
3	chr11:8487207:T:C	8487207	NA,C	NA,T	NA,1	NA,-inf	NA,inf	NA,0.348737	0.00021382	0.000355571
3	chr11:8806867:T:C	8806867	NA,C	NA,T	NA,1	NA,inf	NA,inf	NA,0.0528623	0.000213801	0.000354845
3	chr11:9241059:T:C	9241059	NA,C	NA,T	NA,1	NA,inf	NA,inf	NA,0.338314	0.000213778	0.000355186
3	chr11:9212027:G:C	9212027	NA,C	NA,G	NA,1	NA,inf	NA,inf	NA,0.274365	0.000213756	0.000355183
3	chr11:8970395:T:G	8970395	NA,G	NA,T	NA,1	NA,inf	NA,inf	NA,0.854788	0.000213451	0.000353409
3	chr11:9016853:A:G	9016853	NA,G	NA,A	NA,1	NA,inf	NA,inf	NA,0.777489	0.000213359	0.000353405
3	chr11:8477667:T:C	8477667	NA,C	NA,T	NA,1	NA,-inf	NA,inf	NA,0.134316	0.000213241	0.000354993
3	chr11:8944835:G:T	8944835	NA,T	NA,G	NA,1	NA,inf	NA,inf	NA,0.105512	0.000213228	0.000353361
3	chr11:9280017:C:G	9280017	G,G	C,C	1,1	inf,-inf	inf,inf	1.16846,0.309653	0.000213202	0.000364014
3	chr11:9274653:A:G	9274653	NA,G	NA,A	NA,1	NA,-inf	NA,inf	NA,0.279159	0.00021319	0.000354341
3	chr11:9138425:A:G	9138425	NA,G	NA,A	NA,1	NA,inf	NA,inf	NA,0.335591	0.000212992	0.000353879
3	chr11:8944834:G:C	8944834	NA,C	NA,G	NA,1	NA,inf	NA,inf	NA,0.104336	0.000212896	0.000352815
3	chr11:9091949:A:T	9091949	NA,T	NA,A	NA,1	NA,-inf	NA,inf	NA,0.311186	0.000212803	0.000353928
3	chr11:8473525:T:C	8473525	NA,C	NA,T	NA,1	NA,-inf	NA,inf	NA,0.294267	0.000212799	0.000353799
3	chr11:9202722:A:G	9202722	G,G	A,A	1,1	inf,inf	inf,inf	1.30745,0.0150988	0.000212651	0.00036577
3	chr11:8766376:GCTCCCAGGCACCC:G	8766376	NA,G	NA,GCTCCCAGGCACCC	NA,1	NA,-inf	NA,inf	NA,0.583376	0.000212553	0.000349891
3	chr11:8621751:G:A	8621751	NA,A	NA,G	NA,1	NA,inf	NA,inf	NA,0.161943	0.000212538	0.000353063
3	chr11:8361896:C:T	8361896	NA,T	NA,C	NA,1	NA,-inf	NA,inf	NA,0.348462	0.00021231	0.000353125
3	chr11:8507094:C:A	8507094	NA,A	NA,C	NA,1	NA,-inf	NA,inf	NA,0.135289	0.000212304	0.000353423
3	chr11:9211760:C:T	9211760	T,T	C,C	1,1	inf,inf	inf,inf	1.28223,0.127026	0.000212219	0.000365299
3	chr11:8383867:A:G	8383867	NA,G	NA,A	NA,1	NA,inf	NA,inf	NA,0.139891	0.000212189	0.000352365
3	chr11:9070577:A:G	9070577	NA,G	NA,A	NA,1	NA,inf	NA,inf	NA,0.139233	0.000212186	0.000352787
3	chr11:8580742:T:C	8580742	NA,C	NA,T	NA,1	NA,-inf	NA,inf	NA,0.238382	0.000212151	0.000352697
3	chr11:9277420:T:G	9277420	NA,G	NA,T	NA,1	NA,inf	NA,inf	NA,0.261792	0.000212116	0.000352461
3	chr11:9221084:A:G	9221084	NA,G	NA,A	NA,1	NA,-inf	NA,inf	NA,0.214966	0.000211829	0.000352313
3	chr11:8415732:T:C	8415732	NA,C	NA,T	NA,1	NA,inf	NA,inf	NA,0.249319	0.000211807	0.000351761
3	chr11:9100591:C:A	9100591	NA,A	NA,C	NA,1	NA,-inf	NA,inf	NA,0.228876	0.000211789	0.000352188
3	chr11:8727896:C:T	8727896	NA,T	NA,C	NA,1	NA,-inf	NA,inf	NA,0.0697078	0.000211706	0.000352103
3	chr11:8505128:A:G	8505128	NA,G	NA,A	NA,1	NA,inf	NA,inf	NA,0.330939	0.000211666	0.000351512
3	chr11:9116100:C:T	9116100	NA,T	NA,C	NA,1	NA,-inf	NA,inf	NA,0.238685	0.000211532	0.000352011
3	chr11:9317165:G:A	9317165	NA,A	NA,G	NA,1	NA,inf	NA,inf	NA,0.189298	0.000211331	0.000350458
3	chr11:8532605:G:C	8532605	C,C	G,G	1,1	-inf,-inf	inf,inf	0.661754,1.47131	0.000211123	0.000349125
3	chr11:8375170:T:C	8375170	NA,C	NA,T	NA,1	NA,-inf	NA,inf	NA,0.305875	0.000210989	0.000350865
3	chr11:8490746:T:C	8490746	C,C	T,T	1,1	inf,inf	inf,inf	1.46071,0.946382	0.000210931	0.000370863
3	chr11:8865868:CA:C	8865868	NA,C	NA,CA	NA,1	NA,-inf	NA,inf	NA,0.521673	0.000210916	0.000351108
3	chr11:8482258:G:A	8482258	NA,A	NA,G	NA,1	NA,-inf	NA,inf	NA,0.335684	0.000210911	0.000350728
3	chr11:9092437:CA:C	9092437	NA,C	NA,CA	NA,1	NA,-inf	NA,inf	NA,0.320622	0.000210771	0.000350508
3	chr11:8969083:A:G	8969083	NA,G	NA,A	NA,1	NA,-inf	NA,inf	NA,0.363992	0.000210595	0.000349841
3	chr11:9012742:A:G	9012742	NA,G	NA,A	NA,1	NA,inf	NA,inf	NA,0.788138	0.000210553	0.000348858
3	chr11:9054393:C:A	9054393	NA,A	NA,C	NA,1	NA,inf	NA,inf	NA,0.14838	0.000210535	0.000349123
3	chr11:9015883:G:A	9015883	NA,A	NA,G	NA,1	NA,-inf	NA,inf	NA,0.342486	0.000210411	0.000350123
3	chr11:8966547:T:TTA	8966547	NA,TTA	NA,T	NA,1	NA,-inf	NA,inf	NA,0.363055	0.000210409	0.000349532
3	chr11:8716835:A:T	8716835	NA,T	NA,A	NA,1	NA,inf	NA,inf	NA,0.464983	0.000210398	0.000349404
3	chr11:8498084:T:C	8498084	NA,C	NA,T	NA,1	NA,inf	NA,inf	NA,0.324843	0.000210386	0.000349395
3	chr11:8499343:G:C	8499343	C,C	G,G	1,1	-inf,-inf	inf,inf	0.722354,1.47527	0.000210337	0.000346173
3	chr11:9057935:G:C	9057935	NA,C	NA,G	NA,1	NA,-inf	NA,inf	NA,0.261806	0.000210316	0.00034954
3	chr11:8594482:A:C	8594482	NA,C	NA,A	NA,1	NA,inf	NA,inf	NA,0.231884	0.00021029	0.000349608
3	chr11:8538584:G:A	8538584	NA,A	NA,G	NA,1	NA,-inf	NA,inf	NA,0.231064	0.000210265	0.000349561
3	chr11:8814207:C:T	8814207	NA,T	NA,C	NA,1	NA,inf	NA,inf	NA,0.150221	0.000210205	0.000349555
3	chr11:8489221:C:T	8489221	T,T	C,C	1,1	inf,inf	inf,inf	1.32647,1.05028	0.000210059	0.000368521
3	chr11:8941557:TG:T	8941557	NA,T	NA,TG	NA,1	NA,inf	NA,inf	NA,0.865932	0.000209985	0.000347615
3	chr11:9203939:C:G	9203939	G,G	C,C	1,1	inf,inf	inf,inf	1.30268,0.00519723	0.000209942	0.000361147
3	chr11:9100705:T:C	9100705	NA,C	NA,T	NA,1	NA,-inf	NA,inf	NA,0.224886	0.000209896	0.00034904
3	chr11:8839141:C:G	8839141	NA,G	NA,C	NA,1	NA,inf	NA,inf	NA,0.905744	0.000209796	0.000347213
3	chr11:8735856:A:G	8735856	NA,G	NA,A	NA,1	NA,-inf	NA,inf	NA,0.361652	0.00020975	0.000348608
3	chr11:8944828:A:G	8944828	NA,G	NA,A	NA,1	NA,inf	NA,inf	NA,0.83936	0.000209702	0.000347231
3	chr11:9230714:C:T	9230714	NA,T	NA,C	NA,1	NA,inf	NA,inf	NA,0.257458	0.000209641	0.00034835
3	chr11:8575998:G:C	8575998	NA,C	NA,G	NA,1	NA,inf	NA,inf	NA,0.148465	0.000209608	0.000348076
3	chr11:8531888:T:C	8531888	NA,C	NA,T	NA,1	NA,inf	NA,inf	NA,0.270146	0.000209502	0.00034809
3	chr11:8536310:T:C	8536310	NA,C	NA,T	NA,1	NA,inf	NA,inf	NA,0.270146	0.000209502	0.00034809
3	chr11:8532461:A:G	8532461	NA,G	NA,A	NA,1	NA,inf	NA,inf	NA,0.270146	0.000209502	0.00034809
3	chr11:8535820:T:A	8535820	NA,A	NA,T	NA,1	NA,inf	NA,inf	NA,0.269753	0.00020942	0.000347954
3	chr11:8551743:G:A	8551743	NA,A	NA,G	NA,1	NA,inf	NA,inf	NA,0.171448	0.000209312	0.000347785
3	chr11:8352063:G:A	8352063	NA,A	NA,G	NA,1	NA,inf	NA,inf	NA,0.222743	0.000209182	0.000347415
3	chr11:8479836:C:G	8479836	NA,G	NA,C	NA,1	NA,-inf	NA,inf	NA,0.326359	0.000209143	0.000347793
3	chr11:8862925:T:C	8862925	NA,C	NA,T	NA,1	NA,inf	NA,inf	NA,0.853	0.000209086	0.000346019
3	chr11:9045102:A:T	9045102	NA,T	NA,A	NA,1	NA,inf	NA,inf	NA,0.372998	0.000209067	0.000347072
3	chr11:8385430:C:T	8385430	NA,T	NA,C	NA,1	NA,inf	NA,inf	NA,0.167431	0.000208812	0.000346903
3	chr11:8596225:A:G	8596225	NA,G	NA,A	NA,1	NA,inf	NA,inf	NA,0.224288	0.000208445	0.000346541
3	chr11:8594430:A:G	8594430	NA,G	NA,A	NA,1	NA,inf	NA,inf	NA,0.224288	0.000208445	0.000346541
3	chr11:9154472:C:T	9154472	NA,T	NA,C	NA,1	NA,inf	NA,inf	NA,0.218569	0.000208325	0.000345309
3	chr11:9292467:G:A	9292467	NA,A	NA,G	NA,1	NA,inf	NA,inf	NA,0.238271	0.000208246	0.0003461
3	chr11:9184620:C:T	9184620	NA,T	NA,C	NA,1	NA,inf	NA,inf	NA,0.155979	0.00020798	0.000346851
3	chr11:8891903:T:C	8891903	NA,C	NA,T	NA,1	NA,inf	NA,inf	NA,0.64099	0.00020795	0.000344613
3	chr11:9304303:C:T	9304303	NA,T	NA,C	NA,1	NA,-inf	NA,inf	NA,0.184071	0.000207906	0.000345125
3	chr11:8623917:C:A	8623917	NA,A	NA,C	NA,1	NA,-inf	NA,inf	NA,0.400416	0.000207815	0.000345581
3	chr11:9223619:TGAGGTG:T	9223619	NA,T	NA,TGAGGTG	NA,1	NA,inf	NA,inf	NA,0.308849	0.000207782	0.00034524
3	chr11:8531323:C:T	8531323	NA,T	NA,C	NA,1	NA,inf	NA,inf	NA,0.262314	0.000207759	0.0003452
3	chr11:8581805:G:A	8581805	NA,A	NA,G	NA,1	NA,-inf	NA,inf	NA,0.431663	0.000207748	0.000345584
3	chr11:8422070:G:C	8422070	NA,C	NA,G	NA,1	NA,inf	NA,inf	NA,0.311512	0.0002077	0.000344954
3	chr11:8545057:G:C	8545057	NA,C	NA,G	NA,1	NA,inf	NA,inf	NA,0.261434	0.000207555	0.000344861
3	chr11:8542535:T:C	8542535	NA,C	NA,T	NA,1	NA,inf	NA,inf	NA,0.261352	0.000207536	0.000344829
3	chr11:8703721:A:G	8703721	G,G	A,A	1,1	inf,inf	inf,inf	3.21478,0.265413	0.000207456	0.000422378
3	chr11:8567590:A:G	8567590	NA,G	NA,A	NA,1	NA,-inf	NA,inf	NA,0.31756	0.000207438	0.000344945
3	chr11:9126223:T:C	9126223	NA,C	NA,T	NA,1	NA,inf	NA,inf	NA,0.305574	0.000207233	0.000344334
3	chr11:8533568:C:T	8533568	NA,T	NA,C	NA,1	NA,-inf	NA,inf	NA,0.317489	0.000207199	0.000344549
3	chr11:8400368:C:T	8400368	NA,T	NA,C	NA,1	NA,inf	NA,inf	NA,0.24122	0.00020719	0.000343641
3	chr11:9265097:G:A	9265097	NA,A	NA,G	NA,1	NA,inf	NA,inf	NA,0.309416	0.000207178	0.000344233
3	chr11:8940959:G:A	8940959	NA,A	NA,G	NA,1	NA,-inf	NA,inf	NA,0.373669	0.000207123	0.000344473
3	chr11:8336497:A:C	8336497	NA,C	NA,A	NA,1	NA,inf	NA,inf	NA,0.219258	0.000207094	0.000343858
3	chr11:8558750:C:A	8558750	NA,A	NA,C	NA,1	NA,inf	NA,inf	NA,0.124767	0.000206951	0.000344034
3	chr11:9136224:T:C	9136224	NA,C	NA,T	NA,1	NA,inf	NA,inf	NA,0.305818	0.00020692	0.000343804
3	chr11:8386137:C:T	8386137	NA,T	NA,C	NA,1	NA,inf	NA,inf	NA,0.121366	0.000206907	0.000343611
3	chr11:8400994:C:T	8400994	T,NA	C,NA	1,NA	inf,NA	inf,NA	1.73858,NA	0.000206869	0.000350935
3	chr11:8567133:C:T	8567133	NA,T	NA,C	NA,1	NA,inf	NA,inf	NA,0.138185	0.000206867	0.000343536
3	chr11:8632640:T:G	8632640	NA,G	NA,T	NA,1	NA,inf	NA,inf	NA,0.106752	0.000206837	0.000343706
3	chr11:8544353:A:G	8544353	NA,G	NA,A	NA,1	NA,inf	NA,inf	NA,0.257731	0.000206773	0.000343564
3	chr11:8532030:A:T	8532030	NA,T	NA,A	NA,1	NA,-inf	NA,inf	NA,0.213454	0.000206757	0.00034374
3	chr11:8630697:G:A	8630697	NA,A	NA,G	NA,1	NA,-inf	NA,inf	NA,0.0887603	0.000206582	0.000343958
3	chr11:8458298:C:A	8458298	A,NA	C,NA	1,NA	inf,NA	inf,NA	0.20955,NA	0.000206518	0.000348872
3	chr11:9215850:G:A	9215850	NA,A	NA,G	NA,1	NA,inf	NA,inf	NA,0.302529	0.000206509	0.000343135
3	chr11:8612045:A:G	8612045	NA,G	NA,A	NA,1	NA,inf	NA,inf	NA,0.167169	0.000206497	0.000342649
3	chr11:8336046:C:T	8336046	NA,T	NA,C	NA,1	NA,inf	NA,inf	NA,0.150951	0.000206437	0.000345013
3	chr11:8923205:G:C	8923205	NA,C	NA,G	NA,1	NA,inf	NA,inf	NA,0.137156	0.000206416	0.000343269
3	chr11:9038122:A:AAG	9038122	NA,AAG	NA,A	NA,1	NA,inf	NA,inf	NA,0.549502	0.000206263	0.00034322
3	chr11:9138228:A:G	9138228	NA,G	NA,A	NA,1	NA,-inf	NA,inf	NA,0.367164	0.000206236	0.000342972
3	chr11:8540105:T:G	8540105	NA,G	NA,T	NA,1	NA,inf	NA,inf	NA,0.254882	0.00020616	0.000342548
3	chr11:9292466:C:T	9292466	NA,T	NA,C	NA,1	NA,inf	NA,inf	NA,0.214927	0.000206158	0.000342571
3	chr11:9010657:A:G	9010657	NA,G	NA,A	NA,1	NA,inf	NA,inf	NA,0.202863	0.000205932	0.000342061
3	chr11:9009336:T:C	9009336	NA,C	NA,T	NA,1	NA,inf	NA,inf	NA,0.202863	0.000205932	0.000342061
3	chr11:9289941:A:C	9289941	NA,C	NA,A	NA,1	NA,inf	NA,inf	NA,0.227567	0.000205931	0.000342251
3	chr11:8968465:G:C	8968465	NA,C	NA,G	NA,1	NA,inf	NA,inf	NA,0.22026	0.000205925	0.000342033
3	chr11:9025151:T:C	9025151	NA,C	NA,T	NA,1	NA,inf	NA,inf	NA,0.0503557	0.000205837	0.000342383
3	chr11:8975990:G:A	8975990	NA,A	NA,G	NA,1	NA,inf	NA,inf	NA,0.0472398	0.00020573	0.000340991
3	chr11:8852403:A:G	8852403	NA,G	NA,A	NA,1	NA,inf	NA,inf	NA,0.0665605	0.000205199	0.000340163
3	chr11:9124601:T:C	9124601	NA,C	NA,T	NA,1	NA,-inf	NA,inf	NA,0.265496	0.00020518	0.000341398
3	chr11:8374263:C:T	8374263	NA,T	NA,C	NA,1	NA,inf	NA,inf	NA,0.330726	0.000205155	0.000340794
3	chr11:9234416:G:C	9234416	C,C	G,G	1,1	inf,inf	inf,inf	1.32262,0.413354	0.000205087	0.000356938
3	chr11:8960807:G:A	8960807	NA,A	NA,G	NA,1	NA,inf	NA,inf	NA,0.11097	0.000205009	0.000340621
3	chr11:9188545:T:C	9188545	NA,C	NA,T	NA,1	NA,-inf	NA,inf	NA,0.2708	0.00020479	0.000340486
3	chr11:8980146:C:T	8980146	NA,T	NA,C	NA,1	NA,inf	NA,inf	NA,0.0435435	0.000204755	0.000339393
3	chr11:8579599:G:A	8579599	NA,A	NA,G	NA,1	NA,inf	NA,inf	NA,0.295035	0.000204733	0.000340038
3	chr11:8845756:A:C	8845756	NA,C	NA,A	NA,1	NA,inf	NA,inf	NA,0.779959	0.000204662	0.000338839
3	chr11:8863608:G:A	8863608	NA,A	NA,G	NA,1	NA,inf	NA,inf	NA,0.775875	0.000204631	0.000338795
3	chr11:8361658:G:A	8361658	NA,A	NA,G	NA,1	NA,-inf	NA,inf	NA,0.308198	0.000204392	0.000339927
3	chr11:8342603:C:T	8342603	NA,T	NA,C	NA,1	NA,-inf	NA,inf	NA,0.281404	0.000204342	0.000339713
3	chr11:8357065:T:C	8357065	NA,C	NA,T	NA,1	NA,inf	NA,inf	NA,0.214957	0.00020434	0.000339328
3	chr11:8369329:GTGTA:G	8369329	NA,G	NA,GTGTA	NA,1	NA,inf	NA,inf	NA,0.324163	0.000204309	0.000339497
3	chr11:8642907:A:G	8642907	NA,G	NA,A	NA,1	NA,inf	NA,inf	NA,0.266412	0.000204278	0.00034022
3	chr11:8513664:G:A	8513664	NA,A	NA,G	NA,1	NA,-inf	NA,inf	NA,0.301018	0.000204144	0.000339464
3	chr11:9101414:T:C	9101414	NA,C	NA,T	NA,1	NA,inf	NA,inf	NA,0.0946675	0.000204086	0.000338923
3	chr11:8325919:G:A	8325919	A,A	G,G	1,1	inf,-inf	inf,inf	1.12083,0.855932	0.000204012	0.000350398
3	chr11:8491904:T:G	8491904	NA,G	NA,T	NA,1	NA,inf	NA,inf	NA,0.147832	0.000203982	0.000338412
3	chr11:9195177:T:C	9195177	NA,C	NA,T	NA,1	NA,inf	NA,inf	NA,0.300216	0.000203976	0.000338945
3	chr11:8853419:G:A	8853419	NA,A	NA,G	NA,1	NA,inf	NA,inf	NA,0.179744	0.000203947	0.000337996
3	chr11:8480517:G:A	8480517	NA,A	NA,G	NA,1	NA,-inf	NA,inf	NA,0.29845	0.000203939	0.000339155
3	chr11:8517591:A:G	8517591	G,NA	A,NA	1,NA	-inf,NA	inf,NA	0.195499,NA	0.000203914	0.000335012
3	chr11:8520605:G:A	8520605	A,A	G,G	1,1	inf,inf	inf,inf	0.470741,1.88663	0.000203798	0.000331114
3	chr11:8853303:C:T	8853303	NA,T	NA,C	NA,1	NA,inf	NA,inf	NA,0.0611769	0.000203758	0.000337801
3	chr11:8983331:A:G	8983331	NA,G	NA,A	NA,1	NA,inf	NA,inf	NA,0.0393664	0.000203688	0.000337643
3	chr11:8467882:T:C	8467882	NA,C	NA,T	NA,1	NA,-inf	NA,inf	NA,0.236616	0.000203666	0.000338498
3	chr11:9039612:G:A	9039612	NA,A	NA,G	NA,1	NA,inf	NA,inf	NA,0.0509736	0.000203555	0.000338615
3	chr11:8987454:G:A	8987454	NA,A	NA,G	NA,1	NA,inf	NA,inf	NA,0.208412	0.000203512	0.000338039
3	chr11:8479704:G:A	8479704	NA,A	NA,G	NA,1	NA,-inf	NA,inf	NA,0.295351	0.000203371	0.00033821
3	chr11:8398670:T:C	8398670	NA,C	NA,T	NA,1	NA,inf	NA,inf	NA,0.123886	0.000203361	0.00033784
3	chr11:9244414:A:G	9244414	NA,G	NA,A	NA,1	NA,-inf	NA,inf	NA,0.244895	0.000203327	0.0003382
3	chr11:8979612:C:T	8979612	NA,T	NA,C	NA,1	NA,inf	NA,inf	NA,0.207292	0.000203316	0.000337714
3	chr11:8825189:CT:C	8825189	NA,C	NA,CT	NA,1	NA,-inf	NA,inf	NA,0.333132	0.000203205	0.000338422
3	chr11:8579239:G:C	8579239	NA,C	NA,G	NA,1	NA,inf	NA,inf	NA,0.288056	0.000203128	0.000337384
3	chr11:9311167:G:A	9311167	NA,A	NA,G	NA,1	NA,-inf	NA,inf	NA,0.232094	0.000203105	0.000337598
3	chr11:8361420:T:C	8361420	NA,C	NA,T	NA,1	NA,-inf	NA,inf	NA,0.330298	0.000203071	0.000335676
3	chr11:9131562:G:T	9131562	NA,T	NA,G	NA,1	NA,inf	NA,inf	NA,0.201174	0.000203041	0.000336655
3	chr11:8360291:G:T	8360291	NA,T	NA,G	NA,1	NA,-inf	NA,inf	NA,0.300514	0.000203029	0.000337658
3	chr11:8983753:TGTA:T	8983753	NA,T	NA,TGTA	NA,1	NA,inf	NA,inf	NA,0.0365763	0.000202959	0.000336446
3	chr11:8988963:G:A	8988963	NA,A	NA,G	NA,1	NA,-inf	NA,inf	NA,0.0387042	0.000202881	0.000337561
3	chr11:9150517:C:T	9150517	NA,T	NA,C	NA,1	NA,inf	NA,inf	NA,0.28784	0.000202782	0.000336947
3	chr11:9128596:G:C	9128596	NA,C	NA,G	NA,1	NA,-inf	NA,inf	NA,0.244506	0.000202719	0.000337034
3	chr11:8332987:G:A	8332987	NA,A	NA,G	NA,1	NA,-inf	NA,inf	NA,0.209695	0.000202497	0.000336918
3	chr11:8399098:A:T	8399098	NA,T	NA,A	NA,1	NA,inf	NA,inf	NA,0.142088	0.000202477	0.000335942
3	chr11:8394165:T:G	8394165	NA,G	NA,T	NA,1	NA,-inf	NA,inf	NA,0.284088	0.00020234	0.000336486
3	chr11:8861621:T:C	8861621	NA,C	NA,T	NA,1	NA,inf	NA,inf	NA,0.0557683	0.000202321	0.000335443
3	chr11:8522940:C:T	8522940	NA,T	NA,C	NA,1	NA,-inf	NA,inf	NA,0.0935734	0.000202119	0.000336408
3	chr11:8541145:G:A	8541145	NA,A	NA,G	NA,1	NA,-inf	NA,inf	NA,0.0930801	0.000202118	0.000336407
3	chr11:8839248:C:A	8839248	NA,A	NA,C	NA,1	NA,inf	NA,inf	NA,0.00674226	0.000202008	0.000335529
3	chr11:9122640:T:C	9122640	NA,C	NA,T	NA,1	NA,inf	NA,inf	NA,0.279278	0.000201958	0.000335596
3	chr11:8696060:G:C	8696060	C,C	G,G	1,1	inf,-inf	inf,inf	2.72903,0.312357	0.000201838	0.000392652
3	chr11:9117769:G:A	9117769	NA,A	NA,G	NA,1	NA,inf	NA,inf	NA,0.279522	0.000201831	0.000335424
3	chr11:8986104:A:G	8986104	NA,G	NA,A	NA,1	NA,inf	NA,inf	NA,0.748655	0.000201804	0.000334364
3	chr11:8490470:G:A	8490470	NA,A	NA,G	NA,1	NA,-inf	NA,inf	NA,0.286808	0.000201775	0.000335552
3	chr11:9108989:C:T	9108989	NA,T	NA,C	NA,1	NA,inf	NA,inf	NA,0.278621	0.000201774	0.000335284
3	chr11:8492564:C:T	8492564	NA,T	NA,C	NA,1	NA,-inf	NA,inf	NA,0.285794	0.000201712	0.000335447
3	chr11:9094142:A:G	9094142	NA,G	NA,A	NA,1	NA,inf	NA,inf	NA,0.124462	0.000201682	0.000336286
3	chr11:8815348:C:T	8815348	NA,T	NA,C	NA,1	NA,inf	NA,inf	NA,0.113763	0.00020166	0.000335334
3	chr11:8617566:G:A	8617566	A,NA	G,NA	1,NA	inf,NA	inf,NA	1.75831,NA	0.000201436	0.000343328
3	chr11:8619954:C:A	8619954	NA,A	NA,C	NA,1	NA,inf	NA,inf	NA,0.188715	0.000201406	0.000334834
3	chr11:8841122:T:C	8841122	NA,C	NA,T	NA,1	NA,inf	NA,inf	NA,0.0317346	0.000201393	0.000333935
3	chr11:8658537:G:A	8658537	A,NA	G,NA	1,NA	inf,NA	inf,NA	1.70017,NA	0.000200992	0.00034066
3	chr11:8713288:G:C	8713288	NA,C	NA,G	NA,1	NA,inf	NA,inf	NA,0.000120677	0.00020096	0.000334281
3	chr11:8332272:G:C	8332272	NA,C	NA,G	NA,1	NA,inf	NA,inf	NA,0.219465	0.000200911	0.000334189
3	chr11:9121529:A:G	9121529	NA,G	NA,A	NA,1	NA,inf	NA,inf	NA,0.272435	0.000200702	0.000333511
3	chr11:9308645:A:T	9308645	NA,T	NA,A	NA,1	NA,-inf	NA,inf	NA,0.219155	0.000200659	0.000333538
3	chr11:9007045:A:G	9007045	G,G	A,A	1,1	-inf,-inf	inf,inf	3.76873,0.231839	0.00020063	0.00032444
3	chr11:8974115:G:A	8974115	NA,A	NA,G	NA,1	NA,inf	NA,inf	NA,0.221764	0.000200626	0.000333412
3	chr11:8407679:AAAAAAAAAG:A	8407679	NA,A	NA,AAAAAAAAAG	NA,1	NA,-inf	NA,inf	NA,0.274593	0.000200618	0.000333618
3	chr11:9046234:T:C	9046234	NA,C	NA,T	NA,1	NA,-inf	NA,inf	NA,0.268525	0.000200615	0.000333545
3	chr11:9084642:T:C	9084642	NA,C	NA,T	NA,1	NA,inf	NA,inf	NA,0.179779	0.000200595	0.000332785
3	chr11:8837560:C:T	8837560	NA,T	NA,C	NA,1	NA,inf	NA,inf	NA,0.00147179	0.00020044	0.000332928
3	chr11:8583542:C:T	8583542	NA,T	NA,C	NA,1	NA,-inf	NA,inf	NA,0.256459	0.000200423	0.000333253
3	chr11:8334366:T:C	8334366	C,C	T,T	1,1	inf,-inf	inf,inf	0.532171,1.05885	0.000200418	0.000331266
3	chr11:8357829:G:T	8357829	NA,T	NA,G	NA,1	NA,-inf	NA,inf	NA,0.285528	0.000200403	0.000333283
3	chr11:8941969:C:T	8941969	NA,T	NA,C	NA,1	NA,-inf	NA,inf	NA,0.419921	0.000200388	0.000333463
3	chr11:9173887:G:A	9173887	NA,A	NA,G	NA,1	NA,-inf	NA,inf	NA,0.24255	0.000200358	0.000333326
3	chr11:8976064:CT:C	8976064	NA,C	NA,CT	NA,1	NA,inf	NA,inf	NA,0.219831	0.000200273	0.000332826
3	chr11:9296925:G:T	9296925	NA,T	NA,G	NA,1	NA,-inf	NA,inf	NA,0.281578	0.000200245	0.000333037
3	chr11:8992050:T:C	8992050	NA,C	NA,T	NA,1	NA,inf	NA,inf	NA,0.0425196	0.000200232	0.000331996
3	chr11:8419710:A:G	8419710	NA,G	NA,A	NA,1	NA,-inf	NA,inf	NA,0.275946	0.000200207	0.000332922
3	chr11:8396395:A:G	8396395	NA,G	NA,A	NA,1	NA,-inf	NA,inf	NA,0.271816	0.000200177	0.000332883
3	chr11:8995028:A:G	8995028	NA,G	NA,A	NA,1	NA,inf	NA,inf	NA,0.202129	0.00020014	0.000332447
3	chr11:8403333:G:A	8403333	NA,A	NA,G	NA,1	NA,inf	NA,inf	NA,0.276944	0.000200074	0.000332382
3	chr11:8581905:C:G	8581905	NA,G	NA,C	NA,1	NA,-inf	NA,inf	NA,0.34797	0.000200018	0.000330086
3	chr11:8748276:T:G	8748276	NA,G	NA,T	NA,1	NA,inf	NA,inf	NA,0.0697277	0.000200018	0.000332453
3	chr11:9057129:C:T	9057129	T,T	C,C	1,1	-inf,-inf	inf,inf	0.820588,1.50193	0.000199877	0.000338545
3	chr11:9138976:G:A	9138976	A,NA	G,NA	1,NA	inf,NA	inf,NA	0.344001,NA	0.000199619	0.000333909
3	chr11:9312762:G:A	9312762	NA,A	NA,G	NA,1	NA,inf	NA,inf	NA,0.1709	0.000199448	0.000331429
3	chr11:8812853:A:G	8812853	NA,G	NA,A	NA,1	NA,inf	NA,inf	NA,0.12608	0.000199441	0.000331131
3	chr11:9126184:G:A	9126184	NA,A	NA,G	NA,1	NA,inf	NA,inf	NA,0.147382	0.000199416	0.000331359
3	chr11:9028335:C:T	9028335	NA,T	NA,C	NA,1	NA,inf	NA,inf	NA,0.0817533	0.000199327	0.00033128
3	chr11:8354658:T:C	8354658	NA,C	NA,T	NA,1	NA,-inf	NA,inf	NA,0.282171	0.000199275	0.000331391
3	chr11:9147437:A:C	9147437	NA,C	NA,A	NA,1	NA,inf	NA,inf	NA,0.267046	0.000199266	0.000331116
3	chr11:9144606:T:C	9144606	NA,C	NA,T	NA,1	NA,inf	NA,inf	NA,0.266946	0.000199237	0.000331068
3	chr11:9011646:C:T	9011646	NA,T	NA,C	NA,1	NA,inf	NA,inf	NA,0.183981	0.000199171	0.000330989
3	chr11:8636053:G:T	8636053	NA,T	NA,G	NA,1	NA,inf	NA,inf	NA,0.177179	0.000199024	0.000330876
3	chr11:8941609:G:C	8941609	C,NA	G,NA	1,NA	inf,NA	inf,NA	0.0462892,NA	0.000198899	0.00033178
3	chr11:8423904:T:C	8423904	NA,C	NA,T	NA,1	NA,-inf	NA,inf	NA,0.223157	0.000198879	0.000330591
3	chr11:8712738:G:A	8712738	NA,A	NA,G	NA,1	NA,inf	NA,inf	NA,0.113088	0.000198748	0.000329741
3	chr11:9140864:C:T	9140864	NA,T	NA,C	NA,1	NA,inf	NA,inf	NA,0.174832	0.000198745	0.000329602
3	chr11:9272296:T:C	9272296	NA,C	NA,T	NA,1	NA,-inf	NA,inf	NA,0.0976128	0.000198704	0.000329949
3	chr11:8384502:T:C	8384502	C,C	T,T	1,1	-inf,inf	inf,inf	0.544474,1.35552	0.000198674	0.00032399
3	chr11:8764085:A:C	8764085	NA,C	NA,A	NA,1	NA,inf	NA,inf	NA,0.061456	0.000198524	0.000329979
3	chr11:8424406:G:A	8424406	NA,A	NA,G	NA,1	NA,inf	NA,inf	NA,0.0900945	0.000198408	0.000329846
3	chr11:8794703:T:A	8794703	NA,A	NA,T	NA,1	NA,inf	NA,inf	NA,0.0703087	0.000198396	0.00032963
3	chr11:8790100:C:T	8790100	NA,T	NA,C	NA,1	NA,-inf	NA,inf	NA,0.36482	0.000198377	0.00032976
3	chr11:9233972:G:C	9233972	NA,C	NA,G	NA,1	NA,inf	NA,inf	NA,0.159327	0.000198325	0.000329575
3	chr11:8794085:G:A	8794085	NA,A	NA,G	NA,1	NA,inf	NA,inf	NA,0.048742	0.000198257	0.000329553
3	chr11:8837904:T:G	8837904	NA,G	NA,T	NA,1	NA,-inf	NA,inf	NA,0.294649	0.000198107	0.000329227
3	chr11:9049175:A:G	9049175	NA,G	NA,A	NA,1	NA,-inf	NA,inf	NA,0.255813	0.000197978	0.000329106
3	chr11:8399049:A:T	8399049	NA,T	NA,A	NA,1	NA,inf	NA,inf	NA,0.116198	0.000197939	0.000328776
3	chr11:8498489:A:G	8498489	G,NA	A,NA	1,NA	-inf,NA	inf,NA	0.391774,NA	0.000197919	0.000321724
3	chr11:8405097:T:C	8405097	NA,C	NA,T	NA,1	NA,inf	NA,inf	NA,0.259627	0.000197918	0.000328781
3	chr11:8415937:T:C	8415937	NA,C	NA,T	NA,1	NA,inf	NA,inf	NA,0.0871759	0.000197883	0.000328963
3	chr11:8992686:G:A	8992686	NA,A	NA,G	NA,1	NA,inf	NA,inf	NA,0.18902	0.000197814	0.000328595
3	chr11:8369415:T:C	8369415	NA,C	NA,T	NA,1	NA,-inf	NA,inf	NA,0.136871	0.000197718	0.000328794
3	chr11:8620335:G:A	8620335	NA,A	NA,G	NA,1	NA,inf	NA,inf	NA,0.169663	0.000197689	0.000328652
3	chr11:8605659:TCTCAAAACAAACAAACACAC:T	8605659	NA,T	NA,TCTCAAAACAAACAAACACAC	NA,1	NA,inf	NA,inf	NA,0.255268	0.000197347	0.000327243
3	chr11:8861072:C:A	8861072	NA,A	NA,C	NA,1	NA,inf	NA,inf	NA,0.0347594	0.000197231	0.000327098
3	chr11:8975508:T:C	8975508	NA,C	NA,T	NA,1	NA,inf	NA,inf	NA,0.185935	0.00019723	0.00032763
3	chr11:9080669:A:G	9080669	G,G	A,A	1,1	inf,-inf	inf,inf	0.997168,1.12312	0.000197044	0.000327238
3	chr11:8739844:A:T	8739844	NA,T	NA,A	NA,1	NA,-inf	NA,inf	NA,0.0350183	0.000197004	0.000327676
3	chr11:8986687:G:T	8986687	NA,T	NA,G	NA,1	NA,inf	NA,inf	NA,0.0949391	0.000196954	0.000327515
3	chr11:8374573:G:T	8374573	NA,T	NA,G	NA,1	NA,-inf	NA,inf	NA,0.123686	0.00019694	0.000327596
3	chr11:8880667:A:G	8880667	NA,G	NA,A	NA,1	NA,inf	NA,inf	NA,0.766391	0.000196813	0.000326132
3	chr11:8975063:T:C	8975063	NA,C	NA,T	NA,1	NA,inf	NA,inf	NA,0.183012	0.000196723	0.00032679
3	chr11:8505156:T:C	8505156	NA,C	NA,T	NA,1	NA,-inf	NA,inf	NA,0.136568	0.000196707	0.000327055
3	chr11:8835969:TC:T	8835969	T,T	TC,TC	1,1	-inf,-inf	inf,inf	2.34415,1.64586	0.000196693	0.000332131
3	chr11:8378514:A:G	8378514	NA,G	NA,A	NA,1	NA,inf	NA,inf	NA,0.163481	0.000196683	0.000326804
3	chr11:8836572:C:T	8836572	NA,T	NA,C	NA,1	NA,-inf	NA,inf	NA,0.279007	0.000196672	0.000326849
3	chr11:8612741:TATC:T	8612741	NA,T	NA,TATC	NA,1	NA,inf	NA,inf	NA,0.0639829	0.000196604	0.000326728
3	chr11:8461139:T:C	8461139	NA,C	NA,T	NA,1	NA,-inf	NA,inf	NA,0.0482806	0.000196599	0.000327546
3	chr11:8401616:A:C	8401616	NA,C	NA,A	NA,1	NA,inf	NA,inf	NA,0.0803204	0.000196502	0.000326669
3	chr11:9282881:T:C	9282881	NA,C	NA,T	NA,1	NA,inf	NA,inf	NA,0.252139	0.000196461	0.000326927
3	chr11:9002695:C:T	9002695	NA,T	NA,C	NA,1	NA,-inf	NA,inf	NA,0.310734	0.000196446	0.000326616
3	chr11:8469887:A:G	8469887	NA,G	NA,A	NA,1	NA,-inf	NA,inf	NA,0.279864	0.000196425	0.000326588
3	chr11:9056738:C:T	9056738	NA,T	NA,C	NA,1	NA,inf	NA,inf	NA,0.080412	0.000196267	0.000325677
3	chr11:8411043:G:T	8411043	NA,T	NA,G	NA,1	NA,inf	NA,inf	NA,0.114312	0.000196236	0.00032777
3	chr11:9265854:A:T	9265854	T,T	A,A	1,1	inf,-inf	inf,inf	1.05181,0.40325	0.000196232	0.00033453
3	chr11:9300546:T:C	9300546	NA,C	NA,T	NA,1	NA,inf	NA,inf	NA,0.185593	0.00019619	0.000326125
3	chr11:9004684:C:A	9004684	NA,A	NA,C	NA,1	NA,-inf	NA,inf	NA,0.272973	0.000196047	0.000326127
3	chr11:8591756:A:G	8591756	NA,G	NA,A	NA,1	NA,inf	NA,inf	NA,0.161466	0.000196011	0.000325863
3	chr11:9249215:G:A	9249215	A,A	G,G	1,1	inf,-inf	inf,inf	1.2597,0.0172645	0.000195957	0.000337052
3	chr11:8649265:G:A	8649265	NA,A	NA,G	NA,1	NA,-inf	NA,inf	NA,0.249875	0.000195942	0.000325837
3	chr11:9095543:C:T	9095543	NA,T	NA,C	NA,1	NA,-inf	NA,inf	NA,0.209251	0.000195843	0.000325516
3	chr11:8991030:G:A	8991030	NA,A	NA,G	NA,1	NA,-inf	NA,inf	NA,0.0100246	0.000195837	0.0003248
3	chr11:8402903:G:A	8402903	NA,A	NA,G	NA,1	NA,inf	NA,inf	NA,0.243066	0.000195725	0.000325149
3	chr11:8770434:A:G	8770434	G,G	A,A	1,1	inf,-inf	inf,inf	0.965421,1.07898	0.000195373	0.000336719
3	chr11:9142163:G:A	9142163	NA,A	NA,G	NA,1	NA,inf	NA,inf	NA,0.155915	0.000195349	0.000324034
3	chr11:9238600:T:TAG	9238600	NA,TAG	NA,T	NA,1	NA,-inf	NA,inf	NA,0.142977	0.000195324	0.000325007
3	chr11:8676904:A:G	8676904	NA,G	NA,A	NA,1	NA,inf	NA,inf	NA,0.103266	0.000195307	0.000324376
3	chr11:9159326:T:C	9159326	NA,C	NA,T	NA,1	NA,inf	NA,inf	NA,0.239102	0.000195306	0.000324542
3	chr11:9153606:G:A	9153606	NA,A	NA,G	NA,1	NA,inf	NA,inf	NA,0.152909	0.00019521	0.000323796
3	chr11:8328367:C:T	8328367	NA,T	NA,C	NA,1	NA,inf	NA,inf	NA,0.085379	0.000195186	0.000325798
3	chr11:8827905:T:C	8827905	NA,C	NA,T	NA,1	NA,-inf	NA,inf	NA,0.273703	0.000195184	0.000324706
3	chr11:9129805:T:C	9129805	NA,C	NA,T	NA,1	NA,inf	NA,inf	NA,0.248511	0.000195149	0.00032429
3	chr11:9296153:G:A	9296153	NA,A	NA,G	NA,1	NA,inf	NA,inf	NA,0.104704	0.000195138	0.000325388
3	chr11:8434343:AAAT:A	8434343	NA,A	NA,AAAT	NA,1	NA,-inf	NA,inf	NA,0.213435	0.00019511	0.000324295
3	chr11:9266430:T:TG	9266430	NA,TG	NA,T	NA,1	NA,inf	NA,inf	NA,0.171813	0.000195055	0.000324157
3	chr11:8860985:G:A	8860985	NA,A	NA,G	NA,1	NA,-inf	NA,inf	NA,0.289129	0.000195049	0.000324302
3	chr11:8507408:G:A	8507408	NA,A	NA,G	NA,1	NA,-inf	NA,inf	NA,0.151108	0.000195025	0.000324233
3	chr11:9290513:A:G	9290513	NA,G	NA,A	NA,1	NA,-inf	NA,inf	NA,0.249246	0.000194983	0.000324269
3	chr11:8549301:C:T	8549301	NA,T	NA,C	NA,1	NA,inf	NA,inf	NA,0.105515	0.000194955	0.000323964
3	chr11:9290364:A:G	9290364	NA,G	NA,A	NA,1	NA,inf	NA,inf	NA,0.243597	0.00019494	0.000324395
3	chr11:8676520:G:A	8676520	NA,A	NA,G	NA,1	NA,inf	NA,inf	NA,0.0862502	0.000194907	0.000323715
3	chr11:8960633:GAATA:G	8960633	NA,G	NA,GAATA	NA,1	NA,inf	NA,inf	NA,0.0432903	0.000194895	0.000323903
3	chr11:8825558:C:G	8825558	NA,G	NA,C	NA,1	NA,-inf	NA,inf	NA,0.271558	0.000194866	0.000324175
3	chr11:9189146:C:G	9189146	NA,G	NA,C	NA,1	NA,-inf	NA,inf	NA,0.159832	0.00019474	0.000324056
3	chr11:9200826:C:T	9200826	T,NA	C,NA	1,NA	inf,NA	inf,NA	0.718188,NA	0.000194738	0.000324605
3	chr11:8572294:A:T	8572294	T,NA	A,NA	1,NA	-inf,NA	inf,NA	1.23932,NA	0.000194723	0.000316354
3	chr11:8725104:A:G	8725104	NA,G	NA,A	NA,1	NA,inf	NA,inf	NA,0.441935	0.000194659	0.000323277
3	chr11:8580155:T:C	8580155	NA,C	NA,T	NA,1	NA,-inf	NA,inf	NA,0.0618797	0.000194582	0.000323778
3	chr11:9220286:G:A	9220286	NA,A	NA,G	NA,1	NA,inf	NA,inf	NA,0.0941614	0.000194582	0.000323259
3	chr11:9077948:T:C	9077948	NA,C	NA,T	NA,1	NA,inf	NA,inf	NA,0.255942	0.000194455	0.000323033
3	chr11:8782816:A:G	8782816	G,G	A,A	1,1	inf,-inf	inf,inf	1.26368,1.21307	0.000194419	0.000330869
3	chr11:8719017:C:T	8719017	NA,T	NA,C	NA,1	NA,-inf	NA,inf	NA,0.280362	0.00019436	0.000323104
3	chr11:8400596:C:T	8400596	NA,T	NA,C	NA,1	NA,-inf	NA,inf	NA,0.250338	0.000194316	0.000322963
3	chr11:8880949:T:C	8880949	NA,C	NA,T	NA,1	NA,-inf	NA,inf	NA,0.288172	0.000194264	0.000322903
3	chr11:9222728:C:T	9222728	NA,T	NA,C	NA,1	NA,inf	NA,inf	NA,0.136903	0.000194254	0.000322821
3	chr11:8422437:T:C	8422437	NA,C	NA,T	NA,1	NA,-inf	NA,inf	NA,0.23413	0.000194195	0.000322919
3	chr11:9102942:A:G	9102942	NA,G	NA,A	NA,1	NA,inf	NA,inf	NA,0.0498223	0.000194073	0.000322354
3	chr11:8835110:G:A	8835110	NA,A	NA,G	NA,1	NA,-inf	NA,inf	NA,0.0374128	0.000193996	0.000322246
3	chr11:9323167:G:A	9323167	NA,A	NA,G	NA,1	NA,inf	NA,inf	NA,0.106947	0.000193968	0.000321906
3	chr11:8837116:G:A	8837116	NA,A	NA,G	NA,1	NA,inf	NA,inf	NA,0.0594265	0.00019394	0.000322457
3	chr11:8702027:A:G	8702027	G,G	A,A	1,1	inf,inf	inf,inf	4.59582,0.0699794	0.000193805	0.000369949
3	chr11:8344903:C:T	8344903	T,T	C,C	1,1	-inf,inf	inf,inf	1.44785,0.592138	0.000193686	0.000298608
3	chr11:8336279:A:G	8336279	NA,G	NA,A	NA,1	NA,inf	NA,inf	NA,0.116308	0.000193661	0.000321817
3	chr11:8490022:C:T	8490022	T,T	C,C	1,1	-inf,-inf	inf,inf	0.674779,1.43552	0.000193609	0.00031966
3	chr11:8363647:G:A	8363647	A,NA	G,NA	1,NA	inf,NA	inf,NA	0.467243,NA	0.00019357	0.000327263
3	chr11:8614796:A:C	8614796	NA,C	NA,A	NA,1	NA,inf	NA,inf	NA,0.143008	0.000193483	0.000321666
3	chr11:8393826:T:C	8393826	NA,C	NA,T	NA,1	NA,inf	NA,inf	NA,0.235263	0.000193423	0.000321373
3	chr11:8506304:T:C	8506304	NA,C	NA,T	NA,1	NA,inf	NA,inf	NA,0.168384	0.000193344	0.000321163
3	chr11:8609672:T:C	8609672	NA,C	NA,T	NA,1	NA,inf	NA,inf	NA,0.143045	0.000193249	0.000321275
3	chr11:8824487:T:C	8824487	NA,C	NA,T	NA,1	NA,-inf	NA,inf	NA,0.259873	0.000193184	0.000321364
3	chr11:8418340:A:G	8418340	NA,G	NA,A	NA,1	NA,-inf	NA,inf	NA,0.201656	0.000193172	0.000321069
3	chr11:8559358:T:C	8559358	C,NA	T,NA	1,NA	-inf,NA	inf,NA	1.28491,NA	0.000193134	0.000313708
3	chr11:8779517:T:C	8779517	NA,C	NA,T	NA,1	NA,-inf	NA,inf	NA,0.0779096	0.000193083	0.000322525
3	chr11:8818178:G:C	8818178	NA,C	NA,G	NA,1	NA,inf	NA,inf	NA,0.286238	0.00019308	0.000321744
3	chr11:8603927:A:T	8603927	NA,T	NA,A	NA,1	NA,inf	NA,inf	NA,0.119425	0.000193017	0.000320696
3	chr11:9273420:T:C	9273420	NA,C	NA,T	NA,1	NA,inf	NA,inf	NA,0.22946	0.000192836	0.000320863
3	chr11:9192355:G:A	9192355	NA,A	NA,G	NA,1	NA,-inf	NA,inf	NA,0.205905	0.000192783	0.000320498
3	chr11:8396589:G:A	8396589	NA,A	NA,G	NA,1	NA,inf	NA,inf	NA,0.22298	0.00019272	0.000320177
3	chr11:8592360:G:C	8592360	NA,C	NA,G	NA,1	NA,inf	NA,inf	NA,0.251065	0.00019267	0.000320107
3	chr11:9091780:C:T	9091780	NA,T	NA,C	NA,1	NA,-inf	NA,inf	NA,0.215548	0.000192618	0.0003203
3	chr11:8501331:T:C	8501331	NA,C	NA,T	NA,1	NA,-inf	NA,inf	NA,0.26996	0.00019261	0.000320817
3	chr11:8867192:T:C	8867192	NA,C	NA,T	NA,1	NA,inf	NA,inf	NA,0.228753	0.000192531	0.000320413
3	chr11:8371214:T:C	8371214	NA,C	NA,T	NA,1	NA,-inf	NA,inf	NA,0.157633	0.000192497	0.000320077
3	chr11:8718389:A:C	8718389	NA,C	NA,A	NA,1	NA,inf	NA,inf	NA,0.0705282	0.000192403	0.00031957
3	chr11:9007377:T:C	9007377	NA,C	NA,T	NA,1	NA,inf	NA,inf	NA,0.639347	0.00019233	0.000319024
3	chr11:9042109:C:T	9042109	NA,T	NA,C	NA,1	NA,inf	NA,inf	NA,0.146564	0.000192313	0.000319928
3	chr11:8490436:G:A	8490436	NA,A	NA,G	NA,1	NA,inf	NA,inf	NA,0.129371	0.000192127	0.000319052
3	chr11:9002749:A:C	9002749	NA,C	NA,A	NA,1	NA,inf	NA,inf	NA,0.0705522	0.000192118	0.000319458
3	chr11:8515162:T:C	8515162	NA,C	NA,T	NA,1	NA,-inf	NA,inf	NA,0.282564	0.000192002	0.0003193
3	chr11:8860302:C:T	8860302	NA,T	NA,C	NA,1	NA,-inf	NA,inf	NA,0.327603	0.000191967	0.000317987
3	chr11:8920419:C:T	8920419	NA,T	NA,C	NA,1	NA,inf	NA,inf	NA,0.425439	0.00019192	0.000318831
3	chr11:8367085:T:C	8367085	NA,C	NA,T	NA,1	NA,inf	NA,inf	NA,0.0833882	0.000191906	0.000318917
3	chr11:9060201:T:C	9060201	NA,C	NA,T	NA,1	NA,-inf	NA,inf	NA,0.138394	0.000191796	0.000319069
3	chr11:8835382:A:C	8835382	NA,C	NA,A	NA,1	NA,-inf	NA,inf	NA,0.244198	0.000191772	0.000318722
3	chr11:9209484:TC:T	9209484	NA,T	NA,TC	NA,1	NA,-inf	NA,inf	NA,0.172816	0.000191767	0.000318811
3	chr11:9030518:C:T	9030518	T,NA	C,NA	1,NA	inf,NA	inf,NA	1.49588,NA	0.000191726	0.000320248
3	chr11:9267227:T:C	9267227	NA,C	NA,T	NA,1	NA,inf	NA,inf	NA,0.231333	0.0001917	0.0003189
3	chr11:8511317:G:T	8511317	NA,T	NA,G	NA,1	NA,inf	NA,inf	NA,0.156721	0.000191615	0.000318307
3	chr11:8448187:C:T	8448187	NA,T	NA,C	NA,1	NA,inf	NA,inf	NA,0.0893673	0.000191531	0.000318274
3	chr11:8338869:A:C	8338869	NA,C	NA,A	NA,1	NA,inf	NA,inf	NA,0.291276	0.000191527	0.000317952
3	chr11:9220847:C:T	9220847	NA,T	NA,C	NA,1	NA,inf	NA,inf	NA,0.102149	0.000191513	0.000318119
3	chr11:9137525:T:C	9137525	NA,C	NA,T	NA,1	NA,inf	NA,inf	NA,0.137085	0.000191378	0.000317535
3	chr11:8895520:T:C	8895520	NA,C	NA,T	NA,1	NA,-inf	NA,inf	NA,0.24654	0.000191322	0.000318119
3	chr11:9089238:A:G	9089238	NA,G	NA,A	NA,1	NA,inf	NA,inf	NA,0.1377	0.000191309	0.000318076
3	chr11:9222839:C:T	9222839	NA,T	NA,C	NA,1	NA,-inf	NA,inf	NA,0.242041	0.000191258	0.000318014
3	chr11:9104285:G:T	9104285	NA,T	NA,G	NA,1	NA,-inf	NA,inf	NA,0.177586	0.000191167	0.00031783
3	chr11:8662212:C:T	8662212	NA,T	NA,C	NA,1	NA,-inf	NA,inf	NA,0.128439	0.000191123	0.000317737
3	chr11:8502762:A:G	8502762	NA,G	NA,A	NA,1	NA,inf	NA,inf	NA,0.153048	0.000191004	0.000317295
3	chr11:8668671:C:T	8668671	T,NA	C,NA	1,NA	inf,NA	inf,NA	1.4284,NA	0.000190981	0.000321015
3	chr11:9122001:C:T	9122001	T,T	C,C	1,1	-inf,inf	inf,inf	0.789034,1.37568	0.000190955	0.000308054
3	chr11:8840621:T:C	8840621	NA,C	NA,T	NA,1	NA,-inf	NA,inf	NA,0.250932	0.000190902	0.000317479
3	chr11:9127658:TCAAA:T	9127658	NA,T	NA,TCAAA	NA,1	NA,inf	NA,inf	NA,0.13092	0.000190885	0.000316728
3	chr11:8604565:C:T	8604565	NA,T	NA,C	NA,1	NA,inf	NA,inf	NA,0.129253	0.000190872	0.000317318
3	chr11:9035213:T:C	9035213	NA,C	NA,T	NA,1	NA,-inf	NA,inf	NA,0.183183	0.000190863	0.000317411
3	chr11:8994087:C:T	8994087	NA,T	NA,C	NA,1	NA,-inf	NA,inf	NA,0.0177137	0.000190793	0.000316579
3	chr11:8883572:T:A	8883572	NA,A	NA,T	NA,1	NA,-inf	NA,inf	NA,0.240349	0.00019053	0.000316796
3	chr11:9161481:T:C	9161481	NA,C	NA,T	NA,1	NA,-inf	NA,inf	NA,0.150101	0.000190504	0.000316873
3	chr11:8407223:T:A	8407223	NA,A	NA,T	NA,1	NA,inf	NA,inf	NA,0.218128	0.000190435	0.000316433
3	chr11:8507312:G:A	8507312	NA,A	NA,G	NA,1	NA,inf	NA,inf	NA,0.149052	0.000190407	0.00031631
3	chr11:9146089:G:A	9146089	NA,A	NA,G	NA,1	NA,inf	NA,inf	NA,0.0726096	0.00019039	0.000317179
3	chr11:9076445:T:C	9076445	NA,C	NA,T	NA,1	NA,-inf	NA,inf	NA,0.139599	0.000190386	0.00031632
3	chr11:8757240:G:A	8757240	NA,A	NA,G	NA,1	NA,inf	NA,inf	NA,0.52042	0.000190363	0.000315837
3	chr11:9159359:T:G	9159359	NA,G	NA,T	NA,1	NA,-inf	NA,inf	NA,0.148924	0.000190329	0.00031658
3	chr11:9057555:A:G	9057555	NA,G	NA,A	NA,1	NA,-inf	NA,inf	NA,0.220876	0.000190301	0.000316163
3	chr11:8326053:C:T	8326053	NA,T	NA,C	NA,1	NA,inf	NA,inf	NA,0.0872055	0.000190289	0.000316018
3	chr11:9030997:C:T	9030997	NA,T	NA,C	NA,1	NA,inf	NA,inf	NA,0.0937486	0.000190229	0.00031637
3	chr11:9037481:A:G	9037481	NA,G	NA,A	NA,1	NA,-inf	NA,inf	NA,0.179847	0.000190214	0.000316332
3	chr11:8747251:ACC:A	8747251	NA,A	NA,ACC	NA,1	NA,inf	NA,inf	NA,0.644486	0.00019017	0.000315543
3	chr11:9215081:C:T	9215081	NA,T	NA,C	NA,1	NA,inf	NA,inf	NA,0.182769	0.0001901	0.000316023
3	chr11:9109946:A:C	9109946	NA,C	NA,A	NA,1	NA,inf	NA,inf	NA,0.20044	0.000190073	0.000315888
3	chr11:8431751:A:G	8431751	NA,G	NA,A	NA,1	NA,-inf	NA,inf	NA,0.178638	0.00019002	0.000315842
3	chr11:8990684:A:G	8990684	NA,G	NA,A	NA,1	NA,-inf	NA,inf	NA,0.230501	0.000189995	0.000316021
3	chr11:8834478:A:AT	8834478	NA,AT	NA,A	NA,1	NA,-inf	NA,inf	NA,0.0594759	0.000189983	0.000315613
3	chr11:8828179:G:A	8828179	NA,A	NA,G	NA,1	NA,-inf	NA,inf	NA,0.23125	0.000189862	0.000315537
3	chr11:8911297:C:T	8911297	NA,T	NA,C	NA,1	NA,-inf	NA,inf	NA,0.275726	0.000189845	0.000315593
3	chr11:8422910:C:T	8422910	NA,T	NA,C	NA,1	NA,-inf	NA,inf	NA,0.213447	0.00018983	0.000315615
3	chr11:8997773:G:T	8997773	NA,T	NA,G	NA,1	NA,-inf	NA,inf	NA,0.00524747	0.000189751	0.000314844
3	chr11:8450781:AGG:A	8450781	NA,A	NA,AGG	NA,1	NA,inf	NA,inf	NA,0.110652	0.000189732	0.000315129
3	chr11:8450779:TG:T	8450779	NA,T	NA,TG	NA,1	NA,inf	NA,inf	NA,0.110439	0.0001897	0.000315075
3	chr11:8702908:G:A	8702908	NA,A	NA,G	NA,1	NA,inf	NA,inf	NA,0.187054	0.000189676	0.000315288
3	chr11:8396074:A:G	8396074	NA,G	NA,A	NA,1	NA,inf	NA,inf	NA,0.200175	0.000189669	0.000315133
3	chr11:8524512:T:C	8524512	C,NA	T,NA	1,NA	inf,NA	inf,NA	0.272653,NA	0.000189616	0.000318743
3	chr11:8453337:T:C	8453337	C,C	T,T	1,1	-inf,-inf	inf,inf	1.66906,1.24426	0.000189531	0.000305416
3	chr11:8879937:A:T	8879937	NA,T	NA,A	NA,1	NA,inf	NA,inf	NA,0.0338724	0.000189459	0.000314841
3	chr11:8431978:G:A	8431978	NA,A	NA,G	NA,1	NA,-inf	NA,inf	NA,0.200442	0.000189453	0.000315016
3	chr11:8382201:C:T	8382201	NA,T	NA,C	NA,1	NA,inf	NA,inf	NA,0.0586515	0.000189444	0.000314798
3	chr11:9266906:T:C	9266906	NA,C	NA,T	NA,1	NA,inf	NA,inf	NA,0.214719	0.000189408	0.000315068
3	chr11:8900675:T:A	8900675	NA,A	NA,T	NA,1	NA,inf	NA,inf	NA,1.0806	0.000189399	0.000314481
3	chr11:8610656:T:C	8610656	NA,C	NA,T	NA,1	NA,-inf	NA,inf	NA,0.202399	0.00018938	0.000314903
3	chr11:8936653:A:G	8936653	NA,G	NA,A	NA,1	NA,inf	NA,inf	NA,0.0184773	0.000189311	0.000314487
3	chr11:8373212:G:C	8373212	NA,C	NA,G	NA,1	NA,inf	NA,inf	NA,0.0662388	0.000189291	0.000314527
3	chr11:8731908:C:A	8731908	NA,A	NA,C	NA,1	NA,inf	NA,inf	NA,0.00317678	0.000189279	0.000314486
3	chr11:8547458:C:T	8547458	NA,T	NA,C	NA,1	NA,-inf	NA,inf	NA,0.25685	0.000189218	0.000313137
3	chr11:9134602:G:A	9134602	NA,A	NA,G	NA,1	NA,-inf	NA,inf	NA,0.101538	0.000189217	0.000314825
3	chr11:9111098:T:C	9111098	NA,C	NA,T	NA,1	NA,inf	NA,inf	NA,0.0631895	0.000189203	0.000315176
3	chr11:8510564:G:T	8510564	NA,T	NA,G	NA,1	NA,inf	NA,inf	NA,0.140053	0.000189202	0.00031432
3	chr11:8508776:AAAT:A	8508776	NA,A	NA,AAAT	NA,1	NA,inf	NA,inf	NA,0.139547	0.000189131	0.000314203
3	chr11:8509737:C:T	8509737	NA,T	NA,C	NA,1	NA,inf	NA,inf	NA,0.139547	0.000189131	0.000314203
3	chr11:9129912:G:T	9129912	T,T	G,G	1,1	-inf,inf	inf,inf	0.640521,1.42813	0.000189079	0.000306665
3	chr11:9049351:C:T	9049351	NA,T	NA,C	NA,1	NA,-inf	NA,inf	NA,0.0453087	0.000189073	0.000314626
3	chr11:8851710:T:C	8851710	NA,C	NA,T	NA,1	NA,inf	NA,inf	NA,0.0273572	0.000189048	0.000314223
3	chr11:8633990:G:C	8633990	NA,C	NA,G	NA,1	NA,-inf	NA,inf	NA,0.198247	0.000189011	0.000314293
3	chr11:8820939:C:T	8820939	NA,T	NA,C	NA,1	NA,inf	NA,inf	NA,0.734735	0.000188924	0.000313196
3	chr11:8525738:A:G	8525738	NA,G	NA,A	NA,1	NA,inf	NA,inf	NA,0.137053	0.000188834	0.000313712
3	chr11:8966754:A:G	8966754	NA,G	NA,A	NA,1	NA,inf	NA,inf	NA,0.121997	0.000188808	0.000313706
3	chr11:8648625:T:C	8648625	NA,C	NA,T	NA,1	NA,-inf	NA,inf	NA,0.117086	0.000188778	0.000313682
3	chr11:9019920:G:T	9019920	NA,T	NA,G	NA,1	NA,inf	NA,inf	NA,0.0818368	0.00018877	0.000313675
3	chr11:8658834:G:A	8658834	NA,A	NA,G	NA,1	NA,-inf	NA,inf	NA,0.337732	0.0001887	0.000313755
3	chr11:8587801:T:C	8587801	NA,C	NA,T	NA,1	NA,-inf	NA,inf	NA,0.198333	0.000188687	0.000313729
3	chr11:9234744:T:A	9234744	NA,A	NA,T	NA,1	NA,-inf	NA,inf	NA,0.0551562	0.000188521	0.000313673
3	chr11:9140121:C:T	9140121	NA,T	NA,C	NA,1	NA,-inf	NA,inf	NA,0.244151	0.000188482	0.000313456
3	chr11:8349278:C:T	8349278	NA,T	NA,C	NA,1	NA,-inf	NA,inf	NA,0.114519	0.000188432	0.000313353
3	chr11:8387596:C:T	8387596	NA,T	NA,C	NA,1	NA,inf	NA,inf	NA,0.0569315	0.000188285	0.000313382
3	chr11:9088475:T:C	9088475	NA,C	NA,T	NA,1	NA,inf	NA,inf	NA,0.157157	0.000188281	0.00031293
3	chr11:8599403:C:G	8599403	NA,G	NA,C	NA,1	NA,inf	NA,inf	NA,0.0433283	0.000188272	0.000312776
3	chr11:9083359:T:C	9083359	NA,C	NA,T	NA,1	NA,inf	NA,inf	NA,0.131789	0.000188261	0.000312486
3	chr11:8355867:T:C	8355867	NA,C	NA,T	NA,1	NA,-inf	NA,inf	NA,0.203285	0.000188246	0.00031302
3	chr11:8490094:C:T	8490094	T,T	C,C	1,1	-inf,-inf	inf,inf	0.66109,1.42171	0.000188245	0.00031113
3	chr11:9202674:G:A	9202674	NA,A	NA,G	NA,1	NA,inf	NA,inf	NA,0.141375	0.000188193	0.000312343
3	chr11:9108481:A:T	9108481	NA,T	NA,A	NA,1	NA,inf	NA,inf	NA,0.165982	0.000188139	0.000312664
3	chr11:8897357:A:C	8897357	NA,C	NA,A	NA,1	NA,inf	NA,inf	NA,1.06025	0.000188135	0.000312405
3	chr11:8831950:T:C	8831950	NA,C	NA,T	NA,1	NA,-inf	NA,inf	NA,0.0711495	0.000188088	0.000312478
3	chr11:8792718:A:G	8792718	NA,G	NA,A	NA,1	NA,-inf	NA,inf	NA,0.0244739	0.000187997	0.000312498
3	chr11:8330779:C:T	8330779	NA,T	NA,C	NA,1	NA,-inf	NA,inf	NA,0.181029	0.000187995	0.000312616
3	chr11:9286942:A:G	9286942	NA,G	NA,A	NA,1	NA,inf	NA,inf	NA,0.188207	0.000187916	0.000312633
3	chr11:9076323:G:A	9076323	NA,A	NA,G	NA,1	NA,inf	NA,inf	NA,0.14538	0.00018783	0.000312337
3	chr11:8512611:T:C	8512611	NA,C	NA,T	NA,1	NA,inf	NA,inf	NA,0.129897	0.000187817	0.000312032
3	chr11:8339202:G:A	8339202	NA,A	NA,G	NA,1	NA,inf	NA,inf	NA,0.0728698	0.000187792	0.000312071
3	chr11:8935561:TAAAG:T	8935561	NA,T	NA,TAAAG	NA,1	NA,-inf	NA,inf	NA,0.0963764	0.000187686	0.000311478
3	chr11:9147838:C:T	9147838	NA,T	NA,C	NA,1	NA,inf	NA,inf	NA,0.165999	0.000187684	0.000311899
3	chr11:9238509:C:A	9238509	NA,A	NA,C	NA,1	NA,-inf	NA,inf	NA,0.0497873	0.000187647	0.000312208
3	chr11:8844106:T:C	8844106	NA,C	NA,T	NA,1	NA,-inf	NA,inf	NA,0.329326	0.000187641	0.000312117
3	chr11:9191131:T:C	9191131	NA,C	NA,T	NA,1	NA,inf	NA,inf	NA,0.177828	0.000187631	0.000311402
3	chr11:8652903:C:T	8652903	NA,T	NA,C	NA,1	NA,inf	NA,inf	NA,0.106726	0.00018762	0.000311908
3	chr11:8359169:A:G	8359169	NA,G	NA,A	NA,1	NA,-inf	NA,inf	NA,0.0782072	0.000187522	0.000311774
3	chr11:9217969:A:G	9217969	NA,G	NA,A	NA,1	NA,-inf	NA,inf	NA,0.0482108	0.000187521	0.000311995
3	chr11:8518386:A:T	8518386	NA,T	NA,A	NA,1	NA,inf	NA,inf	NA,0.127599	0.000187507	0.000311521
3	chr11:8358142:G:A	8358142	NA,A	NA,G	NA,1	NA,-inf	NA,inf	NA,0.0769804	0.000187413	0.000311595
3	chr11:8935118:A:G	8935118	NA,G	NA,A	NA,1	NA,inf	NA,inf	NA,0.0491672	0.000187402	0.000311201
3	chr11:8409425:C:T	8409425	NA,T	NA,C	NA,1	NA,-inf	NA,inf	NA,0.158873	0.00018739	0.00031147
3	chr11:8337275:G:A	8337275	NA,A	NA,G	NA,1	NA,inf	NA,inf	NA,0.0524823	0.000187379	0.00031134
3	chr11:8924797:C:T	8924797	NA,T	NA,C	NA,1	NA,inf	NA,inf	NA,0.0490049	0.000187376	0.000311158
3	chr11:9090984:C:T	9090984	NA,T	NA,C	NA,1	NA,-inf	NA,inf	NA,0.104799	0.000187299	0.000311463
3	chr11:8712092:G:A	8712092	NA,A	NA,G	NA,1	NA,inf	NA,inf	NA,0.0556174	0.000187278	0.000310956
3	chr11:8723961:T:G	8723961	NA,G	NA,T	NA,1	NA,inf	NA,inf	NA,0.160061	0.000187247	0.00031115
3	chr11:9199079:T:C	9199079	NA,C	NA,T	NA,1	NA,inf	NA,inf	NA,0.158557	0.000187187	0.000311039
3	chr11:9297202:G:A	9297202	NA,A	NA,G	NA,1	NA,-inf	NA,inf	NA,0.149124	0.000187164	0.000311371
3	chr11:8513915:T:C	8513915	NA,C	NA,T	NA,1	NA,inf	NA,inf	NA,0.124216	0.000187096	0.000310842
3	chr11:8645796:A:G	8645796	NA,G	NA,A	NA,1	NA,-inf	NA,inf	NA,0.324443	0.000187054	0.000311012
3	chr11:9014761:A:G	9014761	NA,G	NA,A	NA,1	NA,inf	NA,inf	NA,0.54911	0.000187042	0.000310419
3	chr11:9047670:G:A	9047670	NA,A	NA,G	NA,1	NA,-inf	NA,inf	NA,0.206822	0.000187015	0.000310961
3	chr11:8629348:T:C	8629348	NA,C	NA,T	NA,1	NA,inf	NA,inf	NA,0.100702	0.000187009	0.000310891
3	chr11:8483200:T:TA	8483200	NA,TA	NA,T	NA,1	NA,-inf	NA,inf	NA,0.321685	0.000186972	0.000310918
3	chr11:8833400:T:G	8833400	G,NA	T,NA	1,NA	-inf,NA	inf,NA	1.32047,NA	0.000186902	0.000306961
3	chr11:8468937:C:T	8468937	NA,T	NA,C	NA,1	NA,-inf	NA,inf	NA,0.155581	0.000186876	0.000310621
3	chr11:8799042:G:T	8799042	T,T	G,G	1,1	-inf,-inf	inf,inf	4.2315,1.5034	0.000186874	0.00030078
3	chr11:8546605:G:T	8546605	T,T	G,G	1,1	-inf,-inf	inf,inf	0.926014,0.180172	0.000186851	0.000442437
3	chr11:8986064:CA:C	8986064	NA,C	NA,CA	NA,1	NA,-inf	NA,inf	NA,0.0606614	0.000186788	0.000310011
3	chr11:8446899:T:C	8446899	C,NA	T,NA	1,NA	-inf,NA	inf,NA	0.3979,NA	0.000186686	0.00030677
3	chr11:8786331:T:A	8786331	NA,A	NA,T	NA,1	NA,-inf	NA,inf	NA,0.00158729	0.000186674	0.000310309
3	chr11:8829027:G:A	8829027	NA,A	NA,G	NA,1	NA,-inf	NA,inf	NA,0.0512024	0.000186646	0.000310191
3	chr11:8400598:T:C	8400598	NA,C	NA,T	NA,1	NA,-inf	NA,inf	NA,0.158459	0.000186546	0.000310101
3	chr11:8777764:A:G	8777764	NA,G	NA,A	NA,1	NA,-inf	NA,inf	NA,0.00750141	0.000186531	0.000310011
3	chr11:9078790:T:C	9078790	NA,C	NA,T	NA,1	NA,-inf	NA,inf	NA,0.0582828	0.0001865	0.000309959
3	chr11:8515471:A:C	8515471	NA,C	NA,A	NA,1	NA,inf	NA,inf	NA,0.0361956	0.000186491	0.000310773
3	chr11:8741708:T:C	8741708	NA,C	NA,T	NA,1	NA,-inf	NA,inf	NA,0.123355	0.000186454	0.000309902
3	chr11:8606086:G:A	8606086	NA,A	NA,G	NA,1	NA,-inf	NA,inf	NA,0.185965	0.000186442	0.000309823
3	chr11:8554873:T:C	8554873	NA,C	NA,T	NA,1	NA,inf	NA,inf	NA,0.0944984	0.000186404	0.000309647
3	chr11:8869676:T:A	8869676	NA,A	NA,T	NA,1	NA,-inf	NA,inf	NA,0.246941	0.00018635	0.000310173
3	chr11:8712191:G:A	8712191	NA,A	NA,G	NA,1	NA,inf	NA,inf	NA,0.041375	0.000186324	0.000309363
3	chr11:9034990:C:T	9034990	NA,T	NA,C	NA,1	NA,inf	NA,inf	NA,0.0808247	0.000186312	0.000309824
3	chr11:8573815:T:C	8573815	NA,C	NA,T	NA,1	NA,inf	NA,inf	NA,0.0644589	0.000186258	0.000309405
3	chr11:9254855:G:C	9254855	NA,C	NA,G	NA,1	NA,-inf	NA,inf	NA,0.0396476	0.00018618	0.000309745
3	chr11:8411729:C:T	8411729	NA,T	NA,C	NA,1	NA,-inf	NA,inf	NA,0.147795	0.00018613	0.000309381
3	chr11:8368264:G:A	8368264	NA,A	NA,G	NA,1	NA,inf	NA,inf	NA,0.152756	0.000186103	0.000309258
3	chr11:8628341:G:A	8628341	NA,A	NA,G	NA,1	NA,inf	NA,inf	NA,0.0509146	0.000186004	0.000309127
3	chr11:8838958:A:G	8838958	NA,G	NA,A	NA,1	NA,-inf	NA,inf	NA,0.0757796	0.000186	0.000309044
3	chr11:9167549:G:A	9167549	NA,A	NA,G	NA,1	NA,inf	NA,inf	NA,0.0921029	0.000185939	0.000309032
3	chr11:9255154:C:T	9255154	T,T	C,C	1,1	-inf,-inf	inf,inf	1.038,1.31943	0.000185844	0.00030304
3	chr11:9290426:G:A	9290426	NA,A	NA,G	NA,1	NA,inf	NA,inf	NA,0.169997	0.000185816	0.000309112
3	chr11:8586888:C:T	8586888	NA,T	NA,C	NA,1	NA,inf	NA,inf	NA,0.0598315	0.000185727	0.000308562
3	chr11:8421538:C:T	8421538	NA,T	NA,C	NA,1	NA,-inf	NA,inf	NA,0.14744	0.000185706	0.000308945
3	chr11:9105547:G:C	9105547	NA,C	NA,G	NA,1	NA,-inf	NA,inf	NA,0.15023	0.00018569	0.000309042
3	chr11:8536752:T:C	8536752	NA,C	NA,T	NA,1	NA,-inf	NA,inf	NA,0.226729	0.00018568	0.00030867
3	chr11:9295390:G:A	9295390	NA,A	NA,G	NA,1	NA,inf	NA,inf	NA,0.171659	0.000185656	0.000308839
3	chr11:9141599:T:C	9141599	NA,C	NA,T	NA,1	NA,inf	NA,inf	NA,0.0331059	0.00018564	0.000308274
3	chr11:8921341:CAT:C	8921341	NA,C	NA,CAT	NA,1	NA,-inf	NA,inf	NA,0.110291	0.000185608	0.00030809
3	chr11:9303460:G:A	9303460	NA,A	NA,G	NA,1	NA,-inf	NA,inf	NA,0.0628095	0.000185555	0.000308221
3	chr11:8416235:A:G	8416235	NA,G	NA,A	NA,1	NA,inf	NA,inf	NA,0.0264222	0.000185555	0.000308349
3	chr11:8921660:AT:A	8921660	NA,A	NA,AT	NA,1	NA,-inf	NA,inf	NA,0.111265	0.000185527	0.00030796
3	chr11:8519817:C:T	8519817	NA,T	NA,C	NA,1	NA,inf	NA,inf	NA,0.0878475	0.00018549	0.000308018
3	chr11:9008311:G:A	9008311	NA,A	NA,G	NA,1	NA,-inf	NA,inf	NA,0.189743	0.000185448	0.000308325
3	chr11:8887229:A:C	8887229	NA,C	NA,A	NA,1	NA,inf	NA,inf	NA,0.0072816	0.000185374	0.000308074
3	chr11:8843758:C:G	8843758	NA,G	NA,C	NA,1	NA,-inf	NA,inf	NA,0.0816532	0.000185234	0.000307778
3	chr11:9201041:A:G	9201041	NA,G	NA,A	NA,1	NA,inf	NA,inf	NA,0.116547	0.000185226	0.000307798
3	chr11:9326111:C:G	9326111	NA,G	NA,C	NA,1	NA,inf	NA,inf	NA,0.108417	0.000185162	0.000307678
3	chr11:9094811:G:A	9094811	A,NA	G,NA	1,NA	-inf,NA	inf,NA	0.216839,NA	0.000185147	0.000305004
3	chr11:8772429:A:G	8772429	G,G	A,A	1,1	inf,-inf	inf,inf	2.69662,0.967234	0.000185143	0.000308715
3	chr11:9313409:C:G	9313409	NA,G	NA,C	NA,1	NA,-inf	NA,inf	NA,0.131803	0.000185109	0.000307921
3	chr11:9106516:T:C	9106516	NA,C	NA,T	NA,1	NA,-inf	NA,inf	NA,0.17699	0.000185094	0.0003076
3	chr11:8335676:G:GT	8335676	NA,GT	NA,G	NA,1	NA,inf	NA,inf	NA,0.138514	0.00018505	0.000307635
3	chr11:9249586:T:C	9249586	NA,C	NA,T	NA,1	NA,inf	NA,inf	NA,0.0838699	0.000184981	0.000307443
3	chr11:9205784:CT:C	9205784	NA,C	NA,CT	NA,1	NA,inf	NA,inf	NA,0.0830209	0.00018497	0.000307426
3	chr11:9107276:A:G	9107276	NA,G	NA,A	NA,1	NA,inf	NA,inf	NA,0.0869843	0.000184915	0.000306973
3	chr11:9231505:C:T	9231505	NA,T	NA,C	NA,1	NA,-inf	NA,inf	NA,0.130568	0.00018487	0.000307396
3	chr11:9231791:T:G	9231791	NA,G	NA,T	NA,1	NA,-inf	NA,inf	NA,0.0942001	0.000184867	0.000307438
3	chr11:8924135:G:T	8924135	NA,T	NA,G	NA,1	NA,-inf	NA,inf	NA,0.11721	0.000184864	0.000306878
3	chr11:9026676:C:T	9026676	NA,T	NA,C	NA,1	NA,-inf	NA,inf	NA,0.121427	0.000184845	0.000307258
3	chr11:9184515:T:C	9184515	NA,C	NA,T	NA,1	NA,-inf	NA,inf	NA,0.0650021	0.000184832	0.000307335
3	chr11:8849282:A:C	8849282	NA,C	NA,A	NA,1	NA,inf	NA,inf	NA,1.02494	0.000184824	0.00030698
3	chr11:9069314:G:T	9069314	NA,T	NA,G	NA,1	NA,inf	NA,inf	NA,0.163947	0.0001848	0.000307044
3	chr11:8917594:A:T	8917594	NA,T	NA,A	NA,1	NA,-inf	NA,inf	NA,0.118012	0.00018477	0.000306728
3	chr11:9215415:C:T	9215415	NA,T	NA,C	NA,1	NA,-inf	NA,inf	NA,0.124141	0.000184756	0.000307214
```
