## Supplementary material for "Characterization of shared and ancestry-specific signals driving complex traits using multi-ancestry fine-mapping": susiex_nc3.cs80.snp

```
BP	SNP	PIP(CS1)	LogBF(CS1,Pop1)	LogBF(CS1,Pop2)	PIP(CS2)	LogBF(CS2,Pop1)	LogBF(CS2,Pop2)	PIP(CS3)	LogBF(CS3,Pop1)	LogBF(CS3,Pop2)
8324885	chr11:8324885:G:A	1.30368e-13	-1.16596	-0.760957	4.64502e-05	-1.58853	-0.675921	7.7372e-05	-1.48648	-0.679491
8325232	chr11:8325232:G:A	4.15303e-13	-2.56695e-10	-0.768267	0.000221423	-2.56695e-10	-0.702759	0.000333073	-2.56695e-10	-0.706238
8325321	chr11:8325321:A:G	5.17977e-14	-1.55573	-1.29421	1.72734e-05	-1.94933	-1.30434	2.58499e-05	-1.95885	-1.30344
8325512	chr11:8325512:T:G	1.33315e-13	-1.90456	-3.33048e-10	9.29029e-05	-1.57128	-3.33048e-10	0.000137508	-1.59092	-3.33048e-10
8325567	chr11:8325567:G:A	3.38073e-13	-0.832977	-0.141038	0.000180131	-1.34643	0.437279	0.000250707	-1.45547	0.465153
8325919	chr11:8325919:G:A	2.79747e-13	-0.745731	-0.417661	0.000146416	-1.33035	0.213969	0.000204012	-1.44185	0.245428
8325938	chr11:8325938:A:C	3.19674e-13	-2.56695e-10	-1.02998	0.000178309	-2.56695e-10	-0.919315	0.000270147	-2.56695e-10	-0.915636
8326053	chr11:8326053:C:T	2.4099e-13	-2.56695e-10	-1.31252	0.000125752	-2.56695e-10	-1.26852	0.000190289	-2.56695e-10	-1.26606
8326252	chr11:8326252:G:A	4.73294e-14	-1.74348	-1.19666	1.69588e-05	-1.97128	-1.30077	2.5679e-05	-1.96774	-1.30119
8326390	chr11:8326390:G:A	3.15583e-13	-2.56695e-10	-1.04285	0.000142806	-2.56695e-10	-1.14135	0.000215363	-2.56695e-10	-1.14227
8326729	chr11:8326729:A:G	2.77844e-13	0.0892477	-1.25946	4.52338e-05	-1.02109	-1.2699	8.09186e-05	-0.850514	-1.27064
8326777	chr11:8326777:A:G	9.89674e-14	-1.15137	-1.05111	4.24894e-05	-1.327	-1.02658	7.53599e-05	-1.16517	-1.02716
8326783	chr11:8326783:G:A	5.65769e-14	-1.57842	-1.18326	2.36569e-05	-1.82157	-1.11761	3.81639e-05	-1.75497	-1.11774
8326793	chr11:8326793:C:T	5.71002e-14	-1.56727	-1.1852	2.37601e-05	-1.81517	-1.11966	3.83787e-05	-1.74733	-1.11977
8327035	chr11:8327035:G:A	6.07561e-13	-2.56695e-10	-0.387824	0.000263594	-2.56695e-10	-0.528424	0.000401346	-2.56695e-10	-0.519778
8327153	chr11:8327153:C:G	7.59187e-13	-0.315254	0.150226	0.000320612	-1.21607	0.883466	0.000438226	-1.3479	0.916032
8327260	chr11:8327260:A:C	7.33511e-13	-2.56695e-10	-0.199434	0.000383076	-2.56695e-10	-0.154602	0.000575569	-2.56695e-10	-0.159241
8327279	chr11:8327279:G:A	7.7202e-13	-0.124528	-0.0237379	0.000293324	-1.08793	0.666373	0.000395705	-1.23099	0.697055
8327553	chr11:8327553:A:G	2.37154e-13	-0.652279	-0.676288	4.08459e-05	-1.69898	-0.694044	6.62916e-05	-1.62607	-0.69447
8327571	chr11:8327571:A:C	3.48292e-13	-0.763137	-0.181099	6.41612e-05	-1.74661	-0.194823	0.000103494	-1.68	-0.195086
8327621	chr11:8327621:T:C	2.94981e-13	-0.734166	-0.376201	5.31281e-05	-1.73626	-0.393865	8.58331e-05	-1.66824	-0.393954
8327661	chr11:8327661:A:G	1.51389e-13	-1.77742	-3.33048e-10	0.000119334	-1.32091	-3.33048e-10	0.000174165	-1.3546	-3.33048e-10
8327667	chr11:8327667:T:C	3.03737e-13	-0.945792	-0.135321	5.94884e-05	-1.84556	-0.171496	9.44818e-05	-1.79462	-0.171569
8327790	chr11:8327790:C:T	1.86417e-13	-0.93972	-0.629572	9.73103e-05	-1.46964	-0.0552893	0.000136657	-1.57101	-0.0261167
8327959	chr11:8327959:C:T	3.89166e-14	-1.94999	-1.18586	2.73807e-05	-1.77426	-1.01874	3.99794e-05	-1.81457	-1.01167
8328112	chr11:8328112:A:G	1.2683e-12	1.34374	-0.995592	0.0087833	3.81622	-0.838451	0.00176399	1.81087	-0.850133
8328288	chr11:8328288:C:T	3.42864e-14	-1.96734	-1.29519	1.93939e-05	-1.932	-1.20588	2.90196e-05	-1.94514	-1.20149
8328340	chr11:8328340:G:A	1.79712e-12	-2.56695e-10	0.696666	0.000693412	-2.56695e-10	0.43879	0.00104044	-2.56695e-10	0.432803
8328367	chr11:8328367:C:T	2.46931e-13	-2.56695e-10	-1.28817	0.000130638	-2.56695e-10	-1.23041	0.000195186	-2.56695e-10	-1.24065
8328462	chr11:8328462:G:A	3.34256e-14	-1.97072	-1.31723	1.72497e-05	-1.92546	-1.32958	2.56812e-05	-1.93951	-1.32934
8328476	chr11:8328476:A:G	1.76976e-13	-1.62126	-3.33048e-10	6.64137e-05	-1.90693	-3.33048e-10	0.000105474	-1.85614	-3.33048e-10
8328584	chr11:8328584:C:T	2.51436e-13	-0.892866	-0.377222	5.03363e-05	-1.79225	-0.391858	8.06521e-05	-1.73241	-0.392042
8328607	chr11:8328607:C:T	5.39717e-13	-2.56695e-10	-0.506231	0.000233994	-2.56695e-10	-0.647541	0.000352244	-2.56695e-10	-0.650277
8328931	chr11:8328931:G:A	5.99845e-14	-1.42337	-1.27982	3.56413e-05	-1.23667	-1.29266	4.52022e-05	-1.41023	-1.29322
8328932	chr11:8328932:A:C	5.64387e-13	-2.56695e-10	-0.461537	0.000275861	-2.56695e-10	-0.482937	0.000413529	-2.56695e-10	-0.489872
8329148	chr11:8329148:A:AG	4.0566e-12	1.51082	-3.33048e-10	0.00101912	0.823865	-3.33048e-10	0.00167342	0.908025	-3.33048e-10
8329717	chr11:8329717:A:G	5.04031e-14	-1.93391	-0.943314	2.38677e-05	-1.77859	-1.15171	3.42753e-05	-1.8212	-1.15898
8330110	chr11:8330110:T:C	4.3729e-14	-1.95702	-1.06224	2.45253e-05	-1.67895	-1.22418	3.49177e-05	-1.73204	-1.22957
8330303	chr11:8330303:C:T	4.35315e-14	-1.97045	-1.05335	3.69511e-05	-1.65876	-0.834475	5.34422e-05	-1.71069	-0.825306
8330491	chr11:8330491:A:G	9.46018e-13	-0.377594	0.43258	0.000175009	-1.3116	0.373606	0.000305341	-1.16688	0.373711
8330779	chr11:8330779:C:T	2.59475e-13	-2.56695e-10	-1.23862	0.000124644	-2.56695e-10	-1.27738	0.000187995	-2.56695e-10	-1.27818
8330830	chr11:8330830:T:G	3.7143e-14	-1.96954	-1.21296	2.88802e-05	-1.69667	-1.04301	4.17804e-05	-1.74619	-1.03599
8330897	chr11:8330897:C:T	6.82011e-14	-1.5393	-1.03552	1.86446e-05	-1.96737	-1.20991	2.80171e-05	-1.97105	-1.21074
8330903	chr11:8330903:G:A	2.81392e-13	-2.56695e-10	-1.15753	0.00015329	-2.56695e-10	-1.0705	0.000232085	-2.56695e-10	-1.0675
8330964	chr11:8330964:G:A	4.45631e-13	-1.97129	1.2735	0.000200651	-1.97228	1.17101	0.000316002	-1.91858	1.15973
8331195	chr11:8331195:C:T	2.37887e-13	-2.56695e-10	-1.32548	0.000118738	-2.56695e-10	-1.32592	0.000179311	-2.56695e-10	-1.32548
8331803	chr11:8331803:C:T	4.57255e-13	-1.21703	0.544994	0.000269457	-0.962738	0.456311	0.0003694	-1.05024	0.447516
8332010	chr11:8332010:C:T	1.13348e-12	0.786812	-0.551043	9.76921e-05	-0.981817	-0.539197	0.000161522	-0.893649	-0.53631
8332272	chr11:8332272:G:C	2.69356e-13	-2.56695e-10	-1.20124	0.000133304	-2.56695e-10	-1.2102	0.000200911	-2.56695e-10	-1.21174
8332916	chr11:8332916:G:A	1.1157e-13	-0.766542	-1.31608	2.32588e-05	-1.67953	-1.27663	3.22323e-05	-1.76992	-1.27171
8332987	chr11:8332987:G:A	2.69496e-13	-2.56695e-10	-1.20072	0.000134448	-2.56695e-10	-1.20166	0.000202497	-2.56695e-10	-1.20388
8333234	chr11:8333234:G:A	3.7962e-13	-2.56695e-10	-0.858107	0.000191549	-2.56695e-10	-0.847688	0.000288395	-2.56695e-10	-0.850269
8333343	chr11:8333343:C:T	3.82042e-13	-2.56695e-10	-0.851747	0.00017402	-2.56695e-10	-0.943666	0.000262045	-2.56695e-10	-0.946083
8333742	chr11:8333742:A:T	5.41685e-14	-1.92623	-0.878949	3.57911e-05	-1.97215	-0.552984	5.56315e-05	-1.95568	-0.540172
8333768	chr11:8333768:A:G	2.95809e-13	-2.56695e-10	-1.10756	0.000163986	-2.56695e-10	-1.00305	0.000248335	-2.56695e-10	-0.999823
8333819	chr11:8333819:C:A	2.68417e-13	-2.56695e-10	-1.20474	0.000122424	-2.56695e-10	-1.29534	0.000184352	-2.56695e-10	-1.29775
8333926	chr11:8333926:G:A	9.79415e-14	-1.22486	-0.98805	2.04075e-05	-1.90935	-1.17758	3.0293e-05	-1.92514	-1.17854
8334366	chr11:8334366:T:C	1.60668e-13	-1.61397	-0.103963	0.000130874	-1.91612	0.687518	0.000200418	-1.94157	0.727377
8334421	chr11:8334421:G:A	4.96965e-13	0.145961	-0.734718	0.000147381	-0.498954	-0.61086	0.000272925	-0.295268	-0.610137
8334562	chr11:8334562:G:A	3.7546e-13	-2.56695e-10	-0.869125	0.000197377	-2.56695e-10	-0.817721	0.00029944	-2.56695e-10	-0.812685
8334796	chr11:8334796:A:G	2.1341e-12	-2.56695e-10	0.868525	0.000857568	-2.56695e-10	0.651266	0.00128543	-2.56695e-10	0.644247
8335331	chr11:8335331:C:T	4.11772e-14	-1.76766	-1.31173	1.68723e-05	-1.9508	-1.32637	2.5763e-05	-1.93944	-1.32622
8335449	chr11:8335449:C:T	3.35767e-14	-1.96721	-1.31624	1.73405e-05	-1.92419	-1.3256	2.58374e-05	-1.93802	-1.32475
8335676	chr11:8335676:G:GT	2.5084e-13	-2.56695e-10	-1.27246	0.000122608	-2.56695e-10	-1.29384	0.00018505	-2.56695e-10	-1.29398
8336046	chr11:8336046:C:T	2.61048e-13	-2.56695e-10	-1.23257	0.000138604	-2.56695e-10	-1.17121	0.000206437	-2.56695e-10	-1.1846
8336152	chr11:8336152:C:T	5.59717e-14	-1.73942	-1.03301	1.89051e-05	-1.95777	-1.20563	2.87804e-05	-1.94836	-1.20654
8336255	chr11:8336255:G:A	9.6736e-14	-1.97029	-0.255002	4.14583e-05	-1.96735	-0.410796	6.208e-05	-1.96863	-0.417547
8336262	chr11:8336262:C:T	3.61304e-13	-2.56695e-10	-0.907558	0.000153021	-2.56695e-10	-1.07226	0.000230375	-2.56695e-10	-1.07489
8336279	chr11:8336279:A:G	2.45849e-13	-2.56695e-10	-1.29256	0.000128181	-2.56695e-10	-1.24939	0.000193661	-2.56695e-10	-1.24849
8336293	chr11:8336293:T:A	1.10403e-12	-2.56695e-10	0.20945	0.000486155	-2.56695e-10	0.0836936	0.000736503	-2.56695e-10	0.0873124
8336497	chr11:8336497:A:C	2.65605e-13	-2.56695e-10	-1.21527	0.000136792	-2.56695e-10	-1.18437	0.000207094	-2.56695e-10	-1.18143
8336502	chr11:8336502:C:T	7.08611e-14	-1.83022	-0.706336	3.93521e-05	-1.94423	-0.48606	5.91813e-05	-1.96473	-0.469267
8336930	chr11:8336930:G:A	2.45924e-13	-2.56695e-10	-1.29225	0.000118296	-2.56695e-10	-1.32965	0.000178531	-2.56695e-10	-1.32984
8337092	chr11:8337092:A:C	2.43648e-13	-2.56695e-10	-1.30155	0.000118265	-2.56695e-10	-1.3299	0.000178545	-2.56695e-10	-1.32976
8337275	chr11:8337275:G:A	2.38653e-13	-2.56695e-10	-1.32227	0.000123984	-2.56695e-10	-1.28268	0.000187379	-2.56695e-10	-1.28147
8337429	chr11:8337429:T:C	2.96435e-13	-2.56695e-10	-1.10545	0.00015914	-2.56695e-10	-1.03305	0.000240648	-2.56695e-10	-1.03127
8337771	chr11:8337771:G:A	4.18444e-14	-1.95171	-1.11161	1.80981e-05	-1.97088	-1.23615	2.92434e-05	-1.89936	-1.23958
8337889	chr11:8337889:A:G	1.53224e-13	-1.76538	-3.33048e-10	0.00019326	-0.838799	-3.33048e-10	0.000125815	-1.67979	-3.33048e-10
8337948	chr11:8337948:T:C	3.76761e-14	-1.972	-1.19625	2.07666e-05	-1.75499	-1.3145	3.00797e-05	-1.79481	-1.31594
8338182	chr11:8338182:T:C	2.39579e-13	-2.56695e-10	-1.31839	0.000118264	-2.56695e-10	-1.32992	0.000178518	-2.56695e-10	-1.32991
8338209	chr11:8338209:A:T	5.15772e-14	-1.5565	-1.2977	4.68424e-05	-0.940604	-1.31544	6.73529e-05	-0.988508	-1.31615
8338333	chr11:8338333:A:C	3.59465e-14	-1.96783	-1.24741	2.1198e-05	-1.73235	-1.31658	3.05283e-05	-1.77836	-1.31759
8338371	chr11:8338371:C:T	2.4222e-13	-2.56695e-10	-1.30743	0.000119515	-2.56695e-10	-1.31939	0.000180246	-2.56695e-10	-1.32028
8338869	chr11:8338869:A:C	2.82351e-13	-2.56695e-10	-1.15413	0.00012645	-2.56695e-10	-1.26299	0.000191527	-2.56695e-10	-1.25957
8339202	chr11:8339202:G:A	2.4085e-13	-2.56695e-10	-1.3131	0.000124302	-2.56695e-10	-1.28012	0.000187792	-2.56695e-10	-1.27926
8339226	chr11:8339226:C:T	1.80726e-13	-1.6003	-3.33048e-10	0.000187564	-0.868715	-3.33048e-10	0.000271028	-0.912379	-3.33048e-10
8339566	chr11:8339566:A:G	1.59579e-13	-0.397474	-1.32727	2.89411e-05	-1.49825	-1.23932	3.83566e-05	-1.62929	-1.23838
8340021	chr11:8340021:T:C	7.41236e-13	-2.56695e-10	-0.188958	0.000350033	-2.56695e-10	-0.244807	0.000530206	-2.56695e-10	-0.241335
8340174	chr11:8340174:TG:T	1.54635e-13	-1.39353	-0.362676	0.000113085	-1.69866	0.323964	0.000164381	-1.77589	0.363477
8340821	chr11:8340821:A:G	6.03596e-14	-1.37292	-1.32403	6.88819e-05	-0.540938	-1.3295	9.83444e-05	-0.596499	-1.32963
8340855	chr11:8340855:T:G	6.49427e-13	-2.56695e-10	-0.321186	0.000307146	-2.56695e-10	-0.375511	0.000464995	-2.56695e-10	-0.372574
8340979	chr11:8340979:C:G	2.28377e-13	-0.288156	-1.07812	4.41269e-05	-1.476	-0.839765	5.8931e-05	-1.60779	-0.830442
8341115	chr11:8341115:C:CT	3.97371e-14	-1.95416	-1.16084	2.30028e-05	-1.66208	-1.30514	3.30542e-05	-1.7098	-1.30666
8341144	chr11:8341144:A:G	3.48349e-14	-1.96068	-1.28598	1.65333e-05	-1.96815	-1.32931	2.49078e-05	-1.97048	-1.32894
8341480	chr11:8341480:G:T	1.06886e-13	-0.803228	-1.32229	2.85999e-05	-1.64707	-1.10236	3.89673e-05	-1.75273	-1.09915
8341750	chr11:8341750:T:C	3.14291e-13	-0.0118663	-1.03509	5.47657e-05	-1.30983	-0.78994	7.14852e-05	-1.46459	-0.780517
8341811	chr11:8341811:T:C	1.44397e-13	-1.82471	-3.33048e-10	6.27899e-05	-1.96304	-3.33048e-10	9.51411e-05	-1.95924	-3.33048e-10
8341970	chr11:8341970:T:C	3.35208e-14	-1.97159	-1.31352	1.67154e-05	-1.97053	-1.31598	2.52472e-05	-1.96847	-1.31741
8342139	chr11:8342139:C:A	5.94047e-14	-1.52862	-1.18428	1.95406e-05	-1.93908	-1.19126	2.92394e-05	-1.95073	-1.18835
8342373	chr11:8342373:G:T	6.84077e-13	-2.56695e-10	-0.269206	0.000427881	-2.56695e-10	-0.0439886	0.000647537	-2.56695e-10	-0.0414248
8342603	chr11:8342603:C:T	2.85642e-13	-2.56695e-10	-1.14254	0.000135399	-2.56695e-10	-1.19461	0.000204342	-2.56695e-10	-1.19481
8342675	chr11:8342675:G:C	2.76648e-12	-2.56695e-10	1.12806	0.00111379	-2.56695e-10	0.912685	0.00167122	-2.56695e-10	0.906711
8342719	chr11:8342719:A:T	2.53557e-13	-2.56695e-10	-1.26169	0.000120136	-2.56695e-10	-1.31421	0.000181159	-2.56695e-10	-1.31522
8342736	chr11:8342736:C:T	8.23398e-13	-2.56695e-10	-0.0838374	0.000370617	-2.56695e-10	-0.187665	0.000561106	-2.56695e-10	-0.184691
8342749	chr11:8342749:C:G	2.36876e-13	-2.56695e-10	-1.32974	0.000118347	-2.56695e-10	-1.32921	0.000178626	-2.56695e-10	-1.32931
8342810	chr11:8342810:C:A	2.38682e-13	-2.56695e-10	-1.32214	0.000119423	-2.56695e-10	-1.32017	0.000180204	-2.56695e-10	-1.32051
8343208	chr11:8343208:T:C	4.46526e-13	-0.3783	-0.317479	0.000108355	-1.52143	0.104001	0.000146521	-1.64671	0.119279
8343444	chr11:8343444:C:T	3.86098e-14	-1.8471	-1.29667	1.77487e-05	-1.95715	-1.26937	2.68056e-05	-1.96112	-1.26487
8343532	chr11:8343532:TC:T	2.37881e-13	-2.56695e-10	-1.32551	0.000122372	-2.56695e-10	-1.29577	0.000184412	-2.56695e-10	-1.29743
8343619	chr11:8343619:C:T	2.41661e-13	-2.56695e-10	-1.30974	0.000118821	-2.56695e-10	-1.32522	0.000179311	-2.56695e-10	-1.32548
8344020	chr11:8344020:C:T	1.79744e-13	-1.82056	0.214812	8.23496e-05	-1.95094	0.25908	0.000125551	-1.94019	0.258297
8344425	chr11:8344425:C:T	3.32576e-13	-2.56695e-10	-0.990409	0.00014213	-2.56695e-10	-1.14609	0.000214294	-2.56695e-10	-1.14725
8344601	chr11:8344601:C:T	6.91959e-14	-1.24961	-1.31072	2.62019e-05	-1.58719	-1.24982	4.59266e-05	-1.43705	-1.25051
8344709	chr11:8344709:G:A	3.93577e-13	-0.10173	-0.720269	6.90084e-05	-1.24332	-0.62529	0.000123054	-1.06661	-0.635369
8344903	chr11:8344903:C:T	5.83614e-13	0.266677	-0.694713	0.000104943	-0.843228	-0.606194	0.000193686	-0.631603	-0.616759
8345014	chr11:8345014:G:A	3.74892e-13	-2.56695e-10	-0.870638	0.000181404	-2.56695e-10	-0.902105	0.000272731	-2.56695e-10	-0.906114
8345323	chr11:8345323:A:G	1.44062e-13	-1.82703	-3.33048e-10	9.02251e-05	-1.60053	-3.33048e-10	0.00013605	-1.60157	-3.33048e-10
8345600	chr11:8345600:C:T	4.06903e-14	-1.85261	-1.23868	1.74479e-05	-1.93075	-1.31286	2.67072e-05	-1.9165	-1.31317
8345925	chr11:8345925:G:A	4.49742e-13	-2.56695e-10	-0.688602	0.0002555	-2.56695e-10	-0.559611	0.000386444	-2.56695e-10	-0.557613
8345929	chr11:8345929:C:T	3.9695e-14	-1.87737	-1.23868	1.77435e-05	-1.91395	-1.31286	2.72264e-05	-1.89725	-1.31317
8345936	chr11:8345936:C:T	4.08638e-13	-2.56695e-10	-0.784448	0.000196182	-2.56695e-10	-0.82379	0.000296423	-2.56695e-10	-0.822813
8346577	chr11:8346577:G:A	3.96151e-14	-1.97058	-1.14749	1.74511e-05	-1.9723	-1.27113	2.64398e-05	-1.97187	-1.26786
8346699	chr11:8346699:G:A	1.18676e-13	-0.7018	-1.31908	2.55864e-05	-1.57345	-1.28732	4.40631e-05	-1.43989	-1.28909
8346758	chr11:8346758:C:T	3.44597e-14	-1.95263	-1.30485	1.80046e-05	-1.88282	-1.32939	2.79121e-05	-1.85656	-1.32898
8346776	chr11:8346776:T:C	3.87293e-14	-1.96844	-1.17224	1.74915e-05	-1.97059	-1.27053	2.64704e-05	-1.97196	-1.26661
8346814	chr11:8346814:G:T	1.1728e-12	-2.56695e-10	0.269875	0.000515341	-2.56695e-10	0.141993	0.000782099	-2.56695e-10	0.147381
8346943	chr11:8346943:T:G	1.60596e-13	-0.662264	-1.05612	3.57554e-05	-1.53596	-0.990178	6.1423e-05	-1.39921	-0.997605
8347038	chr11:8347038:T:C	3.90461e-14	-1.89293	-1.23961	1.79979e-05	-1.89932	-1.31326	2.76689e-05	-1.88073	-1.31356
8347141	chr11:8347141:TTCTC:T	1.38021e-12	-2.56695e-10	0.432716	0.000600129	-2.56695e-10	0.29431	0.00091106	-2.56695e-10	0.300008
8347158	chr11:8347158:A:G	3.63216e-13	-2.56695e-10	-0.902279	0.000154979	-2.56695e-10	-1.05955	0.000233665	-2.56695e-10	-1.06071
8347400	chr11:8347400:T:C	4.01133e-14	-1.86603	-1.23954	1.76113e-05	-1.92106	-1.31323	2.69977e-05	-1.90532	-1.31354
8347745	chr11:8347745:C:A	6.75188e-14	-1.34976	-1.23511	2.73236e-05	-1.60886	-1.18622	4.74292e-05	-1.46585	-1.18951
8347787	chr11:8347787:T:C	6.5797e-14	-1.38059	-1.23011	2.68399e-05	-1.63227	-1.18068	4.63935e-05	-1.49343	-1.18401
8347868	chr11:8347868:G:A	8.84307e-14	-1.41342	-0.901637	3.75552e-05	-1.65629	-0.820733	6.44738e-05	-1.52226	-0.826081
8348295	chr11:8348295:T:C	2.82826e-13	-2.56695e-10	-1.15244	0.000150556	-2.56695e-10	-1.0885	0.000227702	-2.56695e-10	-1.08656
8348349	chr11:8348349:G:A	3.62469e-13	-2.56695e-10	-0.904337	0.000185009	-2.56695e-10	-0.88243	0.000279727	-2.56695e-10	-0.880788
8348360	chr11:8348360:C:A	3.56262e-14	-1.94768	-1.27652	1.91948e-05	-1.83717	-1.31102	2.97339e-05	-1.81153	-1.31078
8348397	chr11:8348397:A:C	1.25969e-13	-1.96124	-3.33048e-10	6.68725e-05	-1.90005	-3.33048e-10	0.000102285	-1.88683	-3.33048e-10
8348439	chr11:8348439:T:C	1.47731e-12	-2.56695e-10	0.500699	0.000656471	-2.56695e-10	0.384043	0.000996479	-2.56695e-10	0.389627
8348564	chr11:8348564:C:T	3.97035e-14	-1.87481	-1.24103	1.8688e-05	-1.93336	-1.24159	2.85971e-05	-1.91878	-1.24252
8348776	chr11:8348776:G:A	4.06858e-14	-1.84123	-1.25017	1.82005e-05	-1.95059	-1.2508	2.77575e-05	-1.93943	-1.25167
8349097	chr11:8349097:T:C	4.50945e-14	-1.82744	-1.16108	1.95752e-05	-1.95461	-1.17396	2.98375e-05	-1.94453	-1.17431
8349278	chr11:8349278:C:T	2.47096e-13	-2.56695e-10	-1.2875	0.000124945	-2.56695e-10	-1.27496	0.000188432	-2.56695e-10	-1.27586
8350333	chr11:8350333:G:C	8.21487e-13	-0.0861604	-3.33048e-10	0.00033882	-0.277366	-3.33048e-10	0.000508639	-0.282862	-3.33048e-10
8351613	chr11:8351613:G:A	2.02913e-12	-2.56695e-10	0.818086	0.000811718	-2.56695e-10	0.596318	0.00123759	-2.56695e-10	0.606322
8351744	chr11:8351744:C:T	4.75584e-14	-1.96841	-0.96691	2.85756e-05	-1.75485	-0.995431	4.46787e-05	-1.7225	-0.992608
8351886	chr11:8351886:G:A	6.9335e-14	-1.58105	-0.977272	3.25262e-05	-1.85237	-0.768418	5.05847e-05	-1.83212	-0.758829
8352063	chr11:8352063:G:A	2.67586e-13	-2.56695e-10	-1.20784	0.000138262	-2.56695e-10	-1.17368	0.000209182	-2.56695e-10	-1.17139
8352216	chr11:8352216:C:G	3.29805e-14	-1.97158	-1.32978	2.12603e-05	-1.71605	-1.32995	3.32325e-05	-1.68112	-1.32995
8352358	chr11:8352358:G:T	4.82638e-14	-1.95774	-0.962852	2.54439e-05	-1.81097	-1.05539	3.94553e-05	-1.7825	-1.05693
8352456	chr11:8352456:G:C	2.5213e-13	-2.56695e-10	-1.26733	0.000120819	-2.56695e-10	-1.30854	0.000182288	-2.56695e-10	-1.30901
8352680	chr11:8352680:T:C	2.52189e-13	-2.56695e-10	-1.2671	0.000120976	-2.56695e-10	-1.30724	0.000182524	-2.56695e-10	-1.30772
8352938	chr11:8352938:C:T	7.22366e-14	-1.78863	-0.728699	2.56825e-05	-1.95562	-0.901402	3.9135e-05	-1.94603	-0.901554
8353001	chr11:8353001:C:A	1.0547e-13	-1.02701	-1.11184	6.56943e-05	-0.876257	-1.04157	7.63024e-05	-1.12983	-1.05007
8353267	chr11:8353267:G:A	3.59144e-14	-1.91027	-1.30587	1.8359e-05	-1.88538	-1.30733	2.82865e-05	-1.86459	-1.30762
8354268	chr11:8354268:C:T	3.66311e-13	-2.56695e-10	-0.893795	0.00015962	-2.56695e-10	-1.03004	0.000240547	-2.56695e-10	-1.03168
8354360	chr11:8354360:G:A	6.62803e-14	-1.90054	-0.702839	2.77717e-05	-1.88969	-0.889124	4.27356e-05	-1.86986	-0.889707
8354658	chr11:8354658:T:C	2.86965e-13	-2.56695e-10	-1.13791	0.000132142	-2.56695e-10	-1.21895	0.000199275	-2.56695e-10	-1.21991
8355867	chr11:8355867:T:C	2.64811e-13	-2.56695e-10	-1.21826	0.000124797	-2.56695e-10	-1.27615	0.000188246	-2.56695e-10	-1.27685
8356219	chr11:8356219:A:AC	5.71925e-13	-2.56695e-10	-0.448269	0.000248593	-2.56695e-10	-0.587016	0.000376795	-2.56695e-10	-0.582899
8356413	chr11:8356413:G:C	4.13471e-14	-1.8077	-1.26757	1.69383e-05	-1.94903	-1.32423	2.58499e-05	-1.93789	-1.3244
8356676	chr11:8356676:CT:C	7.30153e-12	-2.56695e-10	2.09856	0.00255724	-2.56695e-10	1.74385	0.00382749	-2.56695e-10	1.73536
8357065	chr11:8357065:T:C	2.65554e-13	-2.56695e-10	-1.21546	0.000135015	-2.56695e-10	-1.19745	0.00020434	-2.56695e-10	-1.19481
8357108	chr11:8357108:A:G	4.49166e-14	-1.68428	-1.30819	1.67813e-05	-1.95692	-1.32565	2.49913e-05	-1.97173	-1.32435
8357115	chr11:8357115:T:C	2.95597e-13	-2.56695e-10	-1.10828	0.000159798	-2.56695e-10	-1.02893	0.000241109	-2.56695e-10	-1.02935
8357129	chr11:8357129:G:A	4.684e-14	-1.77932	-1.17122	1.83568e-05	-1.95923	-1.2336	2.79411e-05	-1.95066	-1.23385
8357256	chr11:8357256:A:C	7.27918e-13	-2.56695e-10	-0.207088	0.00031199	-2.56695e-10	-0.359865	0.000473238	-2.56695e-10	-0.355001
8357829	chr11:8357829:G:T	2.88176e-13	-2.56695e-10	-1.1337	0.000132907	-2.56695e-10	-1.21319	0.000200403	-2.56695e-10	-1.21427
8358142	chr11:8358142:G:A	2.41789e-13	-2.56695e-10	-1.30921	0.000124205	-2.56695e-10	-1.2809	0.000187413	-2.56695e-10	-1.28129
8358149	chr11:8358149:C:A	1.38347e-13	-1.37992	-0.487595	0.00010393	-1.48441	0.025284	0.000149097	-1.56747	0.0574695
8358293	chr11:8358293:G:A	3.73295e-14	-1.9606	-1.21689	2.26233e-05	-1.78593	-1.19792	3.51635e-05	-1.75572	-1.19887
8358401	chr11:8358401:G:A	1.53276e-13	-1.76503	-3.33048e-10	6.33054e-05	-1.95486	-3.33048e-10	9.64472e-05	-1.9456	-3.33048e-10
8358641	chr11:8358641:C:T	4.19175e-14	-1.84005	-1.22152	1.7508e-05	-1.93406	-1.30612	2.67931e-05	-1.92001	-1.30645
8359120	chr11:8359120:G:A	2.39225e-13	-2.56695e-10	-1.31987	0.000122024	-2.56695e-10	-1.29861	0.000184139	-2.56695e-10	-1.29891
8359169	chr11:8359169:A:G	2.41919e-13	-2.56695e-10	-1.30867	0.000124275	-2.56695e-10	-1.28033	0.000187522	-2.56695e-10	-1.2807
8359172	chr11:8359172:T:C	1.554e-13	-1.49519	-0.256083	0.000113089	-1.72522	0.350556	0.000148598	-1.86	0.34664
8359228	chr11:8359228:C:T	3.35526e-13	-0.981577	-3.33048e-10	0.000444017	-0.00697145	-3.33048e-10	0.000665326	-0.0143231	-3.33048e-10
8359589	chr11:8359589:G:A	3.53411e-14	-1.97075	-1.26148	2.27352e-05	-1.71404	-1.26488	3.55223e-05	-1.67907	-1.26537
8359690	chr11:8359690:C:T	2.39305e-13	-2.56695e-10	-1.31954	0.000122096	-2.56695e-10	-1.29803	0.000184247	-2.56695e-10	-1.29832
8359716	chr11:8359716:G:C	2.39278e-13	-2.56695e-10	-1.31965	0.000122072	-2.56695e-10	-1.29822	0.000184211	-2.56695e-10	-1.29852
8359883	chr11:8359883:GAAGA:G	6.8828e-14	-1.95074	-0.614923	5.3968e-05	-1.46146	-0.652984	7.81318e-05	-1.49768	-0.658525
8360229	chr11:8360229:G:C	2.97952e-13	-2.56695e-10	-1.10035	0.000161621	-2.56695e-10	-1.01758	0.00024463	-2.56695e-10	-1.01486
8360252	chr11:8360252:G:A	3.51721e-13	-2.56695e-10	-0.934439	0.000163199	-2.56695e-10	-1.00786	0.000247272	-2.56695e-10	-1.00411
8360291	chr11:8360291:G:T	2.93088e-13	-2.56695e-10	-1.11681	0.000134656	-2.56695e-10	-1.20011	0.000203029	-2.56695e-10	-1.20125
8360415	chr11:8360415:C:T	2.38413e-13	-2.56695e-10	-1.32327	0.000121273	-2.56695e-10	-1.30479	0.000183011	-2.56695e-10	-1.30505
8360444	chr11:8360444:T:C	8.92552e-13	-2.56695e-10	-0.00319146	0.000385562	-2.56695e-10	-0.148132	0.000583706	-2.56695e-10	-0.145203
8360559	chr11:8360559:C:T	6.38789e-14	-1.97082	-0.669465	5.08309e-05	-1.74926	-0.425066	7.89868e-05	-1.70751	-0.437811
8360567	chr11:8360567:T:C	2.36957e-13	-2.56695e-10	-1.3294	0.000121548	-2.56695e-10	-1.30253	0.000183941	-2.56695e-10	-1.29999
8361261	chr11:8361261:T:A	1.49612e-13	-1.78923	-3.33048e-10	6.40605e-05	-1.94301	-3.33048e-10	9.78553e-05	-1.93111	-3.33048e-10
8361420	chr11:8361420:T:C	2.83154e-13	-2.56695e-10	-1.15128	0.000132632	-2.56695e-10	-1.21526	0.000203071	-2.56695e-10	-1.20105
8361512	chr11:8361512:C:T	5.56939e-13	-2.56695e-10	-0.474821	0.000217401	-2.56695e-10	-0.721091	0.000328998	-2.56695e-10	-0.71855
8361571	chr11:8361571:G:A	1.2538e-13	-1.96593	-3.33048e-10	6.36602e-05	-1.94927	-3.33048e-10	9.56009e-05	-1.95442	-3.33048e-10
8361658	chr11:8361658:G:A	2.95672e-13	-2.56695e-10	-1.10802	0.000135562	-2.56695e-10	-1.1934	0.000204392	-2.56695e-10	-1.19456
8361698	chr11:8361698:T:C	4.88856e-14	-1.74779	-1.16001	1.78992e-05	-1.91118	-1.3069	2.63235e-05	-1.93508	-1.30906
8361723	chr11:8361723:A:T	1.74661e-13	-1.63443	-3.33048e-10	6.69184e-05	-1.89936	-3.33048e-10	0.000101928	-1.89033	-3.33048e-10
8361896	chr11:8361896:C:T	3.10325e-13	-2.56695e-10	-1.05966	0.000140845	-2.56695e-10	-1.15518	0.00021231	-2.56695e-10	-1.15655
8362711	chr11:8362711:G:A	4.81076e-14	-1.96609	-0.957744	2.82969e-05	-1.75203	-1.00805	4.39994e-05	-1.72083	-1.00959
8363076	chr11:8363076:A:G	3.82809e-13	-2.56695e-10	-0.849741	0.000185648	-2.56695e-10	-0.878981	0.000280341	-2.56695e-10	-0.878595
8363269	chr11:8363269:C:T	4.03117e-14	-1.91528	-1.18536	1.71264e-05	-1.97198	-1.29023	2.59733e-05	-1.96369	-1.29384
8363303	chr11:8363303:T:C	3.39791e-14	-1.95746	-1.31407	2.02147e-05	-1.79046	-1.30596	2.74491e-05	-1.8974	-1.30487
8363532	chr11:8363532:G:A	6.43855e-12	-0.232426	2.20521	0.000760767	-1.70239	2.23388	0.00122511	-1.64526	2.24145
8363647	chr11:8363647:G:A	1.87294e-13	-1.5646	-3.33048e-10	0.000133719	-1.20709	-3.33048e-10	0.00019357	-1.24896	-3.33048e-10
8363761	chr11:8363761:G:A	5.78138e-14	-1.58741	-1.15264	1.92707e-05	-1.88384	-1.26041	2.83302e-05	-1.90931	-1.26136
8363872	chr11:8363872:A:G	1.98373e-13	-1.6912	0.184073	0.000159594	-1.22156	0.19136	0.000232448	-1.26913	0.203198
8363994	chr11:8363994:A:C	2.37027e-13	-2.56695e-10	-1.3291	0.00011981	-2.56695e-10	-1.31693	0.000180968	-2.56695e-10	-1.31628
8364104	chr11:8364104:A:T	1.97845e-13	-1.97178	0.461991	0.000126012	-1.23531	-0.0311511	0.000128773	-1.65162	-0.00492938
8364148	chr11:8364148:G:A	1.04077e-13	-1.95752	-0.194633	5.76217e-05	-1.78844	-0.260492	8.47434e-05	-1.80939	-0.265586
8364515	chr11:8364515:C:T	4.91998e-14	-1.57579	-1.3256	1.70083e-05	-1.95692	-1.31222	2.59235e-05	-1.94755	-1.3119
8364556	chr11:8364556:A:C	4.85575e-14	-1.58888	-1.32564	1.70588e-05	-1.95406	-1.31211	2.60201e-05	-1.94394	-1.31179
8365389	chr11:8365389:C:T	2.49096e-13	-2.56695e-10	-1.27944	0.000120882	-2.56695e-10	-1.30802	0.000182297	-2.56695e-10	-1.30896
8365595	chr11:8365595:T:C	1.44815e-13	-1.80345	-0.0183695	9.78307e-05	-1.09862	-0.42098	8.26128e-05	-1.68676	-0.413676
8365835	chr11:8365835:G:A	5.26287e-14	-1.52332	-1.3107	1.66122e-05	-1.96619	-1.32651	2.5239e-05	-1.95985	-1.32636
8366076	chr11:8366076:G:A	1.95993e-13	-1.5192	-3.33048e-10	6.87432e-05	-1.87246	-3.33048e-10	0.000104874	-1.86184	-3.33048e-10
8366259	chr11:8366259:C:T	5.96936e-14	-1.76468	-0.943373	2.81819e-05	-1.83573	-0.928423	3.95363e-05	-1.90643	-0.930952
8366435	chr11:8366435:G:A	2.87963e-13	-2.56695e-10	-1.13444	0.000148757	-2.56695e-10	-1.10052	0.000224318	-2.56695e-10	-1.10153
8366475	chr11:8366475:C:T	9.37859e-14	-1.62227	-0.633993	2.91041e-05	-1.96113	-0.770822	4.44424e-05	-1.95212	-0.768282
8366599	chr11:8366599:G:A	5.28124e-14	-1.51181	-1.31872	1.67273e-05	-1.96406	-1.32173	2.5442e-05	-1.95669	-1.32151
8366609	chr11:8366609:G:A	4.25687e-13	-2.56695e-10	-0.743572	0.000215836	-2.56695e-10	-0.728317	0.000326936	-2.56695e-10	-0.724837
8366977	chr11:8366977:CAT:C	5.32209e-13	-2.56695e-10	-0.520241	0.000260333	-2.56695e-10	-0.540872	0.00039144	-2.56695e-10	-0.544767
8367056	chr11:8367056:G:A	4.25687e-13	-2.56695e-10	-0.743572	0.000215836	-2.56695e-10	-0.728317	0.000326936	-2.56695e-10	-0.724837
8367085	chr11:8367085:T:C	2.41756e-13	-2.56695e-10	-1.30935	0.000127035	-2.56695e-10	-1.25837	0.000191906	-2.56695e-10	-1.25759
8367156	chr11:8367156:C:T	1.44482e-12	-1.95648	2.43494	0.000848058	-0.833013	1.47313	0.000759254	-1.38937	1.5071
8367219	chr11:8367219:G:A	4.76331e-14	-1.61503	-1.31872	1.69745e-05	-1.9494	-1.32173	2.59198e-05	-1.93809	-1.32151
8367223	chr11:8367223:T:C	2.86003e-13	-2.56695e-10	-1.14127	0.000147796	-2.56695e-10	-1.107	0.000222882	-2.56695e-10	-1.10796
8367404	chr11:8367404:T:C	5.10217e-14	-1.54615	-1.31888	1.67514e-05	-1.96276	-1.32159	2.54859e-05	-1.95511	-1.32137
8367479	chr11:8367479:G:A	2.72458e-13	-2.56695e-10	-1.18979	0.000145038	-2.56695e-10	-1.12584	0.000218755	-2.56695e-10	-1.12665
8367506	chr11:8367506:G:A	4.94203e-14	-1.57343	-1.32348	1.69148e-05	-1.95825	-1.31639	2.57725e-05	-1.9492	-1.3161
8367578	chr11:8367578:G:T	4.57822e-13	-2.56695e-10	-0.670796	0.000232336	-2.56695e-10	-0.654649	0.000352	-2.56695e-10	-0.65097
8367588	chr11:8367588:G:C	4.34448e-13	-2.56695e-10	-0.723201	0.000220892	-2.56695e-10	-0.705163	0.000334605	-2.56695e-10	-0.701651
8367610	chr11:8367610:A:G	1.24734e-13	-1.97109	-3.33048e-10	6.93229e-05	-1.86406	-3.33048e-10	0.000103388	-1.87611	-3.33048e-10
8367653	chr11:8367653:C:A	1.18241e-13	-1.91892	-0.105638	6.66155e-05	-1.59862	-0.305276	9.2258e-05	-1.72421	-0.265804
8367867	chr11:8367867:C:T	3.65451e-13	-2.56695e-10	-0.896145	0.000196178	-2.56695e-10	-0.823813	0.000295522	-2.56695e-10	-0.825857
8367907	chr11:8367907:A:C	4.85048e-12	-1.47837	3.16793	0.00230031	-0.370241	2.0082	0.00152089	-1.23106	2.04351
8368057	chr11:8368057:C:T	8.67416e-14	-1.87005	-0.464293	6.06266e-05	-1.7192	-0.278897	8.28131e-05	-1.81945	-0.278569
8368264	chr11:8368264:G:A	2.52642e-13	-2.56695e-10	-1.2653	0.000123178	-2.56695e-10	-1.2892	0.000186103	-2.56695e-10	-1.2883
8368412	chr11:8368412:A:T	6.03088e-14	-1.92565	-0.772149	4.72334e-05	-1.60131	-0.646424	6.3055e-05	-1.72551	-0.64508
8368516	chr11:8368516:C:T	5.16932e-13	-0.549366	-3.33048e-10	9.70979e-05	-1.52712	-3.33048e-10	0.000141742	-1.56059	-3.33048e-10
8368669	chr11:8368669:C:T	6.03961e-14	-1.92546	-0.770892	4.72704e-05	-1.60173	-0.645215	6.30963e-05	-1.72607	-0.643869
8368738	chr11:8368738:C:A	5.07173e-14	-1.55229	-1.31872	1.6759e-05	-1.96217	-1.32173	2.55031e-05	-1.95429	-1.32151
8369169	chr11:8369169:A:G	4.38491e-13	-2.56695e-10	-0.713937	0.000222261	-2.56695e-10	-0.698983	0.000336694	-2.56695e-10	-0.695425
8369329	chr11:8369329:GTGTA:G	2.98261e-13	-2.56695e-10	-1.09931	0.000135216	-2.56695e-10	-1.19596	0.000204309	-2.56695e-10	-1.19497
8369415	chr11:8369415:T:C	2.50672e-13	-2.56695e-10	-1.27313	0.000131103	-2.56695e-10	-1.22685	0.000197718	-2.56695e-10	-1.22776
8369604	chr11:8369604:G:A	4.77972e-13	-2.56695e-10	-0.627725	0.000242108	-2.56695e-10	-0.613452	0.000366849	-2.56695e-10	-0.60965
8369788	chr11:8369788:T:C	7.15555e-14	-1.61985	-0.906956	2.16322e-05	-1.96375	-1.06491	3.29765e-05	-1.9557	-1.0631
8370084	chr11:8370084:G:T	3.86564e-13	-2.56695e-10	-0.839978	0.000208646	-2.56695e-10	-0.762196	0.000314259	-2.56695e-10	-0.764384
8370097	chr11:8370097:C:A	2.48591e-13	-2.56695e-10	-1.28147	0.000120697	-2.56695e-10	-1.30955	0.000182254	-2.56695e-10	-1.3092
8370198	chr11:8370198:G:A	5.02212e-14	-1.56815	-1.31269	1.674e-05	-1.9596	-1.32543	2.54929e-05	-1.95092	-1.32528
8370643	chr11:8370643:G:A	3.23714e-13	-2.56695e-10	-1.01742	0.000168021	-2.56695e-10	-0.978748	0.000253307	-2.56695e-10	-0.979998
8370769	chr11:8370769:G:A	5.38989e-14	-1.49273	-1.31744	1.6629e-05	-1.96914	-1.32254	2.52295e-05	-1.96426	-1.32233
8370927	chr11:8370927:G:A	6.94e-14	-1.8899	-0.667493	2.07494e-05	-1.93794	-1.13238	3.06881e-05	-1.96739	-1.12333
8371214	chr11:8371214:T:C	2.54673e-13	-2.56695e-10	-1.2573	0.000127604	-2.56695e-10	-1.2539	0.000192497	-2.56695e-10	-1.25452
8371221	chr11:8371221:A:G	4.99166e-14	-1.92497	-0.961949	3.02414e-05	-1.45526	-1.23836	3.82159e-05	-1.63855	-1.2328
8371358	chr11:8371358:G:A	1.43569e-13	-1.60312	-0.227341	6.26011e-05	-1.86141	-0.104639	9.71288e-05	-1.85115	-0.0874154
8371431	chr11:8371431:T:C	2.48092e-13	-2.56695e-10	-1.28348	0.000120125	-2.56695e-10	-1.3143	0.000181425	-2.56695e-10	-1.31376
8371721	chr11:8371721:C:T	4.21207e-14	-1.74696	-1.30978	1.97053e-05	-1.9062	-1.21574	3.03349e-05	-1.88731	-1.21499
8372286	chr11:8372286:G:A	4.95864e-14	-1.58301	-1.31055	1.67746e-05	-1.95658	-1.32639	2.55693e-05	-1.94696	-1.32624
8372622	chr11:8372622:G:A	8.03798e-13	-1.53963	1.4317	0.000173167	-1.68918	0.7406	0.000247714	-1.79577	0.793449
8372818	chr11:8372818:C:G	5.14121e-14	-1.53762	-1.31979	1.67504e-05	-1.96405	-1.32036	2.54746e-05	-1.9568	-1.32012
8372826	chr11:8372826:G:A	2.41266e-13	-2.56695e-10	-1.31138	0.00012072	-2.56695e-10	-1.30936	0.000182164	-2.56695e-10	-1.30969
8372831	chr11:8372831:G:A	5.35681e-14	-1.5069	-1.30942	1.658e-05	-1.96782	-1.32682	2.51724e-05	-1.96218	-1.32667
8373080	chr11:8373080:A:G	2.87982e-13	-2.56695e-10	-1.13438	0.000149952	-2.56695e-10	-1.09252	0.000226051	-2.56695e-10	-1.09384
8373212	chr11:8373212:G:C	2.39833e-13	-2.56695e-10	-1.31733	0.000125259	-2.56695e-10	-1.27245	0.000189291	-2.56695e-10	-1.27131
8373460	chr11:8373460:G:A	6.19261e-14	-1.75555	-0.915787	2.88898e-05	-1.93955	-0.7998	4.43723e-05	-1.93362	-0.788367
8373795	chr11:8373795:G:C	2.06161e-13	-1.6724	0.203787	4.44388e-05	-1.75604	-0.55268	6.23774e-05	-1.8491	-0.532297
8373988	chr11:8373988:T:C	2.45432e-13	-2.56695e-10	-1.29426	0.00011842	-2.56695e-10	-1.3286	0.000178732	-2.56695e-10	-1.32871
8374050	chr11:8374050:G:A	6.27212e-13	-2.56695e-10	-0.355992	0.000246149	-2.56695e-10	-0.596896	0.000373865	-2.56695e-10	-0.590706
8374240	chr11:8374240:A:G	2.39716e-13	-2.56695e-10	-1.31782	0.000118259	-2.56695e-10	-1.32996	0.00017851	-2.56695e-10	-1.32996
8374263	chr11:8374263:C:T	3.00355e-13	-2.56695e-10	-1.09231	0.000135667	-2.56695e-10	-1.19263	0.000205155	-2.56695e-10	-1.19083
8374319	chr11:8374319:G:A	2.71323e-13	-2.56695e-10	-1.19397	0.000160496	-2.56695e-10	-1.02457	0.000244085	-2.56695e-10	-1.01708
8374401	chr11:8374401:C:A	4.16263e-14	-1.95934	-1.1092	2.57611e-05	-1.82014	-1.03383	4.05092e-05	-1.78755	-1.02553
8374573	chr11:8374573:G:T	2.48828e-13	-2.56695e-10	-1.28051	0.000130682	-2.56695e-10	-1.23007	0.00019694	-2.56695e-10	-1.2317
8375075	chr11:8375075:T:A	4.92214e-14	-1.58401	-1.31694	1.6846e-05	-1.95596	-1.32276	2.56842e-05	-1.94617	-1.32255
8375170	chr11:8375170:T:C	2.93764e-13	-2.56695e-10	-1.1145	0.000139906	-2.56695e-10	-1.16187	0.000210989	-2.56695e-10	-1.1628
8375300	chr11:8375300:C:T	6.47137e-13	-0.324719	-3.33048e-10	0.000296851	-0.409603	-3.33048e-10	0.000474366	-0.352621	-3.33048e-10
8375410	chr11:8375410:A:G	2.78403e-13	-2.56695e-10	-1.16821	0.000165123	-2.56695e-10	-0.996147	0.000251305	-2.56695e-10	-0.987933
8375613	chr11:8375613:G:A	1.64888e-13	-1.73771	0.0457028	8.87786e-05	-1.69625	0.0795618	0.000128727	-1.75223	0.0953253
8375753	chr11:8375753:C:T	6.37365e-13	-1.18862	0.848684	0.000637056	-0.608471	0.962494	0.000931205	-0.660457	0.982336
8375808	chr11:8375808:C:T	2.09434e-13	-1.32396	-0.12891	4.49793e-05	-1.74704	-0.549596	7.15113e-05	-1.72145	-0.523291
8375895	chr11:8375895:GAA:G	6.00095e-13	-2.56695e-10	-0.400188	0.000269595	-2.56695e-10	-0.505915	0.000407858	-2.56695e-10	-0.503682
8375913	chr11:8375913:T:C	3.88532e-13	-1.96909	1.13419	0.000159287	-1.96971	0.937588	0.000246359	-1.97082	0.963014
8376009	chr11:8376009:T:C	5.28992e-14	-1.65225	-1.17664	1.8177e-05	-1.91299	-1.28968	2.77667e-05	-1.90076	-1.29001
8376277	chr11:8376277:C:T	3.59762e-13	-1.87516	0.963325	0.00014824	-1.56742	0.463412	0.00022442	-1.59917	0.498091
8376915	chr11:8376915:T:G	2.37672e-13	-2.56695e-10	-1.32639	0.000119162	-2.56695e-10	-1.32235	0.000179947	-2.56695e-10	-1.32194
8377300	chr11:8377300:C:T	1.38557e-13	-1.75073	-0.115263	4.61457e-05	-1.95912	-0.311911	7.22736e-05	-1.97212	-0.262025
8377888	chr11:8377888:A:T	3.6445e-14	-1.89472	-1.30675	2.0399e-05	-1.80846	-1.27889	2.87712e-05	-1.87971	-1.27552
8378010	chr11:8378010:T:C	5.54976e-13	-2.56695e-10	-0.478352	0.000209547	-2.56695e-10	-0.757888	0.000315963	-2.56695e-10	-0.758974
8378054	chr11:8378054:A:G	8.78307e-13	-2.56695e-10	-0.0192805	0.000326453	-2.56695e-10	-0.31455	0.000533045	-2.56695e-10	-0.235994
8378149	chr11:8378149:T:A	1.31079e-13	-0.59704	-1.32444	0.000117807	-0.123524	-1.21026	0.000168416	-0.168832	-1.21933
8378382	chr11:8378382:G:A	6.91177e-14	-1.66961	-0.891855	2.14765e-05	-1.88273	-1.15314	3.28845e-05	-1.86822	-1.15338
8378514	chr11:8378514:A:G	2.54695e-13	-2.56695e-10	-1.25721	0.000130146	-2.56695e-10	-1.23418	0.000196683	-2.56695e-10	-1.233
8378779	chr11:8378779:G:A	3.23244e-13	-0.387489	-0.631381	0.000128413	-0.391295	-0.856284	0.000136555	-0.767687	-0.830186
8378923	chr11:8378923:G:A	4.4438e-14	-1.73576	-1.26742	2.80241e-05	-1.49921	-1.27056	4.02688e-05	-1.54859	-1.27043
8378959	chr11:8378959:C:G	8.07513e-14	-1.81244	-0.59346	6.97661e-05	-1.81219	-0.0454964	9.624e-05	-1.91397	-0.0337842
8379019	chr11:8379019:T:A	2.0984e-13	-0.521901	-0.929031	4.99871e-05	-1.97117	-0.219897	7.81198e-05	-1.94595	-0.21041
8379130	chr11:8379130:T:C	3.22533e-13	-1.02107	-3.33048e-10	0.000104048	-1.45798	-3.33048e-10	0.000162595	-1.42334	-3.33048e-10
8379517	chr11:8379517:CA:C	2.39532e-13	-2.56695e-10	-1.31859	0.000119525	-2.56695e-10	-1.31931	0.0001806	-2.56695e-10	-1.31831
8379592	chr11:8379592:G:A	1.24776e-13	-1.97075	-3.33048e-10	8.33178e-05	-1.68017	-3.33048e-10	0.000122691	-1.70493	-3.33048e-10
8380117	chr11:8380117:A:C	6.69428e-13	-1.50803	1.21718	0.000218348	-1.94964	1.23289	0.000341724	-1.9707	1.2901
8380377	chr11:8380377:T:C	3.79304e-13	-2.56695e-10	-0.858938	0.000153685	-2.56695e-10	-1.06793	0.000232865	-2.56695e-10	-1.06414
8380420	chr11:8380420:C:T	2.53059e-13	-2.56695e-10	-1.26365	0.000122008	-2.56695e-10	-1.29875	0.000184288	-2.56695e-10	-1.2981
8380429	chr11:8380429:G:A	1.56734e-13	-1.51233	-0.230393	4.65306e-05	-1.95103	-0.311693	7.02086e-05	-1.97101	-0.292121
8380504	chr11:8380504:G:A	6.19423e-14	-1.70491	-0.966168	3.87494e-05	-1.47295	-0.972768	5.54463e-05	-1.52695	-0.972236
8380662	chr11:8380662:G:A	1.18733e-12	-1.48489	1.76708	0.00031614	-1.95495	1.6083	0.000498414	-1.97184	1.66867
8380743	chr11:8380743:C:A	8.30884e-14	-1.25056	-1.12681	1.75081e-05	-1.9723	-1.26787	2.64523e-05	-1.97112	-1.26813
8381370	chr11:8381370:A:G	1.18596e-13	-0.917565	-1.10399	1.86416e-05	-1.86462	-1.31282	2.91663e-05	-1.83145	-1.31014
8381515	chr11:8381515:A:T	6.59255e-14	-1.64946	-0.95929	4.19817e-05	-1.39973	-0.96587	5.98516e-05	-1.4574	-0.965334
8381585	chr11:8381585:G:C	6.44891e-13	-2.56695e-10	-0.328195	0.000289379	-2.56695e-10	-0.435098	0.000448782	-2.56695e-10	-0.408064
8381586	chr11:8381586:C:A	6.45515e-13	-2.56695e-10	-0.327228	0.000289658	-2.56695e-10	-0.434135	0.000449221	-2.56695e-10	-0.407085
8381774	chr11:8381774:C:T	2.44039e-13	-1.29995	-3.33048e-10	7.14821e-05	-1.83339	-3.33048e-10	0.000109547	-1.81825	-3.33048e-10
8382152	chr11:8382152:T:C	1.3504e-13	-1.5886	-0.3031	0.000163515	-0.991927	-0.0140026	0.00018127	-1.32915	0.0145328
8382201	chr11:8382201:C:T	2.39256e-13	-2.56695e-10	-1.31974	0.000125377	-2.56695e-10	-1.27151	0.000189444	-2.56695e-10	-1.27051
8382256	chr11:8382256:G:A	1.20336e-13	-0.88611	-1.12088	1.8743e-05	-1.85476	-1.31725	2.93582e-05	-1.8201	-1.31493
8382276	chr11:8382276:T:A	1.31645e-13	-1.91717	-3.33048e-10	0.00010028	-1.49487	-3.33048e-10	0.000147923	-1.51791	-3.33048e-10
8382597	chr11:8382597:G:A	2.0705e-12	-2.56695e-10	0.83827	0.000697008	-2.56695e-10	0.443963	0.00118281	-2.56695e-10	0.561051
8382601	chr11:8382601:A:G	7.81798e-14	-1.79947	-0.638793	6.50506e-05	-1.82259	-0.10508	9.00106e-05	-1.92089	-0.093785
8382662	chr11:8382662:G:C	1.32675e-13	-0.760958	-1.14842	3.26434e-05	-1.53209	-1.08511	4.5905e-05	-1.60276	-1.08526
8382669	chr11:8382669:G:C	1.3007e-13	-1.60146	-0.327749	0.000150299	-1.01199	-0.0782183	0.000167348	-1.34569	-0.0488372
8382954	chr11:8382954:A:G	2.18711e-13	-1.96503	0.555508	0.000120848	-1.69893	0.390621	0.000168003	-1.8241	0.43348
8383045	chr11:8383045:T:C	1.35885e-12	-2.56695e-10	0.417115	0.000473337	-2.56695e-10	0.0569739	0.000793115	-2.56695e-10	0.161368
8383050	chr11:8383050:G:A	9.92497e-14	-1.22447	-0.975173	1.9197e-05	-1.97199	-1.17609	2.89672e-05	-1.97195	-1.17649
8383092	chr11:8383092:G:A	1.60445e-12	-2.56695e-10	0.583257	0.00055093	-2.56695e-10	0.208774	0.000928588	-2.56695e-10	0.319065
8383120	chr11:8383120:G:A	1.03876e-12	0.148503	-3.33048e-10	0.108509	5.49175	-3.33048e-10	0.00378221	1.72346	-3.33048e-10
8383136	chr11:8383136:T:C	1.36143e-13	-1.61175	-0.271816	0.00016103	-1.02905	0.007808	0.000179873	-1.35926	0.0369074
8383601	chr11:8383601:G:A	4.73735e-14	-1.60971	-1.32951	1.71053e-05	-1.94727	-1.31617	2.5314e-05	-1.96911	-1.31414
8383867	chr11:8383867:A:G	2.4918e-13	-2.56695e-10	-1.2791	0.000140205	-2.56695e-10	-1.15973	0.000212189	-2.56695e-10	-1.15712
8384335	chr11:8384335:T:C	5.17283e-14	-1.52454	-1.32674	7.74872e-05	-0.452125	-1.3006	0.000122734	-0.405421	-1.29916
8384370	chr11:8384370:T:C	3.21973e-13	-2.56695e-10	-1.02281	0.000152381	-2.56695e-10	-1.07645	0.000229835	-2.56695e-10	-1.07724
8384388	chr11:8384388:T:TA	4.63369e-13	-2.56695e-10	-0.658752	0.000172765	-2.56695e-10	-0.950904	0.000261423	-2.56695e-10	-0.948462
8384489	chr11:8384489:G:A	1.94339e-13	-1.49491	-0.0327613	7.73887e-05	-1.95327	0.19928	0.000119753	-1.97153	0.242365
8384502	chr11:8384502:T:C	3.24411e-13	-1.38097	0.365708	0.000125341	-1.96832	0.696519	0.000198674	-1.97007	0.747133
8384731	chr11:8384731:G:A	6.38115e-14	-1.86338	-0.777964	2.3056e-05	-1.87329	-1.09162	3.39877e-05	-1.90882	-1.07978
8384909	chr11:8384909:T:C	7.7956e-13	1.13842	-1.27697	5.28008e-05	-0.975629	-1.16068	7.23885e-05	-1.06702	-1.16553
8385101	chr11:8385101:T:G	2.03633e-13	-1.48096	-3.33048e-10	0.000202698	-0.791116	-3.33048e-10	0.000307832	-0.785048	-3.33048e-10
8385155	chr11:8385155:T:C	4.54933e-14	-1.92559	-1.05413	1.9749e-05	-1.88693	-1.2328	2.88964e-05	-1.9258	-1.22508
8385174	chr11:8385174:A:G	9.19283e-14	-1.74418	-0.532085	6.11297e-05	-1.87548	-0.114352	8.6465e-05	-1.94918	-0.105684
8385339	chr11:8385339:T:C	6.82717e-13	-1.43527	1.16407	0.000208006	-1.96299	1.19772	0.000329175	-1.9721	1.25409
8385383	chr11:8385383:C:G	6.22424e-13	-1.50344	1.13979	0.00020511	-1.95088	1.17159	0.000320942	-1.97102	1.22768
8385430	chr11:8385430:C:T	2.55474e-13	-2.56695e-10	-1.25416	0.000138119	-2.56695e-10	-1.17472	0.000208812	-2.56695e-10	-1.17316
8385742	chr11:8385742:T:C	3.86641e-13	-2.56695e-10	-0.839781	0.000162601	-2.56695e-10	-1.01154	0.000244765	-2.56695e-10	-1.0143
8385901	chr11:8385901:A:G	1.0427e-13	-1.16048	-0.989815	1.90753e-05	-1.96931	-1.18513	2.87065e-05	-1.97197	-1.18551
8385930	chr11:8385930:A:G	8.41721e-14	-1.82447	-0.539945	6.53116e-05	-1.80414	-0.119527	8.9497e-05	-1.9093	-0.111094
8385936	chr11:8385936:G:A	3.69265e-13	-2.56695e-10	-0.885761	0.000164848	-2.56695e-10	-0.997809	0.000248483	-2.56695e-10	-0.999228
8386125	chr11:8386125:C:T	1.02129e-13	-1.18468	-0.986358	1.91067e-05	-1.97052	-1.18227	2.87789e-05	-1.97227	-1.18269
8386137	chr11:8386137:C:T	2.46158e-13	-2.56695e-10	-1.2913	0.000136732	-2.56695e-10	-1.18481	0.000206907	-2.56695e-10	-1.18233
8386403	chr11:8386403:A:G	2.37128e-13	-2.56695e-10	-1.32868	0.000118565	-2.56695e-10	-1.32738	0.000178959	-2.56695e-10	-1.32745
8386642	chr11:8386642:A:G	2.53659e-13	-1.26129	-3.33048e-10	6.77291e-05	-1.88732	-3.33048e-10	0.000100737	-1.90208	-3.33048e-10
8387120	chr11:8387120:T:C	6.29094e-13	-2.56695e-10	-0.352996	0.000386569	-2.56695e-10	-0.145523	0.000587154	-2.56695e-10	-0.139314
8387142	chr11:8387142:G:A	6.2967e-14	-1.81341	-0.841254	2.1325e-05	-1.91198	-1.13098	3.16845e-05	-1.93877	-1.12
8387316	chr11:8387316:G:A	4.28236e-13	-2.56695e-10	-0.737603	0.000288165	-2.56695e-10	-0.4393	0.000437774	-2.56695e-10	-0.432898
8387563	chr11:8387563:T:C	8.43548e-14	-1.03365	-1.3286	2.43426e-05	-1.62682	-1.28379	3.51685e-05	-1.66769	-1.28676
8387596	chr11:8387596:C:T	2.38115e-13	-2.56695e-10	-1.32452	0.00012512	-2.56695e-10	-1.27356	0.000188285	-2.56695e-10	-1.27664
8388181	chr11:8388181:T:TC	3.83787e-14	-1.93669	-1.21308	2.42947e-05	-1.89522	-1.01736	3.51767e-05	-1.93185	-1.02237
8388360	chr11:8388360:G:A	3.60383e-14	-1.90247	-1.31023	2.0874e-05	-1.84859	-1.21574	2.99387e-05	-1.89644	-1.21901
8388378	chr11:8388378:A:G	3.67519e-14	-1.92954	-1.26355	2.2473e-05	-1.88491	-1.10561	3.24749e-05	-1.92427	-1.10986
8388719	chr11:8388719:A:G	3.58309e-14	-1.94237	-1.2761	2.16143e-05	-1.90311	-1.12637	3.14006e-05	-1.93753	-1.13024
8388788	chr11:8388788:T:C	1.13394e-12	-2.56695e-10	0.236181	0.000537129	-2.56695e-10	0.183404	0.000837097	-2.56695e-10	0.21534
8389074	chr11:8389074:G:A	6.69487e-14	-1.75385	-0.839504	5.15195e-05	-1.58502	-0.57585	6.71836e-05	-1.73457	-0.572602
8389583	chr11:8389583:G:A	6.72151e-13	0.894015	-1.18081	5.40777e-05	-1.11072	-1.0017	7.45974e-05	-1.19412	-1.00837
8389597	chr11:8389597:A:G	3.09806e-13	-2.56695e-10	-1.06133	0.000142457	-2.56695e-10	-1.1438	0.00021479	-2.56695e-10	-1.14494
8389683	chr11:8389683:T:C	3.29531e-13	-2.56695e-10	-0.999605	0.000170302	-2.56695e-10	-0.965262	0.000257278	-2.56695e-10	-0.964441
8389988	chr11:8389988:G:C	6.88838e-14	-1.77046	-0.794398	4.12835e-05	-1.63014	-0.752229	5.94983e-05	-1.67717	-0.751484
8390104	chr11:8390104:C:T	7.08768e-13	-1.11633	0.882581	0.000118074	-1.95968	0.628152	0.000183078	-1.96657	0.661887
8390166	chr11:8390166:C:T	1.99852e-12	-2.56695e-10	0.802884	0.000878039	-2.56695e-10	0.674856	0.00138085	-2.56695e-10	0.715854
8390185	chr11:8390185:T:A	4.09578e-13	-2.56695e-10	-0.782149	0.000210935	-2.56695e-10	-0.751287	0.000322051	-2.56695e-10	-0.739891
8390317	chr11:8390317:C:A	2.02623e-12	-2.56695e-10	0.816656	0.00068381	-2.56695e-10	0.424845	0.00116121	-2.56695e-10	0.542621
8390364	chr11:8390364:T:C	2.40021e-12	1.9068	-0.920761	3.7289e-05	-1.30558	-1.17855	5.16365e-05	-1.40201	-1.16836
8390424	chr11:8390424:T:A	1.06981e-12	-2.56695e-10	0.177962	0.000431905	-2.56695e-10	-0.0346299	0.000658288	-2.56695e-10	-0.0249572
8390466	chr11:8390466:A:T	2.51639e-13	-2.56695e-10	-1.26928	0.000120908	-2.56695e-10	-1.3078	0.000182558	-2.56695e-10	-1.30753
8391860	chr11:8391860:A:C	5.21089e-13	0.6724	-1.21376	4.54806e-05	-1.23085	-1.0547	6.31669e-05	-1.30787	-1.06095
8392386	chr11:8392386:G:A	3.2329e-13	-1.01873	-3.33048e-10	6.32872e-05	-1.95515	-3.33048e-10	9.47763e-05	-1.96308	-3.33048e-10
8392682	chr11:8392682:G:T	2.86327e-13	-1.14014	-3.33048e-10	9.48709e-05	-1.55032	-3.33048e-10	0.000147804	-1.51872	-3.33048e-10
8393266	chr11:8393266:T:C	1.13134e-13	-1.18867	-0.880033	2.05164e-05	-1.97094	-1.11067	3.09124e-05	-1.9723	-1.11114
8393636	chr11:8393636:G:A	8.45231e-14	-1.19393	-1.16632	1.92474e-05	-1.95849	-1.18697	2.85422e-05	-1.96595	-1.19727
8393814	chr11:8393814:A:G	2.89164e-13	-2.56695e-10	-1.13028	0.000151656	-2.56695e-10	-1.08122	0.000229006	-2.56695e-10	-1.08085
8393826	chr11:8393826:T:C	2.71335e-13	-2.56695e-10	-1.19392	0.000127975	-2.56695e-10	-1.251	0.000193423	-2.56695e-10	-1.24972
8393924	chr11:8393924:C:G	1.23127e-13	-1.10654	-0.877516	2.06639e-05	-1.96551	-1.10894	3.10319e-05	-1.97018	-1.10941
8393965	chr11:8393965:C:T	5.37574e-14	-1.68496	-1.12784	3.36915e-05	-1.45093	-1.13466	4.81671e-05	-1.5057	-1.13423
8394165	chr11:8394165:T:G	2.87975e-13	-2.56695e-10	-1.1344	0.000134173	-2.56695e-10	-1.20371	0.00020234	-2.56695e-10	-1.20465
8394182	chr11:8394182:T:A	3.83382e-12	-2.56695e-10	1.45434	0.00138508	-2.56695e-10	1.13068	0.00219737	-2.56695e-10	1.18042
8394302	chr11:8394302:T:C	1.2437e-12	1.65103	-1.32247	3.04113e-05	-1.36337	-1.32465	4.18715e-05	-1.45634	-1.32365
8394315	chr11:8394315:T:G	1.36187e-12	1.7377	-1.31836	3.14849e-05	-1.32608	-1.32725	4.32055e-05	-1.42211	-1.32653
8394517	chr11:8394517:T:A	1.29068e-12	1.68517	-1.31952	3.07855e-05	-1.34913	-1.32666	4.23263e-05	-1.44333	-1.32586
8394554	chr11:8394554:T:C	1.2567e-12	1.65881	-1.31985	3.04768e-05	-1.35938	-1.32649	4.19377e-05	-1.45274	-1.32567
8394576	chr11:8394576:A:G	1.26939e-12	1.66684	-1.31783	3.05279e-05	-1.3567	-1.32749	4.19922e-05	-1.45031	-1.3268
8395284	chr11:8395284:C:T	1.21152e-12	1.60593	-1.30358	2.95339e-05	-1.388	-1.3293	4.07179e-05	-1.47903	-1.3289
8395356	chr11:8395356:G:A	5.57234e-13	0.753349	-1.22764	3.80716e-05	-1.15036	-1.31301	5.31508e-05	-1.23211	-1.30935
8396027	chr11:8396027:C:A	1.13762e-12	1.54938	-1.30997	2.89159e-05	-1.41031	-1.32813	3.99503e-05	-1.49943	-1.32753
8396074	chr11:8396074:A:G	2.62266e-13	-2.56695e-10	-1.22792	0.000125488	-2.56695e-10	-1.27063	0.000189669	-2.56695e-10	-1.26932
8396173	chr11:8396173:G:C	2.81175e-13	-2.56695e-10	-1.1583	0.000162558	-2.56695e-10	-1.0118	0.000245205	-2.56695e-10	-1.0125
8396395	chr11:8396395:A:G	2.8411e-13	-2.56695e-10	-1.14792	0.000132733	-2.56695e-10	-1.2145	0.000200177	-2.56695e-10	-1.2154
8396584	chr11:8396584:C:A	5.45022e-14	-1.47564	-1.32339	1.75175e-05	-1.96943	-1.27021	2.65596e-05	-1.96992	-1.26529
8396589	chr11:8396589:G:A	2.67763e-13	-2.56695e-10	-1.20717	0.000127481	-2.56695e-10	-1.25486	0.00019272	-2.56695e-10	-1.25336
8396623	chr11:8396623:G:A	1.20719e-13	-1.27778	-0.726032	3.89211e-05	-1.97207	-0.469231	6.09583e-05	-1.95641	-0.448001
8396676	chr11:8396676:C:T	1.12536e-12	1.52615	-1.29756	2.85686e-05	-1.4208	-1.32973	3.94853e-05	-1.50918	-1.32949
8396748	chr11:8396748:C:T	4.27723e-13	-2.56695e-10	-0.7388	0.000158863	-2.56695e-10	-1.03479	0.000239198	-2.56695e-10	-1.03731
8396824	chr11:8396824:C:A	1.31976e-12	-2.56695e-10	0.387927	0.000473881	-2.56695e-10	0.0581208	0.000787789	-2.56695e-10	0.15463
8396874	chr11:8396874:C:A	6.81443e-13	-2.56695e-10	-0.273064	0.000262604	-2.56695e-10	-0.532187	0.000428161	-2.56695e-10	-0.455101
8397088	chr11:8397088:C:T	1.27587e-13	-1.17651	-0.77197	3.70175e-05	-1.9675	-0.523946	5.86377e-05	-1.93981	-0.503411
8397298	chr11:8397298:G:A	2.91678e-13	-2.56695e-10	-1.12163	0.000149146	-2.56695e-10	-1.09791	0.000225042	-2.56695e-10	-1.09832
8397416	chr11:8397416:A:G	1.13703e-12	1.56301	-1.32411	2.93211e-05	-1.40283	-1.32169	4.05067e-05	-1.49266	-1.32047
8397829	chr11:8397829:GCCGATTCGATCAA:G	3.72568e-14	-1.88871	-1.29073	1.98793e-05	-1.78856	-1.3246	2.83957e-05	-1.84507	-1.32329
8397844	chr11:8397844:TG:T	1.18011e-13	-1.26224	-0.764257	3.7267e-05	-1.97189	-0.512839	5.84151e-05	-1.955	-0.492029
8397930	chr11:8397930:G:A	4.76706e-14	-1.73146	-1.2015	2.99464e-05	-1.51591	-1.18752	4.29585e-05	-1.56714	-1.18722
8397988	chr11:8397988:G:A	2.40734e-13	-2.56695e-10	-1.31358	0.000119062	-2.56695e-10	-1.32319	0.00017974	-2.56695e-10	-1.32309
8398164	chr11:8398164:T:C	1.28395e-12	1.67666	-1.31624	3.05719e-05	-1.35538	-1.32738	4.20471e-05	-1.44913	-1.32668
8398215	chr11:8398215:G:C	4.10536e-14	-1.95526	-1.12714	2.37126e-05	-1.95251	-0.984315	3.57176e-05	-1.95843	-0.98053
8398377	chr11:8398377:A:G	5.28618e-14	-1.7788	-1.0508	5.57119e-05	-1.31949	-0.763152	6.53998e-05	-1.58766	-0.746419
8398398	chr11:8398398:G:A	4.06136e-14	-1.96515	-1.12802	2.42311e-05	-1.93738	-0.977814	3.64254e-05	-1.94537	-0.973967
8398434	chr11:8398434:C:A	9.08027e-14	-1.9093	-0.37929	3.81782e-05	-1.97181	-0.488763	5.80539e-05	-1.96939	-0.483843
8398670	chr11:8398670:T:C	2.47314e-13	-2.56695e-10	-1.28662	0.000134506	-2.56695e-10	-1.20123	0.000203361	-2.56695e-10	-1.19962
8398737	chr11:8398737:C:T	7.96529e-14	-1.11108	-1.30852	2.19144e-05	-1.70108	-1.31461	3.41047e-05	-1.67188	-1.31329
8399003	chr11:8399003:A:C	1.37027e-12	-2.56695e-10	0.425489	0.000489229	-2.56695e-10	0.0899965	0.000820349	-2.56695e-10	0.195129
8399049	chr11:8399049:A:T	2.45423e-13	-2.56695e-10	-1.29429	0.000130863	-2.56695e-10	-1.22869	0.000197939	-2.56695e-10	-1.22664
8399098	chr11:8399098:A:T	2.47625e-13	-2.56695e-10	-1.28536	0.000133492	-2.56695e-10	-1.20879	0.000202477	-2.56695e-10	-1.20397
8399187	chr11:8399187:C:T	1.11329e-13	-1.03571	-1.04907	3.06826e-05	-1.8419	-0.837241	4.8639e-05	-1.8124	-0.817776
8399207	chr11:8399207:G:A	2.37686e-13	-2.56695e-10	-1.32633	0.000118287	-2.56695e-10	-1.32972	0.000178556	-2.56695e-10	-1.3297
8399302	chr11:8399302:G:A	1.36307e-12	1.74367	-1.32345	3.1647e-05	-1.32587	-1.32232	4.34352e-05	-1.42218	-1.32115
8399409	chr11:8399409:T:C	1.05031e-13	-1.20478	-0.938243	3.01803e-05	-1.96914	-0.726503	4.75357e-05	-1.94439	-0.70873
8399436	chr11:8399436:T:C	5.33868e-14	-1.77468	-1.04503	5.60559e-05	-1.31057	-0.76592	6.56871e-05	-1.58089	-0.748806
8399845	chr11:8399845:A:G	3.7866e-14	-1.83612	-1.3271	2.60253e-05	-1.51546	-1.32831	3.6984e-05	-1.57596	-1.32815
8399846	chr11:8399846:T:C	1.38835e-13	-1.11405	-0.749945	4.02461e-05	-1.87135	-0.536467	6.40307e-05	-1.84463	-0.510608
8400284	chr11:8400284:C:T	1.25459e-13	-0.976649	-0.988647	1.94811e-05	-1.94902	-1.18437	2.91074e-05	-1.95885	-1.18476
8400368	chr11:8400368:C:T	2.68511e-13	-2.56695e-10	-1.20439	0.00013648	-2.56695e-10	-1.18666	0.00020719	-2.56695e-10	-1.18097
8400420	chr11:8400420:T:C	9.71177e-14	-1.08356	-1.13779	3.47283e-05	-1.5426	-1.01268	4.79062e-05	-1.63255	-1.01281
8400463	chr11:8400463:C:T	1.33373e-12	1.72808	-1.32962	3.1465e-05	-1.34309	-1.31086	4.33262e-05	-1.43732	-1.30852
8400481	chr11:8400481:G:A	8.03366e-13	-2.56695e-10	-0.108466	0.000303661	-2.56695e-10	-0.386921	0.000498493	-2.56695e-10	-0.303011
8400596	chr11:8400596:C:T	2.75973e-13	-2.56695e-10	-1.17697	0.000128671	-2.56695e-10	-1.24557	0.000194316	-2.56695e-10	-1.24511
8400598	chr11:8400598:T:C	2.53993e-13	-2.56695e-10	-1.25997	0.000123578	-2.56695e-10	-1.28596	0.000186546	-2.56695e-10	-1.28592
8400924	chr11:8400924:C:A	3.83124e-14	-1.90697	-1.24453	1.906e-05	-1.8258	-1.32945	2.75198e-05	-1.86996	-1.32973
8400956	chr11:8400956:A:G	1.39827e-12	1.75325	-1.30754	3.13755e-05	-1.32794	-1.32887	4.3056e-05	-1.42371	-1.32839
8400994	chr11:8400994:C:T	1.61136e-12	0.587555	-3.33048e-10	0.000144096	-1.13236	-3.33048e-10	0.000206869	-1.18251	-3.33048e-10
8401058	chr11:8401058:C:G	5.68306e-14	-1.74161	-1.01559	6.04739e-05	-1.25844	-0.742181	7.00153e-05	-1.54034	-0.725543
8401071	chr11:8401071:A:C	4.95109e-13	0.612115	-1.20461	4.4696e-05	-1.2655	-1.03745	6.21809e-05	-1.34074	-1.04381
8401438	chr11:8401438:C:T	1.10662e-13	-1.28416	-0.806638	3.52832e-05	-1.97219	-0.567239	5.51327e-05	-1.95755	-0.547308
8401551	chr11:8401551:T:C	4.91051e-13	-0.60073	-3.33048e-10	8.86611e-05	-1.61801	-3.33048e-10	0.000130268	-1.64501	-3.33048e-10
8401616	chr11:8401616:A:C	2.42073e-13	-2.56695e-10	-1.30804	0.000130192	-2.56695e-10	-1.23382	0.000196502	-2.56695e-10	-1.23393
8402384	chr11:8402384:G:A	5.54351e-14	-1.78773	-0.994338	5.70546e-05	-1.334	-0.724824	6.72683e-05	-1.59845	-0.70746
8402453	chr11:8402453:C:T	4.3692e-14	-1.97169	-1.04842	2.7488e-05	-1.90738	-0.881706	4.11845e-05	-1.91905	-0.877494
8402558	chr11:8402558:A:G	1.25691e-13	-1.96345	-3.33048e-10	7.15751e-05	-1.83209	-3.33048e-10	0.000106648	-1.84507	-3.33048e-10
8402695	chr11:8402695:T:A	1.2192e-12	1.63722	-1.32855	3.09548e-05	-1.37926	-1.29104	4.27814e-05	-1.47053	-1.28797
8402874	chr11:8402874:G:A	2.11652e-13	-1.89554	0.453213	0.000106018	-1.9698	0.530576	0.000162935	-1.96545	0.544195
8402903	chr11:8402903:G:A	2.73043e-13	-2.56695e-10	-1.18765	0.00012945	-2.56695e-10	-1.23954	0.000195725	-2.56695e-10	-1.23789
8403333	chr11:8403333:G:A	2.83149e-13	-2.56695e-10	-1.1513	0.000132335	-2.56695e-10	-1.2175	0.000200074	-2.56695e-10	-1.21591
8403446	chr11:8403446:T:C	3.54237e-13	-0.927311	-3.33048e-10	0.000670112	0.40461	-3.33048e-10	0.0010149	0.40794	-3.33048e-10
8403484	chr11:8403484:T:C	1.27799e-13	-1.19647	-0.750344	3.79163e-05	-1.9683	-0.499153	5.9989e-05	-1.94202	-0.478422
8403517	chr11:8403517:G:C	4.47062e-14	-1.68126	-1.31591	2.80692e-05	-1.45084	-1.31732	4.01346e-05	-1.50512	-1.31725
8404559	chr11:8404559:T:C	5.20033e-13	0.640629	-1.18401	4.75511e-05	-1.24578	-0.995253	6.60343e-05	-1.3221	-1.00233
8404737	chr11:8404737:A:T	1.31055e-12	1.68006	-1.29913	3.05131e-05	-1.35531	-1.32937	4.19554e-05	-1.44897	-1.32902
8404771	chr11:8404771:C:T	9.88411e-14	-1.08397	-1.11979	1.78924e-05	-1.96233	-1.25613	2.68398e-05	-1.9683	-1.25641
8404922	chr11:8404922:C:T	2.46994e-13	-2.56695e-10	-1.28791	0.000120868	-2.56695e-10	-1.30813	0.000182453	-2.56695e-10	-1.30811
8405097	chr11:8405097:T:C	2.77663e-13	-2.56695e-10	-1.17087	0.000130889	-2.56695e-10	-1.22849	0.000197918	-2.56695e-10	-1.22675
8405157	chr11:8405157:C:T	3.1376e-13	0.27289	-1.32154	3.21842e-05	-1.34907	-1.28229	4.53722e-05	-1.42089	-1.27881
8405720	chr11:8405720:T:G	1.15102e-12	1.56261	-1.31148	2.92013e-05	-1.40076	-1.32786	4.03009e-05	-1.49097	-1.32726
8405757	chr11:8405757:C:T	5.30889e-14	-1.74795	-1.07736	5.60216e-05	-1.26478	-0.812314	6.49166e-05	-1.54555	-0.795952
8405886	chr11:8405886:T:C	5.1133e-13	-0.560261	-3.33048e-10	0.0557533	4.82586	-3.33048e-10	0.00200271	1.08766	-3.33048e-10
8406038	chr11:8406038:C:G	7.39811e-13	1.13847	-1.32936	2.5455e-05	-1.55966	-1.30626	3.54253e-05	-1.64269	-1.30448
8406308	chr11:8406308:G:A	2.47005e-13	-2.56695e-10	-1.28787	0.000120807	-2.56695e-10	-1.30864	0.000182364	-2.56695e-10	-1.3086
8407110	chr11:8407110:T:C	9.83086e-14	-1.21277	-0.996392	2.78948e-05	-1.97001	-0.804383	4.38132e-05	-1.94699	-0.787677
8407223	chr11:8407223:T:A	2.66964e-13	-2.56695e-10	-1.21016	0.000126022	-2.56695e-10	-1.26638	0.000190435	-2.56695e-10	-1.26529
8407356	chr11:8407356:A:T	8.37678e-14	-1.85162	-0.517609	3.88295e-05	-1.96029	-0.483364	5.96457e-05	-1.95222	-0.473958
8407679	chr11:8407679:AAAAAAAAAG:A	2.84976e-13	-2.56695e-10	-1.14487	0.000133027	-2.56695e-10	-1.21229	0.000200618	-2.56695e-10	-1.2132
8407803	chr11:8407803:G:A	5.87276e-14	-1.3985	-1.32586	1.66158e-05	-1.97217	-1.32031	2.5341e-05	-1.96391	-1.31827
8407877	chr11:8407877:G:A	4.979e-13	-2.56695e-10	-0.586878	0.000199525	-2.56695e-10	-0.806895	0.000302445	-2.56695e-10	-0.8027
8407962	chr11:8407962:T:C	6.84135e-13	-2.56695e-10	-0.269121	0.000280298	-2.56695e-10	-0.466983	0.00041909	-2.56695e-10	-0.476514
8408445	chr11:8408445:T:C	3.59224e-13	-0.91333	-3.33048e-10	0.000103562	-1.46266	-3.33048e-10	0.000150607	-1.49993	-3.33048e-10
8408764	chr11:8408764:C:T	4.34809e-13	-2.56695e-10	-0.72237	0.000228347	-2.56695e-10	-0.67197	0.000348965	-2.56695e-10	-0.659629
8409057	chr11:8409057:T:C	1.31765e-12	-2.56695e-10	0.38633	0.000473402	-2.56695e-10	0.0571093	0.000793068	-2.56695e-10	0.161308
8409425	chr11:8409425:C:T	2.53682e-13	-2.56695e-10	-1.2612	0.000124104	-2.56695e-10	-1.28172	0.00018739	-2.56695e-10	-1.28141
8409479	chr11:8409479:T:C	2.68507e-13	-2.56695e-10	-1.2044	0.000142317	-2.56695e-10	-1.14478	0.000215282	-2.56695e-10	-1.14265
8409979	chr11:8409979:T:C	2.45692e-13	-2.56695e-10	-1.2932	0.000120414	-2.56695e-10	-1.3119	0.000181766	-2.56695e-10	-1.31188
8410110	chr11:8410110:A:C	7.36054e-14	-1.19524	-1.30331	1.74067e-05	-1.96861	-1.27737	2.70572e-05	-1.94284	-1.2738
8410402	chr11:8410402:T:G	1.40142e-13	-1.83171	-0.0229111	6.49745e-05	-1.95926	0.0304245	0.000100087	-1.95093	0.0423719
8411043	chr11:8411043:G:T	2.53856e-13	-2.56695e-10	-1.26051	0.000131561	-2.56695e-10	-1.22337	0.000196236	-2.56695e-10	-1.23528
8411648	chr11:8411648:T:C	3.43379e-13	-0.958442	-3.33048e-10	6.39319e-05	-1.94502	-3.33048e-10	9.5503e-05	-1.95544	-3.33048e-10
8411729	chr11:8411729:C:T	2.51586e-13	-2.56695e-10	-1.26949	0.000123274	-2.56695e-10	-1.28843	0.00018613	-2.56695e-10	-1.28815
8411761	chr11:8411761:T:C	4.25676e-14	-1.96356	-1.08263	2.5475e-05	-1.94132	-0.923815	3.83175e-05	-1.94903	-0.919661
8412799	chr11:8412799:GAAAC:G	1.87282e-12	-2.56695e-10	0.737927	0.000638397	-2.56695e-10	0.356125	0.00108181	-2.56695e-10	0.471791
8413037	chr11:8413037:T:C	5.20117e-13	0.758856	-1.30208	4.21009e-05	-1.18191	-1.18085	5.8365e-05	-1.26205	-1.18583
8413146	chr11:8413146:C:T	4.16583e-14	-1.92949	-1.13829	1.96206e-05	-1.84587	-1.28039	2.84529e-05	-1.88303	-1.28332
8413530	chr11:8413530:C:T	1.28577e-13	-1.21375	-0.726993	3.8983e-05	-1.96998	-0.469725	6.15216e-05	-1.94689	-0.448318
8414836	chr11:8414836:C:T	5.464e-14	-1.67952	-1.11699	3.42664e-05	-1.44222	-1.12645	4.89846e-05	-1.49708	-1.12601
8415473	chr11:8415473:T:C	4.82304e-14	-1.73271	-1.18857	3.03435e-05	-1.51511	-1.17514	4.35466e-05	-1.56591	-1.17486
8415507	chr11:8415507:A:G	3.97724e-13	-2.56695e-10	-0.811518	0.000208814	-2.56695e-10	-0.761389	0.000318844	-2.56695e-10	-0.7499
8415732	chr11:8415732:T:C	2.74126e-13	-2.56695e-10	-1.18369	0.000139984	-2.56695e-10	-1.16131	0.000211807	-2.56695e-10	-1.15893
8415937	chr11:8415937:T:C	2.42917e-13	-2.56695e-10	-1.30456	0.000131106	-2.56695e-10	-1.22683	0.000197883	-2.56695e-10	-1.22693
8416235	chr11:8416235:A:G	2.37259e-13	-2.56695e-10	-1.32812	0.000122817	-2.56695e-10	-1.29214	0.000185555	-2.56695e-10	-1.29125
8416419	chr11:8416419:TTTAC:T	7.09037e-14	-1.22941	-1.30655	1.75521e-05	-1.91439	-1.32327	2.70746e-05	-1.894	-1.322
8417223	chr11:8417223:C:T	2.73362e-13	-1.08171	-0.104766	3.60828e-05	-1.96447	-0.552548	5.41427e-05	-1.96971	-0.55327
8418095	chr11:8418095:T:A	4.34841e-13	-0.722296	-3.33048e-10	6.73336e-05	-1.89318	-3.33048e-10	9.97676e-05	-1.91176	-3.33048e-10
8418194	chr11:8418194:T:C	4.43465e-14	-1.97205	-1.0332	2.83333e-05	-1.90845	-0.850341	4.24851e-05	-1.91971	-0.845742
8418282	chr11:8418282:C:T	1.27379e-13	-0.96351	-0.986601	1.95546e-05	-1.94657	-1.18306	2.92012e-05	-1.95695	-1.18344
8418340	chr11:8418340:A:G	2.62944e-13	-2.56695e-10	-1.22533	0.000127922	-2.56695e-10	-1.25141	0.000193172	-2.56695e-10	-1.25102
8418721	chr11:8418721:G:A	1.10515e-13	-1.97142	-0.120707	6.62317e-05	-1.94493	0.0352494	0.00010071	-1.95275	0.0503888
8418947	chr11:8418947:T:C	3.92422e-13	0.435273	-1.26021	2.94377e-05	-1.40791	-1.31265	4.15307e-05	-1.474	-1.31417
8419008	chr11:8419008:A:C	1.51371e-13	-1.77754	-3.33048e-10	8.9667e-05	-1.60673	-3.33048e-10	0.000131407	-1.6363	-3.33048e-10
8419402	chr11:8419402:T:C	5.25531e-14	-1.96691	-0.868537	4.66719e-05	-1.54278	-0.716914	6.00915e-05	-1.73407	-0.684663
8419422	chr11:8419422:T:C	6.14167e-14	-1.36073	-1.31886	1.93825e-05	-1.85828	-1.28019	2.73686e-05	-1.93084	-1.27436
8419710	chr11:8419710:A:G	2.85259e-13	-2.56695e-10	-1.14388	0.000132741	-2.56695e-10	-1.21444	0.000200207	-2.56695e-10	-1.21525
8419712	chr11:8419712:G:A	3.47607e-14	-1.91917	-1.32962	2.06872e-05	-1.80277	-1.27055	2.98838e-05	-1.85064	-1.26665
8419724	chr11:8419724:C:T	9.76282e-14	-1.82449	-0.39162	8.93312e-05	-1.42451	-0.185971	0.000107989	-1.66662	-0.165949
8419795	chr11:8419795:G:T	8.67103e-13	-2.56695e-10	-0.0321185	0.000324187	-2.56695e-10	-0.321513	0.000533601	-2.56695e-10	-0.234952
8420045	chr11:8420045:T:A	3.44936e-14	-1.92692	-1.32958	2.09924e-05	-1.7877	-1.27098	3.02552e-05	-1.83784	-1.26709
8420169	chr11:8420169:C:T	9.10676e-14	-1.83271	-0.452968	8.23587e-05	-1.44004	-0.251713	9.99006e-05	-1.67814	-0.232288
8420507	chr11:8420507:C:T	3.41938e-14	-1.93687	-1.32836	2.13226e-05	-1.76582	-1.27724	3.06304e-05	-1.81904	-1.27357
8420656	chr11:8420656:C:T	2.62045e-13	-2.56695e-10	-1.22876	0.00014341	-2.56695e-10	-1.13713	0.000216842	-2.56695e-10	-1.13543
8420790	chr11:8420790:A:G	3.96639e-13	0.449709	-1.26396	2.97495e-05	-1.39916	-1.31086	4.19388e-05	-1.46593	-1.31246
8421077	chr11:8421077:CTT:C	3.8338e-12	-2.56695e-10	1.45433	0.00128865	-2.56695e-10	1.05852	0.00204955	-2.56695e-10	1.11077
8421143	chr11:8421143:T:C	3.82707e-13	0.436473	-1.28648	3.04416e-05	-1.37771	-1.30931	4.28697e-05	-1.44546	-1.31098
8421538	chr11:8421538:C:T	2.54039e-13	-2.56695e-10	-1.25979	0.000123262	-2.56695e-10	-1.28852	0.000185706	-2.56695e-10	-1.29044
8422070	chr11:8422070:G:C	2.94264e-13	-2.56695e-10	-1.1128	0.000137283	-2.56695e-10	-1.18079	0.0002077	-2.56695e-10	-1.17851
8422437	chr11:8422437:T:C	2.73095e-13	-2.56695e-10	-1.18746	0.000128749	-2.56695e-10	-1.24497	0.000194195	-2.56695e-10	-1.24574
8422910	chr11:8422910:C:T	2.66911e-13	-2.56695e-10	-1.21036	0.000125808	-2.56695e-10	-1.26807	0.00018983	-2.56695e-10	-1.26847
8422975	chr11:8422975:C:A	4.68267e-14	-1.82654	-1.12428	3.69483e-05	-1.44018	-1.05314	4.39804e-05	-1.67726	-1.0536
8423030	chr11:8423030:C:G	2.39466e-13	-2.56695e-10	-1.31887	0.000118331	-2.56695e-10	-1.32935	0.000178633	-2.56695e-10	-1.32926
8423037	chr11:8423037:T:C	2.67593e-12	-2.56695e-10	1.09478	0.000879963	-2.56695e-10	0.677045	0.0015074	-2.56695e-10	0.80354
8423359	chr11:8423359:C:T	3.67435e-13	-2.56695e-10	-0.890729	0.000168045	-2.56695e-10	-0.978601	0.000253533	-2.56695e-10	-0.979106
8423402	chr11:8423402:G:A	2.7665e-12	-2.56695e-10	1.12806	0.000905628	-2.56695e-10	0.705793	0.00155269	-2.56695e-10	0.833142
8423572	chr11:8423572:G:A	9.23358e-14	-1.06269	-1.20915	2.82148e-05	-1.67351	-1.08947	4.4622e-05	-1.64033	-1.07605
8423904	chr11:8423904:T:C	2.69038e-13	-2.56695e-10	-1.20242	0.000131738	-2.56695e-10	-1.22202	0.000198879	-2.56695e-10	-1.2219
8424082	chr11:8424082:C:A	3.9505e-14	-1.94097	-1.17988	2.74824e-05	-1.67342	-1.11586	3.50423e-05	-1.84175	-1.11629
8424272	chr11:8424272:A:G	4.34331e-14	-1.97159	-1.05447	2.31434e-05	-1.87282	-1.0883	3.42008e-05	-1.89447	-1.08789
8424361	chr11:8424361:A:G	2.7435e-13	-2.56695e-10	-1.18287	0.000145696	-2.56695e-10	-1.12131	0.000219798	-2.56695e-10	-1.12189
8424406	chr11:8424406:G:A	2.43325e-13	-2.56695e-10	-1.30288	0.000131463	-2.56695e-10	-1.22411	0.000198408	-2.56695e-10	-1.22427
8424594	chr11:8424594:C:A	4.14745e-14	-1.91947	-1.15273	3.02097e-05	-1.61115	-1.08352	3.77508e-05	-1.79963	-1.08396
8424608	chr11:8424608:G:A	4.16635e-14	-1.93837	-1.12928	2.94531e-05	-1.6638	-1.05623	3.74323e-05	-1.83537	-1.0567
8424749	chr11:8424749:G:A	4.52927e-14	-1.66267	-1.32146	2.00409e-05	-1.78325	-1.32181	2.72536e-05	-1.88917	-1.32024
8425357	chr11:8425357:C:G	4.6288e-14	-1.82937	-1.13302	3.63281e-05	-1.44791	-1.06234	4.3329e-05	-1.68296	-1.06282
8425393	chr11:8425393:G:C	5.24576e-14	-1.56999	-1.26728	2.21436e-05	-1.95716	-1.04813	3.34337e-05	-1.96599	-1.03905
8425472	chr11:8425472:G:C	5.02079e-14	-1.77872	-1.10239	4.09392e-05	-1.35077	-1.03997	4.76559e-05	-1.6101	-1.04049
8426222	chr11:8426222:T:C	3.60226e-13	0.359419	-1.26996	2.89202e-05	-1.42998	-1.30831	4.0863e-05	-1.49435	-1.31003
8426239	chr11:8426239:G:C	1.97181e-13	-1.51316	-3.33048e-10	9.22138e-05	-1.57872	-3.33048e-10	0.000139411	-1.57718	-3.33048e-10
8426493	chr11:8426493:TG:T	1.14272e-12	-2.56695e-10	0.243893	0.000494475	-2.56695e-10	0.100663	0.000774179	-2.56695e-10	0.137203
8426545	chr11:8426545:C:T	4.99654e-14	-1.71798	-1.16797	2.1301e-05	-1.95463	-1.08946	3.18312e-05	-1.97118	-1.08297
8428102	chr11:8428102:C:T	6.44715e-14	-1.41475	-1.2163	1.6947e-05	-1.96119	-1.31155	2.5832e-05	-1.95127	-1.31172
8428130	chr11:8428130:T:C	4.57659e-13	-1.7176	1.04645	0.000232082	-1.44127	0.785526	0.000366004	-1.49745	0.885489
8428688	chr11:8428688:TA:T	5.52045e-14	-1.61714	-1.16909	3.62376e-05	-1.35434	-1.1584	5.1568e-05	-1.41361	-1.15809
8428702	chr11:8428702:C:T	8.78807e-14	-1.84427	-0.477025	7.79548e-05	-1.46535	-0.281356	9.51663e-05	-1.69663	-0.262347
8428712	chr11:8428712:T:C	9.11438e-14	-1.85609	-0.428747	7.94705e-05	-1.48826	-0.239186	9.77198e-05	-1.71334	-0.219152
8428727	chr11:8428727:A:G	6.57588e-13	0.740947	-1.04964	4.08751e-05	-1.74973	-0.642579	6.00742e-05	-1.80536	-0.613657
8428746	chr11:8428746:G:A	4.6011e-14	-1.79814	-1.17026	3.62504e-05	-1.39227	-1.12011	4.2642e-05	-1.64108	-1.12068
8428759	chr11:8428759:T:C	7.49374e-14	-1.56895	-0.911673	5.40673e-05	-1.28594	-0.826668	7.67008e-05	-1.34893	-0.825754
8429305	chr11:8429305:C:T	7.83813e-14	-1.49401	-0.941678	5.75961e-05	-1.19083	-0.85855	8.13166e-05	-1.25836	-0.857888
8429471	chr11:8429471:T:C	1.02016e-13	-1.91011	-0.262042	9.14065e-05	-1.4415	-0.146022	0.000128875	-1.51016	-0.145596
8429677	chr11:8429677:C:T	2.17683e-13	-0.864769	-0.549467	4.45705e-05	-1.91444	-0.391321	7.30093e-05	-1.84901	-0.375001
8429931	chr11:8429931:C:T	3.20596e-13	-2.56695e-10	-1.02709	0.000174369	-2.56695e-10	-0.94166	0.000263426	-2.56695e-10	-0.940829
8429968	chr11:8429968:T:C	8.80751e-13	-2.56695e-10	-0.0165019	0.000450816	-2.56695e-10	0.00822354	0.000711097	-2.56695e-10	0.0522081
8430819	chr11:8430819:T:C	6.89614e-14	-1.33162	-1.23211	1.67063e-05	-1.96944	-1.31761	2.53608e-05	-1.96364	-1.31775
8430924	chr11:8430924:T:C	4.20152e-14	-1.73518	-1.32406	1.93509e-05	-1.90741	-1.23268	2.87817e-05	-1.92778	-1.22708
8431478	chr11:8431478:C:A	4.69194e-14	-1.70344	-1.2454	2.36736e-05	-1.92009	-1.01838	3.54609e-05	-1.93774	-1.00843
8431751	chr11:8431751:A:G	2.57803e-13	-2.56695e-10	-1.24508	0.000125846	-2.56695e-10	-1.26777	0.00019002	-2.56695e-10	-1.26747
8431978	chr11:8431978:G:A	2.64318e-13	-2.56695e-10	-1.22012	0.000125587	-2.56695e-10	-1.26984	0.000189453	-2.56695e-10	-1.27046
8432047	chr11:8432047:C:T	4.51599e-14	-1.96191	-1.02516	2.68658e-05	-1.85991	-0.952074	3.73424e-05	-1.94266	-0.951812
8432902	chr11:8432902:T:C	2.62935e-13	-2.56695e-10	-1.22537	0.000147636	-2.56695e-10	-1.10808	0.000223323	-2.56695e-10	-1.10598
8432940	chr11:8432940:C:G	3.59937e-14	-1.97002	-1.24391	2.27007e-05	-1.65705	-1.32339	3.23463e-05	-1.71363	-1.32448
8433090	chr11:8433090:A:C	5.82537e-14	-1.48686	-1.24561	1.68121e-05	-1.95982	-1.32092	2.56409e-05	-1.94937	-1.32104
8433427	chr11:8433427:T:C	7.5511e-14	-1.97229	-0.500707	5.69241e-05	-1.79427	-0.266844	8.44968e-05	-1.81829	-0.259599
8433797	chr11:8433797:G:T	7.28427e-14	-1.78538	-0.72359	2.5745e-05	-1.95724	-0.897357	4.38186e-05	-1.85299	-0.881554
8434175	chr11:8434175:G:T	3.48722e-13	-0.943001	-3.33048e-10	6.40791e-05	-1.94272	-3.33048e-10	9.56334e-05	-1.95408	-3.33048e-10
8434343	chr11:8434343:AAAT:A	2.65872e-13	-2.56695e-10	-1.21426	0.000129211	-2.56695e-10	-1.24139	0.00019511	-2.56695e-10	-1.24104
8434623	chr11:8434623:G:GCTA	3.44625e-13	-2.56695e-10	-0.95482	0.000161376	-2.56695e-10	-1.0191	0.000243363	-2.56695e-10	-1.02004
8434640	chr11:8434640:C:A	5.0133e-14	-1.60311	-1.27949	1.90996e-05	-1.95991	-1.19326	2.85469e-05	-1.96791	-1.19514
8434985	chr11:8434985:G:A	2.69485e-13	-2.56695e-10	-1.20076	0.000143788	-2.56695e-10	-1.13449	0.000217604	-2.56695e-10	-1.13192
8435009	chr11:8435009:G:T	2.70305e-13	-2.56695e-10	-1.19773	0.000144164	-2.56695e-10	-1.13188	0.000218183	-2.56695e-10	-1.12927
8435025	chr11:8435025:T:C	5.16616e-13	-2.56695e-10	-0.549977	0.000205863	-2.56695e-10	-0.775626	0.000312109	-2.56695e-10	-0.771248
8435690	chr11:8435690:G:A	5.00133e-14	-1.67842	-1.20656	3.02916e-05	-1.39926	-1.2927	3.65012e-05	-1.62603	-1.29123
8435844	chr11:8435844:G:A	6.62e-14	-1.46651	-1.13808	2.36231e-05	-1.88292	-1.05769	3.6116e-05	-1.86738	-1.06048
8437202	chr11:8437202:G:A	6.92781e-14	-1.70579	-0.853359	3.73175e-05	-1.4355	-1.04787	4.54676e-05	-1.65416	-1.04344
8437577	chr11:8437577:G:A	6.03457e-14	-1.58952	-1.10767	2.46948e-05	-1.91969	-0.976548	3.75135e-05	-1.90874	-0.981165
8437719	chr11:8437719:G:A	5.19431e-14	-1.82258	-1.02455	4.09831e-05	-1.23552	-1.15416	4.97736e-05	-1.46181	-1.14531
8437723	chr11:8437723:T:C	1.25571e-13	-1.96441	-3.33048e-10	9.41483e-05	-1.55796	-3.33048e-10	0.000137843	-1.58848	-3.33048e-10
8438131	chr11:8438131:T:C	3.96632e-13	-2.56695e-10	-0.814269	0.000201842	-2.56695e-10	-0.795349	0.000308117	-2.56695e-10	-0.784121
8438229	chr11:8438229:T:C	2.37214e-13	-2.56695e-10	-1.32832	0.000121676	-2.56695e-10	-1.30147	0.000182942	-2.56695e-10	-1.30543
8438486	chr11:8438486:T:C	1.02449e-12	0.134672	-3.33048e-10	0.000101025	-1.48747	-3.33048e-10	0.000146897	-1.52487	-3.33048e-10
8439350	chr11:8439350:G:A	8.32435e-14	-1.48559	-0.889914	4.34789e-05	-1.17928	-1.15128	5.06095e-05	-1.44959	-1.14087
8439616	chr11:8439616:C:T	1.32743e-13	-0.910503	-0.998357	1.95273e-05	-1.9402	-1.19082	2.9119e-05	-1.95201	-1.1912
8439631	chr11:8439631:T:C	7.17117e-14	-1.67716	-0.847463	3.899e-05	-1.3942	-1.04533	4.70596e-05	-1.6223	-1.04089
8439669	chr11:8439669:A:C	2.9272e-13	0.193778	-1.31184	1.86961e-05	-1.85117	-1.32335	2.91934e-05	-1.81762	-1.32304
8439691	chr11:8439691:G:A	8.05634e-13	-2.56695e-10	-0.105647	0.000411196	-2.56695e-10	-0.0837659	0.000647902	-2.56695e-10	-0.0408613
8440418	chr11:8440418:T:C	6.19444e-14	-1.53767	-1.13336	2.30847e-05	-1.91246	-1.05121	3.51891e-05	-1.89979	-1.05408
8440922	chr11:8440922:T:A	2.62445e-12	-2.56695e-10	1.07535	0.000841568	-2.56695e-10	0.632432	0.00143309	-2.56695e-10	0.752985
8440976	chr11:8440976:C:G	2.34754e-12	-2.56695e-10	0.963846	0.000767771	-2.56695e-10	0.540657	0.00130043	-2.56695e-10	0.655851
8441467	chr11:8441467:G:A	2.43229e-13	-2.56695e-10	-1.30327	0.000118425	-2.56695e-10	-1.32855	0.000178728	-2.56695e-10	-1.32873
8441560	chr11:8441560:C:T	6.01739e-14	-1.73229	-0.967751	3.17564e-05	-1.51036	-1.13438	3.92658e-05	-1.71355	-1.13069
8442012	chr11:8442012:C:T	6.00511e-14	-1.53263	-1.16945	2.32083e-05	-1.90618	-1.05214	3.53649e-05	-1.89243	-1.05645
8442075	chr11:8442075:G:A	6.85651e-14	-1.48805	-1.08144	3.91734e-05	-1.17576	-1.25907	4.53101e-05	-1.44697	-1.2541
8442404	chr11:8442404:G:A	7.10683e-14	-1.63732	-0.896317	3.96557e-05	-1.34215	-1.08045	4.73225e-05	-1.58131	-1.07631
8443038	chr11:8443038:C:T	2.39719e-13	-1.45215	0.134343	6.63081e-05	-1.96388	0.0553611	0.000110899	-1.9548	0.148819
8443514	chr11:8443514:C:T	8.02024e-13	-2.56695e-10	-0.110138	0.000418312	-2.56695e-10	-0.0666064	0.000659557	-2.56695e-10	-0.0230324
8443656	chr11:8443656:T:C	1.59499e-13	-1.72524	-3.33048e-10	6.43393e-05	-1.93866	-3.33048e-10	9.7712e-05	-1.93258	-3.33048e-10
8444043	chr11:8444043:A:G	6.742e-14	-1.33569	-1.25064	1.66188e-05	-1.96874	-1.32356	2.52436e-05	-1.96237	-1.32366
8444264	chr11:8444264:A:G	3.8185e-13	-0.85225	-3.33048e-10	6.49759e-05	-1.92882	-3.33048e-10	9.67573e-05	-1.94239	-3.33048e-10
8444394	chr11:8444394:T:C	6.5785e-14	-1.3819	-1.22899	1.98975e-05	-1.84724	-1.265	3.08317e-05	-1.82848	-1.25757
8444416	chr11:8444416:A:C	6.82154e-14	-1.79321	-0.781392	5.34261e-05	-1.17062	-0.953911	6.44919e-05	-1.40731	-0.940749
8444461	chr11:8444461:T:C	3.9051e-13	0.49289	-1.32271	2.99745e-05	-1.47398	-1.22851	4.23083e-05	-1.53763	-1.23198
8444698	chr11:8444698:C:A	7.17844e-14	-1.26414	-1.25947	1.65261e-05	-1.972	-1.3259	2.50182e-05	-1.96902	-1.32598
8444890	chr11:8444890:C:T	5.91447e-14	-1.6928	-1.02449	3.16204e-05	-1.46146	-1.18758	3.86057e-05	-1.6768	-1.1844
8445258	chr11:8445258:T:A	8.69523e-14	-1.0899	-1.24201	2.2666e-05	-1.73741	-1.24455	3.52686e-05	-1.71081	-1.2408
8445361	chr11:8445361:T:A	5.26133e-14	-1.54727	-1.28704	1.73605e-05	-1.93568	-1.31296	2.64015e-05	-1.92883	-1.31235
8446274	chr11:8446274:C:CT	6.26038e-14	-1.78453	-0.875925	3.09211e-05	-1.59025	-1.08114	3.90653e-05	-1.77252	-1.07685
8446432	chr11:8446432:G:A	6.04038e-14	-1.40468	-1.29155	3.55216e-05	-1.22127	-1.31142	5.02734e-05	-1.28609	-1.31103
8446899	chr11:8446899:T:C	1.79472e-13	-1.60725	-3.33048e-10	0.000120106	-1.31446	-3.33048e-10	0.000186686	-1.28517	-3.33048e-10
8447950	chr11:8447950:A:G	6.38704e-14	-1.38938	-1.25104	1.67059e-05	-1.9634	-1.32368	2.54461e-05	-1.95426	-1.32377
8447988	chr11:8447988:C:G	2.41769e-13	-2.56695e-10	-1.30929	0.000147178	-2.56695e-10	-1.11119	0.000220757	-2.56695e-10	-1.11754
8448012	chr11:8448012:G:A	3.01082e-12	-2.56695e-10	1.21269	0.00251803	-2.56695e-10	1.7284	0.00393859	-2.56695e-10	1.76398
8448187	chr11:8448187:C:T	2.42605e-13	-2.56695e-10	-1.30584	0.000126767	-2.56695e-10	-1.26048	0.000191531	-2.56695e-10	-1.25955
8448263	chr11:8448263:A:C	6.81374e-13	-2.56695e-10	-0.273164	0.000347218	-2.56695e-10	-0.252882	0.000545492	-2.56695e-10	-0.212912
8448290	chr11:8448290:T:C	2.79487e-12	-2.56695e-10	1.13827	0.000917719	-2.56695e-10	0.719056	0.00157003	-2.56695e-10	0.844249
8448475	chr11:8448475:G:A	2.86097e-13	-2.56695e-10	-1.14094	0.000147255	-2.56695e-10	-1.11067	0.000222225	-2.56695e-10	-1.11091
8448479	chr11:8448479:C:CAG	2.86312e-13	-2.56695e-10	-1.1402	0.000147376	-2.56695e-10	-1.10985	0.000222407	-2.56695e-10	-1.11009
8448481	chr11:8448481:T:C	2.84601e-13	-2.56695e-10	-1.14619	0.000146445	-2.56695e-10	-1.11619	0.000221003	-2.56695e-10	-1.11642
8448884	chr11:8448884:T:A	1.32396e-13	-1.82876	-0.0827199	8.94281e-05	-1.24586	-0.363542	0.00011068	-1.47095	-0.337012
8449036	chr11:8449036:T:C	2.3728e-12	-2.56695e-10	0.97455	0.000802282	-2.56695e-10	0.584626	0.00135825	-2.56695e-10	0.699349
8449055	chr11:8449055:G:C	8.18352e-13	-1.91057	1.82059	0.00149618	-1.55399	2.76182	0.00221683	-1.61679	2.80603
8450155	chr11:8450155:C:A	6.01715e-14	-1.56004	-1.14004	2.32593e-05	-1.91757	-1.03856	3.54369e-05	-1.90525	-1.0416
8450779	chr11:8450779:TG:T	2.44299e-13	-2.56695e-10	-1.29888	0.000125399	-2.56695e-10	-1.27134	0.0001897	-2.56695e-10	-1.26916
8450781	chr11:8450781:AGG:A	2.44329e-13	-2.56695e-10	-1.29876	0.00012542	-2.56695e-10	-1.27117	0.000189732	-2.56695e-10	-1.26899
8451700	chr11:8451700:G:A	7.63547e-14	-1.28077	-1.18112	2.16576e-05	-1.8027	-1.22477	3.37335e-05	-1.78054	-1.21557
8451713	chr11:8451713:T:C	2.41723e-13	-2.56695e-10	-1.30948	0.000118445	-2.56695e-10	-1.32839	0.000178739	-2.56695e-10	-1.32867
8451736	chr11:8451736:A:T	1.37469e-13	-0.840511	-1.03337	1.93532e-05	-1.92682	-1.21316	2.87878e-05	-1.94115	-1.2135
8451882	chr11:8451882:CTGTT:C	5.71932e-14	-1.58475	-1.16609	2.23175e-05	-1.92639	-1.07107	3.39745e-05	-1.91504	-1.07395
8451920	chr11:8451920:G:A	1.46318e-13	-0.778996	-1.0325	1.96143e-05	-1.91393	-1.21265	2.91153e-05	-1.93034	-1.213
8452160	chr11:8452160:G:A	4.55625e-14	-1.85732	-1.12087	2.51008e-05	-1.8247	-1.05524	3.46604e-05	-1.91467	-1.05434
8452235	chr11:8452235:T:C	3.66546e-14	-1.9618	-1.23393	1.83177e-05	-1.97154	-1.22343	2.77533e-05	-1.97219	-1.21905
8452300	chr11:8452300:A:G	7.73449e-13	-2.56695e-10	-0.146416	0.000429067	-2.56695e-10	-0.0412221	0.000677062	-2.56695e-10	0.00316236
8452468	chr11:8452468:G:C	1.06638e-13	-0.957373	-1.17047	2.61217e-05	-1.66548	-1.17459	4.08536e-05	-1.6351	-1.16951
8452744	chr11:8452744:T:C	1.41418e-13	-1.84555	-3.33048e-10	7.13123e-05	-1.83577	-3.33048e-10	0.00010513	-1.85941	-3.33048e-10
8453070	chr11:8453070:C:T	1.62382e-13	-1.70732	-3.33048e-10	0.000101401	-1.48375	-3.33048e-10	0.000156935	-1.45877	-3.33048e-10
8453169	chr11:8453169:T:G	9.60753e-13	0.0704409	-3.33048e-10	9.79214e-05	-1.51867	-3.33048e-10	0.000142494	-1.5553	-3.33048e-10
8453337	chr11:8453337:T:C	2.69638e-12	0.784775	0.317616	0.000115907	-1.68827	0.338223	0.000189531	-1.61346	0.343406
8453633	chr11:8453633:G:C	4.33946e-14	-1.74374	-1.2832	2.67455e-05	-1.50633	-1.31014	3.29289e-05	-1.71165	-1.3086
8453879	chr11:8453879:C:G	3.10504e-12	-2.56695e-10	1.24351	0.000997034	-2.56695e-10	0.801951	0.00171506	-2.56695e-10	0.932605
8454128	chr11:8454128:T:C	4.45481e-14	-1.7937	-1.207	4.20392e-05	-1.14469	-1.21954	5.0183e-05	-1.38696	-1.21196
8454491	chr11:8454491:G:C	6.60045e-13	-2.56695e-10	-0.304969	0.000341175	-2.56695e-10	-0.270438	0.000535768	-2.56695e-10	-0.230899
8456237	chr11:8456237:G:C	2.73984e-12	-2.56695e-10	1.11838	0.00088556	-2.56695e-10	0.683385	0.00150926	-2.56695e-10	0.804777
8456493	chr11:8456493:A:G	1.4443e-13	-1.82448	-3.33048e-10	6.22846e-05	-1.97112	-3.33048e-10	9.391e-05	-1.97226	-3.33048e-10
8456998	chr11:8456998:C:A	5.59912e-14	-1.69013	-1.08195	3.08887e-05	-1.45715	-1.21529	3.76828e-05	-1.67283	-1.21257
8457190	chr11:8457190:AAGTT:A	4.95856e-14	-1.61468	-1.27889	1.77734e-05	-1.9381	-1.28703	2.72457e-05	-1.92861	-1.28109
8457196	chr11:8457196:A:C	3.27951e-13	0.286953	-1.29137	2.59044e-05	-1.56257	-1.28585	3.68279e-05	-1.62021	-1.28814
8457629	chr11:8457629:AC:A	1.65275e-13	-1.68966	-3.33048e-10	6.57252e-05	-1.91735	-3.33048e-10	9.99189e-05	-1.91024	-3.33048e-10
8458026	chr11:8458026:G:A	3.77276e-13	-0.864299	-3.33048e-10	0.000494367	0.100443	-3.33048e-10	0.000754857	0.111928	-3.33048e-10
8458110	chr11:8458110:G:A	1.08258e-12	-2.56695e-10	0.189825	0.000900265	-2.56695e-10	0.699855	0.00139935	-2.56695e-10	0.729159
8458298	chr11:8458298:C:A	1.40175e-13	-1.85439	-3.33048e-10	0.000142383	-1.14431	-3.33048e-10	0.000206518	-1.18421	-3.33048e-10
8458839	chr11:8458839:T:G	1.42786e-13	-1.83593	-3.33048e-10	6.22188e-05	-1.97218	-3.33048e-10	9.3915e-05	-1.97221	-3.33048e-10
8459172	chr11:8459172:G:T	4.77523e-14	-1.72632	-1.20493	2.69698e-05	-1.50856	-1.29956	3.32607e-05	-1.71207	-1.29816
8459932	chr11:8459932:G:A	3.92025e-13	0.206878	-1.03283	2.27043e-05	-1.89203	-1.08825	3.53593e-05	-1.86278	-1.08626
8460497	chr11:8460497:G:C	6.6299e-13	-2.56695e-10	-0.300517	0.000343381	-2.56695e-10	-0.263993	0.00053931	-2.56695e-10	-0.22431
8460556	chr11:8460556:A:G	1.43854e-12	-2.56695e-10	0.474109	0.00055068	-2.56695e-10	0.208319	0.000920278	-2.56695e-10	0.310076
8460780	chr11:8460780:T:C	3.3871e-14	-1.95512	-1.3196	1.8865e-05	-1.85967	-1.30586	2.95666e-05	-1.82399	-1.30396
8460837	chr11:8460837:A:G	3.12627e-13	-2.56695e-10	-1.05226	0.000162148	-2.56695e-10	-1.01432	0.000244671	-2.56695e-10	-1.01469
8461002	chr11:8461002:A:G	9.20985e-14	-1.04652	-1.22789	2.35354e-05	-1.71383	-1.2305	3.66774e-05	-1.68596	-1.22648
8461139	chr11:8461139:T:C	2.40982e-13	-2.56695e-10	-1.31255	0.000130973	-2.56695e-10	-1.22784	0.000196599	-2.56695e-10	-1.23343
8461153	chr11:8461153:T:C	3.36217e-13	-2.56695e-10	-0.97952	0.000151625	-2.56695e-10	-1.08142	0.000228622	-2.56695e-10	-1.08253
8461788	chr11:8461788:G:A	4.65626e-14	-1.68335	-1.27313	2.9105e-05	-1.42734	-1.30459	3.51646e-05	-1.65169	-1.30287
8462094	chr11:8462094:A:C	3.18673e-12	-2.56695e-10	1.26947	0.00101888	-2.56695e-10	0.823629	0.00175352	-2.56695e-10	0.954778
8462109	chr11:8462109:T:C	1.35871e-12	-2.56695e-10	0.417013	0.000522328	-2.56695e-10	0.155462	0.000871385	-2.56695e-10	0.255484
8462542	chr11:8462542:C:T	4.49771e-14	-1.70334	-1.28779	2.82328e-05	-1.44921	-1.31314	3.42734e-05	-1.66849	-1.31174
8462606	chr11:8462606:A:G	5.66731e-14	-1.6792	-1.08078	2.46271e-05	-1.94856	-0.950425	3.7274e-05	-1.94118	-0.955121
8462730	chr11:8462730:G:A	7.1969e-13	-2.56695e-10	-0.218456	0.000367829	-2.56695e-10	-0.195217	0.000578468	-2.56695e-10	-0.154218
8463051	chr11:8463051:C:T	7.40222e-14	-1.24148	-1.25143	1.65562e-05	-1.97229	-1.32378	2.50346e-05	-1.97046	-1.32388
8463349	chr11:8463349:C:T	4.40114e-14	-1.706	-1.30683	2.77463e-05	-1.45565	-1.32409	3.3718e-05	-1.67333	-1.32324
8465103	chr11:8465103:A:T	4.56346e-14	-1.687	-1.28961	2.88068e-05	-1.42831	-1.31391	3.47994e-05	-1.65249	-1.31251
8465299	chr11:8465299:G:T	7.58837e-14	-1.25115	-1.21693	3.96834e-05	-1.16417	-1.25773	4.6192e-05	-1.43006	-1.25173
8466523	chr11:8466523:C:T	2.42691e-13	-2.56695e-10	-1.30549	0.000122242	-2.56695e-10	-1.29683	0.000184447	-2.56695e-10	-1.29724
8467386	chr11:8467386:T:G	3.0087e-13	-2.56695e-10	-1.0906	0.000155984	-2.56695e-10	-1.05308	0.000235382	-2.56695e-10	-1.05339
8467461	chr11:8467461:T:C	5.87367e-14	-1.96046	-0.763753	3.95009e-05	-1.86029	-0.566221	5.88486e-05	-1.8795	-0.560131
8467882	chr11:8467882:T:C	2.71956e-13	-2.56695e-10	-1.19164	0.000134859	-2.56695e-10	-1.1986	0.000203666	-2.56695e-10	-1.19812
8468165	chr11:8468165:C:T	1.61004e-13	-1.71585	-3.33048e-10	6.31243e-05	-1.95773	-3.33048e-10	9.57893e-05	-1.95245	-3.33048e-10
8468889	chr11:8468889:A:C	4.97906e-13	-1.19533	0.608469	0.000119811	-1.97225	0.655331	0.000183042	-1.96333	0.658447
8468937	chr11:8468937:C:T	2.53071e-13	-2.56695e-10	-1.26361	0.000123768	-2.56695e-10	-1.28442	0.000186876	-2.56695e-10	-1.28416
8468959	chr11:8468959:T:C	7.5648e-14	-1.57674	-0.894441	3.10283e-05	-1.9224	-0.745536	4.71958e-05	-1.9108	-0.749493
8469006	chr11:8469006:T:G	6.65857e-14	-1.31244	-1.28635	1.65201e-05	-1.97035	-1.32791	2.50657e-05	-1.96518	-1.32792
8469031	chr11:8469031:T:C	6.32671e-13	-0.347326	-3.33048e-10	0.088813	5.29145	-3.33048e-10	0.00274033	1.40123	-3.33048e-10
8469676	chr11:8469676:T:C	5.38085e-14	-1.50873	-1.30312	3.14359e-05	-1.33619	-1.31869	4.47031e-05	-1.39615	-1.31841
8469887	chr11:8469887:A:G	2.86143e-13	-2.56695e-10	-1.14078	0.000130189	-2.56695e-10	-1.23385	0.000196425	-2.56695e-10	-1.23432
8469960	chr11:8469960:A:C	3.55267e-12	-2.56695e-10	1.37818	0.00120101	-2.56695e-10	0.98808	0.00190832	-2.56695e-10	1.03938
8470050	chr11:8470050:C:T	9.91588e-14	-0.952892	-1.24766	2.45935e-05	-1.66002	-1.24033	3.8413e-05	-1.62952	-1.23669
8470132	chr11:8470132:T:A	2.51033e-13	-2.56695e-10	-1.27169	0.000146715	-2.56695e-10	-1.11434	0.000221166	-2.56695e-10	-1.11569
8470323	chr11:8470323:GC:G	1.59738e-12	-2.56695e-10	0.578846	0.000539161	-2.56695e-10	0.187179	0.000905404	-2.56695e-10	0.29378
8470580	chr11:8470580:C:T	4.54394e-14	-1.70188	-1.27901	2.84423e-05	-1.4473	-1.30765	3.45213e-05	-1.66703	-1.30599
8470837	chr11:8470837:A:T	6.39383e-14	-1.91382	-0.725541	3.83679e-05	-1.93247	-0.523147	5.76439e-05	-1.94342	-0.516891
8470941	chr11:8470941:C:A	4.69009e-13	-2.56695e-10	-0.646655	0.000213882	-2.56695e-10	-0.737412	0.000322435	-2.56695e-10	-0.738698
8471240	chr11:8471240:A:T	2.37216e-13	-2.56695e-10	-1.32831	0.000118308	-2.56695e-10	-1.32954	0.000178589	-2.56695e-10	-1.32951
8471882	chr11:8471882:T:C	4.21364e-14	-1.76679	-1.28957	4.1536e-05	-1.08388	-1.29239	4.8958e-05	-1.33555	-1.28809
8471958	chr11:8471958:C:T	1.81297e-13	-1.59714	-3.33048e-10	6.23785e-05	-1.96961	-3.33048e-10	9.39746e-05	-1.97158	-3.33048e-10
8472099	chr11:8472099:T:A	2.5409e-13	-2.56695e-10	-1.25959	0.000141434	-2.56695e-10	-1.151	0.000214136	-2.56695e-10	-1.14799
8472498	chr11:8472498:AAG:A	1.83218e-12	-2.56695e-10	0.715986	0.000605716	-2.56695e-10	0.303577	0.00102089	-2.56695e-10	0.413826
8472798	chr11:8472798:C:T	4.53417e-14	-1.6723	-1.31074	2.91082e-05	-1.40577	-1.32604	3.49569e-05	-1.63514	-1.32535
8473093	chr11:8473093:T:C	9.60719e-14	-1.01004	-1.22214	2.43281e-05	-1.68725	-1.22395	3.79489e-05	-1.65847	-1.21989
8473525	chr11:8473525:T:C	2.89623e-13	-2.56695e-10	-1.1287	0.000141029	-2.56695e-10	-1.15387	0.000212799	-2.56695e-10	-1.15425
8473777	chr11:8473777:C:G	4.75822e-13	-0.632234	-3.33048e-10	6.84461e-05	-1.87679	-3.33048e-10	0.00010121	-1.89741	-3.33048e-10
8473888	chr11:8473888:T:G	1.20622e-12	-2.56695e-10	0.297972	0.000629255	-2.56695e-10	0.341702	0.000999897	-2.56695e-10	0.393052
8473965	chr11:8473965:G:C	6.89018e-14	-1.93646	-0.628136	4.43358e-05	-1.90075	-0.41029	6.63722e-05	-1.91574	-0.403586
8474209	chr11:8474209:G:T	7.45634e-14	-1.25421	-1.23142	1.66649e-05	-1.97217	-1.31736	2.52144e-05	-1.96969	-1.3175
8474419	chr11:8474419:T:C	6.70946e-13	-2.56695e-10	-0.288588	0.000271494	-2.56695e-10	-0.498895	0.000412923	-2.56695e-10	-0.491339
8474420	chr11:8474420:A:T	1.15085e-12	-2.56695e-10	0.250978	0.000601338	-2.56695e-10	0.296323	0.000954568	-2.56695e-10	0.346659
8474427	chr11:8474427:TA:T	2.67297e-12	-2.56695e-10	1.09367	0.000869664	-2.56695e-10	0.665272	0.0014898	-2.56695e-10	0.791795
8474969	chr11:8474969:G:A	4.37594e-14	-1.74788	-1.27069	4.38478e-05	-1.04767	-1.27444	5.14397e-05	-1.30495	-1.26924
8474990	chr11:8474990:G:T	2.86834e-13	-2.56695e-10	-1.13837	0.000142052	-2.56695e-10	-1.14664	0.000214554	-2.56695e-10	-1.14604
8475064	chr11:8475064:G:C	4.31712e-14	-1.72073	-1.31138	2.71225e-05	-1.47604	-1.32643	3.31185e-05	-1.68873	-1.32578
8475576	chr11:8475576:T:C	3.85363e-13	-2.56695e-10	-0.843092	0.000196251	-2.56695e-10	-0.823438	0.000299496	-2.56695e-10	-0.812499
8475776	chr11:8475776:C:T	5.51645e-14	-1.46022	-1.32674	3.28493e-05	-1.28095	-1.32996	4.65756e-05	-1.34357	-1.32996
8476069	chr11:8476069:G:A	3.20228e-12	-2.56695e-10	1.27434	0.00102601	-2.56695e-10	0.830595	0.00176645	-2.56695e-10	0.962125
8476187	chr11:8476187:G:A	3.00832e-12	-2.56695e-10	1.21186	0.000974515	-2.56695e-10	0.779105	0.00167517	-2.56695e-10	0.90907
8477667	chr11:8477667:T:C	2.51653e-13	-2.56695e-10	-1.26923	0.000141782	-2.56695e-10	-1.14854	0.000213241	-2.56695e-10	-1.15218
8477759	chr11:8477759:A:G	6.95316e-13	-2.56695e-10	-0.25291	0.000358834	-2.56695e-10	-0.219974	0.000564036	-2.56695e-10	-0.179483
8477859	chr11:8477859:T:C	4.36521e-14	-1.69754	-1.32348	2.80258e-05	-1.43979	-1.32992	3.39035e-05	-1.66126	-1.32982
8477917	chr11:8477917:T:C	7.36265e-14	-1.32349	-1.17478	2.1509e-05	-1.85029	-1.18408	3.32425e-05	-1.83089	-1.17988
8477921	chr11:8477921:A:G	1.26069e-13	-1.96045	-3.33048e-10	0.000100696	-1.49073	-3.33048e-10	0.000176972	-1.33861	-3.33048e-10
8478141	chr11:8478141:TTACTAAAACAAATC:T	6.91757e-14	-1.33375	-1.22688	2.08141e-05	-1.8536	-1.21361	3.21165e-05	-1.83443	-1.21081
8478498	chr11:8478498:A:C	4.40095e-14	-1.69049	-1.32238	2.83216e-05	-1.42941	-1.3298	3.41873e-05	-1.6531	-1.32965
8478552	chr11:8478552:T:C	6.56632e-14	-1.38037	-1.23236	2.02894e-05	-1.87299	-1.21974	3.12552e-05	-1.85541	-1.21701
8478749	chr11:8478749:A:G	2.45559e-12	-2.56695e-10	1.00885	0.000812998	-2.56695e-10	0.597894	0.00138889	-2.56695e-10	0.721658
8478833	chr11:8478833:A:G	2.45801e-13	-1.44736	0.154602	8.95048e-05	-1.95764	0.349093	0.000133816	-1.97195	0.353822
8479044	chr11:8479044:T:C	5.02128e-13	-2.56695e-10	-0.578422	0.000228323	-2.56695e-10	-0.672074	0.000344187	-2.56695e-10	-0.673415
8479427	chr11:8479427:G:A	1.37591e-12	-2.56695e-10	0.429596	0.000471261	-2.56695e-10	0.0525781	0.000786756	-2.56695e-10	0.153317
8479449	chr11:8479449:G:A	4.39317e-14	-1.72731	-1.28733	2.72621e-05	-1.4836	-1.31374	3.33891e-05	-1.69408	-1.31229
8479704	chr11:8479704:G:A	2.91839e-13	-2.56695e-10	-1.12108	0.000134866	-2.56695e-10	-1.19855	0.000203371	-2.56695e-10	-1.19957
8479836	chr11:8479836:C:G	3.02111e-13	-2.56695e-10	-1.08648	0.000138679	-2.56695e-10	-1.17067	0.000209143	-2.56695e-10	-1.17158
8480389	chr11:8480389:A:G	6.18365e-14	-1.44432	-1.22846	1.98913e-05	-1.8979	-1.21465	3.05737e-05	-1.88257	-1.21189
8480517	chr11:8480517:G:A	2.92871e-13	-2.56695e-10	-1.11754	0.000135244	-2.56695e-10	-1.19575	0.000203939	-2.56695e-10	-1.19678
8480578	chr11:8480578:C:T	2.63401e-13	-2.56695e-10	-1.2236	0.000170496	-2.56695e-10	-0.964122	0.000255922	-2.56695e-10	-0.969726
8481257	chr11:8481257:T:C	2.44536e-13	-2.56695e-10	-1.29791	0.000121167	-2.56695e-10	-1.30566	0.000183191	-2.56695e-10	-1.30407
8481400	chr11:8481400:A:G	6.27322e-14	-1.40531	-1.2531	1.96244e-05	-1.88362	-1.24245	3.01934e-05	-1.86694	-1.24004
8481449	chr11:8481449:C:T	6.92022e-14	-1.32251	-1.23774	2.06804e-05	-1.84808	-1.22557	3.19185e-05	-1.82851	-1.2229
8481790	chr11:8481790:T:C	4.81257e-13	-2.56695e-10	-0.620876	0.000193639	-2.56695e-10	-0.83684	0.000293508	-2.56695e-10	-0.832695
8481944	chr11:8481944:A:G	9.26634e-14	-0.965628	-1.30267	2.34001e-05	-1.66383	-1.28626	3.64737e-05	-1.63367	-1.28433
8482258	chr11:8482258:G:A	3.05394e-13	-2.56695e-10	-1.07567	0.000139846	-2.56695e-10	-1.16229	0.000210911	-2.56695e-10	-1.16316
8482740	chr11:8482740:A:T	4.27488e-13	-0.87927	0.13992	5.85133e-05	-1.95835	-0.0752321	9.14107e-05	-1.92357	-0.0756713
8482783	chr11:8482783:G:A	2.36932e-13	-2.56695e-10	-1.3295	0.000118717	-2.56695e-10	-1.32609	0.000179256	-2.56695e-10	-1.32579
8482790	chr11:8482790:C:T	3.43023e-13	-2.56695e-10	-0.95948	0.000154372	-2.56695e-10	-1.06347	0.000232766	-2.56695e-10	-1.06457
8483072	chr11:8483072:A:G	2.0192e-13	-0.823118	-0.666287	3.49761e-05	-1.96628	-0.581889	5.47963e-05	-1.93738	-0.573597
8483200	chr11:8483200:T:TA	3.00485e-13	-2.56695e-10	-1.09188	0.00012397	-2.56695e-10	-1.2828	0.000186972	-2.56695e-10	-1.28364
8483307	chr11:8483307:A:C	4.57614e-14	-1.7349	-1.23893	2.80829e-05	-1.48763	-1.28004	3.44447e-05	-1.69769	-1.27755
8483389	chr11:8483389:G:T	4.01228e-13	-0.289691	-0.513055	0.000113488	-0.910574	-0.46056	0.000151293	-1.05505	-0.440328
8483981	chr11:8483981:A:T	2.1949e-13	-0.845659	-0.560312	3.90589e-05	-1.96839	-0.469374	6.10312e-05	-1.94276	-0.460452
8484594	chr11:8484594:T:C	8.59388e-13	-2.56695e-10	-0.0410562	0.00040495	-2.56695e-10	-0.0990709	0.000610042	-2.56695e-10	-0.101072
8484985	chr11:8484985:C:A	3.87019e-13	-0.838802	-3.33048e-10	7.40302e-05	-1.79836	-3.33048e-10	0.000109311	-1.8204	-3.33048e-10
8485212	chr11:8485212:A:T	8.55271e-14	-1.25672	-1.09172	2.39923e-05	-1.82028	-1.10482	3.72072e-05	-1.79861	-1.09949
8485325	chr11:8485325:T:C	5.183e-14	-1.80243	-1.04688	4.68013e-05	-1.16129	-1.09564	5.61479e-05	-1.40141	-1.0852
8485590	chr11:8485590:T:C	5.22052e-13	-2.56695e-10	-0.539509	0.000293207	-2.56695e-10	-0.421957	0.000443379	-2.56695e-10	-0.420175
8486487	chr11:8486487:C:T	1.62819e-13	-1.70464	-3.33048e-10	0.00010145	-1.48327	-3.33048e-10	0.00015697	-1.45855	-3.33048e-10
8486928	chr11:8486928:T:C	1.03513e-13	-0.948339	-1.20925	2.52519e-05	-1.66154	-1.21239	3.94657e-05	-1.6312	-1.20796
8487004	chr11:8487004:C:T	2.02309e-13	-1.48748	-3.33048e-10	0.000140283	-1.15917	-3.33048e-10	0.00022571	-1.09535	-3.33048e-10
8487207	chr11:8487207:T:C	3.10281e-13	-2.56695e-10	-1.0598	0.000141781	-2.56695e-10	-1.14855	0.00021382	-2.56695e-10	-1.14946
8488752	chr11:8488752:T:G	4.17367e-14	-1.75961	-1.30628	2.58649e-05	-1.52584	-1.32411	3.19798e-05	-1.72624	-1.32326
8489221	chr11:8489221:C:T	6.39391e-13	-0.233515	-0.103246	0.000158495	-0.887817	-0.149292	0.000210059	-1.04477	-0.122445
8489805	chr11:8489805:A:G	7.4948e-14	-1.94392	-0.536565	3.94992e-05	-1.79951	-0.627042	5.82647e-05	-1.82394	-0.625665
8489834	chr11:8489834:G:A	2.71511e-13	-2.56695e-10	-1.19328	0.0001567	-2.56695e-10	-1.0485	0.000237414	-2.56695e-10	-1.0448
8489888	chr11:8489888:G:A	1.27265e-13	-1.951	-3.33048e-10	6.23045e-05	-1.9708	-3.33048e-10	9.43258e-05	-1.96785	-3.33048e-10
8490000	chr11:8490000:C:A	2.34668e-12	-2.56695e-10	0.963481	0.000773608	-2.56695e-10	0.548231	0.00132054	-2.56695e-10	0.671194
8490022	chr11:8490022:C:T	5.40927e-13	-1.17355	0.669557	0.000126076	-1.97185	0.705899	0.000193609	-1.95704	0.708277
8490062	chr11:8490062:T:C	4.09906e-14	-1.76251	-1.32143	2.56266e-05	-1.52948	-1.32972	3.16984e-05	-1.72881	-1.32953
8490094	chr11:8490094:C:T	5.15751e-13	-1.19634	0.644685	0.000122909	-1.97223	0.680837	0.000188245	-1.96004	0.683182
8490341	chr11:8490341:G:C	4.63746e-13	-0.388137	-0.269803	5.06707e-05	-1.91297	-0.264515	8.26983e-05	-1.84837	-0.251036
8490436	chr11:8490436:G:A	2.46904e-13	-2.56695e-10	-1.28828	0.000126949	-2.56695e-10	-1.25905	0.000192127	-2.56695e-10	-1.25644
8490450	chr11:8490450:CA:C	7.17207e-13	0.0434649	-0.265377	0.000164182	-0.702878	-0.29898	0.000216265	-0.863949	-0.27415
8490470	chr11:8490470:G:A	2.89041e-13	-2.56695e-10	-1.13071	0.000133804	-2.56695e-10	-1.20646	0.000201775	-2.56695e-10	-1.20745
8490538	chr11:8490538:C:T	6.66004e-14	-1.62317	-0.975399	2.81114e-05	-1.93115	-0.835508	4.26137e-05	-1.9216	-0.840823
8490734	chr11:8490734:A:C	4.17703e-14	-1.74469	-1.3204	2.62646e-05	-1.50508	-1.32954	3.23107e-05	-1.70991	-1.32929
8490746	chr11:8490746:T:C	6.90364e-13	0.011335	-0.271392	0.000159966	-0.724607	-0.30327	0.000210931	-0.884539	-0.278531
8491452	chr11:8491452:C:A	2.40537e-13	-2.56695e-10	-1.3144	0.000122058	-2.56695e-10	-1.29834	0.000184424	-2.56695e-10	-1.29736
8491605	chr11:8491605:T:C	1.04385e-12	-2.56695e-10	0.153395	0.000585697	-2.56695e-10	0.269968	0.000929556	-2.56695e-10	0.320107
8491904	chr11:8491904:T:G	2.4852e-13	-2.56695e-10	-1.28175	0.000134458	-2.56695e-10	-1.20159	0.000203982	-2.56695e-10	-1.19657
8491955	chr11:8491955:G:A	2.65916e-13	-0.00481692	-1.20928	3.15288e-05	-1.60989	-1.04204	4.4829e-05	-1.66341	-1.04834
8492430	chr11:8492430:C:T	3.14403e-13	-2.56695e-10	-1.0466	0.000164457	-2.56695e-10	-1.00018	0.000248057	-2.56695e-10	-1.00094
8492458	chr11:8492458:A:G	3.07186e-13	-2.56695e-10	-1.06982	0.000160423	-2.56695e-10	-1.02502	0.000241978	-2.56695e-10	-1.02575
8492564	chr11:8492564:C:T	2.88708e-13	-2.56695e-10	-1.13186	0.000133762	-2.56695e-10	-1.20677	0.000201712	-2.56695e-10	-1.20776
8492952	chr11:8492952:A:G	2.37268e-13	-2.56695e-10	-1.32809	0.000118774	-2.56695e-10	-1.32561	0.000179257	-2.56695e-10	-1.32578
8493102	chr11:8493102:C:G	7.38768e-14	-1.33448	-1.16039	2.13826e-05	-1.85655	-1.18371	3.3042e-05	-1.83768	-1.17914
8493281	chr11:8493281:C:A	3.96447e-13	-1.66333	0.848596	0.000601307	-1.22324	1.51952	0.000854179	-1.31138	1.54692
8493467	chr11:8493467:C:A	7.30877e-14	-1.32629	-1.17933	2.10597e-05	-1.85417	-1.2013	3.25423e-05	-1.83505	-1.19701
8493576	chr11:8493576:A:G	1.04965e-12	0.158937	-3.33048e-10	0.000116464	-1.34525	-3.33048e-10	0.000168533	-1.38747	-3.33048e-10
8493921	chr11:8493921:A:T	4.50615e-14	-1.69163	-1.29762	2.83723e-05	-1.43817	-1.31925	3.43459e-05	-1.66	-1.31812
8494063	chr11:8494063:T:C	6.42975e-14	-1.37903	-1.25473	1.66642e-05	-1.96491	-1.32466	2.53661e-05	-1.95643	-1.32475
8494450	chr11:8494450:C:A	1.24661e-13	-1.97168	-3.33048e-10	7.30144e-05	-1.81218	-3.33048e-10	0.000108457	-1.82824	-3.33048e-10
8494651	chr11:8494651:A:C	9.998e-14	-1.4296	-0.762702	2.40561e-05	-1.95919	-0.963252	3.66803e-05	-1.94904	-0.963325
8494679	chr11:8494679:T:C	2.53708e-13	-1.26109	-3.33048e-10	8.65663e-05	-1.64192	-3.33048e-10	0.000128455	-1.65902	-3.33048e-10
8495086	chr11:8495086:T:C	9.96376e-13	-2.56695e-10	0.106848	0.000559549	-2.56695e-10	0.224297	0.000887386	-2.56695e-10	0.27368
8495653	chr11:8495653:A:G	4.75345e-14	-1.70325	-1.23257	2.91771e-05	-1.45464	-1.27481	3.55096e-05	-1.67259	-1.27221
8495881	chr11:8495881:G:A	7.61924e-14	-1.29312	-1.1709	2.15311e-05	-1.83972	-1.19362	3.33145e-05	-1.8194	-1.18921
8495891	chr11:8495891:T:C	1.49443e-13	-1.79036	-3.33048e-10	6.3117e-05	-1.95785	-3.33048e-10	9.50885e-05	-1.95979	-3.33048e-10
8495907	chr11:8495907:T:C	3.22057e-13	-2.56695e-10	-1.02255	0.00016922	-2.56695e-10	-0.971636	0.000255226	-2.56695e-10	-0.972451
8496111	chr11:8496111:TGAAAAAGAAAA:T	3.37522e-13	-2.56695e-10	-0.975647	0.000177963	-2.56695e-10	-0.921261	0.000268402	-2.56695e-10	-0.922114
8497534	chr11:8497534:A:G	6.85961e-14	-1.31734	-1.2517	1.65927e-05	-1.97001	-1.32386	2.51798e-05	-1.9646	-1.32396
8497662	chr11:8497662:G:A	4.66887e-13	-1.22223	0.571038	0.000115784	-1.97218	0.621064	0.000176773	-1.96402	0.624289
8497937	chr11:8497937:T:G	4.82732e-13	-2.56695e-10	-0.617814	0.000194134	-2.56695e-10	-0.834285	0.000294262	-2.56695e-10	-0.830129
8498049	chr11:8498049:G:C	6.47931e-13	-2.56695e-10	-0.323493	0.000331546	-2.56695e-10	-0.299069	0.000520362	-2.56695e-10	-0.260075
8498084	chr11:8498084:T:C	2.98706e-13	-2.56695e-10	-1.09782	0.000139038	-2.56695e-10	-1.16809	0.000210386	-2.56695e-10	-1.16565
8498370	chr11:8498370:A:T	2.9903e-13	-0.492527	-0.604206	3.5217e-05	-1.93394	-0.607364	5.67319e-05	-1.87975	-0.596511
8498406	chr11:8498406:G:A	2.08961e-13	-0.816231	-0.6389	3.31782e-05	-1.96511	-0.635835	5.21838e-05	-1.93465	-0.62518
8498489	chr11:8498489:A:G	1.81033e-13	-1.5986	-3.33048e-10	0.00012383	-1.28393	-3.33048e-10	0.000197919	-1.22674	-3.33048e-10
8498672	chr11:8498672:A:G	4.818e-14	-1.71104	-1.21129	2.94348e-05	-1.46594	-1.25472	3.59389e-05	-1.68119	-1.25159
8498861	chr11:8498861:G:A	1.23109e-12	0.587062	-0.268687	9.02263e-05	-1.21718	-0.383336	0.000120519	-1.36282	-0.359975
8498920	chr11:8498920:C:CA	4.82251e-13	-2.56695e-10	-0.618813	0.00019397	-2.56695e-10	-0.835131	0.000294013	-2.56695e-10	-0.830978
8499069	chr11:8499069:G:A	2.23931e-13	-0.79668	-0.589257	3.49124e-05	-1.96341	-0.586582	5.50392e-05	-1.93106	-0.575492
8499164	chr11:8499164:A:C	2.06427e-13	-1.46733	-3.33048e-10	6.96739e-05	-1.85901	-3.33048e-10	0.000103342	-1.87656	-3.33048e-10
8499343	chr11:8499343:G:C	6.2969e-13	-1.09393	0.741879	0.000135865	-1.96857	0.777392	0.000210337	-1.94565	0.77976
8499366	chr11:8499366:A:G	6.86891e-14	-1.31191	-1.25578	1.65689e-05	-1.97032	-1.32499	2.51374e-05	-1.96517	-1.32508
8499395	chr11:8499395:A:G	2.83025e-13	-0.521447	-0.630293	3.51931e-05	-1.93845	-0.603537	5.66232e-05	-1.88678	-0.591405
8499615	chr11:8499615:T:C	2.7815e-13	-2.56695e-10	-1.16912	0.000143573	-2.56695e-10	-1.13599	0.000216636	-2.56695e-10	-1.13638
8500187	chr11:8500187:G:C	4.1734e-13	-2.56695e-10	-0.763376	0.000155515	-2.56695e-10	-1.05609	0.000234195	-2.56695e-10	-1.05845
8500249	chr11:8500249:C:A	3.84627e-13	-2.56695e-10	-0.845004	0.00017817	-2.56695e-10	-0.920095	0.000268673	-2.56695e-10	-0.921107
8500635	chr11:8500635:T:C	4.44694e-14	-1.72363	-1.27885	2.74851e-05	-1.48316	-1.30603	3.36487e-05	-1.69432	-1.3043
8501279	chr11:8501279:G:C	1.08678e-12	0.170503	0.0231978	0.000247616	-0.612459	0.0215034	0.000325735	-0.778772	0.050254
8501331	chr11:8501331:T:C	2.91944e-13	-2.56695e-10	-1.12072	0.000128232	-2.56695e-10	-1.249	0.00019261	-2.56695e-10	-1.25393
8501495	chr11:8501495:T:C	4.14999e-13	-1.25277	0.483773	0.000104691	-1.97134	0.519515	0.000159042	-1.96721	0.521784
8501625	chr11:8501625:T:A	3.16773e-13	-0.518872	-0.520217	3.94187e-05	-1.93767	-0.49093	6.35087e-05	-1.88553	-0.477893
8502289	chr11:8502289:C:T	1.60103e-12	-2.56695e-10	0.581128	0.000837462	-2.56695e-10	0.627541	0.00133512	-2.56695e-10	0.682173
8502762	chr11:8502762:A:G	2.51572e-13	-2.56695e-10	-1.26955	0.000126315	-2.56695e-10	-1.26405	0.000191004	-2.56695e-10	-1.2623
8503305	chr11:8503305:A:T	6.69626e-14	-1.33974	-1.2534	1.66111e-05	-1.96847	-1.32429	2.52363e-05	-1.96193	-1.32438
8503386	chr11:8503386:T:C	2.03057e-12	1.07248	-0.253682	0.00011628	-0.972706	-0.374127	0.00015145	-1.14366	-0.350684
8503426	chr11:8503426:T:C	4.17616e-14	-1.77638	-1.28892	2.54528e-05	-1.55266	-1.31335	3.17053e-05	-1.74621	-1.3119
8503746	chr11:8503746:G:A	3.22464e-13	-0.381718	-0.639568	3.5831e-05	-1.91304	-0.61098	5.83892e-05	-1.84854	-0.598934
8503771	chr11:8503771:C:T	2.28842e-12	-2.56695e-10	0.938342	0.000756329	-2.56695e-10	0.525642	0.0012901	-2.56695e-10	0.647871
8504440	chr11:8504440:T:C	7.66834e-13	0.15401	-0.309016	0.000174423	-0.604565	-0.336787	0.000228181	-0.77224	-0.312223
8505096	chr11:8505096:A:G	4.504e-14	-1.76012	-1.22961	2.74552e-05	-1.51892	-1.27136	3.39413e-05	-1.72133	-1.26864
8505128	chr11:8505128:A:G	3.00821e-13	-2.56695e-10	-1.09076	0.000139876	-2.56695e-10	-1.16208	0.000211666	-2.56695e-10	-1.15959
8505156	chr11:8505156:T:C	2.49765e-13	-2.56695e-10	-1.27675	0.000130373	-2.56695e-10	-1.23243	0.000196707	-2.56695e-10	-1.23289
8505871	chr11:8505871:A:G	1.68277e-13	-1.05039	-0.621277	3.46619e-05	-1.97118	-0.586008	5.32133e-05	-1.96653	-0.573765
8506119	chr11:8506119:A:G	6.36694e-14	-1.51459	-1.12898	1.7764e-05	-1.96196	-1.2637	2.70687e-05	-1.95211	-1.26411
8506304	chr11:8506304:T:C	2.54519e-13	-2.56695e-10	-1.2579	0.000127844	-2.56695e-10	-1.25202	0.000193344	-2.56695e-10	-1.25013
8506758	chr11:8506758:C:T	1.02845e-12	-2.56695e-10	0.138528	0.000515287	-2.56695e-10	0.141889	0.000815111	-2.56695e-10	0.188724
8506789	chr11:8506789:G:C	2.67946e-12	-2.56695e-10	1.09609	0.000872478	-2.56695e-10	0.668503	0.001495	-2.56695e-10	0.79528
8507094	chr11:8507094:C:A	2.5185e-13	-2.56695e-10	-1.26844	0.000141149	-2.56695e-10	-1.15302	0.000212304	-2.56695e-10	-1.15658
8507106	chr11:8507106:T:A	2.28602e-13	-0.696	-0.669295	3.27641e-05	-1.96115	-0.652353	5.18103e-05	-1.92641	-0.640606
8507312	chr11:8507312:G:A	2.50854e-13	-2.56695e-10	-1.2724	0.000125926	-2.56695e-10	-1.26714	0.000190407	-2.56695e-10	-1.26544
8507375	chr11:8507375:G:C	1.62912e-12	-2.56695e-10	0.598521	0.000854222	-2.56695e-10	0.647356	0.0013621	-2.56695e-10	0.70218
8507408	chr11:8507408:G:A	2.52185e-13	-2.56695e-10	-1.26711	0.000129234	-2.56695e-10	-1.24121	0.000195025	-2.56695e-10	-1.24147
8507730	chr11:8507730:G:A	8.71137e-13	0.0554397	-0.0829175	0.000101915	-1.18867	-0.290026	0.000141262	-1.29697	-0.267014
8507826	chr11:8507826:T:C	6.57269e-14	-1.28311	-1.32865	1.92472e-05	-1.81555	-1.32992	2.96096e-05	-1.79676	-1.32974
8507953	chr11:8507953:C:T	8.95147e-14	-0.99365	-1.30922	2.24835e-05	-1.68053	-1.30952	3.50165e-05	-1.65138	-1.3074
8508111	chr11:8508111:A:G	1.56319e-13	-0.993349	-0.752029	2.96607e-05	-1.97227	-0.740745	4.5748e-05	-1.96165	-0.729799
8508126	chr11:8508126:G:A	9.31013e-14	-0.967746	-1.29584	2.30395e-05	-1.66904	-1.29659	3.59292e-05	-1.63914	-1.2939
8508378	chr11:8508378:A:T	4.76225e-14	-1.61682	-1.31715	2.47031e-05	-1.56732	-1.32859	3.11515e-05	-1.74689	-1.32884
8508671	chr11:8508671:A:G	4.8216e-14	-1.64493	-1.27665	2.41e-05	-1.59721	-1.32341	3.06521e-05	-1.76912	-1.32278
8508711	chr11:8508711:G:A	1.29049e-12	-2.56695e-10	0.365504	0.000652845	-2.56695e-10	0.378504	0.00103621	-2.56695e-10	0.428726
8508776	chr11:8508776:AAAT:A	2.49201e-13	-2.56695e-10	-1.27901	0.000125096	-2.56695e-10	-1.27375	0.000189131	-2.56695e-10	-1.27216
8508859	chr11:8508859:A:G	1.49687e-13	-1.02663	-0.762105	2.94044e-05	-1.97157	-0.750119	4.51426e-05	-1.96551	-0.739259
8509264	chr11:8509264:G:C	9.15409e-14	-0.969479	-1.31101	2.26911e-05	-1.6694	-1.31147	3.53615e-05	-1.63952	-1.30946
8509737	chr11:8509737:C:T	2.49201e-13	-2.56695e-10	-1.27901	0.000125096	-2.56695e-10	-1.27375	0.000189131	-2.56695e-10	-1.27216
8509741	chr11:8509741:T:C	2.85117e-13	-2.56695e-10	-1.14438	0.000147172	-2.56695e-10	-1.11123	0.000222069	-2.56695e-10	-1.11161
8510456	chr11:8510456:G:A	2.1184e-13	-0.780922	-0.660525	3.30766e-05	-1.963	-0.641004	5.22361e-05	-1.92998	-0.628843
8510564	chr11:8510564:G:T	2.49289e-13	-2.56695e-10	-1.27867	0.000125142	-2.56695e-10	-1.27339	0.000189202	-2.56695e-10	-1.27179
8510911	chr11:8510911:C:T	4.02654e-14	-1.80751	-1.29428	2.43132e-05	-1.59482	-1.31699	3.06314e-05	-1.77683	-1.31574
8511013	chr11:8511013:T:C	3.96698e-13	-2.56695e-10	-0.814101	0.000166131	-2.56695e-10	-0.990058	0.000254398	-2.56695e-10	-0.975699
8511046	chr11:8511046:G:A	2.82635e-13	-2.56695e-10	-1.15312	0.000156555	-2.56695e-10	-1.04943	0.000236983	-2.56695e-10	-1.04661
8511317	chr11:8511317:G:T	2.52281e-13	-2.56695e-10	-1.26673	0.000126717	-2.56695e-10	-1.26088	0.000191615	-2.56695e-10	-1.25911
8511602	chr11:8511602:G:T	3.05789e-13	-0.480154	-0.594226	3.62053e-05	-1.93447	-0.579154	5.84187e-05	-1.88051	-0.566457
8511865	chr11:8511865:T:C	2.86714e-13	-2.56695e-10	-1.13879	0.000148099	-2.56695e-10	-1.10496	0.00022347	-2.56695e-10	-1.10532
8511869	chr11:8511869:G:A	2.36918e-13	-2.56695e-10	-1.32956	0.000118701	-2.56695e-10	-1.32623	0.000179338	-2.56695e-10	-1.32533
8511921	chr11:8511921:T:C	7.40617e-13	-2.56695e-10	-0.189793	0.000380742	-2.56695e-10	-0.160712	0.000599145	-2.56695e-10	-0.119096
8512038	chr11:8512038:C:T	3.93198e-13	-1.22882	0.405853	9.71095e-05	-1.97171	0.444715	0.000147715	-1.96621	0.446891
8512099	chr11:8512099:T:C	1.10118e-13	-0.782994	-1.31273	2.51911e-05	-1.56275	-1.31359	3.94374e-05	-1.5282	-1.31169
8512352	chr11:8512352:G:A	6.5898e-14	-1.33031	-1.27885	1.65114e-05	-1.96933	-1.32946	2.5072e-05	-1.96336	-1.32949
8512611	chr11:8512611:T:C	2.47593e-13	-2.56695e-10	-1.28549	0.000124238	-2.56695e-10	-1.28064	0.000187817	-2.56695e-10	-1.27913
8512720	chr11:8512720:C:T	1.53411e-13	-1.76415	-3.33048e-10	6.22635e-05	-1.97146	-3.33048e-10	9.42155e-05	-1.96902	-3.33048e-10
8513056	chr11:8513056:T:C	3.95151e-14	-1.79071	-1.32988	2.4667e-05	-1.57074	-1.32663	3.08148e-05	-1.75941	-1.32719
8513664	chr11:8513664:G:A	2.93224e-13	-2.56695e-10	-1.11634	0.000135347	-2.56695e-10	-1.19499	0.000204144	-2.56695e-10	-1.19577
8513915	chr11:8513915:T:C	2.46707e-13	-2.56695e-10	-1.28908	0.000123769	-2.56695e-10	-1.28441	0.000187096	-2.56695e-10	-1.28298
8513996	chr11:8513996:C:T	2.78137e-13	-2.56695e-10	-1.16916	0.000143557	-2.56695e-10	-1.13611	0.000216612	-2.56695e-10	-1.13649
8514026	chr11:8514026:G:C	2.2279e-13	-0.453886	-0.937161	0.000215367	0.325038	-1.05553	0.000119	-0.678773	-1.05671
8514374	chr11:8514374:C:T	3.91651e-13	-2.56695e-10	-0.826905	0.000157759	-2.56695e-10	-1.04176	0.000238036	-2.56695e-10	-1.04218
8514375	chr11:8514375:G:A	2.80767e-13	-0.507806	-0.651947	7.64485e-05	-1.09052	-0.675699	0.000103224	-1.22179	-0.655906
8514734	chr11:8514734:C:G	1.51634e-12	-2.56695e-10	0.526776	0.000787966	-2.56695e-10	0.56662	0.00125372	-2.56695e-10	0.619272
8515162	chr11:8515162:T:C	2.87623e-13	-2.56695e-10	-1.13563	0.000127322	-2.56695e-10	-1.25612	0.000192002	-2.56695e-10	-1.25709
8515394	chr11:8515394:G:C	2.50774e-13	-0.520955	-0.75177	3.04921e-05	-1.94097	-0.744393	4.892e-05	-1.89086	-0.733556
8515471	chr11:8515471:A:C	2.3981e-13	-2.56695e-10	-1.31743	0.000124306	-2.56695e-10	-1.28009	0.000186491	-2.56695e-10	-1.28622
8515503	chr11:8515503:T:C	2.59293e-13	-0.521326	-0.717993	3.14733e-05	-1.94166	-0.712035	5.04883e-05	-1.89202	-0.700843
8515708	chr11:8515708:T:C	6.43438e-14	-1.35318	-1.27986	1.65391e-05	-1.96752	-1.32959	2.51433e-05	-1.96039	-1.32962
8515864	chr11:8515864:G:A	4.40156e-13	-0.0283295	-0.681818	0.000101632	-0.768285	-0.713188	0.000133701	-0.925073	-0.69392
8516519	chr11:8516519:G:A	1.02999e-13	-1.00158	-1.16097	2.63375e-05	-1.68413	-1.14771	4.12155e-05	-1.65462	-1.14117
8516700	chr11:8516700:T:C	2.81346e-13	-0.498483	-0.659207	3.39561e-05	-1.93774	-0.640026	5.46304e-05	-1.88572	-0.62829
8516874	chr11:8516874:C:A	2.1793e-12	-2.56695e-10	0.889485	0.000723849	-2.56695e-10	0.481748	0.00123294	-2.56695e-10	0.602558
8516897	chr11:8516897:C:T	7.38899e-14	-1.21457	-1.28013	1.64637e-05	-1.9721	-1.32957	2.48625e-05	-1.97164	-1.3296
8516915	chr11:8516915:G:C	1.55255e-13	-1.75221	-3.33048e-10	6.26422e-05	-1.9654	-3.33048e-10	9.49137e-05	-1.96163	-3.33048e-10
8517018	chr11:8517018:C:T	2.37462e-13	-2.56695e-10	-1.32727	0.000122109	-2.56695e-10	-1.29792	0.00018433	-2.56695e-10	-1.29787
8517203	chr11:8517203:T:A	3.10474e-13	-1.05918	-3.33048e-10	7.99187e-05	-1.72183	-3.33048e-10	0.00012311	-1.70152	-3.33048e-10
8517223	chr11:8517223:T:C	2.37049e-13	-2.56695e-10	-1.32901	0.000118559	-2.56695e-10	-1.32743	0.000178948	-2.56695e-10	-1.32751
8517376	chr11:8517376:G:A	2.43236e-12	-2.56695e-10	0.99934	0.000799525	-2.56695e-10	0.581183	0.00136623	-2.56695e-10	0.705213
8517522	chr11:8517522:C:T	2.40474e-12	1.85876	-0.870834	6.29463e-05	-1.0174	-0.943147	8.27601e-05	-1.17032	-0.928338
8517591	chr11:8517591:A:G	1.40133e-13	-1.85469	-3.33048e-10	0.000131125	-1.22669	-3.33048e-10	0.000203914	-1.1969	-3.33048e-10
8517830	chr11:8517830:T:C	3.16869e-13	-2.56695e-10	-1.03879	0.00014418	-2.56695e-10	-1.13177	0.000217426	-2.56695e-10	-1.13274
8517956	chr11:8517956:G:A	7.1044e-13	-2.56695e-10	-0.231392	0.000366111	-2.56695e-10	-0.199898	0.000575722	-2.56695e-10	-0.158976
8518088	chr11:8518088:A:G	1.98366e-12	-2.56695e-10	0.795422	0.000668117	-2.56695e-10	0.401629	0.00113441	-2.56695e-10	0.519269
8518170	chr11:8518170:G:C	2.70056e-13	-2.56695e-10	-1.19865	0.000122286	-2.56695e-10	-1.29647	0.000184006	-2.56695e-10	-1.29963
8518386	chr11:8518386:A:T	2.47234e-13	-2.56695e-10	-1.28694	0.000124037	-2.56695e-10	-1.28225	0.000187507	-2.56695e-10	-1.28078
8518416	chr11:8518416:G:A	3.91464e-13	-1.18008	0.352699	8.97168e-05	-1.9723	0.36612	0.000137056	-1.9615	0.367282
8519202	chr11:8519202:C:T	1.96956e-12	-2.56695e-10	0.788288	0.000663867	-2.56695e-10	0.395248	0.00112695	-2.56695e-10	0.512671
8519435	chr11:8519435:A:G	5.0549e-13	-2.56695e-10	-0.571749	0.00027402	-2.56695e-10	-0.489633	0.000414372	-2.56695e-10	-0.487837
8519692	chr11:8519692:C:T	1.46434e-13	-1.8107	-3.33048e-10	0.000159562	-1.0304	-3.33048e-10	0.000230864	-1.07277	-3.33048e-10
8519720	chr11:8519720:C:T	1.36279e-12	0.420011	-3.33048e-10	0.000149391	-1.09627	-3.33048e-10	0.000218098	-1.12966	-3.33048e-10
8519733	chr11:8519733:G:GA	7.60699e-13	0.729015	-0.892053	8.64776e-05	-0.739715	-0.903234	0.000115069	-0.881763	-0.887302
8519817	chr11:8519817:C:T	2.40918e-13	-2.56695e-10	-1.31282	0.000122551	-2.56695e-10	-1.2943	0.00018549	-2.56695e-10	-1.2916
8520078	chr11:8520078:G:A	2.94427e-13	-2.56695e-10	-1.11225	0.000164583	-2.56695e-10	-0.999418	0.000249206	-2.56695e-10	-0.99632
8520601	chr11:8520601:T:C	2.40268e-12	-2.56695e-10	0.987065	0.000787733	-2.56695e-10	0.566324	0.00134507	-2.56695e-10	0.689598
8520605	chr11:8520605:G:A	7.11502e-13	-1.56477	1.33487	0.000127342	-1.93145	0.675488	0.000203798	-1.91356	0.71609
8520984	chr11:8520984:T:C	2.57141e-13	-2.56695e-10	-1.24765	0.000144529	-2.56695e-10	-1.12936	0.000218824	-2.56695e-10	-1.12633
8521157	chr11:8521157:G:A	2.33509e-12	-2.56695e-10	0.958529	0.000767706	-2.56695e-10	0.540572	0.00130979	-2.56695e-10	0.663018
8521662	chr11:8521662:A:G	4.28556e-13	-0.999913	0.263058	9.74046e-05	-1.96196	0.437998	0.000152406	-1.93076	0.442713
8522142	chr11:8522142:T:C	4.54924e-13	-1.19316	0.51601	0.000108713	-1.97227	0.558147	0.000166024	-1.96297	0.560499
8522938	chr11:8522938:C:T	1.29244e-13	-1.93558	-3.33048e-10	6.6049e-05	-1.91244	-3.33048e-10	9.9057e-05	-1.91891	-3.33048e-10
8522940	chr11:8522940:C:T	2.44836e-13	-2.56695e-10	-1.29669	0.000134316	-2.56695e-10	-1.20264	0.000202119	-2.56695e-10	-1.20575
8523217	chr11:8523217:G:A	2.80992e-13	-2.56695e-10	-1.15895	0.000145257	-2.56695e-10	-1.12433	0.00021918	-2.56695e-10	-1.12471
8523273	chr11:8523273:C:A	2.8498e-13	-2.56695e-10	-1.14486	0.000147421	-2.56695e-10	-1.10954	0.000222441	-2.56695e-10	-1.10994
8523324	chr11:8523324:C:T	4.57337e-13	-2.56695e-10	-0.671857	0.000185236	-2.56695e-10	-0.881206	0.000280723	-2.56695e-10	-0.877233
8523372	chr11:8523372:G:A	2.06677e-13	-0.586215	-0.879906	2.32401e-05	-1.87834	-1.07862	3.43458e-05	-1.89912	-1.079
8523400	chr11:8523400:A:G	4.27232e-13	-0.311914	-0.428035	4.21651e-05	-1.90611	-0.455132	6.89856e-05	-1.83854	-0.442165
8523493	chr11:8523493:G:GAGA	6.10301e-14	-1.95822	-0.727694	3.42654e-05	-1.8397	-0.728999	5.07084e-05	-1.86101	-0.727497
8523540	chr11:8523540:G:A	2.5465e-13	-2.56695e-10	-1.25739	0.00012235	-2.56695e-10	-1.29595	0.000184402	-2.56695e-10	-1.29748
8523663	chr11:8523663:G:A	2.83433e-13	-2.56695e-10	-1.1503	0.000146587	-2.56695e-10	-1.11522	0.000221184	-2.56695e-10	-1.1156
8523921	chr11:8523921:G:A	1.28154e-12	0.99548	-0.636942	0.000138286	-0.546319	-0.627189	0.000182959	-0.698767	-0.606572
8523938	chr11:8523938:C:T	4.71253e-14	-1.62024	-1.32423	2.54348e-05	-1.55672	-1.31	3.19457e-05	-1.73915	-1.31141
8524279	chr11:8524279:C:G	3.26446e-13	-2.56695e-10	-1.00901	0.000159391	-2.56695e-10	-1.03148	0.000240734	-2.56695e-10	-1.03091
8524287	chr11:8524287:C:G	2.37276e-13	-2.56695e-10	-1.32805	0.000118328	-2.56695e-10	-1.32937	0.000178621	-2.56695e-10	-1.32934
8524289	chr11:8524289:G:A	4.75328e-13	-2.56695e-10	-0.633271	0.000197697	-2.56695e-10	-0.816098	0.000299857	-2.56695e-10	-0.811294
8524471	chr11:8524471:G:A	2.1273e-12	-2.56695e-10	0.865332	0.000710712	-2.56695e-10	0.463433	0.00120918	-2.56695e-10	0.5831
8524512	chr11:8524512:T:C	1.48635e-13	-1.79578	-3.33048e-10	0.000129152	-1.24185	-3.33048e-10	0.000189616	-1.2696	-3.33048e-10
8525738	chr11:8525738:A:G	2.48775e-13	-2.56695e-10	-1.28073	0.000124902	-2.56695e-10	-1.27531	0.000188834	-2.56695e-10	-1.27373
8526275	chr11:8526275:C:T	1.01478e-13	-0.867855	-1.30957	2.40787e-05	-1.60771	-1.3138	3.76145e-05	-1.57518	-1.31203
8526449	chr11:8526449:C:A	2.94758e-13	-2.56695e-10	-1.11112	0.000152831	-2.56695e-10	-1.0735	0.000230648	-2.56695e-10	-1.07371
8527219	chr11:8527219:G:A	2.94193e-12	-2.56695e-10	1.18954	0.0018249	-2.56695e-10	1.40645	0.00294704	-2.56695e-10	1.47395
8527264	chr11:8527264:T:C	6.22891e-13	0.0953402	-0.458245	0.000140113	-0.670816	-0.489571	0.000183706	-0.83417	-0.467094
8527437	chr11:8527437:T:C	1.7812e-12	-2.56695e-10	0.687767	0.000980024	-2.56695e-10	0.784742	0.0015663	-2.56695e-10	0.841868
8527562	chr11:8527562:A:G	2.49563e-13	-2.56695e-10	-1.27757	0.000118777	-2.56695e-10	-1.32559	0.000179112	-2.56695e-10	-1.32659
8527965	chr11:8527965:C:T	2.88065e-13	-2.56695e-10	-1.13409	0.000149162	-2.56695e-10	-1.0978	0.000225066	-2.56695e-10	-1.09821
8528229	chr11:8528229:G:GC	5.30406e-13	-0.187461	-0.336173	0.000138422	-0.887528	-0.285	0.000184629	-1.0356	-0.26065
8529338	chr11:8529338:T:C	2.22696e-13	-1.39147	-3.33048e-10	0.000233402	-0.650073	-3.33048e-10	0.000334723	-0.701296	-3.33048e-10
8529587	chr11:8529587:T:A	8.76985e-14	-1.00986	-1.31351	2.21739e-05	-1.68713	-1.31679	3.45075e-05	-1.65823	-1.31519
8530044	chr11:8530044:G:A	1.09563e-13	-1.96041	-0.140369	8.14114e-05	-1.65827	-0.045048	0.00011196	-1.75283	-0.043626
8530130	chr11:8530130:C:T	1.05029e-13	-0.832751	-1.31029	2.43236e-05	-1.59285	-1.31854	3.80061e-05	-1.55963	-1.31722
8530467	chr11:8530467:G:A	1.57219e-13	-1.73964	-3.33048e-10	9.65934e-05	-1.53232	-3.33048e-10	0.000149273	-1.50883	-3.33048e-10
8530643	chr11:8530643:A:G	2.01822e-13	-1.21426	-0.275628	4.99384e-05	-1.97199	-0.22006	7.59444e-05	-1.96517	-0.219426
8530997	chr11:8530997:G:A	1.79646e-12	-2.56695e-10	0.696297	0.000994349	-2.56695e-10	0.799253	0.00159021	-2.56695e-10	0.857022
8531323	chr11:8531323:C:T	2.78715e-13	-2.56695e-10	-1.16709	0.00013747	-2.56695e-10	-1.17943	0.000207759	-2.56695e-10	-1.17822
8531674	chr11:8531674:C:G	3.55516e-14	-1.96293	-1.26336	1.97918e-05	-1.83691	-1.28066	3.09928e-05	-1.79798	-1.28287
8531888	chr11:8531888:T:C	2.81005e-13	-2.56695e-10	-1.1589	0.000138617	-2.56695e-10	-1.17112	0.000209502	-2.56695e-10	-1.16987
8532030	chr11:8532030:A:T	2.66704e-13	-2.56695e-10	-1.21114	0.000137011	-2.56695e-10	-1.18277	0.000206757	-2.56695e-10	-1.18306
8532380	chr11:8532380:C:A	2.39869e-13	-2.56695e-10	-1.31718	0.000118263	-2.56695e-10	-1.32992	0.000178515	-2.56695e-10	-1.32993
8532461	chr11:8532461:A:G	2.81005e-13	-2.56695e-10	-1.1589	0.000138617	-2.56695e-10	-1.17112	0.000209502	-2.56695e-10	-1.16987
8532605	chr11:8532605:G:C	5.62016e-13	-1.19596	0.730211	0.000138031	-1.9723	0.796939	0.000211123	-1.96229	0.800131
8533002	chr11:8533002:A:G	2.67268e-13	-2.56695e-10	-1.20902	0.000151724	-2.56695e-10	-1.08077	0.000226528	-2.56695e-10	-1.09173
8533568	chr11:8533568:C:T	2.98881e-13	-2.56695e-10	-1.09723	0.000137379	-2.56695e-10	-1.18009	0.000207199	-2.56695e-10	-1.18092
8533729	chr11:8533729:C:T	3.17197e-12	-2.56695e-10	1.26483	0.0019758	-2.56695e-10	1.4859	0.0031946	-2.56695e-10	1.55462
8533738	chr11:8533738:G:C	1.33592e-13	-1.95754	0.0550549	9.55375e-05	-1.68283	0.139519	0.000132029	-1.77358	0.142006
8534330	chr11:8534330:A:G	2.94835e-13	-2.56695e-10	-1.11086	0.000152927	-2.56695e-10	-1.07287	0.000230744	-2.56695e-10	-1.07329
8534363	chr11:8534363:A:T	1.12613e-13	-0.745316	-1.328	2.55062e-05	-1.53796	-1.32596	3.98764e-05	-1.50217	-1.32664
8534812	chr11:8534812:T:C	5.68279e-14	-1.93775	-0.819499	3.5643e-05	-1.89908	-0.630206	5.33065e-05	-1.91414	-0.624401
8534939	chr11:8534939:A:G	1.47497e-13	-1.80347	-3.33048e-10	6.22211e-05	-1.97214	-3.33048e-10	9.39959e-05	-1.97135	-3.33048e-10
8534980	chr11:8534980:G:A	1.06886e-12	-2.56695e-10	0.177073	0.00089391	-2.56695e-10	0.69277	0.00138933	-2.56695e-10	0.721977
8535025	chr11:8535025:T:C	2.44753e-12	-2.56695e-10	1.00556	0.000800971	-2.56695e-10	0.58299	0.00136835	-2.56695e-10	0.70676
8535079	chr11:8535079:C:T	2.8753e-13	-2.56695e-10	-1.13595	0.000148809	-2.56695e-10	-1.10017	0.000224535	-2.56695e-10	-1.10057
8535671	chr11:8535671:A:G	7.17951e-14	-1.24495	-1.27851	1.6463e-05	-1.97228	-1.32943	2.48974e-05	-1.97037	-1.32946
8535789	chr11:8535789:A:G	2.68621e-13	-2.56695e-10	-1.20398	0.000142692	-2.56695e-10	-1.14214	0.000215951	-2.56695e-10	-1.13955
8535820	chr11:8535820:T:A	2.80888e-13	-2.56695e-10	-1.15932	0.000138563	-2.56695e-10	-1.17151	0.00020942	-2.56695e-10	-1.17026
8535888	chr11:8535888:A:G	2.37351e-13	-2.56695e-10	-1.32774	0.000118321	-2.56695e-10	-1.32944	0.000178614	-2.56695e-10	-1.32937
8536310	chr11:8536310:T:C	2.81005e-13	-2.56695e-10	-1.1589	0.000138617	-2.56695e-10	-1.17112	0.000209502	-2.56695e-10	-1.16987
8536716	chr11:8536716:T:C	2.65924e-13	-2.56695e-10	-1.21407	0.000144915	-2.56695e-10	-1.12669	0.000219076	-2.56695e-10	-1.12518
8536752	chr11:8536752:T:C	2.6956e-13	-2.56695e-10	-1.20049	0.000123013	-2.56695e-10	-1.29054	0.00018568	-2.56695e-10	-1.29058
8536786	chr11:8536786:G:C	4.37048e-14	-1.76596	-1.25386	2.6528e-05	-1.53504	-1.2896	3.29328e-05	-1.73272	-1.28741
8537128	chr11:8537128:C:T	2.10599e-12	-2.56695e-10	0.855265	0.00068525	-2.56695e-10	0.426949	0.00115977	-2.56695e-10	0.541377
8537294	chr11:8537294:G:T	4.30491e-14	-1.78996	-1.24497	2.57976e-05	-1.56935	-1.28321	3.23226e-05	-1.75799	-1.28084
8537305	chr11:8537305:G:A	4.07413e-14	-1.8092	-1.28084	3.80417e-05	-1.17174	-1.29241	4.54692e-05	-1.40962	-1.28794
8537347	chr11:8537347:C:A	4.82566e-13	-2.56695e-10	-0.618158	0.000194084	-2.56695e-10	-0.834545	0.000294186	-2.56695e-10	-0.83039
8537393	chr11:8537393:G:A	2.5934e-13	-1.23914	-3.33048e-10	8.64521e-05	-1.64324	-3.33048e-10	0.000128234	-1.66074	-3.33048e-10
8537769	chr11:8537769:C:G	1.47661e-13	-1.80236	-3.33048e-10	0.00011095	-1.39376	-3.33048e-10	0.00016294	-1.42122	-3.33048e-10
8537813	chr11:8537813:A:C	2.41784e-13	-2.56695e-10	-1.30923	0.000118659	-2.56695e-10	-1.32658	0.000179152	-2.56695e-10	-1.32637
8537833	chr11:8537833:AT:A	6.58478e-13	-2.56695e-10	-0.307345	0.000339333	-2.56695e-10	-0.275853	0.0005329	-2.56695e-10	-0.236267
8537976	chr11:8537976:G:A	5.01545e-13	-2.56695e-10	-0.579583	0.000199914	-2.56695e-10	-0.804948	0.000303079	-2.56695e-10	-0.800606
8538584	chr11:8538584:G:A	2.7113e-13	-2.56695e-10	-1.19468	0.000139325	-2.56695e-10	-1.16603	0.000210265	-2.56695e-10	-1.16623
8539024	chr11:8539024:C:A	4.35906e-14	-1.76102	-1.26142	2.67124e-05	-1.52083	-1.29688	3.30496e-05	-1.7217	-1.29489
8539455	chr11:8539455:T:C	1.66734e-13	-1.87328	0.1924	0.000167901	-1.84879	0.869332	0.000249868	-1.88962	0.895955
8540105	chr11:8540105:T:G	2.76584e-13	-2.56695e-10	-1.17476	0.000136416	-2.56695e-10	-1.18713	0.00020616	-2.56695e-10	-1.18595
8540312	chr11:8540312:T:A	4.06808e-14	-1.79091	-1.30061	1.68906e-05	-1.97105	-1.30503	2.55223e-05	-1.972	-1.30305
8540417	chr11:8540417:T:G	1.26168e-13	-1.93813	-0.0215316	8.40336e-05	-1.73868	0.0670591	0.000117306	-1.81903	0.0692162
8540918	chr11:8540918:T:A	4.36844e-13	0.336966	-1.05467	2.27613e-05	-1.86565	-1.11212	3.55801e-05	-1.83244	-1.11037
8540947	chr11:8540947:C:T	3.97409e-14	-1.80766	-1.30723	3.76726e-05	-1.16176	-1.31214	4.48908e-05	-1.40129	-1.30907
8541145	chr11:8541145:G:A	2.44764e-13	-2.56695e-10	-1.29698	0.000134316	-2.56695e-10	-1.20264	0.000202118	-2.56695e-10	-1.20575
8541657	chr11:8541657:C:T	2.68233e-13	-2.56695e-10	-1.20542	0.000146515	-2.56695e-10	-1.11571	0.000221502	-2.56695e-10	-1.11417
8541797	chr11:8541797:G:A	3.98336e-13	-2.56695e-10	-0.809981	0.000178449	-2.56695e-10	-0.918529	0.000269987	-2.56695e-10	-0.916227
8541922	chr11:8541922:T:C	4.86418e-13	-2.56695e-10	-0.610209	0.0002709	-2.56695e-10	-0.501085	0.000409613	-2.56695e-10	-0.499388
8542448	chr11:8542448:G:A	6.69176e-14	-1.3455	-1.24832	1.93712e-05	-1.87868	-1.26037	2.9868e-05	-1.86098	-1.25683
8542535	chr11:8542535:T:C	2.78426e-13	-2.56695e-10	-1.16812	0.000137322	-2.56695e-10	-1.18051	0.000207536	-2.56695e-10	-1.1793
8542879	chr11:8542879:A:T	3.89766e-14	-1.83055	-1.30377	2.68259e-05	-1.49825	-1.31522	3.27968e-05	-1.71035	-1.31392
8543231	chr11:8543231:T:C	4.1949e-13	-1.09387	0.335634	0.000106133	-1.96983	0.531693	0.000164378	-1.9493	0.536865
8543551	chr11:8543551:C:T	2.78106e-13	-2.56695e-10	-1.16928	0.000143544	-2.56695e-10	-1.1362	0.000216593	-2.56695e-10	-1.13658
8543781	chr11:8543781:C:T	7.05241e-14	-1.67445	-0.866871	3.42103e-05	-1.94571	-0.624602	5.16962e-05	-1.93803	-0.631186
8544146	chr11:8544146:G:A	3.49427e-13	-0.940982	-3.33048e-10	0.000347459	-0.252189	-3.33048e-10	0.000523438	-0.254183	-3.33048e-10
8544287	chr11:8544287:A:G	4.75615e-14	-1.79339	-1.14186	4.56312e-05	-1.12844	-1.1538	5.44375e-05	-1.37324	-1.14431
8544352	chr11:8544352:T:C	7.001e-14	-1.26559	-1.28305	1.64613e-05	-1.97203	-1.3298	2.49204e-05	-1.9691	-1.32981
8544353	chr11:8544353:A:G	2.77382e-13	-2.56695e-10	-1.17188	0.000136819	-2.56695e-10	-1.18418	0.000206773	-2.56695e-10	-1.18298
8544581	chr11:8544581:C:T	7.31073e-14	-1.20955	-1.2958	1.64667e-05	-1.97201	-1.32949	2.48629e-05	-1.97177	-1.32945
8544782	chr11:8544782:G:A	4.24568e-14	-1.73614	-1.31265	2.67708e-05	-1.48862	-1.3269	3.27746e-05	-1.69866	-1.32629
8544796	chr11:8544796:C:T	4.31529e-14	-1.759	-1.27353	2.65229e-05	-1.52084	-1.30399	3.27757e-05	-1.7227	-1.30221
8545057	chr11:8545057:G:C	2.78449e-13	-2.56695e-10	-1.16804	0.000137334	-2.56695e-10	-1.18042	0.000207555	-2.56695e-10	-1.1792
8545236	chr11:8545236:C:T	3.0488e-13	-2.56695e-10	-1.07736	0.000141691	-2.56695e-10	-1.14919	0.000214425	-2.56695e-10	-1.14664
8545450	chr11:8545450:C:T	3.86448e-13	-2.56695e-10	-0.840278	0.000173514	-2.56695e-10	-0.946574	0.000262508	-2.56695e-10	-0.944317
8545506	chr11:8545506:A:T	3.86448e-13	-2.56695e-10	-0.840278	0.000173514	-2.56695e-10	-0.946574	0.000262508	-2.56695e-10	-0.944317
8545715	chr11:8545715:G:A	4.10018e-13	-2.56695e-10	-0.781076	0.000182995	-2.56695e-10	-0.893375	0.000276897	-2.56695e-10	-0.890954
8545838	chr11:8545838:C:T	1.25757e-12	-2.56695e-10	0.339657	0.000624601	-2.56695e-10	0.334279	0.000989249	-2.56695e-10	0.382345
8545855	chr11:8545855:A:C	1.52459e-13	-1.77038	-3.33048e-10	6.27946e-05	-1.96297	-3.33048e-10	9.51847e-05	-1.95878	-3.33048e-10
8545877	chr11:8545877:T:G	3.89175e-14	-1.90966	-1.22617	3.4309e-05	-1.38046	-1.18697	4.23702e-05	-1.58344	-1.18471
8545941	chr11:8545941:A:G	7.24412e-13	-2.56695e-10	-0.211916	0.000379013	-2.56695e-10	-0.165264	0.000596092	-2.56695e-10	-0.124206
8546008	chr11:8546008:A:G	3.08808e-13	0.179138	-1.2437	3.15661e-05	-1.56134	-1.08941	4.46611e-05	-1.6202	-1.0953
8546112	chr11:8546112:G:A	5.44206e-14	-1.97029	-0.830245	4.59123e-05	-1.51463	-0.761476	5.82036e-05	-1.69725	-0.753401
8546311	chr11:8546311:T:C	4.07729e-13	-1.31686	0.530189	0.000112316	-1.9655	0.583987	0.00016897	-1.97196	0.587084
8546373	chr11:8546373:T:C	2.09643e-13	-0.299579	-1.15229	2.55538e-05	-1.89864	-0.963408	3.72244e-05	-1.93497	-0.962671
8546555	chr11:8546555:T:C	1.31626e-13	-1.91731	-3.33048e-10	7.82365e-05	-1.7431	-3.33048e-10	0.000119784	-1.72891	-3.33048e-10
8546572	chr11:8546572:A:G	9.61808e-13	-2.56695e-10	0.0715388	0.000790913	-2.56695e-10	0.570354	0.00122721	-2.56695e-10	0.597896
8546605	chr11:8546605:G:T	6.72022e-14	-1.35441	-1.23516	0.000255634	0.493795	-1.05288	0.000186851	-0.227251	-1.05704
8546669	chr11:8546669:CAT:C	4.03306e-13	-2.56695e-10	-0.797582	0.000231529	-2.56695e-10	-0.658129	0.000350139	-2.56695e-10	-0.65627
8546811	chr11:8546811:C:T	2.90736e-13	-2.56695e-10	-1.12486	0.000151246	-2.56695e-10	-1.08393	0.000228249	-2.56695e-10	-1.08416
8546818	chr11:8546818:T:C	6.26478e-14	-1.34537	-1.31438	1.66222e-05	-1.9683	-1.32379	2.52609e-05	-1.96166	-1.32368
8547041	chr11:8547041:T:C	9.90658e-13	0.101093	-3.33048e-10	0.000112859	-1.3767	-3.33048e-10	0.000163431	-1.41821	-3.33048e-10
8547203	chr11:8547203:T:G	5.35058e-14	-1.57238	-1.2451	1.83684e-05	-1.92865	-1.26355	2.82429e-05	-1.90911	-1.26465
8547224	chr11:8547224:T:C	1.24664e-13	-1.97166	-3.33048e-10	8.45777e-05	-1.66516	-3.33048e-10	0.000124478	-1.69047	-3.33048e-10
8547372	chr11:8547372:G:A	1.51711e-13	-1.7753	-3.33048e-10	9.1802e-05	-1.5832	-3.33048e-10	0.000141679	-1.56104	-3.33048e-10
8547395	chr11:8547395:C:T	4.60531e-14	-1.71268	-1.2548	3.10924e-05	-1.46399	-1.20188	3.79321e-05	-1.67938	-1.19942
8547458	chr11:8547458:C:T	2.61215e-13	-2.56695e-10	-1.23193	0.000123942	-2.56695e-10	-1.28302	0.000189218	-2.56695e-10	-1.2717
8547638	chr11:8547638:G:A	2.90197e-13	-1.27643	0.14971	8.88361e-05	-1.81707	0.201032	0.00014389	-1.79636	0.250808
8547995	chr11:8547995:C:T	3.02663e-13	-1.17511	0.0904577	8.75721e-05	-1.77057	0.140201	0.00014208	-1.7471	0.188891
8548604	chr11:8548604:T:G	2.13026e-13	-1.26525	-0.170609	6.8127e-05	-1.80845	-0.0730152	0.000109768	-1.78692	-0.0293095
8548879	chr11:8548879:T:C	1.33476e-12	-2.56695e-10	0.399228	0.000526118	-2.56695e-10	0.162691	0.000803109	-2.56695e-10	0.173891
8549103	chr11:8549103:T:C	4.2924e-14	-1.72831	-1.30953	1.761e-05	-1.90726	-1.3271	2.71889e-05	-1.88476	-1.32703
8549301	chr11:8549301:C:T	2.4483e-13	-2.56695e-10	-1.29671	0.000129034	-2.56695e-10	-1.24276	0.000194955	-2.56695e-10	-1.24183
8549650	chr11:8549650:A:T	1.67268e-12	-2.56695e-10	0.624903	0.000568022	-2.56695e-10	0.239325	0.000959069	-2.56695e-10	0.351363
8549732	chr11:8549732:ATTCAT:A	3.4572e-13	-2.56695e-10	-0.951647	0.000182321	-2.56695e-10	-0.897065	0.00027512	-2.56695e-10	-0.897392
8549858	chr11:8549858:T:C	8.02838e-14	-1.47509	-0.936615	3.07587e-05	-1.88065	-0.79601	4.69737e-05	-1.86523	-0.799786
8549906	chr11:8549906:A:T	2.92041e-13	-2.56695e-10	-1.12038	0.000155192	-2.56695e-10	-1.05817	0.000234948	-2.56695e-10	-1.05524
8549944	chr11:8549944:C:T	1.64262e-13	-1.69582	-3.33048e-10	6.3423e-05	-1.95301	-3.33048e-10	9.63137e-05	-1.94699	-3.33048e-10
8550258	chr11:8550258:T:C	3.76249e-13	0.431242	-1.29827	3.23453e-05	-1.43795	-1.18842	4.54119e-05	-1.50584	-1.19299
8550774	chr11:8550774:A:C	1.60411e-12	-2.56695e-10	0.583046	0.000546785	-2.56695e-10	0.201221	0.000921927	-2.56695e-10	0.311866
8550856	chr11:8550856:C:T	1.80138e-13	-1.51249	-0.0910678	0.000107925	-1.57421	0.152812	0.000170402	-1.52901	0.152575
8551636	chr11:8551636:C:G	4.59213e-14	-1.65193	-1.31842	1.7218e-05	-1.93511	-1.32177	2.64595e-05	-1.91734	-1.32165
8551743	chr11:8551743:G:A	2.56581e-13	-2.56695e-10	-1.24983	0.000138502	-2.56695e-10	-1.17195	0.000209312	-2.56695e-10	-1.17077
8551956	chr11:8551956:C:T	2.07821e-12	-2.56695e-10	0.841985	0.000696797	-2.56695e-10	0.44366	0.0011847	-2.56695e-10	0.56264
8552045	chr11:8552045:G:C	1.85943e-13	-1.57183	-3.33048e-10	6.72627e-05	-1.89423	-3.33048e-10	0.000102689	-1.8829	-3.33048e-10
8552125	chr11:8552125:C:T	1.30327e-13	-1.92723	-3.33048e-10	7.02054e-05	-1.85141	-3.33048e-10	0.000105746	-1.85356	-3.33048e-10
8552338	chr11:8552338:A:G	2.39743e-13	-1.31771	-3.33048e-10	6.25099e-05	-1.96751	-3.33048e-10	9.40029e-05	-1.97127	-3.33048e-10
8552784	chr11:8552784:T:C	1.65552e-13	-0.945047	-0.742944	4.10665e-05	-1.6477	-0.739945	6.55268e-05	-1.61782	-0.714324
8552975	chr11:8552975:A:T	1.0029e-13	-1.16273	-1.02649	2.75688e-05	-1.76542	-1.02073	4.34116e-05	-1.74126	-1.00262
8554043	chr11:8554043:T:C	6.48116e-13	-2.56695e-10	-0.323207	0.000380106	-2.56695e-10	-0.162384	0.000581645	-2.56695e-10	-0.148741
8554120	chr11:8554120:T:C	8.07236e-14	-1.44762	-0.95863	3.04555e-05	-1.86863	-0.817941	4.6559e-05	-1.85221	-0.821675
8554157	chr11:8554157:C:T	1.16806e-13	-1.14154	-0.895221	3.18478e-05	-1.75399	-0.887881	5.03577e-05	-1.72917	-0.866273
8554296	chr11:8554296:G:GTA	1.1412e-13	-1.12055	-0.93948	3.07812e-05	-1.74358	-0.932353	4.86492e-05	-1.71811	-0.911857
8554309	chr11:8554309:C:A	1.93414e-12	-2.56695e-10	0.770141	0.000652142	-2.56695e-10	0.377427	0.00110642	-2.56695e-10	0.494288
8554318	chr11:8554318:C:T	6.18557e-14	-1.87504	-0.797434	3.5461e-05	-1.88916	-0.645239	5.13464e-05	-1.93371	-0.642291
8554326	chr11:8554326:G:A	4.6546e-13	-2.56695e-10	-0.65425	0.000254708	-2.56695e-10	-0.562719	0.000388631	-2.56695e-10	-0.551971
8554655	chr11:8554655:A:G	4.44473e-14	-1.74221	-1.26077	2.97289e-05	-1.50431	-1.20641	3.66433e-05	-1.70937	-1.204
8554873	chr11:8554873:T:C	2.42172e-13	-2.56695e-10	-1.30763	0.000123266	-2.56695e-10	-1.28849	0.000186404	-2.56695e-10	-1.28668
8555186	chr11:8555186:G:A	4.54424e-14	-1.74271	-1.23812	4.24401e-05	-1.09663	-1.25811	5.03116e-05	-1.34425	-1.25211
8555689	chr11:8555689:C:A	4.76225e-14	-1.68208	-1.25189	3.19566e-05	-1.43068	-1.20778	3.87485e-05	-1.65219	-1.20532
8556254	chr11:8556254:G:A	1.85826e-13	-0.937997	-0.634468	4.68435e-05	-1.64272	-0.613302	7.49772e-05	-1.61257	-0.58485
8556603	chr11:8556603:T:C	4.44093e-14	-1.73928	-1.26454	2.97145e-05	-1.49938	-1.21182	3.65897e-05	-1.70538	-1.20946
8556693	chr11:8556693:A:G	4.47156e-13	-2.56695e-10	-0.69437	0.00025286	-2.56695e-10	-0.569999	0.000385673	-2.56695e-10	-0.559612
8557112	chr11:8557112:A:T	5.10303e-14	-1.57345	-1.2914	1.67201e-05	-1.95627	-1.32996	2.55559e-05	-1.94377	-1.32996
8557394	chr11:8557394:G:A	4.28134e-14	-1.77113	-1.2693	2.81826e-05	-1.54634	-1.21779	3.51078e-05	-1.74068	-1.21549
8557522	chr11:8557522:C:T	5.16814e-13	-1.86973	1.32014	0.00108117	-1.20664	2.08961	0.00160453	-1.26077	2.12675
8557534	chr11:8557534:T:A	7.75767e-14	-1.43099	-1.01502	3.61168e-05	-1.40444	-1.11163	4.43241e-05	-1.62178	-1.10129
8558335	chr11:8558335:A:AC	2.40689e-12	-2.56695e-10	0.988813	0.000790497	-2.56695e-10	0.569827	0.00134984	-2.56695e-10	0.693139
8558349	chr11:8558349:AC:A	2.26177e-12	-2.56695e-10	0.926628	0.000746663	-2.56695e-10	0.51278	0.00127267	-2.56695e-10	0.634269
8558750	chr11:8558750:C:A	2.48514e-13	-2.56695e-10	-1.28178	0.000137112	-2.56695e-10	-1.18204	0.000206951	-2.56695e-10	-1.18212
8559066	chr11:8559066:A:C	4.90652e-14	-1.65373	-1.2504	2.01936e-05	-1.93518	-1.16229	3.10241e-05	-1.91733	-1.1625
8559358	chr11:8559358:T:C	8.49728e-13	-0.05236	-3.33048e-10	0.000120597	-1.31038	-3.33048e-10	0.000193134	-1.25122	-3.33048e-10
8559737	chr11:8559737:C:T	5.39989e-14	-1.83227	-0.976043	2.79864e-05	-1.92198	-0.849135	4.09895e-05	-1.95439	-0.846896
8560282	chr11:8560282:T:C	2.98453e-13	-2.56695e-10	-1.09866	0.000155015	-2.56695e-10	-1.05931	0.000233913	-2.56695e-10	-1.05965
8560587	chr11:8560587:T:C	6.16723e-14	-1.56425	-1.11119	2.4416e-05	-1.90967	-0.997927	3.71249e-05	-1.89801	-1.0023
8560831	chr11:8560831:G:A	8.46546e-14	-1.964	-0.394698	5.08602e-05	-1.86923	-0.304521	8.19858e-05	-1.83451	-0.27355
8561137	chr11:8561137:A:G	4.77238e-14	-1.69086	-1.24098	3.23966e-05	-1.4389	-1.18588	3.93164e-05	-1.65974	-1.18322
8561283	chr11:8561283:G:A	2.78159e-13	-2.56695e-10	-1.16909	0.000142897	-2.56695e-10	-1.14071	0.000215644	-2.56695e-10	-1.14097
8561325	chr11:8561325:G:A	4.99065e-13	-2.56695e-10	-0.584541	0.000199558	-2.56695e-10	-0.806728	0.000302529	-2.56695e-10	-0.802425
8561331	chr11:8561331:A:G	3.64121e-14	-1.91118	-1.2912	3.54588e-05	-1.25448	-1.27998	4.24799e-05	-1.48712	-1.27845
8561355	chr11:8561355:C:T	2.37104e-13	-2.56695e-10	-1.32878	0.000119241	-2.56695e-10	-1.32169	0.000180234	-2.56695e-10	-1.32035
8562556	chr11:8562556:T:C	8.13747e-14	-1.44429	-0.953922	3.03813e-05	-1.86738	-0.821627	4.64591e-05	-1.85094	-0.825087
8562784	chr11:8562784:T:C	6.46278e-14	-1.70092	-0.92771	3.15206e-05	-1.95296	-0.699229	4.7593e-05	-1.94643	-0.705487
8562960	chr11:8562960:G:A	2.27319e-13	-1.37092	-3.33048e-10	0.000106685	-1.43295	-3.33048e-10	0.000161397	-1.43073	-3.33048e-10
8563605	chr11:8563605:G:A	4.18336e-14	-1.74447	-1.31911	4.22668e-05	-1.05847	-1.30036	4.93962e-05	-1.31245	-1.30228
8563837	chr11:8563837:G:A	4.1194e-14	-1.8018	-1.27718	3.74638e-05	-1.4308	-1.04866	4.56875e-05	-1.65986	-1.03291
8564081	chr11:8564081:T:A	5.9547e-13	-0.407926	-3.33048e-10	9.64587e-05	-1.53372	-3.33048e-10	0.000142323	-1.5565	-3.33048e-10
8564142	chr11:8564142:T:G	7.82048e-14	-1.34612	-1.09183	3.95971e-05	-1.25352	-1.17055	4.69987e-05	-1.50295	-1.16153
8564514	chr11:8564514:A:G	3.16206e-13	-2.56695e-10	-1.04088	0.000142836	-2.56695e-10	-1.14114	0.000220803	-2.56695e-10	-1.11733
8564637	chr11:8564637:A:C	4.66131e-14	-1.66917	-1.28623	1.71992e-05	-1.92815	-1.32982	2.64662e-05	-1.9089	-1.32983
8564882	chr11:8564882:T:C	2.25474e-13	-1.36089	-0.0181825	7.37237e-05	-1.85535	0.0528356	0.000118727	-1.83731	0.0995401
8565199	chr11:8565199:C:T	1.70545e-13	-1.06678	-0.591495	4.41225e-05	-1.71678	-0.599081	7.04235e-05	-1.69055	-0.569526
8565225	chr11:8565225:G:A	8.35987e-14	-1.28056	-1.09069	4.25332e-05	-1.18267	-1.16988	4.98107e-05	-1.44557	-1.1608
8566067	chr11:8566067:A:T	4.20817e-14	-1.73877	-1.3189	1.78517e-05	-1.8959	-1.32484	2.76262e-05	-1.87095	-1.32489
8566367	chr11:8566367:C:G	6.25277e-13	-2.56695e-10	-0.359082	0.000255353	-2.56695e-10	-0.560189	0.000388307	-2.56695e-10	-0.552805
8567019	chr11:8567019:G:A	2.77814e-13	-2.56695e-10	-1.17033	0.000142702	-2.56695e-10	-1.14207	0.00021535	-2.56695e-10	-1.14233
8567133	chr11:8567133:C:T	2.48672e-13	-2.56695e-10	-1.28114	0.000136697	-2.56695e-10	-1.18507	0.000206867	-2.56695e-10	-1.18252
8567276	chr11:8567276:G:A	4.21748e-14	-1.78457	-1.27089	2.75175e-05	-1.56878	-1.21923	3.44898e-05	-1.75699	-1.21695
8567590	chr11:8567590:A:G	2.98889e-13	-2.56695e-10	-1.0972	0.000137536	-2.56695e-10	-1.17895	0.000207438	-2.56695e-10	-1.17977
8567900	chr11:8567900:C:G	2.88023e-13	-2.56695e-10	-1.13424	0.000156752	-2.56695e-10	-1.04817	0.000237893	-2.56695e-10	-1.04278
8568101	chr11:8568101:A:G	4.46886e-14	-1.68591	-1.31165	2.95909e-05	-1.42832	-1.28705	3.57912e-05	-1.65135	-1.28554
8568105	chr11:8568105:A:G	1.98699e-12	-2.56695e-10	0.797102	0.000665002	-2.56695e-10	0.396955	0.00112891	-2.56695e-10	0.51441
8568945	chr11:8568945:G:A	4.36251e-14	-1.78497	-1.23667	2.85124e-05	-1.57102	-1.18148	3.57747e-05	-1.75859	-1.17877
8569278	chr11:8569278:T:G	4.22336e-14	-1.76442	-1.28964	2.7754e-05	-1.53498	-1.24448	3.44602e-05	-1.73234	-1.24245
8569982	chr11:8569982:C:T	5.0941e-13	-2.56695e-10	-0.564023	0.000275897	-2.56695e-10	-0.482806	0.000417244	-2.56695e-10	-0.480928
8570838	chr11:8570838:T:C	1.68015e-13	-1.19887	-0.474354	3.48612e-05	-1.97063	-0.58083	5.29961e-05	-1.9723	-0.572082
8570848	chr11:8570848:T:C	6.13817e-13	-2.56695e-10	-0.37758	0.000338846	-2.56695e-10	-0.277289	0.000517351	-2.56695e-10	-0.265879
8571126	chr11:8571126:T:A	3.08051e-13	-2.56695e-10	-1.06701	0.000156901	-2.56695e-10	-1.04722	0.000236768	-2.56695e-10	-1.04752
8571331	chr11:8571331:T:A	1.62272e-13	-1.708	-3.33048e-10	6.38237e-05	-1.94671	-3.33048e-10	9.69922e-05	-1.93997	-3.33048e-10
8572294	chr11:8572294:A:T	7.76797e-13	-0.142097	-3.33048e-10	0.000121655	-1.30164	-3.33048e-10	0.000194723	-1.24302	-3.33048e-10
8573018	chr11:8573018:C:G	7.21569e-14	-1.65138	-0.867058	3.28539e-05	-1.9424	-0.668362	4.98146e-05	-1.93377	-0.672527
8573209	chr11:8573209:T:C	3.71181e-13	-2.56695e-10	-0.880587	0.000194109	-2.56695e-10	-0.834416	0.000295459	-2.56695e-10	-0.826069
8573568	chr11:8573568:T:C	7.57923e-14	-1.56042	-0.908863	2.45972e-05	-1.91645	-0.983749	3.82444e-05	-1.88903	-0.981576
8573815	chr11:8573815:T:C	2.39157e-13	-2.56695e-10	-1.32016	0.00012317	-2.56695e-10	-1.28927	0.000186258	-2.56695e-10	-1.28747
8573850	chr11:8573850:A:G	6.95621e-14	-1.58962	-0.965437	2.99983e-05	-1.92246	-0.779235	4.5682e-05	-1.91141	-0.78149
8573942	chr11:8573942:T:C	4.08299e-14	-1.80302	-1.28484	3.83533e-05	-1.15792	-1.29808	4.57158e-05	-1.3981	-1.29406
8574104	chr11:8574104:C:G	4.60876e-14	-1.70206	-1.26468	3.12152e-05	-1.45122	-1.21071	3.79864e-05	-1.66904	-1.20833
8574105	chr11:8574105:C:T	4.71392e-14	-1.68018	-1.26399	3.22071e-05	-1.42086	-1.20979	3.89169e-05	-1.64578	-1.20739
8574120	chr11:8574120:C:T	2.37008e-13	-2.56695e-10	-1.32918	0.000118317	-2.56695e-10	-1.32947	0.000178635	-2.56695e-10	-1.32925
8574936	chr11:8574936:A:T	4.43299e-14	-1.7225	-1.28312	2.95411e-05	-1.4812	-1.23585	3.62034e-05	-1.69172	-1.23373
8575007	chr11:8575007:T:C	6.30429e-14	-1.44522	-1.20824	3.62098e-05	-1.32344	-1.19006	4.29642e-05	-1.56014	-1.19409
8575018	chr11:8575018:C:G	1.24582e-13	-1.35009	-0.622218	3.04837e-05	-1.96962	-0.716018	4.66496e-05	-1.96383	-0.708111
8575998	chr11:8575998:G:C	2.50457e-13	-2.56695e-10	-1.27399	0.000138497	-2.56695e-10	-1.17199	0.000209608	-2.56695e-10	-1.16936
8576319	chr11:8576319:C:A	5.67766e-14	-1.45331	-1.30484	3.20355e-05	-1.33578	-1.30021	3.81876e-05	-1.57009	-1.302
8577070	chr11:8577070:A:C	3.40723e-13	-2.56695e-10	-0.966206	0.000178991	-2.56695e-10	-0.915497	0.000270099	-2.56695e-10	-0.915813
8577426	chr11:8577426:T:C	3.87957e-14	-1.82441	-1.31456	3.5798e-05	-1.20852	-1.31642	4.29751e-05	-1.44009	-1.31389
8577453	chr11:8577453:G:C	3.93342e-14	-1.7991	-1.32608	3.75825e-05	-1.14978	-1.32651	4.46312e-05	-1.391	-1.32517
8577674	chr11:8577674:T:C	6.77543e-14	-1.62688	-0.954512	3.01693e-05	-1.93541	-0.760599	4.57984e-05	-1.92574	-0.764615
8578019	chr11:8578019:G:A	3.50065e-13	-2.56695e-10	-0.939158	0.000182089	-2.56695e-10	-0.89834	0.000276996	-2.56695e-10	-0.890599
8578171	chr11:8578171:A:C	4.99586e-14	-1.93736	-0.948719	2.98387e-05	-1.88491	-0.822122	4.75041e-05	-1.85351	-0.800279
8578314	chr11:8578314:T:A	3.79855e-14	-1.8429	-1.31717	3.42768e-05	-1.24973	-1.31864	4.14216e-05	-1.47449	-1.31631
8578329	chr11:8578329:G:T	4.48461e-14	-1.73329	-1.26075	3.00166e-05	-1.49513	-1.20596	3.69079e-05	-1.70263	-1.20354
8578693	chr11:8578693:C:A	3.7674e-14	-1.84602	-1.32228	3.49519e-05	-1.21925	-1.32962	4.18833e-05	-1.45033	-1.32938
8578789	chr11:8578789:T:C	2.54955e-13	-2.56695e-10	-1.25619	0.000143339	-2.56695e-10	-1.13763	0.000216366	-2.56695e-10	-1.13763
8578846	chr11:8578846:C:T	4.82337e-14	-1.6699	-1.25132	3.31357e-05	-1.40844	-1.19378	3.99233e-05	-1.63638	-1.19126
8579239	chr11:8579239:G:C	2.86592e-13	-2.56695e-10	-1.13922	0.000134283	-2.56695e-10	-1.20289	0.000203128	-2.56695e-10	-1.20076
8579599	chr11:8579599:G:A	2.88801e-13	-2.56695e-10	-1.13154	0.000135333	-2.56695e-10	-1.19509	0.000204733	-2.56695e-10	-1.1929
8579605	chr11:8579605:C:T	4.64713e-14	-1.62854	-1.32991	1.72923e-05	-1.92941	-1.32316	2.65035e-05	-1.91058	-1.32674
8579663	chr11:8579663:A:T	4.70767e-14	-1.6856	-1.2599	3.21067e-05	-1.42917	-1.2046	3.88544e-05	-1.65258	-1.2022
8579984	chr11:8579984:G:A	4.67954e-13	-2.56695e-10	-0.648907	0.000259633	-2.56695e-10	-0.543567	0.000392556	-2.56695e-10	-0.541922
8580155	chr11:8580155:T:C	2.40748e-13	-2.56695e-10	-1.31352	0.00012922	-2.56695e-10	-1.24132	0.000194582	-2.56695e-10	-1.24374
8580469	chr11:8580469:G:A	5.6438e-14	-1.46948	-1.29465	3.18866e-05	-1.35135	-1.28929	3.81113e-05	-1.5827	-1.29139
8580742	chr11:8580742:T:C	2.72064e-13	-2.56695e-10	-1.19124	0.000140576	-2.56695e-10	-1.15708	0.000212151	-2.56695e-10	-1.1573
8580905	chr11:8580905:T:C	3.63762e-14	-1.87467	-1.32869	3.15797e-05	-1.32119	-1.32913	3.86069e-05	-1.53275	-1.32842
8580972	chr11:8580972:A:C	1.59238e-13	-1.72688	-3.33048e-10	9.80859e-05	-1.51699	-3.33048e-10	0.000151608	-1.4933	-3.33048e-10
8581805	chr11:8581805:G:A	3.48744e-13	-2.56695e-10	-0.942939	0.000137865	-2.56695e-10	-1.17656	0.000207748	-2.56695e-10	-1.17828
8581813	chr11:8581813:T:C	3.70116e-14	-1.85698	-1.32907	3.28455e-05	-1.28157	-1.32945	3.98423e-05	-1.5008	-1.32887
8581905	chr11:8581905:C:G	2.80932e-13	-2.56695e-10	-1.15916	0.000130093	-2.56695e-10	-1.23458	0.000200018	-2.56695e-10	-1.21619
8581976	chr11:8581976:T:G	3.04172e-13	-2.56695e-10	-1.07968	0.000158284	-2.56695e-10	-1.03845	0.000238853	-2.56695e-10	-1.03875
8582605	chr11:8582605:A:C	2.36712e-12	-2.56695e-10	0.972154	0.000781267	-2.56695e-10	0.558082	0.001333	-2.56695e-10	0.68059
8583046	chr11:8583046:T:C	4.61384e-14	-1.70896	-1.25667	3.10984e-05	-1.46554	-1.20014	3.79968e-05	-1.67943	-1.19767
8583183	chr11:8583183:T:C	7.37511e-14	-1.95887	-0.537707	4.15995e-05	-1.83606	-0.538689	6.151e-05	-1.85844	-0.536959
8583251	chr11:8583251:A:G	3.65747e-14	-1.87041	-1.32751	3.17818e-05	-1.31578	-1.32816	3.88216e-05	-1.52846	-1.32716
8583542	chr11:8583542:C:T	2.79862e-13	-2.56695e-10	-1.16298	0.000132857	-2.56695e-10	-1.21356	0.000200423	-2.56695e-10	-1.21417
8583687	chr11:8583687:C:T	2.43174e-13	-1.3035	-3.33048e-10	8.23963e-05	-1.69129	-3.33048e-10	0.000122503	-1.70646	-3.33048e-10
8584192	chr11:8584192:T:C	5.0282e-14	-1.70756	-1.17207	3.55291e-05	-1.46267	-1.06981	4.34359e-05	-1.67706	-1.06625
8584283	chr11:8584283:A:G	1.15448e-12	-2.56695e-10	0.254127	0.000428758	-2.56695e-10	-0.0419421	0.000652054	-2.56695e-10	-0.0344723
8584372	chr11:8584372:C:T	6.9498e-14	-1.55341	-1.00257	2.91134e-05	-1.91086	-0.820779	4.43465e-05	-1.89806	-0.824503
8584422	chr11:8584422:A:C	1.63834e-13	-1.69842	-3.33048e-10	6.30379e-05	-1.9591	-3.33048e-10	9.46388e-05	-1.96453	-3.33048e-10
8584641	chr11:8584641:T:A	1.42311e-13	-1.30117	-0.53809	2.81474e-05	-1.97138	-0.794002	4.26879e-05	-1.96732	-0.793363
8584900	chr11:8584900:C:T	2.6024e-13	-1.23567	-3.33048e-10	8.63602e-05	-1.64431	-3.33048e-10	0.000128259	-1.66055	-3.33048e-10
8585215	chr11:8585215:A:G	3.57236e-14	-1.90895	-1.31252	2.86952e-05	-1.43182	-1.31428	3.59556e-05	-1.62073	-1.31158
8585826	chr11:8585826:G:A	4.69183e-14	-1.6909	-1.25797	3.19895e-05	-1.43695	-1.20048	3.88127e-05	-1.65777	-1.19809
8585941	chr11:8585941:T:A	1.61399e-13	-1.7134	-3.33048e-10	6.42862e-05	-1.93949	-3.33048e-10	9.76099e-05	-1.93362	-3.33048e-10
8585961	chr11:8585961:G:A	6.84045e-14	-1.32091	-1.25093	1.6587e-05	-1.9702	-1.32402	2.51679e-05	-1.9649	-1.32413
8586160	chr11:8586160:T:C	3.57573e-13	-1.23147	0.313533	9.01729e-05	-1.97183	0.370725	0.00013731	-1.96581	0.373448
8586388	chr11:8586388:G:C	2.31622e-12	-2.56695e-10	0.950414	0.000766565	-2.56695e-10	0.539085	0.00130713	-2.56695e-10	0.66099
8586716	chr11:8586716:C:T	6.21201e-14	-1.73889	-0.929315	2.97483e-05	-1.96606	-0.744002	4.49223e-05	-1.96174	-0.74793
8586876	chr11:8586876:A:AG	2.37553e-12	-2.56695e-10	0.975701	0.000780872	-2.56695e-10	0.557576	0.00133261	-2.56695e-10	0.680292
8586888	chr11:8586888:C:T	2.38909e-13	-2.56695e-10	-1.32119	0.000122858	-2.56695e-10	-1.29181	0.000185727	-2.56695e-10	-1.29032
8587089	chr11:8587089:G:A	5.23283e-14	-1.5238	-1.31593	2.92578e-05	-1.41422	-1.31247	3.54884e-05	-1.63157	-1.31382
8587255	chr11:8587255:T:C	6.89361e-14	-1.64686	-0.917233	3.09418e-05	-1.94128	-0.729445	4.69336e-05	-1.9325	-0.733365
8587727	chr11:8587727:G:A	4.59718e-14	-1.7389	-1.23035	3.09839e-05	-1.50348	-1.16588	3.82119e-05	-1.70833	-1.16313
8587801	chr11:8587801:T:C	2.63663e-13	-2.56695e-10	-1.2226	0.000125065	-2.56695e-10	-1.274	0.000188687	-2.56695e-10	-1.27451
8587970	chr11:8587970:C:T	4.21664e-14	-1.87127	-1.18438	2.07541e-05	-1.84856	-1.22153	3.06141e-05	-1.87272	-1.22042
8588163	chr11:8588163:T:C	5.34634e-14	-1.49604	-1.32224	2.85228e-05	-1.4235	-1.32863	3.47927e-05	-1.63741	-1.32778
8588541	chr11:8588541:A:G	2.97282e-13	-2.56695e-10	-1.1026	0.000153875	-2.56695e-10	-1.06669	0.000232185	-2.56695e-10	-1.06707
8588654	chr11:8588654:T:G	4.3e-14	-1.77995	-1.25612	4.0308e-05	-1.13475	-1.27154	4.79715e-05	-1.37799	-1.266
8588665	chr11:8588665:T:C	1.67166e-13	-1.67829	-3.33048e-10	6.41087e-05	-1.94225	-3.33048e-10	9.59335e-05	-1.95095	-3.33048e-10
8588951	chr11:8588951:A:G	2.36826e-13	-2.56695e-10	-1.32995	0.000118572	-2.56695e-10	-1.32732	0.000179036	-2.56695e-10	-1.32701
8589023	chr11:8589023:T:A	3.8257e-14	-1.85196	-1.30099	3.34702e-05	-1.29021	-1.30196	4.07946e-05	-1.50777	-1.29828
8589293	chr11:8589293:A:G	4.96459e-14	-1.59313	-1.29923	5.18036e-05	-0.854562	-1.30081	5.91913e-05	-1.13678	-1.29705
8589307	chr11:8589307:A:G	8.76968e-14	-1.51491	-0.808482	2.7819e-05	-1.88809	-0.88903	4.34989e-05	-1.8551	-0.886767
8589381	chr11:8589381:T:A	6.10336e-14	-1.58112	-1.10473	2.44679e-05	-1.92252	-0.982949	3.72344e-05	-1.91125	-0.986118
8589437	chr11:8589437:A:G	8.71035e-13	-2.56695e-10	-0.0275944	0.000355341	-2.56695e-10	-0.229757	0.000583947	-2.56695e-10	-0.14479
8589864	chr11:8589864:A:G	3.34694e-14	-1.96659	-1.32006	2.49287e-05	-1.56758	-1.31924	3.21439e-05	-1.72743	-1.31695
8590445	chr11:8590445:C:T	2.38693e-13	-2.56695e-10	-1.3221	0.000120565	-2.56695e-10	-1.31064	0.000182135	-2.56695e-10	-1.30985
8590453	chr11:8590453:A:G	4.31276e-14	-1.79322	-1.2399	2.81494e-05	-1.58686	-1.17844	3.54749e-05	-1.76997	-1.17581
8590678	chr11:8590678:TC:T	6.02094e-14	-1.48562	-1.21383	1.71445e-05	-1.95018	-1.31098	2.62222e-05	-1.93681	-1.31118
8591756	chr11:8591756:A:G	2.54811e-13	-2.56695e-10	-1.25676	0.000129877	-2.56695e-10	-1.23624	0.000196011	-2.56695e-10	-1.23643
8592045	chr11:8592045:T:C	1.87856e-13	-1.5616	-3.33048e-10	0.000214033	-0.736704	-3.33048e-10	0.000308391	-0.78323	-3.33048e-10
8592119	chr11:8592119:T:C	4.41522e-14	-1.78255	-1.22708	4.15861e-05	-1.13369	-1.24138	4.95399e-05	-1.37715	-1.23467
8592360	chr11:8592360:G:C	2.74935e-13	-2.56695e-10	-1.18074	0.000127461	-2.56695e-10	-1.25502	0.00019267	-2.56695e-10	-1.25362
8592402	chr11:8592402:A:G	5.07286e-14	-1.55878	-1.31201	2.79201e-05	-1.46105	-1.31244	3.42308e-05	-1.66766	-1.31381
8593542	chr11:8593542:A:C	8.64905e-14	-1.42628	-0.91096	3.44179e-05	-1.85849	-0.705763	5.26349e-05	-1.84124	-0.709976
8593759	chr11:8593759:C:G	7.87595e-14	-1.57252	-0.858356	3.39845e-05	-1.9176	-0.659334	5.16946e-05	-1.90567	-0.66358
8593893	chr11:8593893:G:A	3.62301e-13	-2.56695e-10	-0.9048	0.000212486	-2.56695e-10	-0.743959	0.000323059	-2.56695e-10	-0.736767
8594339	chr11:8594339:C:T	1.57752e-13	-1.64654	-0.0897105	7.23048e-05	-1.88694	0.0649958	0.000111983	-1.86271	0.0664574
8594345	chr11:8594345:T:A	2.38531e-13	-2.56695e-10	-1.32278	0.000121919	-2.56695e-10	-1.29948	0.000184151	-2.56695e-10	-1.29884
8594430	chr11:8594430:A:G	2.69423e-13	-2.56695e-10	-1.201	0.000138124	-2.56695e-10	-1.17468	0.000208445	-2.56695e-10	-1.17493
8594482	chr11:8594482:A:C	2.71429e-13	-2.56695e-10	-1.19357	0.000139347	-2.56695e-10	-1.16586	0.00021029	-2.56695e-10	-1.16611
8594546	chr11:8594546:C:T	4.29335e-14	-1.71438	-1.32324	1.66045e-05	-1.96443	-1.32873	2.52058e-05	-1.95936	-1.32817
8594708	chr11:8594708:G:A	4.80469e-14	-1.67453	-1.25056	3.25803e-05	-1.41604	-1.20309	3.92779e-05	-1.64306	-1.20088
8595099	chr11:8595099:T:C	4.87206e-14	-1.67598	-1.2352	3.33284e-05	-1.41486	-1.18156	4.01888e-05	-1.64187	-1.17914
8595459	chr11:8595459:T:C	1.30425e-13	-1.92648	-3.33048e-10	0.00011671	-1.34314	-3.33048e-10	0.000170104	-1.37819	-3.33048e-10
8595643	chr11:8595643:ATCAC:A	2.37181e-13	-2.56695e-10	-1.32845	0.000120913	-2.56695e-10	-1.30776	0.000182601	-2.56695e-10	-1.3073
8596003	chr11:8596003:C:T	6.32623e-14	-1.44509	-1.20489	3.66574e-05	-1.338	-1.16321	4.41104e-05	-1.57188	-1.15602
8596225	chr11:8596225:A:G	2.69423e-13	-2.56695e-10	-1.201	0.000138124	-2.56695e-10	-1.17468	0.000208445	-2.56695e-10	-1.17493
8596238	chr11:8596238:C:T	8.42566e-13	-0.0608244	-3.33048e-10	0.000101835	-1.47948	-3.33048e-10	0.000147713	-1.51933	-3.33048e-10
8597209	chr11:8597209:G:T	2.49104e-13	-1.27941	-3.33048e-10	0.000343301	-0.264228	-3.33048e-10	0.000490705	-0.318758	-3.33048e-10
8597358	chr11:8597358:G:A	6.24145e-13	-2.56695e-10	-0.360894	0.000276962	-2.56695e-10	-0.478956	0.000448866	-2.56695e-10	-0.407876
8597582	chr11:8597582:A:G	5.09609e-14	-1.81736	-1.04886	2.89165e-05	-1.89632	-0.842105	4.25519e-05	-1.92746	-0.836416
8597583	chr11:8597583:A:G	5.60318e-13	-2.56695e-10	-0.468772	0.000249832	-2.56695e-10	-0.582045	0.000403065	-2.56695e-10	-0.515503
8597903	chr11:8597903:T:C	5.03975e-13	-2.56695e-10	-0.574751	0.000209995	-2.56695e-10	-0.755752	0.000317549	-2.56695e-10	-0.753969
8597994	chr11:8597994:C:A	3.10649e-13	-2.56695e-10	-1.05861	0.000174538	-2.56695e-10	-0.940691	0.00026432	-2.56695e-10	-0.93744
8598205	chr11:8598205:C:T	4.16168e-14	-1.75432	-1.31445	1.66829e-05	-1.97099	-1.31747	2.52885e-05	-1.96875	-1.3155
8598462	chr11:8598462:T:C	5.72832e-14	-1.52488	-1.22439	3.33261e-05	-1.419	-1.1775	4.07303e-05	-1.63662	-1.17101
8598491	chr11:8598491:T:C	5.7111e-14	-1.5264	-1.22588	3.3241e-05	-1.41931	-1.17974	4.06268e-05	-1.63685	-1.17332
8599079	chr11:8599079:G:A	6.13786e-14	-1.35715	-1.32306	1.65395e-05	-1.96715	-1.32993	2.51518e-05	-1.95975	-1.32992
8599193	chr11:8599193:A:G	5.82965e-14	-1.50476	-1.22698	3.40081e-05	-1.39525	-1.18099	4.13428e-05	-1.6181	-1.1746
8599403	chr11:8599403:C:G	2.37806e-13	-2.56695e-10	-1.32582	0.000124528	-2.56695e-10	-1.2783	0.000188272	-2.56695e-10	-1.27671
8599636	chr11:8599636:A:G	2.7152e-13	-2.56695e-10	-1.19324	0.000120669	-2.56695e-10	-1.30979	0.000182037	-2.56695e-10	-1.31039
8600205	chr11:8600205:G:A	6.01518e-14	-1.46993	-1.23048	3.52835e-05	-1.35439	-1.18503	4.25132e-05	-1.58607	-1.17872
8600993	chr11:8600993:G:C	2.37666e-13	-2.56695e-10	-1.32641	0.000118262	-2.56695e-10	-1.32994	0.000178534	-2.56695e-10	-1.32982
8601030	chr11:8601030:C:T	4.08928e-14	-1.85817	-1.22815	3.84625e-05	-1.25056	-1.2026	4.65127e-05	-1.47802	-1.19686
8601306	chr11:8601306:A:C	5.91005e-14	-1.46097	-1.25707	1.74741e-05	-1.95274	-1.28938	2.67302e-05	-1.93993	-1.28888
8601576	chr11:8601576:T:C	2.97859e-13	-2.56695e-10	-1.10066	0.000152651	-2.56695e-10	-1.07468	0.000232181	-2.56695e-10	-1.06709
8601646	chr11:8601646:C:A	4.64556e-14	-1.67354	-1.28523	3.12624e-05	-1.41124	-1.24918	3.76498e-05	-1.63877	-1.24751
8601875	chr11:8601875:T:C	5.78119e-14	-1.49964	-1.24044	1.78308e-05	-1.9445	-1.2774	2.73372e-05	-1.92956	-1.27679
8601884	chr11:8601884:A:G	5.96055e-14	-1.44404	-1.26548	1.73024e-05	-1.95598	-1.29601	2.64416e-05	-1.94413	-1.29553
8602038	chr11:8602038:C:T	5.30457e-14	-1.55878	-1.26734	3.03532e-05	-1.45813	-1.2318	3.7382e-05	-1.66672	-1.22669
8602127	chr11:8602127:C:A	5.91583e-14	-1.52866	-1.1884	3.47455e-05	-1.42584	-1.12894	4.25742e-05	-1.6419	-1.12145
8602260	chr11:8602260:C:T	5.84527e-14	-1.48842	-1.24064	1.77676e-05	-1.94771	-1.27775	2.72191e-05	-1.93355	-1.27713
8602271	chr11:8602271:G:C	5.20659e-14	-1.96188	-0.882885	3.52612e-05	-1.73335	-0.806707	5.10201e-05	-1.78042	-0.801956
8602275	chr11:8602275:G:A	6.19535e-14	-1.39037	-1.28052	1.66216e-05	-1.96252	-1.32961	2.53283e-05	-1.95304	-1.32963
8602323	chr11:8602323:G:A	5.76385e-14	-1.46041	-1.28268	1.71479e-05	-1.95299	-1.30797	2.62269e-05	-1.94024	-1.30757
8602356	chr11:8602356:G:A	6.11654e-14	-1.41834	-1.26535	3.47591e-05	-1.32533	-1.22906	4.26528e-05	-1.5376	-1.22391
8603212	chr11:8603212:A:G	4.73167e-13	-2.56695e-10	-0.637829	0.000214608	-2.56695e-10	-0.734021	0.000343593	-2.56695e-10	-0.675143
8603404	chr11:8603404:C:T	4.11776e-14	-1.8548	-1.22458	3.89803e-05	-1.24351	-1.19627	4.71312e-05	-1.4716	-1.19007
8603448	chr11:8603448:C:T	3.87478e-14	-1.81717	-1.32303	3.63295e-05	-1.19805	-1.31216	4.33252e-05	-1.43155	-1.31432
8603549	chr11:8603549:A:G	4.51939e-14	-1.69301	-1.2933	3.01963e-05	-1.43522	-1.25989	3.65555e-05	-1.65741	-1.25836
8603807	chr11:8603807:G:A	5.39236e-14	-1.53551	-1.2742	3.13552e-05	-1.42158	-1.23588	3.82697e-05	-1.63891	-1.23104
8603894	chr11:8603894:C:T	5.09902e-14	-1.59862	-1.26703	2.94288e-05	-1.49507	-1.22579	3.6539e-05	-1.69555	-1.22067
8603904	chr11:8603904:C:T	5.24117e-14	-1.55861	-1.27953	3.03424e-05	-1.44814	-1.24215	3.72505e-05	-1.65948	-1.23745
8603927	chr11:8603927:A:T	2.46401e-13	-2.56695e-10	-1.29032	0.000127704	-2.56695e-10	-1.25312	0.000193017	-2.56695e-10	-1.25182
8604270	chr11:8604270:T:G	1.72762e-13	-0.323647	-1.32171	2.7459e-05	-1.46203	-1.32811	3.64912e-05	-1.5892	-1.32833
8604565	chr11:8604565:C:T	2.48831e-13	-2.56695e-10	-1.2805	0.000126471	-2.56695e-10	-1.26282	0.000190872	-2.56695e-10	-1.263
8604598	chr11:8604598:GC:G	4.83344e-14	-1.74599	-1.17315	2.03409e-05	-1.85784	-1.23236	3.16706e-05	-1.82796	-1.23125
8605546	chr11:8605546:T:C	3.58069e-14	-1.93317	-1.28597	1.88571e-05	-1.89694	-1.269	2.94819e-05	-1.86767	-1.26316
8605648	chr11:8605648:T:G	3.57486e-14	-1.93654	-1.28422	1.89957e-05	-1.89216	-1.26646	2.97296e-05	-1.86197	-1.26049
8605659	chr11:8605659:TCTCAAAACAAACAAACACAC:T	2.70731e-13	-2.56695e-10	-1.19615	0.000129922	-2.56695e-10	-1.2359	0.000197347	-2.56695e-10	-1.22964
8605910	chr11:8605910:T:C	3.42953e-13	-2.56695e-10	-0.959684	0.000153469	-2.56695e-10	-1.06934	0.000239346	-2.56695e-10	-1.03669
8605966	chr11:8605966:AC:A	2.37205e-13	-2.56695e-10	-1.32835	0.000118834	-2.56695e-10	-1.3251	0.000179417	-2.56695e-10	-1.32489
8606086	chr11:8606086:G:A	2.5852e-13	-2.56695e-10	-1.2423	0.000123404	-2.56695e-10	-1.28737	0.000186442	-2.56695e-10	-1.28648
8606127	chr11:8606127:A:T	2.73647e-13	-2.56695e-10	-1.18544	0.000150102	-2.56695e-10	-1.09152	0.000227179	-2.56695e-10	-1.08886
8606138	chr11:8606138:T:C	7.03825e-14	-1.46412	-1.07921	2.10305e-05	-1.96337	-1.09349	3.30006e-05	-1.95389	-1.06418
8606278	chr11:8606278:G:A	4.07715e-14	-1.79487	-1.29442	1.70722e-05	-1.97228	-1.29311	2.58643e-05	-1.97196	-1.28978
8606345	chr11:8606345:C:A	4.09942e-14	-1.75389	-1.32996	5.77663e-05	-0.716528	-1.3299	6.47411e-05	-1.01425	-1.32996
8606355	chr11:8606355:CTCTCTCTCTGTCTG:C	3.34637e-14	-1.95725	-1.32957	2.13115e-05	-1.71594	-1.32765	2.80039e-05	-1.85468	-1.32757
8606427	chr11:8606427:T:A	4.05464e-14	-1.8174	-1.27743	2.57326e-05	-1.63513	-1.21995	3.28761e-05	-1.80391	-1.21795
8606428	chr11:8606428:G:T	4.46532e-14	-1.7367	-1.26165	2.92929e-05	-1.52719	-1.1983	3.63476e-05	-1.72534	-1.19613
8606509	chr11:8606509:T:C	3.64862e-14	-1.9567	-1.24364	3.16532e-05	-1.40889	-1.23911	3.90399e-05	-1.61291	-1.23711
8606862	chr11:8606862:T:A	2.38132e-13	-2.56695e-10	-1.32445	0.000120695	-2.56695e-10	-1.30957	0.000182244	-2.56695e-10	-1.30925
8606882	chr11:8606882:G:A	5.00651e-13	-2.56695e-10	-0.581366	0.000237688	-2.56695e-10	-0.631876	0.000378199	-2.56695e-10	-0.57918
8606910	chr11:8606910:A:C	4.26925e-13	-2.56695e-10	-0.740667	0.000235088	-2.56695e-10	-0.642874	0.000355415	-2.56695e-10	-0.641314
8607373	chr11:8607373:A:G	4.10323e-14	-1.76532	-1.3176	1.66829e-05	-1.97142	-1.31703	2.52809e-05	-1.96951	-1.31504
8607543	chr11:8607543:G:T	4.64659e-13	0.189324	-0.845297	0.000320344	0.0776794	-0.411118	0.000228175	-0.698712	-0.385777
8607605	chr11:8607605:C:T	7.68942e-13	-2.56695e-10	-0.152261	0.00030544	-2.56695e-10	-0.38108	0.000464976	-2.56695e-10	-0.372614
8608660	chr11:8608660:G:A	2.37181e-13	-2.56695e-10	-1.32845	0.000118994	-2.56695e-10	-1.32376	0.000179591	-2.56695e-10	-1.32392
8609139	chr11:8609139:T:C	1.24594e-13	-1.97221	-3.33048e-10	7.89527e-05	-1.73399	-3.33048e-10	0.000117035	-1.75213	-3.33048e-10
8609376	chr11:8609376:C:T	1.03645e-12	-2.56695e-10	0.146278	0.00038253	-2.56695e-10	-0.156028	0.000583845	-2.56695e-10	-0.144966
8609672	chr11:8609672:T:C	2.51312e-13	-2.56695e-10	-1.27058	0.000128051	-2.56695e-10	-1.2504	0.000193249	-2.56695e-10	-1.25062
8610083	chr11:8610083:C:A	3.53064e-13	-2.56695e-10	-0.930628	0.000190566	-2.56695e-10	-0.852834	0.000290249	-2.56695e-10	-0.84386
8610656	chr11:8610656:T:C	2.65044e-13	-2.56695e-10	-1.21738	0.000125547	-2.56695e-10	-1.27015	0.00018938	-2.56695e-10	-1.27085
8610909	chr11:8610909:C:T	4.42406e-13	0.382928	-1.08798	6.33031e-05	-0.724565	-1.23034	8.45798e-05	-0.852328	-1.22458
8610943	chr11:8610943:C:A	3.91661e-14	-1.8022	-1.32727	1.94981e-05	-1.81267	-1.31985	2.76314e-05	-1.87729	-1.31835
8611041	chr11:8611041:C:T	4.48878e-13	-2.56695e-10	-0.690524	0.000203767	-2.56695e-10	-0.785858	0.000325393	-2.56695e-10	-0.729566
8611383	chr11:8611383:T:C	6.37518e-13	-2.56695e-10	-0.339694	0.000262472	-2.56695e-10	-0.532692	0.00039614	-2.56695e-10	-0.532834
8611524	chr11:8611524:G:A	4.56108e-13	-2.56695e-10	-0.674548	0.000201988	-2.56695e-10	-0.794628	0.000322022	-2.56695e-10	-0.739982
8611792	chr11:8611792:G:A	4.24729e-14	-1.71888	-1.32953	1.81469e-05	-1.87873	-1.3256	2.61479e-05	-1.92624	-1.32459
8612045	chr11:8612045:A:G	2.52891e-13	-2.56695e-10	-1.26432	0.00013618	-2.56695e-10	-1.18886	0.000206497	-2.56695e-10	-1.18431
8612741	chr11:8612741:TATC:T	2.39918e-13	-2.56695e-10	-1.31698	0.00013015	-2.56695e-10	-1.23415	0.000196604	-2.56695e-10	-1.23341
8613210	chr11:8613210:C:T	1.6748e-13	-1.67641	-3.33048e-10	6.23479e-05	-1.9701	-3.33048e-10	9.43999e-05	-1.96706	-3.33048e-10
8613595	chr11:8613595:T:C	4.19378e-13	-2.56695e-10	-0.758504	0.000189866	-2.56695e-10	-0.856517	0.000301689	-2.56695e-10	-0.805204
8614558	chr11:8614558:T:C	6.51111e-14	-1.30609	-1.31509	1.76024e-05	-1.90815	-1.32664	2.89263e-05	-1.8222	-1.32765
8614581	chr11:8614581:T:C	4.6751e-13	-2.56695e-10	-0.649857	0.000209	-2.56695e-10	-0.760501	0.000333887	-2.56695e-10	-0.703797
8614609	chr11:8614609:T:A	1.41983e-13	-0.519143	-1.32243	2.65769e-05	-1.49303	-1.32976	4.36785e-05	-1.40812	-1.32962
8614792	chr11:8614792:G:C	8.43661e-14	-1.30516	-1.05695	2.08431e-05	-1.915	-1.15081	3.43932e-05	-1.83225	-1.14449
8614796	chr11:8614796:A:C	2.51278e-13	-2.56695e-10	-1.27072	0.000128208	-2.56695e-10	-1.24918	0.000193483	-2.56695e-10	-1.24941
8614861	chr11:8614861:T:C	4.32457e-13	-2.56695e-10	-0.727794	0.000192817	-2.56695e-10	-0.841091	0.000306535	-2.56695e-10	-0.789269
8615998	chr11:8615998:T:C	5.35607e-13	-2.56695e-10	-0.513875	0.000237125	-2.56695e-10	-0.634246	0.000380908	-2.56695e-10	-0.572044
8616113	chr11:8616113:G:A	2.37016e-13	-2.56695e-10	-1.32915	0.000119909	-2.56695e-10	-1.3161	0.000181097	-2.56695e-10	-1.31557
8616379	chr11:8616379:G:C	4.41114e-14	-1.68118	-1.32938	2.54738e-05	-1.53587	-1.32931	4.26364e-05	-1.4328	-1.3291
8616819	chr11:8616819:C:T	3.39039e-13	-2.56695e-10	-0.971161	0.000152569	-2.56695e-10	-1.07522	0.000231027	-2.56695e-10	-1.07207
8617566	chr11:8617566:G:A	1.6425e-12	0.606699	-3.33048e-10	0.000141921	-1.14756	-3.33048e-10	0.000201436	-1.20913	-3.33048e-10
8617653	chr11:8617653:T:C	6.18124e-14	-1.34912	-1.32405	1.73016e-05	-1.92214	-1.3299	2.82457e-05	-1.84402	-1.32964
8617778	chr11:8617778:G:A	7.69074e-14	-1.32451	-1.13016	1.92409e-05	-1.92253	-1.22327	3.15551e-05	-1.84416	-1.2187
8617784	chr11:8617784:C:T	8.9592e-13	-0.898181	0.898756	0.000108877	-1.69115	0.278535	0.000176177	-1.62759	0.284475
8618447	chr11:8618447:G:C	6.31335e-14	-1.43301	-1.21902	1.74373e-05	-1.95046	-1.29376	2.79495e-05	-1.89241	-1.29179
8618526	chr11:8618526:GCA:G	2.90093e-13	-2.56695e-10	-1.12708	0.000160313	-2.56695e-10	-1.0257	0.00024285	-2.56695e-10	-1.02216
8619490	chr11:8619490:T:C	1.21767e-12	0.307422	-3.33048e-10	0.000271097	-0.500356	-3.33048e-10	0.000403126	-0.515352	-3.33048e-10
8619954	chr11:8619954:C:A	2.60671e-13	-2.56695e-10	-1.23402	0.000133456	-2.56695e-10	-1.20907	0.000201406	-2.56695e-10	-1.20928
8620192	chr11:8620192:T:G	8.4576e-13	-0.0570413	-3.33048e-10	0.000113532	-1.37075	-3.33048e-10	0.000167156	-1.39568	-3.33048e-10
8620335	chr11:8620335:G:A	2.56494e-13	-2.56695e-10	-1.25017	0.000130989	-2.56695e-10	-1.22772	0.000197689	-2.56695e-10	-1.2279
8620671	chr11:8620671:C:T	7.909e-14	-1.38814	-1.03855	2.07836e-05	-1.93713	-1.13154	3.38291e-05	-1.86833	-1.12495
8620782	chr11:8620782:T:C	8.24444e-14	-1.77929	-0.605865	0.000117526	-0.984991	-0.351186	0.000167977	-1.04633	-0.344442
8621751	chr11:8621751:G:A	2.54057e-13	-2.56695e-10	-1.25972	0.000140555	-2.56695e-10	-1.15724	0.000212538	-2.56695e-10	-1.15548
8622595	chr11:8622595:TGCAAGGGCG:T	5.53942e-13	-0.480216	-3.33048e-10	9.82243e-05	-1.51558	-3.33048e-10	0.000143811	-1.5461	-3.33048e-10
8623723	chr11:8623723:A:G	2.4991e-13	-2.56695e-10	-1.27618	0.000120672	-2.56695e-10	-1.30976	0.000182259	-2.56695e-10	-1.30917
8623917	chr11:8623917:C:A	3.31719e-13	-2.56695e-10	-0.99299	0.000137795	-2.56695e-10	-1.17707	0.000207815	-2.56695e-10	-1.17795
8624182	chr11:8624182:G:A	3.40219e-13	-2.56695e-10	-0.967686	0.000210347	-2.56695e-10	-0.754075	0.000320986	-2.56695e-10	-0.743203
8624305	chr11:8624305:G:C	4.06763e-13	-2.56695e-10	-0.789046	0.000222917	-2.56695e-10	-0.696033	0.000340554	-2.56695e-10	-0.684028
8624990	chr11:8624990:C:T	4.41992e-13	-2.56695e-10	-0.705985	0.000201283	-2.56695e-10	-0.798122	0.00032124	-2.56695e-10	-0.742411
8625058	chr11:8625058:G:A	4.41992e-13	-2.56695e-10	-0.705985	0.000201283	-2.56695e-10	-0.798122	0.00032124	-2.56695e-10	-0.742411
8625123	chr11:8625123:T:G	5.54513e-14	-1.75311	-1.02867	2.38257e-05	-1.84427	-1.0878	3.43789e-05	-1.90171	-1.07544
8625216	chr11:8625216:G:C	3.89014e-14	-1.95959	-1.17665	2.1776e-05	-1.83321	-1.18882	3.10063e-05	-1.90058	-1.17983
8625765	chr11:8625765:C:T	5.05392e-13	-0.571943	-3.33048e-10	0.000100634	-1.49135	-3.33048e-10	0.000152633	-1.48656	-3.33048e-10
8626592	chr11:8626592:C:T	2.81124e-13	-2.56695e-10	-1.15848	0.000158109	-2.56695e-10	-1.03955	0.000238053	-2.56695e-10	-1.04211
8626856	chr11:8626856:G:A	6.97934e-13	0.935173	-1.18433	0.000665716	1.6214	-1.22337	0.000235872	0.173288	-1.2246
8627020	chr11:8627020:G:T	7.3354e-13	1.13052	-1.32991	3.72829e-05	-1.22237	-1.26193	5.21938e-05	-1.29849	-1.26115
8627145	chr11:8627145:A:G	4.52928e-13	-2.56695e-10	-0.681543	0.000203988	-2.56695e-10	-0.784776	0.000325522	-2.56695e-10	-0.729169
8627295	chr11:8627295:A:C	1.90934e-13	-1.54535	-3.33048e-10	0.000285841	-0.447398	-3.33048e-10	0.000570158	-0.168687	-3.33048e-10
8627545	chr11:8627545:G:A	4.55372e-13	-2.56695e-10	-0.676162	0.000207044	-2.56695e-10	-0.769904	0.000330888	-2.56695e-10	-0.712822
8627743	chr11:8627743:T:C	2.85397e-13	-2.56695e-10	-1.1434	0.000159049	-2.56695e-10	-1.03362	0.000240808	-2.56695e-10	-1.0306
8627974	chr11:8627974:G:A	2.96031e-13	-2.56695e-10	-1.10681	0.000178184	-2.56695e-10	-0.92002	0.000271439	-2.56695e-10	-0.910862
8628144	chr11:8628144:C:G	9.6391e-14	-1.13427	-1.09459	2.25031e-05	-1.81583	-1.17335	3.85078e-05	-1.69653	-1.16721
8628160	chr11:8628160:A:C	5.04347e-14	-1.57845	-1.29815	1.66934e-05	-1.96243	-1.32539	2.63269e-05	-1.9194	-1.32461
8628341	chr11:8628341:G:A	2.38775e-13	-2.56695e-10	-1.32176	0.000123146	-2.56695e-10	-1.28947	0.000186004	-2.56695e-10	-1.28883
8628713	chr11:8628713:T:G	3.57809e-13	-2.56695e-10	-0.917278	0.000222676	-2.56695e-10	-0.697116	0.00034002	-2.56695e-10	-0.685596
8629061	chr11:8629061:A:T	2.84992e-13	-2.56695e-10	-1.14481	0.000169287	-2.56695e-10	-0.971242	0.000257751	-2.56695e-10	-0.962607
8629348	chr11:8629348:T:C	2.44363e-13	-2.56695e-10	-1.29862	0.000123905	-2.56695e-10	-1.28332	0.000187009	-2.56695e-10	-1.28344
8629584	chr11:8629584:C:T	1.41743e-13	-1.84326	-3.33048e-10	6.28603e-05	-1.96192	-3.33048e-10	9.453e-05	-1.96568	-3.33048e-10
8629913	chr11:8629913:C:A	4.16385e-14	-1.96734	-1.10091	2.02446e-05	-1.92374	-1.17121	3.01576e-05	-1.93697	-1.1712
8630697	chr11:8630697:G:A	2.4449e-13	-2.56695e-10	-1.2981	0.000137404	-2.56695e-10	-1.17991	0.000206582	-2.56695e-10	-1.1839
8631045	chr11:8631045:T:C	4.88228e-14	-1.72438	-1.1847	2.07345e-05	-1.86975	-1.20129	2.95999e-05	-1.92019	-1.20664
8631142	chr11:8631142:A:G	2.57351e-13	-2.56695e-10	-1.24684	0.000146943	-2.56695e-10	-1.11279	0.000222534	-2.56695e-10	-1.10952
8631189	chr11:8631189:A:G	9.29201e-14	-1.09691	-1.16862	1.9787e-05	-1.9632	-1.15461	3.05131e-05	-1.96911	-1.12733
8631812	chr11:8631812:T:C	1.69879e-13	-0.332461	-1.32973	3.40182e-05	-1.24721	-1.32873	5.65393e-05	-1.15077	-1.3289
8631960	chr11:8631960:G:A	1.44009e-13	-1.8274	-3.33048e-10	6.23404e-05	-1.97023	-3.33048e-10	9.39722e-05	-1.9716	-3.33048e-10
8632079	chr11:8632079:G:A	4.49302e-13	-2.56695e-10	-0.689581	0.000193692	-2.56695e-10	-0.836566	0.000293676	-2.56695e-10	-0.832125
8632119	chr11:8632119:C:T	2.7851e-13	-2.56695e-10	-1.16782	0.000152836	-2.56695e-10	-1.07347	0.000231379	-2.56695e-10	-1.07054
8632640	chr11:8632640:T:G	2.45049e-13	-2.56695e-10	-1.29582	0.000136898	-2.56695e-10	-1.1836	0.000206837	-2.56695e-10	-1.18267
8632712	chr11:8632712:C:T	7.96926e-13	-2.56695e-10	-0.116515	0.00029784	-2.56695e-10	-0.406277	0.00045245	-2.56695e-10	-0.399922
8632981	chr11:8632981:T:C	2.01128e-13	-0.163381	-1.32996	1.86818e-05	-1.84897	-1.32631	3.10642e-05	-1.75363	-1.32492
8633378	chr11:8633378:C:T	2.37324e-13	-2.56695e-10	-1.32785	0.000119446	-2.56695e-10	-1.31997	0.000180574	-2.56695e-10	-1.31846
8633640	chr11:8633640:C:A	7.39059e-14	-1.42005	-1.07443	2.04969e-05	-1.92462	-1.15794	3.3552e-05	-1.84991	-1.1516
8633805	chr11:8633805:T:C	9.93716e-14	-1.05096	-1.14745	2.03194e-05	-1.95804	-1.13322	3.1324e-05	-1.96585	-1.10437
8633895	chr11:8633895:T:C	9.48459e-14	-1.11112	-1.1339	2.04763e-05	-1.96444	-1.11913	3.16733e-05	-1.96984	-1.08929
8633990	chr11:8633990:G:C	2.64089e-13	-2.56695e-10	-1.22099	0.000125306	-2.56695e-10	-1.27207	0.000189011	-2.56695e-10	-1.2728
8634022	chr11:8634022:T:C	4.61211e-13	-0.663421	-3.33048e-10	9.98169e-05	-1.4995	-3.33048e-10	0.000154857	-1.4721	-3.33048e-10
8634375	chr11:8634375:C:T	9.93314e-14	-1.1019	-1.09691	1.78057e-05	-1.96981	-1.25351	2.68042e-05	-1.97216	-1.25388
8634453	chr11:8634453:G:C	1.12395e-12	0.22733	-3.33048e-10	0.115234	5.55189	-3.33048e-10	0.0044373	1.8832	-3.33048e-10
8634491	chr11:8634491:T:C	4.47907e-13	-2.56695e-10	-0.69269	0.000172714	-2.56695e-10	-0.951201	0.000260631	-2.56695e-10	-0.951494
8635036	chr11:8635036:A:G	9.87033e-14	-1.07602	-1.12914	1.75168e-05	-1.96821	-1.27146	2.63426e-05	-1.97163	-1.27179
8635288	chr11:8635288:T:C	2.61067e-13	-2.56695e-10	-1.2325	0.000149961	-2.56695e-10	-1.09246	0.000227896	-2.56695e-10	-1.08571
8635322	chr11:8635322:T:C	5.14718e-13	-2.56695e-10	-0.553657	0.000230775	-2.56695e-10	-0.661392	0.000370793	-2.56695e-10	-0.598956
8635455	chr11:8635455:C:A	1.23403e-13	-1.1128	-0.869021	2.22231e-05	-1.97013	-1.03158	3.35333e-05	-1.97223	-1.02983
8635739	chr11:8635739:G:A	5.50376e-13	-2.56695e-10	-0.486675	0.000310318	-2.56695e-10	-0.365237	0.000469537	-2.56695e-10	-0.362853
8635774	chr11:8635774:A:G	4.34359e-14	-1.7103	-1.31569	1.82774e-05	-1.88791	-1.30926	2.64346e-05	-1.93268	-1.30725
8636053	chr11:8636053:G:T	2.58121e-13	-2.56695e-10	-1.24385	0.000131879	-2.56695e-10	-1.22095	0.000199024	-2.56695e-10	-1.22117
8636815	chr11:8636815:C:T	1.00702e-12	-2.56695e-10	0.117476	0.000364398	-2.56695e-10	-0.204588	0.000553974	-2.56695e-10	-0.197482
8636829	chr11:8636829:C:T	7.80493e-14	-1.39405	-1.04589	2.11676e-05	-1.91783	-1.13253	3.48055e-05	-1.8391	-1.12572
8636938	chr11:8636938:A:G	7.39537e-14	-1.38335	-1.11049	2.01129e-05	-1.91538	-1.18609	3.30851e-05	-1.83525	-1.18027
8637587	chr11:8637587:G:A	1.38587e-13	-0.610832	-1.25495	2.99656e-05	-1.43567	-1.26711	4.91713e-05	-1.35188	-1.26741
8637878	chr11:8637878:G:A	4.42864e-13	-2.56695e-10	-0.704014	0.000202056	-2.56695e-10	-0.794292	0.000322453	-2.56695e-10	-0.738644
8638361	chr11:8638361:G:A	2.05352e-12	-2.56695e-10	0.830034	0.000703296	-2.56695e-10	0.452944	0.00107412	-2.56695e-10	0.464656
8639498	chr11:8639498:T:C	4.30894e-13	-2.56695e-10	-0.731414	0.000196977	-2.56695e-10	-0.819749	0.000313938	-2.56695e-10	-0.765405
8639850	chr11:8639850:C:T	4.93833e-13	0.725393	-1.32047	2.15751e-05	-1.72742	-1.30387	3.40715e-05	-1.68169	-1.30445
8639942	chr11:8639942:C:T	2.41907e-13	-1.30872	-3.33048e-10	6.22347e-05	-1.97192	-3.33048e-10	9.41741e-05	-1.96946	-3.33048e-10
8639998	chr11:8639998:G:A	4.42864e-13	-2.56695e-10	-0.704014	0.000202056	-2.56695e-10	-0.794292	0.000322453	-2.56695e-10	-0.738644
8640204	chr11:8640204:C:T	4.3908e-14	-1.97223	-1.04295	2.20344e-05	-1.88198	-1.12825	3.2654e-05	-1.90046	-1.12817
8641102	chr11:8641102:A:G	1.0759e-13	-0.978332	-1.14062	1.75552e-05	-1.95934	-1.27814	2.63011e-05	-1.96654	-1.27845
8641551	chr11:8641551:C:T	1.40564e-13	-0.708103	-1.14351	3.13423e-05	-1.49875	-1.15912	5.11608e-05	-1.4199	-1.15972
8641886	chr11:8641886:C:T	4.43542e-13	-2.56695e-10	-0.702485	0.000202059	-2.56695e-10	-0.794275	0.000322525	-2.56695e-10	-0.738419
8642083	chr11:8642083:G:A	5.77211e-14	-1.47409	-1.26756	2.27253e-05	-1.88374	-1.09561	3.50176e-05	-1.87335	-1.0854
8642472	chr11:8642472:A:G	4.99856e-13	0.562667	-1.14562	2.18571e-05	-1.82451	-1.1938	3.43405e-05	-1.786	-1.19227
8642907	chr11:8642907:A:G	2.85891e-13	-2.56695e-10	-1.14167	0.000135969	-2.56695e-10	-1.19041	0.000204278	-2.56695e-10	-1.19512
8643322	chr11:8643322:C:T	1.18412e-13	-0.941217	-1.08189	2.90446e-05	-1.63487	-1.09913	4.68147e-05	-1.56858	-1.09983
8643363	chr11:8643363:G:A	1.9644e-13	-0.777047	-0.739873	3.15144e-05	-1.94847	-0.703919	4.86789e-05	-1.92854	-0.700816
8644190	chr11:8644190:G:A	3.43133e-13	-2.56695e-10	-0.959159	0.00016842	-2.56695e-10	-0.976373	0.000253422	-2.56695e-10	-0.979544
8644221	chr11:8644221:C:T	4.47503e-13	-2.56695e-10	-0.693593	0.000203732	-2.56695e-10	-0.78603	0.00032529	-2.56695e-10	-0.729885
8644442	chr11:8644442:G:GA	3.19599e-13	-2.56695e-10	-1.03021	0.000166171	-2.56695e-10	-0.989815	0.000253045	-2.56695e-10	-0.981033
8644843	chr11:8644843:A:G	8.33296e-13	-2.56695e-10	-0.0718877	0.000698468	-2.56695e-10	0.446054	0.00108236	-2.56695e-10	0.472297
8645429	chr11:8645429:C:G	3.68788e-13	-1.04318	0.156128	0.00027233	-1.45789	0.962063	0.000409672	-1.52306	1.02382
8645796	chr11:8645796:A:G	3.00775e-13	-2.56695e-10	-1.09091	0.000123981	-2.56695e-10	-1.2827	0.000187054	-2.56695e-10	-1.2832
8645968	chr11:8645968:T:C	3.29175e-13	-2.56695e-10	-1.00069	0.00018922	-2.56695e-10	-0.859924	0.000286799	-2.56695e-10	-0.855819
8646133	chr11:8646133:T:C	8.50711e-14	-1.33883	-1.01496	2.2783e-05	-1.89953	-1.07729	3.79094e-05	-1.81154	-1.06786
8646535	chr11:8646535:C:T	9.06807e-14	-1.14047	-1.14946	1.72758e-05	-1.97148	-1.28204	2.60507e-05	-1.97222	-1.28234
8646855	chr11:8646855:G:A	3.28319e-13	-2.56695e-10	-1.00329	0.000172215	-2.56695e-10	-0.954088	0.00026006	-2.56695e-10	-0.953688
8647022	chr11:8647022:A:G	4.37469e-14	-1.71279	-1.30607	1.81952e-05	-1.88758	-1.3141	2.62211e-05	-1.93211	-1.31593
8647445	chr11:8647445:GAA:G	1.60318e-13	-0.397023	-1.3231	3.14511e-05	-1.32497	-1.32943	5.21202e-05	-1.23152	-1.32953
8647890	chr11:8647890:A:G	8.00824e-14	-1.33108	-1.08314	2.14821e-05	-1.89739	-1.13823	3.57297e-05	-1.80858	-1.13004
8648147	chr11:8648147:C:T	1.59985e-13	-0.559156	-1.16304	1.96943e-05	-1.92746	-1.19505	3.14509e-05	-1.86608	-1.20009
8648625	chr11:8648625:T:C	2.46423e-13	-2.56695e-10	-1.29023	0.000124928	-2.56695e-10	-1.2751	0.000188778	-2.56695e-10	-1.27403
8648784	chr11:8648784:A:G	3.19225e-13	-2.56695e-10	-1.03138	0.000180817	-2.56695e-10	-0.905347	0.000273976	-2.56695e-10	-0.901561
8648796	chr11:8648796:C:T	2.6028e-13	-2.56695e-10	-1.23552	0.000121451	-2.56695e-10	-1.30333	0.000183408	-2.56695e-10	-1.30289
8648970	chr11:8648970:G:A	8.62077e-13	-2.56695e-10	-0.0379323	0.000274923	-2.56695e-10	-0.486343	0.00041641	-2.56695e-10	-0.48293
8649200	chr11:8649200:G:A	3.14926e-13	-0.480965	-0.563975	2.92477e-05	-1.92926	-0.797777	4.75412e-05	-1.86743	-0.785572
8649265	chr11:8649265:G:A	2.77809e-13	-2.56695e-10	-1.17034	0.00012992	-2.56695e-10	-1.23591	0.000195942	-2.56695e-10	-1.23678
8649716	chr11:8649716:G:GGCAGGGAGAGGTGGGATTGGT	4.48936e-13	-2.56695e-10	-0.690397	0.000204325	-2.56695e-10	-0.783124	0.000326309	-2.56695e-10	-0.726755
8650000	chr11:8650000:G:A	3.40169e-13	-0.566656	-0.401177	3.73392e-05	-1.93541	-0.54738	6.10739e-05	-1.87818	-0.524334
8650041	chr11:8650041:C:T	4.50522e-13	-2.56695e-10	-0.68687	0.000205098	-2.56695e-10	-0.779345	0.000327613	-2.56695e-10	-0.722768
8650229	chr11:8650229:C:T	8.457e-13	-2.56695e-10	-0.0571116	0.00026931	-2.56695e-10	-0.50697	0.000407509	-2.56695e-10	-0.504538
8650564	chr11:8650564:C:T	2.70405e-13	-2.56695e-10	-1.19736	0.000157147	-2.56695e-10	-1.04565	0.000239027	-2.56695e-10	-1.03803
8650713	chr11:8650713:G:A	2.90009e-13	-2.56695e-10	-1.12737	0.00015313	-2.56695e-10	-1.07155	0.000232679	-2.56695e-10	-1.06494
8650793	chr11:8650793:G:T	4.49269e-13	-2.56695e-10	-0.689656	0.000204548	-2.56695e-10	-0.782031	0.00032669	-2.56695e-10	-0.72559
8652169	chr11:8652169:A:G	7.75049e-14	-1.18277	-1.26416	3.00416e-05	-1.5018	-1.19845	4.17198e-05	-1.58514	-1.19849
8652392	chr11:8652392:C:G	6.98559e-14	-1.50017	-1.05067	2.03123e-05	-1.94811	-1.14349	3.27114e-05	-1.89003	-1.13685
8652502	chr11:8652502:A:T	2.39827e-13	-2.56695e-10	-1.31736	0.000119478	-2.56695e-10	-1.3197	0.000180315	-2.56695e-10	-1.31989
8652653	chr11:8652653:A:T	3.57806e-13	-2.56695e-10	-0.917285	0.000163982	-2.56695e-10	-1.00308	0.000257481	-2.56695e-10	-0.963654
8652834	chr11:8652834:C:T	3.04438e-13	-2.56695e-10	-1.07881	0.000157941	-2.56695e-10	-1.04062	0.000238471	-2.56695e-10	-1.04035
8652903	chr11:8652903:C:T	2.45244e-13	-2.56695e-10	-1.29502	0.000124312	-2.56695e-10	-1.28004	0.00018762	-2.56695e-10	-1.28018
8653107	chr11:8653107:C:T	9.419e-14	-1.10265	-1.14931	1.73107e-05	-1.9696	-1.2819	2.60572e-05	-1.97211	-1.2822
8653735	chr11:8653735:T:C	5.13054e-13	-2.56695e-10	-0.556896	0.000286571	-2.56695e-10	-0.444847	0.000433529	-2.56695e-10	-0.442643
8653781	chr11:8653781:C:T	8.95903e-14	-1.13237	-1.16966	1.71101e-05	-1.97108	-1.29208	2.57887e-05	-1.97229	-1.29237
8654637	chr11:8654637:T:C	8.68153e-14	-1.87016	-0.463335	0.00011168	-1.21046	-0.176728	0.000160937	-1.26445	-0.169137
8654691	chr11:8654691:C:T	1.69128e-13	-0.489527	-1.1771	2.01082e-05	-1.91361	-1.1881	3.2346e-05	-1.84508	-1.19303
8654741	chr11:8654741:T:C	2.38938e-13	-2.56695e-10	-1.32107	0.000121931	-2.56695e-10	-1.29938	0.000184502	-2.56695e-10	-1.29694
8654893	chr11:8654893:C:T	2.89952e-13	-1.12756	-3.33048e-10	8.38717e-05	-1.67355	-3.33048e-10	0.000128805	-1.6563	-3.33048e-10
8655092	chr11:8655092:T:C	4.89203e-13	-2.56695e-10	-0.6045	0.000265572	-2.56695e-10	-0.52095	0.000399991	-2.56695e-10	-0.523158
8655178	chr11:8655178:G:A	2.62764e-13	-2.56695e-10	-1.22602	0.000119115	-2.56695e-10	-1.32275	0.000179539	-2.56695e-10	-1.32421
8655516	chr11:8655516:C:A	1.43808e-13	-0.645684	-1.18312	1.93948e-05	-1.94346	-1.19437	3.06861e-05	-1.89159	-1.19921
8655638	chr11:8655638:T:C	6.77406e-14	-1.55392	-1.02767	2.26129e-05	-1.95321	-1.0311	3.64683e-05	-1.90066	-1.0175
8656345	chr11:8656345:T:C	1.24963e-13	-1.96926	-3.33048e-10	6.50848e-05	-1.92714	-3.33048e-10	9.72571e-05	-1.93724	-3.33048e-10
8657209	chr11:8657209:G:A	1.89425e-13	-0.373017	-1.18026	1.91601e-05	-1.90114	-1.24887	3.10374e-05	-1.82556	-1.25385
8657321	chr11:8657321:C:T	4.99536e-13	-2.56695e-10	-0.583597	0.000225617	-2.56695e-10	-0.683998	0.000362039	-2.56695e-10	-0.62285
8657444	chr11:8657444:C:T	4.70947e-13	-2.56695e-10	-0.642531	0.000213469	-2.56695e-10	-0.739343	0.000341661	-2.56695e-10	-0.680782
8657469	chr11:8657469:G:A	7.46581e-14	-1.44013	-1.04423	2.08946e-05	-1.9309	-1.13244	3.40838e-05	-1.86023	-1.12554
8657559	chr11:8657559:G:A	1.67851e-13	-1.6742	-3.33048e-10	6.42447e-05	-1.94014	-3.33048e-10	9.61124e-05	-1.94908	-3.33048e-10
8658537	chr11:8658537:G:A	1.50368e-12	0.518392	-3.33048e-10	0.000139697	-1.16336	-3.33048e-10	0.000200992	-1.21134	-3.33048e-10
8658834	chr11:8658834:G:A	3.0563e-13	-2.56695e-10	-1.0749	0.000125079	-2.56695e-10	-1.27389	0.0001887	-2.56695e-10	-1.27444
8659338	chr11:8659338:T:G	1.04981e-13	-0.965921	-1.17758	2.55122e-05	-1.66144	-1.20224	4.1071e-05	-1.5966	-1.2027
8659344	chr11:8659344:T:C	1.67e-13	-0.574529	-1.10476	1.94542e-05	-1.939	-1.19577	3.08585e-05	-1.883	-1.20218
8659891	chr11:8659891:G:C	3.38546e-13	0.29466	-1.26728	0.000520236	1.45874	-1.30729	0.000265313	0.374458	-1.30815
8660471	chr11:8660471:C:T	2.63292e-13	-0.291289	-0.932725	2.26289e-05	-1.89642	-1.08719	3.72037e-05	-1.81858	-1.07961
8660822	chr11:8660822:G:T	2.55123e-13	-2.56695e-10	-1.25553	0.000121153	-2.56695e-10	-1.30578	0.000182335	-2.56695e-10	-1.30876
8661092	chr11:8661092:G:A	8.58251e-14	-1.23814	-1.10683	1.76901e-05	-1.97168	-1.25815	2.67818e-05	-1.96836	-1.25852
8662092	chr11:8662092:C:T	6.22807e-14	-1.45345	-1.21218	1.85882e-05	-1.9311	-1.24921	2.99536e-05	-1.86085	-1.2541
8662212	chr11:8662212:C:T	2.4867e-13	-2.56695e-10	-1.28115	0.000126638	-2.56695e-10	-1.2615	0.000191123	-2.56695e-10	-1.26168
8662991	chr11:8662991:T:G	1.14141e-13	-0.899403	-1.16044	1.75881e-05	-1.948	-1.2876	2.62659e-05	-1.9584	-1.28793
8663805	chr11:8663805:A:G	3.39491e-13	-2.56695e-10	-0.969829	0.000156852	-2.56695e-10	-1.04753	0.000245626	-2.56695e-10	-1.01079
8664101	chr11:8664101:T:C	5.71842e-13	-2.56695e-10	-0.448414	0.000253906	-2.56695e-10	-0.56587	0.000409664	-2.56695e-10	-0.499264
8664138	chr11:8664138:A:C	1.68076e-13	-0.531213	-1.14165	2.04746e-05	-1.92477	-1.15887	3.27496e-05	-1.86172	-1.16399
8665300	chr11:8665300:C:A	5.3357e-13	-2.56695e-10	-0.517686	0.000238322	-2.56695e-10	-0.629214	0.000383489	-2.56695e-10	-0.56529
8666095	chr11:8666095:G:A	1.68026e-13	-1.67316	-3.33048e-10	6.36343e-05	-1.94968	-3.33048e-10	9.67027e-05	-1.94296	-3.33048e-10
8666158	chr11:8666158:G:A	1.70915e-13	-0.586397	-1.06971	2.14869e-05	-1.93803	-1.09736	3.41186e-05	-1.88149	-1.10327
8666469	chr11:8666469:C:T	5.82753e-14	-1.50137	-1.23072	1.75582e-05	-1.94975	-1.28756	2.81258e-05	-1.89264	-1.28528
8666578	chr11:8666578:C:A	1.91503e-13	-0.363337	-1.17903	1.84054e-05	-1.91572	-1.27447	2.98581e-05	-1.84611	-1.27203
8666744	chr11:8666744:A:T	4.7229e-13	-2.56695e-10	-0.639683	0.000213909	-2.56695e-10	-0.737286	0.000342394	-2.56695e-10	-0.678638
8666772	chr11:8666772:T:C	2.40822e-13	-2.56695e-10	-1.31322	0.000119352	-2.56695e-10	-1.32076	0.000180128	-2.56695e-10	-1.32093
8667375	chr11:8667375:A:C	1.42523e-13	-1.83777	-3.33048e-10	6.22742e-05	-1.97129	-3.33048e-10	9.39214e-05	-1.97214	-3.33048e-10
8667465	chr11:8667465:A:G	2.99996e-13	-2.56695e-10	-1.09351	0.000159093	-2.56695e-10	-1.03334	0.000241836	-2.56695e-10	-1.02634
8667653	chr11:8667653:A:C	1.25637e-12	-2.56695e-10	0.338708	0.000439872	-2.56695e-10	-0.0163502	0.000735041	-2.56695e-10	0.0853255
8667789	chr11:8667789:C:T	7.17468e-14	-1.34717	-1.17697	1.89824e-05	-1.90749	-1.25184	3.12769e-05	-1.82296	-1.24876
8667967	chr11:8667967:C:T	7.21747e-14	-1.19189	-1.3263	1.65593e-05	-1.96728	-1.32861	2.49515e-05	-1.9713	-1.32636
8668199	chr11:8668199:T:C	3.01075e-13	-2.56695e-10	-1.08992	0.000159733	-2.56695e-10	-1.02933	0.00024282	-2.56695e-10	-1.02228
8668565	chr11:8668565:T:A	9.86419e-14	-1.07618	-1.1296	1.75256e-05	-1.96736	-1.27181	2.63429e-05	-1.97124	-1.27216
8668594	chr11:8668594:T:A	2.3805e-13	-2.56695e-10	-1.3248	0.000118719	-2.56695e-10	-1.32608	0.000179166	-2.56695e-10	-1.32629
8668595	chr11:8668595:T:A	1.06891e-13	-1.14893	-0.976542	2.03821e-05	-1.97117	-1.117	3.07491e-05	-1.97228	-1.11646
8668671	chr11:8668671:C:T	1.09915e-12	0.205012	-3.33048e-10	0.00013006	-1.23484	-3.33048e-10	0.000190981	-1.26243	-3.33048e-10
8669225	chr11:8669225:C:T	4.17434e-13	-2.56695e-10	-0.763149	0.000210398	-2.56695e-10	-0.753834	0.000322955	-2.56695e-10	-0.737088
8669465	chr11:8669465:G:A	1.77316e-13	-0.307915	-1.31143	1.78718e-05	-1.8899	-1.32971	2.92359e-05	-1.80927	-1.32994
8669547	chr11:8669547:G:A	4.70851e-13	-2.56695e-10	-0.642734	0.000212729	-2.56695e-10	-0.742817	0.000340158	-2.56695e-10	-0.685189
8670166	chr11:8670166:C:A	2.97943e-13	-2.56695e-10	-1.10037	0.000157815	-2.56695e-10	-1.04141	0.000239882	-2.56695e-10	-1.03445
8670172	chr11:8670172:C:T	2.96452e-13	-2.56695e-10	-1.10539	0.000182019	-2.56695e-10	-0.898725	0.000278378	-2.56695e-10	-0.885619
8670173	chr11:8670173:C:T	1.48111e-13	-1.79931	-3.33048e-10	6.22333e-05	-1.97194	-3.33048e-10	9.40431e-05	-1.97085	-3.33048e-10
8670233	chr11:8670233:G:A	2.92366e-13	-2.56695e-10	-1.11927	0.000154478	-2.56695e-10	-1.06278	0.000234755	-2.56695e-10	-1.05606
8670264	chr11:8670264:G:T	1.02429e-13	-1.03871	-1.1294	1.75811e-05	-1.96429	-1.27172	2.6388e-05	-1.96963	-1.27207
8670792	chr11:8670792:G:A	6.65421e-14	-1.3488	-1.25064	1.80703e-05	-1.90833	-1.30023	2.97215e-05	-1.82432	-1.29841
8671408	chr11:8671408:T:C	3.25869e-13	-2.56695e-10	-1.01078	0.000206718	-2.56695e-10	-0.77148	0.00031675	-2.56695e-10	-0.756488
8671743	chr11:8671743:T:G	2.37458e-13	-2.56695e-10	-1.32729	0.000119356	-2.56695e-10	-1.32073	0.000180245	-2.56695e-10	-1.32029
8672526	chr11:8672526:G:C	5.93233e-14	-1.51021	-1.20407	1.78315e-05	-1.95254	-1.26932	2.85018e-05	-1.89802	-1.26661
8673179	chr11:8673179:C:T	5.09005e-14	-1.66418	-1.20322	2.38515e-05	-1.73534	-1.19565	3.39084e-05	-1.80096	-1.18998
8673283	chr11:8673283:G:A	2.02127e-13	-0.18022	-1.30816	1.89628e-05	-1.83971	-1.32065	3.14874e-05	-1.74326	-1.32176
8673335	chr11:8673335:T:C	3.62944e-13	0.208471	-1.1115	2.18238e-05	-1.86072	-1.15912	3.40536e-05	-1.82919	-1.15747
8673499	chr11:8673499:T:A	4.36747e-14	-1.96701	-1.05349	2.08582e-05	-1.92745	-1.13763	3.11134e-05	-1.93941	-1.13755
8673586	chr11:8673586:T:C	1.37534e-13	-1.87341	-3.33048e-10	6.26872e-05	-1.96468	-3.33048e-10	9.42242e-05	-1.96892	-3.33048e-10
8673664	chr11:8673664:A:G	2.59105e-13	-2.56695e-10	-1.24004	0.000150141	-2.56695e-10	-1.09126	0.00022828	-2.56695e-10	-1.08403
8673829	chr11:8673829:T:C	1.76084e-13	-1.62632	-3.33048e-10	0.000323166	-0.324667	-3.33048e-10	0.000494516	-0.311021	-3.33048e-10
8673925	chr11:8673925:G:T	1.3052e-13	-1.14219	-0.783557	2.2813e-05	-1.97126	-1.00425	3.44321e-05	-1.97227	-1.00334
8673973	chr11:8673973:C:T	8.03913e-13	-0.107785	-3.33048e-10	0.000204788	-0.780861	-3.33048e-10	0.000298567	-0.815607	-3.33048e-10
8674443	chr11:8674443:G:A	4.9129e-13	-2.56695e-10	-0.600242	0.000221752	-2.56695e-10	-0.701274	0.000355517	-2.56695e-10	-0.641028
8675325	chr11:8675325:A:T	6.18706e-13	0.458113	-0.827759	6.93919e-05	-1.16168	-0.701385	9.7917e-05	-1.27338	-0.657101
8675493	chr11:8675493:C:T	3.59842e-13	-2.56695e-10	-0.911611	0.000190357	-2.56695e-10	-0.853931	0.000289887	-2.56695e-10	-0.845109
8675731	chr11:8675731:AATT:A	4.76758e-14	-1.96651	-0.966347	2.26406e-05	-1.92699	-1.0561	3.37549e-05	-1.93952	-1.05596
8676520	chr11:8676520:G:A	2.41418e-13	-2.56695e-10	-1.31075	0.000128833	-2.56695e-10	-1.24432	0.000194907	-2.56695e-10	-1.24208
8676781	chr11:8676781:T:C	3.52684e-14	-1.90497	-1.32932	2.0719e-05	-1.74788	-1.32391	2.91071e-05	-1.82076	-1.32286
8676904	chr11:8676904:A:G	2.43484e-13	-2.56695e-10	-1.30223	0.000129094	-2.56695e-10	-1.24229	0.000195307	-2.56695e-10	-1.24003
8677678	chr11:8677678:T:C	1.52275e-12	-1.97086	2.50186	0.00114411	-1.05064	1.99019	0.00151367	-1.23658	2.04428
8677747	chr11:8677747:T:C	1.99706e-13	-1.50043	-3.33048e-10	8.82774e-05	-1.62235	-3.33048e-10	0.000137458	-1.59128	-3.33048e-10
8678115	chr11:8678115:A:G	5.06942e-10	6.59262	-0.253747	0.00158194	0.419705	0.843865	0.0022262	0.292196	0.901257
8678611	chr11:8678611:A:G	4.98764e-13	-2.56695e-10	-0.585143	0.000266463	-2.56695e-10	-0.517598	0.000417233	-2.56695e-10	-0.480955
8678737	chr11:8678737:T:G	2.23237e-13	-0.0733712	-1.31567	2.64968e-05	-1.51264	-1.31317	4.28709e-05	-1.44325	-1.31315
8678779	chr11:8678779:T:C	2.16234e-12	0.88167	-3.33048e-10	0.000121729	-1.30104	-3.33048e-10	0.000174133	-1.35478	-3.33048e-10
8679582	chr11:8679582:A:G	1.09218e-12	-2.56695e-10	0.198654	0.000360727	-2.56695e-10	-0.214712	0.000548462	-2.56695e-10	-0.207482
8680289	chr11:8680289:C:T	1.08738e-09	5.67042	1.43159	0.00333973	0.132889	1.87792	0.00511266	0.0129223	2.01195
8680469	chr11:8680469:C:T	3.04792e-12	-2.56695e-10	1.22494	0.000736964	-2.56695e-10	0.499705	0.00121652	-2.56695e-10	0.589149
8680489	chr11:8680489:T:C	3.15692e-13	-1.04251	-3.33048e-10	7.09651e-05	-1.84065	-3.33048e-10	0.000105889	-1.85221	-3.33048e-10
8680666	chr11:8680666:G:C	1.25289e-13	-1.96665	-3.33048e-10	6.26163e-05	-1.96581	-3.33048e-10	9.41978e-05	-1.9692	-3.33048e-10
8680922	chr11:8680922:A:G	2.74139e-12	2.44877	-1.32983	0.000218583	0.411507	-1.12717	0.000217573	-0.0134981	-1.11857
8681028	chr11:8681028:C:T	1.24597e-13	-1.9722	-3.33048e-10	6.22264e-05	-1.97205	-3.33048e-10	9.39145e-05	-1.97222	-3.33048e-10
8681122	chr11:8681122:G:C	6.01298e-13	-2.56695e-10	-0.398185	0.000247737	-2.56695e-10	-0.590468	0.000393667	-2.56695e-10	-0.539094
8681179	chr11:8681179:G:A	8.50994e-13	-2.56695e-10	-0.0508715	0.000285082	-2.56695e-10	-0.450058	0.000454574	-2.56695e-10	-0.39524
8681186	chr11:8681186:T:C	6.78305e-14	-1.73254	-0.84773	2.50213e-05	-1.89664	-0.986466	3.69057e-05	-1.93297	-0.973263
8681647	chr11:8681647:ATGC:A	2.8521e-10	6.50767	-0.743965	0.000774233	0.489653	0.0593848	0.00107961	0.363332	0.106422
8681884	chr11:8681884:T:C	3.29598e-13	-2.56695e-10	-0.999404	0.000121889	-2.56695e-10	-1.29973	0.000184736	-2.56695e-10	-1.29567
8682426	chr11:8682426:G:GC	2.75822e-10	6.43589	-0.705655	0.000838029	0.453764	0.174454	0.00117904	0.332525	0.225332
8682472	chr11:8682472:G:A	7.83718e-13	-2.56695e-10	-0.133227	0.000428242	-2.56695e-10	-0.0431469	0.000648201	-2.56695e-10	-0.0403989
8682491	chr11:8682491:C:T	9.9989e-13	-2.56695e-10	0.110369	0.000338753	-2.56695e-10	-0.277563	0.000515252	-2.56695e-10	-0.269943
8682544	chr11:8682544:C:T	4.15224e-14	-1.95158	-1.11946	1.89268e-05	-1.95627	-1.20599	2.84852e-05	-1.9661	-1.19911
8682675	chr11:8682675:G:A	2.43927e-13	-2.56695e-10	-1.30041	0.000118375	-2.56695e-10	-1.32898	0.000178701	-2.56695e-10	-1.32889
8682782	chr11:8682782:G:A	1.06432e-12	-2.56695e-10	0.172816	0.000354107	-2.56695e-10	-0.233236	0.000538341	-2.56695e-10	-0.226108
8683164	chr11:8683164:A:C	1.84517e-11	3.40151	-0.375873	0.0248944	4.09239	-0.0728312	0.0491439	4.29235	-0.00443873
8683615	chr11:8683615:T:G	8.92532e-13	-2.56695e-10	-0.00321439	0.000298478	-2.56695e-10	-0.404139	0.000453272	-2.56695e-10	-0.398109
8683981	chr11:8683981:C:G	9.75116e-13	1.33968	-1.25441	5.19936e-05	-1.12671	-1.025	7.29138e-05	-1.20244	-1.02288
8684859	chr11:8684859:T:G	3.86322e-14	-1.97164	-1.17155	1.81422e-05	-1.92124	-1.28336	2.70383e-05	-1.94073	-1.27662
8685081	chr11:8685081:G:A	5.08635e-14	-1.54192	-1.32621	1.68823e-05	-1.95823	-1.31833	2.51294e-05	-1.97046	-1.3201
8685092	chr11:8685092:C:T	5.01425e-14	-1.96072	-0.921691	1.97643e-05	-1.953	-1.16596	2.98306e-05	-1.96409	-1.15497
8685217	chr11:8685217:CA:C	1.71412e-13	-1.70041	0.0472094	5.49881e-05	-1.78746	-0.308256	8.99582e-05	-1.76308	-0.25217
8685222	chr11:8685222:C:T	1.75915e-13	-1.69994	0.0726632	5.62316e-05	-1.78704	-0.286316	9.20493e-05	-1.76264	-0.229639
8685600	chr11:8685600:T:C	1.3461e-13	-1.4253	-0.469596	6.53322e-05	-1.53889	-0.384461	0.000106425	-1.50184	-0.345324
8685686	chr11:8685686:C:T	4.92799e-14	-1.57266	-1.3271	1.69606e-05	-1.95199	-1.31995	2.51581e-05	-1.96783	-1.32159
8686172	chr11:8686172:T:C	2.39211e-13	-2.56695e-10	-1.31993	0.000118277	-2.56695e-10	-1.3298	0.000178514	-2.56695e-10	-1.32994
8686613	chr11:8686613:A:C	1.32042e-13	-1.91416	-3.33048e-10	6.47975e-05	-1.93157	-3.33048e-10	9.70528e-05	-1.93935	-3.33048e-10
8686980	chr11:8686980:C:T	5.0206e-14	-1.55259	-1.32856	1.68428e-05	-1.95603	-1.32288	2.50473e-05	-1.96959	-1.32424
8687107	chr11:8687107:G:A	1.80213e-13	-1.62489	0.0217555	5.72696e-05	-1.72407	-0.330996	9.40006e-05	-1.69596	-0.275342
8687257	chr11:8687257:G:C	2.50403e-13	-2.56695e-10	-1.2742	0.000119417	-2.56695e-10	-1.32022	0.000180029	-2.56695e-10	-1.32148
8687442	chr11:8687442:G:T	1.12145e-13	-1.62833	-0.449151	3.28743e-05	-1.91076	-0.699387	4.9015e-05	-1.94988	-0.67259
8687694	chr11:8687694:T:G	4.68766e-14	-1.6327	-1.31705	1.75505e-05	-1.93484	-1.30292	2.58011e-05	-1.9585	-1.30568
8687790	chr11:8687790:G:A	3.62256e-10	6.88553	-0.882699	0.000634072	0.450405	-0.101077	0.000879772	0.322749	-0.0576862
8688004	chr11:8688004:T:C	5.22934e-14	-1.51061	-1.3298	1.66603e-05	-1.96336	-1.32645	2.49102e-05	-1.97194	-1.32739
8688316	chr11:8688316:C:T	2.37456e-13	-2.56695e-10	-1.32729	0.000119918	-2.56695e-10	-1.31602	0.000181273	-2.56695e-10	-1.3146
8689060	chr11:8689060:C:T	1.4993e-13	-1.78711	-3.33048e-10	6.68084e-05	-1.90101	-3.33048e-10	0.000102304	-1.88665	-3.33048e-10
8689405	chr11:8689405:TAGG:T	3.93174e-14	-1.96923	-1.15638	1.90196e-05	-1.94642	-1.21094	2.85402e-05	-1.95944	-1.20385
8689786	chr11:8689786:A:G	1.24607e-13	-1.97211	-3.33048e-10	7.70869e-05	-1.7579	-3.33048e-10	0.000118222	-1.74204	-3.33048e-10
8690193	chr11:8690193:C:T	1.4096e-13	-1.38118	-0.467622	6.8586e-05	-1.49808	-0.376662	0.00011194	-1.4591	-0.337536
8690742	chr11:8690742:C:CAT	1.49923e-11	3.93329	-1.11528	0.000512374	1.04531	-0.909094	0.000556824	0.712226	-0.904577
8691386	chr11:8691386:A:C	3.45238e-13	-0.953042	-3.33048e-10	7.18974e-05	-1.82759	-3.33048e-10	0.000107291	-1.83905	-3.33048e-10
8691668	chr11:8691668:C:T	7.29751e-13	-2.56695e-10	-0.204573	0.00025222	-2.56695e-10	-0.572534	0.000382767	-2.56695e-10	-0.567173
8692259	chr11:8692259:G:A	5.91911e-14	-1.42097	-1.29554	1.73946e-05	-1.97178	-1.27489	2.62071e-05	-1.96976	-1.27881
8692591	chr11:8692591:C:T	9.88622e-11	5.77558	-1.07138	0.000305863	0.0995368	-0.479235	0.000424103	-0.021836	-0.442789
8692651	chr11:8692651:C:G	1.27136e-13	-1.95202	-3.33048e-10	6.3418e-05	-1.95309	-3.33048e-10	9.64433e-05	-1.94565	-3.33048e-10
8692728	chr11:8692728:T:C	3.05806e-10	6.68421	-0.850781	0.000722588	0.599652	-0.119648	0.000993665	0.463067	-0.0762671
8692778	chr11:8692778:G:A	8.37148e-13	1.18994	-1.25722	6.13123e-05	-0.698482	-1.28837	7.17648e-05	-0.955815	-1.28539
8693120	chr11:8693120:G:GT	3.56913e-12	1.77634	-0.393544	5.11917e-05	-1.6286	-0.53866	8.10495e-05	-1.58449	-0.53505
8693527	chr11:8693527:G:C	1.24587e-13	-1.97227	-3.33048e-10	6.22144e-05	-1.97225	-3.33048e-10	9.39362e-05	-1.97198	-3.33048e-10
8695456	chr11:8695456:C:T	6.05403e-10	7.81429	-1.29791	0.000290866	0.613677	-1.04365	0.000345294	0.367513	-1.03772
8696060	chr11:8696060:G:C	1.76137e-12	1.80444	-1.12787	0.000190852	-0.188074	-0.663262	0.000201838	-0.555173	-0.651961
8697028	chr11:8697028:A:G	1.18749e-12	-2.56695e-10	0.28232	0.000386148	-2.56695e-10	-0.146615	0.000587357	-2.56695e-10	-0.138967
8697127	chr11:8697127:A:G	1.38546e-12	-2.56695e-10	0.43651	0.000418495	-2.56695e-10	-0.0661691	0.000673917	-2.56695e-10	-0.00149312
8698408	chr11:8698408:T:C	6.79434e-14	-1.27819	-1.30041	1.71926e-05	-1.96621	-1.29215	2.62823e-05	-1.94904	-1.29667
8698450	chr11:8698450:C:T	1.78842e-12	1.69627	-1.00446	3.15609e-05	-1.56475	-1.08617	4.97953e-05	-1.5224	-1.08428
8699193	chr11:8699193:T:G	1.73929e-12	-2.56695e-10	0.663955	0.000532771	-2.56695e-10	0.175257	0.000865519	-2.56695e-10	0.248729
8699426	chr11:8699426:C:T	5.94024e-13	-2.56695e-10	-0.410357	0.000205748	-2.56695e-10	-0.776182	0.000312284	-2.56695e-10	-0.770689
8699535	chr11:8699535:G:C	2.66887e-13	-2.56695e-10	-1.21045	0.000160067	-2.56695e-10	-1.02724	0.000243338	-2.56695e-10	-1.02015
8699558	chr11:8699558:C:T	2.64339e-13	-2.56695e-10	-1.22004	0.000157004	-2.56695e-10	-1.04656	0.00023875	-2.56695e-10	-1.03918
8699576	chr11:8699576:G:A	6.88947e-13	-2.56695e-10	-0.262113	0.000242028	-2.56695e-10	-0.613779	0.000367184	-2.56695e-10	-0.608737
8700778	chr11:8700778:G:C	2.31242e-12	2.24025	-1.29148	0.000217576	0.246619	-0.966906	0.000219734	-0.1641	-0.958081
8700892	chr11:8700892:G:A	3.79174e-13	-2.56695e-10	-0.85928	0.000224867	-2.56695e-10	-0.687326	0.000340947	-2.56695e-10	-0.682873
8701511	chr11:8701511:T:G	1.75879e-12	-2.56695e-10	0.675108	0.000512986	-2.56695e-10	0.137413	0.000831579	-2.56695e-10	0.208726
8701953	chr11:8701953:C:A	2.74983e-13	-2.56695e-10	-1.18057	0.00016015	-2.56695e-10	-1.02672	0.000242704	-2.56695e-10	-1.02276
8702016	chr11:8702016:G:A	4.57603e-11	5.24896	-1.31506	0.000135451	0.0499434	-1.24417	0.00015186	-0.251586	-1.24005
8702027	chr11:8702027:A:G	6.3768e-11	5.57062	-1.30489	0.000176178	0.28666	-1.218	0.000193805	-0.0358024	-1.21195
8702279	chr11:8702279:C:T	4.79251e-13	-2.56695e-10	-0.625051	0.000142254	-2.56695e-10	-1.14522	0.000216901	-2.56695e-10	-1.13516
8702778	chr11:8702778:G:T	4.49852e-13	-2.56695e-10	-0.688358	0.000306274	-2.56695e-10	-0.378355	0.000463891	-2.56695e-10	-0.374951
8702908	chr11:8702908:G:A	2.60671e-13	-2.56695e-10	-1.23402	0.000125636	-2.56695e-10	-1.26945	0.000189676	-2.56695e-10	-1.26928
8702965	chr11:8702965:G:GA	1.12633e-12	0.229448	-3.33048e-10	0.000172092	-0.954804	-3.33048e-10	0.000268672	-0.92111	-3.33048e-10
8703007	chr11:8703007:G:A	1.61369e-12	-2.56695e-10	0.589	0.000478013	-2.56695e-10	0.0668022	0.000773999	-2.56695e-10	0.136971
8703024	chr11:8703024:A:G	3.86698e-12	2.35998	-0.89703	0.000113162	-0.113025	-1.26099	0.000131334	-0.373997	-1.26286
8703316	chr11:8703316:CAT:C	6.61181e-13	-2.56695e-10	-0.303249	0.00023211	-2.56695e-10	-0.655621	0.000352115	-2.56695e-10	-0.650644
8703721	chr11:8703721:A:G	4.19281e-12	2.68457	-1.14072	0.000214967	0.597538	-1.32989	0.000207456	0.150271	-1.32995
8704079	chr11:8704079:G:C	2.07013e-10	6.75335	-1.31009	0.000271554	0.548507	-1.04718	0.000366507	0.416456	-1.02704
8704524	chr11:8704524:G:T	5.84794e-14	-1.4013	-1.3273	2.56291e-05	-1.53016	-1.32894	4.02746e-05	-1.49157	-1.32731
8704728	chr11:8704728:C:T	1.24584e-13	-1.9723	-3.33048e-10	0.000103488	-1.46338	-3.33048e-10	0.000149811	-1.50523	-3.33048e-10
8705419	chr11:8705419:G:A	1.8189e-13	-1.59388	-3.33048e-10	0.000276695	-0.479918	-3.33048e-10	0.000540711	-0.221716	-3.33048e-10
8705627	chr11:8705627:G:A	7.09577e-13	-2.56695e-10	-0.232607	0.00024619	-2.56695e-10	-0.596733	0.000373599	-2.56695e-10	-0.591417
8706055	chr11:8706055:G:C	1.24676e-13	-1.97156	-3.33048e-10	7.81702e-05	-1.74395	-3.33048e-10	0.000119478	-1.73147	-3.33048e-10
8706280	chr11:8706280:A:G	1.87305e-12	-2.56695e-10	0.738045	0.00047473	-2.56695e-10	0.0599124	0.000774363	-2.56695e-10	0.13744
8706682	chr11:8706682:A:G	1.33609e-13	-1.90236	-3.33048e-10	7.91865e-05	-1.73103	-3.33048e-10	0.000116077	-1.76034	-3.33048e-10
8707322	chr11:8707322:T:A	1.26128e-13	-1.95998	-3.33048e-10	6.29014e-05	-1.96127	-3.33048e-10	9.45085e-05	-1.96591	-3.33048e-10
8707510	chr11:8707510:A:G	5.20662e-14	-1.55931	-1.28545	1.68685e-05	-1.94787	-1.32952	2.51877e-05	-1.95834	-1.32991
8707729	chr11:8707729:G:A	1.24661e-13	-1.97168	-3.33048e-10	6.22584e-05	-1.97154	-3.33048e-10	9.4168e-05	-1.96952	-3.33048e-10
8707874	chr11:8707874:A:G	2.93189e-13	-2.56695e-10	-1.11646	0.000184437	-2.56695e-10	-0.885529	0.000280775	-2.56695e-10	-0.877047
8708078	chr11:8708078:G:C	9.92318e-13	-2.56695e-10	0.102767	0.000316257	-2.56695e-10	-0.34628	0.000506222	-2.56695e-10	-0.287626
8708620	chr11:8708620:T:C	1.29186e-13	-1.93602	-3.33048e-10	6.38671e-05	-1.94603	-3.33048e-10	9.63283e-05	-1.94684	-3.33048e-10
8711418	chr11:8711418:G:A	1.25516e-13	-1.96484	-3.33048e-10	6.28309e-05	-1.96239	-3.33048e-10	9.53742e-05	-1.95679	-3.33048e-10
8711518	chr11:8711518:C:T	6.67642e-13	-2.56695e-10	-0.293525	0.00021539	-2.56695e-10	-0.730383	0.000326753	-2.56695e-10	-0.725395
8712092	chr11:8712092:G:A	2.38026e-13	-2.56695e-10	-1.3249	0.000123702	-2.56695e-10	-1.28496	0.000187278	-2.56695e-10	-1.28201
8712191	chr11:8712191:G:A	2.37295e-13	-2.56695e-10	-1.32797	0.000123063	-2.56695e-10	-1.29014	0.000186324	-2.56695e-10	-1.28712
8712216	chr11:8712216:C:T	2.85183e-13	-2.56695e-10	-1.14415	0.000196432	-2.56695e-10	-0.822518	0.000297809	-2.56695e-10	-0.818147
8712738	chr11:8712738:G:A	2.43326e-13	-2.56695e-10	-1.30287	0.000131019	-2.56695e-10	-1.22749	0.000198748	-2.56695e-10	-1.22256
8713288	chr11:8713288:G:C	2.36856e-13	-2.56695e-10	-1.32982	0.000133347	-2.56695e-10	-1.20988	0.00020096	-2.56695e-10	-1.21149
8714115	chr11:8714115:G:A	3.08784e-09	9.00583	-0.860121	0.000426299	1.23894	-1.28664	0.000430956	0.840475	-1.28907
8714499	chr11:8714499:C:T	2.85022e-13	-2.56695e-10	-1.14471	0.000196208	-2.56695e-10	-0.82366	0.000297461	-2.56695e-10	-0.819319
8715119	chr11:8715119:G:A	2.37779e-13	-2.56695e-10	-1.32593	0.000120092	-2.56695e-10	-1.31457	0.000180882	-2.56695e-10	-1.31676
8715132	chr11:8715132:T:C	2.10108e-13	-1.44966	-3.33048e-10	0.000189803	-0.856848	-3.33048e-10	0.00030486	-0.794749	-3.33048e-10
8715148	chr11:8715148:T:C	3.13442e-10	7.05922	-1.20113	0.000128491	-0.607534	-0.63944	0.000169716	-0.769751	-0.610725
8715934	chr11:8715934:C:G	2.49433e-13	-1.27809	-3.33048e-10	0.00069613	0.442702	-3.33048e-10	0.00107714	0.46746	-3.33048e-10
8716124	chr11:8716124:C:T	1.88616e-13	-1.96911	0.411546	8.92292e-05	-1.48493	-0.126696	0.000138353	-1.48668	-0.0981167
8716177	chr11:8716177:C:T	4.66947e-14	-1.62756	-1.32608	1.68644e-05	-1.96668	-1.31095	2.54214e-05	-1.96802	-1.31099
8716203	chr11:8716203:A:G	3.50666e-14	-1.94348	-1.29655	2.325e-05	-1.66653	-1.29	3.48914e-05	-1.67238	-1.28998
8716818	chr11:8716818:T:C	2.63436e-13	-2.56695e-10	-1.22347	0.000148471	-2.56695e-10	-1.10244	0.000224304	-2.56695e-10	-1.1016
8716835	chr11:8716835:A:T	3.52902e-13	-2.56695e-10	-0.931085	0.000139035	-2.56695e-10	-1.16811	0.000210398	-2.56695e-10	-1.1656
8717296	chr11:8717296:T:C	6.60487e-14	-1.81509	-0.791789	2.25944e-05	-1.96015	-1.02498	3.41897e-05	-1.97203	-1.01065
8717672	chr11:8717672:T:C	1.20985e-12	-2.56695e-10	0.300974	0.000474041	-2.56695e-10	0.0584596	0.000717589	-2.56695e-10	0.061296
8718274	chr11:8718274:A:G	3.34449e-13	0.0434738	-1.02827	7.53688e-05	-0.739193	-1.04125	0.000108827	-0.785665	-1.03917
8718297	chr11:8718297:G:C	6.27343e-13	-2.56695e-10	-0.355784	0.000254183	-2.56695e-10	-0.564781	0.000379814	-2.56695e-10	-0.574918
8718389	chr11:8718389:A:C	2.39847e-13	-2.56695e-10	-1.31727	0.000127191	-2.56695e-10	-1.25714	0.000192403	-2.56695e-10	-1.25501
8718542	chr11:8718542:T:C	4.10154e-13	-2.56695e-10	-0.780743	0.000185058	-2.56695e-10	-0.882168	0.000279604	-2.56695e-10	-0.881225
8719017	chr11:8719017:C:T	2.85592e-13	-2.56695e-10	-1.14271	0.000128769	-2.56695e-10	-1.24482	0.00019436	-2.56695e-10	-1.24489
8719080	chr11:8719080:G:A	2.63928e-13	-2.56695e-10	-1.2216	0.000122339	-2.56695e-10	-1.29604	0.000184274	-2.56695e-10	-1.29818
8719379	chr11:8719379:G:A	2.3876e-13	-2.56695e-10	-1.32182	0.000119845	-2.56695e-10	-1.31664	0.000180912	-2.56695e-10	-1.31659
8719927	chr11:8719927:C:T	2.38038e-13	-2.56695e-10	-1.32485	0.000119003	-2.56695e-10	-1.32369	0.000179654	-2.56695e-10	-1.32357
8719956	chr11:8719956:T:C	2.74496e-12	-2.56695e-10	1.12024	0.000458272	-2.56695e-10	0.0246288	0.000713221	-2.56695e-10	0.0551913
8720125	chr11:8720125:C:G	1.32958e-13	-1.90724	-3.33048e-10	7.63108e-05	-1.76802	-3.33048e-10	0.000112898	-1.78811	-3.33048e-10
8720974	chr11:8720974:A:G	3.79371e-13	-2.56695e-10	-0.858761	0.000144595	-2.56695e-10	-1.1289	0.000225257	-2.56695e-10	-1.09736
8721038	chr11:8721038:A:G	1.92878e-12	-2.56695e-10	0.767366	0.000373918	-2.56695e-10	-0.178798	0.000580503	-2.56695e-10	-0.150705
8721318	chr11:8721318:TC:T	7.02151e-08	12.5982	-1.32845	2.69987e-05	-1.96942	-0.837622	4.27282e-05	-1.93917	-0.820568
8721508	chr11:8721508:CTCCG:C	1.36094e-13	-1.56461	-0.319323	0.000107567	-1.39688	-0.0278444	0.000165684	-1.40747	0.00295273
8721872	chr11:8721872:G:A	4.87725e-13	-2.56695e-10	-0.607524	0.000373219	-2.56695e-10	-0.18067	0.000574128	-2.56695e-10	-0.161748
8722032	chr11:8722032:G:T	3.46262e-14	-1.93719	-1.31548	2.86718e-05	-1.66327	-1.08365	4.27398e-05	-1.68328	-1.0762
8722213	chr11:8722213:C:T	9.23636e-13	-2.56695e-10	0.0310416	0.000235627	-2.56695e-10	-0.640584	0.000358732	-2.56695e-10	-0.632024
8722478	chr11:8722478:AG:A	2.38963e-13	-2.56695e-10	-1.32097	0.000119703	-2.56695e-10	-1.31782	0.00018068	-2.56695e-10	-1.31787
8722753	chr11:8722753:T:G	1.96177e-13	-1.51826	-3.33048e-10	0.000107819	-1.42238	-3.33048e-10	0.000158366	-1.44969	-3.33048e-10
8722828	chr11:8722828:T:C	1.68497e-13	-1.67036	-3.33048e-10	6.37516e-05	-1.94784	-3.33048e-10	9.69731e-05	-1.94017	-3.33048e-10
8722854	chr11:8722854:C:G	2.37982e-13	-2.56695e-10	-1.32508	0.000120441	-2.56695e-10	-1.31167	0.000181795	-2.56695e-10	-1.31172
8722950	chr11:8722950:G:A	2.37491e-13	-2.56695e-10	-1.32715	0.000121023	-2.56695e-10	-1.30685	0.000182672	-2.56695e-10	-1.30691
8723101	chr11:8723101:T:G	1.22358e-10	5.80066	-0.883232	3.29581e-05	-1.49602	-1.11158	5.44725e-05	-1.41945	-1.09745
8723461	chr11:8723461:G:C	9.55766e-13	-2.56695e-10	0.0652368	0.000458381	-2.56695e-10	0.0248664	0.000705241	-2.56695e-10	0.0439387
8723508	chr11:8723508:G:T	1.08555e-13	-1.83274	-0.27728	7.71566e-05	-1.6735	-0.0834939	0.000118836	-1.68735	-0.0495112
8723602	chr11:8723602:C:T	2.49076e-13	-2.56695e-10	-1.27952	0.000178973	-2.56695e-10	-0.915602	0.000271864	-2.56695e-10	-0.909299
8723656	chr11:8723656:A:G	9.6633e-13	0.0762284	-3.33048e-10	8.52457e-05	-1.6573	-3.33048e-10	0.00013234	-1.62923	-3.33048e-10
8723742	chr11:8723742:C:T	2.49852e-13	-2.56695e-10	-1.27641	0.000152031	-2.56695e-10	-1.07875	0.000229412	-2.56695e-10	-1.07908
8723866	chr11:8723866:C:T	1.98983e-13	-1.50406	-3.33048e-10	0.000304125	-0.385397	-3.33048e-10	0.000480985	-0.338764	-3.33048e-10
8723961	chr11:8723961:T:G	2.53429e-13	-2.56695e-10	-1.26219	0.000123926	-2.56695e-10	-1.28315	0.000187247	-2.56695e-10	-1.28217
8724164	chr11:8724164:C:T	6.091e-11	5.53999	-1.32011	1.6461e-05	-1.97197	-1.32987	2.48597e-05	-1.97156	-1.32979
8724927	chr11:8724927:G:T	2.52452e-13	-2.56695e-10	-1.26605	0.000121848	-2.56695e-10	-1.30006	0.000184022	-2.56695e-10	-1.29955
8725104	chr11:8725104:A:G	3.40513e-13	-2.56695e-10	-0.966824	0.000128643	-2.56695e-10	-1.24579	0.000194659	-2.56695e-10	-1.24335
8725137	chr11:8725137:G:A	1.5081e-13	-0.699918	-1.08134	5.336e-05	-1.26241	-0.863367	7.05655e-05	-1.39947	-0.858591
8725369	chr11:8725369:A:ATAT	2.57468e-13	-2.56695e-10	-1.24638	0.000119101	-2.56695e-10	-1.32286	0.000179876	-2.56695e-10	-1.32233
8726062	chr11:8726062:C:A	4.54892e-13	-2.56695e-10	-0.677217	0.000193159	-2.56695e-10	-0.839323	0.000292066	-2.56695e-10	-0.837621
8726430	chr11:8726430:G:A	2.10018e-13	-1.45008	-3.33048e-10	6.22951e-05	-1.97095	-3.33048e-10	9.39341e-05	-1.97201	-3.33048e-10
8726498	chr11:8726498:C:T	4.5571e-13	-0.67542	-3.33048e-10	9.14336e-05	-1.58722	-3.33048e-10	0.000135485	-1.60574	-3.33048e-10
8727896	chr11:8727896:C:T	2.40952e-13	-2.56695e-10	-1.31268	0.000140426	-2.56695e-10	-1.15815	0.000211706	-2.56695e-10	-1.1594
8728566	chr11:8728566:G:A	2.61556e-13	-2.56695e-10	-1.23063	0.000120531	-2.56695e-10	-1.31093	0.000181837	-2.56695e-10	-1.31149
8729030	chr11:8729030:A:C	2.69853e-13	-2.56695e-10	-1.1994	0.000174993	-2.56695e-10	-0.93809	0.000265321	-2.56695e-10	-0.93366
8729122	chr11:8729122:C:T	2.48427e-13	-2.56695e-10	-1.28213	0.000118904	-2.56695e-10	-1.32452	0.000179316	-2.56695e-10	-1.32545
8729633	chr11:8729633:A:G	2.97879e-13	-2.56695e-10	-1.10059	0.000118615	-2.56695e-10	-1.32696	0.000179144	-2.56695e-10	-1.32641
8729932	chr11:8729932:C:T	7.35523e-13	-0.196694	-3.33048e-10	0.000120105	-1.31447	-3.33048e-10	0.000175937	-1.34447	-3.33048e-10
8730093	chr11:8730093:G:C	3.90446e-13	-0.377939	-0.452049	4.25885e-05	-1.44004	-0.911209	5.79118e-05	-1.54573	-0.90995
8730342	chr11:8730342:C:G	2.37104e-08	11.4995	-1.31535	2.38975e-05	-1.9718	-0.957264	3.70105e-05	-1.96172	-0.941678
8730399	chr11:8730399:G:A	2.8732e-13	-2.56695e-10	-1.13668	0.000122203	-2.56695e-10	-1.29715	0.000184485	-2.56695e-10	-1.29703
8731051	chr11:8731051:G:C	2.4052e-13	-1.31447	-3.33048e-10	6.72727e-05	-1.89408	-3.33048e-10	9.96954e-05	-1.91248	-3.33048e-10
8731908	chr11:8731908:C:A	2.36825e-13	-2.56695e-10	-1.32995	0.000125231	-2.56695e-10	-1.27267	0.000189279	-2.56695e-10	-1.27138
8732101	chr11:8732101:T:C	5.89686e-13	-2.56695e-10	-0.417686	0.000198793	-2.56695e-10	-0.810571	0.000314904	-2.56695e-10	-0.762331
8732170	chr11:8732170:C:T	6.44536e-10	7.83358	-1.25457	4.553e-05	-0.97871	-1.30575	7.65333e-05	-0.868882	-1.30799
8732182	chr11:8732182:A:G	5.58317e-08	11.9944	-0.95386	1.70058e-05	-1.97058	-1.2987	2.64468e-05	-1.9445	-1.29497
8732454	chr11:8732454:C:T	2.39296e-13	-2.56695e-10	-1.31958	0.000119648	-2.56695e-10	-1.31828	0.000180591	-2.56695e-10	-1.31837
8732484	chr11:8732484:A:G	1.13932e-13	-0.812098	-1.24957	5.08359e-05	-1.17002	-1.00421	6.75537e-05	-1.30988	-0.991799
8732537	chr11:8732537:G:GT	2.51716e-13	-2.56695e-10	-1.26897	0.000148247	-2.56695e-10	-1.10395	0.000225155	-2.56695e-10	-1.09781
8732635	chr11:8732635:GA:G	3.957e-13	-0.0694373	-0.747183	2.93037e-05	-1.63289	-1.09223	4.07696e-05	-1.71532	-1.09135
8733012	chr11:8733012:A:G	1.28182e-12	1.41687	-1.05811	4.54284e-05	-1.60585	-0.680844	6.37519e-05	-1.6786	-0.681004
8734041	chr11:8734041:T:G	3.12912e-13	-2.56695e-10	-1.05135	0.000191944	-2.56695e-10	-0.845631	0.000292493	-2.56695e-10	-0.83616
8735309	chr11:8735309:G:A	3.34528e-08	11.846	-1.31766	2.40768e-05	-1.9718	-0.949792	3.76889e-05	-1.95046	-0.934776
8735856	chr11:8735856:A:G	3.13603e-13	-2.56695e-10	-1.04915	0.000138887	-2.56695e-10	-1.16917	0.00020975	-2.56695e-10	-1.16868
8736353	chr11:8736353:C:T	4.88083e-13	-2.56695e-10	-0.606791	0.000170565	-2.56695e-10	-0.96372	0.000268482	-2.56695e-10	-0.921818
8736567	chr11:8736567:T:C	6.18456e-08	12.1055	-0.962609	1.65342e-05	-1.97146	-1.32595	2.55345e-05	-1.94897	-1.3256
8736797	chr11:8736797:G:A	3.04083e-13	-1.07998	-3.33048e-10	0.00184739	1.41869	-3.33048e-10	0.00280585	1.42486	-3.33048e-10
8736813	chr11:8736813:AG:A	2.4289e-13	-2.56695e-10	-1.30467	0.00011828	-2.56695e-10	-1.32978	0.000178549	-2.56695e-10	-1.32974
8736818	chr11:8736818:C:A	2.42841e-13	-2.56695e-10	-1.30487	0.000118282	-2.56695e-10	-1.32976	0.000178553	-2.56695e-10	-1.32972
8737192	chr11:8737192:T:C	2.37554e-13	-2.56695e-10	-1.32688	0.000121007	-2.56695e-10	-1.30698	0.000182736	-2.56695e-10	-1.30656
8737480	chr11:8737480:C:T	1.24689e-13	-1.97146	-3.33048e-10	8.82951e-05	-1.62215	-3.33048e-10	0.000133407	-1.6212	-3.33048e-10
8737518	chr11:8737518:C:T	3.29057e-13	-2.56695e-10	-1.00104	0.000120859	-2.56695e-10	-1.30821	0.000182706	-2.56695e-10	-1.30672
8737616	chr11:8737616:G:A	2.42264e-12	-2.56695e-10	0.995338	0.000270374	-2.56695e-10	-0.503027	0.000421067	-2.56695e-10	-0.471808
8738000	chr11:8738000:T:C	3.11623e-13	-2.56695e-10	-1.05548	0.000199542	-2.56695e-10	-0.806809	0.000304357	-2.56695e-10	-0.7964
8738063	chr11:8738063:G:C	1.30517e-13	-1.92578	-3.33048e-10	6.9119e-05	-1.867	-3.33048e-10	0.000103071	-1.87918	-3.33048e-10
8738531	chr11:8738531:T:C	1.31458e-13	-1.91859	-3.33048e-10	6.97721e-05	-1.8576	-3.33048e-10	0.000103983	-1.87038	-3.33048e-10
8739358	chr11:8739358:A:G	4.1577e-13	-0.767145	-3.33048e-10	0.000210986	-0.751043	-3.33048e-10	0.000308491	-0.782909	-3.33048e-10
8739844	chr11:8739844:A:T	2.38177e-13	-2.56695e-10	-1.32426	0.000130697	-2.56695e-10	-1.22995	0.000197004	-2.56695e-10	-1.23138
8740164	chr11:8740164:G:A	3.42351e-13	-2.56695e-10	-0.961439	0.00023285	-2.56695e-10	-0.65244	0.000353091	-2.56695e-10	-0.647875
8740235	chr11:8740235:A:G	4.11422e-08	12.0498	-1.31457	2.21156e-05	-1.97169	-1.03486	3.44679e-05	-1.94981	-1.02477
8740615	chr11:8740615:T:G	2.04442e-12	2.15524	-1.32965	2.19681e-05	-1.71005	-1.3032	3.39593e-05	-1.68519	-1.30424
8740775	chr11:8740775:TCTA:T	3.56286e-14	-1.89917	-1.32495	1.84319e-05	-1.96094	-1.22781	2.79854e-05	-1.95623	-1.22668
8740850	chr11:8740850:G:A	2.48161e-13	-2.56695e-10	-1.2832	0.000118261	-2.56695e-10	-1.32994	0.000178513	-2.56695e-10	-1.32994
8740948	chr11:8740948:G:A	2.43909e-13	-2.56695e-10	-1.30048	0.000121134	-2.56695e-10	-1.30594	0.00018287	-2.56695e-10	-1.30582
8741562	chr11:8741562:C:T	5.59682e-13	-2.56695e-10	-0.469907	0.000187664	-2.56695e-10	-0.868181	0.000296541	-2.56695e-10	-0.822414
8741681	chr11:8741681:C:T	1.17129e-12	0.268587	-3.33048e-10	0.000192142	-0.844601	-3.33048e-10	0.000299242	-0.813349	-3.33048e-10
8741708	chr11:8741708:T:C	2.4751e-13	-2.56695e-10	-1.28583	0.000123471	-2.56695e-10	-1.28683	0.000186454	-2.56695e-10	-1.28642
8741746	chr11:8741746:C:T	3.01647e-13	-2.56695e-10	-1.08802	0.000202292	-2.56695e-10	-0.793121	0.000306622	-2.56695e-10	-0.788986
8741922	chr11:8741922:C:G	4.33519e-10	6.73205	-0.549637	7.06159e-05	-1.25536	-0.590217	0.0001161	-1.16415	-0.595995
8742014	chr11:8742014:G:A	2.46721e-13	-2.56695e-10	-1.28902	0.000187542	-2.56695e-10	-0.868834	0.000285244	-2.56695e-10	-0.861254
8742268	chr11:8742268:T:A	2.81893e-13	-0.0297377	-1.12601	2.60216e-05	-1.51742	-1.32648	3.55648e-05	-1.61636	-1.32688
8742455	chr11:8742455:A:G	4.18632e-12	-2.56695e-10	1.5423	0.000356243	-2.56695e-10	-0.22722	0.000557542	-2.56695e-10	-0.191062
8743263	chr11:8743263:A:C	2.37409e-13	-2.56695e-10	-1.32749	0.000118279	-2.56695e-10	-1.32979	0.000178543	-2.56695e-10	-1.32977
8743411	chr11:8743411:G:A	3.91649e-13	-2.56695e-10	-0.82691	0.000144281	-2.56695e-10	-1.13107	0.000224096	-2.56695e-10	-1.10252
8743551	chr11:8743551:A:G	3.38899e-13	-2.56695e-10	-0.971574	0.000229822	-2.56695e-10	-0.665531	0.000348487	-2.56695e-10	-0.661
8743655	chr11:8743655:C:T	3.56324e-13	-2.56695e-10	-0.921437	0.000228489	-2.56695e-10	-0.671348	0.000346902	-2.56695e-10	-0.665559
8743827	chr11:8743827:G:T	2.40392e-13	-2.56695e-10	-1.31501	0.000119392	-2.56695e-10	-1.32042	0.000180221	-2.56695e-10	-1.32041
8744113	chr11:8744113:T:C	1.29036e-13	-1.93719	-3.33048e-10	6.73685e-05	-1.89266	-3.33048e-10	0.000100631	-1.90314	-3.33048e-10
8744149	chr11:8744149:G:T	5.50596e-13	-0.0726259	-0.413649	8.54573e-05	-1.60437	-0.0504426	0.00012321	-1.6919	-0.00881534
8745206	chr11:8745206:C:A	2.4125e-13	-2.56695e-10	-1.31144	0.000118329	-2.56695e-10	-1.32937	0.000178627	-2.56695e-10	-1.3293
8746103	chr11:8746103:GGCCACAGGGCCTCCTAAGGGGGGCCT:G	6.90925e-10	6.38839	0.260121	0.000104466	-0.934413	-0.519559	0.000176176	-0.827346	-0.515772
8746201	chr11:8746201:G:A	5.17226e-14	-1.75766	-1.09372	1.75646e-05	-1.91988	-1.31707	2.69315e-05	-1.9093	-1.312
8746314	chr11:8746314:GC:G	2.13053e-13	-1.43574	-3.33048e-10	6.66314e-05	-1.90366	-3.33048e-10	0.000101237	-1.89714	-3.33048e-10
8747100	chr11:8747100:G:A	2.11424e-13	-1.44341	-3.33048e-10	6.26172e-05	-1.9658	-3.33048e-10	9.42371e-05	-1.96879	-3.33048e-10
8747230	chr11:8747230:TCA:T	3.98511e-13	-2.56695e-10	-0.809543	0.000271191	-2.56695e-10	-0.500011	0.000412288	-2.56695e-10	-0.492877
8747251	chr11:8747251:ACC:A	4.3693e-13	-2.56695e-10	-0.717504	0.000125398	-2.56695e-10	-1.27135	0.00019017	-2.56695e-10	-1.26668
8747550	chr11:8747550:A:G	5.61022e-13	0.140692	-0.608208	0.000106064	-1.60766	0.168869	0.000146458	-1.70323	0.17537
8747660	chr11:8747660:T:C	3.50861e-14	-1.92161	-1.31787	1.87571e-05	-1.9688	-1.20246	2.84306e-05	-1.96599	-1.20115
8747726	chr11:8747726:A:G	4.29356e-13	-2.56695e-10	-0.734991	0.000154363	-2.56695e-10	-1.06353	0.00024078	-2.56695e-10	-1.03072
8747893	chr11:8747893:C:T	3.53752e-13	-2.56695e-10	-0.92868	0.000249166	-2.56695e-10	-0.584715	0.000381753	-2.56695e-10	-0.569828
8748276	chr11:8748276:T:G	2.4071e-13	-2.56695e-10	-1.31368	0.000132462	-2.56695e-10	-1.21654	0.000200018	-2.56695e-10	-1.21619
8748566	chr11:8748566:A:G	6.33138e-14	-1.72789	-0.921287	1.87081e-05	-1.90846	-1.26542	2.88826e-05	-1.89672	-1.25464
8748592	chr11:8748592:C:T	1.5738e-13	-1.73861	-3.33048e-10	6.58778e-05	-1.91503	-3.33048e-10	0.000100097	-1.90846	-3.33048e-10
8749008	chr11:8749008:A:G	2.19167e-13	-1.40744	-3.33048e-10	6.66938e-05	-1.90272	-3.33048e-10	9.98865e-05	-1.91057	-3.33048e-10
8749290	chr11:8749290:C:G	3.55207e-14	-1.91282	-1.31434	1.89365e-05	-1.96643	-1.19531	2.87214e-05	-1.96291	-1.19405
8749507	chr11:8749507:G:C	3.54143e-14	-1.913	-1.31716	1.88491e-05	-1.96638	-1.19999	2.85906e-05	-1.96287	-1.19865
8749540	chr11:8749540:C:G	4.86676e-13	-2.56695e-10	-0.609678	0.000169623	-2.56695e-10	-0.969256	0.000266624	-2.56695e-10	-0.928761
8751024	chr11:8751024:G:C	3.21659e-13	-2.56695e-10	-1.02378	0.000143738	-2.56695e-10	-1.13484	0.000217186	-2.56695e-10	-1.13385
8751026	chr11:8751026:A:G	4.01374e-13	-2.56695e-10	-0.802382	0.000147669	-2.56695e-10	-1.10786	0.0002297	-2.56695e-10	-1.07783
8751027	chr11:8751027:T:C	4.03573e-13	-2.56695e-10	-0.79692	0.000148192	-2.56695e-10	-1.10433	0.000230567	-2.56695e-10	-1.07406
8751306	chr11:8751306:C:A	3.69909e-13	-2.56695e-10	-0.884019	0.000247582	-2.56695e-10	-0.591094	0.000376231	-2.56695e-10	-0.584398
8751307	chr11:8751307:T:A	2.58671e-13	-1.24172	-3.33048e-10	7.22325e-05	-1.82294	-3.33048e-10	0.000110053	-1.81364	-3.33048e-10
8752008	chr11:8752008:T:C	5.04744e-14	-1.77213	-1.10368	1.74161e-05	-1.92662	-1.31882	2.6679e-05	-1.91667	-1.31405
8752322	chr11:8752322:G:A	3.59584e-14	-1.90032	-1.31459	1.91134e-05	-1.96222	-1.19022	2.90208e-05	-1.95773	-1.18885
8752429	chr11:8752429:G:A	3.75258e-13	-2.56695e-10	-0.869662	0.00014144	-2.56695e-10	-1.15096	0.000219368	-2.56695e-10	-1.12385
8752918	chr11:8752918:G:A	4.0274e-13	-2.56695e-10	-0.798986	0.000147992	-2.56695e-10	-1.10567	0.000230246	-2.56695e-10	-1.07545
8753279	chr11:8753279:C:T	3.45524e-14	-1.92899	-1.3258	1.98862e-05	-1.80545	-1.30735	3.02336e-05	-1.79861	-1.30704
8753376	chr11:8753376:G:A	1.92669e-09	8.28922	-0.615187	7.06645e-05	-0.86404	-0.980851	0.000118912	-0.751241	-0.984977
8754460	chr11:8754460:TC:T	2.96753e-13	-2.56695e-10	-1.10438	0.000144139	-2.56695e-10	-1.13206	0.000217567	-2.56695e-10	-1.13209
8755153	chr11:8755153:C:T	3.12156e-13	0.214305	-1.26808	5.17277e-05	-1.54035	-0.616492	7.00669e-05	-1.64746	-0.617686
8755247	chr11:8755247:T:A	3.53955e-14	-1.90788	-1.32282	1.85277e-05	-1.96488	-1.21869	2.81098e-05	-1.96102	-1.21746
8755681	chr11:8755681:T:A	2.37018e-13	-2.56695e-10	-1.32914	0.000118264	-2.56695e-10	-1.32992	0.000178515	-2.56695e-10	-1.32993
8755846	chr11:8755846:T:C	3.93999e-13	-2.56695e-10	-0.820928	0.000145858	-2.56695e-10	-1.1202	0.0002267	-2.56695e-10	-1.09097
8755861	chr11:8755861:T:C	4.56237e-13	0.431981	-1.10624	2.24679e-05	-1.6682	-1.32255	3.12682e-05	-1.74886	-1.32314
8756107	chr11:8756107:C:T	1.24656e-13	-1.97172	-3.33048e-10	8.81521e-05	-1.62377	-3.33048e-10	0.000133202	-1.62274	-3.33048e-10
8756202	chr11:8756202:T:TA	4.50754e-13	-2.56695e-10	-0.686356	0.000159401	-2.56695e-10	-1.03141	0.000249065	-2.56695e-10	-0.996885
8756331	chr11:8756331:G:C	3.35048e-13	-2.56695e-10	-0.983003	0.000309316	-2.56695e-10	-0.368471	0.000475015	-2.56695e-10	-0.351254
8756530	chr11:8756530:G:A	3.18916e-13	-0.0777249	-0.954624	6.5163e-05	-1.45966	-0.466283	9.05512e-05	-1.56911	-0.439578
8756639	chr11:8756639:T:C	1.51225e-10	5.9382	-0.808959	6.28867e-05	-1.00789	-0.953606	0.000104762	-0.907787	-0.955119
8756805	chr11:8756805:A:G	2.23175e-13	-0.625665	-0.763656	8.81484e-05	-1.20945	-0.414367	0.000119651	-1.34155	-0.388473
8757240	chr11:8757240:G:A	3.66273e-13	-2.56695e-10	-0.893898	0.000125498	-2.56695e-10	-1.27055	0.000190363	-2.56695e-10	-1.26567
8757625	chr11:8757625:T:C	4.50314e-13	-0.0212967	-0.666034	0.00010671	-1.47681	0.0440925	0.000148532	-1.59053	0.0767319
8758212	chr11:8758212:A:G	4.16511e-13	-2.56695e-10	-0.765363	0.000151288	-2.56695e-10	-1.08365	0.000235691	-2.56695e-10	-1.05208
8758397	chr11:8758397:G:A	3.0834e-13	-2.56695e-10	-1.06607	0.000141067	-2.56695e-10	-1.1536	0.00021421	-2.56695e-10	-1.14764
8759085	chr11:8759085:G:A	3.62917e-13	0.420285	-1.32339	1.68787e-05	-1.94995	-1.32683	2.56298e-05	-1.94366	-1.32718
8759892	chr11:8759892:G:T	1.26374e-13	-1.95803	-3.33048e-10	7.21112e-05	-1.82463	-3.33048e-10	0.000108007	-1.8324	-3.33048e-10
8760648	chr11:8760648:A:G	7.51949e-14	-1.58275	-0.894445	2.01704e-05	-1.82488	-1.27374	3.13025e-05	-1.80742	-1.26348
8760723	chr11:8760723:T:C	1.23633e-12	-2.56695e-10	0.322629	0.000572467	-2.56695e-10	0.247119	0.000882687	-2.56695e-10	0.26837
8760882	chr11:8760882:C:T	1.26358e-13	-1.95816	-3.33048e-10	6.51966e-05	-1.92543	-3.33048e-10	9.76366e-05	-1.93335	-3.33048e-10
8760897	chr11:8760897:T:C	5.91543e-13	0.686999	-1.10154	2.07445e-05	-1.74878	-1.32178	2.92291e-05	-1.81704	-1.32239
8760973	chr11:8760973:A:G	2.56249e-12	0.371979	0.679478	0.000130856	-1.5202	0.29146	0.000179942	-1.62733	0.305368
8761023	chr11:8761023:T:TC	2.5306e-12	0.37575	0.663184	0.000129125	-1.52005	0.277997	0.000177526	-1.62734	0.291854
8761181	chr11:8761181:T:C	3.77583e-13	-2.56695e-10	-0.863486	0.000141109	-2.56695e-10	-1.1533	0.000218789	-2.56695e-10	-1.12649
8761207	chr11:8761207:C:A	4.11752e-13	-0.776855	-3.33048e-10	6.46288e-05	-1.93418	-3.33048e-10	9.7231e-05	-1.93751	-3.33048e-10
8761796	chr11:8761796:T:C	2.54788e-13	-2.56695e-10	-1.25685	0.000118579	-2.56695e-10	-1.32725	0.000178988	-2.56695e-10	-1.32728
8761798	chr11:8761798:ATAAAGGC:A	3.63183e-14	-1.87527	-1.32969	1.8016e-05	-1.9505	-1.26107	2.73968e-05	-1.94416	-1.26002
8762371	chr11:8762371:T:C	3.54415e-14	-1.89945	-1.32995	1.77122e-05	-1.96097	-1.26761	2.68889e-05	-1.95627	-1.26662
8763093	chr11:8763093:T:G	1.28779e-13	-1.93918	-3.33048e-10	6.7233e-05	-1.89467	-3.33048e-10	0.000100444	-1.905	-3.33048e-10
8763322	chr11:8763322:G:A	6.84766e-13	0.379633	-0.647832	9.40193e-05	-1.63753	0.0781982	0.000130035	-1.73037	0.0835701
8763747	chr11:8763747:A:G	3.01285e-13	-2.56695e-10	-1.08922	0.000118852	-2.56695e-10	-1.32495	0.000179664	-2.56695e-10	-1.32351
8763946	chr11:8763946:AG:A	2.52473e-13	-2.56695e-10	-1.26597	0.000118406	-2.56695e-10	-1.32872	0.000178728	-2.56695e-10	-1.32873
8764052	chr11:8764052:C:T	4.64125e-13	-2.56695e-10	-0.657122	0.000163984	-2.56695e-10	-1.00307	0.00025728	-2.56695e-10	-0.964435
8764085	chr11:8764085:A:C	2.399e-13	-2.56695e-10	-1.31705	0.00013148	-2.56695e-10	-1.22398	0.000198524	-2.56695e-10	-1.22369
8764205	chr11:8764205:G:A	3.75395e-13	-2.56695e-10	-0.869297	0.000140668	-2.56695e-10	-1.15644	0.000218064	-2.56695e-10	-1.12981
8764511	chr11:8764511:C:T	6.61185e-13	0.589692	-0.892934	8.06091e-05	-1.69105	-0.0221736	0.000112686	-1.77545	-0.0145491
8764539	chr11:8764539:A:G	3.65125e-13	-2.56695e-10	-0.897037	0.00013834	-2.56695e-10	-1.17312	0.000214178	-2.56695e-10	-1.14779
8764726	chr11:8764726:T:C	1.28167e-13	-1.94394	-3.33048e-10	6.67796e-05	-1.90144	-3.33048e-10	9.9808e-05	-1.91135	-3.33048e-10
8765716	chr11:8765716:T:C	3.2375e-13	-2.56695e-10	-1.01731	0.000120532	-2.56695e-10	-1.31092	0.000182438	-2.56695e-10	-1.30819
8765735	chr11:8765735:C:T	2.63464e-13	-2.56695e-10	-1.22336	0.000226939	-2.56695e-10	-0.678152	0.000345612	-2.56695e-10	-0.669284
8766025	chr11:8766025:T:C	2.5212e-13	-2.56695e-10	-1.26737	0.000118376	-2.56695e-10	-1.32897	0.000178683	-2.56695e-10	-1.32899
8766073	chr11:8766073:A:C	4.6753e-13	-0.532717	-0.117097	0.000188796	-1.2556	0.39343	0.000260874	-1.39063	0.440068
8766376	chr11:8766376:GCTCCCAGGCACCC:G	3.60943e-13	-2.56695e-10	-0.908557	0.000137367	-2.56695e-10	-1.18018	0.000212553	-2.56695e-10	-1.15541
8766621	chr11:8766621:A:T	5.59739e-13	0.47789	-0.947695	7.51543e-05	-1.65469	-0.128605	0.000104429	-1.74467	-0.121424
8767133	chr11:8767133:G:A	2.96559e-13	-2.56695e-10	-1.10503	0.000144053	-2.56695e-10	-1.13265	0.000217438	-2.56695e-10	-1.13269
8767332	chr11:8767332:C:T	2.94658e-13	-1.11146	-3.33048e-10	7.49042e-05	-1.78663	-3.33048e-10	0.00011419	-1.77673	-3.33048e-10
8767424	chr11:8767424:TGAA:T	5.45649e-13	0.459518	-0.954818	7.33475e-05	-1.64889	-0.158734	0.0001018	-1.73997	-0.151614
8767618	chr11:8767618:G:C	1.25233e-12	1.47213	-1.13664	3.93807e-05	-1.63522	-0.794342	5.50226e-05	-1.71277	-0.794083
8768142	chr11:8768142:T:G	4.63939e-13	-2.56695e-10	-0.657523	0.00016392	-2.56695e-10	-1.00346	0.000257156	-2.56695e-10	-0.964919
8768248	chr11:8768248:T:C	2.36851e-13	-2.56695e-10	-1.32985	0.000118324	-2.56695e-10	-1.32941	0.000178603	-2.56695e-10	-1.32943
8768284	chr11:8768284:T:G	2.39393e-13	-2.56695e-10	-1.31917	0.000118659	-2.56695e-10	-1.32658	0.000179142	-2.56695e-10	-1.32642
8769301	chr11:8769301:G:A	1.71276e-13	-1.654	-3.33048e-10	6.68355e-05	-1.9006	-3.33048e-10	0.000102444	-1.88528	-3.33048e-10
8769358	chr11:8769358:C:T	3.31222e-13	-2.56695e-10	-0.994487	0.000209869	-2.56695e-10	-0.756352	0.000318367	-2.56695e-10	-0.751395
8769591	chr11:8769591:T:C	2.36876e-13	-2.56695e-10	-1.32974	0.000118303	-2.56695e-10	-1.32958	0.000178573	-2.56695e-10	-1.3296
8769680	chr11:8769680:C:T	2.94511e-13	-0.202183	-0.909778	0.000104665	-1.39839	-0.0536801	0.000140898	-1.52051	-0.0460498
8769694	chr11:8769694:G:A	2.96644e-13	-2.56695e-10	-1.10474	0.000144093	-2.56695e-10	-1.13238	0.000217498	-2.56695e-10	-1.13241
8769991	chr11:8769991:G:C	3.88769e-13	-2.56695e-10	-0.83429	0.000143122	-2.56695e-10	-1.13913	0.000222026	-2.56695e-10	-1.11181
8770189	chr11:8770189:C:T	4.00025e-13	-2.56695e-10	-0.805751	0.000145671	-2.56695e-10	-1.12148	0.000226251	-2.56695e-10	-1.09296
8770434	chr11:8770434:A:G	4.41712e-13	-0.605196	-0.101423	0.000141374	-1.23245	0.0810205	0.000195373	-1.36181	0.122122
8770746	chr11:8770746:C:G	3.17539e-13	-2.56695e-10	-1.03668	0.000119975	-2.56695e-10	-1.31555	0.000181531	-2.56695e-10	-1.31317
8771075	chr11:8771075:C:T	2.10722e-13	-0.317051	-1.12969	3.01683e-05	-1.39834	-1.29771	4.07597e-05	-1.50841	-1.2985
8771256	chr11:8771256:T:C	3.43145e-13	-2.56695e-10	-0.959123	0.000233669	-2.56695e-10	-0.64893	0.000354331	-2.56695e-10	-0.644369
8771991	chr11:8771991:G:A	9.8704e-14	-0.876568	-1.32858	1.81319e-05	-1.88288	-1.32229	2.69075e-05	-1.89926	-1.32294
8771996	chr11:8771996:T:G	5.03857e-14	-1.73741	-1.14016	1.76052e-05	-1.90823	-1.32641	2.69578e-05	-1.89673	-1.3236
8772429	chr11:8772429:A:G	1.45128e-11	3.07245	-0.286934	0.000123595	-1.58594	0.300115	0.000185143	-1.63985	0.346383
8772644	chr11:8772644:A:G	7.70586e-10	6.558	0.199627	8.07433e-05	-1.30182	-0.409738	0.000133398	-1.21551	-0.405751
8773377	chr11:8773377:C:T	4.93955e-14	-1.78095	-1.11646	1.72744e-05	-1.93106	-1.32255	2.64228e-05	-1.92171	-1.31867
8773579	chr11:8773579:G:A	1.44443e-13	-1.82439	-3.33048e-10	0.000149996	-1.09223	-3.33048e-10	0.000220129	-1.12039	-3.33048e-10
8774236	chr11:8774236:C:G	2.36892e-13	-2.56695e-10	-1.32967	0.000118294	-2.56695e-10	-1.32967	0.000178559	-2.56695e-10	-1.32968
8774240	chr11:8774240:C:T	1.28523e-13	-1.94117	-3.33048e-10	6.70698e-05	-1.8971	-3.33048e-10	0.000100212	-1.90731	-3.33048e-10
8774283	chr11:8774283:A:T	1.26424e-13	-1.95763	-3.33048e-10	6.52604e-05	-1.92445	-3.33048e-10	9.77173e-05	-1.93252	-3.33048e-10
8774867	chr11:8774867:T:TG	1.2689e-13	-1.95395	-3.33048e-10	6.55586e-05	-1.91989	-3.33048e-10	9.81323e-05	-1.92828	-3.33048e-10
8774895	chr11:8774895:T:C	2.86725e-13	-1.13875	-3.33048e-10	0.000504695	0.121119	-3.33048e-10	0.000724535	0.07093	-3.33048e-10
8775008	chr11:8775008:G:A	1.19115e-07	13.0953	-1.29699	2.48781e-05	-1.95738	-0.931471	3.98717e-05	-1.91041	-0.918522
8775412	chr11:8775412:A:G	5.10016e-14	-1.74426	-1.12116	1.74995e-05	-1.91811	-1.32255	2.68118e-05	-1.90691	-1.31885
8777306	chr11:8777306:G:C	2.29255e-13	-1.19376	-0.168685	8.26253e-05	-1.17306	-0.515457	0.000126322	-1.15483	-0.520932
8777759	chr11:8777759:C:T	5.69979e-13	-2.56695e-10	-0.451678	0.000214375	-2.56695e-10	-0.735107	0.000323157	-2.56695e-10	-0.736461
8777764	chr11:8777764:A:G	2.36911e-13	-2.56695e-10	-1.32959	0.000123503	-2.56695e-10	-1.28657	0.000186531	-2.56695e-10	-1.286
8778169	chr11:8778169:A:G	1.98802e-13	-1.50497	-3.33048e-10	8.60526e-05	-1.64788	-3.33048e-10	0.00012785	-1.66374	-3.33048e-10
8778202	chr11:8778202:G:A	1.4499e-09	7.26237	0.127361	8.80863e-05	-1.15333	-0.471187	0.000147162	-1.05569	-0.467374
8778665	chr11:8778665:G:A	2.36824e-13	-2.56695e-10	-1.32996	0.000121386	-2.56695e-10	-1.30386	0.000183309	-2.56695e-10	-1.30343
8778870	chr11:8778870:T:C	2.42767e-13	-2.56695e-10	-1.30518	0.000118699	-2.56695e-10	-1.32624	0.000179179	-2.56695e-10	-1.32621
8778957	chr11:8778957:A:G	3.16302e-10	6.76379	-0.896618	5.84006e-05	-1.25379	-0.781722	9.61909e-05	-1.16083	-0.787437
8779183	chr11:8779183:C:T	2.36895e-13	-2.56695e-10	-1.32966	0.000118292	-2.56695e-10	-1.32968	0.000178556	-2.56695e-10	-1.3297
8779513	chr11:8779513:TC:T	6.59288e-13	0.16396	-0.470076	6.19782e-05	-1.56207	-0.41398	8.81925e-05	-1.6639	-0.371182
8779517	chr11:8779517:T:C	2.37753e-13	-2.56695e-10	-1.32604	0.000129467	-2.56695e-10	-1.23941	0.000193083	-2.56695e-10	-1.25148
8779784	chr11:8779784:G:A	3.70567e-13	-2.56695e-10	-0.882243	0.000258885	-2.56695e-10	-0.546452	0.000392706	-2.56695e-10	-0.54154
8779902	chr11:8779902:T:C	2.85852e-13	-2.56695e-10	-1.1418	0.000171252	-2.56695e-10	-0.9597	0.000258978	-2.56695e-10	-0.957858
8780071	chr11:8780071:A:T	1.65971e-09	7.37112	0.15376	9.2382e-05	-1.12576	-0.451139	0.000154609	-1.02644	-0.447267
8780243	chr11:8780243:G:C	5.65802e-13	0.452066	-0.911099	8.14719e-05	-1.65442	-0.0481518	0.000113147	-1.7448	-0.0411116
8780875	chr11:8780875:A:G	2.61738e-13	-2.56695e-10	-1.22993	0.000223301	-2.56695e-10	-0.694315	0.000340034	-2.56695e-10	-0.685554
8780923	chr11:8780923:G:A	2.4933e-13	-2.56695e-10	-1.2785	0.000121268	-2.56695e-10	-1.30483	0.000181954	-2.56695e-10	-1.31084
8781005	chr11:8781005:A:G	4.90175e-14	-1.76843	-1.13667	1.72501e-05	-1.92992	-1.3251	2.63796e-05	-1.92	-1.32201
8781018	chr11:8781018:G:A	2.52891e-13	-2.56695e-10	-1.26432	0.000120288	-2.56695e-10	-1.31295	0.000180689	-2.56695e-10	-1.31782
8781058	chr11:8781058:G:C	1.28539e-13	-1.94104	-3.33048e-10	6.71082e-05	-1.89653	-3.33048e-10	0.000100264	-1.90679	-3.33048e-10
8781102	chr11:8781102:A:G	2.53628e-13	-2.56695e-10	-1.26141	0.000205481	-2.56695e-10	-0.777481	0.000312716	-2.56695e-10	-0.769306
8781228	chr11:8781228:G:A	2.36877e-13	-2.56695e-10	-1.32974	0.000118302	-2.56695e-10	-1.32959	0.000178572	-2.56695e-10	-1.32961
8781301	chr11:8781301:G:T	3.27314e-13	-2.56695e-10	-1.00636	0.000120856	-2.56695e-10	-1.30823	0.000182961	-2.56695e-10	-1.30533
8781483	chr11:8781483:T:C	2.369e-13	-2.56695e-10	-1.32964	0.00011829	-2.56695e-10	-1.3297	0.000178553	-2.56695e-10	-1.32972
8781645	chr11:8781645:A:T	2.5398e-13	-2.56695e-10	-1.26002	0.000120014	-2.56695e-10	-1.31523	0.000180343	-2.56695e-10	-1.31974
8781855	chr11:8781855:G:T	2.36871e-13	-2.56695e-10	-1.32976	0.000118306	-2.56695e-10	-1.32956	0.000178577	-2.56695e-10	-1.32958
8781944	chr11:8781944:A:G	2.51915e-13	-2.56695e-10	-1.26818	0.000120488	-2.56695e-10	-1.31129	0.000180943	-2.56695e-10	-1.31642
8782056	chr11:8782056:C:T	2.73687e-13	-2.56695e-10	-1.18529	0.000118574	-2.56695e-10	-1.32729	0.000179061	-2.56695e-10	-1.32688
8782214	chr11:8782214:G:A	5.20872e-14	-1.73755	-1.10681	1.76968e-05	-1.90878	-1.32067	2.71373e-05	-1.89733	-1.31636
8782564	chr11:8782564:C:T	5.35536e-13	-1.42133	0.907319	0.000196236	-1.40156	0.578044	0.000304886	-1.4211	0.626438
8782703	chr11:8782703:G:A	3.82926e-13	-2.56695e-10	-0.849434	0.000258495	-2.56695e-10	-0.547958	0.000392913	-2.56695e-10	-0.541012
8782816	chr11:8782816:A:G	9.75754e-13	-0.0356301	0.121564	0.000136477	-1.51436	0.327681	0.000194419	-1.61635	0.371771
8783685	chr11:8783685:A:G	2.50283e-12	2.15319	-1.12529	3.2517e-05	-1.41115	-1.20992	5.2235e-05	-1.3497	-1.20914
8783714	chr11:8783714:A:G	4.84581e-13	0.548393	-1.16238	2.15866e-05	-1.71914	-1.31162	3.02905e-05	-1.79154	-1.31222
8783760	chr11:8783760:C:T	4.9497e-14	-1.7763	-1.11907	1.73173e-05	-1.9281	-1.32303	2.64937e-05	-1.91844	-1.31925
8784608	chr11:8784608:C:T	1.27556e-13	-1.94872	-3.33048e-10	6.63044e-05	-1.90858	-3.33048e-10	9.91519e-05	-1.91795	-3.33048e-10
8784641	chr11:8784641:C:A	3.09081e-13	-2.56695e-10	-1.06367	0.000119274	-2.56695e-10	-1.32141	0.000180376	-2.56695e-10	-1.31956
8784693	chr11:8784693:C:T	2.50306e-13	-2.56695e-10	-1.27459	0.000120955	-2.56695e-10	-1.30742	0.000181546	-2.56695e-10	-1.31309
8785247	chr11:8785247:C:T	2.36892e-13	-2.56695e-10	-1.32967	0.000118294	-2.56695e-10	-1.32967	0.000178559	-2.56695e-10	-1.32968
8785295	chr11:8785295:T:C	1.28574e-13	-1.94077	-3.33048e-10	6.71496e-05	-1.89591	-3.33048e-10	0.000100322	-1.90622	-3.33048e-10
8785652	chr11:8785652:A:G	2.04336e-13	-1.47751	-3.33048e-10	6.64618e-05	-1.90621	-3.33048e-10	0.000100826	-1.90121	-3.33048e-10
8786001	chr11:8786001:C:T	6.72413e-13	-1.35249	1.06609	0.000243592	-1.33076	0.723419	0.000378701	-1.35145	0.773594
8786278	chr11:8786278:G:C	3.74887e-12	-2.56695e-10	1.43193	0.000886049	-2.56695e-10	0.683938	0.00136249	-2.56695e-10	0.702469
8786331	chr11:8786331:T:A	2.36825e-13	-2.56695e-10	-1.32995	0.000123658	-2.56695e-10	-1.28532	0.000186674	-2.56695e-10	-1.28524
8786544	chr11:8786544:C:T	3.23634e-12	1.28492	-3.33048e-10	0.000325836	-0.316441	-3.33048e-10	0.000513748	-0.272868	-3.33048e-10
8786705	chr11:8786705:G:C	7.26228e-13	0.4363	-0.645713	9.38946e-05	-1.64969	0.0890263	0.000130144	-1.74036	0.0943995
8786766	chr11:8786766:T:C	3.65436e-13	-2.56695e-10	-0.896187	0.000235813	-2.56695e-10	-0.639797	0.000358073	-2.56695e-10	-0.633864
8787040	chr11:8787040:A:G	7.73491e-13	0.511087	-0.657451	8.99699e-05	-1.67601	0.0726513	0.000125201	-1.76265	0.077964
8787085	chr11:8787085:A:C	1.86862e-11	3.47091	-0.432643	4.75898e-05	-1.84421	-0.396009	7.51154e-05	-1.80989	-0.385683
8787274	chr11:8787274:G:T	1.2817e-13	-1.94392	-3.33048e-10	6.68214e-05	-1.90081	-3.33048e-10	9.98743e-05	-1.91069	-3.33048e-10
8787285	chr11:8787285:A:G	1.28323e-13	-1.94272	-3.33048e-10	6.69333e-05	-1.89914	-3.33048e-10	0.00010003	-1.90913	-3.33048e-10
8787461	chr11:8787461:C:T	2.4087e-13	-2.56695e-10	-1.31302	0.000119725	-2.56695e-10	-1.31763	0.00018071	-2.56695e-10	-1.31771
8787469	chr11:8787469:C:A	1.50456e-07	13.3052	-1.2733	2.34441e-05	-1.95171	-0.996506	3.77296e-05	-1.89949	-0.984664
8787655	chr11:8787655:C:T	3.79091e-13	-2.56695e-10	-0.859499	0.000255389	-2.56695e-10	-0.560048	0.000388149	-2.56695e-10	-0.553212
8788013	chr11:8788013:A:G	7.71816e-13	0.494766	-0.643296	9.2362e-05	-1.66955	0.0924353	0.000128383	-1.75739	0.0978051
8788071	chr11:8788071:G:A	1.25366e-13	-1.96604	-3.33048e-10	6.41535e-05	-1.94156	-3.33048e-10	9.62208e-05	-1.94796	-3.33048e-10
8788297	chr11:8788297:A:G	9.46664e-13	0.0485331	0.00713496	0.00011552	-1.55521	0.201817	0.000165129	-1.65226	0.24439
8788445	chr11:8788445:G:A	1.26235e-13	-1.95913	-3.33048e-10	6.51169e-05	-1.92665	-3.33048e-10	9.75275e-05	-1.93447	-3.33048e-10
8788461	chr11:8788461:C:T	1.27016e-13	-1.95296	-3.33048e-10	6.58352e-05	-1.91568	-3.33048e-10	9.85116e-05	-1.92443	-3.33048e-10
8788485	chr11:8788485:C:A	1.27413e-13	-1.94984	-3.33048e-10	6.61818e-05	-1.91043	-3.33048e-10	9.89896e-05	-1.91959	-3.33048e-10
8788638	chr11:8788638:T:G	1.27224e-13	-1.95133	-3.33048e-10	6.6017e-05	-1.91292	-3.33048e-10	9.87624e-05	-1.92188	-3.33048e-10
8788748	chr11:8788748:C:CT	1.27233e-13	-1.95125	-3.33048e-10	6.60248e-05	-1.9128	-3.33048e-10	9.87729e-05	-1.92178	-3.33048e-10
8789753	chr11:8789753:CACA:C	3.92659e-09	6.72604	1.65996	0.00025342	-1.2638	0.696018	0.000420386	-1.17575	0.702325
8790069	chr11:8790069:G:A	7.41855e-10	6.5242	0.195428	0.000132644	-1.28639	0.0712272	0.000217039	-1.19834	0.0638161
8790100	chr11:8790100:C:T	3.1416e-13	-2.56695e-10	-1.04737	0.00013141	-2.56695e-10	-1.22452	0.000198377	-2.56695e-10	-1.22443
8790142	chr11:8790142:C:T	3.57394e-13	-2.56695e-10	-0.918438	0.000239257	-2.56695e-10	-0.625298	0.000363567	-2.56695e-10	-0.618637
8790732	chr11:8790732:G:A	3.51601e-10	6.31809	-0.345115	7.78094e-05	-1.3354	-0.413177	0.000127051	-1.25093	-0.419085
8790970	chr11:8790970:T:C	1.06193e-12	0.170567	-3.33048e-10	0.000107101	-1.42907	-3.33048e-10	0.000156785	-1.45973	-3.33048e-10
8791994	chr11:8791994:CA:C	9.87778e-13	-1.40789	1.50607	0.000342786	-1.38972	1.12399	0.000535654	-1.41008	1.17897
8792409	chr11:8792409:G:A	1.08403e-06	13.2813	0.725404	4.8418e-05	-1.91909	-0.303876	7.72984e-05	-1.85225	-0.314679
8792718	chr11:8792718:A:G	2.37346e-13	-2.56695e-10	-1.32776	0.000124524	-2.56695e-10	-1.27834	0.000187997	-2.56695e-10	-1.27817
8792750	chr11:8792750:G:A	3.84904e-13	-0.844282	-3.33048e-10	7.75973e-05	-1.7513	-3.33048e-10	0.00011567	-1.76386	-3.33048e-10
8793313	chr11:8793313:C:T	3.20311e-13	-2.56695e-10	-1.02798	0.00014327	-2.56695e-10	-1.1381	0.000216476	-2.56695e-10	-1.13712
8793356	chr11:8793356:G:T	2.43815e-13	-2.56695e-10	-1.30086	0.000119495	-2.56695e-10	-1.31956	0.000180386	-2.56695e-10	-1.3195
8793568	chr11:8793568:T:C	1.09708e-06	13.4042	0.614431	4.31876e-05	-1.9134	-0.423887	6.92112e-05	-1.84368	-0.433754
8793731	chr11:8793731:G:C	3.33728e-13	-2.56695e-10	-0.986951	0.000232171	-2.56695e-10	-0.655359	0.00035547	-2.56695e-10	-0.64116
8793906	chr11:8793906:T:C	1.32214e-06	13.5849	0.620369	4.41814e-05	-1.90144	-0.413087	7.11962e-05	-1.82626	-0.422898
8794085	chr11:8794085:G:A	2.3881e-13	-2.56695e-10	-1.32161	0.000131322	-2.56695e-10	-1.22518	0.000198257	-2.56695e-10	-1.22504
8794157	chr11:8794157:A:G	8.42618e-07	13.2488	0.505974	4.09462e-05	-1.92107	-0.469507	6.53679e-05	-1.85527	-0.479301
8794703	chr11:8794703:T:A	2.40385e-13	-2.56695e-10	-1.31503	0.00013126	-2.56695e-10	-1.22565	0.000198396	-2.56695e-10	-1.22434
8794948	chr11:8794948:T:C	9.93104e-08	12.9083	-1.29181	2.56655e-05	-1.95659	-0.901094	4.21632e-05	-1.90953	-0.863522
8795124	chr11:8795124:T:C	1.33124e-13	-1.906	-3.33048e-10	6.79843e-05	-1.88356	-3.33048e-10	0.000102483	-1.8849	-3.33048e-10
8795148	chr11:8795148:G:A	1.15005e-07	13.0261	-1.26286	1.78611e-05	-1.95824	-1.26197	2.83431e-05	-1.91259	-1.25763
8795659	chr11:8795659:A:G	6.61107e-08	12.5115	-1.30196	1.96681e-05	-1.95715	-1.16669	3.14309e-05	-1.9144	-1.15241
8795729	chr11:8795729:A:T	6.31684e-08	12.4547	-1.29071	1.91554e-05	-1.95905	-1.1912	3.05212e-05	-1.91816	-1.17802
8795768	chr11:8795768:G:A	1.14058e-07	13.0232	-1.26825	2.2949e-05	-1.96146	-1.0081	3.65615e-05	-1.91912	-0.996488
8796033	chr11:8796033:T:C	8.87428e-13	1.00323	-1.01218	1.94414e-05	-1.80863	-1.3268	2.77012e-05	-1.86597	-1.32716
8796261	chr11:8796261:A:G	1.15249e-12	0.434545	-0.182145	0.000148691	-1.66687	0.565907	0.000217263	-1.74934	0.615845
8796293	chr11:8796293:G:A	1.21431e-12	0.444738	-0.140084	0.000159825	-1.66868	0.63993	0.000233789	-1.75092	0.690738
8796473	chr11:8796473:C:T	8.89687e-13	1.04886	-1.05527	1.91582e-05	-1.82047	-1.32963	2.73729e-05	-1.87531	-1.32974
8796570	chr11:8796570:G:A	3.24156e-13	-2.56695e-10	-1.01605	0.000155903	-2.56695e-10	-1.0536	0.000235324	-2.56695e-10	-1.05364
8797285	chr11:8797285:C:T	3.34045e-13	-2.56695e-10	-0.986001	0.000160437	-2.56695e-10	-1.02494	0.000242165	-2.56695e-10	-1.02498
8797286	chr11:8797286:G:A	1.36e-12	0.384445	0.0335176	0.000114107	-1.60409	0.238389	0.000159019	-1.7009	0.255329
8797596	chr11:8797596:A:C	1.79783e-12	-1.97121	2.66827	9.6113e-05	-1.9723	0.434988	0.000153164	-1.9719	0.488805
8797646	chr11:8797646:A:G	9.89458e-13	0.099881	-3.33048e-10	0.000168499	-0.975903	-3.33048e-10	0.000261859	-0.946794	-3.33048e-10
8797820	chr11:8797820:C:T	1.03109e-10	5.45181	-0.705547	1.90424e-05	-1.91998	-1.23619	2.85442e-05	-1.93835	-1.22479
8798003	chr11:8798003:C:T	7.02715e-13	-2.56695e-10	-0.242325	0.000213008	-2.56695e-10	-0.741503	0.00032661	-2.56695e-10	-0.725833
8798136	chr11:8798136:T:A	4.23085e-07	12.6804	0.385387	1.93322e-05	-1.97226	-1.16881	2.9714e-05	-1.95862	-1.16436
8798192	chr11:8798192:A:G	1.56207e-12	-2.56695e-10	0.556488	0.000501175	-2.56695e-10	0.114121	0.000769123	-2.56695e-10	0.13065
8798261	chr11:8798261:A:C	9.71855e-10	6.01162	0.978066	9.81115e-05	-1.46764	-0.0490854	0.000160067	-1.39194	-0.0470655
8798392	chr11:8798392:T:C	1.98753e-13	-1.50521	-3.33048e-10	6.22378e-05	-1.97187	-3.33048e-10	9.40842e-05	-1.97041	-3.33048e-10
8798607	chr11:8798607:C:T	3.74798e-13	-2.56695e-10	-0.87089	0.0002549	-2.56695e-10	-0.561964	0.000387423	-2.56695e-10	-0.555083
8798750	chr11:8798750:G:A	4.67236e-13	-2.56695e-10	-0.650442	0.00016152	-2.56695e-10	-1.01821	0.000252798	-2.56695e-10	-0.982009
8798884	chr11:8798884:A:C	1.24645e-13	-1.97181	-3.33048e-10	6.45948e-05	-1.9347	-3.33048e-10	9.68577e-05	-1.94136	-3.33048e-10
8798988	chr11:8798988:C:T	1.55921e-13	-1.74793	-3.33048e-10	6.54479e-05	-1.92158	-3.33048e-10	9.85246e-05	-1.92429	-3.33048e-10
8799042	chr11:8799042:G:T	8.47902e-10	6.07477	0.778478	0.000113927	-1.41882	0.0515367	0.000186874	-1.34086	0.0566952
8799435	chr11:8799435:A:G	7.3934e-10	5.92652	0.789717	8.36324e-05	-1.48721	-0.189188	0.000136252	-1.41277	-0.18733
8799533	chr11:8799533:C:G	2.39327e-13	-2.56695e-10	-1.31945	0.000121934	-2.56695e-10	-1.29936	0.000183862	-2.56695e-10	-1.30042
8799651	chr11:8799651:G:A	1.24606e-13	-1.97212	-3.33048e-10	6.56868e-05	-1.91794	-3.33048e-10	9.83362e-05	-1.92621	-3.33048e-10
8800190	chr11:8800190:A:G	2.68012e-13	-2.56695e-10	-1.20624	0.000236918	-2.56695e-10	-0.635122	0.000360858	-2.56695e-10	-0.626117
8800425	chr11:8800425:C:T	8.59893e-10	5.8768	0.990484	9.6047e-05	-1.4983	-0.0396938	0.000156338	-1.42485	-0.0377293
8800967	chr11:8800967:G:T	5.80316e-13	-2.56695e-10	-0.433704	0.000191297	-2.56695e-10	-0.849007	0.000302519	-2.56695e-10	-0.802455
8801054	chr11:8801054:G:A	6.92194e-10	5.85644	0.793903	0.000107811	-1.4841	0.0616456	0.000176105	-1.41039	0.0668669
8801109	chr11:8801109:A:C	1.24646e-13	-1.9718	-3.33048e-10	6.58706e-05	-1.91514	-3.33048e-10	9.86083e-05	-1.92345	-3.33048e-10
8801196	chr11:8801196:G:A	4.88507e-14	-1.91221	-0.996295	1.84511e-05	-1.97071	-1.217	2.8087e-05	-1.96865	-1.21064
8801626	chr11:8801626:G:A	4.80766e-06	14.0966	1.39962	6.70105e-05	-1.91898	0.0209994	0.000110895	-1.848	0.0419901
8801640	chr11:8801640:T:G	2.79324e-06	13.1685	1.78468	8.20707e-05	-1.96066	0.265403	0.000132067	-1.91954	0.288254
8801917	chr11:8801917:G:A	2.3435e-10	5.16284	0.404453	6.2775e-05	-1.7136	-0.249679	0.000100742	-1.65633	-0.2457
8802043	chr11:8802043:A:G	4.57129e-06	13.8778	1.56797	7.24804e-05	-1.93488	0.115359	0.000118973	-1.87274	0.137031
8803449	chr11:8803449:A:G	4.99988e-07	14.443	-1.21013	1.98998e-05	-1.8247	-1.28742	3.32973e-05	-1.72064	-1.28848
8803820	chr11:8803820:G:A	1.26028e-13	-1.96077	-3.33048e-10	6.29476e-05	-1.96053	-3.33048e-10	9.4676e-05	-1.96414	-3.33048e-10
8804219	chr11:8804219:A:G	2.03489e-10	6.74901	-1.32292	0.000162517	0.317822	-1.32987	0.000176018	-0.0140676	-1.32995
8804227	chr11:8804227:A:G	5.55625e-06	15.1717	0.469227	2.59342e-05	-1.68619	-1.16108	3.84532e-05	-1.71005	-1.15511
8804318	chr11:8804318:T:C	1.62257e-11	3.43793	-0.540859	3.40537e-05	-1.69175	-0.883145	4.76066e-05	-1.77956	-0.872066
8804419	chr11:8804419:G:A	1.79953e-12	0.319866	0.37814	6.20936e-05	-0.984687	-0.989505	8.14129e-05	-1.13895	-0.976121
8804524	chr11:8804524:G:A	2.43833e-13	-0.00384568	-1.29695	1.7145e-05	-1.95163	-1.3095	2.54776e-05	-1.96728	-1.30952
8804706	chr11:8804706:G:A	2.37171e-13	-2.56695e-10	-1.3285	0.000119427	-2.56695e-10	-1.32013	0.000180344	-2.56695e-10	-1.31974
8804944	chr11:8804944:T:C	4.37719e-13	-2.56695e-10	-0.715699	0.000276547	-2.56695e-10	-0.480455	0.000419464	-2.56695e-10	-0.475622
8805012	chr11:8805012:C:A	2.7924e-06	16.2558	-1.30294	2.24925e-05	-1.97051	-1.01914	3.49588e-05	-1.9475	-1.01293
8805027	chr11:8805027:T:C	1.36504e-13	-1.88092	-3.33048e-10	6.60448e-05	-1.9125	-3.33048e-10	9.90411e-05	-1.91907	-3.33048e-10
8805141	chr11:8805141:C:T	3.35983e-12	1.87667	-0.5543	5.63951e-05	-0.744211	-1.32624	7.83851e-05	-0.828342	-1.32462
8805153	chr11:8805153:G:T	1.56881e-05	17.5813	-0.902403	1.81038e-05	-1.96744	-1.23927	2.81762e-05	-1.93698	-1.23914
8805232	chr11:8805232:A:G	1.36819e-07	13.2125	-1.27562	0.00012277	-0.00445424	-1.28807	0.000216006	0.153127	-1.29242
8805773	chr11:8805773:G:A	3.74221e-14	-1.84569	-1.32932	1.74341e-05	-1.92789	-1.31651	2.61708e-05	-1.93387	-1.31608
8806189	chr11:8806189:G:A	2.5437e-13	-2.56695e-10	-1.25849	0.000120245	-2.56695e-10	-1.3133	0.000181533	-2.56695e-10	-1.31316
8806203	chr11:8806203:A:C	2.40493e-12	2.11449	-1.12649	4.31836e-05	-1.00744	-1.32994	6.08712e-05	-1.0759	-1.32995
8806867	chr11:8806867:T:C	2.40196e-13	-2.56695e-10	-1.31582	0.000141074	-2.56695e-10	-1.15355	0.000213801	-2.56695e-10	-1.14955
8807616	chr11:8807616:A:G	2.39455e-13	-2.56695e-10	-1.31891	0.000142697	-2.56695e-10	-1.14211	0.00021629	-2.56695e-10	-1.13798
8807621	chr11:8807621:A:G	4.26147e-11	4.19182	-0.329146	3.97538e-05	-1.20755	-1.21258	7.03568e-05	-1.04714	-1.21389
8807916	chr11:8807916:C:T	2.37517e-13	-2.56695e-10	-1.32704	0.000161359	-2.56695e-10	-1.0192	0.000244803	-2.56695e-10	-1.01415
8808420	chr11:8808420:T:G	8.7965e-12	2.54461	-0.259778	6.89633e-05	-1.18093	-0.688333	9.87494e-05	-1.24976	-0.672251
8808838	chr11:8808838:G:A	6.49919e-12	-2.56695e-10	1.98216	0.00047878	-2.56695e-10	0.0684058	0.000754173	-2.56695e-10	0.111022
8808907	chr11:8808907:AC:A	6.90673e-06	16.8935	-1.03505	1.85963e-05	-1.97022	-1.20965	2.83174e-05	-1.96687	-1.20425
8808923	chr11:8808923:G:C	2.36878e-13	-2.56695e-10	-1.32973	0.000153035	-2.56695e-10	-1.07217	0.000232236	-2.56695e-10	-1.06684
8809126	chr11:8809126:G:A	5.52313e-13	-2.56695e-10	-0.483161	0.000180143	-2.56695e-10	-0.909082	0.000273265	-2.56695e-10	-0.904157
8810383	chr11:8810383:G:A	6.16077e-13	-2.56695e-10	-0.373904	0.000199608	-2.56695e-10	-0.806479	0.000316224	-2.56695e-10	-0.75815
8811058	chr11:8811058:C:T	2.37358e-13	-2.56695e-10	-1.32771	0.000118889	-2.56695e-10	-1.32465	0.000179425	-2.56695e-10	-1.32484
8811270	chr11:8811270:C:T	5.34287e-13	-2.56695e-10	-0.516344	0.000386593	-2.56695e-10	-0.145463	0.000585484	-2.56695e-10	-0.142162
8811812	chr11:8811812:C:T	2.90496e-11	4.77384	-1.29435	6.73503e-05	-0.814715	-1.07821	0.000123067	-0.621404	-1.08047
8812253	chr11:8812253:A:G	2.02544e-11	3.3693	-0.250454	4.70881e-05	-1.16088	-1.08994	6.72669e-05	-1.23298	-1.07295
8812677	chr11:8812677:T:C	4.1941e-14	-1.74935	-1.31167	1.75598e-05	-1.96276	-1.27446	2.64647e-05	-1.96539	-1.27339
8812853	chr11:8812853:A:G	2.50756e-13	-2.56695e-10	-1.2728	0.000131716	-2.56695e-10	-1.22219	0.000199441	-2.56695e-10	-1.21908
8812998	chr11:8812998:GGTCTTGAACTCCTGAGCTCAA:G	2.1665e-11	4.51612	-1.32994	0.000101316	-0.169772	-1.31482	0.000167671	-0.0773456	-1.31525
8813133	chr11:8813133:T:C	3.62255e-05	17.0004	0.51531	2.39928e-05	-1.96738	-0.957697	3.65548e-05	-1.97001	-0.945781
8813889	chr11:8813889:C:T	1.47621e-13	-1.80263	-3.33048e-10	6.85335e-05	-1.87551	-3.33048e-10	0.00010233	-1.8864	-3.33048e-10
8814057	chr11:8814057:G:A	2.39914e-13	-2.56695e-10	-1.31699	0.000118262	-2.56695e-10	-1.32993	0.000178513	-2.56695e-10	-1.32994
8814207	chr11:8814207:C:T	2.53456e-13	-2.56695e-10	-1.26209	0.00013938	-2.56695e-10	-1.16563	0.000210205	-2.56695e-10	-1.16652
8814394	chr11:8814394:C:T	3.75824e-12	-2.56695e-10	1.43443	0.000336837	-2.56695e-10	-0.283237	0.000527501	-2.56695e-10	-0.246449
8814502	chr11:8814502:G:A	4.94226e-13	-2.56695e-10	-0.594284	0.00016824	-2.56695e-10	-0.977444	0.000263924	-2.56695e-10	-0.938939
8814898	chr11:8814898:G:A	6.25705e-13	0.127455	-0.485852	2.0401e-05	-1.78189	-1.30536	2.89742e-05	-1.8409	-1.30729
8814937	chr11:8814937:C:A	2.45044e-13	-2.56695e-10	-1.29584	0.000118765	-2.56695e-10	-1.32568	0.000179306	-2.56695e-10	-1.32551
8815028	chr11:8815028:C:G	4.5481e-13	0.440598	-1.118	3.11496e-05	-1.43262	-1.23141	4.25799e-05	-1.53832	-1.2249
8815049	chr11:8815049:C:T	4.57528e-05	16.466	1.28323	2.46121e-05	-1.94953	-0.950063	3.67518e-05	-1.97125	-0.939161
8815223	chr11:8815223:C:T	5.65993e-06	16.7624	-1.10296	2.00041e-05	-1.96701	-1.13989	3.03083e-05	-1.97015	-1.13303
8815254	chr11:8815254:C:T	4.57139e-13	0.455147	-1.12744	3.11389e-05	-1.42662	-1.23775	4.25302e-05	-1.53294	-1.23145
8815322	chr11:8815322:C:T	1.89747e-12	-2.56695e-10	0.751	0.000374338	-2.56695e-10	-0.177677	0.000581184	-2.56695e-10	-0.149534
8815348	chr11:8815348:C:T	2.46951e-13	-2.56695e-10	-1.28808	0.0001337	-2.56695e-10	-1.20723	0.00020166	-2.56695e-10	-1.20802
8815369	chr11:8815369:G:T	6.19607e-12	-2.56695e-10	1.93439	0.000463305	-2.56695e-10	0.03555	0.000729437	-2.56695e-10	0.077672
8815471	chr11:8815471:G:A	7.53111e-14	-1.20413	-1.27152	1.74714e-05	-1.92046	-1.3218	2.61446e-05	-1.92931	-1.32164
8815542	chr11:8815542:A:G	5.56196e-13	0.634039	-1.1102	3.40891e-05	-1.34262	-1.23123	4.6195e-05	-1.45697	-1.22476
8815654	chr11:8815654:CT:C	3.0432e-12	1.22339	-3.33048e-10	0.0250183	4.02453	-3.33048e-10	0.0722547	4.67335	-3.33048e-10
8815772	chr11:8815772:G:C	2.77455e-13	-2.56695e-10	-1.17162	0.000120492	-2.56695e-10	-1.31125	0.000181768	-2.56695e-10	-1.31187
8815840	chr11:8815840:G:A	5.42491e-13	0.597475	-1.09858	3.39342e-05	-1.3597	-1.21871	4.6066e-05	-1.47269	-1.21183
8815861	chr11:8815861:A:G	3.72544e-14	-1.93582	-1.24369	4.25131e-05	-1.19192	-1.1611	6.2139e-05	-1.22936	-1.15587
8816168	chr11:8816168:T:C	2.45086e-13	-2.56695e-10	-1.29567	0.000118772	-2.56695e-10	-1.32563	0.000179316	-2.56695e-10	-1.32545
8816198	chr11:8816198:C:A	5.25199e-14	-1.9044	-0.931686	0.000124412	-1.15799	-0.121245	0.000183778	-1.19112	-0.109747
8816423	chr11:8816423:C:T	1.65705e-13	-1.68707	-3.33048e-10	6.2223e-05	-1.97211	-3.33048e-10	9.3974e-05	-1.97158	-3.33048e-10
8816424	chr11:8816424:G:A	2.4731e-13	-2.56695e-10	-1.28663	0.000119195	-2.56695e-10	-1.32207	0.000179966	-2.56695e-10	-1.32183
8816656	chr11:8816656:A:C	5.00974e-13	-2.56695e-10	-0.580723	0.000118986	-2.56695e-10	-1.32383	0.000179429	-2.56695e-10	-1.32482
8816758	chr11:8816758:C:T	2.36826e-13	-2.56695e-10	-1.32995	0.000119922	-2.56695e-10	-1.316	0.000180967	-2.56695e-10	-1.31628
8816889	chr11:8816889:G:A	5.41063e-13	-2.56695e-10	-0.503741	0.000181482	-2.56695e-10	-0.901679	0.000286166	-2.56695e-10	-0.858028
8817113	chr11:8817113:G:A	3.44313e-07	11.9369	0.92287	5.12204e-05	-0.852476	-1.31422	8.77115e-05	-0.728484	-1.31206
8817248	chr11:8817248:C:T	2.43126e-07	11.6423	0.869469	4.68756e-05	-0.937043	-1.31829	7.9867e-05	-0.817809	-1.31643
8817281	chr11:8817281:G:T	2.6335e-07	11.7516	0.840082	4.82943e-05	-0.905214	-1.32031	8.24076e-05	-0.784316	-1.31861
8817698	chr11:8817698:C:A	2.37023e-13	-2.56695e-10	-1.32912	0.000120931	-2.56695e-10	-1.30761	0.000182624	-2.56695e-10	-1.30717
8817811	chr11:8817811:T:C	6.26092e-12	-2.56695e-10	1.94481	0.000465545	-2.56695e-10	0.040375	0.000733037	-2.56695e-10	0.0825952
8817832	chr11:8817832:G:A	3.09704e-12	2.44066	-1.19974	4.44099e-05	-0.982581	-1.32679	6.23858e-05	-1.05451	-1.32676
8818178	chr11:8818178:G:C	2.78917e-13	-2.56695e-10	-1.16636	0.000128689	-2.56695e-10	-1.24544	0.00019308	-2.56695e-10	-1.25149
8818469	chr11:8818469:C:T	2.44961e-13	-2.56695e-10	-1.29618	0.000118751	-2.56695e-10	-1.3258	0.000179284	-2.56695e-10	-1.32563
8818536	chr11:8818536:C:T	3.24083e-07	11.8576	0.941593	4.98271e-05	-0.881618	-1.31266	8.51513e-05	-0.759774	-1.3104
8818776	chr11:8818776:A:G	3.10985e-06	16.3794	-1.31885	2.85316e-05	-1.9589	-0.792923	4.31328e-05	-1.97229	-0.778026
8820468	chr11:8820468:C:T	3.33188e-13	-2.56695e-10	-0.98857	0.000120223	-2.56695e-10	-1.31348	0.000181011	-2.56695e-10	-1.31604
8820726	chr11:8820726:G:A	2.98644e-07	12.0722	0.645265	7.29375e-05	-0.558764	-1.25447	0.000126142	-0.428637	-1.24855
8820939	chr11:8820939:C:T	4.88014e-13	-2.56695e-10	-0.606933	0.000124296	-2.56695e-10	-1.28017	0.000188924	-2.56695e-10	-1.27326
8821043	chr11:8821043:C:T	1.08579e-06	13.0264	0.981908	5.37053e-05	-0.816798	-1.30252	9.29163e-05	-0.68342	-1.29948
8821275	chr11:8821275:C:A	5.37425e-14	-1.50857	-1.3045	1.80151e-05	-1.92892	-1.2827	2.69787e-05	-1.93811	-1.28145
8821831	chr11:8821831:G:A	1.19485e-06	14.3094	-0.20542	9.85116e-05	-0.254429	-1.25823	0.000173286	-0.101324	-1.25834
8821968	chr11:8821968:T:A	5.77645e-06	16.8199	-1.14007	2.04767e-05	-1.96739	-1.11615	3.10657e-05	-1.96989	-1.1086
8822056	chr11:8822056:T:C	9.93331e-07	14.1231	-0.203781	9.28467e-05	-0.314101	-1.25778	0.000162871	-0.163752	-1.25789
8822223	chr11:8822223:G:A	1.04932e-06	13.0844	0.889713	5.40712e-05	-0.800528	-1.31201	9.35935e-05	-0.666105	-1.30953
8822540	chr11:8822540:G:A	3.33675e-13	-2.56695e-10	-0.987109	0.000120187	-2.56695e-10	-1.31379	0.000180961	-2.56695e-10	-1.31632
8822809	chr11:8822809:T:C	8.80694e-07	14.0239	-0.224911	8.89381e-05	-0.351655	-1.26324	0.000155795	-0.202724	-1.26334
8822975	chr11:8822975:C:T	7.34018e-12	-2.56695e-10	2.10384	0.00051618	-2.56695e-10	0.143622	0.000813993	-2.56695e-10	0.187352
8823281	chr11:8823281:G:A	2.75434e-07	12.7914	-0.154773	0.000105542	-0.194144	-1.24958	0.000182961	-0.055559	-1.24977
8823295	chr11:8823295:C:G	6.91175e-14	-1.82692	-0.734546	2.38244e-05	-1.60303	-1.32909	3.47841e-05	-1.637	-1.32845
8823362	chr11:8823362:G:A	0.308945	23.8447	2.7222	1.72671e-05	-1.971	-1.28303	2.64957e-05	-1.95849	-1.27912
8823585	chr11:8823585:C:T	1.18621e-06	12.9056	1.19113	5.2549e-05	-0.849998	-1.29109	9.08478e-05	-0.717645	-1.28777
8823996	chr11:8823996:G:A	2.14488e-12	2.1925	-1.31893	2.34682e-05	-1.67768	-1.26951	3.62501e-05	-1.65295	-1.27121
8824060	chr11:8824060:G:A	2.00412e-12	2.02404	-1.21836	4.26816e-05	-1.02676	-1.3223	6.05069e-05	-1.08956	-1.32228
8824135	chr11:8824135:C:T	2.44079e-13	-1.29978	-3.33048e-10	6.22917e-05	-1.97101	-3.33048e-10	9.39253e-05	-1.9721	-3.33048e-10
8824316	chr11:8824316:C:T	1.12312e-10	4.83176	-3.33048e-10	0.000899026	0.698477	-3.33048e-10	0.00148636	0.789486	-3.33048e-10
8824487	chr11:8824487:T:C	2.82849e-13	-2.56695e-10	-1.15236	0.000128206	-2.56695e-10	-1.2492	0.000193184	-2.56695e-10	-1.25096
8824515	chr11:8824515:T:G	2.29319e-13	-1.36216	-3.33048e-10	6.25604e-05	-1.9667	-3.33048e-10	9.41708e-05	-1.96949	-3.33048e-10
8824651	chr11:8824651:A:G	4.18742e-13	-2.56695e-10	-0.760023	0.000277849	-2.56695e-10	-0.475757	0.000422049	-2.56695e-10	-0.46948
8824822	chr11:8824822:G:A	0.138779	23.3931	2.37354	1.67304e-05	-1.97222	-1.31339	2.54443e-05	-1.96707	-1.31104
8825189	chr11:8825189:CT:C	3.12903e-13	-2.56695e-10	-1.05138	0.000135244	-2.56695e-10	-1.19575	0.000203205	-2.56695e-10	-1.20038
8825558	chr11:8825558:C:G	2.86519e-13	-2.56695e-10	-1.13947	0.000129334	-2.56695e-10	-1.24044	0.000194866	-2.56695e-10	-1.24229
8825569	chr11:8825569:T:A	4.11179e-13	-2.56695e-10	-0.778248	0.000156507	-2.56695e-10	-1.04973	0.000236324	-2.56695e-10	-1.0494
8825683	chr11:8825683:A:G	5.79212e-13	-2.56695e-10	-0.435608	0.000190208	-2.56695e-10	-0.854716	0.000300517	-2.56695e-10	-0.809095
8826031	chr11:8826031:T:C	2.50464e-13	-2.56695e-10	-1.27396	0.000119872	-2.56695e-10	-1.31641	0.000181	-2.56695e-10	-1.3161
8826349	chr11:8826349:T:C	2.92996e-13	-2.56695e-10	-1.11712	0.000201051	-2.56695e-10	-0.799274	0.00030744	-2.56695e-10	-0.786321
8826916	chr11:8826916:T:G	1.371e-07	11.2833	0.655614	5.27131e-05	-0.812576	-1.32539	8.97257e-05	-0.693726	-1.32412
8826973	chr11:8826973:A:G	1.57336e-07	11.4584	0.618208	5.55177e-05	-0.759147	-1.32699	9.47068e-05	-0.637874	-1.32594
8827153	chr11:8827153:C:T	1.30388e-05	16.1846	0.30931	1.75377e-05	-1.93651	-1.30197	2.57067e-05	-1.96731	-1.30054
8827238	chr11:8827238:C:T	4.1973e-12	2.13923	-0.594312	5.33835e-05	-1.07774	-1.0476	7.58108e-05	-1.13932	-1.04704
8827895	chr11:8827895:A:G	2.50464e-13	-2.56695e-10	-1.27396	0.000119872	-2.56695e-10	-1.31641	0.000181	-2.56695e-10	-1.3161
8827905	chr11:8827905:T:C	2.87206e-13	-2.56695e-10	-1.13708	0.000129547	-2.56695e-10	-1.23879	0.000195184	-2.56695e-10	-1.24066
8827948	chr11:8827948:T:C	2.86329e-05	16.2991	0.981396	1.8946e-05	-1.94074	-1.2205	2.79008e-05	-1.96885	-1.21709
8828179	chr11:8828179:G:A	2.70221e-13	-2.56695e-10	-1.19804	0.000125699	-2.56695e-10	-1.26894	0.000189862	-2.56695e-10	-1.2683
8828615	chr11:8828615:G:A	2.61809e-13	-2.56695e-10	-1.22966	0.000145291	-2.56695e-10	-1.1241	0.000219739	-2.56695e-10	-1.12216
8828678	chr11:8828678:A:G	3.39562e-13	-2.56695e-10	-0.969621	0.000119588	-2.56695e-10	-1.31878	0.000180134	-2.56695e-10	-1.3209
8828707	chr11:8828707:G:A	2.28862e-12	2.19833	-1.25991	0.000152992	-0.128766	-0.943684	0.000241991	-0.0853766	-0.940324
8828934	chr11:8828934:G:A	7.6375e-12	-2.56695e-10	2.14355	0.000531832	-2.56695e-10	0.173492	0.00083913	-2.56695e-10	0.217765
8829027	chr11:8829027:G:A	2.39094e-13	-2.56695e-10	-1.32042	0.000123568	-2.56695e-10	-1.28604	0.000186646	-2.56695e-10	-1.28539
8829284	chr11:8829284:C:T	2.28368e-13	-1.36632	-3.33048e-10	6.24854e-05	-1.9679	-3.33048e-10	9.40939e-05	-1.97031	-3.33048e-10
8829443	chr11:8829443:G:A	1.46618e-11	3.18265	-0.386923	3.84327e-05	-1.62023	-0.833696	5.6264e-05	-1.66298	-0.821565
8829661	chr11:8829661:C:T	3.36129e-13	-2.56695e-10	-0.979782	0.000119941	-2.56695e-10	-1.31584	0.000180628	-2.56695e-10	-1.31816
8829932	chr11:8829932:A:G	2.17296e-13	-1.41602	-3.33048e-10	6.23483e-05	-1.9701	-3.33048e-10	9.3971e-05	-1.97161	-3.33048e-10
8830252	chr11:8830252:T:A	9.41553e-13	0.0502542	-3.33048e-10	0.000147597	-1.10835	-3.33048e-10	0.000218715	-1.12683	-3.33048e-10
8830339	chr11:8830339:A:T	1.05899e-12	-2.56695e-10	0.16779	0.000351861	-2.56695e-10	-0.2396	0.000539003	-2.56695e-10	-0.22488
8830396	chr11:8830396:T:C	2.32028e-13	-1.35042	-3.33048e-10	6.30174e-05	-1.95942	-3.33048e-10	9.54995e-05	-1.95548	-3.33048e-10
8830467	chr11:8830467:A:G	3.56995e-13	0.404995	-1.32455	1.68651e-05	-1.95074	-1.32685	2.56974e-05	-1.94096	-1.32725
8830692	chr11:8830692:C:T	0.266237	24.0431	2.37499	1.67606e-05	-1.96972	-1.31409	2.57364e-05	-1.9549	-1.31179
8830843	chr11:8830843:G:A	2.77684e-13	-2.56695e-10	-1.17079	0.000184288	-2.56695e-10	-0.886335	0.000281502	-2.56695e-10	-0.87446
8830853	chr11:8830853:T:C	2.34401e-12	2.28529	-1.32295	2.27823e-05	-1.65003	-1.32682	3.529e-05	-1.62382	-1.32718
8831138	chr11:8831138:G:A	0.283425	23.9565	2.52415	1.69346e-05	-1.97067	-1.3028	2.5977e-05	-1.95756	-1.29983
8831149	chr11:8831149:C:G	1.92249e-13	-1.53848	-3.33048e-10	6.44345e-05	-1.93719	-3.33048e-10	9.65207e-05	-1.94484	-3.33048e-10
8831292	chr11:8831292:A:G	7.63851e-13	0.820671	-0.979575	1.97508e-05	-1.83768	-1.28196	2.84325e-05	-1.88516	-1.28191
8831950	chr11:8831950:T:C	2.41833e-13	-2.56695e-10	-1.30903	0.000124413	-2.56695e-10	-1.27923	0.000188088	-2.56695e-10	-1.27769
8832102	chr11:8832102:C:A	2.55697e-13	-2.56695e-10	-1.25329	0.000121207	-2.56695e-10	-1.30534	0.000183021	-2.56695e-10	-1.305
8832218	chr11:8832218:C:T	3.01966e-13	-2.56695e-10	-1.08696	0.000119005	-2.56695e-10	-1.32367	0.000179704	-2.56695e-10	-1.32329
8832227	chr11:8832227:C:T	9.57923e-12	3.56012	-1.19004	3.35001e-05	-1.26495	-1.32634	4.73442e-05	-1.33078	-1.32638
8832762	chr11:8832762:C:G	3.31048e-13	-2.56695e-10	-0.995013	0.000120378	-2.56695e-10	-1.31219	0.000181235	-2.56695e-10	-1.31481
8832840	chr11:8832840:G:T	2.52096e-13	-2.56695e-10	-1.26747	0.000161822	-2.56695e-10	-1.01634	0.000244374	-2.56695e-10	-1.0159
8833400	chr11:8833400:T:G	8.83557e-13	-0.0133205	-3.33048e-10	0.000120081	-1.31467	-3.33048e-10	0.000186902	-1.28402	-3.33048e-10
8833766	chr11:8833766:ATGAAC:A	1.57651e-13	-1.73689	-3.33048e-10	0.00121112	0.996468	-3.33048e-10	0.000346142	-0.667751	-3.33048e-10
8834030	chr11:8834030:A:T	1.93113e-13	-1.534	-3.33048e-10	6.43659e-05	-1.93825	-3.33048e-10	9.64306e-05	-1.94578	-3.33048e-10
8834283	chr11:8834283:T:G	2.76232e-13	-2.56695e-10	-1.17604	0.000158032	-2.56695e-10	-1.04004	0.0002382	-2.56695e-10	-1.04149
8834478	chr11:8834478:A:AT	2.40508e-13	-2.56695e-10	-1.31452	0.000125654	-2.56695e-10	-1.2693	0.000189983	-2.56695e-10	-1.26766
8834501	chr11:8834501:T:C	1.40111e-13	-1.85484	-3.33048e-10	6.41531e-05	-1.94156	-3.33048e-10	9.65045e-05	-1.94501	-3.33048e-10
8835110	chr11:8835110:G:A	2.38543e-13	-2.56695e-10	-1.32272	0.000128275	-2.56695e-10	-1.24866	0.000193996	-2.56695e-10	-1.24676
8835275	chr11:8835275:G:A	3.25273e-13	-2.56695e-10	-1.01261	0.000120881	-2.56695e-10	-1.30803	0.000181934	-2.56695e-10	-1.31096
8835382	chr11:8835382:A:C	2.73883e-13	-2.56695e-10	-1.18458	0.000126974	-2.56695e-10	-1.25885	0.000191772	-2.56695e-10	-1.25829
8835969	chr11:8835969:TC:T	2.62344e-11	2.40141	0.97614	0.000135464	-1.20498	0.0108475	0.000196693	-1.26168	0.0287292
8836110	chr11:8836110:G:A	1.92181e-11	2.46166	0.604668	9.78834e-05	-1.23121	-0.287852	0.000141975	-1.28706	-0.27189
8836572	chr11:8836572:C:T	2.83946e-13	-2.56695e-10	-1.14849	0.000130203	-2.56695e-10	-1.23374	0.000196672	-2.56695e-10	-1.23306
8836650	chr11:8836650:G:A	3.74271e-13	-2.56695e-10	-0.872295	0.000239999	-2.56695e-10	-0.6222	0.000364097	-2.56695e-10	-0.61718
8836830	chr11:8836830:T:C	0.000525545	16.878	3.31247	2.12876e-05	-1.95117	-1.09354	3.17561e-05	-1.97146	-1.08505
8837046	chr11:8837046:G:A	2.47499e-13	-2.56695e-10	-1.28587	0.000150335	-2.56695e-10	-1.08997	0.000229096	-2.56695e-10	-1.08046
8837060	chr11:8837060:G:A	1.55228e-13	-1.75238	-3.33048e-10	6.68156e-05	-1.9009	-3.33048e-10	0.000102079	-1.88886	-3.33048e-10
8837116	chr11:8837116:G:A	2.39478e-13	-2.56695e-10	-1.31881	0.000128543	-2.56695e-10	-1.24657	0.00019394	-2.56695e-10	-1.24705
8837232	chr11:8837232:GTAAGTGTATTTGGGGAGGAGGGATGGGGATTACA:G	3.46244e-10	6.28765	-0.330027	6.02205e-05	-0.903968	-1.10085	0.000110271	-0.712175	-1.09948
8837560	chr11:8837560:C:T	2.36851e-13	-2.56695e-10	-1.32984	0.000132515	-2.56695e-10	-1.21614	0.00020044	-2.56695e-10	-1.21409
8837646	chr11:8837646:G:A	7.11584e-12	-2.56695e-10	2.0728	0.000528801	-2.56695e-10	0.167778	0.000834048	-2.56695e-10	0.211691
8837904	chr11:8837904:T:G	2.88841e-13	-2.56695e-10	-1.1314	0.000131146	-2.56695e-10	-1.22652	0.000198107	-2.56695e-10	-1.22579
8838109	chr11:8838109:T:C	4.62646e-12	2.53422	-0.891948	3.59533e-05	-1.25717	-1.26344	5.14024e-05	-1.3119	-1.26301
8838488	chr11:8838488:C:G	2.21566e-13	-1.39655	-3.33048e-10	6.32474e-05	-1.95578	-3.33048e-10	9.48466e-05	-1.96234	-3.33048e-10
8838958	chr11:8838958:A:G	2.42344e-13	-2.56695e-10	-1.30692	0.000123067	-2.56695e-10	-1.29011	0.000186	-2.56695e-10	-1.28885
8839141	chr11:8839141:C:G	6.37351e-13	-2.56695e-10	-0.339956	0.000137446	-2.56695e-10	-1.1796	0.000209796	-2.56695e-10	-1.16846
8839248	chr11:8839248:C:A	2.36824e-13	-2.56695e-10	-1.32996	0.000133548	-2.56695e-10	-1.20838	0.000202008	-2.56695e-10	-1.20629
8839497	chr11:8839497:C:T	2.34041e-09	6.21586	1.6527	5.64592e-05	-1.09527	-0.974041	0.00010339	-0.915806	-0.960284
8839530	chr11:8839530:G:A	1.98983e-09	6.18728	1.51901	5.31777e-05	-1.10608	-1.02312	9.71859e-05	-0.927613	-1.01036
8839571	chr11:8839571:C:A	1.69336e-12	1.67338	-1.03619	5.10419e-05	-0.875308	-1.29488	7.19277e-05	-0.944526	-1.29441
8839723	chr11:8839723:C:CA	2.06028e-13	-1.46926	-3.33048e-10	6.33048e-05	-1.95487	-3.33048e-10	9.50525e-05	-1.96017	-3.33048e-10
8840621	chr11:8840621:T:C	2.79146e-13	-2.56695e-10	-1.16554	0.000126601	-2.56695e-10	-1.26179	0.000190902	-2.56695e-10	-1.26284
8841122	chr11:8841122:T:C	2.3693e-13	-2.56695e-10	-1.32951	0.000132569	-2.56695e-10	-1.21573	0.000201393	-2.56695e-10	-1.20934
8841293	chr11:8841293:A:T	2.1308e-13	-1.43561	-3.33048e-10	6.29408e-05	-1.96064	-3.33048e-10	9.46076e-05	-1.96486	-3.33048e-10
8841297	chr11:8841297:T:G	1.33737e-10	5.56085	-0.554493	7.79648e-05	-0.565489	-1.18109	0.000144333	-0.362221	-1.18026
8841370	chr11:8841370:G:A	2.46229e-13	-2.56695e-10	-1.29102	0.00012109	-2.56695e-10	-1.3063	0.000182961	-2.56695e-10	-1.30533
8841578	chr11:8841578:C:T	0.000945468	17.0604	3.71727	2.42733e-05	-1.96279	-0.950664	3.66913e-05	-1.97194	-0.940119
8841906	chr11:8841906:G:A	1.29624e-13	-1.93264	-3.33048e-10	0.00026724	-0.514688	-3.33048e-10	0.000176968	-1.33863	-3.33048e-10
8842003	chr11:8842003:T:C	0.000928372	17.5001	3.25936	2.86458e-05	-1.97149	-0.776333	4.43731e-05	-1.96469	-0.757277
8842023	chr11:8842023:T:C	1.56645e-13	-1.7433	-3.33048e-10	6.29105e-05	-1.96112	-3.33048e-10	9.47386e-05	-1.96348	-3.33048e-10
8842135	chr11:8842135:G:A	1.98905e-12	1.91771	-1.11957	4.44062e-05	-1.00998	-1.29948	6.28435e-05	-1.07477	-1.29918
8843015	chr11:8843015:C:T	4.11017e-12	-2.56695e-10	1.52394	0.00111397	-2.56695e-10	0.912854	0.00171771	-2.56695e-10	0.934145
8843110	chr11:8843110:G:A	2.09451e-13	-1.45279	-3.33048e-10	6.29445e-05	-1.96058	-3.33048e-10	9.46138e-05	-1.9648	-3.33048e-10
8843465	chr11:8843465:G:A	7.85547e-13	-2.56695e-10	-0.130896	0.000120997	-2.56695e-10	-1.30707	0.000182973	-2.56695e-10	-1.30526
8843617	chr11:8843617:C:A	2.0649e-13	-1.46702	-3.33048e-10	6.30779e-05	-1.95846	-3.33048e-10	9.47772e-05	-1.96307	-3.33048e-10
8843632	chr11:8843632:C:T	1.23106e-10	5.44447	-0.520943	7.61808e-05	-0.607642	-1.16208	0.000140458	-0.408465	-1.16123
8843663	chr11:8843663:G:A	2.54218e-13	-2.56695e-10	-1.25909	0.000159186	-2.56695e-10	-1.03276	0.000242836	-2.56695e-10	-1.02221
8843692	chr11:8843692:C:T	4.11311e-13	-2.56695e-10	-0.777927	0.00027569	-2.56695e-10	-0.483557	0.000421987	-2.56695e-10	-0.469627
8843758	chr11:8843758:C:G	2.43103e-13	-2.56695e-10	-1.30379	0.000122567	-2.56695e-10	-1.29418	0.000185234	-2.56695e-10	-1.29298
8843816	chr11:8843816:T:C	3.83746e-06	16.5997	-1.32886	3.11498e-05	-1.96722	-0.696806	4.76495e-05	-1.97015	-0.680578
8844014	chr11:8844014:T:C	7.12833e-13	-2.56695e-10	-0.22803	0.00022557	-2.56695e-10	-0.684202	0.000358267	-2.56695e-10	-0.633321
8844076	chr11:8844076:T:G	1.80187e-11	3.41275	-0.410866	1.99184e-05	-1.9629	-1.14829	2.97232e-05	-1.96925	-1.15343
8844106	chr11:8844106:T:C	3.06848e-13	-2.56695e-10	-1.07092	0.000124499	-2.56695e-10	-1.27854	0.000187641	-2.56695e-10	-1.28007
8844169	chr11:8844169:G:A	1.9998e-13	-1.49906	-3.33048e-10	6.34386e-05	-1.95276	-3.33048e-10	9.52293e-05	-1.95831	-3.33048e-10
8844259	chr11:8844259:A:G	2.90777e-13	-2.56695e-10	-1.12472	0.000120332	-2.56695e-10	-1.31258	0.000181527	-2.56695e-10	-1.3132
8844308	chr11:8844308:G:A	3.19658e-10	6.37786	-0.50013	5.69253e-05	-0.79523	-1.26587	0.000104587	-0.598309	-1.26628
8844599	chr11:8844599:A:AAAT	7.30785e-11	5.08229	-0.680278	6.50626e-05	-0.697991	-1.22949	0.000118636	-0.509681	-1.22886
8845261	chr11:8845261:C:G	4.71719e-06	15.6204	-0.143164	1.79296e-05	-1.97183	-1.24455	2.74741e-05	-1.95506	-1.2463
8845523	chr11:8845523:A:C	7.99318e-11	4.37067	0.120978	6.5804e-05	-0.912962	-1.00319	0.000118067	-0.738446	-1.0049
8845756	chr11:8845756:A:C	5.23593e-13	-2.56695e-10	-0.536562	0.000134205	-2.56695e-10	-1.20347	0.000204662	-2.56695e-10	-1.19324
8845795	chr11:8845795:C:T	8.62943e-13	1.26576	-1.30269	5.02328e-05	-0.888466	-1.2977	7.1152e-05	-0.951285	-1.2985
8845923	chr11:8845923:CAG:C	1.08064e-12	1.38321	-1.19518	4.62987e-05	-0.937814	-1.32991	6.56895e-05	-0.999736	-1.32993
8845962	chr11:8845962:G:C	9.06701e-07	14.6941	-0.866041	1.67989e-05	-1.95648	-1.32504	2.49901e-05	-1.97216	-1.32396
8846972	chr11:8846972:GAC:G	6.9668e-13	-2.56695e-10	-0.250951	0.000121104	-2.56695e-10	-1.30618	0.000183111	-2.56695e-10	-1.30451
8847197	chr11:8847197:A:G	6.37735e-13	-2.56695e-10	-0.339354	0.000119247	-2.56695e-10	-1.32164	0.000180197	-2.56695e-10	-1.32055
8847582	chr11:8847582:A:G	5.33315e-08	12.2828	-1.28808	2.54842e-05	-1.88269	-0.98208	3.67156e-05	-1.94132	-0.970081
8847993	chr11:8847993:G:A	7.85158e-13	-2.56695e-10	-0.131392	0.000121756	-2.56695e-10	-1.30082	0.00018416	-2.56695e-10	-1.2988
8848604	chr11:8848604:T:C	2.40649e-13	-2.56695e-10	-1.31394	0.000118383	-2.56695e-10	-1.32891	0.000178775	-2.56695e-10	-1.32847
8848698	chr11:8848698:T:A	1.02499e-12	-2.56695e-10	0.135161	0.000154926	-2.56695e-10	-1.05989	0.00023652	-2.56695e-10	-1.04857
8848754	chr11:8848754:T:C	2.35623e-11	3.59734	-0.327211	4.91353e-05	-1.14873	-1.05953	8.65689e-05	-0.995593	-1.05807
8849152	chr11:8849152:C:G	7.07642e-13	-2.56695e-10	-0.235339	0.000121289	-2.56695e-10	-1.30466	0.000183402	-2.56695e-10	-1.30292
8849244	chr11:8849244:G:A	4.59831e-13	-2.56695e-10	-0.666417	0.000155161	-2.56695e-10	-1.05837	0.000233182	-2.56695e-10	-1.06278
8849282	chr11:8849282:A:C	8.2045e-13	-2.56695e-10	-0.0874237	0.000122178	-2.56695e-10	-1.29735	0.000184824	-2.56695e-10	-1.2952
8849308	chr11:8849308:C:T	2.47534e-13	-1.28573	-3.33048e-10	6.2215e-05	-1.97224	-3.33048e-10	9.39236e-05	-1.97212	-3.33048e-10
8849729	chr11:8849729:A:G	7.27346e-14	-1.52602	-0.984439	1.86341e-05	-1.97174	-1.2061	2.79679e-05	-1.97226	-1.21129
8849734	chr11:8849734:A:G	5.82647e-14	-1.58751	-1.14477	1.7194e-05	-1.9697	-1.28857	2.58425e-05	-1.97108	-1.2915
8849742	chr11:8849742:GA:G	4.98153e-14	-1.73137	-1.15758	1.74853e-05	-1.95864	-1.28283	2.62401e-05	-1.96177	-1.28554
8849753	chr11:8849753:G:GT	2.37186e-13	-2.56695e-10	-1.32843	0.000120736	-2.56695e-10	-1.30923	0.000182565	-2.56695e-10	-1.3075
8850002	chr11:8850002:GTA:G	3.60567e-14	-1.95571	-1.25647	3.36356e-05	-1.5452	-1.04205	4.99643e-05	-1.57026	-1.03303
8850007	chr11:8850007:T:G	4.74415e-14	-1.60784	-1.32994	1.84035e-05	-1.9355	-1.25479	2.77084e-05	-1.94285	-1.25002
8850012	chr11:8850012:A:G	7.6923e-14	-1.30739	-1.14709	1.68423e-05	-1.97227	-1.30668	2.53632e-05	-1.97208	-1.30922
8850303	chr11:8850303:A:T	7.94619e-13	-2.56695e-10	-0.119414	0.000121978	-2.56695e-10	-1.299	0.000184506	-2.56695e-10	-1.29692
8850985	chr11:8850985:T:C	1.27251e-13	-1.95111	-3.33048e-10	0.000171842	-0.956262	-3.33048e-10	0.000256723	-0.966602	-3.33048e-10
8851047	chr11:8851047:G:A	9.24967e-13	1.12551	-1.09303	4.61236e-05	-0.955173	-1.31634	6.40743e-05	-1.03848	-1.31608
8851427	chr11:8851427:T:C	1.02503e-12	1.14817	-1.01297	4.64141e-05	-0.981689	-1.28354	6.46174e-05	-1.06341	-1.2827
8851710	chr11:8851710:T:C	2.37407e-13	-2.56695e-10	-1.3275	0.000125198	-2.56695e-10	-1.27293	0.000189048	-2.56695e-10	-1.2726
8851872	chr11:8851872:T:C	2.40638e-13	-2.56695e-10	-1.31398	0.000118384	-2.56695e-10	-1.3289	0.000178778	-2.56695e-10	-1.32846
8852185	chr11:8852185:T:C	2.56914e-13	-2.56695e-10	-1.24854	0.000121413	-2.56695e-10	-1.30364	0.000183361	-2.56695e-10	-1.30314
8852194	chr11:8852194:G:A	6.09009e-13	-2.56695e-10	-0.385444	0.000200631	-2.56695e-10	-0.801369	0.000316882	-2.56695e-10	-0.756072
8852403	chr11:8852403:A:G	2.38444e-13	-2.56695e-10	-1.32314	0.000134992	-2.56695e-10	-1.19762	0.000205199	-2.56695e-10	-1.19062
8852528	chr11:8852528:T:C	8.82655e-13	1.05615	-1.07049	4.83796e-05	-0.913094	-1.31066	6.71004e-05	-0.998057	-1.31035
8852605	chr11:8852605:C:G	7.61973e-13	-2.56695e-10	-0.161366	0.000121143	-2.56695e-10	-1.30587	0.0001832	-2.56695e-10	-1.30402
8853000	chr11:8853000:G:C	9.49572e-13	1.10209	-1.04335	4.7425e-05	-0.940934	-1.30275	6.58506e-05	-1.02483	-1.30238
8853092	chr11:8853092:G:A	2.87468e-13	-2.56695e-10	-1.13616	0.000120406	-2.56695e-10	-1.31197	0.000181546	-2.56695e-10	-1.31309
8853148	chr11:8853148:G:A	6.36098e-13	-2.56695e-10	-0.341924	0.000119195	-2.56695e-10	-1.32208	0.000180113	-2.56695e-10	-1.32101
8853219	chr11:8853219:C:T	8.78361e-13	1.05932	-1.07854	4.81736e-05	-0.915261	-1.31276	6.68077e-05	-1.00031	-1.31247
8853288	chr11:8853288:G:A	2.59569e-11	3.71331	-0.346399	5.01694e-05	-1.10487	-1.08256	8.87199e-05	-0.947632	-1.08148
8853293	chr11:8853293:G:A	4.53784e-13	-2.56695e-10	-0.679656	0.000152135	-2.56695e-10	-1.07807	0.000228804	-2.56695e-10	-1.08173
8853303	chr11:8853303:C:T	2.38102e-13	-2.56695e-10	-1.32458	0.00013407	-2.56695e-10	-1.20447	0.000203758	-2.56695e-10	-1.19767
8853419	chr11:8853419:G:A	2.52382e-13	-2.56695e-10	-1.26633	0.000134076	-2.56695e-10	-1.20443	0.000203947	-2.56695e-10	-1.19674
8853637	chr11:8853637:C:T	2.5168e-13	-1.26912	-3.33048e-10	0.000723867	0.481774	-3.33048e-10	0.00152403	0.814515	-3.33048e-10
8853747	chr11:8853747:G:A	2.29924e-13	-1.35953	-3.33048e-10	6.28852e-05	-1.96152	-3.33048e-10	9.44424e-05	-1.96661	-3.33048e-10
8854489	chr11:8854489:A:C	2.53298e-13	-1.26271	-3.33048e-10	6.44029e-05	-1.93768	-3.33048e-10	9.71828e-05	-1.93801	-3.33048e-10
8854801	chr11:8854801:C:T	2.408e-13	-1.31331	-3.33048e-10	6.22187e-05	-1.97218	-3.33048e-10	9.39162e-05	-1.9722	-3.33048e-10
8854860	chr11:8854860:G:A	1.30076e-12	-2.56695e-10	0.373426	0.000347424	-2.56695e-10	-0.252289	0.000528998	-2.56695e-10	-0.243616
8854952	chr11:8854952:T:A	2.40261e-13	-2.56695e-10	-1.31555	0.000118264	-2.56695e-10	-1.32991	0.000178521	-2.56695e-10	-1.3299
8855305	chr11:8855305:C:T	2.0106e-08	11.1585	-1.13927	1.91281e-05	-1.96671	-1.18497	2.87008e-05	-1.97104	-1.18663
8855814	chr11:8855814:G:C	1.71779e-13	-1.65107	-3.33048e-10	0.000287558	-0.441412	-3.33048e-10	0.00041782	-0.479549	-3.33048e-10
8856129	chr11:8856129:T:G	4.44808e-13	-2.56695e-10	-0.699633	0.000152091	-2.56695e-10	-1.07836	0.000228633	-2.56695e-10	-1.08248
8856157	chr11:8856157:T:C	6.18579e-11	4.8937	-0.658383	4.00954e-05	-1.1621	-1.24948	7.10823e-05	-0.999489	-1.25127
8856611	chr11:8856611:G:A	9.84236e-14	-1.66699	-0.541003	1.77567e-05	-1.94757	-1.2785	2.67434e-05	-1.95451	-1.2738
8856713	chr11:8856713:G:A	2.41172e-13	-2.56695e-10	-1.31177	0.000140551	-2.56695e-10	-1.15726	0.00021384	-2.56695e-10	-1.14937
8856849	chr11:8856849:T:C	1.15649e-07	12.9141	-1.1453	1.83693e-05	-1.94851	-1.24364	2.7016e-05	-1.97104	-1.24713
8857088	chr11:8857088:G:C	6.38386e-14	-1.43639	-1.20453	2.23805e-05	-1.96079	-1.03386	3.39592e-05	-1.96505	-1.02439
8857256	chr11:8857256:C:T	6.44175e-13	-2.56695e-10	-0.329306	0.000142752	-2.56695e-10	-1.14173	0.000218049	-2.56695e-10	-1.12988
8857414	chr11:8857414:T:C	1.0626e-12	1.18713	-1.01593	4.56474e-05	-0.996881	-1.28501	6.35122e-05	-1.07919	-1.28418
8857558	chr11:8857558:C:T	1.45844e-08	10.8517	-1.15353	1.90586e-05	-1.95746	-1.19785	2.83037e-05	-1.97217	-1.19944
8857988	chr11:8857988:G:A	5.91695e-14	-1.40376	-1.31311	1.69621e-05	-1.96612	-1.30574	2.56016e-05	-1.96907	-1.30288
8858116	chr11:8858116:G:C	1.24673e-13	-1.94401	-0.0275672	3.20906e-05	-1.52797	-1.1063	4.76712e-05	-1.55418	-1.09609
8858247	chr11:8858247:T:C	2.16239e-11	3.60855	-0.424272	4.69997e-05	-1.14352	-1.10917	8.27454e-05	-0.991014	-1.10782
8859021	chr11:8859021:G:A	2.86846e-13	-1.13833	-3.33048e-10	7.51671e-05	-1.78312	-3.33048e-10	0.000111717	-1.79864	-3.33048e-10
8859095	chr11:8859095:C:A	2.37684e-13	-2.56695e-10	-1.32634	0.00011828	-2.56695e-10	-1.32978	0.00017854	-2.56695e-10	-1.32979
8859289	chr11:8859289:TG:T	5.6133e-14	-1.44034	-1.32921	1.77891e-05	-1.95931	-1.26494	2.68597e-05	-1.96374	-1.26024
8859634	chr11:8859634:G:A	2.38942e-13	-2.56695e-10	-1.32106	0.000118507	-2.56695e-10	-1.32786	0.000178878	-2.56695e-10	-1.3279
8860302	chr11:8860302:C:T	2.84079e-13	-2.56695e-10	-1.14802	0.000126044	-2.56695e-10	-1.2662	0.000191967	-2.56695e-10	-1.25728
8860333	chr11:8860333:A:AAATG	1.57931e-12	1.55719	-0.989726	5.55269e-05	-0.831744	-1.25422	7.57964e-05	-0.936699	-1.24985
8860380	chr11:8860380:A:G	1.4364e-13	-1.82997	-3.33048e-10	6.53246e-05	-1.92347	-3.33048e-10	9.88232e-05	-1.92127	-3.33048e-10
8860458	chr11:8860458:A:C	2.38747e-13	-2.56695e-10	-1.32187	0.000118326	-2.56695e-10	-1.32939	0.000178601	-2.56695e-10	-1.32945
8860617	chr11:8860617:C:T	1.11433e-07	12.6007	-0.869079	1.81602e-05	-1.90151	-1.30209	2.61366e-05	-1.95189	-1.29937
8860713	chr11:8860713:C:T	1.89077e-13	-1.55512	-3.33048e-10	6.33575e-05	-1.95404	-3.33048e-10	9.5942e-05	-1.95086	-3.33048e-10
8860985	chr11:8860985:G:A	2.89279e-13	-2.56695e-10	-1.12988	0.000129278	-2.56695e-10	-1.24087	0.000195049	-2.56695e-10	-1.24135
8861072	chr11:8861072:C:A	2.36989e-13	-2.56695e-10	-1.32926	0.000129893	-2.56695e-10	-1.23612	0.000197231	-2.56695e-10	-1.23023
8861346	chr11:8861346:C:A	1.59549e-07	13.1668	-1.07619	1.85521e-05	-1.95998	-1.22228	2.75565e-05	-1.97225	-1.22611
8861621	chr11:8861621:T:C	2.37795e-13	-2.56695e-10	-1.32587	0.000133149	-2.56695e-10	-1.21136	0.000202321	-2.56695e-10	-1.20475
8861899	chr11:8861899:GC:G	7.35998e-13	-2.56695e-10	-0.196049	0.000120676	-2.56695e-10	-1.30972	0.000182472	-2.56695e-10	-1.30801
8862741	chr11:8862741:C:T	2.08133e-13	-1.4591	-3.33048e-10	8.45254e-05	-1.66578	-3.33048e-10	0.000129869	-1.64808	-3.33048e-10
8862925	chr11:8862925:T:C	5.85128e-13	-2.56695e-10	-0.425446	0.000136962	-2.56695e-10	-1.18313	0.000209086	-2.56695e-10	-1.17186
8863092	chr11:8863092:G:C	2.37654e-13	-2.56695e-10	-1.32646	0.000118277	-2.56695e-10	-1.32981	0.000178536	-2.56695e-10	-1.32981
8863252	chr11:8863252:ACTTT:A	3.78301e-13	-2.56695e-10	-0.861587	0.000163958	-2.56695e-10	-1.00322	0.000247776	-2.56695e-10	-1.00208
8863419	chr11:8863419:GA:G	5.73017e-14	-1.42644	-1.32251	1.73387e-05	-1.96017	-1.28972	2.61528e-05	-1.96457	-1.28607
8863477	chr11:8863477:C:T	2.15572e-08	11.2009	-1.11198	1.95721e-05	-1.96762	-1.16111	2.94041e-05	-1.97056	-1.16291
8863488	chr11:8863488:C:T	2.63506e-13	-1.2232	-3.33048e-10	6.22764e-05	-1.97125	-3.33048e-10	9.41776e-05	-1.96942	-3.33048e-10
8863577	chr11:8863577:C:A	2.27067e-13	-1.37203	-3.33048e-10	6.22261e-05	-1.97206	-3.33048e-10	9.39085e-05	-1.97228	-3.33048e-10
8863608	chr11:8863608:G:A	5.20514e-13	-2.56695e-10	-0.542459	0.000134192	-2.56695e-10	-1.20356	0.000204631	-2.56695e-10	-1.19339
8863724	chr11:8863724:C:A	3.15523e-13	-2.56695e-10	-1.04305	0.00019834	-2.56695e-10	-0.812851	0.000302485	-2.56695e-10	-0.802568
8864223	chr11:8864223:T:C	7.01553e-13	-2.56695e-10	-0.24398	0.000120068	-2.56695e-10	-1.31478	0.00018151	-2.56695e-10	-1.31329
8864345	chr11:8864345:A:G	1.37054e-07	13.1914	-1.25278	1.69784e-05	-1.95862	-1.31227	2.524e-05	-1.9723	-1.31387
8864425	chr11:8864425:G:A	5.94853e-14	-1.39226	-1.31929	1.71079e-05	-1.96674	-1.29656	2.58373e-05	-1.96956	-1.29322
8864571	chr11:8864571:C:T	1.38713e-11	-2.56695e-10	2.7403	0.000883264	-2.56695e-10	0.680789	0.00140516	-2.56695e-10	0.733307
8864713	chr11:8864713:A:G	1.23667e-07	13.0834	-1.24755	1.70809e-05	-1.95512	-1.30975	2.53045e-05	-1.97214	-1.31148
8864900	chr11:8864900:T:C	7.36443e-13	0.993395	-1.18884	4.9018e-05	-0.880806	-1.32984	6.78837e-05	-0.966992	-1.32981
8865550	chr11:8865550:A:G	2.6047e-11	3.73896	-0.36858	5.01403e-05	-1.09449	-1.09352	8.86841e-05	-0.937152	-1.09237
8865868	chr11:8865868:CA:C	3.99885e-13	-2.56695e-10	-0.806099	0.000140222	-2.56695e-10	-1.15961	0.000210916	-2.56695e-10	-1.16314
8865985	chr11:8865985:A:G	2.50489e-13	-1.27386	-3.33048e-10	6.22113e-05	-1.9723	-3.33048e-10	9.39558e-05	-1.97178	-3.33048e-10
8866266	chr11:8866266:C:T	1.62073e-13	-1.60446	-0.10477	2.10916e-05	-1.95882	-1.09514	3.19982e-05	-1.96387	-1.08505
8866398	chr11:8866398:A:G	1.35886e-07	13.1315	-1.20145	1.72217e-05	-1.95632	-1.30034	2.5533e-05	-1.97224	-1.30239
8866654	chr11:8866654:C:G	2.40481e-13	-2.56695e-10	-1.31463	0.000118271	-2.56695e-10	-1.32986	0.000178533	-2.56695e-10	-1.32983
8866993	chr11:8866993:AC:A	5.1137e-13	-2.56695e-10	-0.560184	0.000185127	-2.56695e-10	-0.88179	0.000285776	-2.56695e-10	-0.859391
8867098	chr11:8867098:G:GAT	2.44596e-13	-2.56695e-10	-1.29767	0.000120553	-2.56695e-10	-1.31075	0.000181953	-2.56695e-10	-1.31085
8867153	chr11:8867153:C:T	3.04249e-08	11.7129	-1.27943	2.62826e-05	-1.83108	-1.00285	3.71457e-05	-1.90851	-0.991244
8867156	chr11:8867156:C:T	4.52273e-13	-2.56695e-10	-0.682991	0.000153613	-2.56695e-10	-1.0684	0.0002309	-2.56695e-10	-1.07262
8867192	chr11:8867192:T:C	2.66616e-13	-2.56695e-10	-1.21147	0.000127906	-2.56695e-10	-1.25154	0.000192531	-2.56695e-10	-1.25434
8867206	chr11:8867206:G:A	4.49941e-12	-2.56695e-10	1.61443	0.00126231	-2.56695e-10	1.03786	0.00194809	-2.56695e-10	1.06
8867736	chr11:8867736:A:C	6.36129e-13	-2.56695e-10	-0.341875	0.000142087	-2.56695e-10	-1.14639	0.000217178	-2.56695e-10	-1.13388
8867797	chr11:8867797:G:A	1.25976e-13	-1.65569	-0.305501	1.87699e-05	-1.95087	-1.21971	2.83406e-05	-1.95742	-1.21288
8867947	chr11:8867947:T:C	4.42005e-12	-2.56695e-10	1.59663	0.00124131	-2.56695e-10	1.02109	0.00191547	-2.56695e-10	1.04312
8867985	chr11:8867985:A:T	2.79148e-13	-2.56695e-10	-1.16553	0.000118338	-2.56695e-10	-1.32929	0.000178669	-2.56695e-10	-1.32907
8868015	chr11:8868015:G:GA	8.28339e-08	12.6803	-1.24522	1.73032e-05	-1.943	-1.30894	2.53911e-05	-1.96951	-1.31069
8868083	chr11:8868083:T:C	7.50351e-08	12.5897	-1.25351	1.73074e-05	-1.93881	-1.31289	2.53309e-05	-1.96811	-1.31446
8868151	chr11:8868151:C:T	2.95394e-13	-2.56695e-10	-1.10897	0.000210257	-2.56695e-10	-0.754505	0.000322007	-2.56695e-10	-0.740028
8868271	chr11:8868271:G:A	9.19795e-13	1.01507	-0.988196	4.99225e-05	-0.918911	-1.27345	6.9321e-05	-1.00333	-1.27252
8868532	chr11:8868532:G:A	1.98248e-11	3.57542	-0.478007	4.54938e-05	-1.14042	-1.14484	8.01198e-05	-0.987267	-1.14381
8868673	chr11:8868673:A:G	9.95592e-13	1.15743	-1.05137	4.51621e-05	-0.99222	-1.30036	6.28614e-05	-1.0737	-1.29997
8868684	chr11:8868684:G:C	1.55289e-13	-1.75199	-3.33048e-10	6.52505e-05	-1.9246	-3.33048e-10	9.75858e-05	-1.93387	-3.33048e-10
8869022	chr11:8869022:C:T	5.83232e-13	-2.56695e-10	-0.428692	0.000141692	-2.56695e-10	-1.14918	0.00021647	-2.56695e-10	-1.13715
8869039	chr11:8869039:G:A	2.55528e-13	-2.56695e-10	-1.25394	0.000122317	-2.56695e-10	-1.29622	0.000184755	-2.56695e-10	-1.29557
8869047	chr11:8869047:G:A	9.8069e-08	12.7935	-1.18963	1.73132e-05	-1.95168	-1.29969	2.5565e-05	-1.97165	-1.30173
8869188	chr11:8869188:C:T	1.86231e-13	-1.57029	-3.33048e-10	6.22577e-05	-1.97155	-3.33048e-10	9.39189e-05	-1.97217	-3.33048e-10
8869676	chr11:8869676:T:A	2.82993e-13	-2.56695e-10	-1.15185	0.000123846	-2.56695e-10	-1.2838	0.00018635	-2.56695e-10	-1.28697
8870347	chr11:8870347:G:A	1.07723e-07	12.3241	-0.626348	1.79792e-05	-1.89196	-1.32166	2.56631e-05	-1.94656	-1.32299
8870526	chr11:8870526:C:T	2.87934e-12	-2.56695e-10	1.16804	0.000848752	-2.56695e-10	0.640932	0.00130745	-2.56695e-10	0.661235
8870776	chr11:8870776:G:A	1.25664e-07	12.2318	-0.379981	1.90074e-05	-1.88544	-1.27257	2.69946e-05	-1.94277	-1.27619
8870878	chr11:8870878:GA:G	2.66414e-13	-2.56695e-10	-1.21222	0.000149908	-2.56695e-10	-1.09281	0.000225989	-2.56695e-10	-1.09411
8871646	chr11:8871646:C:T	1.07856e-10	5.94256	-1.15128	2.38746e-05	-1.60023	-1.32979	3.39205e-05	-1.66087	-1.32971
8871751	chr11:8871751:A:C	4.42093e-14	-1.90367	-1.10467	2.08029e-05	-1.78131	-1.28643	3.06915e-05	-1.80528	-1.28534
8872169	chr11:8872169:C:A	7.86684e-11	-2.56695e-10	4.47572	0.00366545	-2.56695e-10	2.10387	0.00591619	-2.56695e-10	2.17085
8873026	chr11:8873026:A:G	1.38051e-13	-1.86966	-3.33048e-10	7.01528e-05	-1.85216	-3.33048e-10	0.000104635	-1.86412	-3.33048e-10
8873522	chr11:8873522:T:C	1.43814e-12	-2.56695e-10	0.473828	0.000377448	-2.56695e-10	-0.169402	0.000575132	-2.56695e-10	-0.160002
8874536	chr11:8874536:T:C	4.52986e-13	-0.307064	-0.374352	3.64895e-05	-1.45714	-1.04867	6.18447e-05	-1.34157	-1.04841
8874713	chr11:8874713:G:A	1.29946e-13	-1.93015	-3.33048e-10	6.96448e-05	-1.85943	-3.33048e-10	0.000103885	-1.87132	-3.33048e-10
8874936	chr11:8874936:A:G	1.20677e-12	-2.56695e-10	0.298428	0.000272434	-2.56695e-10	-0.49544	0.000421678	-2.56695e-10	-0.470359
8875151	chr11:8875151:G:A	1.90187e-12	2.07503	-1.32171	2.21395e-05	-1.67783	-1.32765	3.42265e-05	-1.65363	-1.32797
8875399	chr11:8875399:A:G	2.06961e-12	2.16579	-1.32795	2.28939e-05	-1.6614	-1.31056	3.5409e-05	-1.63618	-1.31146
8875524	chr11:8875524:G:A	1.62905e-13	-1.70411	-3.33048e-10	0.00029635	-0.411294	-3.33048e-10	0.000428012	-0.455449	-3.33048e-10
8875703	chr11:8875703:A:C	2.1356e-13	-1.43336	-3.33048e-10	6.23832e-05	-1.96954	-3.33048e-10	9.40058e-05	-1.97124	-3.33048e-10
8875986	chr11:8875986:T:G	2.56174e-10	6.91183	-1.25549	3.04093e-05	-1.66935	-1.01874	4.37658e-05	-1.73285	-1.0029
8876254	chr11:8876254:C:T	7.24224e-13	-2.56695e-10	-0.212175	0.000120844	-2.56695e-10	-1.30833	0.000182728	-2.56695e-10	-1.3066
8876471	chr11:8876471:C:T	4.18503e-13	-2.56695e-10	-0.760593	0.000177166	-2.56695e-10	-0.925746	0.000267888	-2.56695e-10	-0.92403
8876943	chr11:8876943:T:A	3.90979e-13	-2.56695e-10	-0.828624	0.000257531	-2.56695e-10	-0.551695	0.000391095	-2.56695e-10	-0.54565
8877031	chr11:8877031:C:G	7.40414e-13	-2.56695e-10	-0.190067	0.000121123	-2.56695e-10	-1.30603	0.000183165	-2.56695e-10	-1.30421
8877560	chr11:8877560:T:G	2.71505e-13	-2.56695e-10	-1.19329	0.000118464	-2.56695e-10	-1.32823	0.000178981	-2.56695e-10	-1.32732
8877784	chr11:8877784:G:A	4.32431e-13	-2.56695e-10	-0.727855	0.000151535	-2.56695e-10	-1.08202	0.00022775	-2.56695e-10	-1.08635
8877853	chr11:8877853:A:G	1.26624e-13	-1.35536	-0.600692	2.81543e-05	-1.827	-0.938137	4.56897e-05	-1.76518	-0.927542
8877981	chr11:8877981:A:G	1.2104e-07	11.0523	0.762086	3.59506e-05	-1.9466	-0.574094	5.40456e-05	-1.97009	-0.554685
8878121	chr11:8878121:C:T	9.83e-11	5.84415	-1.14565	2.43073e-05	-1.58246	-1.3296	3.4484e-05	-1.64461	-1.3295
8878452	chr11:8878452:C:T	9.46956e-10	7.86302	-0.899286	2.08106e-05	-1.7974	-1.26997	3.0014e-05	-1.8441	-1.26883
8878708	chr11:8878708:T:A	2.7161e-13	-2.56695e-10	-1.19291	0.000182484	-2.56695e-10	-0.896172	0.000278896	-2.56695e-10	-0.88376
8878811	chr11:8878811:C:A	5.74446e-14	-1.42227	-1.32418	4.70707e-05	-0.999623	-1.25156	6.84825e-05	-1.04102	-1.247
8878847	chr11:8878847:C:T	1.6824e-13	-0.374459	-1.29742	2.47563e-05	-1.56983	-1.32392	4.13642e-05	-1.47011	-1.32207
8879680	chr11:8879680:A:C	4.77321e-13	-0.629088	-3.33048e-10	7.47972e-05	-1.78805	-3.33048e-10	0.000114682	-1.77243	-3.33048e-10
8879757	chr11:8879757:A:G	2.05946e-12	-2.56695e-10	0.832924	0.000709172	-2.56695e-10	0.461263	0.00108824	-2.56695e-10	0.47772
8879904	chr11:8879904:G:A	2.90362e-13	0.196256	-1.3224	1.66295e-05	-1.9634	-1.32825	2.5253e-05	-1.9571	-1.32855
8879937	chr11:8879937:A:T	2.37665e-13	-2.56695e-10	-1.32641	0.000125406	-2.56695e-10	-1.27128	0.000189459	-2.56695e-10	-1.27043
8879965	chr11:8879965:A:T	6.87138e-12	1.6639	0.373948	0.000106489	-1.31315	-0.121645	0.000152987	-1.38469	-0.0995593
8880277	chr11:8880277:G:A	1.45173e-13	-1.1638	-0.655547	2.73903e-05	-1.61224	-1.1804	4.51785e-05	-1.52385	-1.18013
8880667	chr11:8880667:A:G	5.17079e-13	-2.56695e-10	-0.549081	0.000129345	-2.56695e-10	-1.24035	0.000196813	-2.56695e-10	-1.23235
8880671	chr11:8880671:T:C	2.84708e-07	13.0653	-0.395624	2.13075e-05	-1.94363	-1.10014	3.12867e-05	-1.97008	-1.10133
8880949	chr11:8880949:T:C	2.87638e-13	-2.56695e-10	-1.13557	0.000128664	-2.56695e-10	-1.24563	0.000194264	-2.56695e-10	-1.24538
8880954	chr11:8880954:C:G	1.43406e-13	-1.08595	-0.745645	2.63501e-05	-1.60773	-1.22363	4.35248e-05	-1.51787	-1.2234
8881383	chr11:8881383:T:C	2.76237e-13	-2.56695e-10	-1.17602	0.000188086	-2.56695e-10	-0.865935	0.000287576	-2.56695e-10	-0.853113
8881493	chr11:8881493:A:T	1.57077e-13	-1.74054	-3.33048e-10	6.29763e-05	-1.96008	-3.33048e-10	9.51658e-05	-1.95898	-3.33048e-10
8882384	chr11:8882384:A:G	1.82071e-11	-2.56695e-10	3.01229	0.00113002	-2.56695e-10	0.927157	0.00180264	-2.56695e-10	0.982408
8882396	chr11:8882396:A:G	7.39811e-12	-0.138785	2.25049	0.000451439	-1.78201	1.79162	0.000684924	-1.80559	1.82029
8883572	chr11:8883572:T:A	2.7475e-13	-2.56695e-10	-1.18142	0.000126291	-2.56695e-10	-1.26425	0.00019053	-2.56695e-10	-1.26479
8883914	chr11:8883914:A:C	1.70361e-12	1.92185	-1.27862	2.13089e-05	-1.72081	-1.3229	3.28931e-05	-1.69901	-1.32233
8884102	chr11:8884102:C:G	4.07792e-13	-2.56695e-10	-0.786518	0.000146109	-2.56695e-10	-1.11848	0.000219679	-2.56695e-10	-1.12243
8884324	chr11:8884324:G:T	4.08682e-13	-0.34472	-0.439619	2.99081e-05	-1.61283	-1.09187	4.96818e-05	-1.51727	-1.09169
8884531	chr11:8884531:A:G	2.7837e-07	13.208	-0.560783	1.71724e-05	-1.94664	-1.31289	2.52512e-05	-1.97091	-1.31482
8885089	chr11:8885089:G:C	1.18769e-09	8.05847	-0.868224	2.04877e-05	-1.82481	-1.2582	2.96701e-05	-1.86751	-1.25695
8885315	chr11:8885315:T:G	9.52291e-10	7.83475	-0.865401	2.11117e-05	-1.7961	-1.25691	3.04424e-05	-1.84313	-1.25564
8885934	chr11:8885934:T:C	2.66599e-13	-2.56695e-10	-1.21153	0.000150067	-2.56695e-10	-1.09175	0.000226228	-2.56695e-10	-1.09306
8885955	chr11:8885955:GGGA:G	2.39665e-13	-2.56695e-10	-1.31804	0.000119568	-2.56695e-10	-1.31895	0.000180515	-2.56695e-10	-1.31878
8886036	chr11:8886036:G:C	2.43604e-07	13.2702	-0.756427	1.79145e-05	-1.95189	-1.26534	2.64857e-05	-1.97188	-1.26611
8886114	chr11:8886114:T:C	2.95108e-13	-1.10994	-3.33048e-10	6.28502e-05	-1.96208	-3.33048e-10	9.53151e-05	-1.95741	-3.33048e-10
8886752	chr11:8886752:G:A	1.34378e-13	-1.20134	-0.695278	2.46899e-05	-1.68609	-1.21035	4.03774e-05	-1.60606	-1.21027
8886842	chr11:8886842:G:A	1.42151e-07	11.9128	0.0623628	2.09165e-05	-1.97178	-1.09051	3.21649e-05	-1.95502	-1.0887
8887229	chr11:8887229:A:C	2.36846e-13	-2.56695e-10	-1.32987	0.000122723	-2.56695e-10	-1.29291	0.000185374	-2.56695e-10	-1.29222
8887821	chr11:8887821:A:G	6.51128e-13	-2.56695e-10	-0.31857	0.000301358	-2.56695e-10	-0.394536	0.000472975	-2.56695e-10	-0.355559
8887827	chr11:8887827:G:C	2.37224e-13	-1.32827	-3.33048e-10	6.22318e-05	-1.97197	-3.33048e-10	9.40426e-05	-1.97085	-3.33048e-10
8888185	chr11:8888185:G:A	2.18872e-07	12.9925	-0.585798	1.7277e-05	-1.93687	-1.31659	2.52364e-05	-1.96803	-1.31829
8888373	chr11:8888373:T:C	1.63517e-11	-2.56695e-10	2.90481	0.00102268	-2.56695e-10	0.827348	0.0016303	-2.56695e-10	0.881921
8889073	chr11:8889073:A:C	2.76444e-13	-1.17527	-3.33048e-10	6.24801e-05	-1.96799	-3.33048e-10	9.46132e-05	-1.9648	-3.33048e-10
8889671	chr11:8889671:G:A	1.714e-13	-1.65328	-3.33048e-10	0.000334157	-0.291225	-3.33048e-10	0.000482063	-0.336526	-3.33048e-10
8890157	chr11:8890157:T:G	6.70419e-13	-2.56695e-10	-0.289373	0.000119959	-2.56695e-10	-1.31569	0.00018135	-2.56695e-10	-1.31417
8890623	chr11:8890623:C:T	2.70933e-13	-1.1954	-3.33048e-10	6.23945e-05	-1.96936	-3.33048e-10	9.44384e-05	-1.96665	-3.33048e-10
8890681	chr11:8890681:A:G	4.53805e-07	13.4212	-0.285334	2.24342e-05	-1.95806	-1.03419	3.33363e-05	-1.97229	-1.03566
8890989	chr11:8890989:A:G	6.75184e-14	-1.28775	-1.29713	1.65266e-05	-1.9723	-1.32556	2.49627e-05	-1.97178	-1.32544
8891204	chr11:8891204:A:G	7.26291e-14	-1.21424	-1.29767	1.65548e-05	-1.9704	-1.32577	2.5051e-05	-1.96805	-1.32564
8891352	chr11:8891352:C:T	2.84574e-13	-1.14628	-3.33048e-10	6.26298e-05	-1.96559	-3.33048e-10	9.49042e-05	-1.96173	-3.33048e-10
8891513	chr11:8891513:A:T	1.56738e-07	11.9599	0.112939	2.1379e-05	-1.97137	-1.06906	3.29338e-05	-1.95294	-1.06716
8891534	chr11:8891534:G:C	2.75519e-13	-2.56695e-10	-1.17862	0.000187357	-2.56695e-10	-0.869821	0.000286453	-2.56695e-10	-0.857025
8891538	chr11:8891538:G:A	1.4439e-07	11.8774	0.113306	2.13689e-05	-1.97193	-1.06897	3.2839e-05	-1.95591	-1.06708
8891613	chr11:8891613:T:A	1.22022e-11	-2.56695e-10	2.61209	0.000858253	-2.56695e-10	0.652064	0.00136444	-2.56695e-10	0.7039
8891670	chr11:8891670:C:G	4.01739e-14	-1.80986	-1.29419	2.79093e-05	-1.56205	-1.21183	4.13283e-05	-1.587	-1.20605
8891887	chr11:8891887:G:A	9.8916e-14	-1.39483	-0.808173	2.20493e-05	-1.96473	-1.04482	3.39943e-05	-1.9608	-1.0276
8891903	chr11:8891903:T:C	4.3476e-13	-2.56695e-10	-0.722481	0.000136692	-2.56695e-10	-1.18511	0.00020795	-2.56695e-10	-1.1773
8892104	chr11:8892104:A:G	2.79583e-13	-1.16398	-3.33048e-10	6.25346e-05	-1.96711	-3.33048e-10	9.47212e-05	-1.96366	-3.33048e-10
8892359	chr11:8892359:A:T	6.57441e-14	-1.31471	-1.2968	1.65329e-05	-1.97204	-1.32544	2.49536e-05	-1.97227	-1.32531
8892989	chr11:8892989:A:G	2.53373e-13	-2.56695e-10	-1.26241	0.000120458	-2.56695e-10	-1.31153	0.000181904	-2.56695e-10	-1.31112
8893096	chr11:8893096:C:T	7.16438e-14	-1.24558	-1.27999	1.66669e-05	-1.97169	-1.31772	2.52023e-05	-1.97016	-1.3175
8893702	chr11:8893702:A:G	2.85199e-13	-1.14409	-3.33048e-10	6.26398e-05	-1.96543	-3.33048e-10	9.49229e-05	-1.96154	-3.33048e-10
8894139	chr11:8894139:A:C	4.60688e-13	-0.31503	-0.349526	3.66645e-05	-1.46575	-1.03528	6.2099e-05	-1.35088	-1.03499
8894204	chr11:8894204:G:A	1.80806e-10	6.42843	-1.12053	2.15496e-05	-1.70474	-1.32773	3.09139e-05	-1.75591	-1.32748
8894641	chr11:8894641:T:G	3.84135e-13	-2.56695e-10	-0.846283	0.000290706	-2.56695e-10	-0.430522	0.000446338	-2.56695e-10	-0.413524
8894642	chr11:8894642:C:G	3.85799e-13	-2.56695e-10	-0.841959	0.000292541	-2.56695e-10	-0.424229	0.000449188	-2.56695e-10	-0.40716
8894726	chr11:8894726:G:A	3.77938e-12	2.74609	-1.30605	2.73369e-05	-1.46494	-1.32966	4.26276e-05	-1.43257	-1.32953
8894857	chr11:8894857:C:T	8.06971e-13	-2.56695e-10	-0.103989	0.000165355	-2.56695e-10	-0.994739	0.000253719	-2.56695e-10	-0.978374
8894963	chr11:8894963:G:A	1.42523e-12	-2.56695e-10	0.464814	0.000385893	-2.56695e-10	-0.147274	0.000587916	-2.56695e-10	-0.138016
8895078	chr11:8895078:G:C	6.70471e-14	-1.29431	-1.29757	1.6524e-05	-1.97229	-1.32573	2.49536e-05	-1.97198	-1.3256
8895270	chr11:8895270:A:G	6.94052e-14	-1.26586	-1.29146	1.65668e-05	-1.97212	-1.32331	2.50374e-05	-1.97108	-1.32315
8895406	chr11:8895406:A:T	4.27374e-14	-1.73681	-1.30539	3.05612e-05	-1.44776	-1.23534	4.50214e-05	-1.47729	-1.23017
8895520	chr11:8895520:T:C	2.76562e-13	-2.56695e-10	-1.17484	0.000126822	-2.56695e-10	-1.26005	0.000191322	-2.56695e-10	-1.26064
8895678	chr11:8895678:T:A	1.60885e-11	-2.56695e-10	2.88859	0.00104376	-2.56695e-10	0.847749	0.00166338	-2.56695e-10	0.902009
8896066	chr11:8896066:A:G	5.90702e-13	-2.56695e-10	-0.415965	0.000282282	-2.56695e-10	-0.459928	0.000442232	-2.56695e-10	-0.422767
8896190	chr11:8896190:C:T	7.75117e-13	-2.56695e-10	-0.144262	0.000161945	-2.56695e-10	-1.01558	0.000248362	-2.56695e-10	-0.999715
8896390	chr11:8896390:A:G	2.3648e-07	12.9719	-0.487818	1.76414e-05	-1.93586	-1.29672	2.57253e-05	-1.96767	-1.29945
8896429	chr11:8896429:T:C	4.41756e-13	-0.435661	-0.270857	3.6684e-05	-1.52781	-0.972688	6.17148e-05	-1.42011	-0.971971
8896435	chr11:8896435:G:A	4.09165e-13	-2.56695e-10	-0.783159	0.000160464	-2.56695e-10	-1.02476	0.000242124	-2.56695e-10	-1.02515
8896582	chr11:8896582:G:A	7.42673e-13	-2.56695e-10	-0.18702	0.00012129	-2.56695e-10	-1.30465	0.000183425	-2.56695e-10	-1.3028
8896607	chr11:8896607:A:G	4.04118e-14	-1.80799	-1.29016	2.82586e-05	-1.55597	-1.20546	4.18326e-05	-1.58138	-1.19954
8896613	chr11:8896613:A:T	9.52896e-10	7.91238	-0.942398	2.02691e-05	-1.80708	-1.28666	2.92637e-05	-1.85256	-1.2857
8897103	chr11:8897103:A:T	2.7212e-13	-2.56695e-10	-1.19103	0.000180278	-2.56695e-10	-0.908335	0.000271313	-2.56695e-10	-0.911328
8897357	chr11:8897357:A:C	8.69729e-13	-2.56695e-10	-0.029095	0.000124293	-2.56695e-10	-1.28019	0.000188135	-2.56695e-10	-1.27744
8897746	chr11:8897746:T:C	5.2589e-13	-0.532185	-3.33048e-10	7.7139e-05	-1.75723	-3.33048e-10	0.000118465	-1.73998	-3.33048e-10
8898286	chr11:8898286:A:G	1.96408e-13	-1.51708	-3.33048e-10	6.3246e-05	-1.9558	-3.33048e-10	9.55936e-05	-1.95449	-3.33048e-10
8898319	chr11:8898319:A:G	6.94457e-14	-1.25887	-1.29786	1.65273e-05	-1.97199	-1.32583	2.49814e-05	-1.97076	-1.32571
8898452	chr11:8898452:A:G	7.02501e-14	-1.2478	-1.29741	1.65345e-05	-1.97172	-1.32567	2.49994e-05	-1.97021	-1.32554
8898603	chr11:8898603:A:G	4.2966e-14	-1.74061	-1.29625	3.09944e-05	-1.45312	-1.21591	4.57352e-05	-1.4815	-1.21024
8899029	chr11:8899029:A:G	4.5972e-14	-1.68007	-1.28918	3.43541e-05	-1.36295	-1.20316	5.05776e-05	-1.3939	-1.19719
8899155	chr11:8899155:A:C	7.09173e-14	-1.23133	-1.30444	1.65055e-05	-1.97114	-1.328	2.49653e-05	-1.9692	-1.32791
8899157	chr11:8899157:A:G	2.8231e-07	13.2531	-0.591882	1.70745e-05	-1.94817	-1.31708	2.51438e-05	-1.97124	-1.31875
8899280	chr11:8899280:AGGG:A	6.83476e-13	-2.56695e-10	-0.270085	0.00032494	-2.56695e-10	-0.319195	0.000510515	-2.56695e-10	-0.27918
8900168	chr11:8900168:A:G	7.23127e-14	-1.21837	-1.29791	1.65496e-05	-1.97061	-1.32586	2.50404e-05	-1.96837	-1.32573
8900202	chr11:8900202:G:C	2.94143e-07	13.1755	-0.473238	1.75252e-05	-1.94548	-1.29372	2.57232e-05	-1.97063	-1.29657
8900459	chr11:8900459:TGTGTTGGC:T	1.51644e-13	-0.782171	-0.993567	2.04108e-05	-1.97219	-1.11458	3.08776e-05	-1.97136	-1.1132
8900556	chr11:8900556:G:A	1.91991e-13	-1.53983	-3.33048e-10	6.22112e-05	-1.9723	-3.33048e-10	9.39267e-05	-1.97209	-3.33048e-10
8900674	chr11:8900674:A:T	6.64678e-14	-1.28668	-1.31388	1.64568e-05	-1.9723	-1.32979	2.48522e-05	-1.97189	-1.32977
8900675	chr11:8900675:T:A	9.00121e-13	-2.56695e-10	0.00525306	0.000125106	-2.56695e-10	-1.27367	0.000189399	-2.56695e-10	-1.27074
8901572	chr11:8901572:A:G	5.95728e-13	-2.56695e-10	-0.407492	0.000284149	-2.56695e-10	-0.453336	0.000445237	-2.56695e-10	-0.415993
8901981	chr11:8901981:C:T	3.11683e-07	13.1772	-0.416994	1.77507e-05	-1.94574	-1.28067	2.60468e-05	-1.9707	-1.28401
8902026	chr11:8902026:G:A	6.87341e-14	-1.26862	-1.29841	1.6521e-05	-1.97218	-1.32603	2.49646e-05	-1.97123	-1.32591
8902177	chr11:8902177:G:A	7.4212e-14	-1.19412	-1.29623	1.65814e-05	-1.96931	-1.32524	2.51035e-05	-1.96649	-1.3251
8902195	chr11:8902195:A:T	7.69945e-14	-1.15476	-1.29878	1.6614e-05	-1.96643	-1.32616	2.51763e-05	-1.96265	-1.32604
8902231	chr11:8902231:T:C	4.19066e-14	-1.77207	-1.28976	2.99245e-05	-1.5003	-1.20386	4.42281e-05	-1.52735	-1.19789
8902405	chr11:8902405:C:T	9.57188e-13	1.18122	-1.1145	4.30426e-05	-1.02301	-1.31763	5.99145e-05	-1.10445	-1.31723
8902846	chr11:8902846:T:C	8.51308e-11	5.76872	-1.21405	2.47581e-05	-1.57009	-1.32359	3.50178e-05	-1.63477	-1.32397
8903005	chr11:8903005:A:G	4.50713e-14	-1.67753	-1.3115	3.2856e-05	-1.36528	-1.24542	4.83242e-05	-1.39615	-1.24052
8903179	chr11:8903179:ATTTAT:A	2.47555e-13	-2.56695e-10	-1.28564	0.000144961	-2.56695e-10	-1.12637	0.000220586	-2.56695e-10	-1.11831
8903421	chr11:8903421:A:T	1.77947e-13	-1.61579	-3.33048e-10	0.000312186	-0.359236	-3.33048e-10	0.000453423	-0.397776	-3.33048e-10
8904064	chr11:8904064:C:T	3.37766e-12	2.65252	-1.32485	2.70249e-05	-1.48877	-1.3173	4.20493e-05	-1.45775	-1.31801
8904644	chr11:8904644:T:C	3.74643e-13	-2.56695e-10	-0.871303	0.000162303	-2.56695e-10	-1.01337	0.000245277	-2.56695e-10	-1.01221
8904658	chr11:8904658:C:T	9.2898e-13	-2.56695e-10	0.0368106	0.000167114	-2.56695e-10	-0.984161	0.00025662	-2.56695e-10	-0.967002
8905066	chr11:8905066:AAAT:A	1.41974e-13	-1.84163	-3.33048e-10	0.000183907	-0.888406	-3.33048e-10	0.000281231	-0.875426	-3.33048e-10
8905132	chr11:8905132:A:C	4.9286e-13	-0.355572	-0.241478	3.81933e-05	-1.48329	-0.976889	6.44702e-05	-1.37155	-0.97685
8905515	chr11:8905515:C:A	2.90027e-13	-1.1273	-3.33048e-10	6.45647e-05	-1.93517	-3.33048e-10	9.73394e-05	-1.9364	-3.33048e-10
8905659	chr11:8905659:G:C	4.68713e-13	0.552499	-1.19979	7.15043e-05	-0.603181	-1.2299	9.73621e-05	-0.712216	-1.22395
8905669	chr11:8905669:C:T	2.66624e-13	-1.21144	-3.33048e-10	6.23576e-05	-1.96995	-3.33048e-10	9.43572e-05	-1.96751	-3.33048e-10
8905703	chr11:8905703:CAT:C	6.22382e-13	-2.56695e-10	-0.363722	0.00029559	-2.56695e-10	-0.413862	0.000463542	-2.56695e-10	-0.375704
8905971	chr11:8905971:G:A	7.21943e-13	1.07423	-1.28956	4.53357e-05	-0.976839	-1.3119	6.28435e-05	-1.06151	-1.31244
8906169	chr11:8906169:A:G	6.55881e-13	-2.56695e-10	-0.311297	0.000310924	-2.56695e-10	-0.363286	0.000488117	-2.56695e-10	-0.324046
8906273	chr11:8906273:T:C	3.45515e-13	-2.56695e-10	-0.95224	0.000229461	-2.56695e-10	-0.667102	0.000350534	-2.56695e-10	-0.655143
8906925	chr11:8906925:G:C	5.1572e-13	-0.298182	-0.25353	3.914e-05	-1.45214	-0.983552	6.62575e-05	-1.33752	-0.983534
8906995	chr11:8906995:C:T	4.41569e-14	-1.8888	-1.12073	2.12477e-05	-1.78804	-1.25854	3.14069e-05	-1.81256	-1.25501
8907068	chr11:8907068:C:G	3.79726e-07	13.5241	-0.566429	1.69352e-05	-1.96007	-1.31338	2.52084e-05	-1.97215	-1.31528
8907244	chr11:8907244:T:A	4.48893e-13	-0.405386	-0.285106	3.69362e-05	-1.50703	-0.986612	6.21751e-05	-1.39844	-0.986211
8907433	chr11:8907433:G:C	2.52726e-13	-2.56695e-10	-1.26497	0.000120201	-2.56695e-10	-1.31367	0.000181394	-2.56695e-10	-1.31393
8907672	chr11:8907672:G:A	4.30745e-13	-2.56695e-10	-0.731761	0.000151495	-2.56695e-10	-1.08228	0.000227699	-2.56695e-10	-1.08658
8907876	chr11:8907876:T:A	6.15416e-13	-2.56695e-10	-0.374979	0.000292474	-2.56695e-10	-0.424459	0.000458559	-2.56695e-10	-0.386511
8908610	chr11:8908610:G:A	4.31982e-14	-1.74294	-1.28854	3.16678e-05	-1.46849	-1.17904	4.67499e-05	-1.49714	-1.17265
8908780	chr11:8908780:G:A	4.10157e-13	-2.56695e-10	-0.780736	0.000146802	-2.56695e-10	-1.11375	0.000220711	-2.56695e-10	-1.11775
8908932	chr11:8908932:G:A	3.13236e-13	-1.05032	-3.33048e-10	6.32802e-05	-1.95526	-3.33048e-10	9.60855e-05	-1.94936	-3.33048e-10
8909275	chr11:8909275:G:T	2.4467e-13	-1.29737	-3.33048e-10	6.23182e-05	-1.97058	-3.33048e-10	9.42568e-05	-1.96858	-3.33048e-10
8909406	chr11:8909406:GGAA:G	1.04283e-12	-2.56695e-10	0.152415	0.000790173	-2.56695e-10	0.569417	0.00120319	-2.56695e-10	0.578132
8909546	chr11:8909546:C:T	4.26596e-14	-1.74274	-1.30128	3.09571e-05	-1.47226	-1.19797	4.57136e-05	-1.49999	-1.19222
8909756	chr11:8909756:G:A	2.834e-13	-1.15042	-3.33048e-10	6.2584e-05	-1.96633	-3.33048e-10	9.48165e-05	-1.96266	-3.33048e-10
8909976	chr11:8909976:A:G	1.35664e-13	-1.88709	-3.33048e-10	7.15766e-05	-1.83207	-3.33048e-10	0.00010665	-1.84504	-3.33048e-10
8911081	chr11:8911081:C:T	4.31771e-13	-2.56695e-10	-0.729381	0.000154157	-2.56695e-10	-1.06486	0.000233301	-2.56695e-10	-1.06227
8911150	chr11:8911150:G:A	2.49081e-13	-2.56695e-10	-1.2795	0.000151638	-2.56695e-10	-1.08134	0.000231031	-2.56695e-10	-1.07205
8911273	chr11:8911273:C:T	2.52119e-13	-2.56695e-10	-1.26738	0.000155644	-2.56695e-10	-1.05526	0.000237246	-2.56695e-10	-1.0455
8911297	chr11:8911297:C:T	2.83785e-13	-2.56695e-10	-1.14906	0.000125772	-2.56695e-10	-1.26836	0.000189845	-2.56695e-10	-1.26839
8911517	chr11:8911517:G:A	6.1349e-12	1.79259	0.131881	8.26836e-05	-1.3988	-0.289014	0.000118997	-1.46821	-0.267288
8912106	chr11:8912106:AG:A	7.97133e-09	8.74133	0.352752	3.86657e-05	-1.96197	-0.485916	5.85895e-05	-1.97025	-0.473794
8912160	chr11:8912160:G:A	2.67757e-13	-1.2072	-3.33048e-10	6.22391e-05	-1.97185	-3.33048e-10	9.40739e-05	-1.97052	-3.33048e-10
8912236	chr11:8912236:C:T	5.10139e-12	1.73999	-3.33048e-10	0.000579121	0.258676	-3.33048e-10	0.000914005	0.303235	-3.33048e-10
8912242	chr11:8912242:G:A	5.31858e-14	-1.50929	-1.31419	4.15602e-05	-1.15264	-1.22305	6.07787e-05	-1.18941	-1.21796
8912306	chr11:8912306:T:G	1.10642e-08	9.40568	0.0162658	3.54125e-05	-1.89842	-0.637351	5.22505e-05	-1.93069	-0.627859
8912937	chr11:8912937:T:C	5.788e-13	-2.56695e-10	-0.436319	0.000145301	-2.56695e-10	-1.12403	0.00022203	-2.56695e-10	-1.11179
8913096	chr11:8913096:G:GTCTCCATC	2.53147e-13	-2.56695e-10	-1.26331	0.000121566	-2.56695e-10	-1.30238	0.000184108	-2.56695e-10	-1.29908
8913195	chr11:8913195:A:G	2.51395e-13	-2.56695e-10	-1.27025	0.000155295	-2.56695e-10	-1.05751	0.000236714	-2.56695e-10	-1.04775
8913404	chr11:8913404:T:C	2.16998e-09	8.99195	-1.199	1.94885e-05	-1.89391	-1.2391	2.84061e-05	-1.92717	-1.24083
8913441	chr11:8913441:G:A	4.20716e-09	8.79058	-0.335555	1.94819e-05	-1.95995	-1.17339	2.90824e-05	-1.9694	-1.17507
8913934	chr11:8913934:T:C	1.47401e-11	2.80105	-3.33048e-10	0.000991244	0.796126	-3.33048e-10	0.00147841	0.784125	-3.33048e-10
8914760	chr11:8914760:T:C	3.81141e-13	-2.56695e-10	-0.854106	0.000164	-2.56695e-10	-1.00297	0.000247818	-2.56695e-10	-1.0019
8914913	chr11:8914913:G:C	2.69765e-13	-2.56695e-10	-1.19973	0.000156691	-2.56695e-10	-1.04856	0.000237247	-2.56695e-10	-1.0455
8914917	chr11:8914917:T:C	2.86246e-13	-1.14043	-3.33048e-10	6.27605e-05	-1.96351	-3.33048e-10	9.51419e-05	-1.95923	-3.33048e-10
8915437	chr11:8915437:T:C	5.01817e-08	11.8594	-0.925551	1.96742e-05	-1.94634	-1.17719	2.9036e-05	-1.97053	-1.17553
8915453	chr11:8915453:TC:T	2.5527e-12	-2.56695e-10	1.04763	0.000628895	-2.56695e-10	0.34113	0.000960572	-2.56695e-10	0.352929
8915845	chr11:8915845:T:A	4.50539e-14	-1.75687	-1.23254	3.42045e-05	-1.49308	-1.0774	5.06252e-05	-1.5205	-1.06965
8916041	chr11:8916041:C:T	4.79046e-12	-2.56695e-10	1.67711	0.000471106	-2.56695e-10	0.0522478	0.000741678	-2.56695e-10	0.0943144
8916256	chr11:8916256:CCT:C	4.16251e-12	-2.56695e-10	1.5366	0.000429011	-2.56695e-10	-0.0413516	0.000674506	-2.56695e-10	-0.000619485
8916497	chr11:8916497:C:T	2.62037e-13	-1.22879	-3.33048e-10	6.23299e-05	-1.97039	-3.33048e-10	9.42932e-05	-1.96819	-3.33048e-10
8916502	chr11:8916502:A:T	2.09983e-07	12.8986	-0.533386	1.70687e-05	-1.97044	-1.29514	2.58218e-05	-1.96563	-1.29775
8916577	chr11:8916577:G:A	1.08106e-11	2.05757	0.433433	6.73814e-05	-1.69917	-0.1933	9.85368e-05	-1.74513	-0.179039
8916739	chr11:8916739:T:C	1.08812e-12	-2.56695e-10	0.194932	0.00039225	-2.56695e-10	-0.130935	0.000599259	-2.56695e-10	-0.118906
8917240	chr11:8917240:A:G	3.01406e-07	13.4	-0.673263	1.66152e-05	-1.9709	-1.32162	2.51928e-05	-1.96517	-1.32287
8917272	chr11:8917272:T:C	1.30351e-13	-0.985643	-0.9414	2.14869e-05	-1.96698	-1.06841	3.23917e-05	-1.96969	-1.06701
8917387	chr11:8917387:C:T	5.06191e-09	8.58604	0.0539425	3.15458e-05	-1.96101	-0.690388	4.76971e-05	-1.96988	-0.679856
8917477	chr11:8917477:T:C	6.82872e-13	-2.56695e-10	-0.270969	0.000172961	-2.56695e-10	-0.949771	0.000264594	-2.56695e-10	-0.936402
8917511	chr11:8917511:G:A	8.1081e-14	-1.183	-1.21883	1.66779e-05	-1.96799	-1.32076	2.53086e-05	-1.96459	-1.31886
8917594	chr11:8917594:A:T	2.51762e-13	-2.56695e-10	-1.26879	0.00012198	-2.56695e-10	-1.29898	0.00018477	-2.56695e-10	-1.29549
8917601	chr11:8917601:T:C	4.7782e-14	-1.83561	-1.09501	2.29454e-05	-1.70416	-1.26556	3.72505e-05	-1.63104	-1.2659
8918283	chr11:8918283:C:T	5.31387e-13	-0.521786	-3.33048e-10	7.86112e-05	-1.73832	-3.33048e-10	0.000120704	-1.72126	-3.33048e-10
8918340	chr11:8918340:A:G	1.73465e-07	13.3028	-1.12858	1.72509e-05	-1.97201	-1.28296	2.63336e-05	-1.96158	-1.28217
8918578	chr11:8918578:C:T	2.79334e-13	-1.16487	-3.33048e-10	6.26104e-05	-1.9659	-3.33048e-10	9.4858e-05	-1.96222	-3.33048e-10
8918596	chr11:8918596:C:T	1.00799e-13	-0.975479	-1.20867	1.68391e-05	-1.95553	-1.3236	2.56254e-05	-1.949	-1.32201
8918602	chr11:8918602:G:A	7.06311e-09	8.89954	0.0735759	3.17431e-05	-1.96842	-0.676737	4.82434e-05	-1.97226	-0.666079
8919096	chr11:8919096:G:A	2.64347e-13	-2.56695e-10	-1.22002	0.00015156	-2.56695e-10	-1.08185	0.000229504	-2.56695e-10	-1.07868
8919156	chr11:8919156:G:T	5.18126e-14	-1.51981	-1.32983	2.04895e-05	-1.94454	-1.13838	3.18605e-05	-1.91695	-1.13628
8919532	chr11:8919532:G:A	2.84342e-13	-1.1471	-3.33048e-10	6.27132e-05	-1.96426	-3.33048e-10	9.50557e-05	-1.96014	-3.33048e-10
8919650	chr11:8919650:T:G	1.48178e-07	13.1385	-1.12181	1.73266e-05	-1.97094	-1.27965	2.63219e-05	-1.96535	-1.27884
8919668	chr11:8919668:A:G	1.13506e-08	10.6613	-1.21375	1.67602e-05	-1.96848	-1.31535	2.52784e-05	-1.96973	-1.31492
8920120	chr11:8920120:C:T	3.83128e-13	-2.56695e-10	-0.848908	0.000121884	-2.56695e-10	-1.29976	0.000183643	-2.56695e-10	-1.30161
8920419	chr11:8920419:C:T	3.36404e-13	-2.56695e-10	-0.978964	0.000126936	-2.56695e-10	-1.25916	0.00019192	-2.56695e-10	-1.25752
8920590	chr11:8920590:G:C	2.60609e-13	-1.23426	-3.33048e-10	6.23144e-05	-1.97064	-3.33048e-10	9.42579e-05	-1.96857	-3.33048e-10
8920879	chr11:8920879:A:T	7.07019e-13	-2.56695e-10	-0.236219	0.00016206	-2.56695e-10	-1.01487	0.000248246	-2.56695e-10	-1.00018
8921123	chr11:8921123:A:G	2.11221e-07	10.1581	2.21305	4.20647e-05	-1.934	-0.42963	6.32669e-05	-1.95561	-0.411624
8921341	chr11:8921341:CAT:C	2.50283e-13	-2.56695e-10	-1.27468	0.000122505	-2.56695e-10	-1.29468	0.000185608	-2.56695e-10	-1.29097
8921395	chr11:8921395:C:T	7.52867e-09	8.96396	0.0729949	3.16739e-05	-1.96961	-0.677731	4.8195e-05	-1.97228	-0.667061
8921452	chr11:8921452:G:A	6.59634e-13	-2.56695e-10	-0.305592	0.000156187	-2.56695e-10	-1.05178	0.000239039	-2.56695e-10	-1.03798
8921566	chr11:8921566:C:G	9.28702e-14	-1.05633	-1.20974	1.66937e-05	-1.96445	-1.32336	2.53565e-05	-1.95982	-1.32174
8921660	chr11:8921660:AT:A	2.50442e-13	-2.56695e-10	-1.27405	0.000122456	-2.56695e-10	-1.29508	0.000185527	-2.56695e-10	-1.2914
8922578	chr11:8922578:G:T	5.39394e-14	-1.58945	-1.21997	4.35201e-05	-1.24588	-1.08373	6.40474e-05	-1.27915	-1.07583
8922892	chr11:8922892:G:C	1.89329e-13	-1.55379	-3.33048e-10	6.80975e-05	-1.88189	-3.33048e-10	0.000103805	-1.87208	-3.33048e-10
8923024	chr11:8923024:T:G	4.83916e-12	-2.56695e-10	1.68722	0.000463085	-2.56695e-10	0.0350751	0.000729185	-2.56695e-10	0.0773275
8923205	chr11:8923205:G:C	2.51038e-13	-2.56695e-10	-1.27167	0.000136881	-2.56695e-10	-1.18372	0.000206416	-2.56695e-10	-1.18471
8923652	chr11:8923652:C:T	4.08286e-13	-2.56695e-10	-0.785309	0.000120769	-2.56695e-10	-1.30896	0.000182015	-2.56695e-10	-1.31051
8924135	chr11:8924135:G:T	2.51625e-13	-2.56695e-10	-1.26934	0.000122037	-2.56695e-10	-1.29851	0.000184864	-2.56695e-10	-1.29498
8924444	chr11:8924444:C:T	5.32962e-14	-1.49268	-1.32873	2.10804e-05	-1.93678	-1.11771	3.28888e-05	-1.90596	-1.11551
8924519	chr11:8924519:CTT:C	4.81303e-14	-1.79329	-1.13008	3.62999e-05	-1.53311	-0.977915	5.39006e-05	-1.559	-0.968462
8924797	chr11:8924797:C:T	2.37765e-13	-2.56695e-10	-1.32599	0.000123805	-2.56695e-10	-1.28413	0.000187376	-2.56695e-10	-1.28148
8924867	chr11:8924867:G:A	2.28905e-11	3.2412	-3.33048e-10	0.00144058	1.16997	-3.33048e-10	0.00215032	1.15877	-3.33048e-10
8924972	chr11:8924972:T:A	2.55453e-13	-1.25424	-3.33048e-10	6.22632e-05	-1.97146	-3.33048e-10	9.41353e-05	-1.96987	-3.33048e-10
8925035	chr11:8925035:G:A	2.64262e-13	-2.56695e-10	-1.22034	0.00014656	-2.56695e-10	-1.1154	0.000221589	-2.56695e-10	-1.11378
8925403	chr11:8925403:G:T	3.17749e-09	9.3559	-1.18158	2.32098e-05	-1.93309	-1.02517	3.4404e-05	-1.95491	-1.02152
8925474	chr11:8925474:A:G	5.53976e-14	-1.56981	-1.21293	4.51025e-05	-1.21612	-1.07778	6.63157e-05	-1.25012	-1.07006
8925632	chr11:8925632:G:A	8.7454e-09	9.04417	0.14259	3.32238e-05	-1.97066	-0.628904	5.06387e-05	-1.97207	-0.617818
8925736	chr11:8925736:G:C	4.86434e-09	9.61635	-1.01618	2.10433e-05	-1.9384	-1.11785	3.10534e-05	-1.95864	-1.12025
8926039	chr11:8926039:C:G	5.85162e-14	-1.41954	-1.30843	1.87077e-05	-1.9124	-1.2615	2.93792e-05	-1.87381	-1.2605
8926510	chr11:8926510:C:T	4.82676e-10	7.50916	-1.21934	2.26777e-05	-1.90505	-1.0764	3.34117e-05	-1.93263	-1.07306
8926511	chr11:8926511:A:G	2.29091e-09	7.8553	-0.00811391	5.37764e-05	-1.90551	-0.21249	8.09502e-05	-1.93305	-0.187715
8926540	chr11:8926540:CA:C	5.32553e-12	-2.56695e-10	1.78299	0.000498502	-2.56695e-10	0.108774	0.000785859	-2.56695e-10	0.152177
8927068	chr11:8927068:G:A	4.62295e-12	-2.56695e-10	1.64151	0.000451731	-2.56695e-10	0.010253	0.000711065	-2.56695e-10	0.0521631
8927133	chr11:8927133:A:T	3.93542e-09	9.55092	-1.16267	1.85558e-05	-1.9331	-1.24895	2.73493e-05	-1.95526	-1.25065
8927547	chr11:8927547:A:G	9.17977e-09	9.08368	0.151557	3.33873e-05	-1.97103	-0.623624	5.0915e-05	-1.97189	-0.612551
8927938	chr11:8927938:T:G	2.5236e-13	-2.56695e-10	-1.26642	0.000155187	-2.56695e-10	-1.0582	0.000236527	-2.56695e-10	-1.04854
8928921	chr11:8928921:T:C	9.88768e-09	9.07131	0.238216	3.52905e-05	-1.97104	-0.568177	5.38422e-05	-1.97188	-0.556663
8929266	chr11:8929266:C:T	3.69871e-13	-2.56695e-10	-0.884123	0.000160161	-2.56695e-10	-1.02665	0.000242012	-2.56695e-10	-1.02561
8929683	chr11:8929683:C:T	5.05113e-14	-1.54762	-1.32746	2.01246e-05	-1.94928	-1.15161	3.12235e-05	-1.92363	-1.14979
8929808	chr11:8929808:T:C	8.21096e-14	-1.10478	-1.28444	1.85837e-05	-1.96101	-1.21954	2.82193e-05	-1.95615	-1.21845
8929935	chr11:8929935:A:G	2.0282e-12	-2.56695e-10	0.817629	0.000525664	-2.56695e-10	0.161827	0.000802091	-2.56695e-10	0.172622
8929986	chr11:8929986:G:A	7.46336e-09	8.88748	0.140764	3.30875e-05	-1.96839	-0.635287	5.0303e-05	-1.97226	-0.624279
8930059	chr11:8930059:G:A	2.00331e-12	-2.56695e-10	0.805279	0.000525344	-2.56695e-10	0.161219	0.000801645	-2.56695e-10	0.172066
8930341	chr11:8930341:G:A	2.42443e-13	-2.56695e-10	-1.30651	0.000120208	-2.56695e-10	-1.31361	0.000181868	-2.56695e-10	-1.31132
8930352	chr11:8930352:G:T	2.55986e-13	-2.56695e-10	-1.25215	0.000120669	-2.56695e-10	-1.30978	0.00018266	-2.56695e-10	-1.30697
8930608	chr11:8930608:A:C	4.92535e-13	-2.56695e-10	-0.597711	0.000228628	-2.56695e-10	-0.67074	0.000346618	-2.56695e-10	-0.666376
8930877	chr11:8930877:G:A	4.79137e-13	-2.56695e-10	-0.625291	0.000222731	-2.56695e-10	-0.696871	0.000337649	-2.56695e-10	-0.692594
8931002	chr11:8931002:G:A	2.61836e-13	-1.22956	-3.33048e-10	6.23294e-05	-1.9704	-3.33048e-10	9.42918e-05	-1.96821	-3.33048e-10
8931276	chr11:8931276:C:T	4.94629e-12	-2.56695e-10	1.70912	0.000471734	-2.56695e-10	0.0535809	0.000742976	-2.56695e-10	0.0960631
8931610	chr11:8931610:G:A	5.39301e-14	-1.51729	-1.29229	2.38112e-05	-1.94352	-0.989157	3.70836e-05	-1.91534	-0.986083
8931701	chr11:8931701:T:C	2.68757e-13	-1.20347	-3.33048e-10	6.24256e-05	-1.96886	-3.33048e-10	9.44964e-05	-1.96604	-3.33048e-10
8932024	chr11:8932024:C:A	4.72143e-14	-1.76745	-1.17513	3.49481e-05	-1.50138	-1.04759	5.18174e-05	-1.528	-1.03888
8932112	chr11:8932112:C:T	2.73613e-13	-1.18556	-3.33048e-10	6.25072e-05	-1.96755	-3.33048e-10	9.46594e-05	-1.96431	-3.33048e-10
8932174	chr11:8932174:T:C	2.7681e-13	-1.17395	-3.33048e-10	6.25637e-05	-1.96665	-3.33048e-10	9.47694e-05	-1.96315	-3.33048e-10
8932457	chr11:8932457:C:T	1.0616e-13	-1.74469	-0.387642	7.04581e-05	-1.67174	-0.176073	0.000106889	-1.66964	-0.173169
8932869	chr11:8932869:A:G	4.33094e-13	-2.56695e-10	-0.726321	0.000167699	-2.56695e-10	-0.980665	0.000253068	-2.56695e-10	-0.980943
8932954	chr11:8932954:T:C	2.78199e-13	-1.16894	-3.33048e-10	6.26016e-05	-1.96604	-3.33048e-10	9.48445e-05	-1.96236	-3.33048e-10
8933060	chr11:8933060:G:A	8.63802e-13	-2.56695e-10	-0.035933	0.000468341	-2.56695e-10	0.0463622	0.000715	-2.56695e-10	0.0576822
8933116	chr11:8933116:G:A	4.02626e-13	-2.56695e-10	-0.799269	0.000145207	-2.56695e-10	-1.12467	0.000218421	-2.56695e-10	-1.12817
8933725	chr11:8933725:C:T	7.42363e-08	12.6242	-1.29867	2.40962e-05	-1.95472	-0.966061	3.61608e-05	-1.97218	-0.954443
8933861	chr11:8933861:G:A	2.58718e-13	-1.24154	-3.33048e-10	6.22951e-05	-1.97095	-3.33048e-10	9.42138e-05	-1.96903	-3.33048e-10
8933908	chr11:8933908:A:G	5.99162e-14	-1.39407	-1.31026	1.89873e-05	-1.90321	-1.25585	2.98827e-05	-1.86253	-1.25479
8933945	chr11:8933945:G:T	2.82329e-13	-1.1542	-3.33048e-10	6.26788e-05	-1.96481	-3.33048e-10	9.49854e-05	-1.96088	-3.33048e-10
8934563	chr11:8934563:G:A	2.4782e-13	-1.28457	-3.33048e-10	6.22189e-05	-1.97218	-3.33048e-10	9.40006e-05	-1.9713	-3.33048e-10
8934718	chr11:8934718:T:C	5.1398e-14	-1.68878	-1.1689	3.84494e-05	-1.37931	-1.07418	5.68538e-05	-1.40859	-1.06553
8934930	chr11:8934930:A:G	4.48492e-09	9.64171	-1.12275	1.90355e-05	-1.94057	-1.21596	2.81242e-05	-1.95997	-1.218
8934934	chr11:8934934:A:G	2.75941e-13	-1.17709	-3.33048e-10	6.25554e-05	-1.96678	-3.33048e-10	9.47492e-05	-1.96337	-3.33048e-10
8935118	chr11:8935118:A:G	2.37773e-13	-2.56695e-10	-1.32596	0.000123822	-2.56695e-10	-1.28399	0.000187402	-2.56695e-10	-1.28134
8935298	chr11:8935298:C:T	4.99392e-12	-2.56695e-10	1.7187	0.000475095	-2.56695e-10	0.0606796	0.000748264	-2.56695e-10	0.103155
8935471	chr11:8935471:A:G	6.3054e-14	-1.55407	-1.09921	5.08195e-05	-1.17978	-0.994773	7.48954e-05	-1.21339	-0.985115
8935561	chr11:8935561:TAAAG:T	2.47788e-13	-2.56695e-10	-1.2847	0.000123815	-2.56695e-10	-1.28404	0.000187686	-2.56695e-10	-1.27983
8935577	chr11:8935577:G:A	3.66144e-13	-0.894249	-3.33048e-10	7.97155e-05	-1.72437	-3.33048e-10	0.00011827	-1.74163	-3.33048e-10
8936187	chr11:8936187:G:A	2.61624e-13	-1.23037	-3.33048e-10	6.23293e-05	-1.9704	-3.33048e-10	9.42927e-05	-1.9682	-3.33048e-10
8936225	chr11:8936225:T:C	2.99418e-09	9.26799	-1.15308	1.90491e-05	-1.91716	-1.23865	2.7937e-05	-1.94418	-1.24047
8936630	chr11:8936630:A:G	6.22068e-13	-2.56695e-10	-0.364227	0.000142033	-2.56695e-10	-1.14677	0.000217049	-2.56695e-10	-1.13448
8936634	chr11:8936634:G:A	3.43216e-09	9.52208	-1.27066	1.75393e-05	-1.94075	-1.29764	2.59439e-05	-1.96014	-1.29852
8936646	chr11:8936646:G:T	2.57718e-13	-2.56695e-10	-1.24541	0.000118863	-2.56695e-10	-1.32487	0.000179335	-2.56695e-10	-1.32534
8936653	chr11:8936653:A:G	2.36922e-13	-2.56695e-10	-1.32955	0.0001252	-2.56695e-10	-1.27292	0.000189311	-2.56695e-10	-1.27121
8936690	chr11:8936690:T:C	2.38149e-13	-2.56695e-10	-1.32438	0.000121967	-2.56695e-10	-1.29908	0.000184355	-2.56695e-10	-1.29774
8936868	chr11:8936868:C:T	2.39569e-13	-2.56695e-10	-1.31843	0.000119714	-2.56695e-10	-1.31773	0.000180742	-2.56695e-10	-1.31753
8936945	chr11:8936945:T:C	5.31021e-14	-1.65719	-1.16787	4.0473e-05	-1.32142	-1.08078	5.97651e-05	-1.35183	-1.07235
8937131	chr11:8937131:T:A	7.01195e-12	2.05809	-3.33048e-10	0.000757543	0.527246	-3.33048e-10	0.00120023	0.575668	-3.33048e-10
8937356	chr11:8937356:T:C	5.6279e-14	-1.45413	-1.31282	1.86933e-05	-1.92324	-1.25143	2.92535e-05	-1.88826	-1.25034
8937473	chr11:8937473:G:A	9.20652e-10	8.15048	-1.21492	1.78308e-05	-1.9461	-1.27581	2.64457e-05	-1.96226	-1.27725
8937823	chr11:8937823:G:A	1.09362e-08	9.28839	0.121923	3.2785e-05	-1.97197	-0.640897	5.02652e-05	-1.96678	-0.630512
8937964	chr11:8937964:T:G	3.41277e-12	2.63751	-1.29951	2.87004e-05	-1.43838	-1.30754	3.98381e-05	-1.52096	-1.30882
8938097	chr11:8938097:C:T	2.96117e-13	-2.56695e-10	-1.10652	0.000120453	-2.56695e-10	-1.31157	0.000181583	-2.56695e-10	-1.31289
8938242	chr11:8938242:C:G	5.20288e-13	-2.56695e-10	-0.542894	0.000118262	-2.56695e-10	-1.32993	0.00017853	-2.56695e-10	-1.32984
8938992	chr11:8938992:A:C	1.74046e-09	8.73774	-1.16536	1.9465e-05	-1.88846	-1.24576	2.83359e-05	-1.92293	-1.24754
8938997	chr11:8938997:G:A	4.52159e-13	-2.56695e-10	-0.683243	0.000173258	-2.56695e-10	-0.948051	0.000261469	-2.56695e-10	-0.948286
8939426	chr11:8939426:G:A	9.54431e-10	8.1828	-1.21121	1.78339e-05	-1.94869	-1.27304	2.64769e-05	-1.96379	-1.27454
8939486	chr11:8939486:G:A	5.34356e-13	-2.56695e-10	-0.516215	0.000118293	-2.56695e-10	-1.32967	0.0001786	-2.56695e-10	-1.32945
8939700	chr11:8939700:C:T	2.34863e-09	9.0298	-1.15774	1.91278e-05	-1.91155	-1.24014	2.80036e-05	-1.94028	-1.24199
8939754	chr11:8939754:G:T	5.3963e-13	-2.56695e-10	-0.506393	0.000118334	-2.56695e-10	-1.32932	0.00017868	-2.56695e-10	-1.329
8940085	chr11:8940085:C:T	8.54356e-09	9.10687	0.0565416	3.45615e-05	-1.97222	-0.587876	5.2784e-05	-1.9701	-0.578292
8940742	chr11:8940742:A:G	2.2e-09	9.0181	-1.21141	1.8411e-05	-1.91029	-1.27959	2.6958e-05	-1.93939	-1.28093
8940864	chr11:8940864:T:C	2.51042e-09	9.14689	-1.2082	1.82818e-05	-1.91949	-1.27744	2.68365e-05	-1.94603	-1.2788
8940959	chr11:8940959:G:A	3.21384e-13	-2.56695e-10	-1.02464	0.000137378	-2.56695e-10	-1.1801	0.000207123	-2.56695e-10	-1.18129
8940965	chr11:8940965:C:T	2.43761e-13	-2.56695e-10	-1.30109	0.000143885	-2.56695e-10	-1.13382	0.000218975	-2.56695e-10	-1.12564
8941217	chr11:8941217:A:G	7.76224e-12	2.13048	0.0292714	6.50448e-05	-1.55705	-0.370707	9.4406e-05	-1.61603	-0.350965
8941230	chr11:8941230:G:A	1.84198e-13	-1.58126	-3.33048e-10	6.42257e-05	-1.94043	-3.33048e-10	9.62799e-05	-1.94734	-3.33048e-10
8941557	chr11:8941557:TG:T	6.0237e-13	-2.56695e-10	-0.396405	0.000137659	-2.56695e-10	-1.17806	0.000209985	-2.56695e-10	-1.16756
8941583	chr11:8941583:T:C	7.86022e-14	-1.88281	-0.550062	2.61014e-05	-1.54138	-1.29947	3.81146e-05	-1.57739	-1.29661
8941609	chr11:8941609:G:C	1.24604e-13	-1.97214	-3.33048e-10	0.000132908	-1.21318	-3.33048e-10	0.000198899	-1.2218	-3.33048e-10
8941969	chr11:8941969:C:T	3.45758e-13	-2.56695e-10	-0.951537	0.000133102	-2.56695e-10	-1.21172	0.000200388	-2.56695e-10	-1.21435
8942256	chr11:8942256:G:A	1.61347e-13	-1.71372	-3.33048e-10	6.62731e-05	-1.90905	-3.33048e-10	9.91015e-05	-1.91846	-3.33048e-10
8942262	chr11:8942262:G:A	1.74585e-13	-1.63487	-3.33048e-10	6.5405e-05	-1.92224	-3.33048e-10	9.78649e-05	-1.93101	-3.33048e-10
8942857	chr11:8942857:G:A	2.11692e-09	8.98171	-1.21351	1.8434e-05	-1.90758	-1.28106	2.69723e-05	-1.93741	-1.28238
8943083	chr11:8943083:T:A	2.45946e-13	-2.56695e-10	-1.29216	0.000147201	-2.56695e-10	-1.11104	0.000224123	-2.56695e-10	-1.1024
8943144	chr11:8943144:A:G	9.80608e-09	9.28986	0.0113748	3.34674e-05	-1.97198	-0.620284	5.12565e-05	-1.96684	-0.610914
8943185	chr11:8943185:G:A	2.64165e-13	-2.56695e-10	-1.2207	0.000146486	-2.56695e-10	-1.1159	0.000221476	-2.56695e-10	-1.11429
8943391	chr11:8943391:T:C	4.46722e-14	-1.91633	-1.08159	3.22848e-05	-1.6482	-0.980037	4.77153e-05	-1.67943	-0.969922
8943546	chr11:8943546:A:T	2.8944e-13	-2.56695e-10	-1.12933	0.000188872	-2.56695e-10	-0.861763	0.000288579	-2.56695e-10	-0.849632
8943929	chr11:8943929:A:G	4.49001e-14	-1.91514	-1.0777	3.33281e-05	-1.62284	-0.973598	4.91509e-05	-1.65631	-0.963397
8944151	chr11:8944151:T:C	7.97436e-09	9.03672	0.0577418	3.49955e-05	-1.97107	-0.576545	5.33178e-05	-1.97188	-0.566454
8944308	chr11:8944308:T:G	1.91083e-13	-1.54457	-3.33048e-10	6.30753e-05	-1.95851	-3.33048e-10	9.51051e-05	-1.95962	-3.33048e-10
8944448	chr11:8944448:G:A	6.28777e-09	8.77822	0.0786235	6.04119e-05	-1.86844	-0.133213	9.00465e-05	-1.90671	-0.107561
8944555	chr11:8944555:C:T	7.91521e-13	-2.56695e-10	-0.123321	0.000327511	-2.56695e-10	-0.311313	0.000505439	-2.56695e-10	-0.289173
8944591	chr11:8944591:G:A	1.76219e-13	-1.62555	-3.33048e-10	7.32938e-05	-1.80836	-3.33048e-10	0.000111989	-1.7962	-3.33048e-10
8944828	chr11:8944828:A:G	5.81052e-13	-2.56695e-10	-0.432435	0.000137557	-2.56695e-10	-1.17879	0.000209702	-2.56695e-10	-1.16891
8944834	chr11:8944834:G:C	2.41902e-13	-2.56695e-10	-1.30874	0.000139949	-2.56695e-10	-1.16156	0.000212896	-2.56695e-10	-1.1538
8944835	chr11:8944835:G:T	2.42036e-13	-2.56695e-10	-1.30819	0.000140162	-2.56695e-10	-1.16003	0.000213228	-2.56695e-10	-1.15224
8944964	chr11:8944964:A:C	7.00643e-14	-1.25075	-1.29711	1.95567e-05	-1.85296	-1.27655	3.11181e-05	-1.80119	-1.27562
8945676	chr11:8945676:C:T	5.00035e-13	-2.56695e-10	-0.582598	0.000118296	-2.56695e-10	-1.32965	0.000178535	-2.56695e-10	-1.32982
8945963	chr11:8945963:G:A	4.71865e-13	-2.56695e-10	-0.640583	0.000118421	-2.56695e-10	-1.32859	0.000178685	-2.56695e-10	-1.32898
8946032	chr11:8946032:GTTTA:G	2.90304e-07	13.2213	-0.532134	1.69902e-05	-1.96974	-1.30046	2.56456e-05	-1.96732	-1.30291
8946045	chr11:8946045:T:G	6.46991e-09	8.79984	0.085557	6.06541e-05	-1.87502	-0.122632	9.05798e-05	-1.91173	-0.096636
8946250	chr11:8946250:C:T	6.0331e-12	-2.56695e-10	1.90774	0.00054295	-2.56695e-10	0.194183	0.000856815	-2.56695e-10	0.238622
8946649	chr11:8946649:A:G	1.61296e-13	-1.71404	-3.33048e-10	6.79143e-05	-1.88459	-3.33048e-10	0.000101311	-1.8964	-3.33048e-10
8946782	chr11:8946782:C:T	3.46078e-13	-2.56695e-10	-0.950611	0.000120907	-2.56695e-10	-1.30781	0.000182391	-2.56695e-10	-1.30845
8946900	chr11:8946900:T:TTAA	5.75647e-14	-1.879	-0.865372	2.92575e-05	-1.95839	-0.768306	4.58363e-05	-1.9372	-0.752329
8946940	chr11:8946940:G:A	5.60438e-12	1.83403	-3.33048e-10	0.000637063	0.354034	-3.33048e-10	0.00100758	0.400705	-3.33048e-10
8947256	chr11:8947256:G:A	3.15653e-13	-2.56695e-10	-1.04263	0.000118259	-2.56695e-10	-1.32996	0.000178515	-2.56695e-10	-1.32993
8947331	chr11:8947331:GAGGACAT:G	8.54253e-09	9.17524	-0.0119434	5.38237e-05	-1.89826	-0.218861	8.06806e-05	-1.92987	-0.194231
8948536	chr11:8948536:C:A	1.01153e-08	9.36971	-0.0374312	5.19142e-05	-1.91348	-0.23976	7.81055e-05	-1.9412	-0.215339
8948711	chr11:8948711:T:C	3.26201e-13	-1.00976	-3.33048e-10	6.26338e-05	-1.96553	-3.33048e-10	9.41388e-05	-1.96983	-3.33048e-10
8949527	chr11:8949527:C:G	2.26052e-13	-1.37651	-3.33048e-10	6.23536e-05	-1.97001	-3.33048e-10	9.39782e-05	-1.97154	-3.33048e-10
8949586	chr11:8949586:T:A	8.94552e-09	9.26231	-0.05292	5.17846e-05	-1.90502	-0.250721	7.7741e-05	-1.93496	-0.226261
8949702	chr11:8949702:T:C	2.30743e-13	-1.35597	-3.33048e-10	6.2284e-05	-1.97113	-3.33048e-10	9.39249e-05	-1.9721	-3.33048e-10
8949797	chr11:8949797:C:A	3.18175e-13	-1.03468	-3.33048e-10	6.26205e-05	-1.96574	-3.33048e-10	9.39153e-05	-1.97221	-3.33048e-10
8950008	chr11:8950008:C:T	5.22813e-14	-1.53106	-1.30958	1.81619e-05	-1.94368	-1.25983	2.82194e-05	-1.91584	-1.25875
8950366	chr11:8950366:GA:G	1.52113e-08	9.49016	0.250114	6.2034e-05	-1.92128	-0.0538682	9.37961e-05	-1.94671	-0.0267642
8950451	chr11:8950451:G:A	7.58766e-13	-2.56695e-10	-0.165583	0.000156613	-2.56695e-10	-1.04906	0.000239938	-2.56695e-10	-1.03422
8950821	chr11:8950821:A:C	4.98696e-13	0.708262	-1.29354	1.77807e-05	-1.89865	-1.32607	2.728e-05	-1.88289	-1.32556
8951489	chr11:8951489:C:T	7.26885e-12	-2.56695e-10	2.09408	0.000620531	-2.56695e-10	0.32774	0.000980893	-2.56695e-10	0.373863
8951621	chr11:8951621:G:A	1.28132e-08	9.57885	-0.0101446	5.24237e-05	-1.92818	-0.215301	7.92391e-05	-1.95152	-0.190615
8952000	chr11:8952000:C:T	9.75224e-09	9.42126	-0.125526	4.77455e-05	-1.91837	-0.318579	7.18819e-05	-1.94474	-0.294836
8952712	chr11:8952712:A:G	2.06928e-12	-2.56695e-10	0.83768	0.000534797	-2.56695e-10	0.179052	0.000816031	-2.56695e-10	0.189852
8952743	chr11:8952743:G:A	5.31862e-13	-0.520892	-3.33048e-10	0.000647788	0.370729	-3.33048e-10	0.00095445	0.346535	-3.33048e-10
8953395	chr11:8953395:G:C	3.11005e-13	-1.05747	-3.33048e-10	6.2352e-05	-1.97004	-3.33048e-10	9.44346e-05	-1.96669	-3.33048e-10
8954086	chr11:8954086:T:C	2.65658e-13	-2.56695e-10	-1.21507	0.00014423	-2.56695e-10	-1.13142	0.000217463	-2.56695e-10	-1.13257
8954229	chr11:8954229:G:A	3.32327e-08	10.946	-0.424222	1.81517e-05	-1.93752	-1.26655	2.64713e-05	-1.9687	-1.26984
8954292	chr11:8954292:T:C	5.45941e-12	2.8151	-1.00728	3.39148e-05	-1.36348	-1.21551	5.28596e-05	-1.33363	-1.21333
8954314	chr11:8954314:T:A	3.75247e-14	-1.88126	-1.29102	1.71303e-05	-1.96715	-1.29484	2.62661e-05	-1.95202	-1.29431
8954543	chr11:8954543:A:C	3.18338e-09	7.89254	0.283641	6.56086e-05	-1.91212	-0.00701051	9.92207e-05	-1.93797	0.0207166
8954761	chr11:8954761:A:G	1.15262e-08	9.45749	0.0053677	5.33559e-05	-1.91962	-0.206233	8.04542e-05	-1.9456	-0.18131
8955012	chr11:8955012:G:A	1.18718e-08	9.4759	0.0164988	5.39406e-05	-1.92065	-0.1943	8.13739e-05	-1.94633	-0.169211
8955291	chr11:8955291:C:T	1.08329e-12	0.190479	-3.33048e-10	0.000176697	-0.928396	-3.33048e-10	0.00026199	-0.946294	-3.33048e-10
8955346	chr11:8955346:G:C	5.373e-14	-1.93463	-0.878671	2.84035e-05	-1.9718	-0.784526	4.39053e-05	-1.96375	-0.76881
8956160	chr11:8956160:G:A	1.09608e-08	9.39803	0.0145256	5.41779e-05	-1.91545	-0.195116	8.16048e-05	-1.94264	-0.170069
8956283	chr11:8956283:A:G	4.48609e-14	-1.90453	-1.08918	3.23202e-05	-1.96935	-0.657796	5.07202e-05	-1.95657	-0.631702
8956504	chr11:8956504:T:A	1.10521e-08	9.37331	0.0475438	5.589e-05	-1.9136	-0.165848	8.41692e-05	-1.94129	-0.140483
8956771	chr11:8956771:G:A	1.28649e-08	9.51342	0.059319	5.59837e-05	-1.92309	-0.154687	8.45479e-05	-1.94807	-0.129211
8957868	chr11:8957868:T:A	2.64145e-13	-2.56695e-10	-1.22078	0.000146476	-2.56695e-10	-1.11597	0.000221461	-2.56695e-10	-1.11435
8958234	chr11:8958234:G:A	1.69605e-08	9.8244	0.0247207	5.26253e-05	-1.94108	-0.198556	7.99178e-05	-1.96009	-0.173513
8958612	chr11:8958612:G:T	1.77861e-11	3.98532	-0.996422	4.4833e-05	-1.08824	-1.21165	7.05096e-05	-1.04956	-1.20929
8958704	chr11:8958704:T:C	4.22994e-13	-2.56695e-10	-0.749919	0.000179462	-2.56695e-10	-0.912872	0.000271288	-2.56695e-10	-0.911418
8959990	chr11:8959990:G:A	2.87567e-09	9.28642	-1.2119	2.22604e-05	-1.92545	-1.07457	3.29139e-05	-1.94966	-1.07105
8960633	chr11:8960633:GAATA:G	2.38255e-13	-2.56695e-10	-1.32394	0.000129033	-2.56695e-10	-1.24277	0.000194895	-2.56695e-10	-1.24214
8960807	chr11:8960807:G:A	2.45609e-13	-2.56695e-10	-1.29354	0.00013564	-2.56695e-10	-1.19283	0.000205009	-2.56695e-10	-1.19155
8961064	chr11:8961064:C:CATATT	4.67246e-13	-0.65042	-3.33048e-10	6.26541e-05	-1.96521	-3.33048e-10	9.43104e-05	-1.96801	-3.33048e-10
8961068	chr11:8961068:A:ATGT	4.78505e-13	-0.626609	-3.33048e-10	6.27717e-05	-1.96333	-3.33048e-10	9.445e-05	-1.96653	-3.33048e-10
8961074	chr11:8961074:AG:A	4.65212e-13	-0.654783	-3.33048e-10	6.26356e-05	-1.9655	-3.33048e-10	9.42886e-05	-1.96824	-3.33048e-10
8961098	chr11:8961098:A:C	2.45845e-13	-2.56695e-10	-1.29258	0.000146847	-2.56695e-10	-1.11344	0.000223579	-2.56695e-10	-1.10484
8961165	chr11:8961165:T:C	5.94668e-13	-2.56695e-10	-0.409273	0.00011893	-2.56695e-10	-1.3243	0.000179682	-2.56695e-10	-1.32341
8961302	chr11:8961302:G:A	3.99558e-09	9.62121	-1.21779	2.16598e-05	-1.94437	-1.08301	3.22319e-05	-1.9621	-1.07955
8961737	chr11:8961737:C:T	1.54367e-08	9.80794	-0.052963	4.89913e-05	-1.94048	-0.270716	7.4327e-05	-1.95972	-0.246408
8961756	chr11:8961756:T:C	1.24799e-13	-1.97057	-3.33048e-10	8.45547e-05	-1.66544	-3.33048e-10	0.000129668	-1.64962	-3.33048e-10
8962000	chr11:8962000:A:G	6.48395e-14	-1.60792	-1.01744	3.81024e-05	-1.9505	-0.51206	6.07415e-05	-1.9254	-0.48257
8962675	chr11:8962675:GA:G	2.64475e-13	-2.56695e-10	-1.21953	0.000152169	-2.56695e-10	-1.07784	0.000230384	-2.56695e-10	-1.07485
8962831	chr11:8962831:G:A	2.16348e-08	10.1197	-0.0271345	4.94808e-05	-1.95517	-0.246086	7.55608e-05	-1.96813	-0.221532
8963143	chr11:8963143:A:G	1.40418e-11	3.77806	-1.02555	4.47183e-05	-1.08025	-1.22221	7.02656e-05	-1.04235	-1.21997
8963815	chr11:8963815:G:A	2.77347e-13	-1.17201	-3.33048e-10	6.26783e-05	-1.96482	-3.33048e-10	9.49905e-05	-1.96082	-3.33048e-10
8964036	chr11:8964036:C:T	3.01722e-13	-2.56695e-10	-1.08777	0.000143725	-2.56695e-10	-1.13493	0.000216441	-2.56695e-10	-1.13728
8964461	chr11:8964461:G:A	1.25783e-13	-1.96272	-3.33048e-10	8.31304e-05	-1.68242	-3.33048e-10	0.000128539	-1.65836	-3.33048e-10
8964610	chr11:8964610:T:G	1.32723e-13	-1.90901	-3.33048e-10	9.32691e-05	-1.56735	-3.33048e-10	0.000139749	-1.57476	-3.33048e-10
8964972	chr11:8964972:T:C	7.69307e-13	-2.56695e-10	-0.151787	0.000243328	-2.56695e-10	-0.608426	0.000384912	-2.56695e-10	-0.561587
8965431	chr11:8965431:G:A	8.01565e-14	-1.54823	-0.86507	4.51053e-05	-1.90817	-0.38566	6.81584e-05	-1.94109	-0.351679
8965531	chr11:8965531:G:A	3.93334e-12	1.47997	-3.33048e-10	0.00069694	0.443865	-3.33048e-10	0.00104088	0.433225	-3.33048e-10
8965879	chr11:8965879:A:G	4.37138e-14	-1.74299	-1.27662	1.97609e-05	-1.84903	-1.2701	2.942e-05	-1.86325	-1.26967
8965891	chr11:8965891:C:T	4.80506e-14	-1.86645	-1.05858	3.05507e-05	-1.91154	-0.771904	4.59323e-05	-1.94126	-0.746169
8966276	chr11:8966276:A:G	1.02054e-08	10.6695	-1.3284	2.03874e-05	-1.95607	-1.13184	3.24427e-05	-1.91462	-1.1205
8966379	chr11:8966379:C:T	8.99294e-14	-1.0412	-1.25705	1.72763e-05	-1.93922	-1.31428	2.63102e-05	-1.93043	-1.31421
8966437	chr11:8966437:G:A	9.66014e-13	-2.56695e-10	0.0759013	0.00017479	-2.56695e-10	-0.939251	0.000268482	-2.56695e-10	-0.921816
8966536	chr11:8966536:G:A	4.64816e-14	-1.88014	-1.07808	3.00313e-05	-1.90075	-0.79984	4.49906e-05	-1.9334	-0.77475
8966547	chr11:8966547:T:TTA	3.1168e-13	-2.56695e-10	-1.0553	0.000139152	-2.56695e-10	-1.16726	0.000210409	-2.56695e-10	-1.16555
8966754	chr11:8966754:A:G	2.46497e-13	-2.56695e-10	-1.28993	0.000124921	-2.56695e-10	-1.27516	0.000188808	-2.56695e-10	-1.27387
8966815	chr11:8966815:T:C	4.65235e-12	2.40099	-0.753135	2.83032e-05	-1.69594	-1.06392	4.10209e-05	-1.74369	-1.05682
8966983	chr11:8966983:G:C	3.09413e-12	-2.56695e-10	1.23998	0.00035306	-2.56695e-10	-0.236196	0.000553233	-2.56695e-10	-0.198821
8967147	chr11:8967147:A:G	2.43637e-12	-2.56695e-10	1.00099	0.000337784	-2.56695e-10	-0.280428	0.000528652	-2.56695e-10	-0.244271
8968259	chr11:8968259:A:C	3.34084e-13	-2.56695e-10	-0.985884	0.000148087	-2.56695e-10	-1.10503	0.00022334	-2.56695e-10	-1.10591
8968327	chr11:8968327:C:G	5.26063e-14	-1.82165	-1.01279	3.68028e-05	-1.76194	-0.735318	5.35482e-05	-1.82505	-0.708966
8968465	chr11:8968465:G:C	2.66337e-13	-2.56695e-10	-1.21252	0.000136137	-2.56695e-10	-1.18918	0.000205925	-2.56695e-10	-1.18709
8969083	chr11:8969083:A:G	3.12038e-13	-2.56695e-10	-1.05415	0.000139275	-2.56695e-10	-1.16638	0.000210595	-2.56695e-10	-1.16466
8970069	chr11:8970069:G:T	9.514e-13	-2.56695e-10	0.0606583	0.000173603	-2.56695e-10	-0.946064	0.000266603	-2.56695e-10	-0.928838
8970240	chr11:8970240:G:A	1.46686e-12	-2.56695e-10	0.493602	0.000407446	-2.56695e-10	-0.0929265	0.000621073	-2.56695e-10	-0.0831515
8970348	chr11:8970348:TAAAA:T	1.3359e-13	-1.9025	-3.33048e-10	8.52698e-05	-1.65701	-3.33048e-10	0.000125847	-1.67953	-3.33048e-10
8970395	chr11:8970395:T:G	5.96996e-13	-2.56695e-10	-0.405366	0.000139987	-2.56695e-10	-1.16128	0.000213451	-2.56695e-10	-1.15119
8970671	chr11:8970671:A:G	5.14372e-14	-1.78591	-1.07101	2.28459e-05	-1.95058	-1.02348	3.43796e-05	-1.96633	-1.0108
8970772	chr11:8970772:T:C	2.36424e-12	-2.56695e-10	0.970937	0.000328213	-2.56695e-10	-0.309172	0.000513423	-2.56695e-10	-0.2735
8971583	chr11:8971583:A:G	6.36191e-09	10.1766	-1.30802	1.85443e-05	-1.96704	-1.21563	2.90629e-05	-1.93807	-1.20707
8971762	chr11:8971762:G:C	1.86562e-08	11.2295	-1.28511	1.87663e-05	-1.93407	-1.2367	3.0195e-05	-1.87787	-1.22905
8972678	chr11:8972678:G:C	1.17344e-12	-2.56695e-10	0.270417	0.000444369	-2.56695e-10	-0.00617916	0.000702825	-2.56695e-10	0.0405072
8973108	chr11:8973108:T:C	4.44517e-14	-1.94448	-1.05839	2.76046e-05	-1.78676	-0.998097	4.14299e-05	-1.8028	-0.987801
8973420	chr11:8973420:G:C	9.03166e-13	-2.56695e-10	0.00863003	0.00016893	-2.56695e-10	-0.973352	0.000259267	-2.56695e-10	-0.956742
8974115	chr11:8974115:G:A	2.68245e-13	-2.56695e-10	-1.20538	0.000132812	-2.56695e-10	-1.2139	0.000200626	-2.56695e-10	-1.21316
8974226	chr11:8974226:A:T	4.1859e-14	-1.77625	-1.28672	2.00358e-05	-1.82473	-1.28058	2.97858e-05	-1.84037	-1.2802
8974268	chr11:8974268:A:G	2.44142e-13	-2.56695e-10	-1.29953	0.000118553	-2.56695e-10	-1.32747	0.000178968	-2.56695e-10	-1.32739
8974512	chr11:8974512:G:A	1.57884e-08	11.1023	-1.32479	2.01968e-05	-1.94024	-1.15707	3.24756e-05	-1.88761	-1.1465
8974603	chr11:8974603:C:T	4.13551e-14	-1.9685	-1.10658	2.4089e-05	-1.86653	-1.05455	3.62608e-05	-1.87856	-1.04531
8974967	chr11:8974967:C:A	2.53854e-13	-2.56695e-10	-1.26052	0.000158216	-2.56695e-10	-1.03887	0.000239431	-2.56695e-10	-1.03633
8975063	chr11:8975063:T:C	2.5769e-13	-2.56695e-10	-1.24552	0.000130093	-2.56695e-10	-1.23459	0.000196723	-2.56695e-10	-1.2328
8975503	chr11:8975503:C:A	2.37005e-13	-2.56695e-10	-1.3292	0.000120005	-2.56695e-10	-1.3153	0.000181203	-2.56695e-10	-1.31498
8975508	chr11:8975508:T:C	2.58318e-13	-2.56695e-10	-1.24308	0.000130425	-2.56695e-10	-1.23203	0.00019723	-2.56695e-10	-1.23023
8975571	chr11:8975571:A:G	8.85469e-08	12.8316	-1.32987	2.10515e-05	-1.96317	-1.09269	3.34098e-05	-1.92584	-1.07991
8975668	chr11:8975668:A:G	1.54674e-12	-2.56695e-10	0.546631	0.000425718	-2.56695e-10	-0.0490565	0.000649002	-2.56695e-10	-0.0391644
8975990	chr11:8975990:G:A	2.37322e-13	-2.56695e-10	-1.32786	0.000135289	-2.56695e-10	-1.19542	0.00020573	-2.56695e-10	-1.18804
8976064	chr11:8976064:CT:C	2.67749e-13	-2.56695e-10	-1.20723	0.000132579	-2.56695e-10	-1.21565	0.000200273	-2.56695e-10	-1.21492
8976135	chr11:8976135:G:T	1.99437e-12	-2.56695e-10	0.800807	0.000294455	-2.56695e-10	-0.417708	0.000459698	-2.56695e-10	-0.38403
8976611	chr11:8976611:C:A	2.79119e-08	11.2533	-0.906011	2.228e-05	-1.74332	-1.25582	3.57643e-05	-1.68426	-1.25339
8976761	chr11:8976761:T:C	4.28842e-14	-1.95993	-1.07884	2.57243e-05	-1.83147	-1.02392	3.86712e-05	-1.84541	-1.0141
8976967	chr11:8976967:C:A	7.04508e-13	-2.56695e-10	-0.239776	0.000154746	-2.56695e-10	-1.06105	0.000236913	-2.56695e-10	-1.04691
8979552	chr11:8979552:ATAAATAAATAAAT:A	2.70801e-13	-2.56695e-10	-1.19589	0.000118346	-2.56695e-10	-1.32922	0.000178753	-2.56695e-10	-1.3286
8979612	chr11:8979612:C:T	2.63202e-13	-2.56695e-10	-1.22436	0.000134425	-2.56695e-10	-1.20183	0.000203316	-2.56695e-10	-1.19984
8980106	chr11:8980106:G:A	2.49791e-13	-2.56695e-10	-1.27665	0.000120772	-2.56695e-10	-1.30893	0.00018284	-2.56695e-10	-1.30599
8980146	chr11:8980146:C:T	2.37188e-13	-2.56695e-10	-1.32842	0.000134666	-2.56695e-10	-1.20004	0.000204755	-2.56695e-10	-1.19279
8980168	chr11:8980168:G:A	2.50878e-13	-2.56695e-10	-1.27231	0.000120458	-2.56695e-10	-1.31153	0.000182332	-2.56695e-10	-1.30877
8980305	chr11:8980305:CT:C	2.37304e-13	-2.56695e-10	-1.32794	0.000118936	-2.56695e-10	-1.32425	0.000179608	-2.56695e-10	-1.32382
8980542	chr11:8980542:A:G	6.66667e-08	12.5457	-1.32772	2.02804e-05	-1.96889	-1.12429	3.18697e-05	-1.94049	-1.11245
8980600	chr11:8980600:G:A	7.62437e-12	3.16199	-1.02017	1.99517e-05	-1.8282	-1.28132	2.91704e-05	-1.86249	-1.27895
8980854	chr11:8980854:G:A	7.3138e-13	-2.56695e-10	-0.202344	0.000154169	-2.56695e-10	-1.06479	0.000236055	-2.56695e-10	-1.05054
8980930	chr11:8980930:T:C	3.97179e-14	-1.78651	-1.32897	2.20555e-05	-1.72136	-1.28791	3.10937e-05	-1.79366	-1.28393
8981245	chr11:8981245:G:A	2.51693e-13	-2.56695e-10	-1.26907	0.000120262	-2.56695e-10	-1.31316	0.000182013	-2.56695e-10	-1.31052
8981292	chr11:8981292:A:AC	1.09342e-07	12.5092	-0.796486	1.64668e-05	-1.97205	-1.32944	2.51388e-05	-1.96048	-1.32971
8981296	chr11:8981296:G:A	3.79984e-13	-2.56695e-10	-0.857148	0.00012098	-2.56695e-10	-1.30721	0.000182341	-2.56695e-10	-1.30872
8981385	chr11:8981385:A:G	6.77624e-08	12.0627	-0.828492	1.65584e-05	-1.96602	-1.32992	2.48925e-05	-1.97026	-1.32978
8981422	chr11:8981422:C:T	1.32419e-13	-1.9113	-3.33048e-10	8.64594e-05	-1.64316	-3.33048e-10	0.000127535	-1.66621	-3.33048e-10
8981759	chr11:8981759:A:G	4.56743e-08	11.4812	-0.641475	1.72258e-05	-1.93617	-1.32026	2.74542e-05	-1.88103	-1.32105
8982313	chr11:8982313:G:A	3.1239e-13	-2.56695e-10	-1.05302	0.000189264	-2.56695e-10	-0.859689	0.00028691	-2.56695e-10	-0.855432
8982406	chr11:8982406:C:T	6.66383e-08	12.5463	-1.32879	2.05364e-05	-1.96863	-1.11201	3.23011e-05	-1.93966	-1.09983
8982455	chr11:8982455:C:T	2.72292e-08	11.0921	-0.769622	1.67908e-05	-1.95319	-1.32881	2.64655e-05	-1.9097	-1.32906
8982513	chr11:8982513:T:C	6.10599e-08	11.8207	-0.690657	1.87562e-05	-1.90377	-1.26754	3.04071e-05	-1.83335	-1.26658
8983331	chr11:8983331:A:G	2.37062e-13	-2.56695e-10	-1.32896	0.000133982	-2.56695e-10	-1.20513	0.000203688	-2.56695e-10	-1.19801
8983518	chr11:8983518:C:T	2.3614e-13	-1.33285	-3.33048e-10	6.97086e-05	-1.85851	-3.33048e-10	0.000106003	-1.85114	-3.33048e-10
8983753	chr11:8983753:TGTA:T	2.36992e-13	-2.56695e-10	-1.32925	0.000133515	-2.56695e-10	-1.20862	0.000202959	-2.56695e-10	-1.2016
8984002	chr11:8984002:A:G	3.81395e-13	-2.56695e-10	-0.85344	0.000120453	-2.56695e-10	-1.31157	0.000181576	-2.56695e-10	-1.31293
8984158	chr11:8984158:C:T	1.16861e-12	-2.56695e-10	0.266289	0.000440513	-2.56695e-10	-0.0148957	0.000672525	-2.56695e-10	-0.00356116
8984328	chr11:8984328:T:C	3.93622e-13	-2.56695e-10	-0.821885	0.00015385	-2.56695e-10	-1.06685	0.000231888	-2.56695e-10	-1.06834
8984772	chr11:8984772:CTCTCTG:C	2.53355e-13	-2.56695e-10	-1.26249	0.000119833	-2.56695e-10	-1.31673	0.000181311	-2.56695e-10	-1.31439
8984884	chr11:8984884:T:G	1.32542e-13	-1.91037	-3.33048e-10	8.67165e-05	-1.64019	-3.33048e-10	0.000127927	-1.66314	-3.33048e-10
8984979	chr11:8984979:G:A	1.63817e-13	-1.69853	-3.33048e-10	6.31402e-05	-1.95748	-3.33048e-10	9.49151e-05	-1.96162	-3.33048e-10
8985295	chr11:8985295:G:A	1.34843e-13	-1.89316	-3.33048e-10	8.40219e-05	-1.67176	-3.33048e-10	0.000124055	-1.69388	-3.33048e-10
8985487	chr11:8985487:A:ACCT	7.71228e-08	12.6893	-1.32564	1.99709e-05	-1.96592	-1.14264	3.15328e-05	-1.93232	-1.13125
8986064	chr11:8986064:CA:C	2.42478e-13	-2.56695e-10	-1.30637	0.000123246	-2.56695e-10	-1.28865	0.000186788	-2.56695e-10	-1.28462
8986103	chr11:8986103:G:A	2.40591e-13	-2.56695e-10	-1.31418	0.000141754	-2.56695e-10	-1.14874	0.000215789	-2.56695e-10	-1.1403
8986104	chr11:8986104:A:G	5.0691e-13	-2.56695e-10	-0.568943	0.000132586	-2.56695e-10	-1.2156	0.000201804	-2.56695e-10	-1.2073
8986665	chr11:8986665:C:G	2.37226e-13	-2.56695e-10	-1.32826	0.000121744	-2.56695e-10	-1.30091	0.000183989	-2.56695e-10	-1.29972
8986687	chr11:8986687:G:T	2.442e-13	-2.56695e-10	-1.29929	0.000130587	-2.56695e-10	-1.2308	0.000196954	-2.56695e-10	-1.23163
8986790	chr11:8986790:G:A	1.26322e-13	-1.95844	-3.33048e-10	8.84827e-05	-1.62003	-3.33048e-10	0.000137188	-1.59325	-3.33048e-10
8986797	chr11:8986797:T:C	1.24659e-13	-1.9717	-3.33048e-10	8.2011e-05	-1.69598	-3.33048e-10	0.000125785	-1.68003	-3.33048e-10
8987127	chr11:8987127:A:G	5.31436e-14	-1.7777	-1.04658	1.75544e-05	-1.94545	-1.29208	2.60063e-05	-1.96344	-1.29282
8987454	chr11:8987454:G:A	2.63469e-13	-2.56695e-10	-1.22334	0.000134555	-2.56695e-10	-1.20087	0.000203512	-2.56695e-10	-1.19887
8987927	chr11:8987927:G:A	1.92269e-13	-1.53838	-3.33048e-10	0.000167028	-0.984674	-3.33048e-10	0.000248952	-0.997339	-3.33048e-10
8988398	chr11:8988398:C:A	1.06263e-11	-0.0921058	2.56592	0.000567517	-1.89449	2.13293	0.000871157	-1.90774	2.16296
8988459	chr11:8988459:A:C	2.77666e-08	10.7787	-0.436633	2.44116e-05	-1.78745	-1.12033	3.90936e-05	-1.73256	-1.11608
8988587	chr11:8988587:G:T	1.13971e-10	5.75507	-0.908641	0.000240697	0.484869	-1.10416	0.000392575	0.559942	-1.10181
8988950	chr11:8988950:C:T	1.11541e-07	12.3743	-0.641703	2.02575e-05	-1.84693	-1.24738	3.35405e-05	-1.75557	-1.24628
8988963	chr11:8988963:G:A	2.38627e-13	-2.56695e-10	-1.32238	0.000134708	-2.56695e-10	-1.19973	0.000202881	-2.56695e-10	-1.20198
8989112	chr11:8989112:G:A	3.0261e-07	13.4092	-0.678539	1.6847e-05	-1.95934	-1.31932	2.65457e-05	-1.91496	-1.32077
8989185	chr11:8989185:T:C	3.68395e-13	-2.56695e-10	-0.88812	0.000185505	-2.56695e-10	-0.879754	0.000280525	-2.56695e-10	-0.877939
8989190	chr11:8989190:T:C	1.11912e-07	12.4502	-0.714251	1.99025e-05	-1.83987	-1.27212	3.30229e-05	-1.74623	-1.27117
8989666	chr11:8989666:C:T	3.96321e-13	-2.56695e-10	-0.815052	0.000170624	-2.56695e-10	-0.963374	0.000257901	-2.56695e-10	-0.962026
8990684	chr11:8990684:A:G	2.74009e-13	-2.56695e-10	-1.18411	0.000126051	-2.56695e-10	-1.26615	0.000189995	-2.56695e-10	-1.26761
8990727	chr11:8990727:G:A	1.37365e-13	-1.87464	-3.33048e-10	8.09033e-05	-1.70958	-3.33048e-10	0.000119656	-1.72998	-3.33048e-10
8991030	chr11:8991030:G:A	2.37708e-13	-2.56695e-10	-1.32623	0.000128989	-2.56695e-10	-1.24311	0.000195837	-2.56695e-10	-1.23732
8991157	chr11:8991157:C:T	1.39874e-13	-1.85653	-3.33048e-10	7.86979e-05	-1.73722	-3.33048e-10	0.000116516	-1.75657	-3.33048e-10
8991455	chr11:8991455:A:G	1.17477e-07	13.1143	-1.32978	2.08835e-05	-1.94865	-1.11522	3.359e-05	-1.897	-1.10337
8992037	chr11:8992037:T:C	8.13722e-13	-2.56695e-10	-0.095658	0.000159831	-2.56695e-10	-1.02872	0.000244801	-2.56695e-10	-1.01415
8992050	chr11:8992050:T:C	2.37174e-13	-2.56695e-10	-1.32848	0.000131791	-2.56695e-10	-1.22162	0.000200232	-2.56695e-10	-1.21513
8992092	chr11:8992092:T:C	2.34752e-07	13.1473	-0.670578	1.671e-05	-1.96715	-1.31968	2.60552e-05	-1.93332	-1.32107
8992113	chr11:8992113:T:C	3.39246e-12	-2.56695e-10	1.33203	0.000376696	-2.56695e-10	-0.171397	0.000590879	-2.56695e-10	-0.132989
8992580	chr11:8992580:G:A	4.12807e-13	-2.56695e-10	-0.774297	0.000119008	-2.56695e-10	-1.32365	0.000179498	-2.56695e-10	-1.32444
8992686	chr11:8992686:G:A	2.58985e-13	-2.56695e-10	-1.24051	0.000130807	-2.56695e-10	-1.22911	0.000197814	-2.56695e-10	-1.22728
8993380	chr11:8993380:A:G	4.62095e-13	-2.56695e-10	-0.661506	0.0002341	-2.56695e-10	-0.647085	0.000354166	-2.56695e-10	-0.644834
8993579	chr11:8993579:C:T	4.64522e-08	9.50795	1.3487	2.4216e-05	-1.94639	-0.969431	3.78604e-05	-1.92168	-0.95901
8993839	chr11:8993839:G:A	4.44081e-13	-2.56695e-10	-0.70127	0.00022459	-2.56695e-10	-0.68856	0.000339781	-2.56695e-10	-0.686299
8993855	chr11:8993855:A:G	8.59758e-09	10.0446	-0.874897	1.80806e-05	-1.88315	-1.32485	2.83803e-05	-1.84366	-1.32525
8994087	chr11:8994087:C:T	2.38096e-13	-2.56695e-10	-1.3246	0.00012581	-2.56695e-10	-1.26806	0.000190793	-2.56695e-10	-1.26341
8995028	chr11:8995028:A:G	2.61949e-13	-2.56695e-10	-1.22913	0.000132333	-2.56695e-10	-1.21751	0.00020014	-2.56695e-10	-1.21558
8995388	chr11:8995388:A:G	7.69702e-13	-2.56695e-10	-0.151273	0.000155467	-2.56695e-10	-1.0564	0.00023796	-2.56695e-10	-1.0425
8995916	chr11:8995916:T:C	3.32124e-08	9.84412	0.677035	2.23205e-05	-1.922	-1.07533	3.51179e-05	-1.8898	-1.06609
8996468	chr11:8996468:A:G	3.99424e-13	-2.56695e-10	-0.807252	0.00011939	-2.56695e-10	-1.32044	0.000180037	-2.56695e-10	-1.32144
8996652	chr11:8996652:A:G	7.5027e-13	-2.56695e-10	-0.176844	0.000153543	-2.56695e-10	-1.06886	0.000234939	-2.56695e-10	-1.05528
8996745	chr11:8996745:C:T	9.21944e-13	-2.56695e-10	0.0292083	0.000173103	-2.56695e-10	-0.948948	0.000265819	-2.56695e-10	-0.931783
8996830	chr11:8996830:C:A	1.139e-08	10.4665	-1.01555	1.89426e-05	-1.83437	-1.32705	2.99786e-05	-1.7868	-1.32731
8996857	chr11:8996857:AC:A	1.34311e-13	-1.89712	-3.33048e-10	8.06306e-05	-1.71296	-3.33048e-10	0.000119428	-1.73188	-3.33048e-10
8997034	chr11:8997034:C:T	3.58647e-13	-2.56695e-10	-0.914938	0.000121189	-2.56695e-10	-1.30548	0.000182651	-2.56695e-10	-1.30702
8997155	chr11:8997155:G:T	8.87659e-13	-2.56695e-10	-0.00868923	0.000166565	-2.56695e-10	-0.987452	0.000255358	-2.56695e-10	-0.971933
8997280	chr11:8997280:CAGG:C	2.76058e-08	11.347	-1.01072	2.03726e-05	-1.76236	-1.32629	3.26374e-05	-1.70254	-1.32661
8997643	chr11:8997643:A:T	5.07194e-08	11.1734	-0.22889	1.68037e-05	-1.9587	-1.32253	2.64286e-05	-1.91789	-1.32226
8997699	chr11:8997699:C:T	1.24605e-13	-1.97213	-3.33048e-10	8.28957e-05	-1.68525	-3.33048e-10	0.000127154	-1.6692	-3.33048e-10
8997773	chr11:8997773:G:T	2.37458e-13	-2.56695e-10	-1.32729	0.000125116	-2.56695e-10	-1.27359	0.000189751	-2.56695e-10	-1.26889
8999440	chr11:8999440:C:T	6.00971e-08	12.4026	-1.2884	2.25183e-05	-1.97167	-1.01683	3.46909e-05	-1.96221	-1.00591
8999467	chr11:8999467:C:T	8.06849e-09	9.95205	-0.845848	1.80078e-05	-1.89016	-1.32187	2.82221e-05	-1.85213	-1.32237
9000031	chr11:9000031:G:A	5.09638e-14	-1.61024	-1.25592	1.81518e-05	-1.87718	-1.32688	2.86712e-05	-1.83171	-1.327
9000319	chr11:9000319:C:T	9.41897e-09	10.0731	-0.812183	1.84059e-05	-1.87334	-1.31682	2.89503e-05	-1.83158	-1.31744
9001712	chr11:9001712:C:T	3.54708e-08	11.2049	-0.61795	2.4113e-05	-1.72962	-1.19046	3.88676e-05	-1.66734	-1.1871
9001874	chr11:9001874:G:A	3.7457e-07	12.944	-3.33048e-10	6.22883e-05	-1.97106	-3.33048e-10	9.63513e-05	-1.9466	-3.33048e-10
9002161	chr11:9002161:T:C	3.72913e-13	-2.56695e-10	-0.875931	0.000160573	-2.56695e-10	-1.02409	0.000242136	-2.56695e-10	-1.0251
9002354	chr11:9002354:C:A	4.36557e-13	-2.56695e-10	-0.718357	0.000220685	-2.56695e-10	-0.706098	0.000333855	-2.56695e-10	-0.703892
9002695	chr11:9002695:C:T	2.96644e-13	-2.56695e-10	-1.10475	0.000130195	-2.56695e-10	-1.2338	0.000196446	-2.56695e-10	-1.23421
9002749	chr11:9002749:A:C	2.4114e-13	-2.56695e-10	-1.3119	0.000127364	-2.56695e-10	-1.25579	0.000192118	-2.56695e-10	-1.25649
9002913	chr11:9002913:T:C	4.69424e-08	11.9395	-1.07239	1.8134e-05	-1.96617	-1.23887	2.73908e-05	-1.97006	-1.23433
9003010	chr11:9003010:T:G	3.25983e-13	-1.01043	-3.33048e-10	7.08175e-05	-1.84273	-3.33048e-10	0.000105994	-1.85121	-3.33048e-10
9003083	chr11:9003083:G:A	1.72793e-08	11.1919	-1.32412	1.65726e-05	-1.96721	-1.32787	2.58356e-05	-1.9348	-1.32805
9003108	chr11:9003108:G:C	2.4564e-12	2.25352	-1.24434	2.35755e-05	-1.64454	-1.29809	3.36622e-05	-1.70074	-1.29748
9003170	chr11:9003170:T:C	1.57747e-13	-1.73629	-3.33048e-10	0.000873892	0.670122	-3.33048e-10	0.000387397	-0.55515	-3.33048e-10
9003305	chr11:9003305:G:A	1.03662e-08	10.578	-1.22126	1.95227e-05	-1.91418	-1.21708	3.0591e-05	-1.87715	-1.21674
9003465	chr11:9003465:A:G	5.47789e-13	-2.56695e-10	-0.491387	0.000277297	-2.56695e-10	-0.477745	0.000419721	-2.56695e-10	-0.47501
9004221	chr11:9004221:G:A	3.58689e-14	-1.91166	-1.30574	2.41376e-05	-1.64082	-1.27824	3.56395e-05	-1.66404	-1.2771
9004474	chr11:9004474:C:A	4.78165e-11	5.19067	-1.21282	0.000150453	0.230348	-1.31953	0.000244612	0.304206	-1.31913
9004479	chr11:9004479:C:T	1.1386e-11	3.27397	-0.731104	2.04258e-05	-1.86781	-1.21823	3.00355e-05	-1.89652	-1.2157
9004684	chr11:9004684:C:A	2.86766e-13	-2.56695e-10	-1.13861	0.000130106	-2.56695e-10	-1.23448	0.000196047	-2.56695e-10	-1.23625
9004814	chr11:9004814:A:G	4.97032e-11	5.17776	-1.16121	0.00017622	0.368603	-1.2997	0.000287987	0.447385	-1.29907
9004991	chr11:9004991:T:C	9.90823e-12	3.67106	-1.26722	3.6403e-05	-1.17832	-1.32986	5.82774e-05	-1.11952	-1.32986
9005659	chr11:9005659:C:T	1.28359e-13	-1.94245	-3.33048e-10	8.97491e-05	-1.60582	-3.33048e-10	0.000132507	-1.62797	-3.33048e-10
9005796	chr11:9005796:C:CAAT	6.20968e-13	-2.56695e-10	-0.365998	0.000146012	-2.56695e-10	-1.11915	0.000222611	-2.56695e-10	-1.10918
9006547	chr11:9006547:A:G	7.71248e-12	2.94019	-0.786872	2.10496e-05	-1.81503	-1.24092	3.07248e-05	-1.85087	-1.23866
9006735	chr11:9006735:T:A	4.23773e-13	-2.56695e-10	-0.748079	0.000178179	-2.56695e-10	-0.920049	0.000268598	-2.56695e-10	-0.921384
9007045	chr11:9007045:A:G	3.97963e-11	4.99325	-1.199	0.000123835	0.0309047	-1.31479	0.00020063	0.101198	-1.31434
9007148	chr11:9007148:G:GA	4.20554e-13	-2.56695e-10	-0.755704	0.000177053	-2.56695e-10	-0.926384	0.000266898	-2.56695e-10	-0.927735
9007219	chr11:9007219:C:T	3.52009e-14	-1.91572	-1.32048	2.18339e-05	-1.6956	-1.32377	3.22894e-05	-1.71589	-1.32397
9007331	chr11:9007331:G:A	3.82724e-13	-2.56695e-10	-0.849964	0.000163791	-2.56695e-10	-1.00424	0.000246952	-2.56695e-10	-1.00541
9007377	chr11:9007377:T:C	4.36216e-13	-2.56695e-10	-0.71914	0.000126718	-2.56695e-10	-1.26087	0.00019233	-2.56695e-10	-1.25539
9007904	chr11:9007904:G:C	1.49494e-11	3.00091	-0.185754	2.93605e-05	-1.83072	-0.892462	4.31189e-05	-1.86433	-0.886304
9008077	chr11:9008077:G:A	1.28355e-13	-1.94248	-3.33048e-10	8.96074e-05	-1.6074	-3.33048e-10	0.00013231	-1.62945	-3.33048e-10
9008153	chr11:9008153:G:A	1.25112e-07	13.1201	-1.27269	2.15963e-05	-1.95835	-1.07196	3.42424e-05	-1.91903	-1.06211
9008185	chr11:9008185:C:A	5.98934e-12	3.22938	-1.32892	3.41155e-05	-1.26713	-1.30595	5.42775e-05	-1.21429	-1.3062
9008311	chr11:9008311:G:A	2.61658e-13	-2.56695e-10	-1.23024	0.0001229	-2.56695e-10	-1.29147	0.000185448	-2.56695e-10	-1.29183
9008875	chr11:9008875:G:A	4.20114e-14	-1.96732	-1.09202	3.42787e-05	-1.4698	-1.09851	5.0446e-05	-1.49644	-1.09726
9009336	chr11:9009336:T:C	2.62272e-13	-2.56695e-10	-1.22789	0.000136157	-2.56695e-10	-1.18903	0.000205932	-2.56695e-10	-1.18705
9009476	chr11:9009476:A:G	3.53753e-13	-2.56695e-10	-0.928679	0.000120129	-2.56695e-10	-1.31426	0.000181804	-2.56695e-10	-1.31167
9009614	chr11:9009614:A:G	4.75621e-12	2.93709	-1.26716	3.41675e-05	-1.3696	-1.20196	5.41235e-05	-1.32069	-1.20265
9009746	chr11:9009746:G:A	2.68339e-13	-2.56695e-10	-1.20503	0.000157688	-2.56695e-10	-1.04221	0.000238417	-2.56695e-10	-1.04058
9010657	chr11:9010657:A:G	2.62272e-13	-2.56695e-10	-1.22789	0.000136157	-2.56695e-10	-1.18903	0.000205932	-2.56695e-10	-1.18705
9011504	chr11:9011504:T:C	3.20816e-13	-2.56695e-10	-1.02641	0.000141817	-2.56695e-10	-1.1483	0.000213901	-2.56695e-10	-1.14909
9011646	chr11:9011646:C:T	2.59164e-13	-2.56695e-10	-1.23982	0.000131845	-2.56695e-10	-1.22121	0.000199171	-2.56695e-10	-1.22044
9011931	chr11:9011931:A:C	3.10922e-13	-2.56695e-10	-1.05773	0.000119782	-2.56695e-10	-1.31716	0.000180687	-2.56695e-10	-1.31784
9011989	chr11:9011989:G:A	3.32119e-13	-2.56695e-10	-0.991783	0.000147791	-2.56695e-10	-1.10704	0.000223336	-2.56695e-10	-1.10592
9012582	chr11:9012582:G:A	3.63311e-14	-1.96724	-1.23736	3.04411e-05	-1.44506	-1.24198	4.47026e-05	-1.47342	-1.24115
9012742	chr11:9012742:A:G	5.4556e-13	-2.56695e-10	-0.495465	0.000138334	-2.56695e-10	-1.17317	0.000210553	-2.56695e-10	-1.16486
9012777	chr11:9012777:C:T	4.56019e-12	-2.56695e-10	1.62784	0.000344668	-2.56695e-10	-0.260252	0.00053908	-2.56695e-10	-0.224737
9013413	chr11:9013413:G:A	2.39886e-13	-2.56695e-10	-1.31711	0.000119576	-2.56695e-10	-1.31889	0.000180534	-2.56695e-10	-1.31868
9013480	chr11:9013480:G:A	1.84966e-09	8.9627	-1.32946	2.31994e-05	-1.96524	-0.993472	3.69606e-05	-1.92239	-0.98236
9013786	chr11:9013786:G:A	2.52007e-13	-2.56695e-10	-1.26782	0.000120265	-2.56695e-10	-1.31314	0.000181495	-2.56695e-10	-1.31337
9014086	chr11:9014086:C:T	5.74485e-12	2.48705	-0.628272	2.91869e-05	-1.79749	-0.931623	4.31612e-05	-1.83634	-0.913315
9014328	chr11:9014328:A:G	5.6408e-12	3.13718	-1.29667	2.03344e-05	-1.87531	-1.21521	2.98763e-05	-1.90309	-1.21444
9014382	chr11:9014382:T:C	5.36862e-12	3.09156	-1.30051	2.03724e-05	-1.87099	-1.21767	2.99197e-05	-1.89918	-1.2169
9014531	chr11:9014531:C:G	3.81639e-13	-2.56695e-10	-0.8528	0.000170658	-2.56695e-10	-0.963175	0.000258116	-2.56695e-10	-0.961193
9014761	chr11:9014761:A:G	3.84939e-13	-2.56695e-10	-0.844192	0.0001234	-2.56695e-10	-1.2874	0.000187042	-2.56695e-10	-1.28327
9015443	chr11:9015443:T:C	1.12683e-11	3.86211	-1.32964	7.85559e-05	-0.431821	-1.3072	0.000125844	-0.371738	-1.30782
9015883	chr11:9015883:G:A	3.11508e-13	-2.56695e-10	-1.05585	0.000139741	-2.56695e-10	-1.16304	0.000210411	-2.56695e-10	-1.16554
9016530	chr11:9016530:G:GTGGTCTCC	2.98972e-13	-2.56695e-10	-1.09693	0.000158933	-2.56695e-10	-1.03435	0.000240666	-2.56695e-10	-1.03119
9016853	chr11:9016853:A:G	5.34149e-13	-2.56695e-10	-0.516602	0.000140075	-2.56695e-10	-1.16066	0.000213359	-2.56695e-10	-1.15162
9017374	chr11:9017374:C:T	1.72514e-13	-1.6468	-3.33048e-10	6.59751e-05	-1.91356	-3.33048e-10	9.9621e-05	-1.91323	-3.33048e-10
9017378	chr11:9017378:T:C	4.22491e-13	0.320879	-1.07199	4.68425e-05	-0.985525	-1.27052	6.45428e-05	-1.07805	-1.26922
9017589	chr11:9017589:T:C	2.37307e-13	-2.56695e-10	-1.32792	0.000119952	-2.56695e-10	-1.31574	0.000181183	-2.56695e-10	-1.3151
9017703	chr11:9017703:A:C	1.38529e-13	-1.8662	-3.33048e-10	7.65027e-05	-1.76551	-3.33048e-10	0.000113605	-1.78187	-3.33048e-10
9017732	chr11:9017732:A:G	3.0286e-13	-2.56695e-10	-1.084	0.000118292	-2.56695e-10	-1.32968	0.00017854	-2.56695e-10	-1.32979
9018156	chr11:9018156:C:A	6.56462e-13	-2.56695e-10	-0.310411	0.000448801	-2.56695e-10	0.00374502	0.000681003	-2.56695e-10	0.00896577
9018820	chr11:9018820:C:T	2.3723e-13	-2.56695e-10	-1.32825	0.000152977	-2.56695e-10	-1.07254	0.000230437	-2.56695e-10	-1.07462
9019250	chr11:9019250:G:A	3.78716e-13	-2.56695e-10	-0.86049	0.000232011	-2.56695e-10	-0.656049	0.000351915	-2.56695e-10	-0.651209
9019464	chr11:9019464:T:C	5.9224e-13	0.858829	-1.27219	2.68651e-05	-1.48882	-1.32319	4.22479e-05	-1.44796	-1.32308
9019505	chr11:9019505:T:C	4.23484e-13	-2.56695e-10	-0.748761	0.000198965	-2.56695e-10	-0.809705	0.000301627	-2.56695e-10	-0.805411
9019920	chr11:9019920:G:T	2.41364e-13	-2.56695e-10	-1.31097	0.000124928	-2.56695e-10	-1.27509	0.00018877	-2.56695e-10	-1.27407
9019992	chr11:9019992:C:T	2.65379e-13	-2.56695e-10	-1.21612	0.000174155	-2.56695e-10	-0.942889	0.000265697	-2.56695e-10	-0.932244
9020009	chr11:9020009:T:C	2.38608e-13	-2.56695e-10	-1.32246	0.000118368	-2.56695e-10	-1.32904	0.000178664	-2.56695e-10	-1.32909
9020358	chr11:9020358:G:A	3.92488e-13	-2.56695e-10	-0.824771	0.000157221	-2.56695e-10	-1.04518	0.000236993	-2.56695e-10	-1.04657
9020904	chr11:9020904:A:G	2.40457e-13	-2.56695e-10	-1.31473	0.000118262	-2.56695e-10	-1.32993	0.000178517	-2.56695e-10	-1.32992
9021022	chr11:9021022:T:C	1.58286e-13	-0.938824	-0.794048	2.15218e-05	-1.92242	-1.11135	3.24764e-05	-1.92193	-1.11216
9021437	chr11:9021437:C:T	2.60628e-13	-2.56695e-10	-1.23418	0.000168435	-2.56695e-10	-0.976284	0.000256852	-2.56695e-10	-0.966102
9021487	chr11:9021487:G:A	1.60194e-13	-1.72089	-3.33048e-10	6.62941e-05	-1.90873	-3.33048e-10	9.92041e-05	-1.91742	-3.33048e-10
9021971	chr11:9021971:A:G	1.60469e-13	-1.71918	-3.33048e-10	6.62631e-05	-1.9092	-3.33048e-10	9.91678e-05	-1.91779	-3.33048e-10
9022127	chr11:9022127:C:G	6.5588e-13	-2.56695e-10	-0.311298	0.000439892	-2.56695e-10	-0.0163052	0.000668028	-2.56695e-10	-0.0102706
9022714	chr11:9022714:G:T	3.61561e-13	0.386138	-1.29298	2.24438e-05	-1.6959	-1.29592	3.49175e-05	-1.66479	-1.29682
9022790	chr11:9022790:T:C	7.91718e-08	12.3749	-0.985023	1.73013e-05	-1.93947	-1.31258	2.75914e-05	-1.88712	-1.30997
9022884	chr11:9022884:T:C	6.62337e-13	0.896798	-1.1983	1.89663e-05	-1.89048	-1.26969	2.92586e-05	-1.87117	-1.26726
9022956	chr11:9022956:C:T	3.5998e-13	0.380585	-1.29181	2.20379e-05	-1.68929	-1.32078	3.43486e-05	-1.65746	-1.32058
9023001	chr11:9023001:T:G	1.65574e-13	-1.68786	-3.33048e-10	6.53266e-05	-1.92344	-3.33048e-10	9.787e-05	-1.93096	-3.33048e-10
9023115	chr11:9023115:T:C	2.36829e-13	-2.56695e-10	-1.32994	0.000146208	-2.56695e-10	-1.1178	0.000220278	-2.56695e-10	-1.11971
9023220	chr11:9023220:G:A	9.06082e-12	3.26103	-0.946587	1.68058e-05	-1.96492	-1.31619	2.51829e-05	-1.9723	-1.31613
9023364	chr11:9023364:CTTTCT:C	3.47146e-13	-2.56695e-10	-0.94753	0.00021156	-2.56695e-10	-0.748327	0.00032073	-2.56695e-10	-0.744001
9023558	chr11:9023558:G:A	3.89645e-13	-2.56695e-10	-0.832039	0.000209399	-2.56695e-10	-0.758592	0.000317449	-2.56695e-10	-0.754285
9024036	chr11:9024036:G:A	3.62533e-14	-1.8857	-1.32105	1.85413e-05	-1.85817	-1.32467	2.92766e-05	-1.81335	-1.32446
9024219	chr11:9024219:C:T	1.52206e-13	-1.77204	-3.33048e-10	6.82802e-05	-1.87922	-3.33048e-10	0.000102003	-1.8896	-3.33048e-10
9024284	chr11:9024284:A:C	3.24733e-11	1.60115	1.98974	0.000310234	-1.93907	1.57356	0.000486424	-1.92811	1.60059
9025151	chr11:9025151:T:C	2.38508e-13	-2.56695e-10	-1.32287	0.000136574	-2.56695e-10	-1.18597	0.000205837	-2.56695e-10	-1.18752
9025695	chr11:9025695:T:C	1.72459e-13	-1.64711	-3.33048e-10	6.30339e-05	-1.95916	-3.33048e-10	9.55334e-05	-1.95512	-3.33048e-10
9026169	chr11:9026169:A:G	1.61568e-13	-1.71235	-3.33048e-10	6.60082e-05	-1.91306	-3.33048e-10	9.88126e-05	-1.92138	-3.33048e-10
9026389	chr11:9026389:C:T	5.78859e-13	0.806709	-1.24293	2.61985e-05	-1.50718	-1.32995	4.12105e-05	-1.46596	-1.32995
9026676	chr11:9026676:C:T	2.47347e-13	-2.56695e-10	-1.28648	0.000122435	-2.56695e-10	-1.29525	0.000184845	-2.56695e-10	-1.29508
9026744	chr11:9026744:A:G	2.45778e-13	-2.56695e-10	-1.29285	0.000118853	-2.56695e-10	-1.32494	0.00017939	-2.56695e-10	-1.32504
9026966	chr11:9026966:G:A	6.4999e-13	0.932684	-1.253	2.75939e-05	-1.4555	-1.32974	4.35036e-05	-1.41203	-1.32973
9027618	chr11:9027618:C:T	4.99592e-13	-2.56695e-10	-0.583485	0.00022986	-2.56695e-10	-0.665365	0.000351239	-2.56695e-10	-0.653135
9028335	chr11:9028335:C:T	2.41899e-13	-2.56695e-10	-1.30876	0.00013198	-2.56695e-10	-1.22018	0.000199327	-2.56695e-10	-1.21966
9028388	chr11:9028388:A:G	9.60609e-11	5.64395	-0.968492	1.81042e-05	-1.97091	-1.23578	2.78346e-05	-1.9534	-1.23492
9028408	chr11:9028408:G:A	1.1343e-11	2.53908	-3.33048e-10	0.0011408	0.936651	-3.33048e-10	0.00181669	0.990173	-3.33048e-10
9028582	chr11:9028582:T:G	1.44548e-13	-1.82367	-3.33048e-10	7.09162e-05	-1.84134	-3.33048e-10	0.000105747	-1.85355	-3.33048e-10
9028716	chr11:9028716:GC:G	3.48491e-13	-2.56695e-10	-0.943665	0.000242125	-2.56695e-10	-0.613382	0.000369881	-2.56695e-10	-0.601419
9029214	chr11:9029214:C:T	3.30288e-13	-2.56695e-10	-0.99731	0.000151264	-2.56695e-10	-1.08381	0.000228344	-2.56695e-10	-1.08375
9029677	chr11:9029677:T:C	1.2903e-11	3.79573	-1.12778	2.13534e-05	-1.8079	-1.23372	3.07694e-05	-1.85646	-1.23162
9029806	chr11:9029806:C:T	2.37484e-13	-2.56695e-10	-1.32718	0.000118797	-2.56695e-10	-1.32542	0.000179295	-2.56695e-10	-1.32557
9029838	chr11:9029838:C:A	2.83491e-13	-2.56695e-10	-1.1501	0.000118532	-2.56695e-10	-1.32765	0.000178868	-2.56695e-10	-1.32795
9029928	chr11:9029928:G:C	6.07447e-14	-1.40671	-1.28389	1.66942e-05	-1.96107	-1.3267	2.5241e-05	-1.95963	-1.3265
9030241	chr11:9030241:T:C	2.80215e-13	-2.56695e-10	-1.16172	0.000160878	-2.56695e-10	-1.02219	0.000245228	-2.56695e-10	-1.01241
9030245	chr11:9030245:G:A	4.83245e-13	-2.56695e-10	-0.616753	0.000338407	-2.56695e-10	-0.278587	0.000512325	-2.56695e-10	-0.275641
9030354	chr11:9030354:A:G	9.62301e-12	3.53746	-1.16283	2.75296e-05	-1.53114	-1.25643	3.81432e-05	-1.61875	-1.2545
9030499	chr11:9030499:A:G	4.22177e-14	-1.72586	-1.32858	1.75847e-05	-1.90707	-1.32873	2.63087e-05	-1.916	-1.3287
9030504	chr11:9030504:T:C	1.11989e-11	3.608	-1.08171	2.82382e-05	-1.55568	-1.20648	3.92234e-05	-1.64127	-1.20406
9030518	chr11:9030518:C:T	1.12533e-12	0.228551	-3.33048e-10	0.000128547	-1.24654	-3.33048e-10	0.000191726	-1.25853	-3.33048e-10
9030623	chr11:9030623:G:A	2.62336e-11	3.72546	-0.347943	2.09928e-05	-1.88026	-1.1784	2.9878e-05	-1.93175	-1.18573
9030997	chr11:9030997:C:T	2.42679e-13	-2.56695e-10	-1.30554	0.000126166	-2.56695e-10	-1.26524	0.000190229	-2.56695e-10	-1.26637
9031702	chr11:9031702:T:A	2.38389e-13	-2.56695e-10	-1.32337	0.000120744	-2.56695e-10	-1.30916	0.000182294	-2.56695e-10	-1.30898
9031874	chr11:9031874:TTATAGA:T	1.60117e-11	3.44147	-0.557668	2.09849e-05	-1.87445	-1.18458	3.00724e-05	-1.92017	-1.19083
9031919	chr11:9031919:C:G	4.13599e-13	-2.56695e-10	-0.77238	0.000226445	-2.56695e-10	-0.680332	0.000346742	-2.56695e-10	-0.666021
9031989	chr11:9031989:T:C	5.08929e-09	8.71569	-0.0703217	2.0698e-05	-1.94363	-1.12917	3.02686e-05	-1.96823	-1.13626
9032277	chr11:9032277:G:A	1.71203e-11	3.48816	-0.537412	2.52603e-05	-1.68084	-1.19277	3.46658e-05	-1.7699	-1.19895
9032555	chr11:9032555:G:A	6.9014e-13	-2.56695e-10	-0.260383	0.000271073	-2.56695e-10	-0.500446	0.000412681	-2.56695e-10	-0.491924
9032614	chr11:9032614:T:C	5.95496e-12	2.48654	-0.591837	2.53178e-05	-1.70756	-1.16377	3.51186e-05	-1.7868	-1.16907
9033387	chr11:9033387:C:T	7.50634e-13	1.13844	-1.3148	3.34086e-05	-1.26439	-1.32964	5.26952e-05	-1.22056	-1.32952
9033750	chr11:9033750:G:A	2.93865e-13	-2.56695e-10	-1.11415	0.000158789	-2.56695e-10	-1.03526	0.000241577	-2.56695e-10	-1.02741
9033982	chr11:9033982:G:GCCC	1.55719e-13	-1.74922	-3.33048e-10	6.67904e-05	-1.90127	-3.33048e-10	9.9925e-05	-1.91018	-3.33048e-10
9034423	chr11:9034423:T:C	1.1449e-12	1.57459	-1.32879	1.92874e-05	-1.82365	-1.31973	3.11304e-05	-1.75819	-1.31823
9034561	chr11:9034561:A:T	3.15206e-13	-2.56695e-10	-1.04405	0.000184796	-2.56695e-10	-0.883581	0.000280045	-2.56695e-10	-0.879652
9034945	chr11:9034945:C:T	1.37601e-13	-1.87292	-3.33048e-10	7.43132e-05	-1.79455	-3.33048e-10	0.000110578	-1.80888	-3.33048e-10
9034990	chr11:9034990:C:T	2.41284e-13	-2.56695e-10	-1.3113	0.000123535	-2.56695e-10	-1.28631	0.000186312	-2.56695e-10	-1.28718
9035189	chr11:9035189:T:C	2.5729e-13	0.0758865	-1.32296	2.72357e-05	-1.48931	-1.30899	4.26219e-05	-1.4507	-1.31153
9035213	chr11:9035213:T:C	2.6104e-13	-2.56695e-10	-1.2326	0.000126573	-2.56695e-10	-1.26202	0.000190863	-2.56695e-10	-1.26305
9035544	chr11:9035544:T:A	2.3964e-13	-2.56695e-10	-1.31814	0.000118725	-2.56695e-10	-1.32603	0.00017917	-2.56695e-10	-1.32627
9035625	chr11:9035625:T:C	2.37794e-13	-2.56695e-10	-1.32587	0.000118319	-2.56695e-10	-1.32945	0.000178646	-2.56695e-10	-1.32919
9035704	chr11:9035704:C:T	4.18158e-13	-2.56695e-10	-0.761417	0.000180378	-2.56695e-10	-0.907779	0.000271934	-2.56695e-10	-0.909041
9036110	chr11:9036110:G:A	5.76833e-12	2.5966	-0.733741	2.96761e-05	-1.45804	-1.25445	3.97379e-05	-1.57344	-1.25886
9036774	chr11:9036774:G:C	1.37892e-13	-1.87081	-3.33048e-10	7.44162e-05	-1.79316	-3.33048e-10	0.000110709	-1.8077	-3.33048e-10
9037481	chr11:9037481:A:G	2.60286e-13	-2.56695e-10	-1.23549	0.000126142	-2.56695e-10	-1.26543	0.000190214	-2.56695e-10	-1.26645
9037580	chr11:9037580:G:A	1.56981e-12	1.54429	-0.982859	5.12383e-05	-1.06494	-1.10141	8.14017e-05	-1.0167	-1.0985
9037596	chr11:9037596:G:A	7.84289e-13	-2.56695e-10	-0.132499	0.000302219	-2.56695e-10	-0.391683	0.000460414	-2.56695e-10	-0.382475
9037645	chr11:9037645:T:C	4.17294e-13	-0.172483	-0.591004	7.81736e-05	-0.861486	-0.882416	0.000107279	-0.965793	-0.873371
9038003	chr11:9038003:A:G	2.32581e-12	1.90268	-0.948137	3.40998e-05	-1.25376	-1.31978	4.48713e-05	-1.38937	-1.32143
9038122	chr11:9038122:A:AAG	4.1356e-13	-2.56695e-10	-0.772474	0.000136985	-2.56695e-10	-1.18296	0.000206263	-2.56695e-10	-1.18545
9038130	chr11:9038130:T:C	2.40675e-13	-2.56695e-10	-1.31383	0.000119418	-2.56695e-10	-1.3202	0.000180183	-2.56695e-10	-1.32063
9038256	chr11:9038256:T:G	1.43235e-13	-1.83279	-3.33048e-10	7.14858e-05	-1.83334	-3.33048e-10	0.000106536	-1.84612	-3.33048e-10
9038257	chr11:9038257:T:G	1.43108e-13	-1.83367	-3.33048e-10	7.15487e-05	-1.83246	-3.33048e-10	0.000106625	-1.84528	-3.33048e-10
9038396	chr11:9038396:C:T	6.15022e-13	-0.14348	-0.232138	7.27989e-05	-0.88695	-0.928184	0.000100057	-0.985951	-0.922906
9038445	chr11:9038445:C:T	1.32754e-13	-0.6197	-1.28908	2.02999e-05	-1.77322	-1.319	3.14619e-05	-1.74869	-1.31713
9038624	chr11:9038624:C:A	2.36834e-13	-2.56695e-10	-1.32992	0.000148385	-2.56695e-10	-1.10302	0.000223333	-2.56695e-10	-1.10594
9038632	chr11:9038632:C:A	2.4966e-13	-0.250632	-1.02655	4.55838e-05	-0.976904	-1.30638	6.03596e-05	-1.10845	-1.30583
9038689	chr11:9038689:A:C	1.34844e-13	-1.89316	-3.33048e-10	7.69724e-05	-1.75939	-3.33048e-10	0.000114348	-1.77535	-3.33048e-10
9038927	chr11:9038927:G:A	1.64391e-13	-0.430942	-1.26408	2.18645e-05	-1.71446	-1.30351	3.40362e-05	-1.6865	-1.30068
9039092	chr11:9039092:A:G	1.18909e-13	-0.802293	-1.21662	1.97032e-05	-1.86726	-1.2548	3.02084e-05	-1.85083	-1.25565
9039129	chr11:9039129:G:A	1.83293e-12	1.67351	-0.957117	5.16693e-05	-1.04646	-1.11152	8.23171e-05	-0.99561	-1.10841
9039156	chr11:9039156:A:AGAT	2.42824e-13	-0.080487	-1.22445	2.65946e-05	-1.57587	-1.24626	4.18054e-05	-1.54068	-1.24089
9039248	chr11:9039248:TGAC:T	2.16779e-13	-0.119528	-1.29887	2.45934e-05	-1.58364	-1.31671	3.85042e-05	-1.54922	-1.31462
9039589	chr11:9039589:G:A	3.75195e-13	-2.56695e-10	-0.869831	0.000272096	-2.56695e-10	-0.496681	0.000416562	-2.56695e-10	-0.482565
9039612	chr11:9039612:G:A	2.38496e-13	-2.56695e-10	-1.32292	0.000135088	-2.56695e-10	-1.19691	0.000203555	-2.56695e-10	-1.19866
9039996	chr11:9039996:G:C	2.65582e-13	-1.21535	-3.33048e-10	6.40237e-05	-1.94358	-3.33048e-10	9.72359e-05	-1.93746	-3.33048e-10
9040274	chr11:9040274:TAATAA:T	3.45065e-12	2.39609	-1.04705	2.85975e-05	-1.42295	-1.32656	3.83137e-05	-1.5413	-1.32749
9040286	chr11:9040286:A:C	4.86631e-14	-1.79064	-1.12172	2.31202e-05	-1.9633	-0.998825	3.54327e-05	-1.95068	-0.996286
9040796	chr11:9040796:G:A	1.23196e-13	-0.655324	-1.32817	1.9141e-05	-1.82218	-1.32882	2.94783e-05	-1.80236	-1.32858
9040809	chr11:9040809:A:G	1.4248e-13	-1.83807	-3.33048e-10	7.17215e-05	-1.83004	-3.33048e-10	0.000106859	-1.84309	-3.33048e-10
9041113	chr11:9041113:C:T	1.24946e-13	-1.96939	-3.33048e-10	8.70569e-05	-1.63627	-3.33048e-10	0.000132109	-1.63097	-3.33048e-10
9041423	chr11:9041423:C:T	1.36903e-13	-1.878	-3.33048e-10	7.50774e-05	-1.78431	-3.33048e-10	0.000111664	-1.7991	-3.33048e-10
9041453	chr11:9041453:G:A	2.91919e-13	-2.56695e-10	-1.1208	0.000118324	-2.56695e-10	-1.32941	0.000178631	-2.56695e-10	-1.32928
9041567	chr11:9041567:G:T	4.64865e-13	-2.56695e-10	-0.655529	0.000275736	-2.56695e-10	-0.483389	0.000417123	-2.56695e-10	-0.481219
9042023	chr11:9042023:G:A	2.67735e-13	-0.181932	-1.02535	5.08638e-05	-0.863031	-1.31065	6.3589e-05	-1.04924	-1.31292
9042099	chr11:9042099:C:T	3.72633e-13	-2.56695e-10	-0.876683	0.00020682	-2.56695e-10	-0.770988	0.000315599	-2.56695e-10	-0.760127
9042109	chr11:9042109:C:T	2.50273e-13	-2.56695e-10	-1.27472	0.00012764	-2.56695e-10	-1.25362	0.000192313	-2.56695e-10	-1.25548
9042305	chr11:9042305:G:A	1.20388e-13	-0.680043	-1.32651	1.99995e-05	-1.83363	-1.2735	3.09063e-05	-1.81453	-1.26911
9042684	chr11:9042684:C:T	4.5041e-14	-1.663	-1.32671	2.42313e-05	-1.61452	-1.30067	3.64522e-05	-1.61896	-1.29963
9042997	chr11:9042997:T:C	4.75306e-14	-1.609	-1.3269	1.6919e-05	-1.94817	-1.32622	2.54092e-05	-1.95344	-1.32605
9043606	chr11:9043606:TG:T	7.51409e-14	-1.69202	-0.78589	3.53014e-05	-1.97213	-0.566778	5.35504e-05	-1.97074	-0.563234
9043719	chr11:9043719:T:C	4.08525e-13	-0.352337	-0.432385	0.000101702	-0.79338	-0.687406	0.000139355	-0.898648	-0.678929
9044929	chr11:9044929:C:T	3.65977e-13	-0.187674	-0.707032	6.57206e-05	-0.985834	-0.931587	9.06435e-05	-1.08413	-0.923534
9044962	chr11:9044962:G:A	1.09728e-11	3.16967	-0.66378	3.48371e-05	-1.76837	-0.783779	4.91815e-05	-1.83972	-0.779367
9045040	chr11:9045040:C:T	4.11319e-14	-1.78711	-1.29339	2.05618e-05	-1.74946	-1.32994	3.09405e-05	-1.75259	-1.32995
9045102	chr11:9045102:A:T	3.1274e-13	-2.56695e-10	-1.0519	0.000138034	-2.56695e-10	-1.17534	0.000209067	-2.56695e-10	-1.17195
9045620	chr11:9045620:C:G	7.10501e-12	3.33197	-1.26069	0.000252403	0.71086	-1.28267	0.00042729	0.826165	-1.2833
9045720	chr11:9045720:T:C	8.67293e-14	-1.02431	-1.31018	1.95215e-05	-1.87864	-1.25268	2.99069e-05	-1.86394	-1.25257
9045821	chr11:9045821:C:G	1.27743e-10	5.51758	-0.557077	2.97222e-05	-1.82268	-0.888257	4.20025e-05	-1.88346	-0.893409
9045853	chr11:9045853:G:A	3.2084e-13	0.289762	-1.3161	1.99562e-05	-1.80875	-1.30055	3.14033e-05	-1.76987	-1.29782
9046154	chr11:9046154:G:A	3.43386e-14	-1.93446	-1.32654	1.91386e-05	-1.83998	-1.31114	2.88037e-05	-1.84332	-1.31078
9046234	chr11:9046234:T:C	2.82614e-13	-2.56695e-10	-1.15319	0.000132956	-2.56695e-10	-1.21282	0.000200615	-2.56695e-10	-1.21321
9046243	chr11:9046243:C:T	2.36946e-13	-2.56695e-10	-1.32944	0.000118664	-2.56695e-10	-1.32654	0.000179233	-2.56695e-10	-1.32591
9046252	chr11:9046252:C:T	2.48601e-13	0.0479191	-1.32935	2.70363e-05	-1.47708	-1.32857	4.23281e-05	-1.43998	-1.32916
9046254	chr11:9046254:C:T	2.38808e-13	-2.56695e-10	-1.32162	0.000120682	-2.56695e-10	-1.30967	0.000182224	-2.56695e-10	-1.30936
9046283	chr11:9046283:T:C	5.35923e-13	0.769428	-1.28271	2.29516e-05	-1.71856	-1.25089	3.66502e-05	-1.66756	-1.24562
9046750	chr11:9046750:A:G	1.45899e-13	-1.81436	-3.33048e-10	6.99563e-05	-1.85496	-3.33048e-10	0.000104371	-1.86665	-3.33048e-10
9047169	chr11:9047169:G:A	2.40552e-11	4.07887	-0.78804	2.13583e-05	-1.97051	-1.07088	3.24654e-05	-1.97162	-1.0628
9047249	chr11:9047249:A:G	9.23779e-13	-2.56695e-10	0.0311967	0.00035139	-2.56695e-10	-0.240939	0.000535555	-2.56695e-10	-0.231298
9047282	chr11:9047282:C:T	1.38507e-13	-1.86635	-3.33048e-10	7.35093e-05	-1.80542	-3.33048e-10	0.000109459	-1.81905	-3.33048e-10
9047432	chr11:9047432:A:G	1.35981e-13	-1.88476	-3.33048e-10	7.5493e-05	-1.77879	-3.33048e-10	0.000112273	-1.79367	-3.33048e-10
9047499	chr11:9047499:G:A	3.84928e-13	0.400768	-1.24499	4.01725e-05	-1.21472	-1.19493	6.45298e-05	-1.15052	-1.19696
9047670	chr11:9047670:G:A	2.66262e-13	-2.56695e-10	-1.2128	0.000123969	-2.56695e-10	-1.2828	0.000187015	-2.56695e-10	-1.28341
9049175	chr11:9049175:A:G	2.78264e-13	-2.56695e-10	-1.16871	0.000131154	-2.56695e-10	-1.22647	0.000197978	-2.56695e-10	-1.22644
9049351	chr11:9049351:C:T	2.39644e-13	-2.56695e-10	-1.31812	0.000125577	-2.56695e-10	-1.26992	0.000189073	-2.56695e-10	-1.27247
9049459	chr11:9049459:C:T	2.92761e-13	-2.56695e-10	-1.11792	0.00015392	-2.56695e-10	-1.0664	0.000232196	-2.56695e-10	-1.06702
9050556	chr11:9050556:C:A	5.05034e-13	-2.56695e-10	-0.572652	0.000179516	-2.56695e-10	-0.912571	0.000273544	-2.56695e-10	-0.903137
9051032	chr11:9051032:A:C	2.64682e-13	-2.56695e-10	-1.21875	0.000154673	-2.56695e-10	-1.06152	0.000234953	-2.56695e-10	-1.05522
9051222	chr11:9051222:CTAT:C	2.75487e-13	-2.56695e-10	-1.17873	0.000148005	-2.56695e-10	-1.10559	0.000223998	-2.56695e-10	-1.10296
9051224	chr11:9051224:A:ACC	3.78992e-14	-1.90255	-1.2598	4.38706e-05	-1.05184	-1.26975	6.40615e-05	-1.08503	-1.26973
9051397	chr11:9051397:C:T	4.2174e-14	-1.83681	-1.21867	0.000124902	0.0468783	-1.32219	0.00016851	-0.0654845	-1.32212
9051835	chr11:9051835:G:A	3.27837e-13	0.176765	-1.18152	6.06115e-05	-0.708821	-1.28953	9.11607e-05	-0.715258	-1.28672
9052032	chr11:9052032:T:C	1.26689e-13	-1.95554	-3.33048e-10	0.000113819	-1.36822	-3.33048e-10	0.00016798	-1.39075	-3.33048e-10
9052360	chr11:9052360:C:T	3.44208e-13	-0.95603	-3.33048e-10	8.74564e-05	-1.63169	-3.33048e-10	0.000131393	-1.63641	-3.33048e-10
9052988	chr11:9052988:C:T	4.26396e-12	-0.0738809	1.63456	0.000384332	-1.78318	1.63186	0.000603811	-1.74852	1.63718
9053511	chr11:9053511:G:A	7.20872e-12	2.08577	-3.33048e-10	0.00106081	0.863957	-3.33048e-10	0.00173106	0.941887	-3.33048e-10
9054083	chr11:9054083:G:A	6.41626e-12	1.96931	-3.33048e-10	0.00108837	0.889604	-3.33048e-10	0.0016617	0.900995	-3.33048e-10
9054155	chr11:9054155:C:T	4.13546e-13	-2.56695e-10	-0.772508	0.000174162	-2.56695e-10	-0.94285	0.00026204	-2.56695e-10	-0.946105
9054393	chr11:9054393:C:A	2.48596e-13	-2.56695e-10	-1.28145	0.000138617	-2.56695e-10	-1.17112	0.000210535	-2.56695e-10	-1.16495
9055009	chr11:9055009:G:C	1.25296e-13	-1.9666	-3.33048e-10	8.7776e-05	-1.62805	-3.33048e-10	0.00013007	-1.64652	-3.33048e-10
9055012	chr11:9055012:C:G	3.88793e-13	-2.56695e-10	-0.834229	0.000171965	-2.56695e-10	-0.955544	0.000260013	-2.56695e-10	-0.953868
9055415	chr11:9055415:G:A	1.43856e-13	-1.82846	-3.33048e-10	6.53183e-05	-1.92356	-3.33048e-10	9.80218e-05	-1.92941	-3.33048e-10
9056105	chr11:9056105:A:G	3.8631e-13	-0.988152	0.147516	8.48828e-05	-1.38956	-0.272001	0.000121816	-1.44714	-0.264948
9056677	chr11:9056677:G:T	7.95225e-13	0.961936	-1.08059	2.09087e-05	-1.77109	-1.29158	3.01446e-05	-1.81344	-1.29516
9056738	chr11:9056738:C:T	2.39898e-13	-2.56695e-10	-1.31706	0.000129435	-2.56695e-10	-1.23966	0.000196267	-2.56695e-10	-1.23512
9056943	chr11:9056943:G:A	1.31696e-13	-1.91678	-3.33048e-10	6.42945e-05	-1.93936	-3.33048e-10	9.6693e-05	-1.94306	-3.33048e-10
9057042	chr11:9057042:C:T	3.45738e-13	-2.56695e-10	-0.951594	0.000169746	-2.56695e-10	-0.968534	0.000255916	-2.56695e-10	-0.969753
9057051	chr11:9057051:A:G	2.4235e-13	-0.602528	-0.704366	5.27148e-05	-1.36262	-0.775316	7.77914e-05	-1.38481	-0.775756
9057129	chr11:9057129:C:T	8.75033e-13	-0.793657	0.770642	0.000138696	-1.47273	0.302182	0.000199877	-1.52904	0.312141
9057440	chr11:9057440:A:G	3.94582e-13	-2.56695e-10	-0.819449	0.000174145	-2.56695e-10	-0.942949	0.000263316	-2.56695e-10	-0.941246
9057555	chr11:9057555:A:G	2.65901e-13	-2.56695e-10	-1.21415	0.000125886	-2.56695e-10	-1.26745	0.000190301	-2.56695e-10	-1.26599
9057935	chr11:9057935:G:C	2.80494e-13	-2.56695e-10	-1.16073	0.000139253	-2.56695e-10	-1.16654	0.000210316	-2.56695e-10	-1.16599
9058113	chr11:9058113:C:T	1.9373e-13	-0.861467	-0.669344	4.34097e-05	-1.58384	-0.748309	6.5105e-05	-1.58988	-0.74872
9058134	chr11:9058134:T:C	3.01807e-13	-0.361223	-0.726267	2.94928e-05	-1.84445	-0.874233	4.57885e-05	-1.816	-0.874572
9058171	chr11:9058171:G:A	6.59156e-13	0.742357	-1.04867	3.45155e-05	-1.25824	-1.30319	4.67588e-05	-1.3633	-1.3063
9059007	chr11:9059007:C:T	3.69384e-13	-0.885439	-3.33048e-10	6.3325e-05	-1.95455	-3.33048e-10	9.53066e-05	-1.9575	-3.33048e-10
9059027	chr11:9059027:C:T	1.26189e-13	-1.9595	-3.33048e-10	8.4131e-05	-1.67046	-3.33048e-10	0.000124827	-1.68767	-3.33048e-10
9059111	chr11:9059111:CA:C	3.45119e-13	-2.56695e-10	-0.953386	0.000233127	-2.56695e-10	-0.651252	0.000353132	-2.56695e-10	-0.647759
9059168	chr11:9059168:G:A	3.17466e-13	-2.56695e-10	-1.03691	0.000158021	-2.56695e-10	-1.0401	0.000239098	-2.56695e-10	-1.03773
9059752	chr11:9059752:T:C	3.4205e-14	-1.97197	-1.29293	2.56708e-05	-1.55959	-1.29789	3.79516e-05	-1.5797	-1.29859
9060114	chr11:9060114:G:C	8.69473e-14	-1.35325	-0.978728	5.44428e-05	-0.877344	-1.22834	7.5441e-05	-0.96291	-1.22834
9060166	chr11:9060166:T:C	3.38372e-13	-2.56695e-10	-0.973131	0.000186551	-2.56695e-10	-0.874133	0.000284259	-2.56695e-10	-0.864714
9060201	chr11:9060201:T:C	2.52457e-13	-2.56695e-10	-1.26603	0.000127297	-2.56695e-10	-1.25631	0.000191796	-2.56695e-10	-1.25817
9060379	chr11:9060379:C:T	5.01538e-14	-1.56988	-1.31231	8.44907e-05	-0.348861	-1.31733	0.000115172	-0.453001	-1.31518
9060384	chr11:9060384:T:C	3.8515e-14	-1.95781	-1.18842	2.53462e-05	-1.68007	-1.19013	3.75389e-05	-1.6973	-1.19193
9060556	chr11:9060556:T:G	2.78769e-13	-2.56695e-10	-1.16689	0.000142473	-2.56695e-10	-1.14368	0.000214465	-2.56695e-10	-1.14645
9060795	chr11:9060795:A:C	3.73068e-13	-2.56695e-10	-0.875515	0.000163871	-2.56695e-10	-1.00376	0.000247812	-2.56695e-10	-1.00193
9060898	chr11:9060898:T:C	2.88639e-13	-2.56695e-10	-1.1321	0.000161921	-2.56695e-10	-1.01573	0.000245186	-2.56695e-10	-1.01258
9061675	chr11:9061675:G:A	6.32384e-13	-0.310689	-0.03709	7.09249e-05	-1.81252	-0.0286918	0.000110818	-1.78188	-0.0248256
9062038	chr11:9062038:T:C	4.63878e-13	-2.56695e-10	-0.657655	0.000340372	-2.56695e-10	-0.272795	0.000517454	-2.56695e-10	-0.26568
9062105	chr11:9062105:G:A	5.35124e-13	-2.56695e-10	-0.514778	0.000214638	-2.56695e-10	-0.733884	0.000322724	-2.56695e-10	-0.737804
9062413	chr11:9062413:T:C	5.2277e-14	-1.53227	-1.30845	7.87609e-05	-0.410164	-1.32625	0.000109876	-0.489991	-1.32525
9062554	chr11:9062554:T:C	3.2033e-13	0.301998	-1.32992	4.18559e-05	-1.11704	-1.25157	5.69049e-05	-1.2263	-1.24692
9062914	chr11:9062914:G:A	1.98373e-13	-0.877154	-0.629975	3.39111e-05	-1.92729	-0.651808	5.22063e-05	-1.91003	-0.649364
9062968	chr11:9062968:C:T	1.53574e-13	-1.76309	-3.33048e-10	0.000177337	-0.924784	-3.33048e-10	0.000261842	-0.946857	-3.33048e-10
9063662	chr11:9063662:A:C	4.02651e-13	-2.56695e-10	-0.799205	0.000209422	-2.56695e-10	-0.758481	0.000315095	-2.56695e-10	-0.761727
9063681	chr11:9063681:G:C	2.37091e-13	-2.56695e-10	-1.32883	0.000119344	-2.56695e-10	-1.32083	0.000180409	-2.56695e-10	-1.31938
9063885	chr11:9063885:T:A	1.47976e-13	-0.6623	-1.13792	1.94801e-05	-1.92794	-1.2055	2.99043e-05	-1.91069	-1.20591
9063934	chr11:9063934:C:G	1.2459e-13	-1.97225	-3.33048e-10	7.46472e-05	-1.79006	-3.33048e-10	0.000111643	-1.79929	-3.33048e-10
9064090	chr11:9064090:T:C	6.23509e-11	5.19527	-0.952016	0.00936218	3.96726	-0.925665	0.0146453	3.99827	-0.920995
9064256	chr11:9064256:C:T	3.04773e-13	-2.56695e-10	-1.07771	0.000157337	-2.56695e-10	-1.04445	0.000238378	-2.56695e-10	-1.04074
9064345	chr11:9064345:T:C	2.38585e-13	-2.56695e-10	-1.32255	0.000118738	-2.56695e-10	-1.32591	0.000179191	-2.56695e-10	-1.32615
9064672	chr11:9064672:G:A	2.66903e-13	-1.21039	-3.33048e-10	7.11787e-05	-1.83764	-3.33048e-10	0.000108967	-1.82355	-3.33048e-10
9064748	chr11:9064748:G:A	7.47214e-14	-1.79041	-0.693096	2.63113e-05	-1.8767	-0.956134	3.86713e-05	-1.90157	-0.957936
9064827	chr11:9064827:G:C	5.25343e-13	-0.533225	-3.33048e-10	9.19903e-05	-1.58115	-3.33048e-10	0.000142374	-1.55614	-3.33048e-10
9064875	chr11:9064875:A:G	2.37978e-13	-2.56695e-10	-1.3251	0.00011972	-2.56695e-10	-1.31768	0.000180612	-2.56695e-10	-1.31825
9065167	chr11:9065167:C:T	9.70341e-14	-0.899062	-1.32315	4.96573e-05	-0.892815	-1.30488	6.23591e-05	-1.07735	-1.30434
9065986	chr11:9065986:A:G	2.65823e-13	-0.749163	-0.465282	0.000120137	-0.975052	-0.339152	0.000175625	-1.00091	-0.345335
9067098	chr11:9067098:G:A	3.48345e-14	-1.97127	-1.2754	3.1079e-05	-1.36249	-1.30381	4.50764e-05	-1.40291	-1.30334
9067534	chr11:9067534:G:T	4.56442e-14	-1.67078	-1.30562	1.91505e-05	-1.84858	-1.30193	2.8982e-05	-1.84515	-1.30277
9067573	chr11:9067573:G:A	7.72195e-14	-1.95309	-0.497538	3.65401e-05	-1.96657	-0.537851	5.54859e-05	-1.97011	-0.528365
9068364	chr11:9068364:G:A	4.34188e-13	-2.56695e-10	-0.723798	0.000200728	-2.56695e-10	-0.800885	0.000306721	-2.56695e-10	-0.788663
9068861	chr11:9068861:T:C	4.60856e-14	-1.8838	-1.08298	2.32293e-05	-1.86354	-1.09388	3.55439e-05	-1.85172	-1.09211
9068962	chr11:9068962:A:G	2.71362e-12	-2.56695e-10	1.10876	0.0013625	-2.56695e-10	1.11424	0.0020775	-2.56695e-10	1.12432
9069227	chr11:9069227:T:G	1.8268e-13	-1.58954	-3.33048e-10	6.24504e-05	-1.96846	-3.33048e-10	9.41331e-05	-1.96989	-3.33048e-10
9069314	chr11:9069314:G:T	2.53525e-13	-2.56695e-10	-1.26181	0.000122266	-2.56695e-10	-1.29664	0.0001848	-2.56695e-10	-1.29532
9069697	chr11:9069697:T:C	1.37527e-13	-0.5638	-1.30966	3.16166e-05	-1.32556	-1.32359	4.89633e-05	-1.29991	-1.32362
9070035	chr11:9070035:G:A	1.3482e-13	-0.652002	-1.24133	3.14829e-05	-1.37897	-1.27442	4.86874e-05	-1.35445	-1.27473
9070218	chr11:9070218:C:T	1.77045e-13	-0.551534	-1.06934	3.81874e-05	-1.31982	-1.14051	5.91309e-05	-1.29382	-1.14103
9070577	chr11:9070577:A:G	2.51073e-13	-2.56695e-10	-1.27153	0.000140631	-2.56695e-10	-1.15669	0.000212186	-2.56695e-10	-1.15714
9070692	chr11:9070692:C:T	2.36899e-13	-2.56695e-10	-1.32964	0.000120169	-2.56695e-10	-1.31393	0.00018145	-2.56695e-10	-1.31362
9070791	chr11:9070791:T:A	1.00278e-12	-2.56695e-10	0.113252	0.000482067	-2.56695e-10	0.0752489	0.000729488	-2.56695e-10	0.0777429
9071164	chr11:9071164:T:G	1.85546e-13	-1.57397	-3.33048e-10	6.25865e-05	-1.96628	-3.33048e-10	9.46515e-05	-1.9644	-3.33048e-10
9071238	chr11:9071238:G:A	2.46373e-13	-1.29043	-3.33048e-10	7.54142e-05	-1.77984	-3.33048e-10	0.000114785	-1.77154	-3.33048e-10
9071482	chr11:9071482:C:G	3.52409e-13	-2.56695e-10	-0.932483	0.000163946	-2.56695e-10	-1.0033	0.000247066	-2.56695e-10	-1.00494
9071600	chr11:9071600:G:A	4.79259e-14	-1.93994	-0.987685	2.40268e-05	-1.86944	-1.05423	3.63464e-05	-1.86851	-1.053
9071644	chr11:9071644:T:C	4.3516e-14	-1.9222	-1.10195	2.24954e-05	-1.8401	-1.14943	3.40436e-05	-1.83863	-1.14833
9071706	chr11:9071706:AC:A	2.69965e-13	-2.56695e-10	-1.19898	0.000147997	-2.56695e-10	-1.10564	0.000223271	-2.56695e-10	-1.10622
9071939	chr11:9071939:C:T	1.61339e-13	-0.436301	-1.27747	4.26597e-05	-1.03749	-1.3121	6.63642e-05	-1.00736	-1.31209
9072240	chr11:9072240:A:G	6.69469e-13	-2.56695e-10	-0.290792	0.000321945	-2.56695e-10	-0.328455	0.00048696	-2.56695e-10	-0.326418
9072669	chr11:9072669:T:G	2.75989e-13	-2.56695e-10	-1.17692	0.000152886	-2.56695e-10	-1.07314	0.000230652	-2.56695e-10	-1.07369
9072961	chr11:9072961:G:A	1.07998e-13	-0.785286	-1.32987	2.73845e-05	-1.46472	-1.32814	4.23039e-05	-1.44161	-1.32811
9073019	chr11:9073019:C:T	1.32777e-13	-0.608886	-1.29972	3.74005e-05	-1.15741	-1.32374	5.80823e-05	-1.12899	-1.32375
9073311	chr11:9073311:C:T	2.37926e-13	-2.56695e-10	-1.32532	0.000118283	-2.56695e-10	-1.32975	0.000178559	-2.56695e-10	-1.32968
9074019	chr11:9074019:G:C	5.51915e-13	-2.56695e-10	-0.483883	0.000362565	-2.56695e-10	-0.20963	0.000554261	-2.56695e-10	-0.196966
9074420	chr11:9074420:G:A	3.9949e-13	-2.56695e-10	-0.807089	0.000261513	-2.56695e-10	-0.53635	0.000396469	-2.56695e-10	-0.532002
9074425	chr11:9074425:C:T	1.42498e-12	-2.56695e-10	0.464639	0.000706092	-2.56695e-10	0.456911	0.0010708	-2.56695e-10	0.461565
9074539	chr11:9074539:G:A	2.69552e-13	-2.56695e-10	-1.20052	0.000148576	-2.56695e-10	-1.10174	0.000224151	-2.56695e-10	-1.10228
9075136	chr11:9075136:G:A	1.64557e-13	-1.69402	-3.33048e-10	6.33068e-05	-1.95484	-3.33048e-10	9.51328e-05	-1.95933	-3.33048e-10
9075175	chr11:9075175:C:T	1.27331e-13	-1.95049	-3.33048e-10	6.88071e-05	-1.87153	-3.33048e-10	0.000104648	-1.864	-3.33048e-10
9076323	chr11:9076323:G:A	2.52978e-13	-2.56695e-10	-1.26398	0.00012453	-2.56695e-10	-1.27829	0.00018783	-2.56695e-10	-1.27906
9076445	chr11:9076445:T:C	2.49449e-13	-2.56695e-10	-1.27802	0.000125958	-2.56695e-10	-1.26689	0.000190386	-2.56695e-10	-1.26554
9076615	chr11:9076615:TAA:T	1.59554e-13	-0.980439	-0.744457	9.78156e-05	-1.2649	-0.254853	0.00012849	-1.42791	-0.230841
9077068	chr11:9077068:A:T	7.44587e-14	-1.70469	-0.782345	3.70707e-05	-1.95666	-0.533349	5.71181e-05	-1.95161	-0.517874
9077303	chr11:9077303:G:A	4.06149e-13	-2.56695e-10	-0.790556	0.000182108	-2.56695e-10	-0.898236	0.000277693	-2.56695e-10	-0.888085
9077556	chr11:9077556:G:A	5.61946e-14	-1.84599	-0.922467	2.96185e-05	-1.97125	-0.743186	4.52576e-05	-1.97211	-0.73012
9077756	chr11:9077756:C:A	1.26254e-13	-1.95898	-3.33048e-10	6.81693e-05	-1.88084	-3.33048e-10	0.000104176	-1.86852	-3.33048e-10
9077948	chr11:9077948:T:C	2.76037e-13	-2.56695e-10	-1.17674	0.000128603	-2.56695e-10	-1.2461	0.000194455	-2.56695e-10	-1.2444
9078300	chr11:9078300:G:A	3.99802e-13	-0.806307	-3.33048e-10	0.000103436	-1.46388	-3.33048e-10	0.000159441	-1.44293	-3.33048e-10
9078540	chr11:9078540:T:C	5.96929e-14	-1.96538	-0.742683	3.76635e-05	-1.71775	-0.756397	4.54771e-05	-1.94343	-0.753965
9078790	chr11:9078790:T:C	2.39261e-13	-2.56695e-10	-1.31972	0.000123482	-2.56695e-10	-1.28674	0.0001865	-2.56695e-10	-1.28617
9079163	chr11:9079163:G:A	1.3176e-13	-1.91629	-3.33048e-10	6.23003e-05	-1.97087	-3.33048e-10	9.40521e-05	-1.97075	-3.33048e-10
9079632	chr11:9079632:A:T	2.45035e-13	-2.56695e-10	-1.29588	0.000119461	-2.56695e-10	-1.31984	0.000180516	-2.56695e-10	-1.31878
9080338	chr11:9080338:C:T	2.44561e-13	-2.56695e-10	-1.29781	0.00011899	-2.56695e-10	-1.3238	0.000179953	-2.56695e-10	-1.3219
9080475	chr11:9080475:C:A	1.47622e-13	-0.978171	-0.82445	5.68096e-05	-1.65283	-0.410302	8.98922e-05	-1.62559	-0.390399
9080641	chr11:9080641:C:G	2.37763e-13	-2.56695e-10	-1.326	0.000118291	-2.56695e-10	-1.32969	0.000178568	-2.56695e-10	-1.32963
9080669	chr11:9080669:A:G	4.30938e-13	-0.800499	0.0691879	0.000130219	-1.81442	0.5808	0.000197044	-1.83248	0.601305
9080777	chr11:9080777:G:A	4.28734e-13	-2.56695e-10	-0.736439	0.00032701	-2.56695e-10	-0.312844	0.000504472	-2.56695e-10	-0.291088
9081054	chr11:9081054:T:A	6.24172e-13	-2.56695e-10	-0.360851	0.000321387	-2.56695e-10	-0.33019	0.000487797	-2.56695e-10	-0.324701
9081163	chr11:9081163:C:T	2.01765e-12	-2.56695e-10	0.81241	0.000981582	-2.56695e-10	0.78633	0.00149652	-2.56695e-10	0.796296
9081401	chr11:9081401:AT:A	1.82856e-12	-2.56695e-10	0.714007	0.000891414	-2.56695e-10	0.689974	0.00135876	-2.56695e-10	0.699727
9081407	chr11:9081407:A:G	1.90707e-12	-2.56695e-10	0.756049	0.00092946	-2.56695e-10	0.731769	0.0014169	-2.56695e-10	0.741623
9081514	chr11:9081514:G:T	1.30734e-13	-1.92411	-3.33048e-10	9.31959e-05	-1.56813	-3.33048e-10	0.000143269	-1.54988	-3.33048e-10
9081888	chr11:9081888:A:T	5.92846e-13	-2.56695e-10	-0.412342	0.00030445	-2.56695e-10	-0.384328	0.000461993	-2.56695e-10	-0.37905
9082117	chr11:9082117:G:A	2.81726e-13	-2.56695e-10	-1.15634	0.000157774	-2.56695e-10	-1.04167	0.000238286	-2.56695e-10	-1.04113
9083130	chr11:9083130:T:C	1.42092e-13	-1.8408	-3.33048e-10	6.46544e-05	-1.93378	-3.33048e-10	9.83698e-05	-1.92587	-3.33048e-10
9083359	chr11:9083359:T:C	2.45714e-13	-2.56695e-10	-1.29311	0.000124249	-2.56695e-10	-1.28055	0.000188261	-2.56695e-10	-1.27677
9083635	chr11:9083635:A:T	2.60143e-13	-2.56695e-10	-1.23605	0.000147033	-2.56695e-10	-1.11218	0.000222944	-2.56695e-10	-1.10768
9084089	chr11:9084089:A:G	1.38659e-13	-1.54132	-0.323936	4.63646e-05	-1.86362	-0.402677	7.10763e-05	-1.84365	-0.407192
9084152	chr11:9084152:A:C	2.36863e-13	-2.56695e-10	-1.32979	0.000119838	-2.56695e-10	-1.31669	0.000180902	-2.56695e-10	-1.31665
9084179	chr11:9084179:C:T	1.42085e-13	-1.87292	0.03207	0.000149438	-1.46605	0.37009	0.000223916	-1.49488	0.39155
9084373	chr11:9084373:A:G	4.10483e-13	-2.56695e-10	-0.779943	0.000259773	-2.56695e-10	-0.543026	0.000396098	-2.56695e-10	-0.532938
9084642	chr11:9084642:T:C	2.54276e-13	-2.56695e-10	-1.25886	0.000132217	-2.56695e-10	-1.21839	0.000200595	-2.56695e-10	-1.21331
9085400	chr11:9085400:T:C	9.17356e-14	-1.90583	-0.37254	4.25227e-05	-1.97054	-0.382258	6.42603e-05	-1.96614	-0.385519
9085417	chr11:9085417:T:A	2.53878e-13	-2.56695e-10	-1.26042	0.000121265	-2.56695e-10	-1.30486	0.000183247	-2.56695e-10	-1.30377
9085561	chr11:9085561:C:T	6.76619e-13	-2.56695e-10	-0.280168	0.000347439	-2.56695e-10	-0.252245	0.000527544	-2.56695e-10	-0.246369
9085587	chr11:9085587:G:A	2.73412e-13	-2.56695e-10	-1.1863	0.000149821	-2.56695e-10	-1.09339	0.000226121	-2.56695e-10	-1.09353
9086156	chr11:9086156:C:T	1.24981e-13	-1.96912	-3.33048e-10	7.72639e-05	-1.75561	-3.33048e-10	0.000118092	-1.74314	-3.33048e-10
9086212	chr11:9086212:G:A	2.04413e-12	-2.56695e-10	0.82545	0.000992433	-2.56695e-10	0.797325	0.00151349	-2.56695e-10	0.807575
9086574	chr11:9086574:C:T	2.53586e-13	-2.56695e-10	-1.26157	0.000144381	-2.56695e-10	-1.13038	0.000218784	-2.56695e-10	-1.12651
9086663	chr11:9086663:G:A	3.87216e-13	-2.56695e-10	-0.838293	0.000199255	-2.56695e-10	-0.808251	0.000301897	-2.56695e-10	-0.804516
9086664	chr11:9086664:C:A	1.33632e-13	-1.90219	-3.33048e-10	6.34109e-05	-1.9532	-3.33048e-10	9.52323e-05	-1.95828	-3.33048e-10
9086718	chr11:9086718:T:C	3.71483e-14	-1.97224	-1.21012	2.06049e-05	-1.85843	-1.21888	3.06577e-05	-1.87051	-1.22121
9086725	chr11:9086725:C:T	8.44765e-14	-1.82828	-0.532527	5.77897e-05	-1.97226	-0.0737619	8.9467e-05	-1.96991	-0.0508244
9086736	chr11:9086736:C:T	4.57684e-13	-2.56695e-10	-0.671097	0.000312899	-2.56695e-10	-0.356953	0.000477506	-2.56695e-10	-0.346023
9086806	chr11:9086806:C:T	6.90591e-13	-2.56695e-10	-0.259728	0.000499713	-2.56695e-10	0.1112	0.000765657	-2.56695e-10	0.126133
9087073	chr11:9087073:C:T	2.38477e-13	-2.56695e-10	-1.323	0.000118287	-2.56695e-10	-1.32972	0.000178537	-2.56695e-10	-1.32981
9087918	chr11:9087918:T:A	1.64054e-13	-1.70209	0.00500989	8.40034e-05	-1.62249	-0.0494856	0.000125227	-1.65457	-0.0298996
9088075	chr11:9088075:T:A	4.77587e-13	-0.62853	-3.33048e-10	8.82757e-05	-1.62237	-3.33048e-10	0.00013297	-1.62448	-3.33048e-10
9088149	chr11:9088149:G:A	4.28034e-14	-1.73405	-1.30661	1.86211e-05	-1.907	-1.27154	2.87904e-05	-1.88595	-1.26861
9088393	chr11:9088393:CAGG:C	3.21221e-13	-2.56695e-10	-1.02515	0.000157762	-2.56695e-10	-1.04175	0.000238772	-2.56695e-10	-1.03909
9088461	chr11:9088461:A:G	4.92866e-14	-1.64168	-1.25794	2.08849e-05	-1.88711	-1.1767	3.24808e-05	-1.86191	-1.17204
9088475	chr11:9088475:T:C	2.53726e-13	-2.56695e-10	-1.26102	0.000124672	-2.56695e-10	-1.27715	0.000188281	-2.56695e-10	-1.27666
9088537	chr11:9088537:T:G	3.71167e-13	-2.56695e-10	-0.880624	0.000227886	-2.56695e-10	-0.673989	0.000344407	-2.56695e-10	-0.672776
9088785	chr11:9088785:G:C	2.3929e-13	-2.56695e-10	-1.3196	0.000118931	-2.56695e-10	-1.32429	0.000179602	-2.56695e-10	-1.32386
9088931	chr11:9088931:C:T	3.00509e-13	-2.56695e-10	-1.0918	0.000154789	-2.56695e-10	-1.06077	0.000235798	-2.56695e-10	-1.05162
9088944	chr11:9088944:A:G	2.45344e-13	-2.56695e-10	-1.29462	0.000120858	-2.56695e-10	-1.30822	0.000182531	-2.56695e-10	-1.30768
9089003	chr11:9089003:A:G	1.36828e-13	-1.87855	-3.33048e-10	6.40659e-05	-1.94292	-3.33048e-10	9.60804e-05	-1.94941	-3.33048e-10
9089238	chr11:9089238:A:G	2.51114e-13	-2.56695e-10	-1.27137	0.000126791	-2.56695e-10	-1.2603	0.000191309	-2.56695e-10	-1.26071
9089357	chr11:9089357:C:T	2.36866e-13	-2.56695e-10	-1.32978	0.000118407	-2.56695e-10	-1.32871	0.000178671	-2.56695e-10	-1.32905
9090011	chr11:9090011:A:G	4.02762e-14	-1.77337	-1.32815	1.72316e-05	-1.93175	-1.32434	2.62223e-05	-1.92435	-1.32364
9090296	chr11:9090296:G:A	6.99668e-13	-2.56695e-10	-0.246671	0.000507531	-2.56695e-10	0.126724	0.000774185	-2.56695e-10	0.13721
9090525	chr11:9090525:G:A	5.56033e-14	-1.79321	-0.985822	4.87315e-05	-1.24261	-0.973899	6.53123e-05	-1.36158	-0.973837
9090551	chr11:9090551:T:C	2.37166e-13	-2.56695e-10	-1.32852	0.00012014	-2.56695e-10	-1.31417	0.000181253	-2.56695e-10	-1.31471
9090808	chr11:9090808:A:G	3.40293e-13	-2.56695e-10	-0.967469	0.000171554	-2.56695e-10	-0.957935	0.000258606	-2.56695e-10	-0.959296
9090984	chr11:9090984:C:T	2.46029e-13	-2.56695e-10	-1.29183	0.000124187	-2.56695e-10	-1.28105	0.000187299	-2.56695e-10	-1.28189
9091025	chr11:9091025:C:T	2.16996e-13	-0.0950092	-1.32239	2.72298e-05	-1.47813	-1.3204	4.23899e-05	-1.44749	-1.3202
9091138	chr11:9091138:C:T	3.83015e-14	-1.86053	-1.29125	2.225e-05	-1.6737	-1.3268	3.46223e-05	-1.64307	-1.32703
9091599	chr11:9091599:C:T	4.10281e-14	-1.79971	-1.28331	3.65698e-05	-1.32251	-1.18111	5.101e-05	-1.40966	-1.17292
9091780	chr11:9091780:C:T	2.6837e-13	-2.56695e-10	-1.20491	0.000127707	-2.56695e-10	-1.2531	0.000192618	-2.56695e-10	-1.25389
9091949	chr11:9091949:A:T	2.97455e-13	-2.56695e-10	-1.10202	0.000141156	-2.56695e-10	-1.15297	0.000212803	-2.56695e-10	-1.15423
9092437	chr11:9092437:CA:C	3.00344e-13	-2.56695e-10	-1.09235	0.000139767	-2.56695e-10	-1.16286	0.000210771	-2.56695e-10	-1.16383
9092591	chr11:9092591:G:A	6.96624e-14	-1.2241	-1.32951	1.76625e-05	-1.93799	-1.29341	2.72231e-05	-1.91928	-1.29126
9092853	chr11:9092853:C:G	3.04573e-13	-2.56695e-10	-1.07837	0.00014192	-2.56695e-10	-1.14757	0.000214331	-2.56695e-10	-1.14708
9092864	chr11:9092864:C:T	7.37033e-14	-1.19673	-1.3005	1.71188e-05	-1.93271	-1.32995	2.63611e-05	-1.91276	-1.32995
9093356	chr11:9093356:C:T	2.37438e-13	-2.56695e-10	-1.32737	0.000121599	-2.56695e-10	-1.30211	0.000183362	-2.56695e-10	-1.30314
9093452	chr11:9093452:C:T	3.62433e-14	-1.94184	-1.26518	2.74149e-05	-1.64302	-1.14873	3.95058e-05	-1.69836	-1.13979
9093560	chr11:9093560:C:T	1.25884e-13	-1.96191	-3.33048e-10	7.17347e-05	-1.82986	-3.33048e-10	0.000109106	-1.82228	-3.33048e-10
9093671	chr11:9093671:G:A	3.85975e-13	-2.56695e-10	-0.841503	0.0001755	-2.56695e-10	-0.935194	0.000264536	-2.56695e-10	-0.936624
9094067	chr11:9094067:C:G	1.13502e-13	-1.75957	-0.305888	8.87638e-05	-1.87146	0.254601	0.00014331	-1.83175	0.282155
9094093	chr11:9094093:T:C	1.26526e-13	-1.95683	-3.33048e-10	7.30351e-05	-1.81189	-3.33048e-10	0.000111763	-1.79822	-3.33048e-10
9094142	chr11:9094142:A:G	2.52922e-13	-2.56695e-10	-1.26419	0.000134632	-2.56695e-10	-1.20029	0.000201682	-2.56695e-10	-1.20791
9094224	chr11:9094224:A:G	8.77576e-14	-1.75844	-0.564254	4.66498e-05	-1.47297	-0.787197	7.29155e-05	-1.43451	-0.790789
9094377	chr11:9094377:G:C	3.81173e-13	-2.56695e-10	-0.854024	0.000248809	-2.56695e-10	-0.586148	0.00037811	-2.56695e-10	-0.579416
9094811	chr11:9094811:G:A	1.43191e-13	-1.8331	-3.33048e-10	0.000119879	-1.31635	-3.33048e-10	0.000185147	-1.29345	-3.33048e-10
9094895	chr11:9094895:G:A	5.43295e-14	-1.79381	-1.0084	2.98788e-05	-1.62109	-1.08459	4.64815e-05	-1.58627	-1.08927
9095289	chr11:9095289:G:A	1.59953e-13	-0.560342	-1.16205	2.45153e-05	-1.80717	-1.09637	3.80927e-05	-1.78442	-1.09016
9095543	chr11:9095543:C:T	2.65553e-13	-2.56695e-10	-1.21546	0.000129699	-2.56695e-10	-1.23762	0.000195843	-2.56695e-10	-1.23729
9096351	chr11:9096351:G:A	1.32589e-13	-0.812933	-1.09709	2.52191e-05	-1.88774	-0.987494	3.89646e-05	-1.87077	-0.981172
9096853	chr11:9096853:G:C	3.18887e-13	-2.56695e-10	-1.03244	0.000174103	-2.56695e-10	-0.943186	0.00026542	-2.56695e-10	-0.933286
9096960	chr11:9096960:T:A	1.27932e-13	-1.94578	-3.33048e-10	6.23253e-05	-1.97047	-3.33048e-10	9.41746e-05	-1.96945	-3.33048e-10
9097167	chr11:9097167:T:A	9.7842e-14	-0.903191	-1.31073	1.80929e-05	-1.96323	-1.24408	2.79711e-05	-1.94791	-1.23551
9097273	chr11:9097273:A:C	3.38846e-14	-1.9723	-1.30202	2.3735e-05	-1.65273	-1.28315	3.46751e-05	-1.68898	-1.2796
9097409	chr11:9097409:C:T	1.53319e-13	-0.443316	-1.32144	2.58016e-05	-1.52331	-1.32909	4.1161e-05	-1.46776	-1.32935
9097738	chr11:9097738:C:T	2.48608e-13	-2.56695e-10	-1.2814	0.000121793	-2.56695e-10	-1.30051	0.000183872	-2.56695e-10	-1.30036
9097890	chr11:9097890:C:T	3.85302e-14	-1.97115	-1.17468	2.63509e-05	-1.65246	-1.17888	3.85382e-05	-1.68595	-1.177
9098302	chr11:9098302:T:C	3.66981e-14	-1.97116	-1.2234	2.49729e-05	-1.65745	-1.22759	3.65455e-05	-1.69073	-1.22532
9098513	chr11:9098513:C:T	1.49532e-13	-0.504841	-1.28492	1.99928e-05	-1.90149	-1.20597	3.16079e-05	-1.86468	-1.19651
9098521	chr11:9098521:C:T	1.58661e-13	-0.40192	-1.32859	2.67666e-05	-1.50091	-1.31477	4.28168e-05	-1.44398	-1.31369
9098528	chr11:9098528:A:G	3.84829e-14	-1.96621	-1.18085	2.81179e-05	-1.60302	-1.16341	4.10663e-05	-1.63905	-1.16037
9098712	chr11:9098712:C:A	1.85544e-13	-0.558491	-1.0155	2.81626e-05	-1.90805	-0.856794	4.47836e-05	-1.87337	-0.839386
9099133	chr11:9099133:A:G	3.93683e-14	-1.79971	-1.3246	2.51942e-05	-1.56493	-1.31129	3.94307e-05	-1.52927	-1.31079
9100532	chr11:9100532:T:C	4.99289e-14	-1.95201	-0.934671	2.55764e-05	-1.92874	-0.932422	3.84644e-05	-1.9394	-0.925467
9100591	chr11:9100591:C:A	2.7145e-13	-2.56695e-10	-1.1935	0.000140429	-2.56695e-10	-1.15813	0.000211789	-2.56695e-10	-1.15901
9100705	chr11:9100705:T:C	2.70407e-13	-2.56695e-10	-1.19735	0.000139173	-2.56695e-10	-1.16711	0.000209896	-2.56695e-10	-1.16799
9100836	chr11:9100836:C:A	6.85252e-13	-0.471771	0.204282	0.000317262	-0.802888	0.459781	0.000510505	-0.752385	0.473184
9100997	chr11:9100997:TG:T	3.55636e-14	-1.91358	-1.31237	2.06004e-05	-1.74766	-1.32986	3.19186e-05	-1.7216	-1.32982
9101414	chr11:9101414:T:C	2.42454e-13	-2.56695e-10	-1.30647	0.000134864	-2.56695e-10	-1.19857	0.000204086	-2.56695e-10	-1.19606
9102502	chr11:9102502:G:A	2.97967e-13	-2.56695e-10	-1.10029	0.000158273	-2.56695e-10	-1.03852	0.000240909	-2.56695e-10	-1.03018
9102589	chr11:9102589:TTTTCCACAAAATCA:T	3.59167e-14	-1.90617	-1.30991	2.08975e-05	-1.73325	-1.32996	3.24074e-05	-1.70627	-1.32994
9102785	chr11:9102785:C:T	3.90746e-14	-1.802	-1.3298	2.32117e-05	-1.64599	-1.31219	3.62752e-05	-1.61201	-1.31146
9102942	chr11:9102942:A:G	2.38222e-13	-2.56695e-10	-1.32407	0.000128307	-2.56695e-10	-1.24841	0.000194073	-2.56695e-10	-1.24637
9103470	chr11:9103470:C:A	1.25029e-13	-1.96873	-3.33048e-10	6.94073e-05	-1.86284	-3.33048e-10	0.000105531	-1.8556	-3.33048e-10
9103681	chr11:9103681:C:A	6.06208e-14	-1.36893	-1.32371	1.92523e-05	-1.81589	-1.32931	2.88969e-05	-1.82117	-1.32969
9103729	chr11:9103729:T:G	8.46198e-14	-1.03419	-1.32492	1.71101e-05	-1.93321	-1.32995	2.61536e-05	-1.9207	-1.32991
9103817	chr11:9103817:C:T	2.43094e-13	-2.56695e-10	-1.30383	0.000118335	-2.56695e-10	-1.32931	0.000178724	-2.56695e-10	-1.32876
9103928	chr11:9103928:T:C	3.35369e-14	-1.95553	-1.3291	1.89974e-05	-1.8415	-1.31704	2.92721e-05	-1.82142	-1.31654
9104285	chr11:9104285:G:T	2.5874e-13	-2.56695e-10	-1.24145	0.000126687	-2.56695e-10	-1.26111	0.000191167	-2.56695e-10	-1.26145
9104414	chr11:9104414:T:C	8.98231e-14	-0.972625	-1.32681	1.77278e-05	-1.91273	-1.31497	2.77117e-05	-1.8808	-1.31194
9104770	chr11:9104770:T:C	9.16955e-14	-1.03245	-1.24636	1.94227e-05	-1.92777	-1.20862	3.04163e-05	-1.89963	-1.19999
9104901	chr11:9104901:T:A	1.82035e-13	-1.59308	-3.33048e-10	8.82541e-05	-1.62261	-3.33048e-10	0.000134402	-1.61376	-3.33048e-10
9105034	chr11:9105034:G:T	2.37438e-13	-2.56695e-10	-1.32737	0.000119172	-2.56695e-10	-1.32226	0.000179854	-2.56695e-10	-1.32245
9105068	chr11:9105068:G:A	1.24672e-13	-1.97159	-3.33048e-10	6.88696e-05	-1.87062	-3.33048e-10	0.000104206	-1.86823	-3.33048e-10
9105100	chr11:9105100:A:T	4.27912e-13	-2.56695e-10	-0.73836	0.000218875	-2.56695e-10	-0.714334	0.0003346	-2.56695e-10	-0.701664
9105203	chr11:9105203:T:C	5.22051e-13	-0.539511	-3.33048e-10	0.00257485	1.75071	-3.33048e-10	0.00102792	0.420691	-3.33048e-10
9105547	chr11:9105547:G:C	2.57002e-13	-2.56695e-10	-1.24819	0.000123375	-2.56695e-10	-1.2876	0.00018569	-2.56695e-10	-1.29052
9105583	chr11:9105583:T:C	3.39813e-14	-1.94289	-1.32857	2.73634e-05	-1.46439	-1.32924	3.96919e-05	-1.50405	-1.3294
9106516	chr11:9106516:T:C	2.57339e-13	-2.56695e-10	-1.24688	0.000122528	-2.56695e-10	-1.29449	0.000185094	-2.56695e-10	-1.29374
9106580	chr11:9106580:G:A	3.32087e-14	-1.96896	-1.3255	1.80655e-05	-1.8855	-1.32332	2.77349e-05	-1.86897	-1.32294
9107067	chr11:9107067:T:A	2.36825e-13	-2.56695e-10	-1.32995	0.000118451	-2.56695e-10	-1.32833	0.000178817	-2.56695e-10	-1.32823
9107187	chr11:9107187:T:C	2.38375e-13	-2.56695e-10	-1.32343	0.000118839	-2.56695e-10	-1.32506	0.000179351	-2.56695e-10	-1.32525
9107276	chr11:9107276:A:G	2.40069e-13	-2.56695e-10	-1.31635	0.00012208	-2.56695e-10	-1.29816	0.000184915	-2.56695e-10	-1.2947
9107521	chr11:9107521:G:A	1.46298e-12	-2.56695e-10	0.490955	0.000693154	-2.56695e-10	0.438418	0.00107091	-2.56695e-10	0.461662
9107786	chr11:9107786:T:C	1.25834e-13	-0.81046	-1.15185	2.32399e-05	-1.83539	-1.12157	3.59147e-05	-1.81643	-1.11702
9108188	chr11:9108188:T:C	9.19244e-14	-1.02781	-1.2485	1.97381e-05	-1.8992	-1.22108	3.02877e-05	-1.88528	-1.21858
9108448	chr11:9108448:G:A	1.05276e-12	-2.56695e-10	0.161895	0.000618419	-2.56695e-10	0.324332	0.00094991	-2.56695e-10	0.341767
9108481	chr11:9108481:A:T	2.54941e-13	-2.56695e-10	-1.25624	0.000124548	-2.56695e-10	-1.27815	0.000188139	-2.56695e-10	-1.27742
9108600	chr11:9108600:A:G	3.36313e-14	-1.95732	-1.3245	1.71223e-05	-1.93452	-1.32794	2.60436e-05	-1.92784	-1.32699
9108723	chr11:9108723:T:C	9.29028e-14	-1.21407	-1.05166	0.000471327	1.04019	-0.987474	0.000358142	0.355992	-0.989663
9108858	chr11:9108858:C:T	8.60171e-13	-2.56695e-10	-0.0401455	0.000526897	-2.56695e-10	0.164171	0.000795674	-2.56695e-10	0.164589
9108882	chr11:9108882:G:A	1.26095e-13	-1.96024	-3.33048e-10	9.39528e-05	-1.56004	-3.33048e-10	0.000138638	-1.58273	-3.33048e-10
9108922	chr11:9108922:G:A	3.31058e-14	-1.97195	-1.32562	1.7376e-05	-1.92456	-1.32319	2.65673e-05	-1.91212	-1.3228
9108989	chr11:9108989:C:T	2.83618e-13	-2.56695e-10	-1.14965	0.000133537	-2.56695e-10	-1.20846	0.000201774	-2.56695e-10	-1.20745
9109082	chr11:9109082:T:C	3.32042e-14	-1.97213	-1.32247	1.75831e-05	-1.90974	-1.32616	2.69275e-05	-1.89559	-1.32587
9109236	chr11:9109236:G:A	1.22871e-13	-0.872473	-1.11367	2.39089e-05	-1.85268	-1.0759	3.68629e-05	-1.83505	-1.07234
9109547	chr11:9109547:T:A	3.30134e-14	-1.97112	-1.32924	1.81474e-05	-1.90352	-1.30079	2.78198e-05	-1.88884	-1.30001
9109754	chr11:9109754:G:A	2.38998e-13	-2.56695e-10	-1.32082	0.000121062	-2.56695e-10	-1.30653	0.000183259	-2.56695e-10	-1.3037
9109756	chr11:9109756:C:T	4.25515e-13	-2.56695e-10	-0.743976	0.000201732	-2.56695e-10	-0.795893	0.000308674	-2.56695e-10	-0.782314
9109946	chr11:9109946:A:C	2.6265e-13	-2.56695e-10	-1.22646	0.000125839	-2.56695e-10	-1.26783	0.000190073	-2.56695e-10	-1.26719
9109981	chr11:9109981:C:T	2.97445e-13	-2.56695e-10	-1.10205	0.000155802	-2.56695e-10	-1.05425	0.00023712	-2.56695e-10	-1.04604
9110174	chr11:9110174:C:A	3.24085e-13	-2.56695e-10	-1.01627	0.00016608	-2.56695e-10	-0.990364	0.000254738	-2.56695e-10	-0.974364
9110332	chr11:9110332:A:T	2.53173e-13	-2.56695e-10	-1.2632	0.000145778	-2.56695e-10	-1.12075	0.000220761	-2.56695e-10	-1.11752
9110520	chr11:9110520:T:A	1.79721e-12	-2.56695e-10	0.696712	0.00083193	-2.56695e-10	0.620914	0.00128681	-2.56695e-10	0.645324
9110582	chr11:9110582:A:G	2.39216e-13	-2.56695e-10	-1.31991	0.000119641	-2.56695e-10	-1.31834	0.000180955	-2.56695e-10	-1.31635
9110596	chr11:9110596:G:A	3.30164e-14	-1.97118	-1.3291	1.81485e-05	-1.9044	-1.29984	2.78214e-05	-1.88974	-1.29906
9111098	chr11:9111098:T:C	2.42622e-13	-2.56695e-10	-1.30577	0.000125997	-2.56695e-10	-1.26658	0.000189203	-2.56695e-10	-1.27178
9111505	chr11:9111505:C:T	1.59577e-13	-0.753741	-0.971009	2.36299e-05	-1.9289	-1.01142	3.68126e-05	-1.90937	-0.999385
9111681	chr11:9111681:A:G	3.52975e-14	-1.94201	-1.29145	2.78276e-05	-1.46861	-1.3082	4.05935e-05	-1.50213	-1.30886
9111776	chr11:9111776:T:C	3.0671e-13	-2.56695e-10	-1.07137	0.000161151	-2.56695e-10	-1.02049	0.000245374	-2.56695e-10	-1.01182
9111826	chr11:9111826:A:C	2.38814e-13	-2.56695e-10	-1.32159	0.000118594	-2.56695e-10	-1.32713	0.000179071	-2.56695e-10	-1.32682
9111928	chr11:9111928:G:C	2.36914e-13	-2.56695e-10	-1.32958	0.000118709	-2.56695e-10	-1.32616	0.000179216	-2.56695e-10	-1.32601
9112198	chr11:9112198:G:T	3.30537e-14	-1.97229	-1.32686	1.7452e-05	-1.91971	-1.32367	2.6693e-05	-1.90687	-1.32333
9112331	chr11:9112331:A:G	1.28567e-13	-0.675228	-1.2656	2.16903e-05	-1.78523	-1.24074	3.35493e-05	-1.76312	-1.23847
9112587	chr11:9112587:G:T	2.14706e-13	-1.42801	-3.33048e-10	0.000137701	-1.17775	-3.33048e-10	0.000215282	-1.14265	-3.33048e-10
9112589	chr11:9112589:G:T	3.61328e-14	-1.95035	-1.25973	1.81287e-05	-1.97202	-1.23332	2.7395e-05	-1.97102	-1.23323
9112591	chr11:9112591:G:T	2.37889e-13	-2.56695e-10	-1.32547	0.000118336	-2.56695e-10	-1.3293	0.000178643	-2.56695e-10	-1.32921
9112848	chr11:9112848:G:C	1.47726e-12	-2.56695e-10	0.500669	0.000721438	-2.56695e-10	0.478412	0.00110542	-2.56695e-10	0.493384
9113032	chr11:9113032:G:A	1.21649e-13	-0.671664	-1.32447	1.86454e-05	-1.84728	-1.32995	2.94148e-05	-1.80323	-1.32988
9113061	chr11:9113061:C:T	2.86896e-13	-2.56695e-10	-1.13816	0.000149536	-2.56695e-10	-1.09529	0.000227441	-2.56695e-10	-1.08771
9113070	chr11:9113070:C:T	2.75538e-13	-2.56695e-10	-1.17855	0.000152746	-2.56695e-10	-1.07406	0.000231632	-2.56695e-10	-1.06945
9113079	chr11:9113079:A:T	1.33685e-13	-0.646351	-1.25544	2.22092e-05	-1.77338	-1.22895	3.43764e-05	-1.7507	-1.22653
9113815	chr11:9113815:A:G	3.00131e-13	-2.56695e-10	-1.09306	0.000157448	-2.56695e-10	-1.04374	0.000239655	-2.56695e-10	-1.0354
9113859	chr11:9113859:T:A	1.97728e-12	-2.56695e-10	0.792202	0.000941606	-2.56695e-10	0.744753	0.00142625	-2.56695e-10	0.748203
9114133	chr11:9114133:G:A	3.0215e-13	-2.56695e-10	-1.08635	0.000158339	-2.56695e-10	-1.0381	0.000241026	-2.56695e-10	-1.0297
9114150	chr11:9114150:C:T	2.81276e-13	-2.56695e-10	-1.15794	0.000143062	-2.56695e-10	-1.13956	0.00021535	-2.56695e-10	-1.14233
9114256	chr11:9114256:A:G	3.29996e-14	-1.97159	-1.32919	1.80799e-05	-1.90761	-1.30043	2.7706e-05	-1.8933	-1.29965
9114959	chr11:9114959:G:T	7.31771e-13	-2.56695e-10	-0.201808	0.000336056	-2.56695e-10	-0.285557	0.000516636	-2.56695e-10	-0.267262
9115187	chr11:9115187:C:T	1.32341e-13	-0.655901	-1.25599	2.10269e-05	-1.82185	-1.23519	3.34332e-05	-1.77516	-1.22989
9115292	chr11:9115292:G:C	3.94901e-13	-2.56695e-10	-0.818641	0.000165936	-2.56695e-10	-0.991234	0.000251842	-2.56695e-10	-0.9858
9115357	chr11:9115357:T:C	4.24733e-14	-1.97223	-1.07618	2.23401e-05	-1.85139	-1.14506	3.31989e-05	-1.86866	-1.14342
9116100	chr11:9116100:C:T	2.76469e-13	-2.56695e-10	-1.17518	0.000140508	-2.56695e-10	-1.15757	0.000211532	-2.56695e-10	-1.16022
9116502	chr11:9116502:G:A	3.3707e-13	-2.56695e-10	-0.976987	0.000171443	-2.56695e-10	-0.958582	0.000262934	-2.56695e-10	-0.942699
9116820	chr11:9116820:C:T	2.58749e-13	-2.56695e-10	-1.24142	0.000151299	-2.56695e-10	-1.08357	0.00022919	-2.56695e-10	-1.08005
9116983	chr11:9116983:C:T	3.33534e-14	-1.96536	-1.32476	1.89691e-05	-1.8766	-1.28343	2.91602e-05	-1.85934	-1.28245
9117137	chr11:9117137:T:C	8.0936e-14	-1.09048	-1.31314	1.66414e-05	-1.96393	-1.32701	2.53406e-05	-1.95516	-1.32703
9117769	chr11:9117769:G:A	2.84377e-13	-2.56695e-10	-1.14697	0.00013362	-2.56695e-10	-1.20783	0.000201831	-2.56695e-10	-1.20717
9118051	chr11:9118051:T:C	3.33668e-14	-1.97128	-1.31844	1.8732e-05	-1.90577	-1.26683	2.87228e-05	-1.89122	-1.26569
9118189	chr11:9118189:A:G	3.63764e-13	-2.56695e-10	-0.90077	0.000166937	-2.56695e-10	-0.985218	0.00025464	-2.56695e-10	-0.974749
9118885	chr11:9118885:G:A	2.37074e-13	-2.56695e-10	-1.3289	0.000119172	-2.56695e-10	-1.32226	0.000180183	-2.56695e-10	-1.32063
9119130	chr11:9119130:T:C	8.58076e-14	-1.08631	-1.25885	1.89337e-05	-1.94602	-1.21587	2.94621e-05	-1.92401	-1.20748
9119328	chr11:9119328:G:A	8.2505e-14	-1.20319	-1.18123	2.05702e-05	-1.93869	-1.1403	3.14587e-05	-1.92902	-1.13691
9119366	chr11:9119366:C:T	3.87633e-14	-1.96836	-1.17144	2.00145e-05	-1.89153	-1.21485	2.98152e-05	-1.90556	-1.21402
9119525	chr11:9119525:G:A	8.3418e-14	-1.19363	-1.17978	2.06262e-05	-1.93742	-1.13885	3.15496e-05	-1.92761	-1.13543
9119609	chr11:9119609:A:G	9.64762e-14	-1.20432	-1.02366	2.42177e-05	-1.93982	-0.975934	3.70656e-05	-1.93023	-0.971681
9120118	chr11:9120118:A:G	1.60279e-13	-1.72036	-3.33048e-10	6.72425e-05	-1.89453	-3.33048e-10	0.000102429	-1.88543	-3.33048e-10
9120515	chr11:9120515:G:C	1.19896e-13	-0.717572	-1.29308	1.8991e-05	-1.85526	-1.30361	2.98319e-05	-1.81276	-1.30626
9120653	chr11:9120653:T:A	3.10441e-13	-2.56695e-10	-1.05928	0.000163061	-2.56695e-10	-1.00871	0.000248314	-2.56695e-10	-0.999905
9120672	chr11:9120672:A:G	3.58568e-13	-2.56695e-10	-0.915159	0.000171752	-2.56695e-10	-0.956783	0.00026219	-2.56695e-10	-0.945532
9120867	chr11:9120867:C:T	3.38804e-13	-2.56695e-10	-0.971855	0.000180441	-2.56695e-10	-0.907433	0.000275091	-2.56695e-10	-0.8975
9121370	chr11:9121370:C:T	3.30474e-14	-1.96963	-1.32971	1.82089e-05	-1.89522	-1.30571	2.79418e-05	-1.87948	-1.305
9121529	chr11:9121529:A:G	2.81804e-13	-2.56695e-10	-1.15607	0.000132836	-2.56695e-10	-1.21372	0.000200702	-2.56695e-10	-1.21278
9122001	chr11:9122001:C:T	5.60295e-13	-0.887446	0.418632	0.000117121	-1.89238	0.552752	0.000190955	-1.85732	0.594758
9122027	chr11:9122027:A:G	3.92748e-13	-2.56695e-10	-0.824109	0.00020919	-2.56695e-10	-0.759592	0.000319442	-2.56695e-10	-0.748026
9122238	chr11:9122238:C:T	1.35343e-13	-1.88947	-3.33048e-10	6.23065e-05	-1.97077	-3.33048e-10	9.418e-05	-1.96939	-3.33048e-10
9122601	chr11:9122601:G:T	1.37288e-13	-1.8752	-3.33048e-10	9.34724e-05	-1.56517	-3.33048e-10	0.000138353	-1.58479	-3.33048e-10
9122640	chr11:9122640:T:C	2.83879e-13	-2.56695e-10	-1.14873	0.000133664	-2.56695e-10	-1.2075	0.000201958	-2.56695e-10	-1.20654
9122875	chr11:9122875:G:A	1.25023e-13	-1.96878	-3.33048e-10	8.56916e-05	-1.65208	-3.33048e-10	0.000127887	-1.66346	-3.33048e-10
9123854	chr11:9123854:CTT:C	2.3812e-13	-2.56695e-10	-1.3245	0.000118397	-2.56695e-10	-1.32879	0.000178703	-2.56695e-10	-1.32887
9124375	chr11:9124375:G:A	2.67477e-13	-1.20824	-3.33048e-10	9.80982e-05	-1.51687	-3.33048e-10	0.000150759	-1.49892	-3.33048e-10
9124601	chr11:9124601:T:C	2.84956e-13	-2.56695e-10	-1.14494	0.000136246	-2.56695e-10	-1.18837	0.00020518	-2.56695e-10	-1.19071
9125261	chr11:9125261:C:T	1.24657e-13	-1.97171	-3.33048e-10	7.50913e-05	-1.78413	-3.33048e-10	0.000114218	-1.77649	-3.33048e-10
9125273	chr11:9125273:C:T	2.43861e-13	-2.56695e-10	-1.30068	0.000120276	-2.56695e-10	-1.31305	0.000181518	-2.56695e-10	-1.31325
9125577	chr11:9125577:T:C	2.36854e-13	-2.56695e-10	-1.32983	0.00011826	-2.56695e-10	-1.32995	0.000178512	-2.56695e-10	-1.32994
9125766	chr11:9125766:C:G	2.36866e-13	-2.56695e-10	-1.32978	0.000118259	-2.56695e-10	-1.32996	0.00017851	-2.56695e-10	-1.32995
9125871	chr11:9125871:A:G	1.95657e-13	-1.52091	-3.33048e-10	0.000115831	-1.3507	-3.33048e-10	0.000171919	-1.36758	-3.33048e-10
9126184	chr11:9126184:G:A	2.51549e-13	-2.56695e-10	-1.26964	0.000131969	-2.56695e-10	-1.22026	0.000199416	-2.56695e-10	-1.21921
9126214	chr11:9126214:C:T	2.52918e-13	-2.56695e-10	-1.26421	0.000145036	-2.56695e-10	-1.12585	0.000219636	-2.56695e-10	-1.12263
9126223	chr11:9126223:T:C	2.92132e-13	-2.56695e-10	-1.12007	0.000137129	-2.56695e-10	-1.18191	0.000207233	-2.56695e-10	-1.18076
9126627	chr11:9126627:C:T	2.37911e-13	-2.56695e-10	-1.32538	0.00011934	-2.56695e-10	-1.32086	0.000180161	-2.56695e-10	-1.32075
9127658	chr11:9127658:TCAAA:T	2.45315e-13	-2.56695e-10	-1.29473	0.000125867	-2.56695e-10	-1.26761	0.000190885	-2.56695e-10	-1.26293
9128296	chr11:9128296:G:A	3.12114e-13	-2.56695e-10	-1.05391	0.000197806	-2.56695e-10	-0.815546	0.000300203	-2.56695e-10	-0.81014
9128596	chr11:9128596:G:C	2.75541e-13	-2.56695e-10	-1.17854	0.000134342	-2.56695e-10	-1.20244	0.000202719	-2.56695e-10	-1.20278
9129005	chr11:9129005:G:C	8.95104e-14	-0.992446	-1.31048	1.67729e-05	-1.96868	-1.31439	2.54606e-05	-1.96447	-1.31299
9129017	chr11:9129017:T:C	3.31868e-14	-1.96758	-1.32755	1.8673e-05	-1.8827	-1.29306	2.86764e-05	-1.86632	-1.2922
9129805	chr11:9129805:T:C	2.74848e-13	-2.56695e-10	-1.18106	0.000129166	-2.56695e-10	-1.24173	0.000195149	-2.56695e-10	-1.24084
9129912	chr11:9129912:G:T	4.70686e-13	-1.15233	0.509243	0.000117609	-1.94983	0.614359	0.000189079	-1.92982	0.65738
9130823	chr11:9130823:A:T	8.25548e-14	-1.07614	-1.30768	1.77613e-05	-1.94195	-1.28386	2.75865e-05	-1.91863	-1.27865
9130916	chr11:9130916:C:T	1.81376e-13	-1.21855	-0.378153	4.8287e-05	-1.97115	-0.25452	7.46856e-05	-1.97221	-0.229108
9131000	chr11:9131000:G:A	2.36914e-13	-2.56695e-10	-1.32958	0.000118259	-2.56695e-10	-1.32996	0.00017851	-2.56695e-10	-1.32995
9131562	chr11:9131562:G:T	2.57686e-13	-2.56695e-10	-1.24553	0.000133641	-2.56695e-10	-1.20768	0.000203041	-2.56695e-10	-1.20119
9132913	chr11:9132913:T:A	4.66586e-14	-1.97166	-0.982762	2.45493e-05	-1.86941	-1.03275	3.65143e-05	-1.8851	-1.0318
9133873	chr11:9133873:T:C	3.85575e-14	-1.8989	-1.24623	3.21309e-05	-1.35781	-1.27521	4.67389e-05	-1.39379	-1.27624
9133890	chr11:9133890:G:A	3.80664e-13	-2.56695e-10	-0.855359	0.000172948	-2.56695e-10	-0.949843	0.000261567	-2.56695e-10	-0.947908
9134023	chr11:9134023:T:C	8.25854e-14	-1.0884	-1.29505	1.80788e-05	-1.94404	-1.26405	2.80974e-05	-1.92117	-1.25775
9134140	chr11:9134140:G:A	8.61251e-14	-1.05859	-1.28288	1.91242e-05	-1.9016	-1.25028	2.93787e-05	-1.88761	-1.24672
9134602	chr11:9134602:G:A	2.46483e-13	-2.56695e-10	-1.28998	0.000125631	-2.56695e-10	-1.26949	0.000189217	-2.56695e-10	-1.2717
9134701	chr11:9134701:C:T	2.45326e-13	-2.56695e-10	-1.29469	0.000122004	-2.56695e-10	-1.29878	0.000183981	-2.56695e-10	-1.29977
9134816	chr11:9134816:C:T	4.75429e-13	-2.56695e-10	-0.633059	0.000269098	-2.56695e-10	-0.507757	0.000405506	-2.56695e-10	-0.509464
9135077	chr11:9135077:G:C	2.38763e-13	-2.56695e-10	-1.32181	0.000118622	-2.56695e-10	-1.32689	0.000179116	-2.56695e-10	-1.32657
9135194	chr11:9135194:T:C	2.42787e-13	-2.56695e-10	-1.30509	0.000121921	-2.56695e-10	-1.29946	0.000184076	-2.56695e-10	-1.29925
9135384	chr11:9135384:T:C	3.30491e-14	-1.97226	-1.32702	1.80489e-05	-1.91852	-1.29123	2.7625e-05	-1.90555	-1.29033
9135417	chr11:9135417:G:A	2.40095e-13	-2.56695e-10	-1.31624	0.000119061	-2.56695e-10	-1.32319	0.000179798	-2.56695e-10	-1.32277
9135887	chr11:9135887:A:G	5.25105e-14	-1.52817	-1.30809	1.73226e-05	-1.93685	-1.31397	2.58334e-05	-1.95066	-1.31227
9136120	chr11:9136120:T:C	7.5189e-14	-1.15398	-1.32329	1.65307e-05	-1.97184	-1.32578	2.50683e-05	-1.96813	-1.32487
9136160	chr11:9136160:C:T	6.29437e-14	-1.3456	-1.30944	1.6636e-05	-1.9698	-1.32147	2.50422e-05	-1.9722	-1.32184
9136224	chr11:9136224:T:C	2.92094e-13	-2.56695e-10	-1.1202	0.000136913	-2.56695e-10	-1.18349	0.00020692	-2.56695e-10	-1.18227
9136236	chr11:9136236:A:G	3.30636e-14	-1.97196	-1.32689	1.81594e-05	-1.91283	-1.29082	2.78111e-05	-1.89925	-1.28992
9136331	chr11:9136331:C:T	2.39102e-13	-2.56695e-10	-1.32039	0.000119797	-2.56695e-10	-1.31703	0.00018087	-2.56695e-10	-1.31682
9136378	chr11:9136378:T:A	7.27177e-14	-1.20637	-1.30432	1.67893e-05	-1.97225	-1.30985	2.54226e-05	-1.97103	-1.30794
9136419	chr11:9136419:CAATACCAG:C	3.70654e-13	-2.56695e-10	-0.882006	0.000198334	-2.56695e-10	-0.812881	0.000302696	-2.56695e-10	-0.801873
9136658	chr11:9136658:A:G	1.35882e-13	-1.88549	-3.33048e-10	6.50968e-05	-1.92696	-3.33048e-10	9.90407e-05	-1.91907	-3.33048e-10
9136681	chr11:9136681:T:C	3.30579e-14	-1.97228	-1.32674	1.79765e-05	-1.9234	-1.29037	2.7499e-05	-1.911	-1.28945
9136720	chr11:9136720:G:T	3.05922e-13	-2.56695e-10	-1.07395	0.000147884	-2.56695e-10	-1.10641	0.000225293	-2.56695e-10	-1.0972
9136875	chr11:9136875:T:C	1.38855e-13	-1.86385	-3.33048e-10	6.56125e-05	-1.91907	-3.33048e-10	9.93986e-05	-1.91546	-3.33048e-10
9137193	chr11:9137193:C:T	4.27851e-14	-1.97092	-1.07016	2.15117e-05	-1.91824	-1.116	3.31048e-05	-1.90453	-1.11039
9137525	chr11:9137525:T:C	2.46199e-13	-2.56695e-10	-1.29114	0.000126181	-2.56695e-10	-1.26512	0.000191378	-2.56695e-10	-1.26035
9137896	chr11:9137896:C:T	3.31634e-13	-2.56695e-10	-0.993244	0.000152476	-2.56695e-10	-1.07583	0.000230499	-2.56695e-10	-1.07435
9137939	chr11:9137939:G:A	2.39844e-13	-2.56695e-10	-1.31729	0.000119463	-2.56695e-10	-1.31983	0.000180293	-2.56695e-10	-1.32002
9137961	chr11:9137961:C:T	6.38182e-14	-1.31144	-1.3298	1.65197e-05	-1.97228	-1.32601	2.5064e-05	-1.96863	-1.32454
9138020	chr11:9138020:G:C	2.39725e-13	-2.56695e-10	-1.31778	0.000121226	-2.56695e-10	-1.30518	0.000182655	-2.56695e-10	-1.307
9138192	chr11:9138192:A:G	3.32434e-14	-1.97165	-1.32177	1.81047e-05	-1.93184	-1.27482	2.76609e-05	-1.92076	-1.27382
9138228	chr11:9138228:A:G	3.18356e-13	-2.56695e-10	-1.03411	0.000136763	-2.56695e-10	-1.18458	0.000206236	-2.56695e-10	-1.18558
9138271	chr11:9138271:A:G	8.39198e-14	-1.96645	-0.400969	4.60455e-05	-1.85228	-0.420919	6.99308e-05	-1.87174	-0.395355
9138425	chr11:9138425:A:G	3.02308e-13	-2.56695e-10	-1.08583	0.000140917	-2.56695e-10	-1.15466	0.000212992	-2.56695e-10	-1.15335
9138735	chr11:9138735:T:C	3.04614e-13	-2.56695e-10	-1.07823	0.000141863	-2.56695e-10	-1.14797	0.000214427	-2.56695e-10	-1.14663
9138976	chr11:9138976:G:A	1.59377e-13	-1.726	-3.33048e-10	0.000134317	-1.20263	-3.33048e-10	0.000199619	-1.21819	-3.33048e-10
9139216	chr11:9139216:C:T	2.38204e-13	-2.56695e-10	-1.32415	0.000119194	-2.56695e-10	-1.32208	0.000179953	-2.56695e-10	-1.3219
9139219	chr11:9139219:G:A	4.94391e-14	-1.97119	-0.925347	2.47333e-05	-1.9113	-0.983382	3.69574e-05	-1.92223	-0.982606
9139347	chr11:9139347:G:A	8.58779e-13	-2.56695e-10	-0.0417649	0.000375435	-2.56695e-10	-0.17475	0.000577906	-2.56695e-10	-0.155189
9139654	chr11:9139654:T:C	2.6868e-13	-2.56695e-10	-1.20376	0.000140609	-2.56695e-10	-1.15686	0.000213913	-2.56695e-10	-1.14903
9139974	chr11:9139974:C:T	1.41492e-13	-0.753355	-1.09168	2.53539e-05	-1.84475	-1.02515	4.04655e-05	-1.80262	-1.01153
9140121	chr11:9140121:C:T	2.77271e-13	-2.56695e-10	-1.17228	0.000124998	-2.56695e-10	-1.27454	0.000188482	-2.56695e-10	-1.2756
9140391	chr11:9140391:A:G	3.31254e-13	-2.56695e-10	-0.994391	0.000159316	-2.56695e-10	-1.03194	0.000243074	-2.56695e-10	-1.02123
9140864	chr11:9140864:C:T	2.52485e-13	-2.56695e-10	-1.26593	0.000130883	-2.56695e-10	-1.22853	0.000198745	-2.56695e-10	-1.22258
9140994	chr11:9140994:C:T	1.94466e-13	-1.52702	-3.33048e-10	6.75576e-05	-1.88985	-3.33048e-10	0.000101934	-1.89027	-3.33048e-10
9141056	chr11:9141056:G:A	2.68387e-13	-2.56695e-10	-1.20485	0.000141152	-2.56695e-10	-1.153	0.000214759	-2.56695e-10	-1.14509
9141282	chr11:9141282:C:T	2.4589e-13	-2.56695e-10	-1.29239	0.000121087	-2.56695e-10	-1.30633	0.000182748	-2.56695e-10	-1.30649
9141321	chr11:9141321:C:T	8.69634e-14	-1.0225	-1.30929	1.66082e-05	-1.96561	-1.32733	2.52634e-05	-1.95719	-1.32806
9141553	chr11:9141553:C:T	9.33543e-14	-0.973614	-1.28726	1.88737e-05	-1.9088	-1.25626	2.95606e-05	-1.87841	-1.24975
9141599	chr11:9141599:T:C	2.37078e-13	-2.56695e-10	-1.32889	0.000122656	-2.56695e-10	-1.29345	0.00018564	-2.56695e-10	-1.29079
9142163	chr11:9142163:G:A	2.49159e-13	-2.56695e-10	-1.27919	0.000128711	-2.56695e-10	-1.24527	0.000195349	-2.56695e-10	-1.23981
9142401	chr11:9142401:C:T	9.71343e-14	-0.931503	-1.28968	1.87134e-05	-1.91483	-1.25877	2.92839e-05	-1.88514	-1.25242
9142867	chr11:9142867:G:A	1.97974e-13	-1.50914	-3.33048e-10	0.000118458	-1.32828	-3.33048e-10	0.000175808	-1.34521	-3.33048e-10
9142890	chr11:9142890:G:A	4.85337e-14	-1.9719	-0.943117	2.33e-05	-1.93961	-1.01477	3.58058e-05	-1.92883	-1.00766
9143119	chr11:9143119:G:A	5.42034e-13	-2.56695e-10	-0.501949	0.000206398	-2.56695e-10	-0.773026	0.000312919	-2.56695e-10	-0.768657
9144606	chr11:9144606:T:C	2.80042e-13	-2.56695e-10	-1.16234	0.000131857	-2.56695e-10	-1.22112	0.000199237	-2.56695e-10	-1.22011
9144668	chr11:9144668:C:A	4.44673e-14	-1.97229	-1.03023	2.16646e-05	-1.93352	-1.09363	3.3292e-05	-1.92182	-1.08747
9144712	chr11:9144712:C:T	3.23968e-13	-2.56695e-10	-1.01663	0.000168456	-2.56695e-10	-0.976163	0.00025671	-2.56695e-10	-0.966653
9145209	chr11:9145209:G:T	1.31176e-13	-1.92073	-3.33048e-10	8.83904e-05	-1.62107	-3.33048e-10	0.000130779	-1.64109	-3.33048e-10
9145288	chr11:9145288:T:C	9.82755e-14	-1.03314	-1.17636	2.13003e-05	-1.92679	-1.11733	3.33794e-05	-1.90063	-1.10603
9146089	chr11:9146089:G:A	2.43867e-13	-2.56695e-10	-1.30066	0.000126814	-2.56695e-10	-1.26012	0.00019039	-2.56695e-10	-1.26553
9146571	chr11:9146571:A:G	9.99271e-14	-1.20365	-0.989184	2.25343e-05	-1.97226	-1.01554	3.44902e-05	-1.97013	-1.0038
9147437	chr11:9147437:A:C	2.80072e-13	-2.56695e-10	-1.16223	0.000131876	-2.56695e-10	-1.22097	0.000199266	-2.56695e-10	-1.21996
9147476	chr11:9147476:G:T	1.2605e-13	-1.9606	-3.33048e-10	6.35422e-05	-1.95113	-3.33048e-10	9.59649e-05	-1.95062	-3.33048e-10
9147838	chr11:9147838:C:T	2.54854e-13	-2.56695e-10	-1.25658	0.000124238	-2.56695e-10	-1.28063	0.000187684	-2.56695e-10	-1.27984
9148057	chr11:9148057:T:C	8.21987e-13	-2.56695e-10	-0.0855521	0.000291666	-2.56695e-10	-0.427227	0.000443079	-2.56695e-10	-0.420851
9148109	chr11:9148109:T:C	2.40789e-13	-2.56695e-10	-1.31336	0.000121442	-2.56695e-10	-1.3034	0.000183393	-2.56695e-10	-1.30297
9148212	chr11:9148212:G:A	2.37102e-13	-2.56695e-10	-1.32879	0.000118316	-2.56695e-10	-1.32948	0.000178588	-2.56695e-10	-1.32952
9148512	chr11:9148512:T:C	2.37103e-13	-2.56695e-10	-1.32878	0.000118316	-2.56695e-10	-1.32947	0.000178589	-2.56695e-10	-1.32951
9148861	chr11:9148861:T:A	4.63154e-13	-2.56695e-10	-0.659217	0.000246495	-2.56695e-10	-0.595492	0.000377303	-2.56695e-10	-0.581552
9149300	chr11:9149300:C:T	3.38951e-14	-1.95556	-1.31844	1.9817e-05	-1.84779	-1.2685	3.05397e-05	-1.82819	-1.26738
9149559	chr11:9149559:A:G	4.48322e-13	-2.56695e-10	-0.691765	0.000238653	-2.56695e-10	-0.627824	0.000365187	-2.56695e-10	-0.61419
9149659	chr11:9149659:G:A	3.39187e-14	-1.95287	-1.32044	1.98703e-05	-1.84085	-1.27276	3.06349e-05	-1.82077	-1.27169
9149989	chr11:9149989:T:C	9.50546e-13	-2.56695e-10	0.0597601	0.00033116	-2.56695e-10	-0.300234	0.000503352	-2.56695e-10	-0.293311
9150152	chr11:9150152:C:T	2.40957e-13	-2.56695e-10	-1.31266	0.000122066	-2.56695e-10	-1.29828	0.000183881	-2.56695e-10	-1.30031
9150228	chr11:9150228:A:G	7.02509e-14	-1.22393	-1.32128	1.72865e-05	-1.97025	-1.28266	2.61714e-05	-1.97228	-1.27765
9150505	chr11:9150505:C:T	2.38998e-13	-2.56695e-10	-1.32082	0.000119152	-2.56695e-10	-1.32244	0.000179933	-2.56695e-10	-1.32201
9150517	chr11:9150517:C:T	2.86383e-13	-2.56695e-10	-1.13995	0.000134192	-2.56695e-10	-1.20356	0.000202782	-2.56695e-10	-1.20247
9150826	chr11:9150826:T:C	2.36993e-13	-2.56695e-10	-1.32925	0.000118439	-2.56695e-10	-1.32844	0.000178794	-2.56695e-10	-1.32836
9150909	chr11:9150909:T:C	3.43357e-14	-1.93915	-1.32195	2.00156e-05	-1.81162	-1.2947	3.09087e-05	-1.78926	-1.2943
9150939	chr11:9150939:T:C	8.66249e-14	-1.32258	-1.01311	2.23442e-05	-1.9688	-1.02747	3.39999e-05	-1.97187	-1.01637
9151640	chr11:9151640:C:CA	4.21794e-13	-2.56695e-10	-0.75276	0.000190747	-2.56695e-10	-0.851887	0.000287727	-2.56695e-10	-0.852587
9152018	chr11:9152018:A:G	2.30942e-13	-1.35511	-3.33048e-10	7.59425e-05	-1.77286	-3.33048e-10	0.000116041	-1.76065	-3.33048e-10
9152307	chr11:9152307:T:G	2.37055e-13	-2.56695e-10	-1.32899	0.000118475	-2.56695e-10	-1.32813	0.000178851	-2.56695e-10	-1.32805
9152515	chr11:9152515:A:C	2.36998e-13	-2.56695e-10	-1.32922	0.000118443	-2.56695e-10	-1.32841	0.000178801	-2.56695e-10	-1.32833
9152731	chr11:9152731:C:T	3.85817e-13	-2.56695e-10	-0.841912	0.000198504	-2.56695e-10	-0.812025	0.000305825	-2.56695e-10	-0.791586
9152775	chr11:9152775:G:A	2.10833e-13	-1.93085	0.484639	8.96202e-05	-1.9687	0.361445	0.000141909	-1.96233	0.402915
9152832	chr11:9152832:T:C	9.29929e-14	-0.961346	-1.30341	1.85899e-05	-1.90761	-1.27261	2.9098e-05	-1.87702	-1.26691
9152923	chr11:9152923:G:A	1.14278e-13	-1.05135	-1.00729	2.41002e-05	-1.92386	-0.996752	3.68964e-05	-1.91225	-0.994232
9153234	chr11:9153234:TCGAAC:T	3.42574e-14	-1.93346	-1.32992	1.64956e-05	-1.97027	-1.32947	2.50302e-05	-1.96504	-1.32948
9153240	chr11:9153240:C:T	3.84335e-14	-1.85929	-1.28906	1.75082e-05	-1.93885	-1.30132	2.68681e-05	-1.92246	-1.30121
9153606	chr11:9153606:G:A	2.48602e-13	-2.56695e-10	-1.28142	0.000128612	-2.56695e-10	-1.24604	0.00019521	-2.56695e-10	-1.24053
9153826	chr11:9153826:T:C	7.81895e-14	-1.2509	-1.18725	1.98855e-05	-1.96553	-1.14732	3.05098e-05	-1.96034	-1.13622
9153831	chr11:9153831:C:T	3.87405e-14	-1.83352	-1.30687	1.76403e-05	-1.91766	-1.31499	2.71721e-05	-1.8976	-1.31481
9153942	chr11:9153942:T:G	3.41055e-13	-2.56695e-10	-0.965232	0.000179723	-2.56695e-10	-0.911417	0.00026973	-2.56695e-10	-0.917179
9154472	chr11:9154472:C:T	2.61329e-13	-2.56695e-10	-1.2315	0.000137013	-2.56695e-10	-1.18276	0.000208325	-2.56695e-10	-1.1755
9154819	chr11:9154819:A:G	6.16625e-14	-1.97121	-0.704388	3.04672e-05	-1.89493	-0.79125	4.55564e-05	-1.90769	-0.787961
9154880	chr11:9154880:T:C	3.36282e-14	-1.95768	-1.32423	1.94164e-05	-1.85371	-1.283	2.99019e-05	-1.83464	-1.28204
9155314	chr11:9155314:C:T	2.37392e-13	-2.56695e-10	-1.32757	0.000118385	-2.56695e-10	-1.32889	0.000178689	-2.56695e-10	-1.32896
9155465	chr11:9155465:T:A	8.5178e-14	-1.03099	-1.32154	1.72562e-05	-1.9248	-1.32986	2.67495e-05	-1.89813	-1.32995
9155536	chr11:9155536:T:C	1.01916e-13	-1.0582	-1.11492	2.18625e-05	-1.93301	-1.08505	3.36749e-05	-1.92165	-1.0762
9156487	chr11:9156487:C:T	2.39653e-13	-2.56695e-10	-1.31808	0.000119382	-2.56695e-10	-1.32051	0.00018017	-2.56695e-10	-1.3207
9156495	chr11:9156495:C:T	4.12201e-13	-2.56695e-10	-0.775766	0.000218362	-2.56695e-10	-0.71668	0.000333928	-2.56695e-10	-0.703676
9156520	chr11:9156520:G:A	2.40426e-12	-2.56695e-10	0.987719	0.00119364	-2.56695e-10	0.98193	0.00181268	-2.56695e-10	0.987962
9156882	chr11:9156882:A:T	5.68263e-14	-1.93428	-0.822999	2.46e-05	-1.96211	-0.937979	3.70463e-05	-1.96613	-0.936307
9156886	chr11:9156886:A:T	2.69257e-13	-2.56695e-10	-1.20161	0.000141509	-2.56695e-10	-1.15047	0.000213833	-2.56695e-10	-1.1494
9156934	chr11:9156934:T:C	3.56023e-14	-1.94401	-1.28085	1.85238e-05	-1.94664	-1.23714	2.77986e-05	-1.95429	-1.23533
9157285	chr11:9157285:C:A	2.37671e-13	-2.56695e-10	-1.32639	0.000118532	-2.56695e-10	-1.32765	0.000178906	-2.56695e-10	-1.32774
9157384	chr11:9157384:T:C	2.31491e-12	-2.56695e-10	0.94985	0.00102556	-2.56695e-10	0.830161	0.00159045	-2.56695e-10	0.857173
9157527	chr11:9157527:T:C	8.51521e-14	-1.02492	-1.32792	1.70644e-05	-1.9359	-1.32994	2.60612e-05	-1.92421	-1.32994
9157543	chr11:9157543:T:C	1.0188e-13	-0.927649	-1.24583	2.0032e-05	-1.90353	-1.20197	3.14722e-05	-1.87148	-1.19401
9157656	chr11:9157656:C:A	3.38814e-14	-1.9502	-1.32421	1.98128e-05	-1.83355	-1.28295	3.05596e-05	-1.81293	-1.28199
9157659	chr11:9157659:G:A	2.66256e-13	-2.56695e-10	-1.21282	0.000121572	-2.56695e-10	-1.30233	0.000183374	-2.56695e-10	-1.30307
9159326	chr11:9159326:T:C	2.72147e-13	-2.56695e-10	-1.19093	0.000129261	-2.56695e-10	-1.241	0.000195306	-2.56695e-10	-1.24003
9159359	chr11:9159359:T:G	2.5422e-13	-2.56695e-10	-1.25908	0.000126275	-2.56695e-10	-1.26437	0.000190329	-2.56695e-10	-1.26585
9160471	chr11:9160471:T:A	1.32803e-13	-1.2151	-0.693311	3.44585e-05	-1.95113	-0.611953	5.29446e-05	-1.94345	-0.601909
9160493	chr11:9160493:C:T	1.01469e-13	-1.18477	-0.992751	2.50737e-05	-1.94578	-0.935235	3.84634e-05	-1.93726	-0.92763
9160672	chr11:9160672:A:G	6.32754e-14	-1.9717	-0.678076	3.14029e-05	-1.90311	-0.752827	4.68748e-05	-1.91485	-0.75227
9161057	chr11:9161057:G:A	4.12067e-14	-1.92896	-1.14972	2.03366e-05	-1.96773	-1.12268	3.09813e-05	-1.96078	-1.12044
9161481	chr11:9161481:T:C	2.54459e-13	-2.56695e-10	-1.25814	0.000126393	-2.56695e-10	-1.26344	0.000190504	-2.56695e-10	-1.26493
9161768	chr11:9161768:A:G	3.60065e-13	-2.56695e-10	-0.910991	0.000185966	-2.56695e-10	-0.877272	0.000283973	-2.56695e-10	-0.865722
9161787	chr11:9161787:T:C	3.35052e-14	-1.96649	-1.31908	1.9133e-05	-1.88183	-1.2696	2.94019e-05	-1.86505	-1.2685
9161947	chr11:9161947:T:A	2.36902e-13	-2.56695e-10	-1.32963	0.000118318	-2.56695e-10	-1.32946	0.000178573	-2.56695e-10	-1.3296
9162206	chr11:9162206:T:A	5.61824e-14	-1.9717	-0.796968	2.8038e-05	-1.89409	-0.875184	4.18559e-05	-1.90726	-0.873106
9162324	chr11:9162324:C:T	4.44417e-13	-2.56695e-10	-0.700514	0.00022635	-2.56695e-10	-0.680753	0.000349287	-2.56695e-10	-0.658708
9162376	chr11:9162376:A:G	2.40458e-13	-2.56695e-10	-1.31473	0.000120133	-2.56695e-10	-1.31423	0.000181399	-2.56695e-10	-1.3139
9162636	chr11:9162636:A:G	9.55021e-14	-1.21579	-1.02234	2.41536e-05	-1.95163	-0.966766	3.70035e-05	-1.94412	-0.959467
9163453	chr11:9163453:T:C	3.4384e-13	-2.56695e-10	-0.957099	0.000181329	-2.56695e-10	-0.90252	0.000276615	-2.56695e-10	-0.891975
9163530	chr11:9163530:T:C	4.0245e-14	-1.93676	-1.16553	1.98389e-05	-1.96928	-1.1459	3.01909e-05	-1.96331	-1.14375
9163569	chr11:9163569:C:T	4.33427e-13	-2.56695e-10	-0.725552	0.000224768	-2.56695e-10	-0.687765	0.000346819	-2.56695e-10	-0.665796
9164902	chr11:9164902:T:A	1.01238e-13	-0.888053	-1.29175	1.9025e-05	-1.89634	-1.26074	2.98808e-05	-1.86252	-1.25487
9166141	chr11:9166141:T:C	9.60905e-14	-1.00274	-1.22925	2.00481e-05	-1.92374	-1.18096	3.13812e-05	-1.89605	-1.17234
9166203	chr11:9166203:T:C	2.41214e-13	-2.56695e-10	-1.31159	0.000120175	-2.56695e-10	-1.31388	0.000181355	-2.56695e-10	-1.31415
9166367	chr11:9166367:G:A	2.41506e-13	-2.56695e-10	-1.31038	0.000120307	-2.56695e-10	-1.31279	0.000181552	-2.56695e-10	-1.31306
9166516	chr11:9166516:G:A	4.32159e-13	-2.56695e-10	-0.728483	0.000229084	-2.56695e-10	-0.668747	0.000350218	-2.56695e-10	-0.656044
9166803	chr11:9166803:G:C	1.21552e-13	-0.884645	-1.11229	2.15165e-05	-1.89931	-1.13471	3.28471e-05	-1.88363	-1.13911
9166910	chr11:9166910:C:T	5.13886e-13	-2.56695e-10	-0.555275	0.00023669	-2.56695e-10	-0.636082	0.000362441	-2.56695e-10	-0.621738
9166978	chr11:9166978:C:T	3.34002e-14	-1.96388	-1.32484	1.90722e-05	-1.87011	-1.28449	2.93303e-05	-1.85244	-1.28354
9167269	chr11:9167269:C:G	5.67896e-14	-1.96296	-0.79496	2.69776e-05	-1.93052	-0.877307	4.04077e-05	-1.9402	-0.875385
9167549	chr11:9167549:G:A	2.42887e-13	-2.56695e-10	-1.30468	0.000123116	-2.56695e-10	-1.28971	0.000185939	-2.56695e-10	-1.28918
9167646	chr11:9167646:A:G	4.01576e-13	-2.56695e-10	-0.801879	0.000209782	-2.56695e-10	-0.756766	0.00032334	-2.56695e-10	-0.735897
9169085	chr11:9169085:A:G	1.24583e-13	-1.9723	-3.33048e-10	6.79024e-05	-1.88476	-3.33048e-10	0.000102975	-1.88012	-3.33048e-10
9169315	chr11:9169315:T:C	2.374e-13	-2.56695e-10	-1.32753	0.00011885	-2.56695e-10	-1.32498	0.000179426	-2.56695e-10	-1.32484
9169819	chr11:9169819:T:C	3.61571e-13	-2.56695e-10	-0.906819	0.000166294	-2.56695e-10	-0.989077	0.000251395	-2.56695e-10	-0.987575
9171155	chr11:9171155:A:G	8.31129e-14	-1.04738	-1.3297	1.72209e-05	-1.9316	-1.32511	2.66993e-05	-1.90645	-1.32352
9171364	chr11:9171364:A:G	4.04118e-13	-2.56695e-10	-0.795571	0.000210322	-2.56695e-10	-0.754194	0.000321632	-2.56695e-10	-0.741193
9171440	chr11:9171440:G:A	2.39254e-13	-2.56695e-10	-1.31975	0.000119286	-2.56695e-10	-1.32131	0.000180023	-2.56695e-10	-1.32152
9171475	chr11:9171475:C:A	2.39184e-13	-2.56695e-10	-1.32004	0.000119254	-2.56695e-10	-1.32158	0.000179975	-2.56695e-10	-1.32178
9171827	chr11:9171827:C:T	3.06338e-12	1.23	-3.33048e-10	0.00083983	0.630365	-3.33048e-10	0.00123049	0.600568	-3.33048e-10
9171959	chr11:9171959:G:A	1.56291e-13	-1.35358	-0.391975	4.65019e-05	-1.96907	-0.294267	7.12743e-05	-1.96575	-0.282317
9172024	chr11:9172024:G:C	3.54389e-14	-1.9428	-1.28667	1.8602e-05	-1.8643	-1.31526	2.86305e-05	-1.84426	-1.31587
9172105	chr11:9172105:C:T	2.42089e-13	-2.56695e-10	-1.30797	0.00012192	-2.56695e-10	-1.29947	0.000184602	-2.56695e-10	-1.2964
9172559	chr11:9172559:A:C	2.43367e-13	-2.56695e-10	-1.3027	0.000118355	-2.56695e-10	-1.32915	0.000178622	-2.56695e-10	-1.32933
9172902	chr11:9172902:A:G	2.45376e-13	-2.56695e-10	-1.29448	0.000118568	-2.56695e-10	-1.32734	0.000178917	-2.56695e-10	-1.32768
9173014	chr11:9173014:C:T	3.90175e-14	-1.96912	-1.16415	2.38292e-05	-1.89644	-1.03549	3.66147e-05	-1.88119	-1.03296
9173238	chr11:9173238:A:G	2.49496e-13	-2.56695e-10	-1.27783	0.000119207	-2.56695e-10	-1.32198	0.000179833	-2.56695e-10	-1.32257
9173790	chr11:9173790:G:A	3.34925e-14	-1.96775	-1.3182	1.91948e-05	-1.8807	-1.26749	2.94906e-05	-1.86418	-1.26635
9173887	chr11:9173887:G:A	2.77733e-13	-2.56695e-10	-1.17062	0.000132995	-2.56695e-10	-1.21252	0.000200358	-2.56695e-10	-1.2145
9173928	chr11:9173928:G:A	2.36853e-13	-2.56695e-10	-1.32983	0.000118259	-2.56695e-10	-1.32996	0.00017851	-2.56695e-10	-1.32996
9173964	chr11:9173964:G:A	4.90643e-14	-1.67371	-1.23044	2.05539e-05	-1.83832	-1.24147	3.0588e-05	-1.8563	-1.23769
9174776	chr11:9174776:TGATA:T	4.38715e-13	0.441675	-1.1551	0.00015422	-0.0475961	-1.01686	0.000224451	-0.0889089	-1.01203
9175381	chr11:9175381:G:A	4.24813e-13	-2.56695e-10	-0.745627	0.000220479	-2.56695e-10	-0.707034	0.0003373	-2.56695e-10	-0.693629
9176379	chr11:9176379:T:G	1.06702e-13	-1.08928	-1.03795	2.20792e-05	-1.9436	-1.06459	3.34829e-05	-1.93371	-1.06985
9176463	chr11:9176463:A:G	1.09569e-13	-0.771553	-1.32917	1.8855e-05	-1.83956	-1.3265	2.96979e-05	-1.79839	-1.32513
9176529	chr11:9176529:A:G	1.35509e-13	-1.08985	-0.798385	2.77178e-05	-1.85728	-0.923483	4.27554e-05	-1.82734	-0.931767
9176729	chr11:9176729:T:C	1.12136e-13	-0.747945	-1.32962	1.90404e-05	-1.83095	-1.32533	3.00345e-05	-1.78849	-1.32376
9176862	chr11:9176862:T:G	1.31778e-12	-2.56695e-10	0.386428	0.000589457	-2.56695e-10	0.276367	0.000911065	-2.56695e-10	0.300014
9177046	chr11:9177046:A:G	5.12153e-13	-2.56695e-10	-0.558654	0.000235561	-2.56695e-10	-0.640864	0.000360696	-2.56695e-10	-0.626565
9177994	chr11:9177994:CAAGG:C	2.36858e-13	-2.56695e-10	-1.32981	0.000118259	-2.56695e-10	-1.32996	0.00017851	-2.56695e-10	-1.32995
9178007	chr11:9178007:TGCAG:T	2.36875e-13	-2.56695e-10	-1.32974	0.000119733	-2.56695e-10	-1.31757	0.000180875	-2.56695e-10	-1.31679
9178103	chr11:9178103:C:T	1.77277e-13	-0.667856	-0.951709	3.0934e-05	-1.61504	-1.05593	4.86676e-05	-1.56668	-1.06291
9178514	chr11:9178514:C:A	3.6183e-13	-0.906102	-3.33048e-10	0.00016927	-0.971339	-3.33048e-10	0.000253506	-0.979213	-3.33048e-10
9178752	chr11:9178752:A:G	1.93836e-13	-0.680363	-0.849899	2.62696e-05	-1.82692	-1.00751	4.01723e-05	-1.80599	-1.01543
9179071	chr11:9179071:C:T	4.05648e-13	-2.56695e-10	-0.79179	0.000210445	-2.56695e-10	-0.75361	0.000321789	-2.56695e-10	-0.740705
9179552	chr11:9179552:T:C	1.36214e-13	-0.844342	-1.03871	3.01979e-05	-1.66738	-1.02768	4.73339e-05	-1.62467	-1.0327
9179628	chr11:9179628:T:G	3.41656e-13	-2.56695e-10	-0.963472	0.00015869	-2.56695e-10	-1.03588	0.0002399	-2.56695e-10	-1.03438
9179660	chr11:9179660:C:T	2.36836e-13	-2.56695e-10	-1.32991	0.000118613	-2.56695e-10	-1.32697	0.000179011	-2.56695e-10	-1.32715
9179779	chr11:9179779:G:A	2.39654e-13	-2.56695e-10	-1.31808	0.000118387	-2.56695e-10	-1.32888	0.000178743	-2.56695e-10	-1.32865
9179979	chr11:9179979:A:G	3.06766e-13	0.130706	-1.2019	4.12175e-05	-1.40744	-0.976529	6.34966e-05	-1.39515	-0.968462
9180408	chr11:9180408:G:A	3.38033e-14	-1.95302	-1.3237	1.94777e-05	-1.83555	-1.29801	3.00158e-05	-1.81521	-1.29766
9180448	chr11:9180448:C:G	4.2649e-14	-1.97229	-1.07198	2.27786e-05	-1.87597	-1.10104	3.38927e-05	-1.89068	-1.10072
9181358	chr11:9181358:T:C	3.33353e-13	-2.56695e-10	-0.988075	0.000155414	-2.56695e-10	-1.05674	0.000234936	-2.56695e-10	-1.05529
9182297	chr11:9182297:G:A	1.47924e-13	-1.80058	-3.33048e-10	7.57331e-05	-1.77562	-3.33048e-10	0.000113257	-1.78494	-3.33048e-10
9182869	chr11:9182869:C:A	9.87066e-14	-0.880286	-1.32484	1.84566e-05	-1.85776	-1.32965	2.89578e-05	-1.81959	-1.32917
9182914	chr11:9182914:G:A	3.09879e-13	-2.56695e-10	-1.06109	0.000147627	-2.56695e-10	-1.10815	0.000222753	-2.56695e-10	-1.10854
9183816	chr11:9183816:CTTCA:C	1.24589e-13	-1.97225	-3.33048e-10	7.77264e-05	-1.74964	-3.33048e-10	0.000119368	-1.73239	-3.33048e-10
9183853	chr11:9183853:T:C	4.10544e-13	-2.56695e-10	-0.779794	0.000213269	-2.56695e-10	-0.740283	0.000326173	-2.56695e-10	-0.727171
9184007	chr11:9184007:T:C	9.17544e-14	-1.03869	-1.23947	2.01079e-05	-1.90929	-1.19243	3.1536e-05	-1.87969	-1.18377
9184109	chr11:9184109:T:C	3.38737e-14	-1.95113	-1.32351	1.99618e-05	-1.82854	-1.28048	3.07854e-05	-1.80808	-1.27948
9184515	chr11:9184515:T:C	2.40656e-13	-2.56695e-10	-1.31391	0.000122525	-2.56695e-10	-1.29452	0.000184832	-2.56695e-10	-1.29515
9184620	chr11:9184620:C:T	2.59463e-13	-2.56695e-10	-1.23866	0.0001389	-2.56695e-10	-1.16908	0.00020798	-2.56695e-10	-1.17716
9184732	chr11:9184732:G:A	6.01775e-14	-1.97027	-0.729706	3.41522e-05	-1.83838	-0.733631	5.09728e-05	-1.85613	-0.727177
9184762	chr11:9184762:T:G	3.08936e-13	-2.56695e-10	-1.06414	0.000147255	-2.56695e-10	-1.11067	0.0002222	-2.56695e-10	-1.11102
9185018	chr11:9185018:T:G	3.5435e-14	-1.94308	-1.28649	1.8558e-05	-1.86561	-1.31633	2.85563e-05	-1.84581	-1.31692
9185203	chr11:9185203:C:A	3.60008e-14	-1.93828	-1.27545	1.90357e-05	-1.84683	-1.30969	2.93453e-05	-1.82506	-1.3104
9185461	chr11:9185461:T:C	3.87819e-13	-2.56695e-10	-0.836738	0.000200965	-2.56695e-10	-0.799702	0.000307152	-2.56695e-10	-0.787256
9185680	chr11:9185680:G:A	2.52778e-13	-2.56695e-10	-1.26476	0.000119894	-2.56695e-10	-1.31622	0.000180838	-2.56695e-10	-1.317
9185762	chr11:9185762:G:C	3.3684e-13	-2.56695e-10	-0.977667	0.000179167	-2.56695e-10	-0.914514	0.000269271	-2.56695e-10	-0.918883
9186171	chr11:9186171:A:AAG	4.02679e-13	-2.56695e-10	-0.799138	0.000209602	-2.56695e-10	-0.757624	0.000323186	-2.56695e-10	-0.736373
9186519	chr11:9186519:C:T	3.76676e-13	-2.56695e-10	-0.865892	0.000194819	-2.56695e-10	-0.830764	0.000297644	-2.56695e-10	-0.818701
9187300	chr11:9187300:C:T	2.40755e-13	-2.56695e-10	-1.3135	0.000118259	-2.56695e-10	-1.32996	0.00017851	-2.56695e-10	-1.32996
9188379	chr11:9188379:G:A	2.38527e-13	-2.56695e-10	-1.3228	0.000118476	-2.56695e-10	-1.32813	0.00017889	-2.56695e-10	-1.32783
9188450	chr11:9188450:A:T	1.18614e-13	-0.693323	-1.32808	1.95288e-05	-1.80298	-1.32796	3.09105e-05	-1.75661	-1.32689
9188545	chr11:9188545:T:C	2.83583e-13	-2.56695e-10	-1.14977	0.000135724	-2.56695e-10	-1.19221	0.00020479	-2.56695e-10	-1.19262
9189019	chr11:9189019:A:C	2.39902e-13	-2.56695e-10	-1.31705	0.000119203	-2.56695e-10	-1.32201	0.00017991	-2.56695e-10	-1.32215
9189146	chr11:9189146:C:G	2.57315e-13	-2.56695e-10	-1.24697	0.000129341	-2.56695e-10	-1.24038	0.00019474	-2.56695e-10	-1.24294
9189252	chr11:9189252:C:A	3.34989e-14	-1.96621	-1.31955	1.92647e-05	-1.87399	-1.27057	2.96123e-05	-1.85694	-1.26947
9189308	chr11:9189308:T:G	2.36932e-13	-2.56695e-10	-1.3295	0.000118394	-2.56695e-10	-1.32882	0.000178728	-2.56695e-10	-1.32874
9189555	chr11:9189555:G:A	2.36937e-13	-2.56695e-10	-1.32948	0.000118268	-2.56695e-10	-1.32988	0.00017852	-2.56695e-10	-1.3299
9190006	chr11:9190006:G:T	4.82665e-14	-1.59116	-1.32938	3.47955e-05	-1.24253	-1.31082	5.24942e-05	-1.24377	-1.31012
9190254	chr11:9190254:T:C	2.28263e-12	-2.56695e-10	0.935809	0.00101743	-2.56695e-10	0.822203	0.00157787	-2.56695e-10	0.849234
9190559	chr11:9190559:T:G	3.33125e-14	-1.96994	-1.3214	1.88186e-05	-1.89321	-1.27478	2.88789e-05	-1.87776	-1.27373
9190597	chr11:9190597:T:C	2.43966e-12	-2.56695e-10	1.00234	0.00101967	-2.56695e-10	0.824403	0.00158136	-2.56695e-10	0.85144
9190668	chr11:9190668:C:T	2.37849e-13	-2.56695e-10	-1.32564	0.000118628	-2.56695e-10	-1.32684	0.000179118	-2.56695e-10	-1.32656
9190886	chr11:9190886:T:G	6.32995e-13	-2.56695e-10	-0.346814	0.000379178	-2.56695e-10	-0.16483	0.000574775	-2.56695e-10	-0.160622
9191131	chr11:9191131:T:C	2.52823e-13	-2.56695e-10	-1.26459	0.000123794	-2.56695e-10	-1.28421	0.000187631	-2.56695e-10	-1.28012
9191301	chr11:9191301:T:C	3.94968e-12	2.76411	-1.27999	0.000142573	0.155898	-1.29888	0.000228504	0.21884	-1.30189
9191320	chr11:9191320:C:T	2.37969e-13	-2.56695e-10	-1.32514	0.000118679	-2.56695e-10	-1.32642	0.000179197	-2.56695e-10	-1.32611
9191411	chr11:9191411:T:G	5.87012e-13	0.753381	-1.17561	0.000349714	0.961608	-1.20733	0.000496438	0.900361	-1.2075
9191463	chr11:9191463:C:T	3.82853e-14	-1.97182	-1.18039	2.01833e-05	-1.89359	-1.20438	3.00742e-05	-1.90669	-1.20424
9191491	chr11:9191491:C:T	1.51213e-13	-1.77859	-3.33048e-10	0.000105386	-1.44521	-3.33048e-10	0.000160842	-1.43418	-3.33048e-10
9191492	chr11:9191492:G:A	1.59829e-12	-0.602519	1.18193	0.000252857	-1.73732	1.1673	0.000402698	-1.71568	1.19927
9191736	chr11:9191736:C:G	2.23106e-13	-0.910539	-0.479092	4.17446e-05	-1.85949	-0.511772	6.44183e-05	-1.84403	-0.505169
9191889	chr11:9191889:T:C	2.44305e-12	2.23989	-1.23616	0.000699608	1.73128	-1.28359	0.000890219	1.56082	-1.28395
9192355	chr11:9192355:G:A	2.65403e-13	-2.56695e-10	-1.21603	0.00012774	-2.56695e-10	-1.25284	0.000192783	-2.56695e-10	-1.25304
9192879	chr11:9192879:T:C	1.13138e-12	1.3791	-1.14518	0.000725887	1.65341	-1.16885	0.000983924	1.54531	-1.16837
9192898	chr11:9192898:T:C	3.86858e-13	-2.56695e-10	-0.839219	0.000202665	-2.56695e-10	-0.791278	0.000309681	-2.56695e-10	-0.779057
9193074	chr11:9193074:A:G	3.40819e-14	-1.96642	-1.30208	1.98577e-05	-1.87982	-1.23442	3.05153e-05	-1.86337	-1.233
9193189	chr11:9193189:C:T	2.71589e-13	-2.56695e-10	-1.19299	0.00014736	-2.56695e-10	-1.10996	0.00022035	-2.56695e-10	-1.11938
9193464	chr11:9193464:G:A	2.37733e-13	-2.56695e-10	-1.32613	0.000118554	-2.56695e-10	-1.32746	0.000178936	-2.56695e-10	-1.32757
9193712	chr11:9193712:C:T	1.391e-13	-1.86208	-3.33048e-10	6.2213e-05	-1.97227	-3.33048e-10	9.393e-05	-1.97205	-3.33048e-10
9194523	chr11:9194523:T:C	3.45908e-14	-1.96098	-1.29271	2.06194e-05	-1.85928	-1.21732	3.17449e-05	-1.84107	-1.21579
9194931	chr11:9194931:C:G	2.26833e-12	0.929523	-3.33048e-10	0.000438861	-0.018652	-3.33048e-10	0.000684003	0.0133614	-3.33048e-10
9195105	chr11:9195105:G:A	3.30629e-14	-1.97194	-1.32692	1.78773e-05	-1.92748	-1.29182	2.73221e-05	-1.91597	-1.29094
9195177	chr11:9195177:T:C	2.90968e-13	-2.56695e-10	-1.12406	0.000134996	-2.56695e-10	-1.19759	0.000203976	-2.56695e-10	-1.1966
9195421	chr11:9195421:A:G	2.41776e-13	-2.56695e-10	-1.30926	0.000120251	-2.56695e-10	-1.31325	0.000181471	-2.56695e-10	-1.3135
9195458	chr11:9195458:T:C	1.75619e-13	-0.303527	-1.32543	2.4223e-05	-1.6837	-1.23183	3.70713e-05	-1.67383	-1.22792
9195722	chr11:9195722:C:T	2.40991e-13	-2.56695e-10	-1.31252	0.000120136	-2.56695e-10	-1.31421	0.000181215	-2.56695e-10	-1.31492
9196299	chr11:9196299:C:T	3.736e-14	-1.91935	-1.25733	2.62812e-05	-1.54814	-1.28584	3.86536e-05	-1.57318	-1.28678
9196664	chr11:9196664:G:A	3.34159e-13	-2.56695e-10	-0.985659	0.000156349	-2.56695e-10	-1.05074	0.000235892	-2.56695e-10	-1.05123
9197199	chr11:9197199:G:T	4.02555e-13	-2.56695e-10	-0.799446	0.000209905	-2.56695e-10	-0.75618	0.000320942	-2.56695e-10	-0.743339
9197208	chr11:9197208:G:A	3.79626e-13	-2.56695e-10	-0.858091	0.000175769	-2.56695e-10	-0.933662	0.000265175	-2.56695e-10	-0.93421
9197465	chr11:9197465:G:A	2.42204e-13	-2.56695e-10	-1.3075	0.000118277	-2.56695e-10	-1.32981	0.000178526	-2.56695e-10	-1.32987
9198068	chr11:9198068:C:T	4.00433e-13	-2.56695e-10	-0.80473	0.000208769	-2.56695e-10	-0.761604	0.000319187	-2.56695e-10	-0.748825
9198343	chr11:9198343:A:AGT	4.1668e-13	-2.56695e-10	-0.764958	0.000191199	-2.56695e-10	-0.849522	0.000288555	-2.56695e-10	-0.849714
9199079	chr11:9199079:T:C	2.53101e-13	-2.56695e-10	-1.26349	0.000123876	-2.56695e-10	-1.28356	0.000187187	-2.56695e-10	-1.28249
9199224	chr11:9199224:G:A	2.46709e-12	-2.56695e-10	1.01352	0.00108404	-2.56695e-10	0.885611	0.00168231	-2.56695e-10	0.913323
9199327	chr11:9199327:T:C	2.46161e-13	-2.56695e-10	-1.29129	0.000120968	-2.56695e-10	-1.30731	0.000182734	-2.56695e-10	-1.30657
9199972	chr11:9199972:A:G	2.48623e-13	-2.56695e-10	-1.28134	0.000121537	-2.56695e-10	-1.30262	0.000183747	-2.56695e-10	-1.30104
9200146	chr11:9200146:A:G	3.80893e-14	-1.88803	-1.26932	3.81877e-05	-1.1704	-1.28992	5.1583e-05	-1.27846	-1.29295
9200237	chr11:9200237:G:A	2.38663e-13	-2.56695e-10	-1.32222	0.000118877	-2.56695e-10	-1.32475	0.000179419	-2.56695e-10	-1.32488
9200775	chr11:9200775:T:C	3.09323e-13	0.155669	-1.21856	0.000207554	0.478502	-1.24594	0.000286621	0.389545	-1.24598
9200826	chr11:9200826:C:T	2.77901e-13	-1.17001	-3.33048e-10	0.000129892	-1.23613	-3.33048e-10	0.000194738	-1.24294	-3.33048e-10
9200833	chr11:9200833:T:C	4.34878e-13	-2.56695e-10	-0.722212	0.000199636	-2.56695e-10	-0.80634	0.000301181	-2.56695e-10	-0.806888
9200975	chr11:9200975:G:A	1.26048e-13	-0.873869	-1.08674	2.29933e-05	-1.85925	-1.10838	3.5117e-05	-1.84328	-1.11263
9201041	chr11:9201041:A:G	2.45803e-13	-2.56695e-10	-1.29274	0.000122594	-2.56695e-10	-1.29395	0.000185226	-2.56695e-10	-1.29302
9201084	chr11:9201084:A:G	1.26051e-13	-1.96059	-3.33048e-10	7.36162e-05	-1.80397	-3.33048e-10	0.000111808	-1.79782	-3.33048e-10
9201217	chr11:9201217:T:G	1.50685e-12	-0.855509	1.37601	0.000278066	-1.83773	1.36276	0.000440837	-1.82154	1.39561
9201353	chr11:9201353:T:C	3.52282e-13	-2.56695e-10	-0.932845	0.000165701	-2.56695e-10	-0.99265	0.000249852	-2.56695e-10	-0.993732
9201449	chr11:9201449:G:C	4.37087e-13	-2.56695e-10	-0.717144	0.000200636	-2.56695e-10	-0.801342	0.000302689	-2.56695e-10	-0.801896
9201900	chr11:9201900:A:G	2.39928e-13	-2.56695e-10	-1.31694	0.000118466	-2.56695e-10	-1.32821	0.000178843	-2.56695e-10	-1.32809
9202109	chr11:9202109:T:C	3.31992e-14	-1.96763	-1.32712	1.7666e-05	-1.90575	-1.32544	2.70751e-05	-1.89087	-1.32511
9202444	chr11:9202444:C:T	2.64342e-13	-2.56695e-10	-1.22003	0.000143728	-2.56695e-10	-1.13491	0.000217564	-2.56695e-10	-1.13211
9202486	chr11:9202486:T:C	2.40158e-13	-2.56695e-10	-1.31598	0.000119647	-2.56695e-10	-1.31829	0.00018055	-2.56695e-10	-1.31859
9202674	chr11:9202674:G:A	2.46945e-13	-2.56695e-10	-1.28811	0.000124173	-2.56695e-10	-1.28116	0.000188193	-2.56695e-10	-1.27713
9202722	chr11:9202722:A:G	2.31158e-13	-0.026516	-1.32766	0.000153151	0.258425	-1.32983	0.000212651	0.174774	-1.32972
9203069	chr11:9203069:G:A	2.49971e-13	0.0537677	-1.3297	0.000167316	0.341383	-1.32434	0.000232224	0.256782	-1.32368
9203939	chr11:9203939:C:G	2.28658e-13	-0.0359106	-1.32914	0.000151236	0.244914	-1.3289	0.000209942	0.16085	-1.32862
9204690	chr11:9204690:C:T	1.6224e-13	-1.02434	-0.683863	3.73684e-05	-1.87546	-0.606554	5.77217e-05	-1.86242	-0.596551
9204967	chr11:9204967:T:C	3.32972e-14	-1.97017	-1.32163	1.7971e-05	-1.93919	-1.27489	2.74229e-05	-1.92939	-1.27383
9205652	chr11:9205652:G:C	4.50464e-13	-2.56695e-10	-0.686998	0.000236463	-2.56695e-10	-0.637044	0.000364945	-2.56695e-10	-0.614854
9205784	chr11:9205784:CT:C	2.41781e-13	-2.56695e-10	-1.30925	0.000122478	-2.56695e-10	-1.2949	0.00018497	-2.56695e-10	-1.29441
9206166	chr11:9206166:A:C	1.02036e-12	-2.56695e-10	0.13063	0.000462016	-2.56695e-10	0.0327641	0.000712648	-2.56695e-10	0.0543877
9207165	chr11:9207165:T:C	3.16265e-13	-2.56695e-10	-1.04069	0.000199858	-2.56695e-10	-0.805227	0.000303278	-2.56695e-10	-0.79995
9207238	chr11:9207238:G:A	3.94896e-14	-1.8764	-1.24484	3.90325e-05	-1.16892	-1.26952	5.26841e-05	-1.27705	-1.27323
9207481	chr11:9207481:G:A	3.90827e-13	-2.56695e-10	-0.829011	0.000203471	-2.56695e-10	-0.787311	0.000311013	-2.56695e-10	-0.774766
9207907	chr11:9207907:T:TA	2.37971e-13	-2.56695e-10	-1.32513	0.000118593	-2.56695e-10	-1.32714	0.000178965	-2.56695e-10	-1.32741
9208640	chr11:9208640:C:G	2.66179e-13	-2.56695e-10	-1.21311	0.000142057	-2.56695e-10	-1.14661	0.000216086	-2.56695e-10	-1.13892
9208907	chr11:9208907:T:C	1.15659e-13	-1.34348	-0.703152	3.36571e-05	-1.96038	-0.626232	5.15647e-05	-1.95542	-0.616342
9209191	chr11:9209191:T:C	3.50019e-14	-1.9142	-1.32767	3.38458e-05	-1.2588	-1.32222	4.6176e-05	-1.36135	-1.32079
9209484	chr11:9209484:TC:T	2.57648e-13	-2.56695e-10	-1.24568	0.000127068	-2.56695e-10	-1.25811	0.000191767	-2.56695e-10	-1.25832
9210160	chr11:9210160:T:C	1.12143e-13	-0.848142	-1.22936	2.27178e-05	-1.70839	-1.27129	3.56075e-05	-1.66787	-1.27417
9210746	chr11:9210746:T:G	5.36336e-13	-2.56695e-10	-0.512515	0.00024272	-2.56695e-10	-0.610927	0.000366098	-2.56695e-10	-0.6117
9210991	chr11:9210991:G:A	2.40565e-13	-2.56695e-10	-1.31429	0.000119824	-2.56695e-10	-1.31681	0.000181118	-2.56695e-10	-1.31545
9211043	chr11:9211043:T:C	8.13143e-14	-1.06999	-1.32897	2.12003e-05	-1.71931	-1.32951	3.20199e-05	-1.71914	-1.3291
9211641	chr11:9211641:A:C	2.39286e-13	-2.56695e-10	-1.31962	0.000119304	-2.56695e-10	-1.32116	0.000179991	-2.56695e-10	-1.32169
9211760	chr11:9211760:C:T	2.32522e-13	-0.0757085	-1.27258	0.000153112	0.225835	-1.2975	0.000212219	0.142059	-1.29904
9212004	chr11:9212004:T:C	3.47412e-14	-1.96993	-1.27942	1.94055e-05	-1.94149	-1.19579	2.96291e-05	-1.93174	-1.19411
9212027	chr11:9212027:G:C	2.82666e-13	-2.56695e-10	-1.15301	0.000141457	-2.56695e-10	-1.15084	0.000213756	-2.56695e-10	-1.14977
9212473	chr11:9212473:C:T	1.28158e-13	-1.94401	-3.33048e-10	6.2241e-05	-1.97182	-3.33048e-10	9.3908e-05	-1.97228	-3.33048e-10
9212524	chr11:9212524:G:T	2.38139e-13	-2.56695e-10	-1.32442	0.000118259	-2.56695e-10	-1.32996	0.00017851	-2.56695e-10	-1.32995
9212525	chr11:9212525:C:T	2.38052e-13	-2.56695e-10	-1.32479	0.000118259	-2.56695e-10	-1.32996	0.00017851	-2.56695e-10	-1.32996
9212609	chr11:9212609:A:C	2.42892e-13	-2.56695e-10	-1.30466	0.000121174	-2.56695e-10	-1.30561	0.000182857	-2.56695e-10	-1.3059
9213055	chr11:9213055:A:G	7.33541e-14	-1.17268	-1.3293	1.85112e-05	-1.85773	-1.32673	2.87788e-05	-1.8295	-1.32546
9213209	chr11:9213209:T:C	2.42593e-13	-2.56695e-10	-1.30589	0.00012128	-2.56695e-10	-1.30473	0.000182917	-2.56695e-10	-1.30557
9213704	chr11:9213704:G:A	3.21198e-13	-2.56695e-10	-1.02522	0.000204073	-2.56695e-10	-0.784359	0.000309737	-2.56695e-10	-0.778878
9213926	chr11:9213926:A:G	1.26465e-13	-1.95731	-3.33048e-10	7.79832e-05	-1.74634	-3.33048e-10	0.000118877	-1.73651	-3.33048e-10
9214571	chr11:9214571:G:C	4.84891e-13	-2.56695e-10	-0.613353	0.000294931	-2.56695e-10	-0.416095	0.000455098	-2.56695e-10	-0.394087
9215081	chr11:9215081:C:T	2.59697e-13	-2.56695e-10	-1.23776	0.000125947	-2.56695e-10	-1.26697	0.0001901	-2.56695e-10	-1.26705
9215095	chr11:9215095:T:C	2.38411e-13	-2.56695e-10	-1.32328	0.000118899	-2.56695e-10	-1.32456	0.000179402	-2.56695e-10	-1.32497
9215150	chr11:9215150:T:A	2.42822e-13	-2.56695e-10	-1.30495	0.000121141	-2.56695e-10	-1.30588	0.000182808	-2.56695e-10	-1.30617
9215415	chr11:9215415:C:T	2.48827e-13	-2.56695e-10	-1.28052	0.00012248	-2.56695e-10	-1.29489	0.000184756	-2.56695e-10	-1.29556
9215725	chr11:9215725:G:GT	3.85469e-14	-1.83159	-1.31381	4.46023e-05	-1.00249	-1.30256	5.9848e-05	-1.12277	-1.30002
9215850	chr11:9215850:G:A	2.912e-13	-2.56695e-10	-1.12327	0.000136654	-2.56695e-10	-1.18538	0.000206509	-2.56695e-10	-1.18426
9215993	chr11:9215993:C:T	1.01937e-13	-1.0118	-1.16112	2.25032e-05	-1.86816	-1.12102	3.4619e-05	-1.8547	-1.11549
9216126	chr11:9216126:A:G	4.63446e-13	-2.56695e-10	-0.658586	0.000279241	-2.56695e-10	-0.470758	0.000430658	-2.56695e-10	-0.449286
9216531	chr11:9216531:T:C	2.38443e-13	-2.56695e-10	-1.32315	0.000118913	-2.56695e-10	-1.32444	0.000179423	-2.56695e-10	-1.32486
9217064	chr11:9217064:G:C	3.54804e-14	-1.97219	-1.25611	2.0643e-05	-1.91715	-1.15831	3.16181e-05	-1.90444	-1.15643
9217433	chr11:9217433:G:C	2.38432e-13	-2.56695e-10	-1.32319	0.000118909	-2.56695e-10	-1.32448	0.000179416	-2.56695e-10	-1.3249
9217863	chr11:9217863:T:C	2.49347e-13	-2.56695e-10	-1.27843	0.000141891	-2.56695e-10	-1.14778	0.000214806	-2.56695e-10	-1.14487
9217969	chr11:9217969:A:G	2.39732e-13	-2.56695e-10	-1.31776	0.000124498	-2.56695e-10	-1.27854	0.000187521	-2.56695e-10	-1.28071
9218162	chr11:9218162:G:GGCAGGAGGACTGCATGAGC	2.39538e-13	-2.56695e-10	-1.31856	0.000119899	-2.56695e-10	-1.31618	0.000180884	-2.56695e-10	-1.31675
9218235	chr11:9218235:G:C	1.35169e-13	-1.89075	-3.33048e-10	6.22149e-05	-1.97224	-3.33048e-10	9.40132e-05	-1.97117	-3.33048e-10
9218256	chr11:9218256:C:T	2.3698e-13	-2.56695e-10	-1.3293	0.000118424	-2.56695e-10	-1.32856	0.000178774	-2.56695e-10	-1.32848
9218962	chr11:9218962:C:T	2.41405e-13	-2.56695e-10	-1.3108	0.000119304	-2.56695e-10	-1.32116	0.000180171	-2.56695e-10	-1.32069
9219037	chr11:9219037:AATTT:A	2.36987e-13	-2.56695e-10	-1.32927	0.000118427	-2.56695e-10	-1.32854	0.000178778	-2.56695e-10	-1.32845
9219181	chr11:9219181:C:A	4.76205e-13	-2.56695e-10	-0.631428	0.000287303	-2.56695e-10	-0.442297	0.000443279	-2.56695e-10	-0.420402
9219506	chr11:9219506:G:A	2.67224e-13	-2.56695e-10	-1.20919	0.000143841	-2.56695e-10	-1.13412	0.000217345	-2.56695e-10	-1.13311
9219672	chr11:9219672:G:A	1.38542e-13	-0.873945	-0.992158	2.70031e-05	-1.84706	-0.959821	4.13747e-05	-1.83037	-0.96156
9219901	chr11:9219901:G:A	2.541e-13	0.0341123	-1.29366	0.000170229	0.346402	-1.31209	0.000235621	0.260862	-1.31324
9219955	chr11:9219955:A:C	2.37204e-13	-2.56695e-10	-1.32836	0.000119381	-2.56695e-10	-1.32052	0.000180124	-2.56695e-10	-1.32096
9220195	chr11:9220195:T:G	1.19218e-13	-0.921599	-1.09472	2.36751e-05	-1.87202	-1.06639	3.62273e-05	-1.85686	-1.06792
9220286	chr11:9220286:G:A	2.42657e-13	-2.56695e-10	-1.30563	0.000128702	-2.56695e-10	-1.24533	0.000194582	-2.56695e-10	-1.24375
9220614	chr11:9220614:G:A	4.98632e-13	-2.56695e-10	-0.585408	0.000302926	-2.56695e-10	-0.389346	0.000467668	-2.56695e-10	-0.366842
9220808	chr11:9220808:G:A	2.70611e-13	-2.56695e-10	-1.19659	0.000146635	-2.56695e-10	-1.11489	0.000219287	-2.56695e-10	-1.12422
9220847	chr11:9220847:C:T	2.43363e-13	-2.56695e-10	-1.30272	0.00012663	-2.56695e-10	-1.26156	0.000191513	-2.56695e-10	-1.25964
9220893	chr11:9220893:A:G	3.617e-14	-1.97226	-1.23679	2.12262e-05	-1.91766	-1.12994	3.25172e-05	-1.90496	-1.12787
9220945	chr11:9220945:A:G	2.79144e-13	-0.0444133	-1.12114	0.000160857	0.0514394	-1.07376	0.000216148	-0.0715562	-1.06708
9221084	chr11:9221084:A:G	2.68607e-13	-2.56695e-10	-1.20403	0.000140514	-2.56695e-10	-1.15753	0.000211829	-2.56695e-10	-1.15882
9221592	chr11:9221592:C:T	4.01855e-13	-2.56695e-10	-0.801185	0.000186848	-2.56695e-10	-0.872538	0.000286242	-2.56695e-10	-0.857764
9221617	chr11:9221617:C:T	2.48487e-13	0.0392759	-1.32116	0.000167984	0.349712	-1.32868	0.000232494	0.263237	-1.32897
9221618	chr11:9221618:G:A	2.36837e-13	-2.56695e-10	-1.3299	0.0001183	-2.56695e-10	-1.32961	0.000178579	-2.56695e-10	-1.32957
9221805	chr11:9221805:C:T	2.40769e-13	-2.56695e-10	-1.31344	0.000120102	-2.56695e-10	-1.31449	0.000181256	-2.56695e-10	-1.31469
9221875	chr11:9221875:A:G	3.75296e-14	-1.97215	-1.19999	2.21562e-05	-1.92756	-1.07715	3.39071e-05	-1.91614	-1.07484
9221880	chr11:9221880:C:T	3.17886e-13	-2.56695e-10	-1.03558	0.000156201	-2.56695e-10	-1.05169	0.000237198	-2.56695e-10	-1.04571
9221919	chr11:9221919:G:A	5.4173e-14	-1.97187	-0.833226	2.94994e-05	-1.86418	-0.854287	4.36506e-05	-1.88009	-0.858299
9222012	chr11:9222012:C:T	2.38739e-13	-2.56695e-10	-1.32191	0.000119157	-2.56695e-10	-1.32239	0.000179835	-2.56695e-10	-1.32256
9222148	chr11:9222148:A:G	2.39033e-13	-2.56695e-10	-1.32067	0.000119625	-2.56695e-10	-1.31847	0.000180476	-2.56695e-10	-1.319
9222429	chr11:9222429:A:G	2.37635e-13	0.00299041	-1.32953	0.000162255	0.314794	-1.32846	0.000224909	0.229202	-1.3281
9222728	chr11:9222728:C:T	2.49906e-13	-2.56695e-10	-1.27619	0.000128592	-2.56695e-10	-1.24619	0.000194254	-2.56695e-10	-1.24543
9222839	chr11:9222839:C:T	2.75328e-13	-2.56695e-10	-1.17931	0.000126781	-2.56695e-10	-1.26037	0.000191258	-2.56695e-10	-1.26098
9223169	chr11:9223169:A:G	3.72731e-14	-1.85143	-1.32757	4.17906e-05	-1.04937	-1.32079	5.61827e-05	-1.16672	-1.31927
9223469	chr11:9223469:A:G	3.71138e-14	-1.89834	-1.28495	3.85782e-05	-1.18757	-1.26258	5.24734e-05	-1.29596	-1.25834
9223619	chr11:9223619:TGAGGTG:T	2.93191e-13	-2.56695e-10	-1.11645	0.000137487	-2.56695e-10	-1.17931	0.000207782	-2.56695e-10	-1.17811
9223933	chr11:9223933:T:C	6.41605e-14	-1.96701	-0.668879	3.48222e-05	-1.95694	-0.595644	5.38656e-05	-1.9496	-0.578503
9224948	chr11:9224948:C:A	2.37756e-13	-2.56695e-10	-1.32603	0.000118575	-2.56695e-10	-1.32729	0.000178936	-2.56695e-10	-1.32757
9225047	chr11:9225047:G:A	4.1805e-13	-2.56695e-10	-0.761675	0.000192468	-2.56695e-10	-0.842906	0.000290369	-2.56695e-10	-0.843449
9225450	chr11:9225450:G:T	1.38709e-13	-1.8649	-3.33048e-10	6.32077e-05	-1.95641	-3.33048e-10	9.53022e-05	-1.95755	-3.33048e-10
9225718	chr11:9225718:C:T	5.95507e-13	-2.56695e-10	-0.407863	0.000371254	-2.56695e-10	-0.185947	0.000574637	-2.56695e-10	-0.160861
9226082	chr11:9226082:A:AAATCATCATCATCATCATTAT	2.37743e-13	-2.56695e-10	-1.32609	0.00011857	-2.56695e-10	-1.32733	0.000178929	-2.56695e-10	-1.32761
9226196	chr11:9226196:T:C	2.90927e-13	-2.56695e-10	-1.1242	0.000142661	-2.56695e-10	-1.14237	0.000217242	-2.56695e-10	-1.13359
9226316	chr11:9226316:C:T	2.48661e-13	-2.56695e-10	-1.28119	0.000119276	-2.56695e-10	-1.32139	0.00017993	-2.56695e-10	-1.32203
9226872	chr11:9226872:T:C	2.37718e-13	-2.56695e-10	-1.32619	0.000118559	-2.56695e-10	-1.32742	0.000178913	-2.56695e-10	-1.3277
9226934	chr11:9226934:C:G	2.37723e-13	-2.56695e-10	-1.32617	0.000118562	-2.56695e-10	-1.3274	0.000178916	-2.56695e-10	-1.32768
9227037	chr11:9227037:A:G	3.58127e-14	-1.88902	-1.32996	3.64706e-05	-1.17831	-1.32802	4.94494e-05	-1.28638	-1.32727
9227113	chr11:9227113:A:C	2.68096e-13	-2.56695e-10	-1.20593	0.000144945	-2.56695e-10	-1.12648	0.000216818	-2.56695e-10	-1.13554
9227209	chr11:9227209:TAAGC:T	1.97362e-13	-1.51224	-3.33048e-10	9.50873e-05	-1.54804	-3.33048e-10	0.0001392	-1.57869	-3.33048e-10
9227845	chr11:9227845:G:A	2.36832e-13	-2.56695e-10	-1.32993	0.000118322	-2.56695e-10	-1.32942	0.00017861	-2.56695e-10	-1.3294
9227912	chr11:9227912:G:A	2.39009e-13	-2.56695e-10	-1.32078	0.000120085	-2.56695e-10	-1.31464	0.00018129	-2.56695e-10	-1.3145
9227970	chr11:9227970:G:A	1.75892e-12	-2.56695e-10	0.675178	0.000813172	-2.56695e-10	0.598108	0.00125912	-2.56695e-10	0.623571
9228202	chr11:9228202:C:T	3.4493e-14	-1.97139	-1.28513	1.93553e-05	-1.93507	-1.2048	2.95736e-05	-1.92453	-1.20319
9228305	chr11:9228305:G:C	2.37227e-13	-2.56695e-10	-1.32826	0.000118371	-2.56695e-10	-1.32901	0.000178649	-2.56695e-10	-1.32918
9228371	chr11:9228371:G:C	2.37233e-13	-2.56695e-10	-1.32823	0.000118374	-2.56695e-10	-1.32899	0.000178653	-2.56695e-10	-1.32916
9228473	chr11:9228473:G:A	3.37395e-13	-2.56695e-10	-0.976022	0.000159252	-2.56695e-10	-1.03234	0.000243276	-2.56695e-10	-1.0204
9228796	chr11:9228796:G:A	2.37616e-13	-2.56695e-10	-1.32662	0.000119143	-2.56695e-10	-1.32251	0.000179864	-2.56695e-10	-1.3224
9228801	chr11:9228801:C:G	2.57163e-13	0.0789925	-1.32656	0.000173634	0.38403	-1.32991	0.000240377	0.297442	-1.32983
9228812	chr11:9228812:C:T	8.74865e-13	-0.788561	0.765354	0.00015628	-1.79732	0.746135	0.000247352	-1.77887	0.775082
9229083	chr11:9229083:C:T	2.37414e-13	-2.56695e-10	-1.32747	0.000118971	-2.56695e-10	-1.32396	0.000179599	-2.56695e-10	-1.32387
9229667	chr11:9229667:G:A	2.41754e-13	-2.56695e-10	-1.30936	0.000121609	-2.56695e-10	-1.30203	0.000183732	-2.56695e-10	-1.30112
9229846	chr11:9229846:T:C	3.44302e-14	-1.97011	-1.28824	2.01956e-05	-1.88927	-1.2081	3.1e-05	-1.87415	-1.20647
9230049	chr11:9230049:C:T	1.27006e-13	-1.95304	-3.33048e-10	6.44947e-05	-1.93625	-3.33048e-10	9.69743e-05	-1.94015	-3.33048e-10
9230107	chr11:9230107:C:T	3.33006e-13	-0.989115	-3.33048e-10	0.00110362	0.903516	-3.33048e-10	0.00117015	0.550288	-3.33048e-10
9230526	chr11:9230526:C:T	2.55076e-13	0.0741968	-1.32991	0.000173205	0.378465	-1.32682	0.000239812	0.291547	-1.32629
9230573	chr11:9230573:G:A	8.32132e-13	-0.788009	0.714724	0.00014901	-1.79683	0.698006	0.000235818	-1.77829	0.726753
9230714	chr11:9230714:C:T	2.77651e-13	-2.56695e-10	-1.17091	0.000138738	-2.56695e-10	-1.17025	0.000209641	-2.56695e-10	-1.16921
9231047	chr11:9231047:A:G	4.58479e-13	-2.56695e-10	-0.669361	0.000209095	-2.56695e-10	-0.760044	0.000315416	-2.56695e-10	-0.760709
9231372	chr11:9231372:G:A	4.23428e-13	-2.56695e-10	-0.748893	0.000194769	-2.56695e-10	-0.831023	0.000293838	-2.56695e-10	-0.831572
9231505	chr11:9231505:C:T	2.49872e-13	-2.56695e-10	-1.27633	0.000122549	-2.56695e-10	-1.29432	0.00018487	-2.56695e-10	-1.29495
9231791	chr11:9231791:T:G	2.44682e-13	-2.56695e-10	-1.29732	0.000122595	-2.56695e-10	-1.29395	0.000184867	-2.56695e-10	-1.29497
9231840	chr11:9231840:C:G	3.59766e-14	-1.88572	-1.32869	3.68198e-05	-1.17321	-1.32359	4.99134e-05	-1.28201	-1.3223
9232258	chr11:9232258:T:C	2.51319e-13	0.0545872	-1.32514	0.000169185	0.358104	-1.32995	0.000234336	0.272111	-1.32996
9232457	chr11:9232457:G:A	2.38809e-13	-2.56695e-10	-1.32161	0.000119049	-2.56695e-10	-1.3233	0.000179675	-2.56695e-10	-1.32345
9233767	chr11:9233767:G:A	3.00222e-13	-2.56695e-10	-1.09275	0.000159011	-2.56695e-10	-1.03386	0.000238901	-2.56695e-10	-1.03855
9233809	chr11:9233809:T:C	3.45123e-14	-1.97178	-1.28418	1.9421e-05	-1.93282	-1.20366	2.9684e-05	-1.92195	-1.20204
9233972	chr11:9233972:G:C	2.54124e-13	-2.56695e-10	-1.25945	0.000131276	-2.56695e-10	-1.22553	0.000198325	-2.56695e-10	-1.22469
9234217	chr11:9234217:C:T	3.39594e-14	-1.97168	-1.30043	1.88573e-05	-1.93375	-1.23218	2.88134e-05	-1.923	-1.23076
9234295	chr11:9234295:C:T	5.35662e-13	-0.882744	0.36897	9.97254e-05	-1.83365	0.333233	0.000156753	-1.81702	0.357093
9234416	chr11:9234416:G:C	3.18886e-13	-0.0406393	-0.991802	0.000151882	-0.0549412	-1.02479	0.000205087	-0.168953	-1.02221
9234449	chr11:9234449:C:T	3.71081e-13	-2.56695e-10	-0.880857	0.000177179	-2.56695e-10	-0.925675	0.000271311	-2.56695e-10	-0.911335
9234744	chr11:9234744:T:A	2.40415e-13	-2.56695e-10	-1.31491	0.000125175	-2.56695e-10	-1.27312	0.000188521	-2.56695e-10	-1.27539
9234831	chr11:9234831:A:G	2.3685e-13	-2.56695e-10	-1.32985	0.000118436	-2.56695e-10	-1.32846	0.000178786	-2.56695e-10	-1.32841
9234912	chr11:9234912:G:A	6.97239e-13	-2.56695e-10	-0.250148	0.00044028	-2.56695e-10	-0.0154244	0.00068266	-2.56695e-10	0.0113958
9234918	chr11:9234918:C:T	2.38058e-13	-2.56695e-10	-1.32476	0.00011871	-2.56695e-10	-1.32615	0.000179128	-2.56695e-10	-1.3265
9235550	chr11:9235550:CAGG:C	1.14206e-13	-1.16989	-0.889384	2.86334e-05	-1.92355	-0.824707	4.4019e-05	-1.9138	-0.816179
9235614	chr11:9235614:C:T	7.70382e-13	-0.922434	0.772044	0.000149509	-1.85663	0.761149	0.000235965	-1.8411	0.790181
9235652	chr11:9235652:T:C	3.37193e-13	-2.56695e-10	-0.976621	0.000163829	-2.56695e-10	-1.00401	0.000250463	-2.56695e-10	-0.991288
9235783	chr11:9235783:G:C	4.15258e-14	-1.77559	-1.29537	5.2305e-05	-0.866821	-1.27892	6.9604e-05	-0.99652	-1.27526
9235850	chr11:9235850:T:G	2.36855e-13	-2.56695e-10	-1.32983	0.000118445	-2.56695e-10	-1.32838	0.0001788	-2.56695e-10	-1.32833
9235868	chr11:9235868:G:A	1.62016e-13	-1.70958	-3.33048e-10	6.6988e-05	-1.89832	-3.33048e-10	0.00010213	-1.88836	-3.33048e-10
9236301	chr11:9236301:G:A	2.41198e-13	-2.56695e-10	-1.31166	0.000118315	-2.56695e-10	-1.32948	0.000178569	-2.56695e-10	-1.32963
9236386	chr11:9236386:A:G	3.93745e-14	-1.84793	-1.27623	4.47486e-05	-1.05019	-1.25158	6.02771e-05	-1.16861	-1.24704
9236506	chr11:9236506:T:C	4.80603e-13	-0.958418	0.336182	9.22345e-05	-1.86848	0.289976	0.000144578	-1.85389	0.313112
9236599	chr11:9236599:C:T	7.98701e-13	-0.836896	0.722606	0.000146837	-1.82691	0.713399	0.000232038	-1.8098	0.7421
9236665	chr11:9236665:T:G	3.76493e-13	-2.56695e-10	-0.866378	0.000180236	-2.56695e-10	-0.90857	0.000276049	-2.56695e-10	-0.894023
9236740	chr11:9236740:G:GA	3.79025e-14	-1.87995	-1.28231	4.06029e-05	-1.14029	-1.2587	5.50763e-05	-1.25152	-1.25436
9236746	chr11:9236746:G:A	3.91204e-14	-1.85502	-1.27561	4.40577e-05	-1.06683	-1.25051	5.94759e-05	-1.18311	-1.24592
9236815	chr11:9236815:T:C	2.38058e-13	-2.56695e-10	-1.32476	0.00011871	-2.56695e-10	-1.32615	0.000179128	-2.56695e-10	-1.3265
9237037	chr11:9237037:G:A	7.27662e-13	-0.870158	0.662718	0.000135811	-1.83863	0.647057	0.000214393	-1.82215	0.675362
9237204	chr11:9237204:G:C	5.28954e-13	-1.02411	0.497733	0.00010662	-1.88943	0.455873	0.000167177	-1.87626	0.480712
9238000	chr11:9238000:C:T	3.56836e-13	-2.56695e-10	-0.920001	0.000172737	-2.56695e-10	-0.951064	0.000264312	-2.56695e-10	-0.937471
9238041	chr11:9238041:A:G	2.37687e-13	-2.56695e-10	-1.32632	0.000122196	-2.56695e-10	-1.29721	0.000184628	-2.56695e-10	-1.29626
9238509	chr11:9238509:C:A	2.39886e-13	-2.56695e-10	-1.31711	0.000124584	-2.56695e-10	-1.27785	0.000187647	-2.56695e-10	-1.28004
9238600	chr11:9238600:T:TAG	2.53522e-13	-2.56695e-10	-1.26183	0.000129708	-2.56695e-10	-1.23755	0.000195324	-2.56695e-10	-1.23994
9239134	chr11:9239134:C:T	8.2813e-13	-0.794613	0.716506	0.00014701	-1.81349	0.701155	0.00023231	-1.79571	0.729183
9239234	chr11:9239234:G:A	1.43537e-13	-1.83068	-3.33048e-10	6.41291e-05	-1.94194	-3.33048e-10	9.66509e-05	-1.94349	-3.33048e-10
9239635	chr11:9239635:C:T	3.51234e-14	-1.97204	-1.26636	2.01237e-05	-1.92756	-1.17337	3.07891e-05	-1.91593	-1.17151
9239692	chr11:9239692:G:A	2.39454e-13	-2.56695e-10	-1.31892	0.000119323	-2.56695e-10	-1.321	0.00018002	-2.56695e-10	-1.32153
9240306	chr11:9240306:A:C	3.57988e-13	-2.56695e-10	-0.916776	0.000173713	-2.56695e-10	-0.945432	0.000265811	-2.56695e-10	-0.931816
9240309	chr11:9240309:C:T	3.33336e-13	-0.988127	-3.33048e-10	0.00113849	0.934625	-3.33048e-10	0.00120228	0.577371	-3.33048e-10
9240530	chr11:9240530:T:C	3.83937e-13	-2.56695e-10	-0.846799	0.000183307	-2.56695e-10	-0.891675	0.000280815	-2.56695e-10	-0.876905
9240553	chr11:9240553:G:C	2.40772e-13	-2.56695e-10	-1.31343	0.000119968	-2.56695e-10	-1.31561	0.000180967	-2.56695e-10	-1.31629
9240786	chr11:9240786:C:T	5.38939e-14	-1.58032	-1.22994	2.00022e-05	-1.86824	-1.23875	2.97937e-05	-1.88538	-1.23492
9240884	chr11:9240884:T:C	4.8325e-14	-1.58991	-1.32942	3.54473e-05	-1.21482	-1.31997	5.33826e-05	-1.21769	-1.31943
9241059	chr11:9241059:T:C	3.03359e-13	-2.56695e-10	-1.08236	0.000141438	-2.56695e-10	-1.15098	0.000213778	-2.56695e-10	-1.14966
9241276	chr11:9241276:T:G	3.95823e-13	-2.56695e-10	-0.81631	0.000187758	-2.56695e-10	-0.867682	0.000287801	-2.56695e-10	-0.85233
9241741	chr11:9241741:G:A	2.41673e-13	-2.56695e-10	-1.30969	0.000119693	-2.56695e-10	-1.3179	0.000180685	-2.56695e-10	-1.31785
9242821	chr11:9242821:G:A	2.8953e-13	0.200941	-1.32996	0.000197012	0.506817	-1.32639	0.00027248	0.41879	-1.32583
9243092	chr11:9243092:AAAAAAAAAAAAAC:A	3.71906e-13	-2.56695e-10	-0.878635	0.000175758	-2.56695e-10	-0.933729	0.000268903	-2.56695e-10	-0.920249
9243222	chr11:9243222:T:C	3.9379e-13	-2.56695e-10	-0.821459	0.000188334	-2.56695e-10	-0.864615	0.000288366	-2.56695e-10	-0.850369
9243732	chr11:9243732:A:G	1.5042e-13	-1.78384	-3.33048e-10	6.22327e-05	-1.97195	-3.33048e-10	9.39904e-05	-1.97141	-3.33048e-10
9244012	chr11:9244012:T:A	4.36032e-13	-2.56695e-10	-0.71956	0.000202069	-2.56695e-10	-0.794226	0.000309915	-2.56695e-10	-0.778303
9244212	chr11:9244212:T:C	3.88734e-13	-2.56695e-10	-0.83438	0.000187557	-2.56695e-10	-0.868752	0.000287377	-2.56695e-10	-0.853806
9244414	chr11:9244414:A:G	2.76987e-13	-2.56695e-10	-1.17331	0.0001349	-2.56695e-10	-1.1983	0.000203327	-2.56695e-10	-1.19978
9245082	chr11:9245082:A:G	3.60485e-13	-2.56695e-10	-0.909826	0.000213183	-2.56695e-10	-0.740685	0.000327049	-2.56695e-10	-0.72449
9245163	chr11:9245163:T:C	1.40913e-13	-1.84913	-3.33048e-10	6.23236e-05	-1.97049	-3.33048e-10	9.41027e-05	-1.97021	-3.33048e-10
9245270	chr11:9245270:C:A	2.37336e-13	-2.56695e-10	-1.3278	0.000121874	-2.56695e-10	-1.29984	0.000184136	-2.56695e-10	-1.29893
9245389	chr11:9245389:G:A	2.42048e-13	-2.56695e-10	-1.30814	0.000118431	-2.56695e-10	-1.32851	0.000178722	-2.56695e-10	-1.32877
9245793	chr11:9245793:T:C	2.44171e-13	-2.56695e-10	-1.29941	0.000118732	-2.56695e-10	-1.32596	0.000179146	-2.56695e-10	-1.3264
9246041	chr11:9246041:G:A	2.43995e-13	-2.56695e-10	-1.30013	0.000120754	-2.56695e-10	-1.30908	0.000182257	-2.56695e-10	-1.30918
9246330	chr11:9246330:G:A	1.88798e-12	-2.56695e-10	0.745987	0.000837592	-2.56695e-10	0.627696	0.00129785	-2.56695e-10	0.653868
9246699	chr11:9246699:AAAG:A	2.37467e-13	-2.56695e-10	-1.32725	0.000118315	-2.56695e-10	-1.32948	0.000178589	-2.56695e-10	-1.32951
9247352	chr11:9247352:A:G	3.72037e-13	-2.56695e-10	-0.878284	0.000179785	-2.56695e-10	-0.911073	0.000275311	-2.56695e-10	-0.8967
9247595	chr11:9247595:A:C	8.56157e-13	-2.56695e-10	-0.0448223	0.000391121	-2.56695e-10	-0.133818	0.000602489	-2.56695e-10	-0.113531
9247619	chr11:9247619:C:T	3.12772e-13	-2.56695e-10	-1.0518	0.000198195	-2.56695e-10	-0.813584	0.000300779	-2.56695e-10	-0.808223
9248334	chr11:9248334:A:C	3.75782e-13	-2.56695e-10	-0.868267	0.000181528	-2.56695e-10	-0.901427	0.000278028	-2.56695e-10	-0.886877
9248599	chr11:9248599:C:T	2.41686e-13	-2.56695e-10	-1.30964	0.000118261	-2.56695e-10	-1.32994	0.000178517	-2.56695e-10	-1.32992
9248867	chr11:9248867:A:T	2.37692e-13	-2.56695e-10	-1.3263	0.000118367	-2.56695e-10	-1.32904	0.000178666	-2.56695e-10	-1.32908
9249153	chr11:9249153:G:A	1.50054e-13	-0.759515	-1.02676	2.8345e-05	-1.78488	-0.973503	4.38663e-05	-1.76705	-0.966406
9249215	chr11:9249215:G:A	2.0973e-13	-0.121665	-1.32979	0.000141123	0.170514	-1.32372	0.000195957	0.0862704	-1.32298
9249263	chr11:9249263:C:T	1.49981e-13	-0.458382	-1.32839	2.6435e-05	-1.51541	-1.31273	4.22302e-05	-1.46163	-1.30984
9249483	chr11:9249483:G:A	1.41075e-13	-0.518291	-1.32969	2.54479e-05	-1.54754	-1.31866	4.0556e-05	-1.49561	-1.31631
9249586	chr11:9249586:T:C	2.4187e-13	-2.56695e-10	-1.30887	0.000122484	-2.56695e-10	-1.29485	0.000184981	-2.56695e-10	-1.29435
9249876	chr11:9249876:A:G	2.37514e-13	-2.56695e-10	-1.32705	0.000121877	-2.56695e-10	-1.29982	0.000184141	-2.56695e-10	-1.2989
9250188	chr11:9250188:T:C	3.92163e-13	-2.56695e-10	-0.825598	0.000198629	-2.56695e-10	-0.811397	0.000303976	-2.56695e-10	-0.797651
9250704	chr11:9250704:A:G	2.43607e-13	-2.56695e-10	-1.30172	0.000120565	-2.56695e-10	-1.31065	0.000181897	-2.56695e-10	-1.31116
9250784	chr11:9250784:T:G	2.42918e-13	-2.56695e-10	-1.30455	0.000118542	-2.56695e-10	-1.32757	0.000178876	-2.56695e-10	-1.32791
9251243	chr11:9251243:C:G	3.33095e-13	-2.56695e-10	-0.98885	0.000214344	-2.56695e-10	-0.735254	0.000325425	-2.56695e-10	-0.729469
9251245	chr11:9251245:C:CT	2.01921e-13	-0.216698	-1.2727	9.80953e-05	-0.322247	-1.19465	0.000130776	-0.450132	-1.19098
9252178	chr11:9252178:G:GT	1.67123e-13	-0.429402	-1.24914	2.4084e-05	-1.68131	-1.23998	3.72408e-05	-1.65588	-1.24132
9252371	chr11:9252371:A:G	1.41433e-13	-0.525081	-1.32037	2.60016e-05	-1.55108	-1.2936	4.14931e-05	-1.49958	-1.28949
9252505	chr11:9252505:G:A	2.36849e-13	-2.56695e-10	-1.32986	0.000118314	-2.56695e-10	-1.32949	0.000178602	-2.56695e-10	-1.32944
9252550	chr11:9252550:G:C	1.6609e-13	-0.429037	-1.25571	2.39283e-05	-1.68084	-1.24693	3.69975e-05	-1.65552	-1.24823
9252657	chr11:9252657:C:A	1.45873e-13	-1.81454	-3.33048e-10	6.22385e-05	-1.97186	-3.33048e-10	9.39167e-05	-1.97219	-3.33048e-10
9253018	chr11:9253018:TTTTTCTA:T	2.07317e-13	-0.210398	-1.25263	2.6665e-05	-1.58056	-1.23892	4.1383e-05	-1.55143	-1.2403
9253372	chr11:9253372:G:A	1.63113e-13	-0.723436	-0.979397	3.02415e-05	-1.77181	-0.921807	4.68798e-05	-1.75284	-0.914169
9253489	chr11:9253489:A:G	3.49894e-14	-1.9397	-1.30253	3.20197e-05	-1.34683	-1.28965	4.40285e-05	-1.44342	-1.28635
9253837	chr11:9253837:G:A	1.75837e-12	-2.56695e-10	0.674865	0.000777653	-2.56695e-10	0.553445	0.0012033	-2.56695e-10	0.578219
9254229	chr11:9254229:G:C	4.24959e-13	-2.56695e-10	-0.745283	0.000200748	-2.56695e-10	-0.800786	0.000308073	-2.56695e-10	-0.784263
9254351	chr11:9254351:T:C	2.25826e-13	-0.0599687	-1.31754	0.000155581	0.243005	-1.29867	0.00021624	0.158879	-1.29709
9254855	chr11:9254855:G:C	2.38978e-13	-2.56695e-10	-1.3209	0.000123589	-2.56695e-10	-1.28588	0.00018618	-2.56695e-10	-1.28789
9254964	chr11:9254964:G:A	1.28636e-13	-1.94029	-3.33048e-10	6.54129e-05	-1.92212	-3.33048e-10	9.89352e-05	-1.92014	-3.33048e-10
9254966	chr11:9254966:G:A	2.37649e-13	-2.56695e-10	-1.32648	0.000118356	-2.56695e-10	-1.32913	0.00017865	-2.56695e-10	-1.32917
9255154	chr11:9255154:C:T	7.79542e-13	-0.504463	0.365892	0.000117218	-1.68912	0.35032	0.000185844	-1.66573	0.376036
9255317	chr11:9255317:G:A	3.4929e-14	-1.97202	-1.27194	2.0115e-05	-1.91629	-1.18508	3.08034e-05	-1.90367	-1.18331
9255429	chr11:9255429:A:G	2.37948e-13	-2.56695e-10	-1.32522	0.00011865	-2.56695e-10	-1.32666	0.000179043	-2.56695e-10	-1.32698
9256183	chr11:9256183:C:T	4.43403e-13	-2.56695e-10	-0.702797	0.000210525	-2.56695e-10	-0.753232	0.000322938	-2.56695e-10	-0.737141
9256276	chr11:9256276:G:A	1.85143e-13	-0.273902	-1.30224	3.09031e-05	-1.40941	-1.26257	4.97707e-05	-1.35018	-1.257
9256277	chr11:9256277:T:C	2.38625e-13	-2.56695e-10	-1.32238	0.000119101	-2.56695e-10	-1.32286	0.000179752	-2.56695e-10	-1.32302
9257171	chr11:9257171:G:A	2.36855e-13	-2.56695e-10	-1.32983	0.000118321	-2.56695e-10	-1.32943	0.000178613	-2.56695e-10	-1.32938
9257587	chr11:9257587:T:C	2.38987e-13	-2.56695e-10	-1.32087	0.000119685	-2.56695e-10	-1.31797	0.000180707	-2.56695e-10	-1.31772
9258727	chr11:9258727:AGAATGAAATGTGGCAAG:A	1.06417e-12	-2.56695e-10	0.17267	0.000704162	-2.56695e-10	0.454173	0.00109684	-2.56695e-10	0.485587
9258737	chr11:9258737:G:A	1.24782e-13	-1.97071	-3.33048e-10	6.54136e-05	-1.92211	-3.33048e-10	9.78663e-05	-1.931	-3.33048e-10
9259040	chr11:9259040:C:T	2.38988e-13	-2.56695e-10	-1.32086	0.000118571	-2.56695e-10	-1.32732	0.000179026	-2.56695e-10	-1.32707
9259950	chr11:9259950:C:G	1.23381e-13	-0.65428	-1.32772	2.37123e-05	-1.62635	-1.31049	3.76191e-05	-1.57955	-1.30754
9260281	chr11:9260281:G:A	3.33039e-14	-1.96537	-1.32623	1.87692e-05	-1.88213	-1.28849	2.88113e-05	-1.86629	-1.28754
9261068	chr11:9261068:C:T	1.35157e-13	-1.89084	-3.33048e-10	9.92782e-05	-1.50491	-3.33048e-10	0.000147366	-1.52168	-3.33048e-10
9261106	chr11:9261106:C:G	3.33733e-14	-1.96351	-1.32601	1.88976e-05	-1.87604	-1.28776	2.90254e-05	-1.85962	-1.28681
9261466	chr11:9261466:G:C	1.14512e-13	-0.746939	-1.30966	1.98043e-05	-1.81479	-1.30215	3.04441e-05	-1.79567	-1.30304
9261692	chr11:9261692:T:G	1.32917e-13	-1.0055	-0.902052	2.95175e-05	-1.87969	-0.838166	4.55242e-05	-1.86646	-0.829899
9261731	chr11:9261731:T:C	1.70007e-13	-0.42427	-1.23717	0.000104143	-0.181548	-1.27552	0.000147463	-0.247708	-1.27331
9262070	chr11:9262070:C:T	2.69442e-13	-2.56695e-10	-1.20092	0.000122232	-2.56695e-10	-1.29691	0.000184368	-2.56695e-10	-1.29767
9262569	chr11:9262569:C:G	3.56931e-13	-2.56695e-10	-0.919734	0.00017043	-2.56695e-10	-0.96451	0.000260003	-2.56695e-10	-0.953908
9262605	chr11:9262605:C:T	2.42177e-13	-2.56695e-10	-1.30761	0.000119356	-2.56695e-10	-1.32072	0.00018037	-2.56695e-10	-1.31959
9262875	chr11:9262875:G:A	3.32275e-13	-2.56695e-10	-0.991315	0.000158727	-2.56695e-10	-1.03565	0.000241912	-2.56695e-10	-1.02603
9263046	chr11:9263046:C:T	1.60784e-13	-0.645644	-1.07157	2.62997e-05	-1.77927	-1.05401	4.04419e-05	-1.75831	-1.05642
9263264	chr11:9263264:G:A	2.39398e-13	-2.56695e-10	-1.31915	0.000118858	-2.56695e-10	-1.32491	0.000179398	-2.56695e-10	-1.32499
9263929	chr11:9263929:C:A	2.37418e-13	-2.56695e-10	-1.32745	0.000118749	-2.56695e-10	-1.32583	0.00017933	-2.56695e-10	-1.32537
9264189	chr11:9264189:C:A	3.47615e-14	-1.96985	-1.27891	2.69985e-05	-1.55036	-1.25669	3.80342e-05	-1.62409	-1.25202
9264758	chr11:9264758:G:A	2.36904e-13	-2.56695e-10	-1.32962	0.000119438	-2.56695e-10	-1.32004	0.000180382	-2.56695e-10	-1.31953
9264771	chr11:9264771:C:T	5.16212e-13	-2.56695e-10	-0.55076	0.000312584	-2.56695e-10	-0.357962	0.000470745	-2.56695e-10	-0.360285
9264968	chr11:9264968:C:T	4.98162e-13	-2.56695e-10	-0.586352	0.000240214	-2.56695e-10	-0.621306	0.000367922	-2.56695e-10	-0.606729
9265034	chr11:9265034:G:A	2.38125e-13	-2.56695e-10	-1.32448	0.000119063	-2.56695e-10	-1.32319	0.000179651	-2.56695e-10	-1.32359
9265097	chr11:9265097:G:A	2.93303e-13	-2.56695e-10	-1.11607	0.000137083	-2.56695e-10	-1.18225	0.000207178	-2.56695e-10	-1.18102
9265483	chr11:9265483:C:T	1.32359e-13	-0.650466	-1.26129	8.24812e-05	-0.453758	-1.23651	0.000116849	-0.519523	-1.23419
9265548	chr11:9265548:T:C	3.75593e-14	-1.96829	-1.20307	2.69801e-05	-1.56717	-1.24056	3.79646e-05	-1.63785	-1.2401
9265627	chr11:9265627:C:T	6.91999e-13	-2.56695e-10	-0.257692	0.000431348	-2.56695e-10	-0.0359187	0.000668763	-2.56695e-10	-0.00917113
9265854	chr11:9265854:A:T	1.98396e-13	-0.494422	-1.01259	0.000138326	-0.250734	-0.92249	0.000196232	-0.317554	-0.91775
9266430	chr11:9266430:T:TG	2.56458e-13	-2.56695e-10	-1.25031	0.000129126	-2.56695e-10	-1.24204	0.000195055	-2.56695e-10	-1.24132
9266906	chr11:9266906:T:C	2.70178e-13	-2.56695e-10	-1.1982	0.000125684	-2.56695e-10	-1.26906	0.000189408	-2.56695e-10	-1.2707
9266910	chr11:9266910:T:C	7.44013e-13	-2.56695e-10	-0.185219	0.000336415	-2.56695e-10	-0.28449	0.000517486	-2.56695e-10	-0.265618
9267227	chr11:9267227:T:C	2.74745e-13	-2.56695e-10	-1.18143	0.000127224	-2.56695e-10	-1.25689	0.0001917	-2.56695e-10	-1.25867
9267311	chr11:9267311:A:T	3.83081e-14	-1.97179	-1.17983	2.954e-05	-1.58092	-1.13617	4.18441e-05	-1.65215	-1.1285
9267725	chr11:9267725:T:G	2.94044e-13	-2.56695e-10	-1.11355	0.000149236	-2.56695e-10	-1.0973	0.000225432	-2.56695e-10	-1.09658
9267757	chr11:9267757:G:C	4.44308e-13	-1.04997	0.349209	9.51848e-05	-1.89379	0.346779	0.000149721	-1.88125	0.375421
9269048	chr11:9269048:G:A	3.30582e-14	-1.96966	-1.32935	2.55245e-05	-1.53903	-1.32417	3.57824e-05	-1.61426	-1.32289
9269231	chr11:9269231:A:G	1.01222e-12	-2.56695e-10	0.12262	0.000482819	-2.56695e-10	0.0768073	0.000738222	-2.56695e-10	0.0896435
9269324	chr11:9269324:T:C	3.37839e-14	-1.9723	-1.30499	2.39377e-05	-1.61031	-1.31707	3.36984e-05	-1.67847	-1.31868
9269564	chr11:9269564:G:A	1.73271e-13	-1.64242	-3.33048e-10	6.23455e-05	-1.97014	-3.33048e-10	9.39578e-05	-1.97175	-3.33048e-10
9269644	chr11:9269644:T:C	4.92054e-13	-2.56695e-10	-0.598688	0.000297476	-2.56695e-10	-0.407501	0.000459143	-2.56695e-10	-0.385238
9269920	chr11:9269920:T:A	3.56568e-13	-0.920751	-3.33048e-10	0.00125473	1.03184	-3.33048e-10	0.00131439	0.666527	-3.33048e-10
9269922	chr11:9269922:T:C	3.68828e-13	-0.886946	-3.33048e-10	0.00132843	1.08892	-3.33048e-10	0.00138657	0.719987	-3.33048e-10
9270022	chr11:9270022:C:T	1.5757e-13	-0.759277	-0.978128	0.00010738	-0.532902	-0.893555	0.000153378	-0.593805	-0.887889
9270385	chr11:9270385:C:G	2.50326e-13	-2.56695e-10	-1.27451	0.000120227	-2.56695e-10	-1.31345	0.000181288	-2.56695e-10	-1.31451
9270615	chr11:9270615:G:A	7.73851e-13	-2.56695e-10	-0.145897	0.000366855	-2.56695e-10	-0.197869	0.000566001	-2.56695e-10	-0.176004
9270683	chr11:9270683:T:A	3.3551e-14	-1.96949	-1.31472	2.61487e-05	-1.54003	-1.299	3.6724e-05	-1.61524	-1.29593
9270728	chr11:9270728:C:T	1.00532e-13	-1.9282	-0.2586	6.33876e-05	-1.80923	-0.14434	9.99005e-05	-1.78707	-0.123353
9271027	chr11:9271027:G:T	6.5239e-13	-2.56695e-10	-0.316634	0.000320911	-2.56695e-10	-0.33167	0.000484591	-2.56695e-10	-0.331295
9271072	chr11:9271072:T:A	2.50177e-13	-2.56695e-10	-1.27511	0.00012023	-2.56695e-10	-1.31343	0.000181293	-2.56695e-10	-1.31449
9271444	chr11:9271444:G:A	3.66799e-13	-1.16138	0.268913	8.50564e-05	-1.9246	0.265085	0.000133249	-1.91479	0.292416
9271452	chr11:9271452:G:A	1.59215e-13	-0.75326	-0.973764	0.000108565	-0.521468	-0.894017	0.000155008	-0.582782	-0.88834
9271641	chr11:9271641:G:A	3.41504e-14	-1.97228	-1.29423	2.52021e-05	-1.60103	-1.27487	3.56324e-05	-1.67064	-1.2707
9272148	chr11:9272148:C:T	2.46678e-13	-2.56695e-10	-1.28919	0.000121701	-2.56695e-10	-1.30127	0.000183586	-2.56695e-10	-1.30192
9272296	chr11:9272296:T:C	2.42504e-13	-2.56695e-10	-1.30626	0.000131271	-2.56695e-10	-1.22557	0.000198704	-2.56695e-10	-1.22278
9272359	chr11:9272359:G:A	9.94508e-14	-1.22561	-0.972005	2.58921e-05	-1.93621	-0.912683	3.97141e-05	-1.9279	-0.90499
9273420	chr11:9273420:T:C	2.75198e-13	-2.56695e-10	-1.17978	0.000128052	-2.56695e-10	-1.2504	0.000192836	-2.56695e-10	-1.25276
9273524	chr11:9273524:G:T	3.09093e-13	-2.56695e-10	-1.06363	0.000144216	-2.56695e-10	-1.13152	0.000217975	-2.56695e-10	-1.13022
9273881	chr11:9273881:C:T	1.00421e-13	-1.23719	-0.950717	2.64662e-05	-1.93808	-0.888885	4.05943e-05	-1.93007	-0.880902
9273959	chr11:9273959:G:A	2.37221e-13	-2.56695e-10	-1.32829	0.000118368	-2.56695e-10	-1.32904	0.000178701	-2.56695e-10	-1.32889
9274013	chr11:9274013:G:C	1.34488e-13	-1.8958	-3.33048e-10	6.31983e-05	-1.95656	-3.33048e-10	9.54668e-05	-1.95582	-3.33048e-10
9274080	chr11:9274080:C:T	4.37214e-13	-2.56695e-10	-0.716854	0.000262156	-2.56695e-10	-0.533894	0.000397079	-2.56695e-10	-0.530465
9274240	chr11:9274240:G:A	3.38624e-14	-1.97098	-1.30399	2.37012e-05	-1.6505	-1.28681	3.36598e-05	-1.71511	-1.28318
9274337	chr11:9274337:T:C	7.41706e-14	-1.96558	-0.52533	5.07599e-05	-1.54679	-0.628941	7.14235e-05	-1.61919	-0.626781
9274566	chr11:9274566:G:A	4.52192e-13	-1.06332	0.380147	9.75589e-05	-1.89771	0.375326	0.000153439	-1.88555	0.404251
9274653	chr11:9274653:A:G	2.8515e-13	-2.56695e-10	-1.14426	0.000141181	-2.56695e-10	-1.15279	0.00021319	-2.56695e-10	-1.15242
9275406	chr11:9275406:T:A	5.7146e-13	-2.56695e-10	-0.449083	0.00026042	-2.56695e-10	-0.54054	0.000399715	-2.56695e-10	-0.523849
9275551	chr11:9275551:C:T	3.03303e-13	-2.56695e-10	-1.08254	0.000147307	-2.56695e-10	-1.11032	0.000222655	-2.56695e-10	-1.10898
9275633	chr11:9275633:T:C	6.30036e-14	-1.96264	-0.691444	4.48932e-05	-1.5229	-0.775652	6.30154e-05	-1.59738	-0.773846
9275672	chr11:9275672:A:C	7.83977e-14	-1.96528	-0.470199	5.3852e-05	-1.54282	-0.57377	7.5717e-05	-1.61579	-0.571806
9275987	chr11:9275987:T:C	6.10782e-14	-1.95298	-0.732141	4.47335e-05	-1.48078	-0.821334	6.25904e-05	-1.55822	-0.819771
9276060	chr11:9276060:C:T	1.36163e-13	-1.88343	-3.33048e-10	6.23032e-05	-1.97082	-3.33048e-10	9.41803e-05	-1.96939	-3.33048e-10
9277166	chr11:9277166:T:G	2.38064e-13	-2.56695e-10	-1.32474	0.000118611	-2.56695e-10	-1.32699	0.000179138	-2.56695e-10	-1.32644
9277282	chr11:9277282:G:A	2.879e-13	-2.56695e-10	-1.13466	0.000149883	-2.56695e-10	-1.09298	0.00022628	-2.56695e-10	-1.09283
9277420	chr11:9277420:T:G	2.79103e-13	-2.56695e-10	-1.1657	0.000140375	-2.56695e-10	-1.15852	0.000212116	-2.56695e-10	-1.15747
9277544	chr11:9277544:C:T	1.1448e-13	-0.986047	-1.07083	7.59985e-05	-0.7726	-0.999521	0.000109074	-0.82815	-0.994426
9277707	chr11:9277707:G:A	2.42253e-13	-2.56695e-10	-1.30729	0.000118353	-2.56695e-10	-1.32916	0.000178642	-2.56695e-10	-1.32922
9278011	chr11:9278011:T:A	5.77698e-13	-2.56695e-10	-0.438225	0.000274821	-2.56695e-10	-0.486713	0.000422772	-2.56695e-10	-0.467768
9278205	chr11:9278205:G:A	1.00648e-12	-2.56695e-10	0.116943	0.000556934	-2.56695e-10	0.219612	0.000858814	-2.56695e-10	0.240952
9278483	chr11:9278483:C:T	6.94212e-14	-1.267	-1.29009	1.81965e-05	-1.94329	-1.25832	2.77716e-05	-1.9359	-1.25469
9278633	chr11:9278633:G:T	7.81995e-13	-2.56695e-10	-0.135428	0.000367649	-2.56695e-10	-0.195707	0.000567242	-2.56695e-10	-0.173815
9279451	chr11:9279451:C:T	3.34945e-14	-1.9723	-1.3136	1.85295e-05	-1.92621	-1.25726	2.83417e-05	-1.91425	-1.25601
9279898	chr11:9279898:G:A	4.50096e-14	-1.96189	-1.02851	3.32387e-05	-1.51598	-1.08315	4.65937e-05	-1.59061	-1.08252
9280017	chr11:9280017:C:G	2.20595e-13	-0.274405	-1.12654	0.000150844	-0.0218795	-1.06471	0.000213202	-0.0921751	-1.06019
9280162	chr11:9280162:T:C	6.12043e-13	-2.56695e-10	-0.380474	0.000290669	-2.56695e-10	-0.430649	0.000447431	-2.56695e-10	-0.411078
9280265	chr11:9280265:T:C	2.91595e-13	-1.12219	0.000284244	6.5154e-05	-1.91387	-0.012214	0.000101934	-1.90306	0.012788
9280494	chr11:9280494:G:A	2.86392e-13	-1.14053	0.000615765	6.59892e-05	-1.91852	0.00517372	0.000103212	-1.90811	0.0302937
9281016	chr11:9281016:A:G	1.91177e-13	-1.54407	-3.33048e-10	7.35691e-05	-1.80461	-3.33048e-10	0.000112027	-1.79586	-3.33048e-10
9281069	chr11:9281069:A:G	3.72384e-14	-1.96982	-1.21011	2.23631e-05	-1.90196	-1.09346	3.4324e-05	-1.88751	-1.09124
9281530	chr11:9281530:A:C	3.21423e-13	-2.56695e-10	-1.02452	0.000161375	-2.56695e-10	-1.0191	0.000243892	-2.56695e-10	-1.01787
9282240	chr11:9282240:C:T	5.29045e-14	-1.962	-0.866788	3.82144e-05	-1.5223	-0.937323	5.36182e-05	-1.59638	-0.936331
9282241	chr11:9282241:G:A	2.83982e-13	-1.15653	0.00816397	6.60724e-05	-1.91664	0.00455214	0.000103365	-1.90596	0.0296222
9282304	chr11:9282304:G:A	5.79799e-14	-1.86242	-0.874762	3.65276e-05	-1.70636	-0.798405	5.74784e-05	-1.67854	-0.784651
9282876	chr11:9282876:G:A	6.15965e-14	-1.96165	-0.715025	4.28813e-05	-1.54707	-0.797327	6.02272e-05	-1.62023	-0.796245
9282881	chr11:9282881:T:C	2.81907e-13	-2.56695e-10	-1.1557	0.000130492	-2.56695e-10	-1.23152	0.000196461	-2.56695e-10	-1.23414
9283155	chr11:9283155:T:C	2.08951e-13	-1.33727	-0.117905	5.64278e-05	-1.94791	-0.121963	8.79475e-05	-1.93986	-0.0980044
9283392	chr11:9283392:T:C	3.76725e-14	-1.89076	-1.27758	2.40341e-05	-1.73202	-1.19134	3.72884e-05	-1.70627	-1.18965
9283630	chr11:9283630:C:T	1.39487e-13	-1.85931	-3.33048e-10	0.00010895	-1.41195	-3.33048e-10	0.000168096	-1.39006	-3.33048e-10
9283870	chr11:9283870:C:T	3.6148e-14	-1.93091	-1.27874	3.18157e-05	-1.38751	-1.25537	4.41561e-05	-1.47636	-1.25051
9283938	chr11:9283938:C:T	4.56454e-13	-2.56695e-10	-0.673789	0.000283725	-2.56695e-10	-0.454828	0.000437378	-2.56695e-10	-0.433804
9284063	chr11:9284063:C:A	2.5496e-13	-2.56695e-10	-1.25617	0.000121692	-2.56695e-10	-1.30134	0.00018342	-2.56695e-10	-1.30282
9284105	chr11:9284105:G:C	2.94515e-13	-2.56695e-10	-1.11195	0.000180813	-2.56695e-10	-0.905373	0.000274279	-2.56695e-10	-0.900455
9284338	chr11:9284338:G:A	1.77626e-13	-0.505163	-1.11243	0.000120388	-0.268322	-1.04379	0.000170902	-0.334426	-1.03908
9284398	chr11:9284398:C:T	2.97042e-13	-2.56695e-10	-1.1034	0.000147099	-2.56695e-10	-1.11173	0.000222126	-2.56695e-10	-1.11136
9284725	chr11:9284725:T:C	1.65488e-13	-1.51694	-0.171436	5.22402e-05	-1.97114	-0.175842	8.0895e-05	-1.96892	-0.152529
9285111	chr11:9285111:G:A	1.46858e-13	-1.80781	-3.33048e-10	0.000162565	-1.01176	-3.33048e-10	0.000219363	-1.12387	-3.33048e-10
9285309	chr11:9285309:T:C	1.84861e-13	-0.454664	-1.12301	0.000125584	-0.214628	-1.05523	0.000178041	-0.281974	-1.05061
9285834	chr11:9285834:G:T	4.65388e-13	-2.56695e-10	-0.654405	0.000290034	-2.56695e-10	-0.432837	0.000447269	-2.56695e-10	-0.411441
9285994	chr11:9285994:AG:A	2.64225e-13	-2.56695e-10	-1.22048	0.000143742	-2.56695e-10	-1.13482	0.000215924	-2.56695e-10	-1.13967
9286404	chr11:9286404:G:A	6.08609e-14	-1.8187	-0.869983	3.92986e-05	-1.63964	-0.79201	6.20293e-05	-1.60877	-0.778226
9286771	chr11:9286771:A:G	4.79876e-14	-1.71659	-1.20975	2.93604e-05	-1.61007	-1.11312	4.64099e-05	-1.57315	-1.10394
9286942	chr11:9286942:A:G	2.64252e-13	-2.56695e-10	-1.22037	0.00012474	-2.56695e-10	-1.2766	0.000187916	-2.56695e-10	-1.27861
9287658	chr11:9287658:A:C	2.68328e-13	-2.56695e-10	-1.20507	0.000147327	-2.56695e-10	-1.11018	0.000221371	-2.56695e-10	-1.11476
9287858	chr11:9287858:A:G	1.67784e-13	-0.350365	-1.32423	9.51536e-05	-0.234126	-1.31322	0.000129444	-0.3395	-1.31185
9288032	chr11:9288032:A:T	3.33027e-14	-1.96763	-1.32401	1.87159e-05	-1.891	-1.28246	2.87197e-05	-1.87556	-1.28145
9288478	chr11:9288478:A:C	2.56131e-13	-2.56695e-10	-1.25159	0.00012166	-2.56695e-10	-1.30161	0.000183935	-2.56695e-10	-1.30002
9288606	chr11:9288606:G:GA	3.37477e-14	-1.96574	-1.31262	1.93688e-05	-1.88359	-1.25558	2.97486e-05	-1.86749	-1.25433
9288622	chr11:9288622:C:A	3.62316e-14	-1.92493	-1.28241	3.2365e-05	-1.36575	-1.26001	4.47839e-05	-1.45747	-1.25528
9288872	chr11:9288872:A:T	4.27018e-13	-2.56695e-10	-0.740451	0.000215439	-2.56695e-10	-0.730155	0.000325689	-2.56695e-10	-0.728657
9288882	chr11:9288882:A:G	7.50563e-13	-2.56695e-10	-0.176453	0.00038167	-2.56695e-10	-0.158279	0.000577019	-2.56695e-10	-0.156725
9289145	chr11:9289145:G:A	3.92871e-13	-2.56695e-10	-0.823795	0.000176275	-2.56695e-10	-0.930791	0.00026561	-2.56695e-10	-0.932571
9289146	chr11:9289146:G:A	2.3963e-13	-2.56695e-10	-1.31818	0.000119002	-2.56695e-10	-1.32369	0.000179579	-2.56695e-10	-1.32399
9289265	chr11:9289265:G:A	3.54362e-14	-1.93465	-1.29489	3.06199e-05	-1.40596	-1.27523	4.24879e-05	-1.49435	-1.27103
9289435	chr11:9289435:C:T	3.49924e-14	-1.91219	-1.32995	3.13606e-05	-1.32889	-1.3284	4.31153e-05	-1.42304	-1.32769
9289581	chr11:9289581:A:G	3.5656e-14	-1.9238	-1.29956	3.16489e-05	-1.36669	-1.28144	4.37645e-05	-1.45828	-1.2775
9289625	chr11:9289625:C:T	2.78239e-13	0.0937883	-1.26258	8.70551e-05	-0.338864	-1.29743	0.000121324	-0.416984	-1.29915
9289941	chr11:9289941:A:C	2.70077e-13	-2.56695e-10	-1.19857	0.000136348	-2.56695e-10	-1.18762	0.000205931	-2.56695e-10	-1.18706
9290156	chr11:9290156:G:A	3.61627e-14	-1.91824	-1.291	3.26376e-05	-1.34682	-1.27055	4.50865e-05	-1.43983	-1.26619
9290364	chr11:9290364:A:G	2.7941e-13	-2.56695e-10	-1.1646	0.00012948	-2.56695e-10	-1.23931	0.00019494	-2.56695e-10	-1.24191
9290426	chr11:9290426:G:A	2.59931e-13	-2.56695e-10	-1.23686	0.00012332	-2.56695e-10	-1.28805	0.000185816	-2.56695e-10	-1.28985
9290455	chr11:9290455:C:T	3.05917e-13	-2.56695e-10	-1.07396	0.000149804	-2.56695e-10	-1.09351	0.00022566	-2.56695e-10	-1.09557
9290513	chr11:9290513:A:G	2.78199e-13	-2.56695e-10	-1.16894	0.000129312	-2.56695e-10	-1.24061	0.000194983	-2.56695e-10	-1.24169
9290515	chr11:9290515:G:A	3.06694e-13	-2.56695e-10	-1.07143	0.00015012	-2.56695e-10	-1.0914	0.000226134	-2.56695e-10	-1.09347
9290730	chr11:9290730:C:T	1.34029e-13	-1.89922	-3.33048e-10	8.6098e-05	-1.64735	-3.33048e-10	0.000130803	-1.64091	-3.33048e-10
9290740	chr11:9290740:T:C	2.58213e-13	-1.28407	0.0405764	6.64912e-05	-1.94173	0.035961	0.000103879	-1.93275	0.0613783
9291130	chr11:9291130:T:A	3.37396e-14	-1.96709	-1.31152	1.92976e-05	-1.88924	-1.25361	2.96275e-05	-1.87357	-1.25232
9291289	chr11:9291289:G:A	3.81627e-14	-1.91346	-1.24196	3.54273e-05	-1.32595	-1.2094	4.89522e-05	-1.4206	-1.20315
9291898	chr11:9291898:G:A	4.18324e-13	-2.56695e-10	-0.761021	0.000256573	-2.56695e-10	-0.55542	0.000395088	-2.56695e-10	-0.535493
9292348	chr11:9292348:C:A	3.43448e-14	-1.95955	-1.30128	2.02263e-05	-1.86251	-1.23334	3.1126e-05	-1.84465	-1.2319
9292425	chr11:9292425:G:T	2.72956e-13	-1.18358	-0.00437963	6.50993e-05	-1.9176	-0.0093205	0.000101942	-1.9059	0.0156971
9292466	chr11:9292466:C:T	2.66249e-13	-2.56695e-10	-1.21284	0.000136442	-2.56695e-10	-1.18694	0.000206158	-2.56695e-10	-1.18596
9292467	chr11:9292467:G:A	2.72976e-13	-2.56695e-10	-1.18789	0.000137882	-2.56695e-10	-1.17643	0.000208246	-2.56695e-10	-1.17588
9292811	chr11:9292811:T:C	3.36926e-14	-1.96517	-1.31483	1.91911e-05	-1.88185	-1.26654	2.9485e-05	-1.86534	-1.26538
9292935	chr11:9292935:T:C	3.32304e-14	-1.96405	-1.32976	1.84515e-05	-1.87818	-1.30951	2.83333e-05	-1.86169	-1.30887
9293038	chr11:9293038:C:A	2.41328e-13	-2.56695e-10	-1.31112	0.000118372	-2.56695e-10	-1.32901	0.000178642	-2.56695e-10	-1.32922
9295183	chr11:9295183:T:C	8.71765e-13	1.16775	-1.1945	0.000315569	0.809625	-1.15808	0.000456423	0.762497	-1.15368
9295390	chr11:9295390:G:A	2.6024e-13	-2.56695e-10	-1.23567	0.000123205	-2.56695e-10	-1.28898	0.000185656	-2.56695e-10	-1.2907
9296153	chr11:9296153:G:A	2.49931e-13	-2.56695e-10	-1.27609	0.000130276	-2.56695e-10	-1.23318	0.000195138	-2.56695e-10	-1.24089
9296384	chr11:9296384:G:T	3.43054e-14	-1.97133	-1.29065	1.96299e-05	-1.91083	-1.21495	3.00836e-05	-1.89723	-1.21338
9296551	chr11:9296551:G:A	2.0463e-13	-0.59661	-0.879465	0.00012526	-0.305246	-0.967197	0.000177339	-0.375476	-0.961059
9296558	chr11:9296558:A:G	2.54738e-13	-2.56695e-10	-1.25704	0.000121615	-2.56695e-10	-1.30198	0.000183318	-2.56695e-10	-1.30338
9296780	chr11:9296780:T:C	4.50298e-13	-2.56695e-10	-0.687367	0.000279869	-2.56695e-10	-0.468514	0.000431369	-2.56695e-10	-0.447636
9296925	chr11:9296925:G:T	2.88102e-13	-2.56695e-10	-1.13396	0.000132819	-2.56695e-10	-1.21385	0.000200245	-2.56695e-10	-1.21506
9297202	chr11:9297202:G:A	2.54911e-13	-2.56695e-10	-1.25636	0.00012423	-2.56695e-10	-1.2807	0.000187164	-2.56695e-10	-1.28262
9297605	chr11:9297605:T:A	2.3969e-13	-2.56695e-10	-1.31793	0.000119448	-2.56695e-10	-1.31995	0.000180394	-2.56695e-10	-1.31946
9298017	chr11:9298017:C:T	5.69585e-13	-2.56695e-10	-0.452368	0.0002631	-2.56695e-10	-0.5303	0.000403822	-2.56695e-10	-0.513626
9298799	chr11:9298799:G:T	1.78253e-13	-1.62026	0.00618119	6.13981e-05	-1.9024	-0.083058	9.59076e-05	-1.88906	-0.0621561
9298840	chr11:9298840:T:A	2.40415e-13	-2.56695e-10	-1.31491	0.000118292	-2.56695e-10	-1.32968	0.00017854	-2.56695e-10	-1.32979
9298845	chr11:9298845:C:A	2.37e-13	-2.56695e-10	-1.32922	0.000119512	-2.56695e-10	-1.31942	0.000180345	-2.56695e-10	-1.31973
9298904	chr11:9298904:T:C	2.40898e-13	-2.56695e-10	-1.3129	0.000119897	-2.56695e-10	-1.3162	0.00018088	-2.56695e-10	-1.31676
9299452	chr11:9299452:G:C	3.27963e-13	-2.56695e-10	-1.00438	0.000165103	-2.56695e-10	-0.996266	0.000249514	-2.56695e-10	-0.995086
9299626	chr11:9299626:A:G	1.32957e-13	-1.90725	-3.33048e-10	8.45289e-05	-1.66574	-3.33048e-10	0.000128376	-1.65964	-3.33048e-10
9299868	chr11:9299868:C:T	2.63576e-13	-1.20665	-0.0162825	6.38014e-05	-1.92483	-0.0222267	9.98188e-05	-1.91388	0.00263268
9300010	chr11:9300010:T:G	2.6636e-13	-1.21243	-3.33048e-10	0.000163494	-1.00606	-3.33048e-10	0.000241276	-1.02866	-3.33048e-10
9300157	chr11:9300157:G:A	2.41771e-13	-2.56695e-10	-1.30928	0.000119335	-2.56695e-10	-1.3209	0.000179987	-2.56695e-10	-1.32172
9300166	chr11:9300166:T:C	2.39357e-13	-2.56695e-10	-1.31932	0.000120281	-2.56695e-10	-1.31301	0.000181273	-2.56695e-10	-1.3146
9300172	chr11:9300172:T:A	2.93679e-13	-2.56695e-10	-1.11479	0.000144335	-2.56695e-10	-1.1307	0.000217949	-2.56695e-10	-1.13034
9300394	chr11:9300394:G:C	4.60979e-13	-2.56695e-10	-0.663924	0.000287245	-2.56695e-10	-0.4425	0.0004429	-2.56695e-10	-0.421256
9300546	chr11:9300546:T:C	2.59985e-13	-2.56695e-10	-1.23665	0.000129961	-2.56695e-10	-1.2356	0.00019619	-2.56695e-10	-1.23552
9300585	chr11:9300585:T:G	7.99172e-14	-1.6039	-0.812386	2.81216e-05	-1.89639	-0.869907	4.35696e-05	-1.88264	-0.857596
9300750	chr11:9300750:C:T	3.43348e-14	-1.96683	-1.29429	1.99698e-05	-1.88715	-1.22147	3.06694e-05	-1.87141	-1.21993
9300761	chr11:9300761:C:T	3.42116e-14	-1.96765	-1.29706	1.9793e-05	-1.89102	-1.22649	3.03886e-05	-1.87555	-1.22499
9301138	chr11:9301138:G:C	7.01581e-13	-2.56695e-10	-0.24394	0.000439001	-2.56695e-10	-0.0183332	0.000679905	-2.56695e-10	0.0073524
9301152	chr11:9301152:T:C	6.00468e-13	-2.56695e-10	-0.399567	0.000271987	-2.56695e-10	-0.497082	0.00041766	-2.56695e-10	-0.479932
9301166	chr11:9301166:T:C	5.31261e-14	-1.74829	-1.07632	3.93836e-05	-1.28026	-1.14922	5.52309e-05	-1.35466	-1.14842
9301326	chr11:9301326:C:T	3.34801e-14	-1.97002	-1.3163	1.88566e-05	-1.9021	-1.26387	2.89136e-05	-1.88762	-1.26267
9301328	chr11:9301328:G:C	3.41913e-14	-1.95743	-1.30788	2.66592e-05	-1.53059	-1.28911	3.74091e-05	-1.60713	-1.28556
9301806	chr11:9301806:T:C	6.91196e-14	-1.79249	-0.768951	2.73541e-05	-1.96597	-0.828002	4.19944e-05	-1.96184	-0.815228
9301983	chr11:9301983:TTC:T	3.54142e-14	-1.9404	-1.28977	3.01507e-05	-1.43114	-1.26549	4.19676e-05	-1.51665	-1.26105
9302071	chr11:9302071:A:G	2.93664e-13	-2.56695e-10	-1.11484	0.000143878	-2.56695e-10	-1.13387	0.000216777	-2.56695e-10	-1.13573
9303272	chr11:9303272:G:A	7.67364e-14	-1.6809	-0.775997	2.82094e-05	-1.92684	-0.836335	4.35958e-05	-1.91608	-0.823558
9303460	chr11:9303460:G:A	2.38878e-13	-2.56695e-10	-1.32132	0.000122689	-2.56695e-10	-1.29318	0.000185555	-2.56695e-10	-1.29125
9303958	chr11:9303958:A:G	1.88195e-13	-0.233412	-1.32639	6.40056e-05	-0.633081	-1.31078	9.03386e-05	-0.701761	-1.30927
9304225	chr11:9304225:G:C	4.63034e-13	-2.56695e-10	-0.659476	0.000288471	-2.56695e-10	-0.438241	0.000444805	-2.56695e-10	-0.416964
9304297	chr11:9304297:C:T	3.33757e-13	-2.56695e-10	-0.986864	0.000213207	-2.56695e-10	-0.740571	0.000323686	-2.56695e-10	-0.734828
9304303	chr11:9304303:C:T	2.56793e-13	-2.56695e-10	-1.24901	0.000137248	-2.56695e-10	-1.18105	0.000207906	-2.56695e-10	-1.17751
9304734	chr11:9304734:T:C	3.42038e-14	-1.94597	-1.31897	2.8419e-05	-1.4509	-1.30488	3.95538e-05	-1.53483	-1.3021
9304946	chr11:9304946:A:G	2.37709e-13	-2.56695e-10	-1.32623	0.000118259	-2.56695e-10	-1.32996	0.000178511	-2.56695e-10	-1.32995
9305150	chr11:9305150:T:C	6.34384e-14	-1.93068	-0.716528	3.87312e-05	-1.81387	-0.632318	6.07171e-05	-1.79175	-0.616627
9305937	chr11:9305937:A:T	3.53417e-14	-1.90522	-1.32699	3.22248e-05	-1.31203	-1.31807	4.43662e-05	-1.406	-1.31612
9306257	chr11:9306257:G:A	7.87276e-14	-1.61829	-0.812995	2.79654e-05	-1.90263	-0.869234	4.33048e-05	-1.8894	-0.856935
9306596	chr11:9306596:A:G	2.66179e-13	-2.56695e-10	-1.21311	0.000143988	-2.56695e-10	-1.13311	0.0002182	-2.56695e-10	-1.12919
9307196	chr11:9307196:T:C	6.7535e-14	-1.64339	-0.941237	5.2642e-05	-1.1038	-1.03552	7.31643e-05	-1.18743	-1.03446
9307821	chr11:9307821:C:T	3.51543e-13	-2.56695e-10	-0.934946	0.00017152	-2.56695e-10	-0.958138	0.000259107	-2.56695e-10	-0.95736
9308497	chr11:9308497:G:C	1.92137e-13	-1.53907	-3.33048e-10	0.000152011	-1.07888	-3.33048e-10	0.000232281	-1.06665	-3.33048e-10
9308645	chr11:9308645:A:T	2.68085e-13	-2.56695e-10	-1.20597	0.000132905	-2.56695e-10	-1.2132	0.000200659	-2.56695e-10	-1.21299
9308791	chr11:9308791:G:A	3.40541e-14	-1.97209	-1.29724	1.92218e-05	-1.91994	-1.22685	2.94222e-05	-1.9075	-1.22535
9308930	chr11:9308930:T:C	3.54069e-13	-2.56695e-10	-0.927785	0.000172701	-2.56695e-10	-0.951272	0.000260896	-2.56695e-10	-0.950477
9309401	chr11:9309401:A:C	3.24765e-13	-1.03694	0.0227617	6.96036e-05	-1.87472	0.0147012	0.000109477	-1.85935	0.0404636
9309628	chr11:9309628:G:A	3.29084e-13	-2.56695e-10	-1.00096	0.000160867	-2.56695e-10	-1.02226	0.000242257	-2.56695e-10	-1.0246
9310277	chr11:9310277:G:A	3.12056e-13	-2.56695e-10	-1.05409	0.000152834	-2.56695e-10	-1.07349	0.000230207	-2.56695e-10	-1.07562
9310734	chr11:9310734:T:C	1.34672e-13	-1.89443	-3.33048e-10	0.000102683	-1.47119	-3.33048e-10	0.000148844	-1.5117	-3.33048e-10
9311167	chr11:9311167:G:A	2.71462e-13	-2.56695e-10	-1.19345	0.000134521	-2.56695e-10	-1.20112	0.000203105	-2.56695e-10	-1.20088
9311393	chr11:9311393:A:G	6.42963e-14	-1.90158	-0.732197	4.21878e-05	-1.82998	-0.530726	6.64322e-05	-1.80619	-0.51223
9311809	chr11:9311809:T:C	4.98327e-13	-2.56695e-10	-0.586021	0.000311567	-2.56695e-10	-0.361222	0.000480957	-2.56695e-10	-0.338823
9312307	chr11:9312307:C:A	3.41117e-14	-1.97115	-1.29649	1.94598e-05	-1.90923	-1.22526	2.98245e-05	-1.89551	-1.22376
9312377	chr11:9312377:C:T	3.1684e-13	-2.56695e-10	-1.03888	0.000155075	-2.56695e-10	-1.05892	0.000233565	-2.56695e-10	-1.06114
9312399	chr11:9312399:G:A	1.32547e-13	-1.90897	-0.00137093	8.50251e-05	-1.77407	0.114182	0.000134548	-1.74942	0.136742
9312400	chr11:9312400:C:T	1.32441e-13	-1.90977	-0.00137093	8.49087e-05	-1.77544	0.114182	0.00013435	-1.75089	0.136742
9312500	chr11:9312500:C:G	1.38607e-13	-1.86564	-3.33048e-10	6.22453e-05	-1.97175	-3.33048e-10	9.39605e-05	-1.97173	-3.33048e-10
9312643	chr11:9312643:C:T	2.37316e-13	-2.56695e-10	-1.32788	0.000118656	-2.56695e-10	-1.3266	0.000179061	-2.56695e-10	-1.32687
9312762	chr11:9312762:G:A	2.56378e-13	-2.56695e-10	-1.25062	0.000132007	-2.56695e-10	-1.21998	0.000199448	-2.56695e-10	-1.21905
9312775	chr11:9312775:G:A	3.55006e-14	-1.9255	-1.30222	3.15601e-05	-1.36887	-1.28207	4.36814e-05	-1.45945	-1.27823
9313063	chr11:9313063:T:C	1.27165e-13	-1.95179	-3.33048e-10	6.25339e-05	-1.96713	-3.33048e-10	9.43803e-05	-1.96727	-3.33048e-10
9313400	chr11:9313400:A:T	2.40199e-13	-2.56695e-10	-1.31581	0.000121124	-2.56695e-10	-1.30602	0.000182839	-2.56695e-10	-1.306
9313409	chr11:9313409:C:G	2.51461e-13	-2.56695e-10	-1.26999	0.000122834	-2.56695e-10	-1.292	0.000185109	-2.56695e-10	-1.29366
9313414	chr11:9313414:T:C	3.53607e-14	-1.94696	-1.28472	2.94535e-05	-1.46031	-1.25971	4.11171e-05	-1.5431	-1.25508
9314203	chr11:9314203:G:T	1.7027e-12	1.24094	-0.59825	0.000648913	0.872399	-0.499935	0.000947442	0.827655	-0.48849
9314524	chr11:9314524:A:G	3.76756e-14	-1.83999	-1.32827	3.87062e-05	-1.12628	-1.32056	5.25314e-05	-1.2344	-1.31879
9314546	chr11:9314546:C:T	6.92251e-14	-1.6245	-0.935417	2.60277e-05	-1.96676	-0.876916	3.9479e-05	-1.96976	-0.86907
9314774	chr11:9314774:G:A	7.18533e-14	-1.46769	-1.05496	6.46537e-05	-0.787106	-1.14668	8.81995e-05	-0.888578	-1.14642
9314958	chr11:9314958:A:G	1.28701e-13	-1.93979	-3.33048e-10	8.0232e-05	-1.71791	-3.33048e-10	0.000123897	-1.69515	-3.33048e-10
9315537	chr11:9315537:G:C	2.41149e-13	-2.56695e-10	-1.31186	0.000119586	-2.56695e-10	-1.3188	0.000180464	-2.56695e-10	-1.31907
9316440	chr11:9316440:A:C	3.23222e-13	-2.56695e-10	-1.01894	0.000158435	-2.56695e-10	-1.03749	0.000238629	-2.56695e-10	-1.03969
9316505	chr11:9316505:T:C	7.58016e-14	-1.6287	-0.840459	2.72173e-05	-1.90426	-0.894722	4.20232e-05	-1.89157	-0.884802
9316741	chr11:9316741:T:C	3.53696e-14	-1.97178	-1.25964	2.01756e-05	-1.93347	-1.1649	3.08521e-05	-1.92254	-1.16286
9317165	chr11:9317165:G:A	2.56285e-13	-2.56695e-10	-1.25098	0.000139157	-2.56695e-10	-1.16724	0.000211331	-2.56695e-10	-1.16117
9317188	chr11:9317188:C:G	5.32498e-12	-2.56695e-10	1.78289	0.00207612	-2.56695e-10	1.53542	0.00322107	-2.56695e-10	1.56287
9317469	chr11:9317469:T:C	1.3906e-13	-1.86237	-3.33048e-10	0.000122591	-1.29398	-3.33048e-10	0.000168839	-1.38565	-3.33048e-10
9318383	chr11:9318383:T:C	3.08085e-13	-2.56695e-10	-1.0669	0.000147751	-2.56695e-10	-1.10731	0.000223069	-2.56695e-10	-1.10712
9318666	chr11:9318666:A:G	2.39515e-13	-2.56695e-10	-1.31866	0.00012039	-2.56695e-10	-1.3121	0.000181427	-2.56695e-10	-1.31375
9319352	chr11:9319352:T:C	5.38245e-14	-1.7049	-1.10665	2.19397e-05	-1.95171	-1.06283	3.31172e-05	-1.95788	-1.05667
9319443	chr11:9319443:A:T	3.30404e-13	-0.221535	-0.775426	0.000108574	-0.753205	-0.662198	0.000177213	-0.686059	-0.65119
9320428	chr11:9320428:A:G	3.14523e-13	-2.56695e-10	-1.04622	0.000154148	-2.56695e-10	-1.06492	0.000232205	-2.56695e-10	-1.06698
9320686	chr11:9320686:G:C	7.22727e-13	-2.56695e-10	-0.214245	0.00039378	-2.56695e-10	-0.127041	0.000605542	-2.56695e-10	-0.108476
9320851	chr11:9320851:C:A	3.47449e-14	-1.95061	-1.29863	2.04899e-05	-1.85697	-1.22594	3.15496e-05	-1.83866	-1.22438
9321299	chr11:9321299:C:T	3.00654e-13	-2.56695e-10	-1.09132	0.000147841	-2.56695e-10	-1.1067	0.000222741	-2.56695e-10	-1.10859
9321355	chr11:9321355:T:C	2.77787e-13	-2.56695e-10	-1.17042	0.000162679	-2.56695e-10	-1.01106	0.000246475	-2.56695e-10	-1.00734
9321436	chr11:9321436:T:C	3.51753e-14	-1.91568	-1.32125	2.94783e-05	-1.41302	-1.30617	4.10535e-05	-1.49551	-1.30421
9321588	chr11:9321588:T:C	8.26791e-13	-2.56695e-10	-0.0797246	0.000363133	-2.56695e-10	-0.208065	0.000559083	-2.56695e-10	-0.188302
9322206	chr11:9322206:G:A	1.38188e-13	-1.86866	-3.33048e-10	6.45899e-05	-1.93478	-3.33048e-10	9.79764e-05	-1.92987	-3.33048e-10
9322373	chr11:9322373:C:T	5.23653e-14	-1.53732	-1.30171	3.14817e-05	-1.34475	-1.30868	4.81515e-05	-1.33192	-1.30833
9322561	chr11:9322561:C:A	1.49762e-13	-1.52816	-0.260071	6.03157e-05	-1.65447	-0.348771	9.71042e-05	-1.61201	-0.326811
9322704	chr11:9322704:G:A	1.47105e-12	-2.56695e-10	0.496455	0.000560497	-2.56695e-10	0.225989	0.000861332	-2.56695e-10	0.24388
9322937	chr11:9322937:C:T	3.4799e-14	-1.96779	-1.2799	2.03165e-05	-1.89796	-1.19344	3.11659e-05	-1.88353	-1.19174
9323167	chr11:9323167:G:A	2.42803e-13	-2.56695e-10	-1.30503	0.000127963	-2.56695e-10	-1.25109	0.000193968	-2.56695e-10	-1.24691
9323235	chr11:9323235:C:T	2.08504e-13	-1.45732	-3.33048e-10	7.01031e-05	-1.85287	-3.33048e-10	0.000105921	-1.85191	-3.33048e-10
9323256	chr11:9323256:C:T	2.44487e-13	-2.56695e-10	-1.29811	0.000122235	-2.56695e-10	-1.29689	0.000184356	-2.56695e-10	-1.29773
9323632	chr11:9323632:C:T	3.77353e-13	-2.56695e-10	-0.864095	0.000194046	-2.56695e-10	-0.83474	0.00029383	-2.56695e-10	-0.831599
9323634	chr11:9323634:G:A	4.04116e-13	-2.56695e-10	-0.795574	0.000208202	-2.56695e-10	-0.764328	0.000315337	-2.56695e-10	-0.760957
9323635	chr11:9323635:T:TCC	3.91677e-13	-2.56695e-10	-0.826838	0.000201542	-2.56695e-10	-0.796838	0.000305219	-2.56695e-10	-0.79357
9324095	chr11:9324095:C:T	1.19077e-12	-2.56695e-10	0.285082	0.000476996	-2.56695e-10	0.0646741	0.000728812	-2.56695e-10	0.0768159
9324368	chr11:9324368:G:A	4.62901e-14	-1.81543	-1.14692	2.16021e-05	-1.92431	-1.10573	3.2509e-05	-1.93314	-1.09994
9324404	chr11:9324404:G:C	2.36848e-13	-2.56695e-10	-1.32986	0.000118275	-2.56695e-10	-1.32982	0.000178525	-2.56695e-10	-1.32987
9324782	chr11:9324782:C:T	4.81609e-13	-2.56695e-10	-0.620144	0.000277967	-2.56695e-10	-0.475332	0.000421203	-2.56695e-10	-0.471484
9324989	chr11:9324989:A:G	3.61708e-14	-1.97141	-1.23761	2.07943e-05	-1.94397	-1.12419	3.17499e-05	-1.93469	-1.12202
9325075	chr11:9325075:A:G	6.54017e-14	-1.34706	-1.26967	1.79459e-05	-1.93598	-1.27949	2.77079e-05	-1.91564	-1.27724
9325726	chr11:9325726:G:A	2.37346e-13	-2.56695e-10	-1.32776	0.000118512	-2.56695e-10	-1.32782	0.000178934	-2.56695e-10	-1.32759
9326111	chr11:9326111:C:G	2.44591e-13	-2.56695e-10	-1.29769	0.000122539	-2.56695e-10	-1.29441	0.000185162	-2.56695e-10	-1.29337
9326184	chr11:9326184:C:T	4.20464e-13	-2.56695e-10	-0.755918	0.000198546	-2.56695e-10	-0.811812	0.00030005	-2.56695e-10	-0.81065
9326478	chr11:9326478:G:T	4.57249e-13	-2.56695e-10	-0.672049	0.000227007	-2.56695e-10	-0.677852	0.000342359	-2.56695e-10	-0.67874
9326582	chr11:9326582:G:A	5.43789e-13	-2.56695e-10	-0.498715	0.00034749	-2.56695e-10	-0.252098	0.000537018	-2.56695e-10	-0.22857
9326648	chr11:9326648:A:G	3.22999e-13	-2.56695e-10	-1.01963	0.000158275	-2.56695e-10	-1.0385	0.000238392	-2.56695e-10	-1.04069
9326670	chr11:9326670:A:G	4.15669e-13	-2.56695e-10	-0.767387	0.000214345	-2.56695e-10	-0.735247	0.000324659	-2.56695e-10	-0.731826
9326936	chr11:9326936:CA:C	1.11652e-12	-2.56695e-10	0.220695	0.000448073	-2.56695e-10	0.00212176	0.000684428	-2.56695e-10	0.0139827
9327105	chr11:9327105:T:C	4.13553e-13	-2.56695e-10	-0.772491	0.000213225	-2.56695e-10	-0.740488	0.000322955	-2.56695e-10	-0.737086
9327116	chr11:9327116:C:T	2.99209e-13	-2.56695e-10	-1.09614	0.000147308	-2.56695e-10	-1.11031	0.000221937	-2.56695e-10	-1.11221
9327198	chr11:9327198:T:A	4.16068e-13	-2.56695e-10	-0.766428	0.000214554	-2.56695e-10	-0.734275	0.000324975	-2.56695e-10	-0.730851
9327602	chr11:9327602:C:G	3.33684e-14	-1.96336	-1.32631	1.64565e-05	-1.97222	-1.32989	2.48421e-05	-1.9721	-1.32996
9327724	chr11:9327724:G:A	1.68916e-13	-0.355794	-1.31208	5.65577e-05	-0.770359	-1.29722	9.12996e-05	-0.704733	-1.29572
9328137	chr11:9328137:G:A	5.42161e-13	-2.56695e-10	-0.501714	0.00025016	-2.56695e-10	-0.580732	0.000378158	-2.56695e-10	-0.579288
9328972	chr11:9328972:T:A	6.85442e-14	-1.37202	-1.19778	2.26679e-05	-1.73424	-1.24764	3.5045e-05	-1.71406	-1.24391
9329067	chr11:9329067:G:A	5.02133e-14	-1.65369	-1.22731	3.04307e-05	-1.51192	-1.17546	4.61844e-05	-1.50867	-1.17329
9329329	chr11:9329329:C:G	8.2727e-14	-1.567	-0.81473	8.54411e-05	-0.822344	-0.832664	0.000127114	-0.840196	-0.82932
9329619	chr11:9329619:C:T	3.30093e-13	-2.56695e-10	-0.997902	0.000161742	-2.56695e-10	-1.01683	0.00024359	-2.56695e-10	-1.01911
9329748	chr11:9329748:T:C	1.12854e-12	-2.56695e-10	0.231399	0.000435572	-2.56695e-10	-0.0261751	0.000668321	-2.56695e-10	-0.00983116
9330264	chr11:9330264:C:G	1.30397e-13	-1.9267	-3.33048e-10	0.00010015	-1.49617	-3.33048e-10	0.000155401	-1.46859	-3.33048e-10
```
