## Supplementary material for "Characterization of shared and ancestry-specific signals driving complex traits using multi-ancestry fine-mapping": susiex_nc1.cs80.cs

```
CS_ID	SNP	BP	REF_ALLELE	ALT_ALLELE	REF_FRQ	BETA	SE	-LOG10P	CS_PIP	OVRL_PIP
1	chr11:10655826:G:A	10655826	A,A	G,G	1,1	-inf,-inf	inf,inf	5.64785,0.149714	0.114	0.114
1	chr11:10657894:T:C	10657894	C,C	T,T	1,1	-inf,inf	inf,inf	5.4266,0.196416	0.0742765	0.0742765
1	chr11:10647625:A:G	10647625	G,G	A,A	1,1	-inf,inf	inf,inf	5.32991,0.272325	0.0653783	0.0653783
1	chr11:10644858:T:C	10644858	C,C	T,T	1,1	-inf,-inf	inf,inf	4.82156,0.948206	0.0611046	0.0611046
1	chr11:10652497:C:G	10652497	G,G	C,C	1,1	-inf,inf	inf,inf	5.15302,0.162335	0.0404806	0.0404806
1	chr11:10301173:A:G	10301173	G,G	A,A	1,1	-inf,-inf	inf,inf	1.36639,4.25635	0.0358587	0.0358587
1	chr11:10645728:A:G	10645728	G,G	A,A	1,1	-inf,-inf	inf,inf	4.33468,1.07336	0.0273553	0.0273553
1	chr11:10678801:T:A	10678801	A,A	T,T	1,1	-inf,-inf	inf,inf	4.35254,1.02952	0.0263013	0.0263013
1	chr11:10671091:T:C	10671091	C,C	T,T	1,1	-inf,-inf	inf,inf	3.98888,1.31253	0.0204077	0.0204077
1	chr11:10678734:T:C	10678734	C,C	T,T	1,1	-inf,-inf	inf,inf	4.61026,0.460976	0.01821	0.01821
1	chr11:10655440:T:C	10655440	C,C	T,T	1,1	-inf,-inf	inf,inf	4.7709,0.153833	0.0179899	0.0179899
1	chr11:10652192:T:C	10652192	C,C	T,T	1,1	-inf,inf	inf,inf	4.70886,0.242964	0.017137	0.017137
1	chr11:10675096:C:T	10675096	T,T	C,C	1,1	-inf,-inf	inf,inf	4.07237,1.09395	0.016408	0.016408
1	chr11:10671274:A:G	10671274	G,G	A,A	1,1	-inf,-inf	inf,inf	4.31789,0.726475	0.0147161	0.0147161
1	chr11:10677307:C:T	10677307	T,T	C,C	1,1	-inf,-inf	inf,inf	4.09244,1.00242	0.0145805	0.0145805
1	chr11:10677635:T:C	10677635	C,C	T,T	1,1	-inf,-inf	inf,inf	4.21612,0.849149	0.0145417	0.0145417
1	chr11:10647681:T:C	10647681	C,C	T,T	1,1	-inf,inf	inf,inf	4.61493,0.265277	0.0144073	0.0144073
1	chr11:10676589:C:T	10676589	T,T	C,C	1,1	-inf,-inf	inf,inf	4.08864,0.995288	0.0142882	0.0142882
1	chr11:10678051:TC:T	10678051	T,T	TC,TC	1,1	-inf,-inf	inf,inf	4.19455,0.82723	0.0134045	0.0134045
1	chr11:10676402:C:T	10676402	T,T	C,C	1,1	-inf,-inf	inf,inf	4.18061,0.831774	0.0131187	0.0131187
1	chr11:10680801:A:T	10680801	T,T	A,A	1,1	-inf,-inf	inf,inf	4.61878,0.140995	0.0129449	0.0129449
1	chr11:10676713:G:A	10676713	A,A	G,G	1,1	-inf,-inf	inf,inf	4.14996,0.832972	0.0123308	0.0123308
1	chr11:10654191:A:G	10654191	G,G	A,A	1,1	-inf,inf	inf,inf	4.5255,0.28813	0.0122499	0.0122499
1	chr11:10677524:C:T	10677524	T,T	C,C	1,1	-inf,-inf	inf,inf	4.153,0.824928	0.0122447	0.0122447
1	chr11:10675546:T:C	10675546	C,C	T,T	1,1	-inf,-inf	inf,inf	4.28057,0.45039	0.00900108	0.00900108
1	chr11:10672037:T:C	10672037	C,C	T,T	1,1	-inf,-inf	inf,inf	4.04558,0.693736	0.00791519	0.00791519
1	chr11:10676890:G:A	10676890	A,A	G,G	1,1	-inf,-inf	inf,inf	4.15476,0.53607	0.00781542	0.00781542
1	chr11:10643688:C:T	10643688	T,T	C,C	1,1	inf,-inf	inf,inf	4.2615,0.371733	0.00779609	0.00779609
1	chr11:10670713:T:A	10670713	A,A	T,T	1,1	-inf,-inf	inf,inf	4.16167,0.463502	0.00715081	0.00715081
1	chr11:10657238:T:C	10657238	C,C	T,T	1,1	-inf,-inf	inf,inf	3.72693,0.87234	0.00546502	0.00546502
1	chr11:10555304:C:T	10555304	T,T	C,C	1,1	inf,inf	inf,inf	2.12397,2.57552	0.00513695	0.00513695
1	chr11:10171087:A:G	10171087	G,G	A,A	1,1	-inf,-inf	inf,inf	0.590693,3.90279	0.00452964	0.00452964
1	chr11:10179363:AAACAAAAAACAAAAACAAAAAAAC:A	10179363	A,A	AAACAAAAAACAAAAACAAAAAAAC,AAACAAAAAACAAAAACAAAAAAAC	1,1	-inf,-inf	inf,inf	0.774192,3.7577	0.0045145	0.0045145
1	chr11:10680970:G:A	10680970	A,A	G,G	1,1	-inf,-inf	inf,inf	3.32889,1.19347	0.00420029	0.00420029
1	chr11:10167844:C:T	10167844	T,T	C,C	1,1	-inf,-inf	inf,inf	0.591936,3.78943	0.00360006	0.00360006
1	chr11:10166445:G:A	10166445	A,A	G,G	1,1	-inf,-inf	inf,inf	0.557059,3.77252	0.0032987	0.0032987
1	chr11:10175077:T:A	10175077	A,A	T,T	1,1	-inf,-inf	inf,inf	0.587818,3.74918	0.00329531	0.00329531
1	chr11:10680009:C:T	10680009	T,T	C,C	1,1	-inf,-inf	inf,inf	3.94066,0.131271	0.00311839	0.00311839
1	chr11:10230199:T:C	10230199	C,C	T,T	1,1	-inf,-inf	inf,inf	0.620348,3.66625	0.00292588	0.00292588
1	chr11:10164675:A:G	10164675	G,G	A,A	1,1	-inf,-inf	inf,inf	0.49248,3.74459	0.00283358	0.00283358
1	chr11:10219144:C:T	10219144	T,T	C,C	1,1	-inf,-inf	inf,inf	0.563177,3.68147	0.00276507	0.00276507
1	chr11:10164742:G:A	10164742	A,A	G,G	1,1	inf,-inf	inf,inf	0.183761,3.89877	0.00266988	0.00266988
1	chr11:10669102:G:A	10669102	A,A	G,G	1,1	-inf,inf	inf,inf	3.8562,0.157413	0.00266857	0.00266857
1	chr11:10240125:C:T	10240125	T,T	C,C	1,1	-inf,-inf	inf,inf	0.615126,3.61922	0.00263727	0.00263727
1	chr11:10657750:G:C	10657750	C,C	G,G	1,1	-inf,inf	inf,inf	3.8577,0.116213	0.00259799	0.00259799
1	chr11:10159376:G:C	10159376	C,C	G,G	1,1	-inf,-inf	inf,inf	0.609299,3.59298	0.0024777	0.0024777
1	chr11:10204301:A:C	10204301	C,C	A,A	1,1	-inf,-inf	inf,inf	0.448654,3.7075	0.00246922	0.00246922
1	chr11:10226789:T:C	10226789	C,C	T,T	1,1	-inf,-inf	inf,inf	0.555767,3.62945	0.00245958	0.00245958
1	chr11:10206899:A:G	10206899	G,G	A,A	1,1	-inf,-inf	inf,inf	0.44675,3.70274	0.0024389	0.0024389
1	chr11:10236208:T:C	10236208	C,C	T,T	1,1	-inf,-inf	inf,inf	0.540819,3.6224	0.00237098	0.00237098
1	chr11:10245803:G:C	10245803	C,C	G,G	1,1	-inf,-inf	inf,inf	0.62013,3.55848	0.00234892	0.00234892
1	chr11:10231875:C:T	10231875	T,T	C,C	1,1	-inf,-inf	inf,inf	0.606148,3.56699	0.00233872	0.00233872
1	chr11:10208939:T:C	10208939	C,C	T,T	1,1	-inf,-inf	inf,inf	0.461597,3.66628	0.00231171	0.00231171
1	chr11:10234248:T:C	10234248	C,C	T,T	1,1	-inf,-inf	inf,inf	0.558365,3.59125	0.00228451	0.00228451
```
