## Supplementary material for "Characterization of shared and ancestry-specific signals driving complex traits using multi-ancestry fine-mapping": susiex_nc1.cs80.snp

```
BP	SNP	PIP(CS1)	LogBF(CS1,Pop1)	LogBF(CS1,Pop2)
10148972	chr11:10148972:G:A	3.48316e-05	-1.1336e-10	-0.320185
10149004	chr11:10149004:G:T	2.79185e-05	-0.541419	-4.07163e-10
10149845	chr11:10149845:C:T	8.43771e-06	-0.528942	-1.20906
10149853	chr11:10149853:C:T	1.21717e-05	-1.1336e-10	-1.3716
10149949	chr11:10149949:G:T	9.99252e-06	-1.56887	-4.07163e-10
10149986	chr11:10149986:A:G	4.41606e-05	-1.1336e-10	-0.0828763
10150021	chr11:10150021:T:C	0.00100773	-1.00131	4.04606
10150105	chr11:10150105:T:C	0.00130406	-0.989185	4.29171
10150998	chr11:10150998:A:G	6.07907e-06	-0.643091	-1.42277
10151503	chr11:10151503:T:C	6.96732e-06	-0.505683	-1.4238
10151825	chr11:10151825:C:T	1.23554e-05	-1.35662	-4.07163e-10
10151889	chr11:10151889:A:G	4.64964e-06	-1.2015	-1.13242
10152347	chr11:10152347:T:C	0.000878595	-1.53153	4.43915
10152375	chr11:10152375:A:AC	0.000132999	-0.49352	1.51315
10152900	chr11:10152900:C:T	0.000421658	-1.53885	3.71233
10154155	chr11:10154155:TC:T	0.000905955	-0.800036	3.73832
10154260	chr11:10154260:T:C	1.30802e-05	-1.29961	-4.07163e-10
10155265	chr11:10155265:C:T	9.93448e-06	-1.5747	-4.07163e-10
10155435	chr11:10155435:T:C	3.5067e-05	-1.1336e-10	-0.313448
10155660	chr11:10155660:T:C	5.46094e-05	-1.1336e-10	0.129496
10155801	chr11:10155801:A:G	8.14377e-06	-1.3851	-0.388353
10156034	chr11:10156034:G:A	1.02426e-05	-0.547446	-0.996706
10156179	chr11:10156179:G:A	7.79734e-06	-1.19778	-0.61915
10156430	chr11:10156430:G:A	2.75826e-05	-0.553526	-4.07163e-10
10156559	chr11:10156559:C:A	2.84147e-05	-1.1336e-10	-0.523803
10156588	chr11:10156588:T:C	3.07466e-05	-0.190417	-0.254513
10156669	chr11:10156669:T:C	1.31893e-05	-1.1336e-10	-1.2913
10156766	chr11:10156766:A:G	2.84147e-05	-1.1336e-10	-0.523803
10156855	chr11:10156855:C:T	0.000438575	-1.55299	3.76581
10156890	chr11:10156890:T:C	0.000421443	-1.5545	3.72748
10156932	chr11:10156932:T:C	6.05607e-06	-1.15404	-0.915609
10157298	chr11:10157298:T:C	5.36185e-05	0.447301	-0.336116
10157953	chr11:10157953:G:A	1.60713e-05	-1.1336e-10	-1.09368
10157979	chr11:10157979:A:C	1.08477e-05	-0.518758	-0.968002
10158302	chr11:10158302:A:G	0.00051325	-1.56569	3.93575
10158386	chr11:10158386:A:C	8.17152e-06	-1.20238	-0.567674
10158594	chr11:10158594:A:T	4.76787e-05	-1.1336e-10	-0.00622534
10158910	chr11:10158910:A:G	3.86338e-06	-1.2085	-1.31066
10159195	chr11:10159195:C:T	4.82222e-06	-1.1938	-1.10368
10159376	chr11:10159376:G:C	0.0024777	-0.931177	4.87555
10159444	chr11:10159444:A:G	0.000521208	-1.57373	3.95917
10159489	chr11:10159489:T:C	9.57356e-06	-0.238311	-1.37339
10159532	chr11:10159532:T:C	3.99905e-06	-1.19982	-1.28483
10159533	chr11:10159533:T:A	4.00497e-06	-1.20321	-1.27997
10159535	chr11:10159535:G:A	4.02908e-06	-1.17519	-1.30198
10159553	chr11:10159553:T:C	4.05316e-06	-1.17937	-1.29184
10159573	chr11:10159573:T:C	3.12609e-05	-1.1336e-10	-0.42834
10159616	chr11:10159616:C:T	1.00416e-05	-1.56398	-4.07163e-10
10159751	chr11:10159751:G:A	4.26747e-06	-1.16062	-1.25907
10160122	chr11:10160122:A:T	0.000373195	-1.1336e-10	2.05139
10160267	chr11:10160267:G:A	4.26202e-06	-1.18379	-1.23718
10161205	chr11:10161205:AAAT:A	1.10409e-05	-0.11234	-1.35677
10162312	chr11:10162312:G:C	1.1017e-05	-0.353675	-1.11759
10162428	chr11:10162428:T:C	8.27356e-06	-0.335328	-1.42232
10162607	chr11:10162607:C:T	3.92754e-05	-1.1336e-10	-0.200111
10162658	chr11:10162658:G:A	6.98066e-06	-0.527732	-1.39983
10163060	chr11:10163060:A:C	4.0322e-06	-1.19481	-1.28158
10163317	chr11:10163317:A:C	1.16231e-05	-1.1336e-10	-1.41771
10163480	chr11:10163480:A:G	2.44069e-05	-0.675842	-4.07163e-10
10163751	chr11:10163751:G:A	3.68073e-05	-1.1336e-10	-0.265013
10163818	chr11:10163818:T:C	8.74345e-06	-0.611168	-1.09124
10164365	chr11:10164365:C:T	4.0775e-05	-1.1336e-10	-0.162641
10164369	chr11:10164369:T:C	7.27072e-06	-0.74391	-1.14294
10164565	chr11:10164565:G:A	4.08126e-06	-1.18289	-1.28141
10164675	chr11:10164675:A:G	0.00283358	-1.1058	5.18439
10164696	chr11:10164696:C:CA	4.06398e-06	-1.19256	-1.27599
10164742	chr11:10164742:G:A	0.00266988	-1.48019	5.49927
10165042	chr11:10165042:A:G	7.29913e-06	-0.753286	-1.12967
10165393	chr11:10165393:A:C	7.21745e-06	-0.762738	-1.13147
10165419	chr11:10165419:T:A	9.06201e-06	-0.248709	-1.41791
10165971	chr11:10165971:A:G	7.58299e-06	-0.737124	-1.10768
10166071	chr11:10166071:T:C	5.33876e-06	-1.14743	-1.04829
10166445	chr11:10166445:G:A	0.0032987	-1.01079	5.24137
10166491	chr11:10166491:A:G	7.36228e-06	-0.75737	-1.11697
10166522	chr11:10166522:T:C	1.15249e-05	-1.4262	-4.07163e-10
10166834	chr11:10166834:T:C	5.00731e-06	-1.14598	-1.11383
10166889	chr11:10166889:A:G	1.48043e-05	-1.1336e-10	-1.17579
10167178	chr11:10167178:A:G	7.45458e-06	-0.72024	-1.14164
10167365	chr11:10167365:A:C	4.72764e-05	-1.1336e-10	-0.0146986
10167623	chr11:10167623:T:C	0.00136737	3.34994	-4.07163e-10
10167844	chr11:10167844:C:T	0.00360006	-0.957892	5.27589
10167863	chr11:10167863:C:T	3.98778e-05	-1.1336e-10	-0.18489
10168295	chr11:10168295:A:G	7.73588e-06	-0.68742	-1.13742
10168562	chr11:10168562:G:A	3.63102e-05	-1.1336e-10	-0.278611
10168594	chr11:10168594:T:C	7.40166e-06	-0.725736	-1.14327
10168665	chr11:10168665:A:G	1.18317e-05	-1.1336e-10	-1.39993
10169084	chr11:10169084:T:G	3.99805e-05	-1.1336e-10	-0.182318
10169889	chr11:10169889:G:C	1.01988e-05	-1.54844	-4.07163e-10
10170591	chr11:10170591:A:C	1.32318e-05	-1.1336e-10	-1.28808
10170819	chr11:10170819:T:TC	1.19445e-05	-0.502681	-0.887758
10170902	chr11:10170902:T:A	1.13079e-05	-1.44521	-4.07163e-10
10170939	chr11:10170939:T:G	4.54114e-06	-1.03464	-1.32289
10170978	chr11:10170978:T:C	1.00243e-05	-0.14577	-1.41992
10171087	chr11:10171087:A:G	0.00452964	-0.959794	5.50748
10171151	chr11:10171151:C:T	7.10728e-06	-0.735573	-1.17402
10171262	chr11:10171262:T:A	0.000715122	-1.4982	4.19995
10171445	chr11:10171445:G:A	0.000656891	-1.50934	4.12615
10171543	chr11:10171543:A:G	9.16108e-06	-0.243684	-1.41206
10171610	chr11:10171610:T:C	1.36178e-05	-1.25933	-4.07163e-10
10171746	chr11:10171746:A:G	1.75725e-05	-1.00437	-4.07163e-10
10171974	chr11:10171974:C:T	0.00164405	-1.52404	5.05825
10172605	chr11:10172605:G:A	3.55988e-05	-0.832975	0.534579
10172693	chr11:10172693:G:A	1.29114e-05	-1.1336e-10	-1.3126
10172707	chr11:10172707:C:T	1.08512e-05	-0.0684725	-1.41796
10172741	chr11:10172741:AC:A	0.000752343	-0.947957	3.70044
10172778	chr11:10172778:T:C	1.19304e-05	-1.1336e-10	-1.39162
10173147	chr11:10173147:A:G	2.96232e-05	-0.282449	-0.199704
10173154	chr11:10173154:G:A	6.7541e-06	-0.790247	-1.17031
10173201	chr11:10173201:G:A	1.09321e-05	-0.160027	-1.31898
10173272	chr11:10173272:C:T	1.00801e-05	-1.56014	-4.07163e-10
10173311	chr11:10173311:C:T	4.1149e-06	-1.2327	-1.2234
10173381	chr11:10173381:G:A	1.06371e-05	-0.166845	-1.33951
10173418	chr11:10173418:A:G	7.18697e-06	-0.729621	-1.16882
10173514	chr11:10173514:C:T	3.81879e-05	-1.1336e-10	-0.228191
10173531	chr11:10173531:T:C	1.19282e-05	-1.1336e-10	-1.3918
10173760	chr11:10173760:T:C	7.01205e-06	-0.673044	-1.25003
10174158	chr11:10174158:G:A	9.35236e-05	0.667504	-4.07163e-10
10174174	chr11:10174174:G:A	1.13013e-05	-0.122028	-1.32376
10174210	chr11:10174210:T:C	4.03681e-06	-1.2386	-1.23665
10174531	chr11:10174531:C:A	3.81854e-05	-1.1336e-10	-0.228257
10174533	chr11:10174533:G:T	6.62841e-06	-0.818115	-1.16123
10174617	chr11:10174617:T:C	1.51875e-05	-1.1336e-10	-1.15024
10174845	chr11:10174845:G:A	1.04372e-05	-0.306878	-1.21845
10175077	chr11:10175077:T:A	0.00329531	-0.964191	5.19374
10175390	chr11:10175390:C:G	9.6059e-06	-0.405215	-1.20312
10175666	chr11:10175666:C:T	3.27887e-05	-0.21697	-0.163654
10176767	chr11:10176767:A:G	6.64046e-06	-0.775636	-1.20189
10177284	chr11:10177284:G:C	4.08948e-05	-1.1336e-10	-0.159707
10177292	chr11:10177292:T:C	1.28323e-05	-1.1336e-10	-1.31875
10177428	chr11:10177428:T:G	0.00223037	-1.31342	5.15264
10177455	chr11:10177455:T:C	1.22008e-05	-1.1336e-10	-1.36921
10178347	chr11:10178347:C:T	3.19861e-05	-0.163086	-0.242321
10178607	chr11:10178607:T:C	2.18057e-05	-1.1336e-10	-0.788538
10178852	chr11:10178852:C:T	4.70164e-05	-1.1336e-10	-0.0202118
10179257	chr11:10179257:G:A	6.67853e-06	-0.699758	-1.27205
10179264	chr11:10179264:C:T	6.6308e-06	-0.758442	-1.22054
10179363	chr11:10179363:AAACAAAAAACAAAAACAAAAAAAC:A	0.0045145	-0.666792	5.21113
10179427	chr11:10179427:TA:T	4.90449e-06	-1.15765	-1.12291
10179429	chr11:10179429:T:G	1.58703e-05	-1.10626	-4.07163e-10
10179638	chr11:10179638:T:C	7.78439e-06	-0.545823	-1.27277
10179698	chr11:10179698:G:A	8.27664e-06	-0.49144	-1.26583
10179888	chr11:10179888:A:G	3.98757e-05	-1.1336e-10	-0.184942
10180055	chr11:10180055:C:T	7.08069e-06	-0.735734	-1.1776
10180200	chr11:10180200:T:C	7.86546e-06	-0.387532	-1.4207
10180363	chr11:10180363:C:T	1.16456e-05	-1.1336e-10	-1.41578
10180468	chr11:10180468:TTC:T	1.25986e-05	-1.1336e-10	-1.33713
10180571	chr11:10180571:T:C	4.31887e-05	-1.1336e-10	-0.105131
10181384	chr11:10181384:A:G	5.13263e-06	-1.11968	-1.11542
10181409	chr11:10181409:T:C	7.46317e-06	-0.69101	-1.16972
10181476	chr11:10181476:C:T	4.20526e-05	-0.187709	0.0559223
10181599	chr11:10181599:T:C	7.17903e-06	-0.696577	-1.20297
10181907	chr11:10181907:T:C	4.25956e-05	-1.1336e-10	-0.118959
10182020	chr11:10182020:A:G	7.14903e-06	-0.725508	-1.17822
10182022	chr11:10182022:C:G	7.20594e-06	-0.717375	-1.17843
10182063	chr11:10182063:A:G	2.37349e-05	-1.54035	0.836584
10182192	chr11:10182192:T:C	4.06781e-05	-1.1336e-10	-0.16502
10182357	chr11:10182357:A:C	6.87813e-06	-0.76079	-1.18157
10182442	chr11:10182442:T:C	6.79426e-06	-0.745929	-1.2087
10182540	chr11:10182540:A:T	1.15513e-05	-1.1336e-10	-1.42391
10182814	chr11:10182814:G:A	4.2175e-05	-1.1336e-10	-0.128881
10182843	chr11:10182843:G:A	7.04892e-06	-0.737117	-1.18072
10182862	chr11:10182862:G:A	6.41924e-06	-0.788997	-1.22241
10182920	chr11:10182920:G:A	6.9575e-06	-0.743784	-1.1871
10182956	chr11:10182956:A:G	4.55975e-06	-1.21458	-1.13886
10182976	chr11:10182976:T:A	1.16554e-05	-1.1336e-10	-1.41494
10183013	chr11:10183013:C:T	9.78014e-06	-0.176447	-1.41391
10183021	chr11:10183021:T:C	1.07742e-05	-1.49355	-4.07163e-10
10183245	chr11:10183245:C:T	9.9516e-06	-1.57298	-4.07163e-10
10183325	chr11:10183325:T:C	7.02151e-06	-0.709969	-1.21176
10183402	chr11:10183402:C:T	6.70278e-06	-0.770256	-1.19793
10183549	chr11:10183549:TTTTACA:T	1.00217e-05	-0.150417	-1.41554
10183664	chr11:10183664:A:T	6.83042e-06	-0.753121	-1.1962
10183799	chr11:10183799:G:A	0.00157096	-1.32063	4.80936
10183834	chr11:10183834:G:C	3.20579e-05	-1.1336e-10	-0.403165
10183849	chr11:10183849:G:A	0.00155662	-1.33006	4.80962
10184061	chr11:10184061:C:T	4.10993e-06	-1.22414	-1.23316
10184295	chr11:10184295:T:C	5.55661e-06	-1.25376	-0.901957
10184641	chr11:10184641:A:G	4.20102e-06	-1.16307	-1.27232
10185474	chr11:10185474:G:T	4.10886e-05	-1.1336e-10	-0.154979
10185594	chr11:10185594:G:A	2.45539e-05	-1.1336e-10	-0.669838
10185708	chr11:10185708:G:A	1.18392e-05	-1.1336e-10	-1.3993
10185842	chr11:10185842:C:T	7.00787e-06	-0.740916	-1.18276
10185871	chr11:10185871:A:C	0.00152485	-1.31713	4.77608
10185957	chr11:10185957:A:C	1.16038e-05	-1.1336e-10	-1.41938
10186119	chr11:10186119:A:G	4.40747e-05	-1.1336e-10	-0.0848241
10186234	chr11:10186234:A:G	0.00103574	-0.922798	3.99496
10186481	chr11:10186481:A:G	3.8239e-05	-1.1336e-10	-0.226855
10186753	chr11:10186753:T:C	6.41464e-06	-0.652254	-1.35987
10187075	chr11:10187075:T:C	3.79781e-05	-1.1336e-10	-0.233699
10187246	chr11:10187246:A:G	0.000244683	2.14664	-0.517383
10187774	chr11:10187774:T:C	0.00049513	2.33411	-4.07163e-10
10187833	chr11:10187833:A:G	3.81879e-05	-1.1336e-10	-0.228191
10188252	chr11:10188252:A:T	6.65238e-06	-0.820325	-1.15541
10188356	chr11:10188356:C:T	6.85008e-06	-0.790675	-1.15577
10188373	chr11:10188373:G:A	2.35535e-05	-0.711434	-4.07163e-10
10188386	chr11:10188386:A:AGATGTAGTG	6.80274e-06	-0.810572	-1.14281
10188577	chr11:10188577:C:A	7.9091e-06	-0.675288	-1.12741
10188677	chr11:10188677:T:C	7.61268e-06	-0.716275	-1.12462
10188756	chr11:10188756:T:TG	1.63425e-05	-1.1336e-10	-1.07694
10189290	chr11:10189290:G:T	4.31157e-05	-1.1336e-10	-0.106821
10189580	chr11:10189580:A:G	7.68817e-06	-0.708064	-1.12296
10189585	chr11:10189585:CAGA:C	9.82801e-06	-0.163898	-1.42158
10189674	chr11:10189674:A:C	3.85439e-05	-1.1336e-10	-0.218911
10189686	chr11:10189686:A:G	7.51116e-06	-0.733585	-1.12073
10189690	chr11:10189690:T:G	3.61217e-05	-1.1336e-10	-0.283815
10189761	chr11:10189761:C:G	8.14505e-06	-0.349808	-1.42349
10189788	chr11:10189788:C:T	7.70124e-06	-0.712307	-1.11702
10190062	chr11:10190062:G:A	7.69968e-06	-0.73009	-1.09944
10190073	chr11:10190073:T:C	1.52122e-05	-1.1336e-10	-1.14861
10190354	chr11:10190354:T:A	0.00129982	-1.50836	4.80763
10190632	chr11:10190632:T:C	0.000430352	-1.05962	3.25352
10191519	chr11:10191519:A:G	7.80945e-06	-0.592308	-1.22307
10191549	chr11:10191549:C:T	1.23777e-05	-1.35481	-4.07163e-10
10191776	chr11:10191776:T:C	7.75589e-06	-0.70057	-1.12169
10192079	chr11:10192079:T:A	6.92746e-06	-0.642324	-1.29289
10192094	chr11:10192094:C:T	4.18363e-05	-1.1336e-10	-0.136945
10192113	chr11:10192113:A:G	8.84671e-06	-0.775921	-0.914743
10192647	chr11:10192647:T:G	4.33444e-05	-1.1336e-10	-0.101531
10192908	chr11:10192908:C:T	8.26339e-06	-0.644207	-1.11467
10193035	chr11:10193035:C:T	7.85981e-06	-0.675245	-1.1337
10193598	chr11:10193598:C:A	3.91151e-05	-1.1336e-10	-0.204201
10193616	chr11:10193616:T:C	5.93322e-06	-0.667282	-1.42286
10193627	chr11:10193627:C:T	2.80515e-05	-1.4803	0.943632
10193644	chr11:10193644:G:A	1.19337e-05	-1.39134	-4.07163e-10
10194051	chr11:10194051:C:T	0.000172233	1.37736	-0.0992173
10194206	chr11:10194206:A:G	1.25531e-05	-1.1336e-10	-1.34075
10194249	chr11:10194249:A:T	0.000460743	-0.980526	3.24266
10194603	chr11:10194603:C:T	0.000903412	-0.761369	3.69684
10194996	chr11:10194996:A:C	1.00506e-05	-1.56307	-4.07163e-10
10195653	chr11:10195653:C:G	7.83521e-06	-0.673556	-1.13853
10195669	chr11:10195669:A:C	7.8513e-06	-0.693357	-1.11667
10195714	chr11:10195714:C:A	1.45626e-05	-1.1336e-10	-1.19225
10196106	chr11:10196106:C:G	6.70969e-05	-1.1336e-10	0.335429
10196316	chr11:10196316:A:G	7.78286e-06	-0.714838	-1.10395
10196449	chr11:10196449:C:T	7.85366e-06	-0.679175	-1.13055
10196456	chr11:10196456:C:T	7.76664e-06	-0.703576	-1.1173
10196513	chr11:10196513:G:A	7.53863e-06	-0.736711	-1.11396
10196569	chr11:10196569:G:A	3.76916e-05	-1.1336e-10	-0.241272
10196668	chr11:10196668:G:A	3.81019e-05	-1.1336e-10	-0.230445
10197009	chr11:10197009:C:T	7.96676e-06	-0.698972	-1.09646
10197230	chr11:10197230:T:C	4.78788e-05	-1.1336e-10	-0.00203709
10197234	chr11:10197234:T:C	8.68242e-06	-0.285376	-1.42403
10197315	chr11:10197315:C:T	7.96143e-06	-0.701688	-1.09441
10197490	chr11:10197490:T:A	7.8499e-06	-0.671299	-1.13891
10197601	chr11:10197601:C:T	1.05624e-05	-1.51341	-4.07163e-10
10197950	chr11:10197950:T:C	7.63012e-06	-0.747418	-1.09119
10197995	chr11:10197995:C:T	1.55868e-05	-0.128168	-0.996118
10198187	chr11:10198187:A:G	1.41835e-05	-1.1336e-10	-1.21863
10198339	chr11:10198339:G:A	4.31181e-05	-1.1336e-10	-0.106766
10198504	chr11:10198504:C:T	8.03666e-06	-0.363292	-1.4234
10198569	chr11:10198569:C:T	7.78826e-06	-0.7245	-1.09359
10199418	chr11:10199418:G:A	7.58385e-06	-0.754268	-1.09042
10199829	chr11:10199829:A:AT	3.36699e-06	-1.56085	-1.09584
10200112	chr11:10200112:T:C	7.20976e-05	-1.1336e-10	0.407311
10200320	chr11:10200320:A:G	3.97346e-05	-1.1336e-10	-0.188486
10200525	chr11:10200525:A:C	1.32805e-05	-0.180459	-1.10395
10200570	chr11:10200570:T:C	2.77178e-05	-0.87574	0.327107
10200924	chr11:10200924:C:T	1.33753e-05	-1.2773	-4.07163e-10
10200977	chr11:10200977:T:C	1.7208e-05	-1.1336e-10	-1.02534
10201391	chr11:10201391:A:G	4.83729e-05	-1.1336e-10	0.00823128
10201667	chr11:10201667:G:C	1.34519e-05	-1.1336e-10	-1.27159
10202592	chr11:10202592:T:C	8.10344e-06	-0.68339	-1.09503
10202810	chr11:10202810:T:C	0.00219679	-1.07087	4.89492
10203203	chr11:10203203:A:G	0.000105418	-1.1336e-10	0.787222
10203427	chr11:10203427:C:A	1.69845e-05	-1.1336e-10	-1.03841
10203803	chr11:10203803:A:AG	3.64534e-05	-0.362021	0.0873456
10203994	chr11:10203994:C:T	7.39427e-05	-1.1336e-10	0.432581
10204089	chr11:10204089:A:C	4.78427e-05	-1.1336e-10	-0.00279003
10204301	chr11:10204301:A:C	0.00246922	-1.16782	5.10876
10204460	chr11:10204460:G:A	1.30206e-05	-0.120271	-1.18391
10204721	chr11:10204721:A:G	3.38123e-05	-0.382737	0.032852
10204870	chr11:10204870:G:A	3.83287e-05	-1.1336e-10	-0.224509
10205110	chr11:10205110:G:A	4.92102e-05	-1.1336e-10	0.0253917
10205207	chr11:10205207:A:G	9.92718e-06	-1.57543	-4.07163e-10
10205504	chr11:10205504:C:A	8.28468e-06	-0.346518	-1.40978
10205846	chr11:10205846:A:T	3.63015e-05	-0.318909	0.0400589
10206133	chr11:10206133:C:G	1.83555e-05	-1.1336e-10	-0.960777
10206649	chr11:10206649:G:A	3.48826e-05	-0.307518	-0.0112039
10206768	chr11:10206768:G:A	6.69341e-05	-1.1336e-10	0.332999
10206800	chr11:10206800:G:A	1.50451e-05	-1.15966	-4.07163e-10
10206806	chr11:10206806:A:G	0.00212371	-1.16084	4.95105
10206832	chr11:10206832:TG:T	1.42868e-05	-0.00683336	-1.20454
10206899	chr11:10206899:A:G	0.0024389	-1.17046	5.09905
10206905	chr11:10206905:G:A	2.96822e-05	-0.426145	-0.0540184
10207181	chr11:10207181:A:G	2.94404e-05	-0.459516	-0.0288242
10207262	chr11:10207262:G:A	3.03845e-05	-0.463376	0.0066013
10207300	chr11:10207300:G:A	9.38775e-06	-0.419027	-1.21228
10207378	chr11:10207378:A:G	1.00935e-05	-0.147081	-1.41173
10207529	chr11:10207529:C:T	1.16918e-05	-1.1336e-10	-1.41182
10207770	chr11:10207770:G:A	1.0265e-05	-0.131077	-1.4109
10208201	chr11:10208201:T:TC	1.85969e-05	-1.51883	0.571118
10208494	chr11:10208494:A:T	1.39918e-05	-0.0502367	-1.182
10208939	chr11:10208939:T:C	0.00231171	-1.14973	5.02476
10209257	chr11:10209257:A:G	0.00205851	-1.18533	4.94436
10209776	chr11:10209776:T:C	4.10362e-05	-1.1336e-10	-0.156254
10210105	chr11:10210105:A:C	9.07884e-05	-1.1336e-10	0.637822
10210160	chr11:10210160:T:G	1.67184e-05	-1.0542	-4.07163e-10
10210574	chr11:10210574:A:G	7.45183e-06	-0.803622	-1.05863
10210894	chr11:10210894:A:T	6.67363e-06	-0.889881	-1.08266
10210952	chr11:10210952:T:G	1.35581e-05	-1.1336e-10	-1.26372
10211166	chr11:10211166:A:G	0.000595331	-1.06732	3.58573
10211466	chr11:10211466:A:G	0.00120621	-1.04638	4.27091
10211609	chr11:10211609:T:C	4.86987e-06	-1.17754	-1.1101
10211735	chr11:10211735:G:A	1.09419e-05	-1.47811	-4.07163e-10
10212342	chr11:10212342:T:C	4.86941e-06	-1.17764	-1.1101
10212553	chr11:10212553:T:C	1.17963e-05	-1.1336e-10	-1.40292
10212879	chr11:10212879:T:C	7.41851e-06	-0.774226	-1.0925
10213024	chr11:10213024:G:T	3.30397e-05	-1.1336e-10	-0.373001
10213030	chr11:10213030:A:T	3.0466e-05	-1.1336e-10	-0.454099
10213045	chr11:10213045:C:T	1.41034e-05	-1.22429	-4.07163e-10
10213165	chr11:10213165:G:T	6.9655e-05	-0.894788	1.26763
10213383	chr11:10213383:C:T	2.52435e-06	-1.5727	-1.37202
10213574	chr11:10213574:G:T	0.000105011	0.783352	-4.07163e-10
10213895	chr11:10213895:C:A	4.91448e-05	-1.1336e-10	0.0240622
10214175	chr11:10214175:C:T	1.52209e-05	-1.1336e-10	-1.14804
10214265	chr11:10214265:A:G	1.26191e-05	-1.1336e-10	-1.3355
10214413	chr11:10214413:G:A	4.95722e-05	-1.1336e-10	0.0327212
10214931	chr11:10214931:G:A	5.12708e-05	-1.07732	1.14373
10215118	chr11:10215118:G:C	4.08898e-06	-1.13143	-1.33099
10215668	chr11:10215668:CAACA:C	1.80156e-05	-0.48207	-0.497401
10215998	chr11:10215998:T:G	1.26986e-05	-1.1336e-10	-1.32921
10216017	chr11:10216017:C:G	1.2994e-05	-1.1336e-10	-1.30622
10216324	chr11:10216324:A:T	5.00218e-06	-1.16434	-1.09649
10216747	chr11:10216747:G:A	5.98483e-06	-1.19427	-0.887208
10216839	chr11:10216839:T:C	7.49627e-06	-0.712779	-1.14352
10216876	chr11:10216876:G:A	3.40691e-05	-1.22415	0.881834
10216883	chr11:10216883:T:A	3.6483e-05	0.238113	-0.511977
10217208	chr11:10217208:A:G	3.71153e-05	-1.1336e-10	-0.256681
10217705	chr11:10217705:A:G	4.69817e-05	-1.1336e-10	-0.0209507
10217758	chr11:10217758:C:T	3.73549e-05	-0.913398	0.663154
10217911	chr11:10217911:C:T	3.50729e-05	-0.866504	0.553224
10218952	chr11:10218952:A:G	1.0051e-05	-0.419951	-1.14308
10219144	chr11:10219144:C:T	0.00276507	-1.00159	5.0557
10219354	chr11:10219354:C:T	1.44693e-05	-1.1336e-10	-1.19868
10219390	chr11:10219390:G:C	3.78442e-05	-1.1336e-10	-0.237232
10219654	chr11:10219654:T:C	8.76271e-06	-0.509279	-1.19092
10219723	chr11:10219723:C:G	8.61222e-06	-0.527109	-1.19042
10220013	chr11:10220013:C:A	1.1694e-05	-1.1336e-10	-1.41163
10220081	chr11:10220081:A:C	2.49919e-05	-1.1336e-10	-0.652158
10220110	chr11:10220110:C:T	1.23651e-05	-1.1336e-10	-1.35584
10220134	chr11:10220134:C:T	4.17173e-05	-1.1336e-10	-0.139794
10220324	chr11:10220324:G:A	6.88833e-06	-0.846657	-1.09422
10220653	chr11:10220653:C:G	9.37539e-06	-0.549921	-1.0827
10220798	chr11:10220798:C:T	0.00148371	-0.966506	4.3981
10221239	chr11:10221239:T:C	3.87919e-05	-1.1336e-10	-0.212499
10221306	chr11:10221306:T:C	3.71533e-05	-0.866845	0.611189
10221432	chr11:10221432:C:T	3.71225e-05	-0.879295	0.622808
10221506	chr11:10221506:T:C	9.15193e-06	-0.631623	-1.02512
10221512	chr11:10221512:C:T	3.27772e-05	-1.1336e-10	-0.380977
10221945	chr11:10221945:T:C	4.86999e-06	-1.18816	-1.09946
10222558	chr11:10222558:C:G	5.46698e-05	-1.16748	1.29809
10223234	chr11:10223234:A:G	5.48785e-06	-1.1417	-1.02647
10223508	chr11:10223508:G:A	4.69822e-06	-0.966462	-1.35706
10223756	chr11:10223756:A:C	1.44522e-05	-1.1336e-10	-1.19986
10224144	chr11:10224144:C:T	3.88523e-05	-1.10775	0.896812
10224684	chr11:10224684:G:A	4.73905e-05	-1.1336e-10	-0.0122883
10224774	chr11:10224774:A:G	2.08498e-05	-1.1336e-10	-0.833366
10225308	chr11:10225308:C:T	0.000197458	1.74146	-0.326644
10225748	chr11:10225748:C:T	8.78956e-06	-0.919778	-0.777366
10226130	chr11:10226130:C:T	1.6486e-05	-1.06819	-4.07163e-10
10226195	chr11:10226195:T:C	6.86686e-06	-0.727125	-1.21688
10226252	chr11:10226252:A:G	3.71026e-05	-1.16815	0.911131
10226295	chr11:10226295:T:C	4.95917e-05	-1.1336e-10	0.033115
10226349	chr11:10226349:G:C	7.98576e-06	-0.979477	-0.813572
10226789	chr11:10226789:T:C	0.00245958	-1.01273	4.94977
10227018	chr11:10227018:T:G	6.04469e-05	-1.1336e-10	0.231057
10227086	chr11:10227086:C:T	1.06496e-05	-0.101279	-1.40391
10227102	chr11:10227102:T:C	1.20044e-05	-1.1336e-10	-1.38544
10227145	chr11:10227145:A:G	3.98507e-05	-1.14931	0.963739
10227188	chr11:10227188:T:G	5.25005e-06	-1.15622	-1.05625
10227273	chr11:10227273:C:G	4.53393e-05	-1.1336e-10	-0.0565346
10227415	chr11:10227415:G:A	3.81414e-05	-1.14914	0.919731
10227638	chr11:10227638:G:A	5.55971e-06	-1.13188	-1.02329
10228117	chr11:10228117:CTGTT:C	7.45288e-06	-0.471492	-1.39062
10228357	chr11:10228357:T:C	2.46221e-05	-1.12324	0.456177
10228495	chr11:10228495:C:A	4.93713e-05	-1.1336e-10	0.0286607
10228851	chr11:10228851:T:G	1.26731e-05	-1.33123	-4.07163e-10
10228865	chr11:10228865:T:C	1.54241e-05	-1.1336e-10	-1.13478
10229111	chr11:10229111:T:G	0.00215071	-1.00923	4.81208
10229129	chr11:10229129:G:A	7.14131e-06	-0.565877	-1.33894
10229151	chr11:10229151:T:C	4.17314e-05	-1.1336e-10	-0.139456
10229232	chr11:10229232:A:G	2.65752e-05	-0.403469	-0.187261
10229258	chr11:10229258:A:T	5.12443e-06	-1.17991	-1.05678
10229508	chr11:10229508:G:A	1.48089e-05	-1.1336e-10	-1.17548
10229709	chr11:10229709:T:A	1.15937e-05	-0.0196717	-1.40058
10229830	chr11:10229830:C:T	0.0020811	-0.985142	4.75508
10229854	chr11:10229854:G:T	1.47135e-05	-1.1336e-10	-1.18194
10230199	chr11:10230199:T:C	0.00292588	-0.914052	5.0247
10230253	chr11:10230253:A:T	3.96551e-05	-1.15643	0.965936
10230449	chr11:10230449:C:T	0.000139255	-1.1336e-10	1.0656
10230680	chr11:10230680:G:A	3.55671e-05	-1.1336e-10	-0.299288
10230895	chr11:10230895:T:C	4.00322e-05	-1.13758	0.956555
10230943	chr11:10230943:A:G	1.16117e-05	-1.1336e-10	-1.4187
10231392	chr11:10231392:T:C	3.65675e-05	-1.17667	0.905117
10231484	chr11:10231484:TTG:T	1.15997e-05	-1.1336e-10	-1.41973
10231622	chr11:10231622:G:A	1.56021e-05	-1.1336e-10	-1.12331
10231875	chr11:10231875:C:T	0.00233872	-0.936042	4.82269
10231965	chr11:10231965:G:C	9.55753e-06	-0.643018	-0.970362
10231975	chr11:10231975:C:T	4.20531e-05	-1.1336e-10	-0.131777
10232184	chr11:10232184:C:T	5.05484e-05	-1.1336e-10	0.0522228
10232239	chr11:10232239:G:A	0.000214672	1.51924	-0.0208402
10232249	chr11:10232249:A:G	3.41905e-05	-0.221896	-0.116865
10232257	chr11:10232257:G:T	4.93713e-05	-1.1336e-10	0.0286607
10232457	chr11:10232457:A:G	4.22894e-05	-1.08505	0.958875
10232778	chr11:10232778:G:A	4.9041e-05	-1.1336e-10	0.021947
10232824	chr11:10232824:C:T	9.4785e-06	-0.877707	-0.743977
10233010	chr11:10233010:T:C	4.3603e-05	-1.12126	1.02568
10233236	chr11:10233236:T:C	4.94024e-05	-1.1336e-10	0.0292892
10233315	chr11:10233315:C:G	4.87531e-05	-1.1336e-10	0.0160596
10233428	chr11:10233428:GCTC:G	1.03025e-05	-0.151827	-1.3865
10233563	chr11:10233563:C:A	7.9036e-06	-0.494378	-1.30901
10233668	chr11:10233668:A:G	0.00224676	-1.04533	4.89186
10233856	chr11:10233856:A:G	0.000150578	1.85377	-0.709998
10234248	chr11:10234248:T:C	0.00228451	-1.00883	4.87203
10234419	chr11:10234419:G:A	9.97154e-06	-0.839996	-0.730978
10234688	chr11:10234688:T:G	5.01467e-06	-1.19177	-1.06657
10235488	chr11:10235488:C:T	9.51669e-06	-0.818827	-0.798835
10236208	chr11:10236208:T:C	0.00237098	-1.03506	4.93541
10236288	chr11:10236288:T:A	1.51632e-05	-1.1336e-10	-1.15183
10236613	chr11:10236613:C:CT	4.49772e-05	-1.15039	1.08584
10236950	chr11:10236950:A:G	1.05678e-05	-1.5129	-4.07163e-10
10237179	chr11:10237179:T:C	1.416e-05	-1.1336e-10	-1.22029
10237379	chr11:10237379:T:TGGAGCCAAATAAGGGAGTGTTGTTAA	9.97558e-06	-1.57057	-4.07163e-10
10237498	chr11:10237498:A:T	4.96829e-06	-1.19939	-1.06825
10237555	chr11:10237555:T:C	1.49088e-05	-1.1336e-10	-1.16875
10237662	chr11:10237662:G:A	1.15824e-05	-1.1336e-10	-1.42123
10237739	chr11:10237739:G:T	3.78899e-05	0.403541	-0.639566
10237831	chr11:10237831:G:A	3.89276e-05	-1.13444	0.92543
10238287	chr11:10238287:C:A	3.55009e-05	-1.19139	0.890233
10239419	chr11:10239419:A:G	0.00012258	-1.1336e-10	0.938056
10239571	chr11:10239571:T:G	0.000129641	-1.1336e-10	0.994057
10239722	chr11:10239722:G:A	0.000130013	-1.1336e-10	0.996926
10239771	chr11:10239771:T:C	7.23925e-06	-0.692999	-1.19819
10240125	chr11:10240125:C:T	0.00263727	-0.922158	4.92895
10240264	chr11:10240264:A:C	1.16804e-05	-1.1336e-10	-1.4128
10240659	chr11:10240659:G:A	2.4148e-05	-0.445834	-0.240674
10240664	chr11:10240664:A:C	0.000229305	-1.1336e-10	1.56434
10240749	chr11:10240749:A:G	1.16946e-05	-1.1336e-10	-1.41158
10240755	chr11:10240755:T:G	7.37151e-06	-0.684126	-1.18896
10241004	chr11:10241004:T:C	3.63031e-05	-1.15932	0.880515
10241230	chr11:10241230:G:A	1.96494e-05	0.0450644	-0.937729
10241520	chr11:10241520:T:C	4.77169e-05	-1.1336e-10	-0.00542437
10241678	chr11:10241678:C:T	2.65209e-05	-0.371149	-0.221627
10242007	chr11:10242007:C:T	2.98917e-05	-0.278253	-0.194874
10242015	chr11:10242015:AG:A	9.93608e-05	-1.1336e-10	0.728049
10242186	chr11:10242186:A:G	1.18092e-05	-1.1336e-10	-1.40183
10242575	chr11:10242575:A:G	2.77449e-05	-0.193035	-0.354622
10242663	chr11:10242663:A:G	9.62301e-06	-1.50812	-0.0984305
10242782	chr11:10242782:A:AT	0.000150862	-1.1336e-10	1.14565
10243357	chr11:10243357:C:T	4.15781e-05	-1.1336e-10	-0.143136
10243489	chr11:10243489:G:A	3.05322e-05	-0.231841	-0.220086
10243526	chr11:10243526:A:C	4.22439e-05	-1.07027	0.943022
10243592	chr11:10243592:A:C	8.87654e-06	-0.275572	-1.41172
10243634	chr11:10243634:G:A	4.20103e-05	-1.1336e-10	-0.132794
10243664	chr11:10243664:G:A	4.58787e-05	-1.1336e-10	-0.044709
10243931	chr11:10243931:T:C	3.07815e-05	-0.174551	-0.269244
10243953	chr11:10243953:C:T	9.45533e-06	-1.51967	-0.104461
10244248	chr11:10244248:TTCA:T	9.75302e-05	-1.1336e-10	0.709453
10244330	chr11:10244330:G:A	8.87255e-06	-0.277005	-1.41074
10244675	chr11:10244675:A:G	9.7596e-06	-1.51455	-0.0779038
10244711	chr11:10244711:G:A	1.04383e-05	-0.156554	-1.36867
10244931	chr11:10244931:T:C	4.03816e-05	-1.1336e-10	-0.172334
10245074	chr11:10245074:C:T	1.62949e-05	-1.1336e-10	-1.07986
10245223	chr11:10245223:A:G	8.90611e-06	-1.51031	-0.173661
10245245	chr11:10245245:A:T	4.377e-05	-1.1336e-10	-0.0917594
10245309	chr11:10245309:C:T	2.87822e-05	-0.286247	-0.224705
10245336	chr11:10245336:AG:A	9.02197e-06	-1.51167	-0.159382
10245365	chr11:10245365:C:T	9.06731e-06	-1.52347	-0.142567
10245432	chr11:10245432:AAAAC:A	4.52025e-05	-1.1336e-10	-0.0595578
10245451	chr11:10245451:A:G	1.56312e-05	0.28557	-1.40701
10245598	chr11:10245598:A:T	1.00317e-05	-0.15449	-1.41046
10245803	chr11:10245803:G:C	0.00234892	-0.914391	4.80539
10245986	chr11:10245986:C:T	4.54536e-05	-1.1336e-10	-0.0540177
10246058	chr11:10246058:G:A	5.37952e-05	0.219079	-0.104604
10246071	chr11:10246071:T:C	3.23964e-05	-0.114332	-0.278329
10246208	chr11:10246208:C:T	3.05602e-05	-0.451012	-4.07163e-10
10246291	chr11:10246291:T:C	3.71772e-06	-1.1484	-1.4092
10246344	chr11:10246344:C:T	3.09731e-05	-0.13649	-0.301101
10246403	chr11:10246403:C:G	9.52684e-05	-1.1336e-10	0.685989
10246549	chr11:10246549:T:C	4.48553e-05	-1.1336e-10	-0.0672677
10246998	chr11:10246998:G:C	4.09169e-05	-1.1336e-10	-0.159166
10247046	chr11:10247046:C:T	9.04275e-06	-1.54138	-0.127371
10247137	chr11:10247137:C:A	8.94808e-06	-1.53985	-0.139421
10247428	chr11:10247428:G:A	1.11056e-05	-1.46326	-4.07163e-10
10247620	chr11:10247620:A:G	4.71971e-05	-1.1336e-10	-0.0163767
10247631	chr11:10247631:A:G	7.61815e-06	-1.54193	-0.298246
10247828	chr11:10247828:A:T	2.36681e-05	-0.32664	-0.379939
10248195	chr11:10248195:G:T	1.29345e-05	-1.31081	-4.07163e-10
10248357	chr11:10248357:C:T	2.10625e-05	-1.1336e-10	-0.823217
10248871	chr11:10248871:G:A	3.53251e-06	-1.19461	-1.41409
10249244	chr11:10249244:T:C	0.000100781	-1.1336e-10	0.742243
10249342	chr11:10249342:G:A	3.5018e-05	-0.0873257	-0.227522
10249550	chr11:10249550:T:A	9.42897e-06	-1.53598	-0.0909445
10250014	chr11:10250014:T:C	1.53698e-05	-1.1336e-10	-1.1383
10250042	chr11:10250042:T:C	8.09558e-06	-1.50463	-0.274761
10250060	chr11:10250060:G:A	1.00083e-05	-0.163937	-1.40336
10250254	chr11:10250254:G:T	3.4033e-05	-0.534452	0.191074
10250612	chr11:10250612:C:T	0.000138584	-1.1336e-10	1.06077
10250661	chr11:10250661:G:A	1.48028e-05	-1.1336e-10	-1.17589
10250761	chr11:10250761:C:T	2.84547e-05	-1.1336e-10	-0.522396
10251005	chr11:10251005:C:T	9.20572e-06	-1.49963	-0.151254
10251581	chr11:10251581:C:T	2.75367e-06	-1.57073	-1.28705
10252101	chr11:10252101:C:T	3.71084e-05	-1.1336e-10	-0.256865
10252598	chr11:10252598:C:G	3.97976e-05	-1.1336e-10	-0.186903
10252660	chr11:10252660:A:T	7.97881e-06	-1.38093	-0.412991
10252879	chr11:10252879:G:T	3.35392e-05	-1.1336e-10	-0.357995
10253220	chr11:10253220:T:C	1.2457e-05	-1.1336e-10	-1.34843
10253276	chr11:10253276:T:C	3.2281e-05	-1.1336e-10	-0.396229
10253277	chr11:10253277:AAT:A	3.23643e-05	-1.1336e-10	-0.393653
10253573	chr11:10253573:T:C	7.52711e-06	-1.52106	-0.33114
10253577	chr11:10253577:A:G	1.50175e-05	-1.16149	-4.07163e-10
10253627	chr11:10253627:T:C	8.01458e-06	-1.50081	-0.288637
10253671	chr11:10253671:T:C	0.00016477	-1.1336e-10	1.23384
10253796	chr11:10253796:T:G	2.81419e-06	-1.57567	-1.26036
10254226	chr11:10254226:A:T	3.27362e-05	-1.1336e-10	-0.382227
10254521	chr11:10254521:G:A	8.06314e-06	-1.5176	-0.265804
10254639	chr11:10254639:C:A	3.24662e-05	-1.1336e-10	-0.39051
10254736	chr11:10254736:A:G	2.79396e-05	-1.1336e-10	-0.540665
10255351	chr11:10255351:A:T	0.00204646	-0.883822	4.63698
10255511	chr11:10255511:G:C	4.02392e-06	-1.22149	-1.25696
10255958	chr11:10255958:T:C	3.88052e-05	-1.1336e-10	-0.212156
10256509	chr11:10256509:A:T	1.15657e-05	-1.1336e-10	-1.42266
10256884	chr11:10256884:C:T	8.25217e-06	-1.49201	-0.268226
10256913	chr11:10256913:G:A	3.06398e-05	-0.198946	-0.249462
10257160	chr11:10257160:T:C	9.36641e-06	-0.209679	-1.4239
10257225	chr11:10257225:C:G	6.30656e-05	0.920945	-0.647479
10257290	chr11:10257290:A:G	1.18775e-05	-0.954799	-0.441263
10257794	chr11:10257794:C:T	3.70356e-05	-1.1336e-10	-0.258829
10258165	chr11:10258165:T:C	4.71908e-05	0.778536	-0.795046
10258201	chr11:10258201:C:T	1.04596e-05	-0.145878	-1.37731
10258468	chr11:10258468:C:T	3.96712e-05	-1.1336e-10	-0.190083
10258511	chr11:10258511:T:C	9.53316e-06	-0.191988	-1.42395
10258593	chr11:10258593:C:G	0.000360613	-1.1336e-10	2.0171
10258945	chr11:10258945:T:C	3.82267e-05	-1.1336e-10	-0.227176
10259216	chr11:10259216:G:C	4.04529e-05	-1.1336e-10	-0.170571
10259250	chr11:10259250:T:C	4.79001e-05	-1.1336e-10	-0.00159063
10259431	chr11:10259431:T:A	3.81296e-05	-1.1336e-10	-0.22972
10259599	chr11:10259599:C:T	0.00183427	-0.96025	4.60394
10259748	chr11:10259748:T:A	4.00619e-05	-1.1336e-10	-0.180284
10259836	chr11:10259836:G:GAC	4.33351e-05	-1.1336e-10	-0.101745
10259848	chr11:10259848:TAAC:T	4.35209e-05	-1.1336e-10	-0.0974671
10260205	chr11:10260205:G:C	3.90466e-05	-1.1336e-10	-0.205954
10261007	chr11:10261007:A:G	1.8312e-05	-1.1336e-10	-0.963153
10261032	chr11:10261032:C:T	3.84554e-05	-1.1336e-10	-0.221211
10261478	chr11:10261478:C:T	3.97156e-05	-1.1336e-10	-0.188964
10261666	chr11:10261666:C:T	0.000623098	2.56399	-4.07163e-10
10261828	chr11:10261828:A:G	3.61874e-05	-1.1336e-10	-0.281999
10261996	chr11:10261996:C:T	3.20063e-05	-1.1336e-10	-0.404777
10262431	chr11:10262431:G:A	3.78877e-05	-0.327494	0.091412
10262752	chr11:10262752:T:C	3.65661e-05	-0.229588	-0.0419981
10263215	chr11:10263215:C:A	0.000267794	-0.611595	2.3311
10263343	chr11:10263343:T:A	3.85731e-05	-1.1336e-10	-0.218155
10263552	chr11:10263552:C:G	1.32367e-05	-1.1336e-10	-1.28772
10263857	chr11:10263857:C:T	1.04622e-05	-1.02356	-0.499381
10263978	chr11:10263978:T:C	1.38494e-05	-1.1336e-10	-1.24247
10264054	chr11:10264054:A:G	3.40214e-05	-1.1336e-10	-0.343719
10264317	chr11:10264317:AC:A	3.21773e-05	-1.1336e-10	-0.399448
10265211	chr11:10265211:A:G	2.36615e-05	-0.509672	-0.197187
10265753	chr11:10265753:A:G	8.05636e-05	-1.1336e-10	0.518338
10265763	chr11:10265763:A:G	2.84239e-05	-0.445477	-0.0780029
10265881	chr11:10265881:G:A	1.95169e-05	-1.1336e-10	-0.899429
10266263	chr11:10266263:G:A	1.28824e-05	-0.924044	-0.390805
10266322	chr11:10266322:G:A	0.00176369	-0.942629	4.54708
10266324	chr11:10266324:A:C	1.05205e-05	-0.136679	-1.3807
10266441	chr11:10266441:G:A	2.98861e-05	-0.392706	-0.0806084
10266688	chr11:10266688:G:A	2.48134e-05	-0.458984	-0.200342
10266857	chr11:10266857:G:A	9.93918e-06	-1.57422	-4.07163e-10
10266957	chr11:10266957:A:G	1.10889e-05	-0.0686625	-1.3961
10267483	chr11:10267483:G:A	2.37488e-05	-0.415679	-0.2875
10267583	chr11:10267583:C:A	7.2668e-05	-0.866491	1.28168
10267720	chr11:10267720:C:A	3.70872e-05	-1.1336e-10	-0.257436
10268051	chr11:10268051:G:A	2.51724e-05	-1.1336e-10	-0.644959
10268054	chr11:10268054:G:A	3.80181e-05	-1.1336e-10	-0.232647
10268254	chr11:10268254:T:A	3.7699e-05	-1.1336e-10	-0.241075
10268356	chr11:10268356:C:T	3.49641e-05	-1.1336e-10	-0.316388
10268427	chr11:10268427:G:T	2.78205e-05	-1.1336e-10	-0.544936
10268458	chr11:10268458:A:T	3.72618e-05	-1.1336e-10	-0.25274
10268567	chr11:10268567:C:A	2.84919e-05	-1.1336e-10	-0.52109
10268601	chr11:10268601:C:G	4.51038e-05	-1.1336e-10	-0.0617436
10268802	chr11:10268802:C:T	3.8505e-05	-1.1336e-10	-0.219921
10268824	chr11:10268824:G:C	1.13885e-05	-0.0990491	-1.33905
10269041	chr11:10269041:A:G	3.78035e-05	-1.1336e-10	-0.238308
10269220	chr11:10269220:C:A	1.6385e-05	-1.1336e-10	-1.07434
10269376	chr11:10269376:C:T	2.28304e-05	-0.43387	-0.308748
10269432	chr11:10269432:G:A	4.1897e-05	-1.1336e-10	-0.135495
10269492	chr11:10269492:T:C	1.19503e-05	-1.1336e-10	-1.38995
10269765	chr11:10269765:TTATC:T	3.79275e-05	-1.1336e-10	-0.235033
10270165	chr11:10270165:G:GT	1.16735e-05	-1.1336e-10	-1.41339
10270420	chr11:10270420:AAC:A	1.16837e-05	-1.1336e-10	-1.41252
10270456	chr11:10270456:A:G	3.87881e-05	-0.190248	-0.0223474
10270930	chr11:10270930:C:G	2.11432e-05	-0.585873	-0.23352
10271184	chr11:10271184:G:C	1.58255e-05	-1.1336e-10	-1.10909
10272525	chr11:10272525:T:C	0.000128478	-0.835598	1.82065
10272690	chr11:10272690:G:C	0.000115899	-0.860409	1.74242
10272791	chr11:10272791:C:T	0.000113373	-0.900473	1.76045
10272846	chr11:10272846:A:G	0.000116766	-0.862283	1.75175
10272939	chr11:10272939:A:G	8.77159e-05	1.02272	-0.41933
10273023	chr11:10273023:T:C	8.76146e-05	-1.1336e-10	0.602238
10273026	chr11:10273026:C:T	0.000194952	-0.678175	2.08022
10273047	chr11:10273047:G:T	0.000121227	-0.866805	1.79376
10273081	chr11:10273081:AT:A	3.93747e-05	-1.1336e-10	-0.197585
10273082	chr11:10273082:T:A	9.9298e-06	-1.57517	-4.07163e-10
10273225	chr11:10273225:G:A	2.3033e-05	-0.552051	-0.181732
10273293	chr11:10273293:C:G	3.69294e-05	-0.772358	0.510658
10273556	chr11:10273556:T:C	2.64174e-05	-0.508776	-0.0879093
10273920	chr11:10273920:T:C	0.000115853	-0.886849	1.76846
10274230	chr11:10274230:C:T	1.39283e-05	-1.1336e-10	-1.23679
10274393	chr11:10274393:GGTTTT:G	2.33888e-05	-0.718451	-4.07163e-10
10274549	chr11:10274549:A:G	2.37571e-05	-0.525603	-0.177225
10274622	chr11:10274622:G:A	1.22049e-05	-1.1336e-10	-1.36887
10274674	chr11:10274674:C:G	1.02858e-05	-0.137394	-1.40255
10274947	chr11:10274947:A:T	0.000809048	-0.92807	3.75322
10275106	chr11:10275106:C:T	3.83587e-06	-1.52771	-0.998599
10275289	chr11:10275289:G:C	9.55478e-06	-0.212985	-1.40068
10275670	chr11:10275670:AAC:A	1.4908e-05	-1.1336e-10	-1.16881
10276133	chr11:10276133:T:C	1.15385e-05	-0.00130251	-1.42372
10276410	chr11:10276410:A:C	2.18389e-05	-0.584561	-0.202456
10276503	chr11:10276503:C:T	3.06487e-05	-0.424217	-0.0239018
10276905	chr11:10276905:G:A	2.89161e-05	-0.42595	-0.0803602
10277078	chr11:10277078:T:C	1.37342e-05	-1.25082	-4.07163e-10
10277162	chr11:10277162:G:A	0.000118685	-1.1336e-10	0.90576
10277200	chr11:10277200:G:A	1.22287e-05	-1.1336e-10	-1.36692
10277229	chr11:10277229:A:T	1.39789e-05	-1.1336e-10	-1.23316
10277774	chr11:10277774:T:C	2.59866e-05	-0.131591	-0.481538
10277917	chr11:10277917:G:A	0.000773341	-1.00231	3.78232
10278024	chr11:10278024:G:A	1.23382e-05	-1.1336e-10	-1.35801
10278590	chr11:10278590:G:A	2.5959e-05	-1.1336e-10	-0.61419
10279248	chr11:10279248:C:T	3.60385e-05	-0.21071	-0.0754123
10279345	chr11:10279345:G:A	1.84387e-05	-0.753454	-0.202805
10279607	chr11:10279607:C:T	1.00935e-05	-0.179444	-1.37938
10279825	chr11:10279825:T:C	1.18217e-05	-1.1336e-10	-1.40077
10279827	chr11:10279827:G:T	3.27578e-05	-0.377035	-0.00453324
10279877	chr11:10279877:C:T	3.91949e-05	-0.14334	-0.0588226
10280018	chr11:10280018:C:T	3.60033e-05	-1.1336e-10	-0.287099
10280261	chr11:10280261:T:C	1.42214e-05	-1.21596	-4.07163e-10
10280317	chr11:10280317:G:T	4.20668e-05	-1.1336e-10	-0.131451
10280773	chr11:10280773:A:G	1.1897e-05	-1.1336e-10	-1.39442
10280843	chr11:10280843:G:C	3.95477e-05	-1.1336e-10	-0.193203
10280991	chr11:10280991:C:T	3.9691e-05	-1.1336e-10	-0.189583
10281327	chr11:10281327:C:T	3.88187e-05	-1.1336e-10	-0.211808
10281630	chr11:10281630:T:C	5.82723e-06	-1.31947	-0.788695
10281731	chr11:10281731:ACCCAGT:A	1.23757e-05	-1.1336e-10	-1.35497
10282178	chr11:10282178:A:G	1.16902e-05	-1.1336e-10	-1.41196
10282199	chr11:10282199:T:C	1.21309e-05	-1.1336e-10	-1.37495
10282498	chr11:10282498:C:T	0.000829007	-1.04902	3.89854
10282701	chr11:10282701:A:G	1.21271e-05	-1.1336e-10	-1.37527
10283348	chr11:10283348:G:GT	1.21732e-05	-1.1336e-10	-1.37147
10283458	chr11:10283458:C:T	5.69306e-06	-1.26544	-0.866019
10283548	chr11:10283548:A:T	2.67301e-05	-0.476433	-0.108486
10284223	chr11:10284223:A:G	3.69529e-05	-1.1336e-10	-0.261065
10284481	chr11:10284481:C:T	8.64626e-05	-0.852174	1.44118
10284782	chr11:10284782:T:C	3.47124e-05	-1.1336e-10	-0.323612
10284898	chr11:10284898:C:G	1.45382e-05	-1.1336e-10	-1.19393
10285227	chr11:10285227:C:T	2.29539e-05	-0.579579	-0.157642
10285334	chr11:10285334:A:G	2.24497e-05	-0.550734	-0.208696
10285335	chr11:10285335:G:C	2.25097e-05	-0.58221	-0.174554
10285682	chr11:10285682:C:A	0.000113337	-1.1336e-10	0.859656
10285800	chr11:10285800:C:T	1.17865e-05	-1.1336e-10	-1.40376
10286054	chr11:10286054:C:T	2.10964e-05	-0.317408	-0.504198
10286283	chr11:10286283:C:T	1.46181e-05	-1.1336e-10	-1.18845
10286332	chr11:10286332:A:G	2.63622e-05	-0.408053	-0.190724
10286862	chr11:10286862:C:T	0.000308974	-0.933492	2.79604
10287206	chr11:10287206:A:G	8.16305e-05	-1.1336e-10	0.531494
10287420	chr11:10287420:T:C	1.45127e-05	-1.1336e-10	-1.19568
10287432	chr11:10287432:T:C	2.29025e-05	-0.751683	0.0122182
10287444	chr11:10287444:G:T	1.33011e-05	-0.61552	-0.667344
10287452	chr11:10287452:T:C	3.63571e-05	-1.1336e-10	-0.27732
10287612	chr11:10287612:AATGT:A	1.7162e-05	0.272606	-1.30062
10287879	chr11:10287879:T:C	1.66564e-05	-0.693359	-0.364558
10287959	chr11:10287959:T:C	1.75438e-05	-1.1336e-10	-1.00601
10288041	chr11:10288041:C:T	3.1463e-05	-0.421896	-4.07163e-10
10288159	chr11:10288159:T:C	4.48856e-05	-1.1336e-10	-0.0665929
10289258	chr11:10289258:T:A	1.39784e-05	-0.759311	-0.473884
10289513	chr11:10289513:A:C	1.28229e-05	-1.31947	-4.07163e-10
10289554	chr11:10289554:A:AG	2.74792e-05	-0.55728	-4.07163e-10
10289790	chr11:10289790:T:A	5.61427e-06	-1.55305	-0.592351
10289926	chr11:10289926:G:A	2.48612e-05	-0.413226	-0.244175
10290002	chr11:10290002:C:T	1.19185e-05	-1.1336e-10	-1.39262
10290242	chr11:10290242:T:C	2.47737e-05	-0.429057	-0.23187
10290276	chr11:10290276:T:C	1.32422e-05	-1.1336e-10	-1.2873
10290338	chr11:10290338:C:CA	2.5335e-05	-1.1336e-10	-0.638524
10290443	chr11:10290443:G:A	1.48983e-05	-1.1336e-10	-1.16946
10290756	chr11:10290756:T:C	5.51066e-05	-1.1336e-10	0.13856
10291708	chr11:10291708:T:C	1.22028e-05	-1.1336e-10	-1.36905
10291801	chr11:10291801:A:G	1.24299e-05	-1.1336e-10	-1.3506
10291810	chr11:10291810:G:A	4.32412e-05	-1.1336e-10	-0.103916
10292447	chr11:10292447:C:T	1.7087e-05	-1.1336e-10	-1.03239
10293236	chr11:10293236:G:T	6.54828e-05	-1.1336e-10	0.311079
10295152	chr11:10295152:C:T	5.74342e-05	-1.1336e-10	0.179931
10295169	chr11:10295169:T:C	0.000481358	-0.832577	3.13848
10296179	chr11:10296179:G:T	1.16961e-05	-1.1336e-10	-1.41145
10296450	chr11:10296450:T:TA	0.000566525	-1.1336e-10	2.46881
10296596	chr11:10296596:T:C	0.00073514	-0.922886	3.65224
10296599	chr11:10296599:T:C	2.99373e-05	-0.37827	-0.0933342
10296740	chr11:10296740:T:G	3.49487e-05	-0.103917	-0.212912
10297776	chr11:10297776:C:T	0.00041925	-0.802711	2.97047
10298615	chr11:10298615:G:A	0.000353518	-0.834544	2.83177
10298926	chr11:10298926:A:T	2.0351e-05	-1.1336e-10	-0.85758
10299061	chr11:10299061:A:G	0.000133996	0.668987	0.358114
10299251	chr11:10299251:T:C	1.35106e-05	-1.1336e-10	-1.26724
10299285	chr11:10299285:T:C	1.55749e-05	-0.503328	-0.621718
10299378	chr11:10299378:G:A	8.61344e-05	-1.1336e-10	0.5852
10299588	chr11:10299588:T:C	1.98488e-05	-1.1336e-10	-0.882567
10299762	chr11:10299762:C:G	4.74477e-06	-1.57239	-0.74128
10299801	chr11:10299801:A:G	1.46084e-05	-0.626551	-0.562565
10300235	chr11:10300235:G:A	0.000341929	-1.1336e-10	1.9639
10300516	chr11:10300516:T:A	5.93458e-05	-1.1336e-10	0.212672
10300895	chr11:10300895:T:C	0.000389048	-0.812013	2.90501
10301024	chr11:10301024:A:G	4.43714e-05	-1.1336e-10	-0.0781147
10301173	chr11:10301173:A:G	0.0358587	0.3843	6.23233
10301197	chr11:10301197:A:G	7.88671e-06	-0.756856	-1.04867
10301931	chr11:10301931:A:G	2.73184e-05	-0.425619	-0.137528
10302281	chr11:10302281:C:T	0.000386107	0.299269	1.78614
10302312	chr11:10302312:A:C	0.000373965	-0.857709	2.91116
10302324	chr11:10302324:C:T	0.000367035	-0.876416	2.91116
10302514	chr11:10302514:A:G	1.69649e-05	-0.530268	-0.509294
10302644	chr11:10302644:T:C	0.000327861	0.710799	1.21108
10303111	chr11:10303111:T:C	2.47526e-06	-1.57142	-1.39294
10303229	chr11:10303229:G:C	2.08675e-05	-1.1336e-10	-0.832514
10303258	chr11:10303258:G:C	4.95696e-05	-1.1336e-10	0.0326681
10304144	chr11:10304144:G:T	1.40247e-05	-1.1336e-10	-1.22989
10304584	chr11:10304584:C:T	1.39806e-05	-1.1336e-10	-1.23304
10304974	chr11:10304974:G:A	1.69154e-05	-1.04248	-4.07163e-10
10305294	chr11:10305294:A:C	4.14567e-05	-1.1336e-10	-0.14606
10306000	chr11:10306000:C:G	0.000169778	-1.1336e-10	1.26378
10306173	chr11:10306173:C:G	3.63232e-05	-1.1336e-10	-0.278254
10306337	chr11:10306337:C:G	1.5015e-05	-1.1336e-10	-1.16166
10307200	chr11:10307200:T:TC	6.79082e-06	-0.531785	-1.42335
10307220	chr11:10307220:A:G	0.000274546	-1.1336e-10	1.74441
10307335	chr11:10307335:T:C	2.56973e-05	-1.1336e-10	-0.624322
10307697	chr11:10307697:T:C	1.39665e-05	-1.23405	-4.07163e-10
10308138	chr11:10308138:C:T	2.71568e-05	-1.1336e-10	-0.569081
10308189	chr11:10308189:T:C	5.46309e-05	-1.1336e-10	0.129891
10308278	chr11:10308278:CT:C	2.28878e-05	-1.1336e-10	-0.740105
10308498	chr11:10308498:A:G	9.16837e-06	-0.967231	-0.687719
10308701	chr11:10308701:A:G	1.19909e-05	-1.38656	-4.07163e-10
10308747	chr11:10308747:C:A	3.14723e-05	-1.1336e-10	-0.421603
10308902	chr11:10308902:T:TA	8.8011e-06	-0.989099	-0.706733
10308908	chr11:10308908:A:G	9.81512e-05	-1.08556	1.80136
10309764	chr11:10309764:G:A	0.000172828	2.01612	-0.734537
10310023	chr11:10310023:C:T	3.21939e-06	-1.55887	-1.14265
10310051	chr11:10310051:C:T	1.22007e-05	-1.1336e-10	-1.36922
10310117	chr11:10310117:A:C	0.00129946	0.309798	2.9892
10310706	chr11:10310706:TC:T	0.000148975	-1.1336e-10	1.13307
10310742	chr11:10310742:G:T	0.000260374	-1.01447	2.70588
10311455	chr11:10311455:C:T	1.63539e-05	-1.1336e-10	-1.07624
10311836	chr11:10311836:A:G	3.45161e-06	-1.43772	-1.19415
10311847	chr11:10311847:G:A	2.3528e-05	-1.1336e-10	-0.712516
10312302	chr11:10312302:T:C	8.39253e-06	-0.885351	-0.858016
10312963	chr11:10312963:C:T	1.27494e-05	-1.32523	-4.07163e-10
10313321	chr11:10313321:T:C	2.73891e-05	-1.1336e-10	-0.560564
10313587	chr11:10313587:G:T	1.18059e-05	-1.13897	-0.263138
10314054	chr11:10314054:T:G	0.000337948	-0.923761	2.87594
10314115	chr11:10314115:G:A	0.000313443	-0.969386	2.84629
10314153	chr11:10314153:T:G	1.10086e-05	-0.476586	-0.995449
10315112	chr11:10315112:T:G	3.98064e-05	-1.1336e-10	-0.186682
10315337	chr11:10315337:G:A	7.53172e-06	-0.515593	-1.33599
10315471	chr11:10315471:G:A	6.01864e-06	-0.651807	-1.42404
10315631	chr11:10315631:G:A	2.83328e-05	-0.526689	-4.07163e-10
10315695	chr11:10315695:G:C	6.16559e-06	-0.693943	-1.35778
10315851	chr11:10315851:A:G	9.08259e-06	-0.677997	-0.986353
10316060	chr11:10316060:T:G	2.65385e-05	-1.1336e-10	-0.592113
10316080	chr11:10316080:G:T	1.20806e-05	-1.37911	-4.07163e-10
10316093	chr11:10316093:T:C	1.02818e-05	-0.529686	-1.01065
10316933	chr11:10316933:C:T	1.00282e-05	-1.56531	-4.07163e-10
10317217	chr11:10317217:A:T	1.15549e-05	-0.870469	-0.553129
10317587	chr11:10317587:G:A	2.59972e-05	-0.423442	-0.189278
10317852	chr11:10317852:T:C	4.48581e-05	-1.1336e-10	-0.0672042
10318221	chr11:10318221:A:G	1.36688e-05	-0.450122	-0.805473
10318289	chr11:10318289:T:C	7.42583e-05	-1.1336e-10	0.436841
10318520	chr11:10318520:C:T	4.77259e-05	-1.1336e-10	-0.0052346
10318532	chr11:10318532:G:A	1.13658e-05	-1.4401	-4.07163e-10
10318876	chr11:10318876:C:T	1.99e-05	-0.547007	-0.332983
10319395	chr11:10319395:T:C	4.98824e-05	-1.1336e-10	0.0389589
10320458	chr11:10320458:A:G	0.000388414	-1.1336e-10	2.09136
10320979	chr11:10320979:A:G	0.000105069	-1.1336e-10	0.783909
10321615	chr11:10321615:G:A	5.93742e-05	-1.03071	1.24386
10321894	chr11:10321894:G:C	7.21359e-05	-1.1336e-10	0.407842
10321976	chr11:10321976:T:G	4.45035e-05	-1.1336e-10	-0.0751403
10322434	chr11:10322434:C:T	0.000292156	-0.756747	2.56332
10322910	chr11:10322910:A:G	1.27675e-05	-1.1336e-10	-1.32381
10323241	chr11:10323241:G:A	2.87037e-06	-1.45243	-1.36384
10323363	chr11:10323363:T:G	4.31728e-05	-1.1336e-10	-0.105498
10323436	chr11:10323436:A:G	7.21453e-05	-1.1336e-10	0.407973
10324987	chr11:10324987:C:T	5.22339e-05	-1.1336e-10	0.0850229
10325331	chr11:10325331:G:T	1.16681e-05	-0.437671	-0.97618
10325447	chr11:10325447:T:G	0.00016862	-1.0495	2.30643
10325583	chr11:10325583:G:A	5.88232e-06	-1.44314	-0.655617
10326023	chr11:10326023:G:A	6.9184e-05	-1.1336e-10	0.366061
10326106	chr11:10326106:GA:G	0.000366744	-0.961322	2.99528
10327168	chr11:10327168:T:C	9.98096e-05	-1.03721	1.76976
10329084	chr11:10329084:A:G	7.35905e-06	-0.455035	-1.41974
10329540	chr11:10329540:A:C	1.58781e-05	-1.1336e-10	-1.10577
10329798	chr11:10329798:A:G	0.000261813	-0.971526	2.66845
10329875	chr11:10329875:TG:T	0.000321814	-0.983728	2.88699
10330628	chr11:10330628:C:G	8.13003e-06	-0.692677	-1.08247
10330748	chr11:10330748:A:G	5.99952e-06	-0.682368	-1.39666
10330813	chr11:10330813:G:T	1.30165e-05	-1.19437	-0.110127
10331208	chr11:10331208:G:T	5.26056e-05	-1.1336e-10	0.0921127
10332170	chr11:10332170:G:A	3.29072e-06	-1.26432	-1.41528
10332183	chr11:10332183:G:A	1.66647e-05	-0.734495	-0.32292
10332198	chr11:10332198:A:G	1.63766e-05	-0.732055	-0.342802
10332461	chr11:10332461:T:C	4.10948e-06	-1.15062	-1.30679
10332602	chr11:10332602:C:T	6.4977e-06	-0.641672	-1.35759
10332653	chr11:10332653:T:G	5.99187e-06	-0.707165	-1.37314
10332896	chr11:10332896:G:A	1.15715e-05	-1.1336e-10	-1.42216
10333363	chr11:10333363:G:A	7.90592e-06	-0.534739	-1.26836
10333460	chr11:10333460:T:A	1.56513e-05	-1.1336e-10	-1.12015
10333598	chr11:10333598:A:G	3.89301e-05	-1.1336e-10	-0.208942
10333634	chr11:10333634:G:A	3.69956e-06	-1.1553	-1.40719
10334041	chr11:10334041:C:T	5.90323e-06	-0.75619	-1.33902
10335481	chr11:10335481:A:G	4.57386e-06	-1.13792	-1.21243
10335807	chr11:10335807:G:A	1.74033e-05	-0.688948	-0.325102
10336025	chr11:10336025:C:T	6.20623e-06	-0.724134	-1.32102
10336356	chr11:10336356:G:A	9.91485e-06	-0.171813	-1.40486
10336592	chr11:10336592:A:T	6.54941e-06	-0.67371	-1.31763
10336598	chr11:10336598:A:G	6.43794e-06	-0.697954	-1.31055
10336619	chr11:10336619:G:A	6.54594e-06	-0.685854	-1.30601
10336912	chr11:10336912:C:T	6.50481e-06	-0.699852	-1.29831
10336993	chr11:10336993:G:A	1.87176e-05	0.342396	-1.28364
10337119	chr11:10337119:T:G	1.36115e-05	-1.1336e-10	-1.25979
10337241	chr11:10337241:G:A	5.43506e-06	-0.760515	-1.41732
10337303	chr11:10337303:G:A	1.41758e-05	-1.1336e-10	-1.21917
10337367	chr11:10337367:C:T	2.97742e-05	-1.1336e-10	-0.477066
10337501	chr11:10337501:A:G	1.10484e-05	-1.46842	-4.07163e-10
10337712	chr11:10337712:GGAGA:G	5.78771e-06	-0.886001	-1.22897
10337794	chr11:10337794:T:C	6.45238e-06	-0.759292	-1.24697
10337868	chr11:10337868:A:T	5.6114e-06	-0.878553	-1.26736
10337955	chr11:10337955:G:A	0.000130967	2.36891	-1.36467
10338614	chr11:10338614:A:G	4.08141e-06	-1.29113	-1.17314
10339387	chr11:10339387:A:T	2.30145e-05	0.403565	-1.13815
10339397	chr11:10339397:A:G	1.16258e-05	-1.1336e-10	-1.41748
10339753	chr11:10339753:G:T	1.70976e-05	-0.441805	-0.589965
10339904	chr11:10339904:T:C	6.7937e-06	-0.839711	-1.115
10339962	chr11:10339962:A:G	6.47733e-06	-0.703427	-1.29897
10340296	chr11:10340296:A:G	1.18722e-05	-1.1336e-10	-1.39651
10340344	chr11:10340344:G:A	1.06675e-05	-0.17581	-1.3277
10340423	chr11:10340423:A:G	5.01002e-06	-0.906587	-1.35268
10340850	chr11:10340850:T:G	1.57722e-05	0.308018	-1.42048
10340903	chr11:10340903:A:G	9.10171e-06	-0.248424	-1.41382
10341458	chr11:10341458:C:A	3.60216e-05	-1.1336e-10	-0.28659
10341610	chr11:10341610:A:G	8.77369e-06	-0.648386	-1.05057
10341680	chr11:10341680:G:A	1.29714e-05	-1.14094	-0.167022
10341687	chr11:10341687:T:G	1.15397e-05	-1.06522	-0.359696
10341704	chr11:10341704:T:C	1.06095e-05	-1.09473	-0.414222
10341724	chr11:10341724:G:C	5.93021e-06	-0.740678	-1.34997
10342807	chr11:10342807:G:A	1.32013e-05	-1.1336e-10	-1.29039
10343416	chr11:10343416:G:A	6.01235e-06	-0.739263	-1.33763
10343446	chr11:10343446:G:A	4.6368e-06	-0.935394	-1.40129
10343480	chr11:10343480:T:A	3.72988e-05	-1.1336e-10	-0.251747
10343497	chr11:10343497:A:T	1.41702e-05	0.185741	-1.40531
10343547	chr11:10343547:A:G	9.85075e-06	-0.966468	-0.616694
10343580	chr11:10343580:C:T	0.000494219	2.33227	-4.07163e-10
10343695	chr11:10343695:T:G	1.21484e-05	-0.94499	-0.428521
10343925	chr11:10343925:G:T	4.64375e-06	-0.913327	-1.42186
10343969	chr11:10343969:A:G	9.97649e-06	-1.57048	-4.07163e-10
10344101	chr11:10344101:T:C	4.20168e-05	-1.1336e-10	-0.13264
10344768	chr11:10344768:T:C	7.81935e-06	-1.47402	-0.34009
10344915	chr11:10344915:A:G	8.2959e-06	-1.0442	-0.710751
10344975	chr11:10344975:G:A	9.45215e-06	-1.03866	-0.585808
10345056	chr11:10345056:A:G	8.52233e-06	-0.628708	-1.09931
10345099	chr11:10345099:T:C	3.64109e-05	-1.1336e-10	-0.275841
10345326	chr11:10345326:AAAAC:A	1.34863e-05	0.130617	-1.39965
10345504	chr11:10345504:A:G	1.30672e-05	-1.1336e-10	-1.3006
10345522	chr11:10345522:G:T	9.53865e-05	-0.979426	1.66665
10345726	chr11:10345726:A:G	5.77195e-06	-0.738398	-1.3793
10345729	chr11:10345729:A:G	1.15638e-05	-1.1336e-10	-1.42283
10345812	chr11:10345812:T:C	7.40794e-05	-1.1336e-10	0.434428
10345820	chr11:10345820:T:C	1.03327e-05	-0.933842	-0.601554
10346177	chr11:10346177:T:A	1.16068e-05	-1.1336e-10	-1.41912
10346197	chr11:10346197:C:G	1.18324e-05	-1.1336e-10	-1.39987
10346447	chr11:10346447:A:G	1.72448e-05	-1.1336e-10	-1.0232
10346583	chr11:10346583:T:C	2.42359e-05	-1.1336e-10	-0.682876
10346889	chr11:10346889:T:C	0.000256197	-1.1336e-10	1.67524
10347276	chr11:10347276:T:C	3.09872e-06	-1.34013	-1.39959
10347413	chr11:10347413:T:C	1.41963e-05	-1.21773	-4.07163e-10
10347429	chr11:10347429:A:G	9.84931e-06	-0.488046	-1.09526
10347436	chr11:10347436:C:G	1.06583e-05	-0.456564	-1.0478
10347649	chr11:10347649:TG:T	9.73442e-06	-0.230636	-1.3644
10347684	chr11:10347684:T:C	1.683e-05	-1.1336e-10	-1.04755
10347699	chr11:10347699:C:A	1.01495e-05	-1.55329	-4.07163e-10
10347793	chr11:10347793:C:A	2.77472e-05	0.70414	-1.25171
10348077	chr11:10348077:C:G	2.11736e-05	-0.817955	-4.07163e-10
10348081	chr11:10348081:C:CT	6.59854e-06	-0.621819	-1.36204
10348085	chr11:10348085:G:C	6.65437e-06	-0.613028	-1.36241
10348253	chr11:10348253:A:G	4.25527e-05	-1.1336e-10	-0.119965
10348387	chr11:10348387:A:G	6.88551e-06	-0.535708	-1.40558
10348546	chr11:10348546:T:A	3.26837e-06	-1.30289	-1.38353
10348572	chr11:10348572:C:T	3.85509e-05	-0.21873	-4.07163e-10
10349087	chr11:10349087:T:C	6.58652e-06	-0.742274	-1.24341
10349128	chr11:10349128:A:T	6.40111e-06	-0.693424	-1.32081
10349562	chr11:10349562:C:T	7.21816e-06	-0.6124	-1.28171
10349871	chr11:10349871:T:C	1.20678e-05	-1.1336e-10	-1.38017
10350067	chr11:10350067:G:A	1.00536e-05	-1.13738	-0.425398
10350130	chr11:10350130:A:G	6.23169e-06	-1.20868	-0.832382
10350807	chr11:10350807:G:A	2.43301e-05	-1.1336e-10	-0.678993
10351169	chr11:10351169:A:G	1.19038e-05	-1.1336e-10	-1.39385
10351226	chr11:10351226:CAT:C	1.19349e-05	-1.1336e-10	-1.39125
10351648	chr11:10351648:G:A	1.13845e-05	-1.43846	-4.07163e-10
10351697	chr11:10351697:G:A	1.16415e-05	-1.1336e-10	-1.41613
10351769	chr11:10351769:G:T	1.15542e-05	-1.1336e-10	-1.42366
10351892	chr11:10351892:G:A	1.18637e-05	-1.1336e-10	-1.39723
10352145	chr11:10352145:G:T	1.17464e-05	-1.1336e-10	-1.40716
10352247	chr11:10352247:T:C	1.16089e-05	-1.1336e-10	-1.41894
10352949	chr11:10352949:A:G	1.16057e-05	-1.1336e-10	-1.41922
10353029	chr11:10353029:A:T	1.12557e-05	-0.0759954	-1.37384
10353110	chr11:10353110:C:T	1.21724e-05	-1.1336e-10	-1.37154
10353165	chr11:10353165:T:C	2.51847e-06	-1.52304	-1.42402
10353288	chr11:10353288:G:GTC	2.63162e-05	0.340364	-0.94089
10353306	chr11:10353306:T:C	1.18636e-05	-1.1336e-10	-1.39723
10353488	chr11:10353488:A:G	1.15511e-05	-1.1336e-10	-1.42393
10353808	chr11:10353808:A:C	3.74831e-06	-1.46396	-1.08545
10353855	chr11:10353855:CTTG:C	1.22836e-05	-1.1336e-10	-1.36244
10353904	chr11:10353904:G:A	1.31584e-05	-1.06237	-0.231273
10353989	chr11:10353989:T:C	5.01835e-05	0.371057	-0.326079
10354183	chr11:10354183:C:G	1.81148e-05	-1.1336e-10	-0.973979
10354233	chr11:10354233:G:A	1.43337e-05	-1.1336e-10	-1.2081
10354304	chr11:10354304:A:G	1.52103e-05	-1.1336e-10	-1.14874
10354352	chr11:10354352:C:T	7.56378e-05	-0.493601	0.948848
10354361	chr11:10354361:C:G	1.21957e-05	-1.1336e-10	-1.36963
10354873	chr11:10354873:G:A	1.03588e-05	-1.54546	0.0125839
10355203	chr11:10355203:G:A	1.37949e-05	-1.24641	-4.07163e-10
10355597	chr11:10355597:A:G	1.0986e-05	-1.47409	-4.07163e-10
10355628	chr11:10355628:A:T	4.47138e-06	-0.976279	-1.39673
10355711	chr11:10355711:T:G	4.76692e-06	-0.925398	-1.38361
10355740	chr11:10355740:A:G	4.33342e-06	-1.01346	-1.39089
10355887	chr11:10355887:T:C	4.96239e-06	-0.980177	-1.28864
10355951	chr11:10355951:A:G	4.34717e-06	-1.00965	-1.39154
10356352	chr11:10356352:C:A	4.0696e-06	-1.07834	-1.38883
10356762	chr11:10356762:A:G	5.17536e-06	-0.84215	-1.38465
10356787	chr11:10356787:T:G	5.44264e-06	-0.793499	-1.38295
10356851	chr11:10356851:G:A	1.16012e-05	-1.1336e-10	-1.4196
10356854	chr11:10356854:A:G	8.63374e-05	-1.1336e-10	0.587554
10356884	chr11:10356884:G:A	1.66496e-05	-1.1336e-10	-1.05832
10357214	chr11:10357214:TG:T	3.54586e-06	-1.33501	-1.26992
10357266	chr11:10357266:C:T	5.44444e-06	-0.808897	-1.36722
10357293	chr11:10357293:A:G	5.53962e-06	-0.784529	-1.37425
10357333	chr11:10357333:G:A	1.97053e-05	-1.1336e-10	-0.889822
10357549	chr11:10357549:A:C	5.79441e-06	-0.849281	-1.26453
10357906	chr11:10357906:T:C	6.43266e-05	0.293264	-4.07163e-10
10358223	chr11:10358223:T:C	2.18419e-05	-0.944961	0.158083
10358259	chr11:10358259:A:G	5.47473e-06	-0.790798	-1.37977
10358405	chr11:10358405:T:A	5.69774e-06	-0.750057	-1.38058
10358514	chr11:10358514:A:G	1.06217e-05	-1.50781	-4.07163e-10
10358676	chr11:10358676:G:A	1.20661e-05	0.0248018	-1.40511
10358841	chr11:10358841:C:T	9.66147e-06	-0.823678	-0.778886
10358973	chr11:10358973:G:A	1.15523e-05	-1.1336e-10	-1.42382
10359156	chr11:10359156:T:G	5.9848e-06	-0.697354	-1.38413
10359228	chr11:10359228:A:G	5.724e-06	-0.743897	-1.38214
10359281	chr11:10359281:C:A	3.5752e-06	-1.30365	-1.29303
10359311	chr11:10359311:G:A	5.80653e-06	-0.736617	-1.37511
10359844	chr11:10359844:ATAACTT:A	5.66973e-06	-0.737455	-1.39811
10360144	chr11:10360144:C:A	2.20773e-05	-1.1336e-10	-0.776161
10360212	chr11:10360212:G:T	1.15522e-05	-1.1336e-10	-1.42383
10360219	chr11:10360219:A:T	3.5846e-06	-1.31091	-1.28315
10360637	chr11:10360637:T:C	5.4656e-06	-0.932651	-1.23958
10360735	chr11:10360735:A:G	5.36975e-06	-0.799836	-1.39009
10360746	chr11:10360746:A:G	1.29825e-05	-1.1336e-10	-1.30711
10361377	chr11:10361377:G:T	5.53253e-06	-0.771385	-1.38868
10361499	chr11:10361499:T:A	5.4595e-06	-0.807103	-1.36625
10361593	chr11:10361593:G:A	5.60723e-06	-0.761376	-1.38528
10361619	chr11:10361619:A:G	1.31262e-05	-1.1336e-10	-1.2961
10361622	chr11:10361622:G:A	1.15937e-05	-1.1336e-10	-1.42025
10361694	chr11:10361694:A:C	5.02546e-06	-0.852031	-1.40416
10361698	chr11:10361698:A:C	5.97344e-06	-0.670798	-1.41259
10361775	chr11:10361775:AGT:A	3.47463e-06	-1.31092	-1.3143
10361835	chr11:10361835:G:A	5.47432e-06	-0.788777	-1.38187
10361880	chr11:10361880:C:T	5.62392e-06	-0.779767	-1.36391
10361889	chr11:10361889:G:A	3.0495e-06	-1.3819	-1.37383
10361995	chr11:10361995:A:G	1.22404e-05	-0.835524	-0.530442
10362202	chr11:10362202:TA:T	5.77944e-06	-0.753109	-1.36329
10362397	chr11:10362397:G:A	5.68383e-05	0.169501	-4.07163e-10
10362756	chr11:10362756:G:A	3.16474e-06	-1.57548	-1.14316
10362893	chr11:10362893:T:C	1.15505e-05	-1.1336e-10	-1.42398
10363036	chr11:10363036:T:C	1.42054e-05	0.121592	-1.33868
10363219	chr11:10363219:C:A	1.2131e-05	-1.1336e-10	-1.37494
10363242	chr11:10363242:T:G	5.01313e-06	-0.843167	-1.41548
10363325	chr11:10363325:A:G	5.79235e-06	-0.737455	-1.37672
10363364	chr11:10363364:A:G	4.79437e-06	-0.92685	-1.37642
10363421	chr11:10363421:G:A	9.30844e-06	-0.224213	-1.41557
10363830	chr11:10363830:A:G	4.25808e-06	-1.05937	-1.36252
10363872	chr11:10363872:A:G	1.1887e-05	-1.39527	-4.07163e-10
10363925	chr11:10363925:T:G	1.32033e-05	-1.1336e-10	-1.29024
10364536	chr11:10364536:T:A	4.51798e-06	-0.984074	-1.37857
10364599	chr11:10364599:C:T	1.23263e-05	-1.1336e-10	-1.35898
10364927	chr11:10364927:C:T	1.96855e-05	-1.1336e-10	-0.890826
10364929	chr11:10364929:T:C	1.72931e-05	-1.1336e-10	-1.0204
10365236	chr11:10365236:C:T	1.57488e-05	-1.1336e-10	-1.11395
10365404	chr11:10365404:C:A	9.88644e-05	-1.1336e-10	0.72304
10365908	chr11:10365908:A:G	1.30851e-05	-1.1336e-10	-1.29924
10366136	chr11:10366136:G:C	1.47553e-05	-1.1336e-10	-1.17911
10366286	chr11:10366286:T:C	3.74535e-06	-1.34636	-1.20383
10366865	chr11:10366865:G:A	1.3974e-05	-1.1336e-10	-1.23351
10366952	chr11:10366952:T:C	1.1574e-05	-1.1336e-10	-1.42194
10367235	chr11:10367235:A:G	1.5746e-05	-0.0657501	-1.04837
10367462	chr11:10367462:T:G	1.93767e-05	-1.1336e-10	-0.906635
10367566	chr11:10367566:C:T	5.5925e-05	-1.1336e-10	0.153303
10367901	chr11:10367901:G:C	1.0962e-05	-0.269955	-1.20632
10368089	chr11:10368089:G:A	1.91065e-05	-1.1336e-10	-0.920679
10368346	chr11:10368346:T:C	1.20665e-05	-1.1336e-10	-1.38027
10368691	chr11:10368691:A:G	1.19906e-05	-1.1336e-10	-1.38659
10368799	chr11:10368799:G:C	1.24135e-05	-0.25083	-1.1011
10368954	chr11:10368954:G:T	3.56457e-06	-1.19685	-1.40281
10369230	chr11:10369230:G:T	1.23929e-05	-1.1336e-10	-1.35359
10369251	chr11:10369251:T:G	3.95563e-05	-1.1336e-10	-0.192984
10369451	chr11:10369451:A:G	1.57814e-05	0.0205864	-1.13247
10369471	chr11:10369471:C:A	3.99666e-05	-1.1336e-10	-0.182664
10369497	chr11:10369497:C:A	3.39957e-05	0.798983	-1.14346
10369500	chr11:10369500:G:A	1.22156e-05	-1.1336e-10	-1.368
10369698	chr11:10369698:G:A	1.78029e-05	-1.1336e-10	-0.991346
10369944	chr11:10369944:G:A	1.17791e-05	-1.1336e-10	-1.40439
10370014	chr11:10370014:C:T	0.000165306	1.23709	-4.07163e-10
10370130	chr11:10370130:A:T	1.13316e-05	-1.44311	-4.07163e-10
10370147	chr11:10370147:A:T	1.49972e-05	-1.1336e-10	-1.16285
10370333	chr11:10370333:C:T	1.25474e-05	-0.268881	-1.07231
10370825	chr11:10370825:C:G	3.16765e-06	-1.42081	-1.29691
10370890	chr11:10370890:C:T	4.17628e-06	-1.38051	-1.06077
10371043	chr11:10371043:C:G	2.89253e-06	-1.54389	-1.26469
10371694	chr11:10371694:C:T	1.65758e-05	-1.1336e-10	-1.06276
10371857	chr11:10371857:G:A	1.44283e-05	-1.1336e-10	-1.20152
10371900	chr11:10371900:C:T	3.41121e-06	-1.54495	-1.09869
10371921	chr11:10371921:G:A	2.56549e-06	-1.57242	-1.35614
10372244	chr11:10372244:T:C	1.00257e-05	-1.56555	-4.07163e-10
10372326	chr11:10372326:A:G	6.14837e-06	-0.862955	-1.19157
10373342	chr11:10373342:T:C	1.63648e-05	-1.1336e-10	-1.07558
10373413	chr11:10373413:G:A	2.62168e-06	-1.57401	-1.33289
10373659	chr11:10373659:G:A	3.31888e-05	-1.1336e-10	-0.368497
10373688	chr11:10373688:T:C	1.42744e-05	-1.21224	-4.07163e-10
10373898	chr11:10373898:TTTTTTA:T	5.17526e-06	-1.5218	-0.705019
10373914	chr11:10373914:T:G	1.33871e-05	-1.1336e-10	-1.27642
10374050	chr11:10374050:A:G	1.04388e-05	-1.52518	-4.07163e-10
10374186	chr11:10374186:A:G	1.28307e-05	-1.1336e-10	-1.31887
10374247	chr11:10374247:T:C	1.0346e-05	-1.5341	-4.07163e-10
10374331	chr11:10374331:T:G	1.98816e-05	-1.1336e-10	-0.880915
10374590	chr11:10374590:T:C	1.06762e-05	-1.50269	-4.07163e-10
10374715	chr11:10374715:C:G	3.23826e-05	-1.1336e-10	-0.393087
10374744	chr11:10374744:C:T	2.93171e-05	-1.1336e-10	-0.492539
10374796	chr11:10374796:T:C	2.93442e-05	-1.1336e-10	-0.491614
10375044	chr11:10375044:A:G	1.09115e-05	-1.48089	-4.07163e-10
10375293	chr11:10375293:A:G	1.04628e-05	-1.52289	-4.07163e-10
10375793	chr11:10375793:C:T	2.78718e-06	-1.51728	-1.3284
10375906	chr11:10375906:C:T	1.22971e-05	-1.1336e-10	-1.36135
10376348	chr11:10376348:G:A	1.00534e-05	-1.5628	-4.07163e-10
10376390	chr11:10376390:C:T	1.1946e-05	-1.1336e-10	-1.39031
10376646	chr11:10376646:A:G	3.71533e-06	-1.46218	-1.09606
10376704	chr11:10376704:C:T	1.25681e-05	-1.1336e-10	-1.33955
10376726	chr11:10376726:C:T	3.86314e-06	-1.49848	-1.02075
10376759	chr11:10376759:G:A	3.65401e-06	-1.48362	-1.09127
10376971	chr11:10376971:C:A	3.34924e-06	-1.50613	-1.15585
10377038	chr11:10377038:A:T	3.45612e-06	-1.48275	-1.14781
10377418	chr11:10377418:G:A	2.85283e-06	-1.42204	-1.40036
10377542	chr11:10377542:C:A	1.41857e-05	-1.1336e-10	-1.21847
10377574	chr11:10377574:C:T	3.7449e-06	-1.52021	-1.0301
10377621	chr11:10377621:G:A	2.82554e-06	-1.43168	-1.40033
10377829	chr11:10377829:G:A	3.50915e-06	-1.47647	-1.13886
10377933	chr11:10377933:A:G	5.34726e-06	-1.56797	-0.626157
10378172	chr11:10378172:T:C	2.58707e-05	-1.1336e-10	-0.617598
10378867	chr11:10378867:C:T	2.684e-06	-1.52151	-1.36189
10379400	chr11:10379400:C:T	1.02563e-05	-1.54282	-4.07163e-10
10379692	chr11:10379692:A:G	1.23746e-05	-1.1336e-10	-1.35506
10380231	chr11:10380231:C:CT	1.44079e-05	-1.29097	0.088037
10380310	chr11:10380310:T:G	2.96122e-06	-1.51174	-1.27337
10380431	chr11:10380431:A:G	1.21636e-05	-1.1336e-10	-1.37226
10381057	chr11:10381057:G:T	1.52024e-05	-1.1336e-10	-1.14926
10381147	chr11:10381147:C:A	2.62615e-06	-1.48945	-1.41574
10381179	chr11:10381179:G:A	2.93357e-06	-1.37057	-1.42392
10381258	chr11:10381258:C:A	1.39174e-05	-1.1336e-10	-1.23757
10381445	chr11:10381445:T:C	1.40586e-05	-1.1336e-10	-1.22748
10381598	chr11:10381598:C:T	1.22294e-05	-1.1336e-10	-1.36687
10381992	chr11:10381992:T:G	2.97532e-06	-1.51221	-1.26815
10382030	chr11:10382030:A:G	2.99675e-06	-1.51409	-1.25909
10382178	chr11:10382178:A:C	2.9884e-06	-1.51838	-1.2576
10382210	chr11:10382210:G:A	1.16404e-05	-1.1336e-10	-1.41623
10382708	chr11:10382708:C:CTGAG	3.09485e-06	-1.51008	-1.23089
10382835	chr11:10382835:T:C	2.66434e-06	-1.4727	-1.41806
10382851	chr11:10382851:C:T	9.9574e-06	-1.57239	-4.07163e-10
10382938	chr11:10382938:C:G	1.22574e-05	-1.1336e-10	-1.36458
10383144	chr11:10383144:A:G	1.43409e-05	-1.1336e-10	-1.20759
10383190	chr11:10383190:G:C	1.20141e-05	-1.1336e-10	-1.38463
10383211	chr11:10383211:CA:C	3.00918e-06	-1.49101	-1.27803
10383374	chr11:10383374:A:C	1.15827e-05	-1.1336e-10	-1.4212
10383724	chr11:10383724:G:A	3.5641e-05	-1.1336e-10	-0.297212
10384088	chr11:10384088:T:G	1.31985e-05	-1.1336e-10	-1.29061
10384146	chr11:10384146:C:T	2.73812e-06	-1.48973	-1.37371
10384203	chr11:10384203:G:A	1.04433e-05	-1.52475	-4.07163e-10
10384225	chr11:10384225:G:C	1.05809e-05	-1.51166	-4.07163e-10
10384733	chr11:10384733:C:T	3.63112e-06	-1.42203	-1.15913
10384738	chr11:10384738:A:G	3.00045e-05	-1.1336e-10	-0.469362
10384901	chr11:10384901:G:A	3.64134e-06	-1.43916	-1.13919
10384908	chr11:10384908:G:A	3.79452e-06	-1.40424	-1.13291
10384917	chr11:10384917:T:C	3.77183e-06	-1.41494	-1.12821
10384972	chr11:10384972:A:G	3.73649e-06	-1.41386	-1.1387
10385023	chr11:10385023:A:G	3.42261e-06	-1.41865	-1.22165
10385031	chr11:10385031:C:T	1.08573e-05	-1.48587	-4.07163e-10
10385101	chr11:10385101:A:T	1.09751e-05	-0.0522524	-1.42283
10385150	chr11:10385150:T:A	3.75714e-06	-1.41686	-1.13019
10385153	chr11:10385153:A:G	3.7305e-06	-1.42545	-1.12872
10385378	chr11:10385378:C:T	3.64524e-06	-1.43275	-1.14454
10385408	chr11:10385408:A:G	1.4169e-05	-1.1336e-10	-1.21965
10385535	chr11:10385535:C:G	3.70958e-06	-1.41221	-1.14758
10385794	chr11:10385794:A:G	1.38739e-05	-1.1336e-10	-1.2407
10386109	chr11:10386109:G:T	3.87073e-06	-1.47799	-1.03928
10386188	chr11:10386188:T:C	1.41733e-05	-1.1336e-10	-1.21935
10386408	chr11:10386408:T:C	4.41082e-06	-1.38936	-0.997288
10386460	chr11:10386460:A:T	3.85792e-06	-1.40248	-1.1181
10386569	chr11:10386569:C:G	3.54584e-06	-1.44261	-1.16232
10386743	chr11:10386743:T:C	1.31188e-05	-1.1336e-10	-1.29667
10386756	chr11:10386756:G:A	3.68949e-06	-1.43037	-1.13485
10386843	chr11:10386843:A:G	2.96799e-05	-1.1336e-10	-0.480239
10387494	chr11:10387494:C:T	3.91927e-06	-1.44565	-1.05916
10387569	chr11:10387569:T:C	1.19666e-05	-1.1336e-10	-1.38859
10387835	chr11:10387835:G:C	4.20233e-06	-1.47209	-0.96298
10387972	chr11:10387972:A:G	2.15696e-05	-1.1336e-10	-0.799422
10388330	chr11:10388330:G:A	1.32238e-05	-1.1336e-10	-1.28869
10388606	chr11:10388606:C:T	1.15766e-05	-1.1336e-10	-1.42173
10388625	chr11:10388625:G:A	1.2135e-05	-1.1336e-10	-1.37461
10388714	chr11:10388714:G:T	3.17472e-06	-1.45496	-1.26053
10388718	chr11:10388718:C:T	1.28405e-05	-1.1336e-10	-1.31811
10388769	chr11:10388769:G:A	3.55745e-06	-1.18963	-1.41203
10388902	chr11:10388902:C:T	1.46866e-05	-1.1336e-10	-1.18378
10389224	chr11:10389224:C:T	5.53872e-05	-1.1336e-10	0.14364
10389245	chr11:10389245:C:T	0.000184489	-1.1336e-10	1.34688
10389401	chr11:10389401:C:T	2.92456e-05	-1.1336e-10	-0.494979
10389456	chr11:10389456:G:A	2.89462e-05	-1.1336e-10	-0.505269
10389501	chr11:10389501:G:T	0.000139364	-1.1336e-10	1.06638
10389516	chr11:10389516:T:C	2.66628e-05	-1.1336e-10	-0.587439
10389537	chr11:10389537:G:A	2.91541e-05	-1.1336e-10	-0.498115
10389598	chr11:10389598:C:T	2.94169e-05	-1.1336e-10	-0.489139
10389671	chr11:10389671:A:G	1.00521e-05	-1.22664	-0.336288
10390345	chr11:10390345:A:T	2.55795e-05	-1.1336e-10	-0.628917
10391200	chr11:10391200:T:C	2.66508e-05	-1.1336e-10	-0.587891
10392250	chr11:10392250:A:G	3.71087e-05	-1.1336e-10	-0.256857
10392327	chr11:10392327:C:T	1.91676e-05	-1.1336e-10	-0.917487
10392375	chr11:10392375:G:C	1.26318e-05	-1.33449	-4.07163e-10
10392907	chr11:10392907:G:A	6.34864e-06	-1.54869	-0.473775
10393155	chr11:10393155:G:A	1.64617e-05	-1.1336e-10	-1.06967
10393249	chr11:10393249:A:G	1.00597e-05	-1.56218	-4.07163e-10
10393597	chr11:10393597:A:G	6.02579e-05	-1.1336e-10	0.227924
10393679	chr11:10393679:A:G	2.69327e-05	-1.1336e-10	-0.577368
10393754	chr11:10393754:A:G	1.52663e-05	-1.1336e-10	-1.14506
10394053	chr11:10394053:G:T	0.000125829	-1.1336e-10	0.964213
10394349	chr11:10394349:C:T	1.15778e-05	-1.1336e-10	-1.42162
10394413	chr11:10394413:G:C	0.000200017	-1.1336e-10	1.42769
10394473	chr11:10394473:C:T	8.42253e-06	-0.339576	-1.40022
10395127	chr11:10395127:A:G	1.8216e-05	-1.1336e-10	-0.968409
10395233	chr11:10395233:G:A	9.68557e-06	-0.241147	-1.35892
10395238	chr11:10395238:C:T	1.31761e-05	-1.29231	-4.07163e-10
10395441	chr11:10395441:C:T	9.7858e-06	-0.167663	-1.42211
10395533	chr11:10395533:T:C	1.43883e-05	0.0639954	-1.26829
10395663	chr11:10395663:T:G	4.57364e-06	-1.32735	-1.02305
10395680	chr11:10395680:G:A	1.47649e-05	-1.1336e-10	-1.17846
10396102	chr11:10396102:G:A	1.15934e-05	-1.1336e-10	-1.42028
10396105	chr11:10396105:T:C	1.79282e-05	-1.1336e-10	-0.984333
10396150	chr11:10396150:G:C	1.79708e-05	-1.1336e-10	-0.981962
10396231	chr11:10396231:A:G	1.47507e-05	-1.1336e-10	-1.17942
10396418	chr11:10396418:G:C	2.83063e-06	-1.40887	-1.42134
10396891	chr11:10396891:G:A	1.79453e-05	-1.1336e-10	-0.983379
10397250	chr11:10397250:A:T	4.09715e-05	0.205477	-0.363309
10397341	chr11:10397341:C:G	1.15818e-05	-1.1336e-10	-1.42128
10397354	chr11:10397354:T:G	1.33067e-05	-1.28244	-4.07163e-10
10397467	chr11:10397467:A:G	1.23649e-05	-1.35585	-4.07163e-10
10397917	chr11:10397917:A:G	1.28694e-05	-1.1336e-10	-1.31586
10398039	chr11:10398039:G:A	3.44508e-05	0.29707	-0.628246
10398266	chr11:10398266:G:A	1.37369e-05	-1.1336e-10	-1.25063
10398309	chr11:10398309:A:G	1.26162e-05	-1.33572	-4.07163e-10
10398374	chr11:10398374:T:C	1.37132e-05	-1.1336e-10	-1.25235
10398445	chr11:10398445:T:C	1.19555e-05	-1.1336e-10	-1.38952
10398634	chr11:10398634:G:C	4.41356e-05	-1.1336e-10	-0.083442
10398684	chr11:10398684:CAGGCTCTCGTCCTTCTGTGACCTCGAGAGCAG:C	1.16813e-05	-1.1336e-10	-1.41272
10398708	chr11:10398708:C:T	1.20071e-05	-1.1336e-10	-1.38521
10398929	chr11:10398929:G:C	1.57735e-05	-1.1336e-10	-1.11238
10398984	chr11:10398984:T:C	1.21514e-05	-1.1336e-10	-1.37326
10399002	chr11:10399002:G:A	1.21663e-05	-1.1336e-10	-1.37204
10399521	chr11:10399521:C:T	1.57489e-05	-1.1336e-10	-1.11394
10399615	chr11:10399615:A:G	1.17888e-05	-1.1336e-10	-1.40356
10399750	chr11:10399750:T:C	4.85468e-06	-1.12756	-1.16321
10399789	chr11:10399789:G:C	2.64112e-06	-1.47808	-1.42142
10399922	chr11:10399922:CAT:C	1.26926e-05	-1.32969	-4.07163e-10
10399973	chr11:10399973:G:A	5.11653e-06	-0.896862	-1.34137
10400203	chr11:10400203:CT:C	3.30729e-06	-1.26772	-1.40686
10400207	chr11:10400207:T:C	1.24484e-05	-1.34912	-4.07163e-10
10400264	chr11:10400264:A:G	5.0343e-06	-0.920475	-1.33396
10400457	chr11:10400457:G:A	1.21847e-05	-1.1336e-10	-1.37053
10400665	chr11:10400665:A:G	3.29307e-06	-1.33466	-1.34422
10400797	chr11:10400797:T:A	1.78724e-05	-1.1336e-10	-0.98745
10400888	chr11:10400888:C:G	1.17203e-05	-1.1336e-10	-1.40938
10400974	chr11:10400974:C:T	1.23649e-05	-1.1336e-10	-1.35585
10401316	chr11:10401316:C:CT	2.99923e-06	-1.35021	-1.42214
10401382	chr11:10401382:C:A	3.20724e-06	-1.32598	-1.37932
10401889	chr11:10401889:T:G	1.15956e-05	-0.0231967	-1.39689
10402560	chr11:10402560:T:A	2.92209e-06	-1.51893	-1.27947
10402604	chr11:10402604:T:C	1.16947e-05	-1.1336e-10	-1.41158
10402750	chr11:10402750:A:G	1.20712e-05	-1.1336e-10	-1.37989
10402753	chr11:10402753:G:A	1.15514e-05	-1.1336e-10	-1.4239
10402788	chr11:10402788:A:G	1.16971e-05	-1.1336e-10	-1.41137
10402962	chr11:10402962:T:C	3.09739e-05	0.147831	-0.585395
10403053	chr11:10403053:A:G	1.22719e-05	-1.36339	-4.07163e-10
10403062	chr11:10403062:G:A	5.34014e-06	-0.804521	-1.39094
10403089	chr11:10403089:G:A	3.70782e-06	-1.21427	-1.346
10403187	chr11:10403187:G:A	1.19884e-05	-1.38677	-4.07163e-10
10403420	chr11:10403420:C:T	7.02689e-05	-1.1336e-10	0.38162
10403764	chr11:10403764:CAAT:C	4.4717e-05	-1.1336e-10	-0.0703545
10403870	chr11:10403870:A:G	3.51618e-06	-1.24974	-1.36359
10403963	chr11:10403963:C:T	3.57876e-06	-1.24855	-1.34715
10404106	chr11:10404106:A:T	3.63667e-06	-1.23679	-1.34285
10404153	chr11:10404153:G:A	1.16139e-05	-1.1336e-10	-1.4185
10404179	chr11:10404179:G:A	1.34624e-05	-1.1336e-10	-1.27081
10404248	chr11:10404248:T:C	2.59258e-06	-1.53659	-1.38146
10404362	chr11:10404362:AATAG:A	2.0004e-05	-1.1336e-10	-0.874778
10404452	chr11:10404452:A:T	1.15573e-05	-1.1336e-10	-1.42339
10404582	chr11:10404582:A:G	2.63743e-05	0.0576278	-0.655948
10404614	chr11:10404614:C:G	5.87632e-06	-1.20904	-0.890735
10404779	chr11:10404779:A:G	3.69441e-06	-1.21682	-1.34707
10405026	chr11:10405026:TG:T	1.1606e-05	-1.41919	-4.07163e-10
10405031	chr11:10405031:G:A	3.7919e-06	-1.19805	-1.3398
10405405	chr11:10405405:A:G	2.78362e-06	-1.5061	-1.34085
10405630	chr11:10405630:T:C	5.15685e-06	-0.954995	-1.27539
10405810	chr11:10405810:T:C	2.5712e-06	-1.56053	-1.36581
10406460	chr11:10406460:T:A	1.56357e-05	0.220022	-1.34117
10406721	chr11:10406721:A:G	4.38113e-05	-1.1336e-10	-0.090817
10406726	chr11:10406726:C:T	1.25178e-05	-1.1336e-10	-1.34355
10406910	chr11:10406910:A:G	3.44828e-06	-1.56451	-1.06832
10407312	chr11:10407312:C:G	4.10184e-06	-1.54005	-0.919226
10407537	chr11:10407537:A:T	4.80126e-06	-0.891164	-1.41067
10407622	chr11:10407622:C:T	3.62683e-06	-1.51648	-1.06586
10407799	chr11:10407799:G:A	3.53136e-06	-1.52716	-1.08187
10408047	chr11:10408047:C:T	1.04315e-05	-1.52588	-4.07163e-10
10408050	chr11:10408050:G:C	1.15959e-05	-1.1336e-10	-1.42006
10408071	chr11:10408071:T:C	3.96987e-06	-1.52538	-0.966598
10408244	chr11:10408244:A:T	1.76752e-05	-1.1336e-10	-0.998546
10408313	chr11:10408313:T:C	3.74724e-06	-1.37265	-1.17704
10408434	chr11:10408434:G:A	2.34949e-05	-1.1336e-10	-0.713927
10408451	chr11:10408451:C:T	4.61901e-06	-1.50292	-0.837609
10408557	chr11:10408557:A:G	4.62014e-06	-1.52198	-0.818309
10409090	chr11:10409090:A:G	2.55735e-06	-1.51221	-1.41953
10409094	chr11:10409094:A:C	2.53738e-06	-1.52007	-1.4195
10409168	chr11:10409168:C:G	1.4631e-05	-1.18757	-4.07163e-10
10409286	chr11:10409286:G:A	2.81881e-06	-1.48785	-1.34655
10409339	chr11:10409339:T:G	5.23941e-06	-0.809129	-1.40537
10409352	chr11:10409352:G:A	5.66316e-06	-0.854073	-1.28265
10409394	chr11:10409394:G:A	2.40126e-06	-1.57128	-1.42344
10409444	chr11:10409444:A:G	5.53043e-06	-0.746595	-1.41385
10409876	chr11:10409876:T:C	1.62437e-05	-1.1336e-10	-1.083
10410287	chr11:10410287:C:T	2.70635e-06	-1.48159	-1.39352
10410355	chr11:10410355:G:T	1.16491e-05	-1.1336e-10	-1.41548
10410653	chr11:10410653:C:T	1.11608e-05	-1.4583	-4.07163e-10
10410683	chr11:10410683:CAT:C	6.39134e-06	-0.890141	-1.12562
10410788	chr11:10410788:G:A	4.63264e-06	-0.913893	-1.42369
10410822	chr11:10410822:G:A	1.27867e-05	-1.1336e-10	-1.3223
10410823	chr11:10410823:A:C	2.59486e-06	-1.57574	-1.34143
10411241	chr11:10411241:G:A	3.76877e-06	-1.12897	-1.415
10411355	chr11:10411355:G:A	3.75435e-06	-1.13254	-1.41526
10411435	chr11:10411435:A:G	4.02834e-06	-1.07363	-1.40372
10411465	chr11:10411465:T:C	3.99222e-06	-1.09355	-1.39281
10411536	chr11:10411536:T:C	3.82517e-06	-1.12781	-1.4013
10411707	chr11:10411707:CT:C	2.77209e-06	-1.53219	-1.31891
10411793	chr11:10411793:A:G	3.95621e-06	-1.10308	-1.39234
10411822	chr11:10411822:T:C	4.54524e-05	-1.1336e-10	-0.0540443
10411879	chr11:10411879:A:G	4.02527e-06	-1.09045	-1.38767
10412248	chr11:10412248:C:T	9.35017e-06	-0.527302	-1.10801
10412341	chr11:10412341:C:T	1.06268e-05	-0.947161	-0.560171
10412406	chr11:10412406:T:G	4.79847e-06	-1.09819	-1.20423
10412419	chr11:10412419:C:T	4.97849e-06	-1.12167	-1.14391
10412445	chr11:10412445:T:G	3.91824e-06	-1.11208	-1.39299
10412446	chr11:10412446:C:T	5.00035e-06	-1.10993	-1.15127
10412531	chr11:10412531:G:C	2.7033e-06	-1.57326	-1.30298
10412605	chr11:10412605:C:T	4.72355e-06	-1.00533	-1.31282
10412689	chr11:10412689:G:GC	8.25407e-06	-0.540309	-1.21969
10412789	chr11:10412789:G:A	4.42857e-06	-1.13308	-1.24955
10412813	chr11:10412813:C:G	4.27104e-06	-1.16033	-1.25852
10412862	chr11:10412862:T:A	2.98284e-06	-1.55597	-1.22186
10412899	chr11:10412899:T:TTTTG	3.54058e-06	-1.37882	-1.2276
10413114	chr11:10413114:GACTGCAGCCACAATCTTGATGCTT:G	1.15561e-05	-1.1336e-10	-1.4235
10413263	chr11:10413263:C:A	2.85717e-05	-1.1336e-10	-0.518293
10413271	chr11:10413271:C:T	3.82419e-06	-1.10576	-1.4236
10413389	chr11:10413389:T:C	8.50748e-06	-0.507138	-1.22263
10413418	chr11:10413418:G:A	6.65887e-06	-0.562005	-1.41275
10413543	chr11:10413543:C:T	2.62676e-06	-1.50765	-1.39731
10413989	chr11:10413989:G:A	1.03579e-05	-1.53296	-4.07163e-10
10414150	chr11:10414150:G:A	1.02085e-05	-1.54749	-4.07163e-10
10414438	chr11:10414438:A:C	9.51857e-06	-0.617148	-1.00032
10414489	chr11:10414489:C:T	1.15505e-05	-1.1336e-10	-1.42398
10414752	chr11:10414752:T:C	1.16889e-05	-1.1336e-10	-1.41207
10414894	chr11:10414894:A:G	6.49535e-06	-0.649359	-1.35026
10414899	chr11:10414899:C:T	1.56441e-05	-1.1336e-10	-1.12061
10415169	chr11:10415169:T:C	2.77909e-06	-1.4315	-1.41709
10415349	chr11:10415349:T:C	5.27188e-06	-0.822996	-1.38533
10415549	chr11:10415549:T:C	1.43708e-05	-1.15526	-0.0502555
10415792	chr11:10415792:A:G	4.65731e-06	-0.941511	-1.39076
10416336	chr11:10416336:C:G	6.00603e-06	-0.817686	-1.26026
10416613	chr11:10416613:G:A	4.99937e-06	-0.91319	-1.34821
10416659	chr11:10416659:T:C	1.48058e-05	-1.1336e-10	-1.17569
10416806	chr11:10416806:A:G	6.42369e-06	-0.609342	-1.40137
10416994	chr11:10416994:C:T	5.62712e-06	-0.7959	-1.34721
10417456	chr11:10417456:A:C	1.58954e-05	-1.1336e-10	-1.10468
10417945	chr11:10417945:G:A	2.30408e-05	-1.1336e-10	-0.733445
10418044	chr11:10418044:A:G	2.54521e-06	-1.51269	-1.42381
10418164	chr11:10418164:C:A	4.58346e-06	-1.56016	-0.788098
10418548	chr11:10418548:T:A	1.24358e-05	-1.1336e-10	-1.35013
10418797	chr11:10418797:A:G	2.51661e-06	-1.5663	-1.38149
10418889	chr11:10418889:T:C	2.52789e-05	-0.640739	-4.07163e-10
10419044	chr11:10419044:A:G	1.15573e-05	-1.1336e-10	-1.42339
10419057	chr11:10419057:A:T	9.02072e-05	-1.1336e-10	0.6314
10419121	chr11:10419121:A:G	3.95436e-06	-1.07431	-1.42158
10419250	chr11:10419250:A:G	1.29666e-05	-1.1336e-10	-1.30833
10420163	chr11:10420163:A:G	1.15492e-05	-1.4241	-4.07163e-10
10420768	chr11:10420768:G:A	5.19036e-06	-0.939521	-1.28439
10420945	chr11:10420945:C:T	1.70517e-05	-1.03446	-4.07163e-10
10421092	chr11:10421092:C:T	1.29633e-05	-1.1336e-10	-1.30858
10421133	chr11:10421133:A:G	1.21118e-05	-1.1336e-10	-1.37653
10421179	chr11:10421179:C:T	1.15498e-05	-1.1336e-10	-1.42404
10422054	chr11:10422054:G:A	3.66797e-06	-1.14896	-1.42212
10422375	chr11:10422375:T:C	1.0947e-05	-1.47764	-4.07163e-10
10422381	chr11:10422381:G:A	7.90426e-05	-1.1336e-10	0.499277
10422471	chr11:10422471:G:A	4.48364e-05	-1.1336e-10	-0.0676892
10422696	chr11:10422696:C:G	2.44033e-06	-1.55473	-1.42385
10422743	chr11:10422743:A:G	3.11237e-06	-1.55092	-1.18441
10422816	chr11:10422816:C:T	6.70841e-06	-0.692611	-1.27474
10423047	chr11:10423047:C:G	1.2658e-05	-1.1336e-10	-1.33242
10423209	chr11:10423209:G:A	2.47875e-06	-1.53893	-1.42402
10423332	chr11:10423332:G:T	6.20922e-06	-0.751278	-1.2934
10423553	chr11:10423553:T:C	5.56224e-06	-0.86638	-1.28833
10423630	chr11:10423630:T:G	1.2052e-05	-1.1336e-10	-1.38148
10423743	chr11:10423743:T:C	1.44715e-05	-1.1336e-10	-1.19853
10423947	chr11:10423947:G:T	1.28768e-05	-1.1336e-10	-1.31528
10424107	chr11:10424107:T:A	5.05017e-06	-1.25269	-0.998596
10424673	chr11:10424673:C:A	4.82853e-05	-1.1336e-10	0.00641756
10424702	chr11:10424702:T:G	4.7846e-06	-0.881424	-1.42388
10424817	chr11:10424817:C:A	1.16376e-05	-1.41646	-4.07163e-10
10424869	chr11:10424869:C:T	1.0709e-05	-1.49963	-4.07163e-10
10424870	chr11:10424870:G:A	3.56914e-06	-1.26541	-1.33298
10425131	chr11:10425131:C:T	3.18711e-06	-1.52011	-1.19149
10425478	chr11:10425478:A:T	5.96676e-06	-0.776548	-1.30796
10425731	chr11:10425731:C:T	6.29781e-06	-0.800709	-1.2298
10426210	chr11:10426210:G:A	1.16293e-05	-1.1336e-10	-1.41719
10426313	chr11:10426313:C:T	6.04042e-05	-1.1336e-10	0.23035
10426370	chr11:10426370:T:C	2.68522e-06	-1.56915	-1.3138
10426373	chr11:10426373:C:T	1.47928e-05	-1.1336e-10	-1.17657
10426414	chr11:10426414:G:A	1.22241e-05	-1.1336e-10	-1.3673
10426423	chr11:10426423:C:T	5.02464e-05	-1.1336e-10	0.0462304
10426649	chr11:10426649:G:A	1.15688e-05	-1.1336e-10	-1.4224
10426856	chr11:10426856:C:T	3.10352e-06	-1.46504	-1.27313
10426922	chr11:10426922:C:T	1.29158e-05	-1.1336e-10	-1.31226
10426951	chr11:10426951:C:T	1.66451e-05	-1.1336e-10	-1.05859
10427033	chr11:10427033:C:T	1.15498e-05	-1.1336e-10	-1.42404
10427181	chr11:10427181:G:A	1.16914e-05	-1.1336e-10	-1.41185
10427624	chr11:10427624:GT:G	1.47654e-05	-1.1336e-10	-1.17842
10428123	chr11:10428123:A:T	5.21121e-06	-0.838788	-1.38111
10428340	chr11:10428340:T:A	4.63542e-06	-1.37407	-0.962909
10428504	chr11:10428504:T:C	1.26455e-05	-1.1336e-10	-1.3334
10428613	chr11:10428613:T:A	1.16217e-05	-1.1336e-10	-1.41783
10429061	chr11:10429061:CA:C	4.40392e-06	-0.96912	-1.4191
10429156	chr11:10429156:T:A	4.52902e-06	-0.94008	-1.42012
10429223	chr11:10429223:A:T	1.42286e-05	-1.1336e-10	-1.21546
10429294	chr11:10429294:G:C	1.35808e-05	-1.1336e-10	-1.26205
10429316	chr11:10429316:A:G	5.57743e-05	-1.1336e-10	0.150604
10429543	chr11:10429543:T:C	1.80767e-05	-1.1336e-10	-0.976084
10430184	chr11:10430184:C:G	2.52292e-06	-1.52543	-1.41987
10430572	chr11:10430572:G:T	3.33519e-06	-1.5489	-1.11728
10431058	chr11:10431058:G:A	6.03632e-05	-1.1336e-10	0.229671
10431161	chr11:10431161:A:G	2.47108e-06	-1.5455	-1.42055
10431434	chr11:10431434:T:C	2.63767e-06	-1.5322	-1.36862
10431479	chr11:10431479:A:G	3.63746e-05	-1.1336e-10	-0.27684
10432173	chr11:10432173:G:A	8.87043e-06	-0.277492	-1.41049
10432227	chr11:10432227:G:A	1.26322e-05	-1.1336e-10	-1.33446
10432767	chr11:10432767:C:T	2.50842e-06	-1.53489	-1.41616
10433523	chr11:10433523:C:T	1.01581e-05	-0.574588	-0.977853
10433528	chr11:10433528:A:C	1.18934e-05	-1.39473	-4.07163e-10
10433659	chr11:10433659:C:T	1.06018e-05	-0.539812	-0.969869
10433935	chr11:10433935:A:T	2.47568e-06	-1.54582	-1.41837
10433962	chr11:10433962:G:T	1.03322e-05	-0.5105	-1.02495
10434307	chr11:10434307:T:C	4.45334e-06	-1.55774	-0.819321
10434732	chr11:10434732:C:T	1.08596e-05	-0.564239	-0.921417
10435048	chr11:10435048:G:T	1.80555e-05	-1.1336e-10	-0.97726
10435135	chr11:10435135:TG:T	5.49157e-05	-1.1336e-10	0.135091
10435650	chr11:10435650:A:G	4.25334e-06	-1.21434	-1.20866
10435697	chr11:10435697:A:G	1.15539e-05	-1.1336e-10	-1.42369
10435730	chr11:10435730:A:G	5.78233e-05	-1.1336e-10	0.186683
10436044	chr11:10436044:T:C	3.12016e-06	-1.5074	-1.22543
10436551	chr11:10436551:C:T	2.50069e-06	-1.53547	-1.41868
10436965	chr11:10436965:T:C	3.88184e-05	-1.1336e-10	-0.211815
10437049	chr11:10437049:T:C	3.08198e-06	-1.35682	-1.38832
10437435	chr11:10437435:T:C	4.58829e-05	-1.1336e-10	-0.0446163
10438482	chr11:10438482:A:G	3.97195e-05	-1.1336e-10	-0.188866
10438751	chr11:10438751:G:T	1.60847e-05	-1.1336e-10	-1.09284
10438781	chr11:10438781:A:G	3.13095e-05	-1.1336e-10	-0.426787
10439049	chr11:10439049:C:G	1.6795e-05	-1.1336e-10	-1.04963
10439850	chr11:10439850:G:A	2.69464e-06	-1.4932	-1.38624
10440376	chr11:10440376:T:C	1.57015e-05	-1.1336e-10	-1.11696
10440962	chr11:10440962:C:T	1.73964e-05	-1.1336e-10	-1.01445
10441561	chr11:10441561:T:C	4.00499e-06	-1.56986	-0.913303
10441702	chr11:10441702:A:G	2.93333e-06	-1.37589	-1.41869
10442021	chr11:10442021:A:T	3.06732e-06	-1.3266	-1.4233
10442517	chr11:10442517:G:A	1.21099e-05	-1.1336e-10	-1.37669
10442675	chr11:10442675:T:C	1.65425e-05	-1.1336e-10	-1.06477
10442773	chr11:10442773:G:A	4.02349e-06	-1.05598	-1.42258
10442860	chr11:10442860:C:T	1.25169e-05	-1.1336e-10	-1.34363
10443035	chr11:10443035:C:T	1.96739e-05	-0.891414	-4.07163e-10
10443112	chr11:10443112:T:C	2.64508e-06	-1.52789	-1.37011
10443248	chr11:10443248:T:C	1.87452e-05	-1.1336e-10	-0.939769
10443365	chr11:10443365:G:T	6.41546e-06	-1.0674	-0.944596
10443465	chr11:10443465:C:G	1.22964e-05	-1.1336e-10	-1.3614
10443665	chr11:10443665:C:T	1.77824e-05	-1.1336e-10	-0.992503
10444011	chr11:10444011:G:A	1.08825e-05	-1.48356	-4.07163e-10
10444700	chr11:10444700:A:G	1.3062e-05	-1.1336e-10	-1.301
10444768	chr11:10444768:A:G	1.57646e-05	-1.1336e-10	-1.11294
10444906	chr11:10444906:GC:G	2.45395e-06	-1.56648	-1.40653
10444927	chr11:10444927:T:C	7.08428e-06	-1.20701	-0.705821
10444971	chr11:10444971:T:C	4.47599e-06	-1.12214	-1.24984
10445078	chr11:10445078:C:T	1.55321e-05	-1.1278	-4.07163e-10
10445240	chr11:10445240:A:G	1.54982e-05	-1.1336e-10	-1.12998
10445836	chr11:10445836:C:T	3.3496e-06	-1.30183	-1.36004
10446056	chr11:10446056:G:A	1.18267e-05	-1.40035	-4.07163e-10
10446060	chr11:10446060:G:T	4.52727e-06	-1.26977	-1.09082
10446074	chr11:10446074:G:C	2.7827e-06	-1.46654	-1.38074
10446076	chr11:10446076:G:T	1.35763e-05	-1.1336e-10	-1.26238
10446254	chr11:10446254:C:A	1.76552e-05	-1.1336e-10	-0.999679
10446444	chr11:10446444:G:A	2.50287e-05	-1.1336e-10	-0.650684
10446453	chr11:10446453:A:T	1.22141e-05	-1.1336e-10	-1.36811
10446719	chr11:10446719:G:T	1.26424e-05	-1.1336e-10	-1.33365
10446964	chr11:10446964:G:A	1.20127e-05	-1.1336e-10	-1.38474
10447054	chr11:10447054:T:G	1.4958e-05	-1.1336e-10	-1.16546
10447124	chr11:10447124:A:G	3.13944e-06	-1.54018	-1.18649
10447162	chr11:10447162:A:G	1.57503e-05	-1.11385	-4.07163e-10
10447215	chr11:10447215:G:T	1.26697e-05	-1.1336e-10	-1.3315
10447359	chr11:10447359:A:G	2.82906e-06	-1.56154	-1.26923
10447412	chr11:10447412:A:G	0.000101507	-1.1336e-10	0.749417
10447682	chr11:10447682:G:A	2.77417e-05	-1.1336e-10	-0.547774
10447755	chr11:10447755:G:A	1.26987e-05	-1.1336e-10	-1.32921
10447907	chr11:10447907:A:C	2.81192e-06	-1.52034	-1.3165
10447968	chr11:10447968:T:C	1.24131e-05	-1.1336e-10	-1.35195
10448728	chr11:10448728:G:A	4.16377e-06	-1.22042	-1.22387
10448893	chr11:10448893:G:C	3.61416e-06	-1.55275	-1.0331
10449131	chr11:10449131:G:A	2.41298e-05	-1.1336e-10	-0.68726
10449197	chr11:10449197:G:A	5.67311e-06	-1.00463	-1.13035
10449305	chr11:10449305:A:G	2.69509e-06	-1.56861	-1.31066
10449340	chr11:10449340:A:G	1.32026e-05	-0.610153	-0.680143
10449652	chr11:10449652:C:A	7.66748e-06	-0.792307	-1.04141
10449671	chr11:10449671:C:T	2.65537e-06	-1.56867	-1.32545
10449985	chr11:10449985:C:T	1.58852e-05	-1.10532	-4.07163e-10
10450133	chr11:10450133:G:A	2.46973e-06	-1.56636	-1.40024
10450384	chr11:10450384:G:A	4.72874e-06	-1.0648	-1.25225
10450517	chr11:10450517:C:T	2.74155e-06	-1.45299	-1.40919
10450692	chr11:10450692:A:G	6.3949e-06	-1.04949	-0.965718
10450945	chr11:10450945:GC:G	5.25493e-06	-0.797509	-1.41403
10451623	chr11:10451623:G:A	6.93297e-06	-0.64238	-1.29204
10451746	chr11:10451746:T:G	0.000300469	-1.1336e-10	1.83463
10451846	chr11:10451846:G:A	1.1902e-05	-1.39401	-4.07163e-10
10452361	chr11:10452361:CT:C	1.412e-05	-1.1336e-10	-1.22312
10452463	chr11:10452463:G:A	3.39754e-06	-1.57551	-1.07215
10452620	chr11:10452620:C:T	1.20871e-05	-1.37857	-4.07163e-10
10453063	chr11:10453063:C:T	0.000210207	-1.1336e-10	1.47738
10453161	chr11:10453161:G:C	3.87655e-06	-1.57528	-0.94048
10453264	chr11:10453264:T:C	1.31831e-05	-1.1336e-10	-1.29178
10453649	chr11:10453649:T:C	6.09581e-06	-0.680989	-1.38212
10453823	chr11:10453823:G:A	6.59416e-06	-0.722354	-1.26217
10453920	chr11:10453920:G:A	6.43752e-06	-0.757319	-1.25125
10453999	chr11:10453999:C:T	3.31318e-05	-1.1336e-10	-0.370214
10454214	chr11:10454214:G:A	6.79587e-06	-0.684329	-1.27006
10454309	chr11:10454309:G:A	5.30904e-06	-1.2478	-0.953501
10454315	chr11:10454315:A:G	1.22698e-05	-1.1336e-10	-1.36357
10454420	chr11:10454420:A:G	7.21601e-06	-0.6785	-1.21591
10454979	chr11:10454979:GC:G	6.82436e-06	-0.731674	-1.21854
10455142	chr11:10455142:A:G	6.96447e-06	-0.861504	-1.06838
10455151	chr11:10455151:C:T	9.17293e-06	-0.885141	-0.769311
10455351	chr11:10455351:T:C	3.92363e-06	-1.34556	-1.15814
10455366	chr11:10455366:G:T	4.6433e-05	-0.86265	0.829952
10455372	chr11:10455372:T:G	4.15471e-06	-1.02309	-1.42338
10455493	chr11:10455493:G:C	1.32198e-05	-1.1336e-10	-1.289
10455580	chr11:10455580:C:T	8.20182e-06	-1.39485	-0.3715
10456392	chr11:10456392:G:T	0.000117908	-1.1336e-10	0.899195
10456681	chr11:10456681:C:T	3.84298e-06	-1.53325	-0.991216
10457045	chr11:10457045:A:G	0.000164604	-1.1336e-10	1.23283
10457241	chr11:10457241:T:C	3.40181e-06	-1.24802	-1.39838
10457698	chr11:10457698:C:A	2.06632e-05	-0.388605	-0.453749
10457756	chr11:10457756:A:G	1.30873e-05	-0.548567	-0.750503
10457788	chr11:10457788:G:A	3.41834e-05	-0.338968	-4.07163e-10
10458002	chr11:10458002:G:A	1.48872e-05	-1.1336e-10	-1.1702
10458175	chr11:10458175:A:T	1.21747e-05	-1.1336e-10	-1.37135
10458317	chr11:10458317:G:A	2.9683e-05	-1.1336e-10	-0.480135
10458777	chr11:10458777:G:A	0.000169604	-1.1336e-10	1.26276
10458880	chr11:10458880:A:G	3.16824e-05	-0.414947	-4.07163e-10
10458919	chr11:10458919:C:T	2.63024e-06	-1.47974	-1.42389
10459216	chr11:10459216:G:A	2.70857e-06	-1.47848	-1.39581
10459592	chr11:10459592:A:G	9.98688e-06	-0.63888	-0.930557
10459632	chr11:10459632:A:C	2.23233e-05	-0.765076	-4.07163e-10
10459669	chr11:10459669:A:G	1.58212e-05	-1.57461	0.465254
10459749	chr11:10459749:C:T	0.000294768	-0.741571	2.55705
10460120	chr11:10460120:C:T	4.60351e-06	-1.57383	-0.770062
10460395	chr11:10460395:G:A	2.93233e-05	-1.1336e-10	-0.492328
10460639	chr11:10460639:C:T	3.12924e-05	-0.427335	-4.07163e-10
10460648	chr11:10460648:A:G	2.39367e-06	-1.57549	-1.4224
10460700	chr11:10460700:C:T	0.0001377	-1.1336e-10	1.05437
10460878	chr11:10460878:T:G	2.66177e-06	-1.5182	-1.37352
10461187	chr11:10461187:C:G	8.53477e-05	-1.1336e-10	0.576024
10461254	chr11:10461254:A:G	2.01629e-05	-1.1336e-10	-0.866867
10461374	chr11:10461374:C:T	1.86059e-05	-1.1336e-10	-0.947232
10461993	chr11:10461993:C:T	0.000241764	-1.1336e-10	1.61725
10462203	chr11:10462203:C:T	1.59782e-05	-1.1336e-10	-1.09949
10462706	chr11:10462706:G:A	1.60482e-05	-1.1336e-10	-1.09511
10462824	chr11:10462824:G:A	3.29248e-05	-1.1336e-10	-0.376483
10463015	chr11:10463015:T:C	1.31236e-05	-1.1336e-10	-1.29629
10463299	chr11:10463299:G:T	1.60863e-05	-1.1336e-10	-1.09274
10463640	chr11:10463640:A:G	4.31516e-06	-1.42617	-0.982404
10463886	chr11:10463886:G:A	2.59719e-05	-0.794147	0.180454
10464243	chr11:10464243:A:G	1.16686e-05	-1.1336e-10	-1.41381
10464626	chr11:10464626:T:C	1.13555e-05	-0.453092	-0.987919
10464640	chr11:10464640:G:A	8.13279e-06	-1.30406	-0.470748
10464707	chr11:10464707:C:T	7.00195e-06	-1.22711	-0.697407
10465271	chr11:10465271:A:T	3.30505e-06	-1.55349	-1.12177
10465284	chr11:10465284:A:G	1.15537e-05	-1.1336e-10	-1.4237
10465351	chr11:10465351:G:A	1.0214e-05	-1.54695	-4.07163e-10
10465410	chr11:10465410:T:C	1.63836e-05	-1.1336e-10	-1.07443
10465545	chr11:10465545:C:T	1.23177e-05	-1.1336e-10	-1.35967
10465793	chr11:10465793:A:G	1.42255e-05	-1.1336e-10	-1.21567
10466122	chr11:10466122:C:T	1.83514e-05	-1.1336e-10	-0.961005
10466450	chr11:10466450:C:T	1.23527e-05	-1.35683	-4.07163e-10
10466466	chr11:10466466:T:C	2.18288e-05	-1.1336e-10	-0.787479
10466552	chr11:10466552:T:C	6.94122e-06	-0.934288	-0.998944
10466932	chr11:10466932:C:G	7.83546e-05	-1.1336e-10	0.490536
10466955	chr11:10466955:G:A	1.19107e-05	-1.1336e-10	-1.39327
10467132	chr11:10467132:G:T	1.15775e-05	-1.1336e-10	-1.42165
10467881	chr11:10467881:G:T	1.3234e-05	-1.28792	-4.07163e-10
10468084	chr11:10468084:C:G	3.1652e-05	-0.847084	0.431175
10468279	chr11:10468279:A:C	1.47895e-05	-0.380574	-0.796215
10468311	chr11:10468311:G:A	8.7434e-06	-1.1669	-0.535512
10468886	chr11:10468886:A:G	2.552e-05	-1.1336e-10	-0.631248
10468965	chr11:10468965:C:T	1.06401e-05	-1.50608	-4.07163e-10
10469164	chr11:10469164:G:C	7.352e-05	-1.1336e-10	0.426849
10469343	chr11:10469343:T:C	7.18834e-06	-0.895026	-1.00322
10469401	chr11:10469401:T:A	6.89058e-05	-1.1336e-10	0.362031
10469418	chr11:10469418:T:C	8.45554e-06	-0.533112	-1.20278
10469552	chr11:10469552:A:C	6.73617e-06	-0.967677	-0.995541
10469762	chr11:10469762:G:A	0.000299144	-1.1336e-10	1.83022
10469767	chr11:10469767:C:T	1.49159e-05	-1.1336e-10	-1.16828
10469810	chr11:10469810:C:T	5.31155e-06	-1.07958	-1.12124
10469815	chr11:10469815:A:G	6.78302e-05	-1.1336e-10	0.346298
10469857	chr11:10469857:G:A	7.16064e-05	-1.1336e-10	0.400475
10469902	chr11:10469902:TAGTGGCGGGCGC:T	3.00646e-05	-1.1336e-10	-0.467361
10469909	chr11:10469909:G:A	7.94662e-05	-1.1336e-10	0.504623
10469996	chr11:10469996:C:T	2.16909e-05	-0.793815	-4.07163e-10
10470194	chr11:10470194:A:T	2.52454e-06	-1.55653	-1.38813
10470398	chr11:10470398:C:T	2.51176e-06	-1.53192	-1.41781
10470425	chr11:10470425:C:T	1.18077e-05	-1.1336e-10	-1.40196
10470445	chr11:10470445:G:T	8.85946e-06	-0.581432	-1.10779
10470613	chr11:10470613:A:G	1.17371e-05	-1.1336e-10	-1.40795
10471082	chr11:10471082:A:C	5.05101e-06	-0.836256	-1.41486
10471164	chr11:10471164:C:T	2.53825e-06	-1.52205	-1.41718
10471281	chr11:10471281:C:CTCCT	4.7731e-06	-0.901486	-1.40623
10471318	chr11:10471318:T:A	7.27399e-06	-0.736527	-1.14988
10471532	chr11:10471532:G:A	1.50891e-05	-1.1336e-10	-1.15674
10471709	chr11:10471709:C:T	1.74732e-05	-1.06087	0.0508268
10471806	chr11:10471806:G:A	1.53482e-05	-1.1336e-10	-1.13971
10471809	chr11:10471809:G:C	1.88589e-05	-1.1336e-10	-0.933725
10472160	chr11:10472160:A:G	2.45793e-06	-1.54741	-1.42398
10472401	chr11:10472401:C:T	1.51369e-05	-1.15357	-4.07163e-10
10472626	chr11:10472626:T:C	1.18349e-05	-1.1336e-10	-1.39966
10472960	chr11:10472960:C:A	1.01218e-05	-1.03402	-0.521996
10473077	chr11:10473077:C:G	1.46233e-05	-1.1336e-10	-1.1881
10473131	chr11:10473131:A:G	4.46968e-05	-1.1336e-10	-0.0708082
10473275	chr11:10473275:A:C	0.000388746	-1.1336e-10	2.09222
10473621	chr11:10473621:C:T	1.35171e-05	-1.1336e-10	-1.26675
10473678	chr11:10473678:C:T	2.46005e-05	-1.17815	0.510209
10473788	chr11:10473788:G:A	1.06401e-05	-1.50608	-4.07163e-10
10473870	chr11:10473870:A:G	2.50664e-05	-1.1336e-10	-0.649181
10473919	chr11:10473919:A:G	2.1851e-05	-1.1336e-10	-0.786462
10473932	chr11:10473932:C:T	1.34664e-05	-1.1336e-10	-1.27051
10474172	chr11:10474172:C:T	9.97194e-06	-1.02925	-0.541681
10474620	chr11:10474620:G:A	2.701e-06	-1.55342	-1.32367
10474664	chr11:10474664:T:A	1.86304e-05	-1.1336e-10	-0.945914
10475634	chr11:10475634:T:A	1.23123e-05	-1.36011	-4.07163e-10
10475920	chr11:10475920:C:A	3.03257e-06	-1.35718	-1.40412
10476923	chr11:10476923:T:TAGCA	2.65709e-06	-1.53132	-1.36215
10476973	chr11:10476973:C:G	2.40952e-05	-1.1336e-10	-0.688696
10477787	chr11:10477787:G:T	4.68659e-06	-0.922829	-1.40317
10477925	chr11:10477925:C:T	2.81531e-06	-1.5017	-1.33394
10478157	chr11:10478157:G:A	1.15571e-05	-1.1336e-10	-1.42341
10478340	chr11:10478340:G:A	1.02936e-05	-1.53919	-4.07163e-10
10478448	chr11:10478448:G:A	6.3596e-06	-1.26427	-0.756476
10478509	chr11:10478509:T:C	2.50982e-06	-1.57502	-1.37548
10478738	chr11:10478738:G:A	1.17356e-05	-1.1336e-10	-1.40808
10478787	chr11:10478787:T:C	2.66561e-06	-1.54147	-1.34881
10479100	chr11:10479100:A:G	1.2813e-05	-1.32025	-4.07163e-10
10479114	chr11:10479114:G:A	5.79887e-06	-1.29068	-0.82237
10479481	chr11:10479481:A:G	2.68558e-06	-1.53639	-1.34643
10479757	chr11:10479757:C:G	6.2481e-06	-1.21647	-0.821962
10480402	chr11:10480402:G:A	1.15962e-05	-1.1336e-10	-1.42003
10480651	chr11:10480651:G:T	1.28273e-05	-1.31913	-4.07163e-10
10480875	chr11:10480875:A:G	3.20091e-06	-1.55758	-1.14969
10481864	chr11:10481864:G:A	2.58871e-06	-1.54508	-1.37447
10481893	chr11:10481893:G:A	2.74124e-06	-1.57456	-1.28774
10482189	chr11:10482189:C:T	2.72744e-06	-1.53361	-1.33374
10483086	chr11:10483086:A:T	3.86788e-05	-1.1336e-10	-0.215419
10483204	chr11:10483204:A:G	2.84243e-06	-1.41423	-1.41182
10483627	chr11:10483627:C:T	2.87448e-06	-1.43116	-1.38368
10483662	chr11:10483662:C:G	3.04826e-06	-1.38284	-1.3733
10483790	chr11:10483790:G:A	5.93781e-06	-1.26165	-0.827716
10483911	chr11:10483911:A:G	3.03058e-06	-1.39124	-1.37071
10484013	chr11:10484013:A:G	1.43837e-05	-1.1336e-10	-1.20461
10484149	chr11:10484149:A:G	6.014e-05	-1.2216	1.44757
10484171	chr11:10484171:A:C	2.64609e-06	-1.47358	-1.42404
10484395	chr11:10484395:G:A	5.72442e-06	-1.23381	-0.892158
10484467	chr11:10484467:G:A	1.26151e-05	-1.1336e-10	-1.33582
10484488	chr11:10484488:A:G	3.91757e-06	-1.57562	-0.929616
10484708	chr11:10484708:G:T	3.92733e-06	-1.09229	-1.41046
10484712	chr11:10484712:A:G	2.47804e-06	-1.57036	-1.39288
10484750	chr11:10484750:C:T	2.4866e-06	-1.57546	-1.38434
10484899	chr11:10484899:C:T	1.21768e-05	-1.1336e-10	-1.37117
10485127	chr11:10485127:G:C	2.48219e-06	-1.57405	-1.38752
10485160	chr11:10485160:C:T	2.99676e-06	-1.41296	-1.36022
10485393	chr11:10485393:C:T	2.45825e-06	-1.57375	-1.39751
10485706	chr11:10485706:C:T	6.76306e-06	-0.956238	-1.003
10485780	chr11:10485780:G:A	4.15839e-06	-1.57518	-0.870399
10486001	chr11:10486001:G:GTC	4.71627e-06	-1.27931	-1.04038
10486099	chr11:10486099:C:T	9.98151e-06	-0.554496	-1.01548
10486208	chr11:10486208:C:T	1.16275e-05	-1.1336e-10	-1.41733
10486251	chr11:10486251:G:A	1.28847e-05	-1.1336e-10	-1.31467
10486434	chr11:10486434:A:G	4.23321e-06	-1.33722	-1.09052
10486797	chr11:10486797:A:C	1.18435e-05	-1.1336e-10	-1.39893
10486848	chr11:10486848:C:T	2.45444e-06	-1.57316	-1.39965
10486861	chr11:10486861:C:G	4.92044e-06	-0.854755	-1.42256
10487017	chr11:10487017:T:C	2.495e-06	-1.57472	-1.38169
10487391	chr11:10487391:T:C	3.5891e-06	-1.44523	-1.14758
10487646	chr11:10487646:G:C	2.48816e-06	-1.57479	-1.38437
10487797	chr11:10487797:G:A	1.74339e-05	-1.1336e-10	-1.01229
10488125	chr11:10488125:C:T	2.97986e-06	-1.39131	-1.38753
10488128	chr11:10488128:AG:A	1.16202e-05	-1.1336e-10	-1.41796
10488499	chr11:10488499:A:G	2.57968e-06	-1.57394	-1.3491
10488517	chr11:10488517:T:C	3.83954e-06	-1.129	-1.39636
10488605	chr11:10488605:A:C	3.10891e-06	-1.38381	-1.35263
10488612	chr11:10488612:G:T	5.09834e-06	-0.818152	-1.42364
10488725	chr11:10488725:T:C	6.8775e-06	-0.737233	-1.20522
10489276	chr11:10489276:C:T	0.00015545	-1.1336e-10	1.17562
10489470	chr11:10489470:G:T	4.33855e-05	-1.1336e-10	-0.100584
10489595	chr11:10489595:C:T	2.63181e-06	-1.53096	-1.37208
10489805	chr11:10489805:C:T	2.91006e-06	-1.41096	-1.39157
10490034	chr11:10490034:C:A	1.76854e-05	-1.1336e-10	-0.997971
10490761	chr11:10490761:C:T	2.45617e-06	-1.55584	-1.41626
10490840	chr11:10490840:C:T	4.4154e-06	-0.994061	-1.39155
10491081	chr11:10491081:G:A	2.41882e-06	-1.56355	-1.42388
10491135	chr11:10491135:G:A	1.20846e-05	-1.1336e-10	-1.37877
10491770	chr11:10491770:A:C	3.56148e-06	-1.20692	-1.39362
10491959	chr11:10491959:G:A	1.48608e-05	-1.1336e-10	-1.17199
10492002	chr11:10492002:C:T	5.24677e-05	-1.1336e-10	0.0894879
10492337	chr11:10492337:G:A	1.52836e-05	-1.1336e-10	-1.14393
10492449	chr11:10492449:T:C	1.45243e-05	-1.1336e-10	-1.19489
10493160	chr11:10493160:A:G	6.51027e-06	-1.56507	-0.432261
10493221	chr11:10493221:A:G	1.74529e-05	-1.1336e-10	-1.0112
10493476	chr11:10493476:G:A	1.66631e-05	-1.1336e-10	-1.05752
10493490	chr11:10493490:G:A	1.48054e-05	-1.1336e-10	-1.17572
10493540	chr11:10493540:C:T	1.60108e-05	-1.1336e-10	-1.09745
10493756	chr11:10493756:G:A	1.40102e-05	-1.1336e-10	-1.23092
10493815	chr11:10493815:A:G	1.46536e-05	-1.1336e-10	-1.18602
10494154	chr11:10494154:A:G	2.15737e-05	-1.1336e-10	-0.799232
10494799	chr11:10494799:G:A	3.7091e-05	-1.1336e-10	-0.257335
10494872	chr11:10494872:G:A	2.64744e-05	-1.1336e-10	-0.594529
10495135	chr11:10495135:G:C	1.31689e-05	-1.1336e-10	-1.29285
10495199	chr11:10495199:C:T	2.78703e-05	-1.1336e-10	-0.543148
10495447	chr11:10495447:G:C	5.22722e-06	-1.30054	-0.916286
10495666	chr11:10495666:T:C	3.08293e-05	-1.1336e-10	-0.442243
10496114	chr11:10496114:A:G	2.40035e-06	-1.57209	-1.42301
10496411	chr11:10496411:C:T	7.5977e-05	-1.1336e-10	0.459722
10496555	chr11:10496555:C:T	2.71384e-06	-1.5179	-1.35445
10496742	chr11:10496742:T:C	5.70321e-06	-1.10296	-1.02672
10496971	chr11:10496971:T:C	3.37919e-05	-0.350488	-4.07163e-10
10496974	chr11:10496974:C:T	2.90249e-06	-1.52441	-1.28073
10497038	chr11:10497038:A:G	5.14041e-05	0.678956	-0.609948
10497079	chr11:10497079:A:C	2.3762e-05	-0.702621	-4.07163e-10
10497311	chr11:10497311:A:G	2.16209e-05	0.596025	-1.39307
10497313	chr11:10497313:A:G	5.73143e-06	-1.04163	-1.08312
10497370	chr11:10497370:A:G	1.99373e-05	-1.1336e-10	-0.878117
10497468	chr11:10497468:G:A	0.000204365	-1.1336e-10	1.4492
10497530	chr11:10497530:G:A	3.3943e-05	-1.51278	1.16676
10497533	chr11:10497533:A:G	2.41501e-05	-1.1336e-10	-0.686421
10497541	chr11:10497541:G:C	3.4275e-06	-1.57515	-1.06373
10497602	chr11:10497602:A:G	0.000515828	2.7054	-0.330338
10497604	chr11:10497604:A:G	0.000386751	2.40967	-0.322598
10497700	chr11:10497700:T:A	1.44027e-05	-0.0281646	-1.17513
10497808	chr11:10497808:G:A	1.36878e-05	-1.25421	-4.07163e-10
10497871	chr11:10497871:G:A	9.61113e-05	-1.1336e-10	0.694798
10498091	chr11:10498091:T:C	6.81375e-06	-0.589721	-1.36204
10498135	chr11:10498135:G:A	1.1599e-05	-1.41979	-4.07163e-10
10498323	chr11:10498323:G:A	2.64718e-06	-1.47463	-1.42258
10498349	chr11:10498349:A:G	1.56936e-05	-1.1336e-10	-1.11746
10498395	chr11:10498395:G:T	1.45494e-05	-1.1336e-10	-1.19316
10498402	chr11:10498402:C:T	1.2274e-05	-1.1336e-10	-1.36323
10498729	chr11:10498729:T:C	1.17023e-05	-1.1336e-10	-1.41092
10498824	chr11:10498824:A:G	0.00013967	1.06857	-4.07163e-10
10498857	chr11:10498857:C:G	2.02318e-05	-1.1336e-10	-0.863455
10498888	chr11:10498888:T:C	2.74557e-05	-1.1336e-10	-0.558136
10499025	chr11:10499025:AGAGG:A	3.58092e-06	-1.49422	-1.10087
10499089	chr11:10499089:GCAAGGACCCT:G	1.25879e-05	-1.1336e-10	-1.33797
10499124	chr11:10499124:C:T	2.14536e-05	-1.1336e-10	-0.804816
10499143	chr11:10499143:C:T	2.1135e-05	-1.1336e-10	-0.819781
10499236	chr11:10499236:T:A	1.93481e-05	-1.1336e-10	-0.908115
10499305	chr11:10499305:C:T	1.7365e-05	-1.1336e-10	-1.01625
10499528	chr11:10499528:T:G	1.95865e-05	-1.1336e-10	-0.895871
10500025	chr11:10500025:C:T	3.46176e-06	-1.26881	-1.36012
10500202	chr11:10500202:C:T	3.01103e-05	-0.46584	-4.07163e-10
10500217	chr11:10500217:T:C	1.67547e-05	-1.24507	0.193036
10500450	chr11:10500450:C:T	3.60717e-06	-1.16621	-1.42157
10500453	chr11:10500453:G:C	1.11245e-05	-1.01665	-0.444912
10500573	chr11:10500573:C:T	3.17485e-06	-1.29682	-1.41862
10500779	chr11:10500779:G:A	1.17208e-05	-1.1336e-10	-1.40934
10500801	chr11:10500801:C:G	1.26686e-05	-1.27456	-0.0570298
10500878	chr11:10500878:G:A	2.8487e-05	-0.521262	-4.07163e-10
10501166	chr11:10501166:G:A	3.62365e-05	-0.280643	-4.07163e-10
10501209	chr11:10501209:G:A	2.70966e-06	-1.45094	-1.42295
10501299	chr11:10501299:A:G	1.15732e-05	-1.1336e-10	-1.42202
10501413	chr11:10501413:C:T	1.17232e-05	-1.1336e-10	-1.40914
10501677	chr11:10501677:G:A	4.53768e-06	-0.934284	-1.42401
10501929	chr11:10501929:C:T	5.95271e-06	-1.47833	-0.608534
10501954	chr11:10501954:A:G	2.968e-06	-1.45545	-1.32737
10501972	chr11:10501972:G:A	6.42286e-06	-1.17511	-0.835734
10501975	chr11:10501975:A:G	1.3902e-05	-1.1336e-10	-1.23868
10503059	chr11:10503059:C:G	4.56432e-06	-1.3805	-0.97194
10503553	chr11:10503553:AC:A	1.32997e-05	-1.28297	-4.07163e-10
10503832	chr11:10503832:A:G	4.06996e-06	-1.28451	-1.18257
10504244	chr11:10504244:A:C	3.2816e-06	-1.44425	-1.23813
10504248	chr11:10504248:G:T	2.62625e-06	-1.4951	-1.41005
10504372	chr11:10504372:A:G	2.81967e-06	-1.57575	-1.25834
10504513	chr11:10504513:C:T	1.00704e-05	-1.12521	-0.435892
10504908	chr11:10504908:T:G	1.33897e-05	-1.1336e-10	-1.27622
10505410	chr11:10505410:CT:C	5.52911e-06	-1.27581	-0.884874
10505505	chr11:10505505:AC:A	3.79411e-06	-1.14431	-1.39295
10505827	chr11:10505827:G:A	2.6191e-05	-1.1336e-10	-0.605292
10505959	chr11:10505959:C:T	1.17292e-05	-1.1336e-10	-1.40863
10506171	chr11:10506171:T:C	5.0516e-05	0.0515813	-4.07163e-10
10506894	chr11:10506894:G:GTT	1.52958e-05	-1.14313	-4.07163e-10
10506936	chr11:10506936:A:G	3.90064e-06	-1.42108	-1.08849
10506954	chr11:10506954:A:G	2.4366e-06	-1.5565	-1.42361
10506974	chr11:10506974:A:G	1.387e-05	-1.1336e-10	-1.24098
10507285	chr11:10507285:T:TA	3.22116e-06	-1.51328	-1.18769
10507469	chr11:10507469:G:A	1.79716e-05	-1.1336e-10	-0.981915
10508275	chr11:10508275:A:G	2.48079e-06	-1.57122	-1.39091
10508332	chr11:10508332:T:C	2.9172e-05	-1.1336e-10	-0.497498
10508709	chr11:10508709:ACT:A	1.15925e-05	-1.1336e-10	-1.42035
10508746	chr11:10508746:C:G	6.51658e-06	-0.593495	-1.40286
10508858	chr11:10508858:G:A	6.82543e-06	-0.534298	-1.41576
10508881	chr11:10508881:C:T	1.18766e-05	-1.1336e-10	-1.39614
10508889	chr11:10508889:C:T	0.000208726	1.47031	-4.07163e-10
10508975	chr11:10508975:C:T	2.18433e-05	-0.786815	-4.07163e-10
10509053	chr11:10509053:A:G	2.82171e-06	-1.55878	-1.27459
10509149	chr11:10509149:T:C	0.000122852	-1.1336e-10	0.940268
10509375	chr11:10509375:G:A	6.94041e-06	-0.526826	-1.40652
10509379	chr11:10509379:T:G	2.0695e-05	-1.1336e-10	-0.840817
10509478	chr11:10509478:T:C	1.69712e-05	-0.285081	-0.754108
10509632	chr11:10509632:C:T	9.41401e-05	-1.1336e-10	0.674075
10509876	chr11:10509876:A:G	1.89543e-05	-1.1336e-10	-0.928678
10509991	chr11:10509991:G:A	1.54854e-05	-1.1336e-10	-1.13081
10510001	chr11:10510001:CTTAG:C	3.42472e-06	-1.25805	-1.38164
10510465	chr11:10510465:A:G	1.43557e-05	-1.1336e-10	-1.20656
10511321	chr11:10511321:G:A	1.26329e-05	-1.1336e-10	-1.3344
10511329	chr11:10511329:G:A	3.81205e-06	-1.55776	-0.974784
10511375	chr11:10511375:T:A	1.97137e-05	-1.40317	0.513773
10511606	chr11:10511606:G:C	3.42144e-06	-1.22361	-1.41704
10512154	chr11:10512154:A:G	1.20507e-05	-1.1336e-10	-1.38158
10512229	chr11:10512229:AGT:A	3.53499e-06	-1.55957	-1.04843
10512405	chr11:10512405:T:C	3.30371e-06	-1.27582	-1.39984
10512881	chr11:10512881:T:C	1.42694e-05	-1.1336e-10	-1.21259
10513008	chr11:10513008:A:C	3.91489e-06	-1.20082	-1.3051
10513298	chr11:10513298:G:A	1.16303e-05	-1.1336e-10	-1.41709
10513319	chr11:10513319:C:T	5.83493e-06	-1.5639	-0.542945
10513474	chr11:10513474:T:C	1.71569e-05	-1.1336e-10	-1.02831
10513802	chr11:10513802:G:A	5.68468e-06	-1.19282	-0.940111
10514139	chr11:10514139:A:C	2.74436e-05	-1.1336e-10	-0.558577
10514243	chr11:10514243:G:GA	2.41996e-05	-1.1336e-10	-0.684375
10514244	chr11:10514244:A:C	7.7367e-05	1.0908	-0.61295
10514569	chr11:10514569:A:G	3.92841e-05	-1.25861	1.05872
10514694	chr11:10514694:TA:T	2.89123e-05	-1.1336e-10	-0.506441
10514751	chr11:10514751:T:C	7.14064e-06	-1.23823	-0.666672
10515177	chr11:10515177:T:C	4.85371e-06	-1.56229	-0.728672
10515749	chr11:10515749:C:T	2.41111e-05	-1.1336e-10	-0.688038
10516034	chr11:10516034:G:T	6.3111e-06	-1.19422	-0.834181
10516174	chr11:10516174:G:A	7.75696e-05	-1.22794	1.70841
10516623	chr11:10516623:G:A	6.57971e-06	-1.17861	-0.808104
10516861	chr11:10516861:A:G	1.28474e-05	-1.1336e-10	-1.31757
10517269	chr11:10517269:C:T	3.30204e-06	-1.53694	-1.13923
10517312	chr11:10517312:A:G	9.74225e-06	-1.52107	-0.0731682
10517332	chr11:10517332:G:C	1.16379e-05	-1.1336e-10	-1.41644
10517559	chr11:10517559:G:C	7.22336e-06	-1.12094	-0.772448
10517727	chr11:10517727:A:G	7.17895e-06	-1.44878	-0.450773
10517854	chr11:10517854:G:A	2.2889e-05	-0.740052	-4.07163e-10
10518075	chr11:10518075:G:A	1.51011e-05	-1.15594	-4.07163e-10
10518339	chr11:10518339:T:C	1.62463e-05	-1.1336e-10	-1.08284
10518383	chr11:10518383:C:T	1.14557e-05	-1.5364	0.104177
10518516	chr11:10518516:A:C	0.000184035	-1.1336e-10	1.34442
10518592	chr11:10518592:T:C	1.0404e-05	-1.52484	-0.00367444
10518620	chr11:10518620:C:T	1.23573e-05	-1.1336e-10	-1.35646
10518823	chr11:10518823:C:T	1.24505e-05	-1.1336e-10	-1.34895
10518825	chr11:10518825:A:G	2.99021e-05	-0.472781	-4.07163e-10
10518864	chr11:10518864:TAA:T	1.15855e-05	-1.53362	0.11266
10518870	chr11:10518870:C:T	2.76866e-06	-1.55718	-1.29516
10520066	chr11:10520066:C:T	7.08207e-06	-1.17789	-0.735251
10520079	chr11:10520079:T:C	0.000119329	1.56458	-0.653399
10520154	chr11:10520154:T:A	5.80256e-06	-1.52652	-0.585892
10520428	chr11:10520428:C:T	1.603e-05	-1.1336e-10	-1.09625
10520491	chr11:10520491:T:G	1.16823e-05	-1.1336e-10	-1.41264
10520797	chr11:10520797:A:C	0.000124045	-1.1336e-10	0.949936
10520945	chr11:10520945:T:G	1.89538e-05	-1.1336e-10	-0.928704
10520976	chr11:10520976:T:C	3.48994e-06	-1.57169	-1.04914
10521258	chr11:10521258:A:C	1.21146e-05	-1.1336e-10	-1.3763
10521260	chr11:10521260:C:G	1.46442e-05	-1.1336e-10	-1.18666
10521749	chr11:10521749:C:T	6.5896e-06	-1.18603	-0.799185
10521828	chr11:10521828:G:C	1.29816e-05	-1.1336e-10	-1.30717
10521971	chr11:10521971:T:C	3.94255e-06	-1.54817	-0.950713
10522325	chr11:10522325:G:A	8.35548e-05	-1.1336e-10	0.554794
10522694	chr11:10522694:T:A	1.94361e-05	-1.1336e-10	-0.903578
10522944	chr11:10522944:A:G	4.10116e-06	-1.55615	-0.903293
10523275	chr11:10523275:T:C	0.0001018	-1.1336e-10	0.752297
10523305	chr11:10523305:C:T	1.80747e-05	-1.1336e-10	-0.976196
10523635	chr11:10523635:C:G	4.27742e-06	-1.55722	-0.860137
10523637	chr11:10523637:A:G	1.47284e-05	-1.1336e-10	-1.18093
10523857	chr11:10523857:G:A	6.34192e-05	-1.20696	1.48602
10524108	chr11:10524108:G:C	2.26767e-05	-1.1336e-10	-0.749371
10524126	chr11:10524126:A:G	1.56415e-05	-1.1336e-10	-1.12078
10524166	chr11:10524166:G:A	4.64134e-06	-1.18989	-1.14581
10524180	chr11:10524180:C:T	5.72092e-06	-1.48645	-0.64013
10524240	chr11:10524240:C:T	1.58477e-05	-1.1336e-10	-1.10768
10524272	chr11:10524272:G:A	6.54264e-06	-1.2003	-0.792072
10524333	chr11:10524333:T:C	2.77091e-05	-1.23016	0.681212
10524604	chr11:10524604:C:G	2.03247e-05	-1.1336e-10	-0.858874
10524806	chr11:10524806:C:CATTTTT	1.48565e-05	-1.17227	-4.07163e-10
10525176	chr11:10525176:C:T	6.29689e-05	0.271932	-4.07163e-10
10525503	chr11:10525503:A:T	0.000168296	-1.1336e-10	1.25501
10525627	chr11:10525627:G:C	2.89137e-05	-1.23949	0.733094
10526129	chr11:10526129:T:C	3.22166e-06	-1.55868	-1.14213
10526501	chr11:10526501:C:T	3.09564e-06	-1.56879	-1.17193
10527828	chr11:10527828:G:A	2.09963e-05	-1.1336e-10	-0.826364
10527854	chr11:10527854:C:T	0.000101396	1.53602	-0.787698
10527921	chr11:10527921:C:G	3.20285e-05	-1.20273	0.798644
10527926	chr11:10527926:G:A	3.29762e-05	-1.18204	0.807119
10528556	chr11:10528556:G:A	1.45776e-05	-1.1336e-10	-1.19123
10528704	chr11:10528704:T:C	5.90452e-06	-1.17973	-0.915264
10528863	chr11:10528863:A:C	3.78142e-06	-1.18544	-1.35517
10528900	chr11:10528900:T:A	5.19331e-06	-1.55406	-0.669281
10529051	chr11:10529051:TG:T	5.15938e-06	-1.55641	-0.673485
10529077	chr11:10529077:C:G	1.18599e-05	-1.1336e-10	-1.39754
10529417	chr11:10529417:T:C	3.57334e-05	-0.294622	-4.07163e-10
10529559	chr11:10529559:T:C	3.94288e-05	-1.22299	1.02677
10529956	chr11:10529956:T:C	0.000143274	-1.1336e-10	1.09405
10531125	chr11:10531125:C:T	3.79939e-06	-1.55935	-0.976513
10531158	chr11:10531158:C:T	1.55312e-05	-1.12786	-4.07163e-10
10531176	chr11:10531176:T:A	3.90403e-06	-1.56327	-0.945427
10531186	chr11:10531186:C:G	8.33609e-06	-0.995993	-0.754122
10531204	chr11:10531204:G:A	3.2377e-05	-1.25223	0.858964
10531243	chr11:10531243:C:T	5.20827e-05	-1.2096	1.29172
10531319	chr11:10531319:G:A	1.35878e-05	-1.1336e-10	-1.26154
10531777	chr11:10531777:C:T	5.48264e-06	-1.01287	-1.15625
10531808	chr11:10531808:C:T	2.85248e-06	-1.56297	-1.25955
10531863	chr11:10531863:C:T	1.39934e-05	-1.1336e-10	-1.23213
10532125	chr11:10532125:C:T	4.45475e-06	-1.14254	-1.2342
10532983	chr11:10532983:T:C	1.20016e-05	-1.1336e-10	-1.38567
10533160	chr11:10533160:T:C	1.14759e-05	-1.43046	-4.07163e-10
10533337	chr11:10533337:C:T	7.55589e-06	-1.19394	-0.654443
10533380	chr11:10533380:A:G	4.27744e-06	-1.56719	-0.850164
10533430	chr11:10533430:GTTAA:G	0.00013298	2.20045	-1.18096
10534039	chr11:10534039:C:G	1.59002e-05	-1.10438	-4.07163e-10
10534042	chr11:10534042:A:G	1.13306e-05	-0.992318	-0.450885
10534251	chr11:10534251:G:A	1.19735e-05	-1.1336e-10	-1.38801
10534894	chr11:10534894:A:T	4.45838e-05	-1.0045	0.931157
10534974	chr11:10534974:T:C	1.83684e-05	-0.960076	-4.07163e-10
10535383	chr11:10535383:T:C	7.26844e-06	-1.11267	-0.774502
10535720	chr11:10535720:C:T	1.15643e-05	-1.1336e-10	-1.42279
10535812	chr11:10535812:A:G	3.96521e-06	-1.56755	-0.925599
10535937	chr11:10535937:T:A	1.85915e-05	-0.948006	-4.07163e-10
10535961	chr11:10535961:C:A	7.16305e-06	-0.892231	-1.00954
10536299	chr11:10536299:C:G	8.51569e-06	-0.811954	-0.916844
10536403	chr11:10536403:T:C	6.2674e-06	-1.53091	-0.504436
10536439	chr11:10536439:G:A	9.12589e-05	-1.1336e-10	0.642992
10536880	chr11:10536880:T:C	2.52044e-05	-1.1336e-10	-0.643691
10537230	chr11:10537230:A:G	6.75377e-06	-1.01032	-0.950283
10537623	chr11:10537623:A:G	0.000336049	-1.1336e-10	1.94655
10537886	chr11:10537886:G:A	1.32387e-05	-1.1336e-10	-1.28757
10538236	chr11:10538236:A:G	5.40448e-06	-1.19596	-0.987517
10538271	chr11:10538271:G:C	1.17272e-05	-1.1336e-10	-1.4088
10538348	chr11:10538348:T:C	4.6437e-06	-1.06702	-1.26818
10538362	chr11:10538362:C:T	0.000144544	-1.1336e-10	1.10288
10538561	chr11:10538561:A:G	1.41414e-05	-1.05225	-0.169355
10538900	chr11:10538900:A:C	1.42915e-05	-1.21104	-4.07163e-10
10538943	chr11:10538943:G:A	4.27688e-06	-1.08078	-1.3367
10539072	chr11:10539072:C:T	1.19177e-05	-1.1336e-10	-1.39268
10539485	chr11:10539485:C:T	0.000107471	1.82196	-1.01545
10540451	chr11:10540451:AC:A	1.15498e-05	-1.1336e-10	-1.42404
10540453	chr11:10540453:AG:A	1.15498e-05	-1.1336e-10	-1.42404
10540457	chr11:10540457:GC:G	1.15498e-05	-1.1336e-10	-1.42404
10540888	chr11:10540888:C:A	1.75938e-05	-1.1336e-10	-1.00316
10541133	chr11:10541133:G:A	2.18072e-05	-0.788467	-4.07163e-10
10541389	chr11:10541389:G:T	0.000101416	2.13575	-1.38722
10541543	chr11:10541543:G:T	6.19256e-06	-1.03837	-1.00899
10541723	chr11:10541723:G:A	0.00028253	2.81128	-1.0382
10541897	chr11:10541897:G:A	1.56709e-05	-1.1336e-10	-1.1189
10541926	chr11:10541926:T:A	1.7153e-05	-1.1336e-10	-1.02854
10542027	chr11:10542027:AAT:A	3.37548e-05	-0.351588	-4.07163e-10
10543071	chr11:10543071:G:A	9.94343e-06	-1.5738	-4.07163e-10
10543080	chr11:10543080:C:T	1.50732e-05	-1.15779	-4.07163e-10
10543153	chr11:10543153:A:T	0.000119434	-1.1336e-10	0.912059
10543382	chr11:10543382:C:T	0.000270395	2.71848	-0.989304
10544051	chr11:10544051:G:A	4.46182e-06	-1.56764	-0.807517
10544070	chr11:10544070:C:T	0.000296384	2.76936	-0.948417
10544280	chr11:10544280:CCTT:C	0.000107204	-1.1336e-10	0.804021
10544347	chr11:10544347:AGTCCTGCCATTTGGCAG:A	2.76427e-05	-1.1336e-10	-0.551349
10544413	chr11:10544413:T:C	3.73656e-05	-1.1336e-10	-0.249959
10544518	chr11:10544518:G:T	1.65257e-05	-1.1336e-10	-1.06579
10544939	chr11:10544939:C:T	1.18662e-05	-1.1336e-10	-1.39701
10545004	chr11:10545004:G:GGGGCT	2.00252e-05	-1.1336e-10	-0.873717
10545043	chr11:10545043:C:T	1.00455e-05	-1.56358	-4.07163e-10
10545051	chr11:10545051:T:C	2.08646e-05	-0.832654	-4.07163e-10
10545109	chr11:10545109:C:A	3.37518e-06	-1.56116	-1.0931
10545131	chr11:10545131:T:C	1.09928e-05	-1.47347	-4.07163e-10
10545730	chr11:10545730:A:T	3.22501e-05	-0.397188	-4.07163e-10
10545820	chr11:10545820:C:T	2.6119e-06	-1.55942	-1.35121
10546207	chr11:10546207:A:C	0.000135085	-1.1336e-10	1.0352
10546350	chr11:10546350:A:G	3.03278e-06	-1.33823	-1.423
10546357	chr11:10546357:G:C	8.2297e-06	-1.55095	-0.212009
10546372	chr11:10546372:G:T	1.95449e-05	-0.194004	-0.703992
10546960	chr11:10546960:T:G	1.19521e-05	-1.1336e-10	-1.3898
10547079	chr11:10547079:T:G	0.00194498	-1.1336e-10	3.7023
10547186	chr11:10547186:AAC:A	3.02394e-05	-0.461564	-4.07163e-10
10547375	chr11:10547375:G:A	0.000214015	2.91917	-1.42383
10547413	chr11:10547413:C:T	0.000106777	-1.1336e-10	0.800032
10547618	chr11:10547618:A:G	2.03999e-05	-1.1336e-10	-0.855177
10547665	chr11:10547665:G:C	1.17368e-05	-1.1336e-10	-1.40798
10547784	chr11:10547784:T:A	7.1932e-05	0.348455	0.0565568
10548117	chr11:10548117:G:A	1.44637e-05	-1.19907	-4.07163e-10
10548339	chr11:10548339:C:T	2.15397e-05	-1.1336e-10	-0.800811
10548347	chr11:10548347:T:C	0.00057431	2.48246	-4.07163e-10
10548548	chr11:10548548:A:G	2.04854e-05	-1.1336e-10	-0.850996
10548709	chr11:10548709:C:G	0.00151173	2.3604	1.0899
10548912	chr11:10548912:C:T	0.000295893	2.8282	-1.00892
10548957	chr11:10548957:C:G	1.9263e-05	-1.1336e-10	-0.912521
10549247	chr11:10549247:A:G	2.97014e-05	-1.1336e-10	-0.479514
10549261	chr11:10549261:C:T	1.8408e-05	-1.1336e-10	-0.957922
10549367	chr11:10549367:A:G	3.16477e-05	-1.1336e-10	-0.416045
10549451	chr11:10549451:T:C	1.86184e-05	-0.750447	-0.196114
10549597	chr11:10549597:A:G	0.000713586	3.09164	-0.392043
10549715	chr11:10549715:A:T	2.17295e-05	-1.1336e-10	-0.792038
10549804	chr11:10549804:C:T	2.40243e-05	-0.116045	-0.575596
10550223	chr11:10550223:T:C	1.10103e-05	-1.47188	-4.07163e-10
10550370	chr11:10550370:T:C	1.17902e-05	-1.1336e-10	-1.40344
10550685	chr11:10550685:T:C	5.20572e-05	-0.0353745	0.117008
10550844	chr11:10550844:C:T	1.89995e-05	-1.1336e-10	-0.926299
10550847	chr11:10550847:G:C	4.27159e-06	-1.56029	-0.858429
10550917	chr11:10550917:G:A	1.94404e-05	0.497475	-1.40083
10551566	chr11:10551566:C:T	0.000447108	2.93209	-0.700002
10551717	chr11:10551717:T:C	1.12059e-05	-1.45427	-4.07163e-10
10551720	chr11:10551720:AAGGAATGGC:A	2.40835e-05	-1.1336e-10	-0.689182
10551743	chr11:10551743:GA:G	0.000320479	2.85791	-0.958798
10551945	chr11:10551945:A:T	1.1743e-05	-1.1336e-10	-1.40745
10552079	chr11:10552079:T:C	1.73951e-05	-1.01452	-4.07163e-10
10552121	chr11:10552121:T:C	1.17102e-05	-1.1336e-10	-1.41025
10552227	chr11:10552227:G:T	2.11631e-05	-1.1336e-10	-0.818452
10552288	chr11:10552288:G:A	2.78981e-05	-1.1336e-10	-0.54215
10552524	chr11:10552524:A:G	1.27591e-05	-1.1336e-10	-1.32446
10552565	chr11:10552565:A:G	2.66722e-05	-1.1336e-10	-0.587086
10552625	chr11:10552625:C:T	2.34486e-05	-1.1336e-10	-0.715898
10552975	chr11:10552975:C:T	0.000504469	2.88076	-0.527966
10553048	chr11:10553048:T:A	0.00162613	-0.218731	3.74198
10553539	chr11:10553539:G:C	1.25238e-05	-1.1336e-10	-1.34308
10553570	chr11:10553570:C:T	0.000556844	2.96894	-0.517368
10553657	chr11:10553657:A:G	4.56351e-05	-1.1336e-10	-0.0500316
10553762	chr11:10553762:A:G	1.06299e-05	-1.50704	-4.07163e-10
10554088	chr11:10554088:T:C	2.91247e-06	-1.38109	-1.42062
10554542	chr11:10554542:A:G	3.78324e-05	-0.656377	0.418834
10554685	chr11:10554685:C:A	1.388e-05	-0.529779	-0.710485
10554720	chr11:10554720:C:T	4.14507e-05	-0.146204	-4.07163e-10
10554809	chr11:10554809:G:A	2.93412e-06	-1.3703	-1.424
10555304	chr11:10555304:C:T	0.00513695	1.84434	2.82917
10555309	chr11:10555309:A:G	2.14225e-05	-0.169247	-0.637021
10555834	chr11:10555834:C:T	0.000114881	-1.1336e-10	0.873184
10555850	chr11:10555850:T:G	2.96242e-06	-1.37136	-1.41334
10556198	chr11:10556198:T:A	0.000121856	0.932133	-4.07163e-10
10556297	chr11:10556297:G:A	3.46289e-05	-0.32602	-4.07163e-10
10556431	chr11:10556431:T:G	3.09401e-05	-1.1336e-10	-0.438656
10556442	chr11:10556442:T:G	5.27646e-06	-1.55588	-0.651577
10556815	chr11:10556815:G:C	5.17176e-06	-1.53985	-0.687649
10557112	chr11:10557112:T:C	2.24616e-05	-1.1336e-10	-0.7589
10557220	chr11:10557220:G:A	1.9536e-05	-1.1336e-10	-0.898452
10557260	chr11:10557260:G:C	4.8945e-05	-1.1336e-10	0.0199874
10557281	chr11:10557281:G:T	0.00010915	-1.1336e-10	0.82201
10557561	chr11:10557561:G:A	3.42135e-06	-1.46846	-1.17221
10557993	chr11:10557993:G:C	0.000284068	2.80016	-1.02166
10558002	chr11:10558002:A:G	0.000220347	-1.1336e-10	1.5245
10558140	chr11:10558140:T:C	9.16127e-06	-0.464191	-1.19153
10558298	chr11:10558298:T:C	0.00029011	2.57557	-0.776018
10558884	chr11:10558884:A:C	1.22697e-05	-1.1336e-10	-1.36358
10559089	chr11:10559089:T:G	3.54175e-05	-1.1336e-10	-0.303504
10559137	chr11:10559137:C:T	5.36866e-06	-1.54982	-0.640309
10559541	chr11:10559541:A:G	4.8773e-05	-1.1336e-10	0.0164681
10559644	chr11:10559644:C:G	2.7776e-05	0.876487	-1.42302
10559670	chr11:10559670:G:A	0.000368976	3.04846	-1.00844
10559714	chr11:10559714:T:TA	4.79356e-06	-1.54186	-0.761572
10559810	chr11:10559810:C:T	4.18275e-05	-0.137154	-4.07163e-10
10559890	chr11:10559890:G:T	1.0616e-05	-1.50835	-4.07163e-10
10560557	chr11:10560557:G:A	1.26267e-05	-1.1336e-10	-1.33489
10560996	chr11:10560996:T:G	7.58268e-06	-1.42313	-0.421709
10561181	chr11:10561181:G:GT	3.0421e-05	-1.1336e-10	-0.455575
10561182	chr11:10561182:G:T	3.03196e-05	-1.1336e-10	-0.458913
10562053	chr11:10562053:T:C	2.43097e-06	-1.57493	-1.40749
10562162	chr11:10562162:C:T	1.9027e-05	-1.1336e-10	-0.924848
10562805	chr11:10562805:G:C	0.000118152	-1.1336e-10	0.901261
10563201	chr11:10563201:G:A	3.88839e-05	-0.21013	-4.07163e-10
10563454	chr11:10563454:G:C	2.48317e-05	-1.1336e-10	-0.658587
10563463	chr11:10563463:T:C	2.67197e-05	-1.1336e-10	-0.585307
10563622	chr11:10563622:T:C	0.000836913	3.80966	-0.950653
10563695	chr11:10563695:G:A	3.06413e-05	-1.1336e-10	-0.448361
10563815	chr11:10563815:G:A	1.49003e-05	-1.16933	-4.07163e-10
10563840	chr11:10563840:G:C	0.00056702	3.44094	-0.971251
10563917	chr11:10563917:G:T	4.02553e-06	-1.551	-0.927049
10564555	chr11:10564555:T:C	5.97334e-05	-1.1336e-10	0.219182
10564599	chr11:10564599:A:G	5.80652e-05	-1.1336e-10	0.190857
10564961	chr11:10564961:G:A	3.20663e-05	-1.1336e-10	-0.402905
10565034	chr11:10565034:G:A	3.20848e-05	-1.1336e-10	-0.402328
10565646	chr11:10565646:TA:T	4.1257e-06	-1.55196	-0.901519
10565725	chr11:10565725:C:G	0.000160208	1.20577	-4.07163e-10
10565985	chr11:10565985:C:T	3.37163e-05	-1.1336e-10	-0.352728
10566171	chr11:10566171:G:A	2.46622e-06	-1.56392	-1.4041
10566218	chr11:10566218:T:C	4.01724e-06	-1.24978	-1.23033
10566421	chr11:10566421:T:A	0.00014918	-1.1336e-10	1.13444
10566938	chr11:10566938:T:C	2.33641e-05	-0.719507	-4.07163e-10
10567736	chr11:10567736:C:T	9.70088e-05	-1.1336e-10	0.704092
10568035	chr11:10568035:C:T	1.22961e-05	-1.1336e-10	-1.36143
10568136	chr11:10568136:C:T	0.000354557	3.05659	-1.05643
10568149	chr11:10568149:T:C	3.83737e-06	-1.5578	-0.968126
10568582	chr11:10568582:A:G	2.52774e-05	-1.1336e-10	-0.640798
10569015	chr11:10569015:T:C	1.17258e-05	-1.1336e-10	-1.40891
10569340	chr11:10569340:C:T	4.64932e-05	-1.1336e-10	-0.031403
10569435	chr11:10569435:A:G	1.1753e-05	-1.1336e-10	-1.4066
10570254	chr11:10570254:T:C	3.55621e-05	-0.299427	-4.07163e-10
10570287	chr11:10570287:T:C	7.50629e-05	-1.1336e-10	0.447618
10570322	chr11:10570322:G:T	2.46927e-05	-1.1336e-10	-0.664202
10570476	chr11:10570476:G:A	0.000170436	-1.1336e-10	1.26765
10570692	chr11:10570692:C:T	0.000313961	3.00087	-1.12231
10570705	chr11:10570705:A:G	2.95076e-06	-1.36462	-1.42403
10570811	chr11:10570811:G:A	6.1392e-05	-0.226117	0.472688
10570817	chr11:10570817:C:T	4.84041e-06	-1.35268	-0.941033
10571244	chr11:10571244:A:T	1.49668e-05	-1.1336e-10	-1.16488
10571250	chr11:10571250:A:T	0.000170118	-1.1336e-10	1.26578
10571459	chr11:10571459:T:C	2.71523e-06	-1.52821	-1.34362
10571596	chr11:10571596:T:C	1.44918e-05	-1.1336e-10	-1.19713
10571893	chr11:10571893:TTG:T	0.000122226	-0.108625	1.04378
10573568	chr11:10573568:C:T	1.74919e-05	-1.1336e-10	-1.00897
10573798	chr11:10573798:G:A	1.50306e-05	-1.1336e-10	-1.16062
10573839	chr11:10573839:G:A	0.000169397	-1.1336e-10	1.26153
10574435	chr11:10574435:A:G	4.02862e-06	-1.32925	-1.14804
10574775	chr11:10574775:A:G	3.80153e-05	-1.1336e-10	-0.232721
10574864	chr11:10574864:G:A	2.5024e-06	-1.5757	-1.37775
10574985	chr11:10574985:C:G	1.22703e-05	-1.36352	-4.07163e-10
10575018	chr11:10575018:A:G	3.33265e-06	-1.33741	-1.32953
10575130	chr11:10575130:T:C	3.33533e-06	-1.34361	-1.32253
10575315	chr11:10575315:G:A	0.000165615	-1.1336e-10	1.23896
10575534	chr11:10575534:G:A	2.28105e-05	-0.248779	-0.49471
10575801	chr11:10575801:C:G	1.90966e-05	-1.1336e-10	-0.921201
10575991	chr11:10575991:G:A	0.00017398	-1.1336e-10	1.28823
10576124	chr11:10576124:T:C	1.46965e-05	-0.215867	-0.967236
10576682	chr11:10576682:A:C	0.000226271	2.7123	-1.16127
10576748	chr11:10576748:A:G	4.74868e-06	-1.15325	-1.15959
10576848	chr11:10576848:A:G	2.42127e-06	-1.56252	-1.42389
10576874	chr11:10576874:G:T	0.000252485	2.7509	-1.09026
10577146	chr11:10577146:T:A	1.22525e-05	-1.1336e-10	-1.36498
10577204	chr11:10577204:G:A	4.08558e-05	-1.1336e-10	-0.16066
10577205	chr11:10577205:T:C	4.10456e-06	-1.43642	-1.02219
10577448	chr11:10577448:G:C	0.000104109	-1.1336e-10	0.774728
10577804	chr11:10577804:T:C	1.73046e-05	-1.1336e-10	-1.01974
10578037	chr11:10578037:CA:C	1.09503e-05	-1.47734	-4.07163e-10
10578229	chr11:10578229:TGA:T	1.74269e-05	-1.1336e-10	-1.0127
10578401	chr11:10578401:T:C	2.43149e-06	-1.56109	-1.42111
10578421	chr11:10578421:T:C	0.000260299	2.67572	-0.984596
10578697	chr11:10578697:G:A	1.57438e-05	-1.1336e-10	-1.11427
10578985	chr11:10578985:A:C	1.38827e-05	-1.1336e-10	-1.24006
10579428	chr11:10579428:G:A	1.74322e-05	-1.1336e-10	-1.01239
10579618	chr11:10579618:TA:T	3.23573e-06	-1.2762	-1.42025
10579726	chr11:10579726:A:G	3.75054e-05	-0.246223	-4.07163e-10
10579849	chr11:10579849:T:C	3.31239e-06	-1.24978	-1.42326
10579975	chr11:10579975:C:T	0.000293594	2.79758	-0.986089
10580168	chr11:10580168:G:A	0.000113416	-1.1336e-10	0.860353
10580254	chr11:10580254:T:C	7.03865e-05	-1.1336e-10	0.383292
10580281	chr11:10580281:T:C	3.55348e-06	-1.51044	-1.09234
10580532	chr11:10580532:TTCC:T	0.000227407	-1.1336e-10	1.55603
10580602	chr11:10580602:AAG:A	0.000123379	-1.1336e-10	0.944553
10580808	chr11:10580808:A:G	1.57318e-05	-1.1336e-10	-1.11503
10580939	chr11:10580939:C:A	2.53343e-05	-1.1336e-10	-0.638552
10581034	chr11:10581034:A:G	3.93839e-05	-0.197352	-4.07163e-10
10581783	chr11:10581783:G:A	1.05431e-05	-1.51524	-4.07163e-10
10582005	chr11:10582005:T:C	1.26478e-05	-1.1336e-10	-1.33323
10582101	chr11:10582101:A:G	1.70528e-05	-0.152846	-0.881548
10582163	chr11:10582163:T:C	0.000212958	2.61674	-1.12635
10582230	chr11:10582230:C:T	1.15576e-05	-1.1336e-10	-1.42336
10583118	chr11:10583118:T:A	2.92153e-06	-1.53546	-1.26315
10583270	chr11:10583270:C:T	0.000197484	-1.1336e-10	1.41495
10583347	chr11:10583347:G:C	8.88779e-05	-1.1336e-10	0.616555
10583671	chr11:10583671:G:A	1.01004e-05	-1.57147	0.0133359
10583813	chr11:10583813:T:C	0.000224656	2.70549	-1.16163
10584052	chr11:10584052:C:T	5.12332e-05	-1.1336e-10	0.0656778
10584736	chr11:10584736:A:G	1.20105e-05	-1.1336e-10	-1.38493
10585059	chr11:10585059:G:A	2.09948e-05	-1.1336e-10	-0.826433
10585458	chr11:10585458:A:G	2.29698e-05	-1.57556	0.83903
10585986	chr11:10585986:A:G	1.23719e-05	-1.1336e-10	-1.35528
10586174	chr11:10586174:T:C	1.16287e-05	-1.1336e-10	-1.41724
10586340	chr11:10586340:C:T	1.81764e-05	-1.1336e-10	-0.970586
10586490	chr11:10586490:A:T	1.51292e-05	-1.1336e-10	-1.15408
10586494	chr11:10586494:T:C	1.42575e-05	-1.1336e-10	-1.21343
10586935	chr11:10586935:A:G	6.5949e-05	-1.1336e-10	0.318172
10586965	chr11:10586965:A:G	6.96403e-05	1.47181	-1.09917
10587818	chr11:10587818:T:C	1.54436e-05	-1.1336e-10	-1.13352
10587864	chr11:10587864:A:G	1.17586e-05	-1.1336e-10	-1.40612
10588677	chr11:10588677:T:TC	0.000511423	2.36649	-4.07163e-10
10588985	chr11:10588985:A:G	0.000147967	-1.1336e-10	1.12628
10589483	chr11:10589483:G:A	2.40178e-06	-1.57441	-1.42009
10590041	chr11:10590041:G:T	3.65472e-06	-1.56445	-1.01025
10590172	chr11:10590172:G:A	2.72886e-06	-1.48388	-1.38295
10590368	chr11:10590368:A:C	1.43481e-05	-1.20709	-4.07163e-10
10590384	chr11:10590384:A:C	6.35204e-05	-1.1336e-10	0.280653
10590745	chr11:10590745:T:C	3.81435e-06	-1.56403	-0.967911
10590832	chr11:10590832:A:C	8.11866e-06	-0.39319	-1.38335
10590883	chr11:10590883:T:C	1.18665e-05	-1.1336e-10	-1.39699
10590999	chr11:10590999:T:C	1.16072e-05	-1.1336e-10	-1.41908
10591723	chr11:10591723:C:T	1.16455e-05	-1.1336e-10	-1.41579
10591897	chr11:10591897:G:A	3.39748e-05	0.991995	-1.33709
10591921	chr11:10591921:C:T	9.9349e-06	-1.57466	-4.07163e-10
10591938	chr11:10591938:T:C	9.5266e-05	-1.1336e-10	0.685964
10592207	chr11:10592207:A:G	3.24427e-05	-0.391234	-4.07163e-10
10592246	chr11:10592246:T:C	3.52042e-05	-0.309544	-4.07163e-10
10592341	chr11:10592341:T:G	2.00555e-05	-0.0052054	-0.866999
10592532	chr11:10592532:T:G	1.02177e-05	-1.54659	-4.07163e-10
10592581	chr11:10592581:A:G	2.96378e-05	0.940476	-1.42214
10593364	chr11:10593364:C:G	1.55596e-05	-0.197463	-0.928567
10593366	chr11:10593366:A:G	6.03634e-06	-0.683601	-1.38931
10593442	chr11:10593442:A:T	3.85364e-05	-0.219107	-4.07163e-10
10593653	chr11:10593653:G:T	0.000100101	-1.1336e-10	0.735467
10593710	chr11:10593710:G:T	1.20358e-05	-1.38282	-4.07163e-10
10593926	chr11:10593926:C:T	4.89668e-06	-1.20513	-1.07702
10594589	chr11:10594589:G:A	3.18417e-05	-0.409933	-4.07163e-10
10594662	chr11:10594662:G:A	4.60829e-06	-1.20667	-1.13618
10594829	chr11:10594829:A:G	1.92239e-05	-0.914555	-4.07163e-10
10594929	chr11:10594929:A:T	2.96935e-05	0.909582	-1.38936
10594971	chr11:10594971:C:T	3.19567e-05	-1.1336e-10	-0.406328
10595121	chr11:10595121:C:T	3.44522e-05	-1.1336e-10	-0.331136
10595156	chr11:10595156:C:CT	9.54561e-06	-1.57261	-0.042021
10595261	chr11:10595261:A:C	3.51184e-05	-0.311984	-4.07163e-10
10595638	chr11:10595638:G:A	3.81379e-06	-1.57504	-0.957049
10595777	chr11:10595777:A:C	4.03679e-05	-1.1336e-10	-0.172673
10595821	chr11:10595821:A:AT	7.63964e-05	-1.1336e-10	0.465227
10596019	chr11:10596019:A:C	3.2807e-05	-1.1336e-10	-0.380068
10596285	chr11:10596285:A:G	1.1855e-05	-1.1336e-10	-1.39796
10596487	chr11:10596487:T:C	1.17803e-05	-1.1336e-10	-1.40428
10596738	chr11:10596738:T:A	3.96982e-05	0.739061	-0.928465
10596968	chr11:10596968:T:C	1.39073e-05	-1.1336e-10	-1.23829
10597203	chr11:10597203:A:C	3.7729e-05	-0.24028	-4.07163e-10
10597218	chr11:10597218:A:G	2.7701e-06	-1.52785	-1.32397
10597494	chr11:10597494:T:A	2.91844e-06	-1.52149	-1.27817
10597870	chr11:10597870:C:G	4.75095e-06	-0.892053	-1.42031
10597872	chr11:10597872:A:G	2.39553e-06	-1.5756	-1.42151
10597898	chr11:10597898:A:G	2.75383e-05	-1.1336e-10	-0.55513
10598383	chr11:10598383:A:G	2.63988e-05	-0.285369	-0.312022
10598412	chr11:10598412:T:G	1.16089e-05	-1.1336e-10	-1.41894
10598429	chr11:10598429:A:G	1.15887e-05	-1.1336e-10	-1.42068
10599082	chr11:10599082:C:T	3.46798e-05	-1.3971	1.07255
10599303	chr11:10599303:A:C	1.45866e-05	-1.1336e-10	-1.1906
10599324	chr11:10599324:C:T	2.85092e-05	-1.1336e-10	-0.520481
10599444	chr11:10599444:C:T	2.29134e-05	-0.738986	-4.07163e-10
10599642	chr11:10599642:T:C	4.74975e-05	-1.1336e-10	-0.0100319
10599859	chr11:10599859:C:T	1.88246e-05	-1.1336e-10	-0.935547
10599914	chr11:10599914:C:A	3.53254e-05	-1.1336e-10	-0.306107
10600032	chr11:10600032:A:G	3.02127e-05	-1.1336e-10	-0.462447
10601064	chr11:10601064:G:A	4.29873e-05	-0.109804	-4.07163e-10
10601330	chr11:10601330:GC:G	3.48992e-05	-1.1336e-10	-0.318245
10601405	chr11:10601405:C:T	1.87066e-05	-1.1336e-10	-0.94183
10601409	chr11:10601409:G:A	3.33696e-05	-1.1336e-10	-0.363064
10602115	chr11:10602115:C:T	3.12375e-06	-1.55822	-1.17346
10602116	chr11:10602116:G:A	2.89511e-05	0.918403	-1.4235
10602188	chr11:10602188:C:G	1.65512e-05	-1.06425	-4.07163e-10
10602524	chr11:10602524:G:A	1.19928e-05	-1.1336e-10	-1.3864
10602668	chr11:10602668:A:G	2.47766e-05	-1.21303	0.552221
10602814	chr11:10602814:C:A	1.16622e-05	-1.41435	-4.07163e-10
10602947	chr11:10602947:G:C	1.51011e-05	-1.55737	0.40143
10602962	chr11:10602962:C:CA	6.16791e-05	0.251237	-4.07163e-10
10603086	chr11:10603086:A:G	1.57617e-05	-1.1336e-10	-1.11313
10603259	chr11:10603259:G:A	1.96579e-05	-1.1336e-10	-0.892228
10603436	chr11:10603436:C:T	6.15796e-06	-0.698643	-1.35432
10603594	chr11:10603594:G:A	0.000183937	-1.1336e-10	1.34389
10603599	chr11:10603599:C:T	1.68368e-05	0.0286766	-1.07582
10603684	chr11:10603684:A:T	0.000280108	-1.1336e-10	1.76447
10604016	chr11:10604016:G:A	0.000226767	-1.50675	3.05996
10604070	chr11:10604070:A:G	2.99754e-05	0.791616	-1.26195
10604505	chr11:10604505:C:G	1.64485e-05	-1.1336e-10	-1.07047
10605144	chr11:10605144:G:A	3.23011e-06	-1.49805	-1.20015
10605264	chr11:10605264:G:A	1.78471e-05	-1.1336e-10	-0.988865
10605804	chr11:10605804:G:A	1.28371e-05	-1.1336e-10	-1.31837
10606164	chr11:10606164:T:C	2.67949e-06	-1.49132	-1.39376
10606732	chr11:10606732:A:C	0.000230422	-1.1336e-10	1.5692
10606933	chr11:10606933:G:A	1.39392e-05	-1.1336e-10	-1.236
10607078	chr11:10607078:ATGTATGTATG:A	5.07216e-05	-1.1336e-10	0.0556435
10607098	chr11:10607098:T:C	2.58261e-05	-1.1336e-10	-0.619322
10607239	chr11:10607239:T:C	7.98984e-05	-0.303511	0.813558
10607597	chr11:10607597:T:C	1.15929e-05	-1.1336e-10	-1.42032
10607609	chr11:10607609:GC:G	2.39733e-05	-1.1336e-10	-0.693769
10607660	chr11:10607660:GC:G	5.3713e-06	-0.802502	-1.38714
10607707	chr11:10607707:C:T	1.42209e-05	-1.21599	-4.07163e-10
10607748	chr11:10607748:A:G	1.4262e-05	-1.21311	-4.07163e-10
10607840	chr11:10607840:G:A	3.72417e-05	-1.1336e-10	-0.253279
10607851	chr11:10607851:G:A	5.99361e-06	-1.54508	-0.534932
10607878	chr11:10607878:C:T	1.53609e-05	-1.13888	-4.07163e-10
10607965	chr11:10607965:C:T	1.17995e-05	-1.1336e-10	-1.40265
10608919	chr11:10608919:T:C	7.69109e-06	-0.820459	-1.01019
10609031	chr11:10609031:T:C	3.78279e-06	-1.55147	-0.988777
10609318	chr11:10609318:G:T	5.01482e-06	-0.886301	-1.37201
10609436	chr11:10609436:A:G	2.33698e-05	-1.1336e-10	-0.719264
10609653	chr11:10609653:C:T	3.12711e-05	-0.428013	-4.07163e-10
10609680	chr11:10609680:AG:A	2.30325e-05	-1.1336e-10	-0.733804
10609700	chr11:10609700:C:T	2.10142e-05	0.10342	-0.928929
10610042	chr11:10610042:C:T	3.34404e-06	-1.55633	-1.1072
10610705	chr11:10610705:A:G	1.55665e-05	-0.31123	-0.814358
10611554	chr11:10611554:T:A	1.26768e-05	-1.1336e-10	-1.33094
10611823	chr11:10611823:T:C	3.82544e-06	-1.56657	-0.962469
10611905	chr11:10611905:A:T	9.93972e-06	-1.57417	-4.07163e-10
10611927	chr11:10611927:C:A	1.18009e-05	-1.1336e-10	-1.40253
10612174	chr11:10612174:C:T	0.000224624	-1.1336e-10	1.54372
10612543	chr11:10612543:C:T	4.69153e-06	-1.54778	-0.777166
10612955	chr11:10612955:A:C	1.46474e-05	-1.18645	-4.07163e-10
10613007	chr11:10613007:T:C	1.36062e-05	-1.1336e-10	-1.26019
10613437	chr11:10613437:A:AT	3.33443e-06	-1.56026	-1.10615
10613460	chr11:10613460:T:C	7.23265e-06	-0.563281	-1.32882
10613481	chr11:10613481:C:T	1.15535e-05	-1.1336e-10	-1.42372
10613541	chr11:10613541:C:T	4.00862e-06	-1.57573	-0.90653
10613808	chr11:10613808:C:T	3.01313e-06	-1.51271	-1.25502
10614006	chr11:10614006:G:A	1.18922e-05	-1.1336e-10	-1.39483
10614046	chr11:10614046:T:G	3.37295e-06	-1.57285	-1.08207
10614812	chr11:10614812:A:G	2.12473e-05	0.312739	-1.12722
10615215	chr11:10615215:A:G	1.16833e-05	-1.1336e-10	-1.41255
10615341	chr11:10615341:G:A	5.58324e-05	0.607657	-0.456013
10615430	chr11:10615430:G:T	3.37327e-06	-1.56663	-1.0882
10616193	chr11:10616193:C:T	4.12914e-06	-1.56892	-0.88372
10616405	chr11:10616405:G:A	3.9548e-06	-1.56572	-0.930059
10616447	chr11:10616447:T:C	1.15562e-05	-1.1336e-10	-1.42349
10616781	chr11:10616781:T:C	4.60548e-05	-1.1336e-10	-0.0408767
10616901	chr11:10616901:A:G	1.19396e-05	-1.1336e-10	-1.39085
10617114	chr11:10617114:G:A	2.17964e-05	-0.788966	-4.07163e-10
10617325	chr11:10617325:C:A	1.23515e-05	-1.1336e-10	-1.35694
10617425	chr11:10617425:G:A	0.000151449	1.71115	-0.561613
10617471	chr11:10617471:A:G	7.50446e-06	-1.47928	-0.375935
10617553	chr11:10617553:A:G	1.15519e-05	-1.1336e-10	-1.42386
10617696	chr11:10617696:C:T	2.89014e-05	-1.1336e-10	-0.506821
10617902	chr11:10617902:T:C	6.32486e-06	-0.603857	-1.42236
10617908	chr11:10617908:CTGCTGTTTCAGGCCAGCTCTCACAATCTG:C	1.16494e-05	-1.1336e-10	-1.41545
10618097	chr11:10618097:T:C	4.97019e-05	-1.1336e-10	0.035334
10618208	chr11:10618208:T:C	5.61753e-05	0.157768	-4.07163e-10
10618242	chr11:10618242:C:T	3.64685e-06	-1.5749	-1.00195
10618706	chr11:10618706:A:C	3.44459e-06	-1.57474	-1.05916
10618789	chr11:10618789:A:G	1.39411e-05	-1.1336e-10	-1.23587
10618944	chr11:10618944:T:C	1.42515e-05	-1.21385	-4.07163e-10
10619898	chr11:10619898:T:C	1.43624e-05	-1.1336e-10	-1.2061
10620466	chr11:10620466:A:G	3.93052e-06	-1.57463	-0.927307
10620480	chr11:10620480:T:A	6.65116e-06	-1.56784	-0.408074
10621105	chr11:10621105:G:GT	2.52176e-05	-1.1336e-10	-0.643169
10621117	chr11:10621117:G:GT	4.31404e-06	-1.57069	-0.83814
10621284	chr11:10621284:AG:A	1.25584e-05	-1.1336e-10	-1.34032
10621509	chr11:10621509:A:G	1.18096e-05	-1.1336e-10	-1.4018
10621677	chr11:10621677:C:T	5.45817e-06	-0.779133	-1.39446
10622068	chr11:10622068:G:C	4.40487e-05	0.795646	-0.881059
10622076	chr11:10622076:T:C	1.42053e-05	-1.1336e-10	-1.21709
10622325	chr11:10622325:G:C	2.47569e-05	-1.1336e-10	-0.661606
10622397	chr11:10622397:C:A	2.95983e-06	-1.57331	-1.21227
10622632	chr11:10622632:G:A	1.31416e-05	-1.1336e-10	-1.29493
10623052	chr11:10623052:G:T	3.50964e-06	-1.53439	-1.0808
10623350	chr11:10623350:G:A	1.29702e-05	-1.1336e-10	-1.30805
10623398	chr11:10623398:G:A	1.23714e-05	-1.1336e-10	-1.35532
10623683	chr11:10623683:A:G	1.24031e-05	-1.1336e-10	-1.35276
10623742	chr11:10623742:A:G	7.55619e-06	-0.502734	-1.34561
10623997	chr11:10623997:A:G	2.15364e-05	-1.1336e-10	-0.800966
10624019	chr11:10624019:A:T	8.08309e-05	0.3895	0.13215
10624332	chr11:10624332:C:T	1.08624e-05	-1.4854	-4.07163e-10
10624595	chr11:10624595:TTGGGAATGGTTTGTCCCCCGA:T	4.34757e-05	-1.1336e-10	-0.0985065
10624597	chr11:10624597:G:A	1.16219e-05	-1.41782	-4.07163e-10
10624680	chr11:10624680:G:A	1.16511e-05	-1.41531	-4.07163e-10
10625004	chr11:10625004:G:A	9.00345e-06	-1.56819	-0.104915
10625084	chr11:10625084:A:T	9.28784e-06	-1.56362	-0.0783834
10625132	chr11:10625132:C:G	8.90846e-06	-1.56601	-0.117695
10625259	chr11:10625259:C:T	2.64975e-05	-1.1336e-10	-0.59366
10625418	chr11:10625418:C:T	1.34936e-05	-1.1336e-10	-1.26849
10625623	chr11:10625623:G:A	1.17453e-05	-1.1336e-10	-1.40725
10625951	chr11:10625951:C:A	4.2445e-05	-1.1336e-10	-0.1225
10625958	chr11:10625958:G:A	1.13258e-05	-1.44363	-4.07163e-10
10626196	chr11:10626196:G:A	1.16173e-05	-1.1336e-10	-1.41821
10626251	chr11:10626251:C:G	1.55568e-05	-1.1336e-10	-1.12621
10626351	chr11:10626351:C:T	1.15611e-05	-1.1336e-10	-1.42306
10626430	chr11:10626430:T:C	1.00013e-05	-1.56799	-4.07163e-10
10626448	chr11:10626448:G:A	8.03337e-06	-1.42651	-0.360593
10626675	chr11:10626675:C:T	1.20394e-05	-1.1336e-10	-1.38252
10627162	chr11:10627162:C:T	1.20475e-05	-1.1336e-10	-1.38185
10627501	chr11:10627501:G:A	1.20178e-05	-1.1336e-10	-1.38432
10627509	chr11:10627509:C:T	6.31886e-05	-1.1336e-10	0.275415
10627601	chr11:10627601:A:G	1.22471e-05	-1.1336e-10	-1.36542
10627614	chr11:10627614:C:A	0.000111727	1.05856	-0.213209
10627746	chr11:10627746:G:A	4.95872e-06	-1.52665	-0.74291
10627806	chr11:10627806:C:T	1.29246e-05	-1.1336e-10	-1.31158
10628105	chr11:10628105:G:A	4.31018e-05	0.287931	-0.395076
10628249	chr11:10628249:G:A	1.19633e-05	-1.1336e-10	-1.38886
10628311	chr11:10628311:G:A	2.70599e-05	0.426459	-0.999113
10628325	chr11:10628325:C:T	1.39495e-05	-1.1336e-10	-1.23526
10628421	chr11:10628421:A:G	2.96299e-05	-1.1336e-10	-0.481924
10628549	chr11:10628549:T:C	1.17379e-05	-0.0772621	-1.33063
10628587	chr11:10628587:A:G	9.38224e-06	-0.256877	-1.37501
10628820	chr11:10628820:G:A	3.20861e-05	0.682582	-1.08487
10629114	chr11:10629114:G:A	1.11723e-05	-1.45728	-4.07163e-10
10629255	chr11:10629255:T:C	1.0813e-05	-1.48996	-4.07163e-10
10629322	chr11:10629322:C:T	3.2412e-05	0.469155	-0.861335
10629795	chr11:10629795:G:A	1.11143e-05	-1.46247	-4.07163e-10
10629836	chr11:10629836:C:T	1.22242e-05	-1.1336e-10	-1.36729
10630089	chr11:10630089:AAAG:A	1.34989e-05	-1.1336e-10	-1.2681
10630117	chr11:10630117:C:T	1.25052e-05	-1.1336e-10	-1.34456
10630258	chr11:10630258:T:C	1.27743e-05	-1.1336e-10	-1.32328
10630295	chr11:10630295:T:C	1.51906e-05	0.14364	-1.29367
10630312	chr11:10630312:T:C	1.11398e-05	-1.46019	-4.07163e-10
10630493	chr11:10630493:T:A	1.64907e-05	-1.1336e-10	-1.06791
10630714	chr11:10630714:C:A	1.46288e-05	-1.1336e-10	-1.18771
10630910	chr11:10630910:T:G	1.15796e-05	-1.1336e-10	-1.42146
10631078	chr11:10631078:G:A	1.19175e-05	-1.3927	-4.07163e-10
10631234	chr11:10631234:A:G	2.25793e-05	-1.1336e-10	-0.753676
10631254	chr11:10631254:T:C	1.21513e-05	-1.1336e-10	-1.37327
10631373	chr11:10631373:T:C	2.78e-05	-0.545673	-4.07163e-10
10631471	chr11:10631471:C:T	1.50214e-05	-1.1336e-10	-1.16123
10631647	chr11:10631647:G:A	1.25444e-05	-1.1336e-10	-1.34143
10631879	chr11:10631879:A:G	1.41389e-05	-1.05366	-0.168121
10631977	chr11:10631977:G:T	1.6638e-05	-1.1336e-10	-1.05902
10632329	chr11:10632329:G:C	1.46173e-05	-1.1336e-10	-1.18851
10632339	chr11:10632339:C:A	2.95036e-05	0.449954	-0.93615
10632348	chr11:10632348:G:A	2.97587e-05	0.451901	-0.92949
10632650	chr11:10632650:C:T	2.25664e-05	0.403457	-1.1577
10633160	chr11:10633160:C:T	0.000309908	1.86557	-4.07163e-10
10633211	chr11:10633211:A:C	1.16159e-05	-1.41833	-4.07163e-10
10633314	chr11:10633314:A:G	2.27554e-05	-1.1336e-10	-0.745908
10633326	chr11:10633326:T:C	1.77277e-05	-1.1336e-10	-0.995582
10633364	chr11:10633364:T:C	0.000257009	2.85513	-1.17673
10633433	chr11:10633433:C:T	7.60278e-05	0.590412	-0.130021
10633474	chr11:10633474:C:G	1.28779e-05	0.0368591	-1.35205
10633653	chr11:10633653:G:A	6.00777e-05	0.295129	-0.0701994
10634062	chr11:10634062:C:T	2.20169e-05	0.609827	-1.38873
10634076	chr11:10634076:C:T	0.000193214	2.43653	-1.04344
10634867	chr11:10634867:T:C	4.9819e-05	1.11893	-1.08124
10634923	chr11:10634923:CA:C	1.17016e-05	-1.1336e-10	-1.41098
10635140	chr11:10635140:T:C	4.20531e-05	1.22458	-1.35636
10635177	chr11:10635177:A:C	1.88638e-05	-1.1336e-10	-0.933467
10635896	chr11:10635896:CTT:C	0.000362194	-1.1336e-10	2.02147
10636192	chr11:10636192:C:T	0.000222562	2.16695	-0.632449
10636283	chr11:10636283:C:T	2.46853e-06	-1.56111	-1.40597
10636642	chr11:10636642:G:GTCA	1.25908e-05	-1.1336e-10	-1.33774
10636792	chr11:10636792:G:C	1.90288e-05	-0.924756	-4.07163e-10
10636894	chr11:10636894:T:C	2.63692e-06	-1.49806	-1.40303
10636927	chr11:10636927:A:T	1.85367e-05	-1.1336e-10	-0.950956
10636977	chr11:10636977:A:G	1.56155e-05	-1.1336e-10	-1.12244
10637188	chr11:10637188:A:G	0.000100134	1.17444	-0.43864
10637290	chr11:10637290:C:T	1.50979e-05	-1.1336e-10	-1.15615
10637437	chr11:10637437:T:G	1.54795e-05	-1.13119	-4.07163e-10
10637656	chr11:10637656:A:G	3.67872e-05	-0.129269	-0.136289
10637780	chr11:10637780:C:T	1.18018e-05	-1.1336e-10	-1.40246
10638342	chr11:10638342:T:C	0.000241407	2.54774	-0.931966
10638511	chr11:10638511:CTG:C	8.06819e-05	1.71719	-1.19738
10639269	chr11:10639269:G:A	1.17962e-05	-0.0807188	-1.32222
10639647	chr11:10639647:C:G	1.3262e-05	-1.1336e-10	-1.28581
10639681	chr11:10639681:A:G	1.44048e-05	-1.1336e-10	-1.20315
10639882	chr11:10639882:A:T	1.46979e-05	-1.1336e-10	-1.183
10640506	chr11:10640506:C:T	0.000101091	2.12919	-1.38388
10640584	chr11:10640584:C:T	2.72246e-06	-1.51356	-1.35561
10640761	chr11:10640761:C:T	1.17818e-05	-1.22324	-0.180914
10640802	chr11:10640802:C:T	0.000111146	2.14566	-1.30552
10640840	chr11:10640840:G:A	1.17066e-05	-1.1336e-10	-1.41055
10641199	chr11:10641199:C:T	2.16264e-05	-1.1336e-10	-0.796796
10641498	chr11:10641498:C:T	8.55649e-05	-1.1336e-10	0.578565
10641505	chr11:10641505:C:T	2.11263e-05	-1.37202	0.551827
10641756	chr11:10641756:G:A	8.19407e-05	1.712	-1.17671
10641758	chr11:10641758:C:T	1.25531e-05	-1.1336e-10	-1.34074
10641978	chr11:10641978:G:A	3.42485e-05	0.595557	-0.932623
10643043	chr11:10643043:C:T	1.80213e-05	-1.1336e-10	-0.979157
10643048	chr11:10643048:A:G	2.9732e-06	-1.56156	-1.21951
10643319	chr11:10643319:T:C	1.23571e-05	-1.1336e-10	-1.35648
10643354	chr11:10643354:C:T	0.00186846	5.08392	-1.42176
10643362	chr11:10643362:T:G	0.000357863	2.00944	-4.07163e-10
10643688	chr11:10643688:C:T	0.00779609	6.21475	-1.12408
10643766	chr11:10643766:C:T	2.10279e-05	-1.1336e-10	-0.824859
10643899	chr11:10643899:C:T	1.50619e-05	-1.1336e-10	-1.15854
10643938	chr11:10643938:C:T	0.000153483	-1.1336e-10	1.16288
10644014	chr11:10644014:C:T	1.1569e-05	-1.1336e-10	-1.42238
10644026	chr11:10644026:G:GA	0.000111543	0.138276	0.705425
10644144	chr11:10644144:A:G	1.21868e-05	-1.1336e-10	-1.37035
10644331	chr11:10644331:G:C	2.58884e-06	-1.49952	-1.41998
10644595	chr11:10644595:C:T	3.93524e-05	-1.1336e-10	-0.198153
10644596	chr11:10644596:G:A	1.89333e-05	-1.1336e-10	-0.929788
10644791	chr11:10644791:C:T	0.000291409	1.80402	-4.07163e-10
10644858	chr11:10644858:T:C	0.0611046	7.38827	-0.238635
10645140	chr11:10645140:G:A	1.54688e-05	-1.1336e-10	-1.13188
10645370	chr11:10645370:T:C	1.15974e-05	-1.1336e-10	-1.41993
10645551	chr11:10645551:C:T	1.16951e-05	-1.1336e-10	-1.41154
10645728	chr11:10645728:A:G	0.0273553	6.36765	-0.021692
10645826	chr11:10645826:A:G	1.22063e-05	-1.1336e-10	-1.36875
10645950	chr11:10645950:T:C	7.36901e-05	-1.1336e-10	0.42916
10646028	chr11:10646028:C:G	1.87441e-05	-1.1336e-10	-0.939832
10646412	chr11:10646412:C:T	1.53694e-05	-1.1336e-10	-1.13833
10646438	chr11:10646438:A:G	1.17222e-05	-1.1336e-10	-1.40923
10646622	chr11:10646622:G:A	1.78413e-05	-1.1336e-10	-0.989192
10646641	chr11:10646641:A:G	1.42044e-05	-1.1336e-10	-1.21716
10646842	chr11:10646842:A:G	1.50827e-05	0.218899	-1.37606
10646848	chr11:10646848:T:C	4.46438e-06	-1.51973	-0.854845
10647031	chr11:10647031:C:T	1.16544e-05	-1.1336e-10	-1.41503
10647551	chr11:10647551:A:C	2.08577e-05	-1.1336e-10	-0.832987
10647625	chr11:10647625:A:G	0.0653783	8.45923	-1.24199
10647681	chr11:10647681:T:C	0.0144073	6.95445	-1.24966
10647875	chr11:10647875:G:A	5.02968e-06	-1.57419	-0.681161
10647993	chr11:10647993:C:T	3.05606e-06	-1.57129	-1.18229
10648526	chr11:10648526:A:G	3.8705e-06	-1.14702	-1.3703
10648562	chr11:10648562:C:G	3.66324e-06	-1.15833	-1.41403
10648647	chr11:10648647:T:G	1.48177e-05	-1.1336e-10	-1.17489
10648648	chr11:10648648:G:C	9.95679e-06	-1.57245	-4.07163e-10
10648893	chr11:10648893:C:T	2.86249e-05	-1.1336e-10	-0.516431
10649311	chr11:10649311:T:G	1.54431e-05	-1.1336e-10	-1.13355
10649445	chr11:10649445:A:G	3.95942e-06	-1.12529	-1.36932
10649534	chr11:10649534:C:G	2.78288e-05	-1.1336e-10	-0.544638
10649759	chr11:10649759:G:C	1.23864e-05	-1.1336e-10	-1.35411
10650120	chr11:10650120:G:A	4.45276e-06	-1.10152	-1.27566
10650426	chr11:10650426:G:C	1.45162e-05	-1.1336e-10	-1.19544
10650769	chr11:10650769:C:T	2.70279e-05	-1.1336e-10	-0.573841
10650971	chr11:10650971:C:T	4.32004e-06	-1.49109	-0.91635
10651348	chr11:10651348:T:C	1.0213e-05	-1.54705	-4.07163e-10
10651422	chr11:10651422:C:A	3.57724e-06	-1.56877	-1.02735
10651549	chr11:10651549:CTT:C	0.000307783	-1.1336e-10	1.85869
10651684	chr11:10651684:A:T	1.77883e-05	-1.1336e-10	-0.992171
10652141	chr11:10652141:C:T	8.19164e-05	-1.1336e-10	0.534991
10652192	chr11:10652192:T:C	0.017137	7.15153	-1.27324
10652317	chr11:10652317:G:A	0.000120863	-1.1336e-10	0.923948
10652346	chr11:10652346:G:A	1.7811e-05	-1.1336e-10	-0.990893
10652461	chr11:10652461:A:G	1.1635e-05	-1.1336e-10	-1.41669
10652497	chr11:10652497:C:G	0.0404806	8.08601	-1.34814
10652738	chr11:10652738:C:T	7.4287e-05	0.206267	0.23096
10652895	chr11:10652895:G:A	0.000114272	-1.1336e-10	0.867874
10653050	chr11:10653050:C:T	0.000291658	3.07695	-1.27208
10653098	chr11:10653098:C:T	0.00010964	-1.1336e-10	0.826496
10653113	chr11:10653113:G:A	4.08883e-06	-1.34433	-1.11812
10654191	chr11:10654191:A:G	0.0122499	6.76699	-1.22443
10654467	chr11:10654467:A:T	0.000134293	1.14086	-0.111541
10654518	chr11:10654518:T:C	1.51448e-05	-1.15305	-4.07163e-10
10654768	chr11:10654768:G:A	1.18474e-05	-1.1336e-10	-1.3986
10655019	chr11:10655019:G:T	3.35076e-05	-1.1336e-10	-0.358938
10655440	chr11:10655440:T:C	0.0179899	7.2818	-1.35495
10655578	chr11:10655578:G:A	0.000123876	-1.1336e-10	0.948568
10655743	chr11:10655743:C:T	0.000262945	-1.1336e-10	1.70124
10655792	chr11:10655792:A:G	3.86079e-06	-1.1472	-1.37264
10655826	chr11:10655826:G:A	0.114	9.1314	-1.35816
10655914	chr11:10655914:G:A	4.09441e-05	0.510792	-0.669294
10656307	chr11:10656307:T:C	3.2493e-06	-1.27614	-1.41613
10656369	chr11:10656369:C:T	6.81025e-06	-1.33091	-0.62137
10656416	chr11:10656416:C:T	0.000899421	2.93104	-4.07163e-10
10656868	chr11:10656868:C:T	1.22197e-05	-1.1336e-10	-1.36766
10656869	chr11:10656869:G:A	3.06158e-05	-1.1336e-10	-0.449192
10657004	chr11:10657004:T:G	5.48433e-05	-1.1336e-10	0.133772
10657238	chr11:10657238:T:C	0.00546502	5.10258	-0.367168
10657383	chr11:10657383:C:T	1.15509e-05	-1.1336e-10	-1.42395
10657425	chr11:10657425:G:A	3.86952e-05	-1.1336e-10	-0.214995
10657526	chr11:10657526:G:T	0.000261178	-1.1336e-10	1.69449
10657750	chr11:10657750:G:C	0.00259799	5.37382	-1.38203
10657894	chr11:10657894:T:C	0.0742765	8.66348	-1.31864
10658212	chr11:10658212:G:A	8.34093e-06	-1.02287	-0.726665
10658392	chr11:10658392:G:A	5.40143e-05	-1.1336e-10	0.11854
10659572	chr11:10659572:G:A	3.92182e-05	-1.1336e-10	-0.201569
10659921	chr11:10659921:G:A	1.18941e-05	-1.1336e-10	-1.39466
10659950	chr11:10659950:G:A	6.89323e-05	-1.16739	1.5298
10660278	chr11:10660278:GATAA:G	2.8586e-05	-1.1336e-10	-0.517793
10660311	chr11:10660311:T:C	0.000398444	-1.1336e-10	2.11686
10660373	chr11:10660373:C:T	2.71548e-05	-1.1336e-10	-0.569157
10660498	chr11:10660498:G:A	2.81097e-06	-1.52008	-1.3171
10660538	chr11:10660538:G:A	2.15776e-05	-1.1336e-10	-0.799053
10660628	chr11:10660628:G:A	9.07324e-06	-1.03452	-0.63086
10660641	chr11:10660641:A:G	4.36957e-05	-1.1336e-10	-0.0934602
10660701	chr11:10660701:T:C	0.000225651	2.85908	-1.3108
10661142	chr11:10661142:CCT:C	5.05054e-05	-1.1336e-10	0.051372
10661277	chr11:10661277:T:C	4.28787e-05	-1.1336e-10	-0.112333
10661446	chr11:10661446:ATTATC:A	5.11071e-05	-1.1336e-10	0.0632139
10662646	chr11:10662646:G:T	5.1373e-05	-1.1336e-10	0.0684035
10662649	chr11:10662649:T:C	7.48549e-05	1.86707	-1.42222
10662660	chr11:10662660:G:A	0.000150389	-1.1336e-10	1.14251
10662743	chr11:10662743:G:A	9.64334e-06	-0.971017	-0.633425
10662779	chr11:10662779:T:A	2.64379e-05	-1.1336e-10	-0.595912
10663034	chr11:10663034:C:G	4.57873e-05	-1.1336e-10	-0.0467032
10663361	chr11:10663361:T:G	1.64479e-05	-1.1336e-10	-1.07051
10663477	chr11:10663477:G:A	2.35412e-05	-1.1336e-10	-0.711957
10664037	chr11:10664037:A:G	2.89934e-05	-1.04505	0.541409
10664594	chr11:10664594:T:A	1.77091e-05	-0.99663	-4.07163e-10
10664639	chr11:10664639:C:T	0.00015439	-1.1336e-10	1.16877
10664693	chr11:10664693:T:C	1.74141e-05	-1.1336e-10	-1.01343
10664961	chr11:10664961:T:C	7.81515e-05	-1.1336e-10	0.48794
10665014	chr11:10665014:T:C	3.22036e-05	-0.68676	0.288127
10665561	chr11:10665561:C:A	1.19538e-05	-1.38966	-4.07163e-10
10665964	chr11:10665964:G:C	7.84092e-05	-1.1336e-10	0.491233
10666140	chr11:10666140:C:T	5.24563e-05	-1.1336e-10	0.0892718
10666281	chr11:10666281:C:T	4.03674e-05	-1.14576	0.973071
10666670	chr11:10666670:A:G	4.39321e-06	-1.01425	-1.3764
10666967	chr11:10666967:C:T	4.29625e-06	-1.03414	-1.37883
10666973	chr11:10666973:A:G	4.01339e-05	-1.17338	0.994894
10667146	chr11:10667146:T:C	0.000472222	-1.1336e-10	2.28674
10667148	chr11:10667148:TG:T	4.31338e-06	-0.998574	-1.41041
10667907	chr11:10667907:C:G	0.000302045	2.79161	-0.951747
10668099	chr11:10668099:TC:T	1.17823e-05	-1.1336e-10	-1.40411
10668101	chr11:10668101:C:T	1.17816e-05	-1.1336e-10	-1.40417
10668123	chr11:10668123:A:G	0.000131984	-1.1336e-10	1.01197
10668280	chr11:10668280:T:C	1.159e-05	-1.42056	-4.07163e-10
10668429	chr11:10668429:C:G	0.000176326	-1.1336e-10	1.30162
10668545	chr11:10668545:T:G	0.000349734	-1.1336e-10	1.98646
10668710	chr11:10668710:G:A	6.76885e-06	-1.10814	-0.850237
10669102	chr11:10669102:G:A	0.00266857	5.3707	-1.35211
10669496	chr11:10669496:C:G	4.81647e-05	-1.1336e-10	0.003918
10669533	chr11:10669533:G:A	0.000287158	2.79355	-1.00423
10669716	chr11:10669716:T:C	1.18495e-05	-1.1336e-10	-1.39842
10669890	chr11:10669890:G:A	0.000123156	2.14714	-1.2044
10670054	chr11:10670054:A:G	7.02573e-05	-1.1336e-10	0.381456
10670091	chr11:10670091:T:C	2.38613e-05	-0.77089	0.0724393
10670580	chr11:10670580:T:C	1.11039e-05	-0.900431	-0.562978
10670594	chr11:10670594:T:C	3.44634e-05	-0.815195	0.484385
10670692	chr11:10670692:G:C	1.17585e-05	-1.1336e-10	-1.40613
10670713	chr11:10670713:T:A	0.00715081	6.0064	-1.00213
10670813	chr11:10670813:T:C	0.000165898	-1.1336e-10	1.24067
10671091	chr11:10671091:T:C	0.0204077	5.64647	0.406485
10671199	chr11:10671199:C:A	1.43726e-05	-1.1336e-10	-1.20538
10671240	chr11:10671240:G:A	0.000210037	-1.1336e-10	1.47657
10671274	chr11:10671274:A:G	0.0147161	6.33255	-0.606563
10671369	chr11:10671369:A:G	1.37461e-05	-1.1336e-10	-1.24996
10671434	chr11:10671434:G:A	1.11125e-05	-1.03793	-0.424706
10671813	chr11:10671813:T:C	1.41254e-05	-1.1336e-10	-1.22273
10671975	chr11:10671975:TATG:T	1.23359e-05	-1.1336e-10	-1.35819
10672016	chr11:10672016:T:C	4.28317e-05	-1.1336e-10	-0.113431
10672037	chr11:10672037:T:C	0.00791519	5.76448	-0.658653
10672126	chr11:10672126:C:T	0.00018068	-1.1336e-10	1.32602
10672831	chr11:10672831:G:A	1.4011e-05	-1.1336e-10	-1.23087
10672897	chr11:10672897:C:T	0.000110433	-1.1336e-10	0.833702
10672983	chr11:10672983:T:C	2.02401e-05	-1.1336e-10	-0.863045
10673016	chr11:10673016:C:T	1.36058e-05	-1.1336e-10	-1.26021
10673745	chr11:10673745:G:T	1.69855e-05	-1.03835	-4.07163e-10
10674047	chr11:10674047:A:C	1.19161e-05	-1.1336e-10	-1.39282
10674399	chr11:10674399:G:C	9.73075e-05	2.05	-1.34283
10674730	chr11:10674730:C:T	2.66405e-05	-1.1336e-10	-0.588278
10674931	chr11:10674931:C:T	0.000106246	-1.1336e-10	0.79505
10674948	chr11:10674948:G:A	0.000109273	-1.1336e-10	0.823141
10675045	chr11:10675045:G:A	1.34165e-05	-1.1336e-10	-1.27422
10675096	chr11:10675096:C:T	0.016408	5.82029	0.0145296
10675099	chr11:10675099:G:A	0.000131747	-1.1336e-10	1.01018
10675392	chr11:10675392:T:A	0.000102183	-1.1336e-10	0.756059
10675546	chr11:10675546:T:C	0.00900108	6.25459	-1.0202
10675547	chr11:10675547:G:A	1.35629e-05	-1.1336e-10	-1.26337
10675765	chr11:10675765:T:C	2.60001e-05	-1.1336e-10	-0.612608
10675791	chr11:10675791:C:T	0.00013221	-1.1336e-10	1.01368
10676360	chr11:10676360:A:G	2.63625e-05	-1.1336e-10	-0.598766
10676402	chr11:10676402:C:T	0.0131187	6.04593	-0.43484
10676502	chr11:10676502:G:A	4.14168e-05	-0.147023	-4.07163e-10
10676589	chr11:10676589:C:T	0.0142882	5.85417	-0.15769
10676713	chr11:10676713:G:A	0.0123308	5.982	-0.432853
10676857	chr11:10676857:G:A	0.000173673	-1.1336e-10	1.28647
10676890	chr11:10676890:G:A	0.00781542	5.992	-0.89886
10677307	chr11:10677307:C:T	0.0145805	5.86208	-0.145353
10677522	chr11:10677522:G:A	1.41108e-05	-1.1336e-10	-1.22377
10677524	chr11:10677524:C:T	0.0122447	5.98832	-0.446182
10677635	chr11:10677635:T:C	0.0145417	6.12002	-0.40595
10677665	chr11:10677665:A:G	1.09843e-05	-1.47424	-4.07163e-10
10677999	chr11:10677999:ATCTC:A	1.2852e-05	-1.1336e-10	-1.31721
10678051	chr11:10678051:TC:T	0.0134045	6.07501	-0.442371
10678106	chr11:10678106:T:C	5.45064e-05	-1.1336e-10	0.127609
10678149	chr11:10678149:C:T	0.000702643	3.55201	-0.867869
10678202	chr11:10678202:A:G	0.00071648	3.64536	-0.941719
10678203	chr11:10678203:A:C	0.000746284	3.68854	-0.94414
10678734	chr11:10678734:T:C	0.01821	6.94465	-1.00563
10678801	chr11:10678801:T:A	0.0263013	6.40498	-0.098317
10679099	chr11:10679099:T:C	1.31588e-05	-1.29362	-4.07163e-10
10679161	chr11:10679161:T:C	2.5294e-05	-1.1336e-10	-0.640143
10679182	chr11:10679182:A:G	0.000112549	-1.1336e-10	0.85268
10679327	chr11:10679327:ACT:A	7.08955e-05	0.830718	-0.440221
10679623	chr11:10679623:T:C	1.02736e-05	-1.54113	-4.07163e-10
10679737	chr11:10679737:G:C	1.20924e-05	-1.1336e-10	-1.37813
10679877	chr11:10679877:T:C	1.00296e-05	-1.31009	-0.25507
10680009	chr11:10680009:C:T	0.00311839	5.54618	-1.37181
10680039	chr11:10680039:T:C	3.27559e-05	-1.1336e-10	-0.381627
10680801	chr11:10680801:A:T	0.0129449	6.96251	-1.36476
10680832	chr11:10680832:C:A	6.94523e-06	-1.56966	-0.362997
10680970	chr11:10680970:G:A	0.00420029	4.28084	0.191363
10683186	chr11:10683186:T:A	6.88806e-06	-1.02433	-0.916592
10683233	chr11:10683233:C:T	1.19209e-05	-1.1336e-10	-1.39242
10683279	chr11:10683279:A:T	1.17437e-05	-1.1336e-10	-1.40739
10683410	chr11:10683410:C:A	6.53093e-06	-0.879938	-1.11422
10683614	chr11:10683614:C:T	2.71871e-06	-1.44676	-1.42379
10683813	chr11:10683813:C:T	6.09968e-05	0.240112	-4.07163e-10
10683873	chr11:10683873:A:G	0.000653163	3.27399	-0.662871
10684132	chr11:10684132:A:G	1.19033e-05	-1.1336e-10	-1.39389
10684514	chr11:10684514:G:A	1.1434e-05	-1.43412	-4.07163e-10
10684610	chr11:10684610:T:C	1.09445e-05	-1.47787	-4.07163e-10
10684613	chr11:10684613:T:C	9.949e-06	-1.57324	-4.07163e-10
10684891	chr11:10684891:A:G	1.17324e-05	-1.1336e-10	-1.40835
10684894	chr11:10684894:A:G	2.33693e-05	-1.1336e-10	-0.719287
10684944	chr11:10684944:C:T	1.20056e-05	-1.1336e-10	-1.38533
10685155	chr11:10685155:C:T	1.17876e-05	-1.1336e-10	-1.40366
10685254	chr11:10685254:A:C	1.13761e-05	-0.642001	-0.797197
10685595	chr11:10685595:C:T	1.49825e-05	-1.16383	-4.07163e-10
10685650	chr11:10685650:G:A	1.26289e-05	-1.1336e-10	-1.33472
10685657	chr11:10685657:C:G	0.000942196	3.61673	-0.639225
10685672	chr11:10685672:T:C	1.03739e-05	-1.53142	-4.07163e-10
10686474	chr11:10686474:A:G	1.17694e-05	-1.1336e-10	-1.40521
10686539	chr11:10686539:G:A	1.78181e-05	-1.1336e-10	-0.990496
10686625	chr11:10686625:A:G	3.91291e-06	-1.08538	-1.42105
10686720	chr11:10686720:A:G	6.41264e-06	-1.17929	-0.833147
10686797	chr11:10686797:T:G	1.11397e-05	-1.46019	-4.07163e-10
10686801	chr11:10686801:A:G	4.52047e-05	-1.1336e-10	-0.0595088
10686932	chr11:10686932:G:A	1.25371e-05	-1.1336e-10	-1.34202
10686942	chr11:10686942:C:G	1.1639e-05	0.00163993	-1.41799
10687002	chr11:10687002:G:A	1.17372e-05	-1.1336e-10	-1.40795
10687011	chr11:10687011:A:G	1.89659e-05	-1.1336e-10	-0.928066
10687182	chr11:10687182:T:G	1.89354e-05	-1.1336e-10	-0.929678
10687191	chr11:10687191:A:G	0.000818815	3.32915	-0.492005
10687621	chr11:10687621:T:C	3.9196e-06	-1.47025	-1.03447
10687647	chr11:10687647:C:T	0.000451684	3.18881	-0.946533
10687659	chr11:10687659:A:G	1.45295e-05	-1.1336e-10	-1.19453
10687693	chr11:10687693:G:A	1.19086e-05	-1.1336e-10	-1.39345
10687865	chr11:10687865:T:G	1.00095e-05	-1.56718	-4.07163e-10
10687927	chr11:10687927:G:A	1.15541e-05	-1.1336e-10	-1.42367
10688059	chr11:10688059:G:C	2.58481e-05	0.773501	-1.39197
10688170	chr11:10688170:G:C	1.15593e-05	-1.1336e-10	-1.42322
10688363	chr11:10688363:A:G	0.000675514	3.51515	-0.870389
10688736	chr11:10688736:A:T	1.21101e-05	-1.1336e-10	-1.37667
10689339	chr11:10689339:T:C	1.15646e-05	-1.1336e-10	-1.42276
10689504	chr11:10689504:C:T	1.0315e-05	-1.53711	-4.07163e-10
10689657	chr11:10689657:G:A	3.45767e-06	-1.45313	-1.17699
10689807	chr11:10689807:T:C	1.07157e-05	-1.499	-4.07163e-10
10690029	chr11:10690029:G:A	1.0599e-05	-1.50995	-4.07163e-10
10690272	chr11:10690272:C:G	1.01281e-05	-1.55539	-4.07163e-10
10691141	chr11:10691141:CTA:C	3.85851e-05	-1.1336e-10	-0.217842
10691512	chr11:10691512:T:C	1.77959e-05	-1.1336e-10	-0.991742
10691712	chr11:10691712:AG:A	0.00117754	3.68957	-0.489098
10691885	chr11:10691885:T:C	0.000867745	3.72979	-0.834598
10691913	chr11:10691913:C:T	1.0927e-05	-1.47947	-4.07163e-10
10692005	chr11:10692005:T:G	1.20977e-05	-1.1336e-10	-1.37769
10692157	chr11:10692157:C:G	1.87564e-05	-1.1336e-10	-0.939174
10692282	chr11:10692282:G:A	5.0809e-05	0.953248	-0.895885
10692710	chr11:10692710:G:A	1.22788e-05	-1.1336e-10	-1.36284
10692822	chr11:10692822:T:G	7.33277e-05	-1.1336e-10	0.424229
10692826	chr11:10692826:G:T	2.70316e-05	-1.1336e-10	-0.573704
10692995	chr11:10692995:G:A	1.2133e-05	-1.1336e-10	-1.37478
10693270	chr11:10693270:C:T	1.48148e-05	-1.1336e-10	-1.17509
10693577	chr11:10693577:T:C	0.000546101	3.48686	-1.05477
10693588	chr11:10693588:G:C	1.24949e-05	-1.1336e-10	-1.34539
10693766	chr11:10693766:G:A	2.3025e-05	-1.1336e-10	-0.734127
10694174	chr11:10694174:G:A	3.14593e-05	0.486921	-0.908934
10694182	chr11:10694182:C:A	5.59396e-05	-1.1336e-10	0.153564
10694242	chr11:10694242:A:G	3.02856e-06	-1.50486	-1.25776
10694536	chr11:10694536:C:T	1.79975e-05	-1.1336e-10	-0.980478
10694861	chr11:10694861:T:C	4.31588e-05	-0.105822	-4.07163e-10
10694877	chr11:10694877:G:A	1.16043e-05	-1.1336e-10	-1.41934
10695233	chr11:10695233:C:T	1.19948e-05	-1.1336e-10	-1.38623
10695599	chr11:10695599:T:C	3.74904e-06	-1.12861	-1.4206
10695670	chr11:10695670:G:A	1.30973e-05	-1.1336e-10	-1.2983
10695932	chr11:10695932:A:G	2.96186e-05	-1.1336e-10	-0.482307
10696222	chr11:10696222:T:C	2.66096e-05	0.772563	-1.362
10696224	chr11:10696224:T:C	1.06581e-05	-1.50439	-4.07163e-10
10696265	chr11:10696265:G:A	0.000459274	3.36268	-1.10375
10696647	chr11:10696647:T:A	0.000788415	3.16835	-0.369035
10696888	chr11:10696888:G:C	1.91661e-05	-1.1336e-10	-0.917566
10696928	chr11:10696928:T:C	1.36995e-05	-1.1336e-10	-1.25335
10697059	chr11:10697059:C:T	1.16594e-05	-1.1336e-10	-1.4146
10697595	chr11:10697595:C:G	0.000369835	3.12732	-1.08497
10697702	chr11:10697702:T:A	1.36727e-05	-1.1336e-10	-1.25531
10697761	chr11:10697761:T:C	1.02726e-05	-1.54123	-4.07163e-10
10697907	chr11:10697907:G:A	0.000362935	3.11854	-1.09502
10697910	chr11:10697910:A:G	1.17428e-05	-1.1336e-10	-1.40747
10697930	chr11:10697930:T:G	1.36833e-05	-1.1336e-10	-1.25454
10698007	chr11:10698007:C:T	5.07272e-05	-1.54411	1.59986
10698329	chr11:10698329:A:C	1.33594e-05	-1.1336e-10	-1.27849
10698857	chr11:10698857:A:C	1.29457e-05	-1.1336e-10	-1.30995
10699023	chr11:10699023:T:G	2.60263e-05	-1.1336e-10	-0.611603
10699349	chr11:10699349:G:A	2.50407e-05	-1.1336e-10	-0.650206
10699363	chr11:10699363:T:C	2.06472e-05	0.27271	-1.11584
10699453	chr11:10699453:A:G	1.04564e-05	-0.880233	-0.643261
10699790	chr11:10699790:T:C	0.00060294	2.82193	-0.290822
10699846	chr11:10699846:C:T	1.59278e-05	0.205791	-1.30844
10699847	chr11:10699847:A:G	0.000532355	2.82291	-0.41631
10700074	chr11:10700074:C:T	7.27727e-06	-1.52419	-0.361765
10700097	chr11:10700097:A:C	6.19326e-06	-1.53459	-0.512655
10700162	chr11:10700162:G:A	1.00219e-05	-1.56593	-4.07163e-10
10700396	chr11:10700396:C:G	1.21989e-05	-1.1336e-10	-1.36936
10700449	chr11:10700449:C:T	3.50051e-05	-1.1336e-10	-0.315216
10700454	chr11:10700454:G:A	1.17075e-05	-1.1336e-10	-1.41048
10700465	chr11:10700465:T:C	0.000227698	2.95744	-1.40013
10700547	chr11:10700547:A:G	3.8943e-05	-0.846179	0.63757
10700750	chr11:10700750:A:C	4.21307e-05	-1.1336e-10	-0.129933
10700775	chr11:10700775:G:A	1.75215e-05	0.369319	-1.3766
10700800	chr11:10700800:TTC:T	3.67096e-06	-1.50147	-1.06878
10700894	chr11:10700894:A:T	9.48437e-06	-1.57118	-0.0498815
10701010	chr11:10701010:G:A	1.19943e-05	-1.1336e-10	-1.38628
10701292	chr11:10701292:A:G	2.70636e-05	-1.1336e-10	-0.57252
10701618	chr11:10701618:C:T	3.56956e-06	-1.5093	-1.08897
10701633	chr11:10701633:G:A	1.45057e-05	-1.1336e-10	-1.19617
10701634	chr11:10701634:C:T	4.82639e-06	-1.54406	-0.752554
10701838	chr11:10701838:CCAA:C	6.75255e-05	-1.1336e-10	0.341796
10701869	chr11:10701869:C:A	1.01703e-05	-1.55124	-4.07163e-10
10701943	chr11:10701943:A:T	0.000150894	-1.1336e-10	1.14587
10702142	chr11:10702142:C:T	1.52601e-05	0.176999	-1.32247
10702277	chr11:10702277:G:A	5.87102e-06	-1.53378	-0.566905
10702458	chr11:10702458:G:A	1.19781e-05	-1.1336e-10	-1.38763
10702816	chr11:10702816:G:A	1.01451e-05	-1.55372	-4.07163e-10
10702887	chr11:10702887:T:C	2.5909e-06	-1.50443	-1.41428
10702981	chr11:10702981:C:T	0.000129714	-1.1336e-10	0.99462
10703242	chr11:10703242:T:G	0.000158532	-1.1336e-10	1.19525
10703592	chr11:10703592:G:A	9.92803e-06	-1.57535	-4.07163e-10
10703967	chr11:10703967:G:A	1.25772e-05	-1.1336e-10	-1.33882
10704176	chr11:10704176:G:T	1.17358e-05	-1.1336e-10	-1.40807
10704608	chr11:10704608:G:A	1.55725e-05	-1.1336e-10	-1.1252
10704745	chr11:10704745:CTGT:C	2.10706e-05	-1.1336e-10	-0.822829
10705119	chr11:10705119:T:TA	1.05412e-05	-1.17367	-0.341748
10705319	chr11:10705319:T:C	2.82558e-06	-1.49017	-1.34183
10705625	chr11:10705625:G:T	6.89813e-05	-1.1336e-10	0.363126
10705678	chr11:10705678:A:G	3.72159e-05	-1.1336e-10	-0.253972
10705769	chr11:10705769:C:T	1.28122e-05	-1.1336e-10	-1.32031
10705942	chr11:10705942:T:C	2.49457e-05	-1.1336e-10	-0.654007
10706267	chr11:10706267:C:G	2.51928e-05	-1.1336e-10	-0.644149
10706426	chr11:10706426:G:T	1.34181e-05	-1.1336e-10	-1.27411
10706563	chr11:10706563:T:C	0.00198362	-1.1336e-10	3.72197
10706867	chr11:10706867:C:T	0.000182345	-1.1336e-10	1.33519
10707473	chr11:10707473:A:G	1.58716e-05	-1.1336e-10	-1.10618
10707561	chr11:10707561:G:A	1.09669e-05	-1.47583	-4.07163e-10
10707875	chr11:10707875:A:G	1.27711e-05	-1.1336e-10	-1.32353
10708740	chr11:10708740:C:T	1.52106e-05	-1.1336e-10	-1.14872
10709096	chr11:10709096:T:C	6.06493e-06	-1.44377	-0.624421
10709177	chr11:10709177:A:C	5.7949e-05	-1.1336e-10	0.188853
10709594	chr11:10709594:T:G	1.01927e-05	-1.54904	-4.07163e-10
10709687	chr11:10709687:G:C	2.77713e-05	-1.1336e-10	-0.546706
10709818	chr11:10709818:A:G	0.00013202	-1.1336e-10	1.01225
10710140	chr11:10710140:A:G	1.26443e-05	-1.1336e-10	-1.3335
10710305	chr11:10710305:T:C	1.15846e-05	-1.1336e-10	-1.42103
10710393	chr11:10710393:T:G	1.62608e-05	-1.1336e-10	-1.08195
10710770	chr11:10710770:G:A	0.000241852	2.69396	-1.07635
10710771	chr11:10710771:T:C	1.0259e-05	-1.54255	-4.07163e-10
10711013	chr11:10711013:C:A	2.03739e-05	0.47456	-1.33101
10711420	chr11:10711420:T:C	0.000305918	2.58262	-0.730013
10711586	chr11:10711586:G:C	1.00482e-05	-1.56332	-4.07163e-10
10711647	chr11:10711647:T:C	1.76241e-05	-1.1336e-10	-1.00144
10712067	chr11:10712067:C:T	1.00162e-05	-1.5665	-4.07163e-10
10712140	chr11:10712140:A:G	1.01163e-05	-1.55656	-4.07163e-10
10712335	chr11:10712335:C:T	1.01274e-05	-1.55547	-4.07163e-10
10712696	chr11:10712696:C:T	1.1723e-05	-1.1336e-10	-1.40916
10712748	chr11:10712748:C:T	2.59939e-05	-0.612848	-4.07163e-10
10712906	chr11:10712906:C:T	1.16803e-05	-1.1336e-10	-1.41281
10713128	chr11:10713128:A:G	1.08811e-05	-1.48368	-4.07163e-10
10713186	chr11:10713186:A:G	5.08537e-05	-1.1336e-10	0.058244
10713420	chr11:10713420:C:CT	1.82661e-05	-0.965664	-4.07163e-10
10713630	chr11:10713630:A:G	1.45226e-05	-1.1336e-10	-1.19501
10713768	chr11:10713768:T:G	1.19675e-05	-1.1336e-10	-1.38851
10713779	chr11:10713779:C:T	1.93634e-05	-1.13038	0.223052
10714166	chr11:10714166:T:G	1.00883e-05	-1.55933	-4.07163e-10
10714456	chr11:10714456:C:T	1.75169e-05	-1.1336e-10	-1.00754
10714525	chr11:10714525:C:T	2.48507e-05	-1.1336e-10	-0.657823
10714602	chr11:10714602:G:A	3.39524e-05	-1.2402	0.894444
10714766	chr11:10714766:T:C	3.28193e-05	-0.379692	-4.07163e-10
10715068	chr11:10715068:C:T	1.22803e-05	-1.1336e-10	-1.36271
10715113	chr11:10715113:G:A	1.47802e-05	0.168773	-1.34619
10715252	chr11:10715252:A:G	7.9006e-06	-1.43215	-0.371623
10715324	chr11:10715324:T:C	1.5387e-05	-1.1336e-10	-1.13719
10715454	chr11:10715454:T:G	0.000207679	2.22352	-0.758236
10715626	chr11:10715626:G:A	1.00104e-05	-1.56709	-4.07163e-10
10715650	chr11:10715650:A:G	0.000128295	-1.38694	2.37057
10715701	chr11:10715701:G:A	4.50422e-05	-1.1336e-10	-0.0631101
10715726	chr11:10715726:G:C	1.58141e-05	-1.1336e-10	-1.10981
10715746	chr11:10715746:C:T	1.34171e-05	-1.2959	0.0217228
10715750	chr11:10715750:TC:T	1.59839e-05	0.323796	-1.42292
10715795	chr11:10715795:A:G	1.2568e-05	-1.1336e-10	-1.33955
10716383	chr11:10716383:C:T	1.22303e-05	-1.36679	-4.07163e-10
10716779	chr11:10716779:T:C	8.00006e-05	-1.1336e-10	0.511325
10716829	chr11:10716829:C:T	1.34398e-05	-1.1336e-10	-1.27249
10716901	chr11:10716901:C:T	1.15723e-05	-1.1336e-10	-1.42209
10717000	chr11:10717000:G:A	3.78168e-05	-1.1336e-10	-0.237955
10717696	chr11:10717696:A:G	5.02712e-06	-0.949263	-1.3066
10717882	chr11:10717882:G:A	0.000206326	-1.1336e-10	1.45875
10718021	chr11:10718021:C:T	1.79262e-05	-1.1336e-10	-0.984446
10718265	chr11:10718265:G:A	1.31115e-05	-1.1336e-10	-1.29722
10718383	chr11:10718383:C:G	1.32027e-05	-1.1336e-10	-1.29029
10718819	chr11:10718819:C:G	4.11404e-06	-1.35816	-1.09814
10719002	chr11:10719002:G:A	5.62861e-06	-0.890595	-1.25225
10719245	chr11:10719245:T:G	1.19375e-05	-1.39102	-4.07163e-10
10719891	chr11:10719891:G:A	6.15801e-06	-0.954964	-1.09799
10720008	chr11:10720008:C:T	1.77019e-05	-1.39966	0.402623
10720504	chr11:10720504:C:T	1.25232e-05	-1.1336e-10	-1.34313
10721061	chr11:10721061:T:C	1.40895e-05	-1.1336e-10	-1.22528
10721296	chr11:10721296:C:A	4.66885e-06	-1.05526	-1.27454
10721797	chr11:10721797:CA:C	1.38763e-05	-1.1336e-10	-1.24053
10721856	chr11:10721856:G:A	1.37078e-05	-1.25274	-4.07163e-10
10722391	chr11:10722391:C:T	3.43422e-06	-1.21693	-1.41999
10722441	chr11:10722441:T:C	1.31094e-05	-1.57542	0.278043
10722732	chr11:10722732:G:A	3.70887e-06	-1.15901	-1.40097
10723169	chr11:10723169:G:A	0.000108511	-1.1336e-10	0.816146
10723254	chr11:10723254:G:A	1.6625e-05	-1.1336e-10	-1.0598
10723255	chr11:10723255:C:A	1.6567e-05	-1.1336e-10	-1.06329
10723401	chr11:10723401:TCTTG:T	1.67284e-05	-1.1336e-10	-1.0536
10723815	chr11:10723815:A:C	1.01887e-05	-1.54943	-4.07163e-10
10724382	chr11:10724382:T:C	2.00256e-05	-0.873698	-4.07163e-10
10724429	chr11:10724429:A:G	1.40537e-05	-1.1336e-10	-1.22783
10724960	chr11:10724960:A:G	2.62463e-05	-1.1336e-10	-0.603183
10725884	chr11:10725884:C:T	1.22491e-05	-1.1336e-10	-1.36526
10725892	chr11:10725892:A:G	1.15946e-05	-1.1336e-10	-1.42017
10725958	chr11:10725958:T:G	1.39631e-05	-1.1336e-10	-1.23429
10726522	chr11:10726522:G:A	6.73334e-06	-0.959465	-1.00417
10726579	chr11:10726579:C:T	0.000142992	-1.1336e-10	1.09208
10727767	chr11:10727767:C:T	1.49375e-05	-1.1336e-10	-1.16684
10727797	chr11:10727797:G:A	1.3849e-05	-1.1336e-10	-1.2425
10727798	chr11:10727798:G:A	1.00189e-05	-1.56624	-4.07163e-10
10727916	chr11:10727916:TCTCGGTGGGTGCACACC:T	1.6049e-05	-1.1336e-10	-1.09506
10728044	chr11:10728044:A:G	1.00508e-05	-1.56306	-4.07163e-10
10728078	chr11:10728078:C:T	2.0223e-05	-1.1336e-10	-0.86389
10728379	chr11:10728379:G:A	3.47999e-05	-1.1336e-10	-0.321095
10728530	chr11:10728530:A:G	1.04518e-05	-1.52394	-4.07163e-10
10728680	chr11:10728680:A:G	7.11629e-06	-1.52192	-0.386404
10729326	chr11:10729326:C:T	2.69888e-06	-1.57394	-1.30393
10729442	chr11:10729442:T:C	1.15841e-05	-1.1336e-10	-1.42108
10729759	chr11:10729759:C:T	8.71777e-06	-0.710429	-0.994916
10730235	chr11:10730235:G:A	9.92567e-06	-1.57559	-4.07163e-10
10730470	chr11:10730470:T:C	1.88173e-05	-1.1336e-10	-0.935931
10730527	chr11:10730527:G:A	1.41113e-05	-1.1336e-10	-1.22374
10730629	chr11:10730629:T:C	1.22373e-05	-1.1336e-10	-1.36622
10730645	chr11:10730645:G:C	3.90577e-05	-1.1336e-10	-0.205669
10730831	chr11:10730831:G:A	1.31926e-05	-1.1336e-10	-1.29105
10731155	chr11:10731155:G:A	3.67442e-06	-1.57425	-0.995063
10731662	chr11:10731662:G:T	2.73464e-05	-1.1336e-10	-0.562126
10731901	chr11:10731901:C:A	3.53006e-05	-1.1336e-10	-0.306809
10732183	chr11:10732183:G:A	2.62406e-06	-1.57494	-1.33104
10732438	chr11:10732438:G:A	1.31691e-05	-1.1336e-10	-1.29283
10732527	chr11:10732527:C:A	5.35403e-06	-0.877371	-1.31549
10732550	chr11:10732550:C:G	1.61506e-05	-1.1336e-10	-1.08875
10732557	chr11:10732557:A:C	1.16038e-05	-1.1336e-10	-1.41938
10732733	chr11:10732733:C:A	2.54718e-06	-1.56872	-1.367
10732833	chr11:10732833:T:G	7.6269e-06	-0.869996	-0.969032
10732930	chr11:10732930:G:A	1.24734e-05	-1.1336e-10	-1.34711
10733135	chr11:10733135:C:G	1.03342e-05	-1.53525	-4.07163e-10
10733264	chr11:10733264:T:A	2.38979e-06	-1.57569	-1.42381
10733577	chr11:10733577:A:T	1.16261e-05	-1.1336e-10	-1.41745
10733721	chr11:10733721:C:T	5.034e-06	-1.0676	-1.18689
10733773	chr11:10733773:TA:T	1.76183e-05	-1.23247	0.230693
10734203	chr11:10734203:A:G	1.01038e-05	-1.5578	-4.07163e-10
10734214	chr11:10734214:G:T	1.30622e-05	-1.23264	-0.0683467
10734589	chr11:10734589:A:C	1.60584e-05	-1.1336e-10	-1.09448
10734702	chr11:10734702:C:A	5.80753e-06	-0.96605	-1.1455
10734780	chr11:10734780:C:T	2.41235e-06	-1.56696	-1.42314
10734869	chr11:10734869:T:A	1.23946e-05	-1.1336e-10	-1.35345
10734906	chr11:10734906:G:C	3.22199e-06	-1.57519	-1.12552
10734929	chr11:10734929:G:C	1.64625e-05	-1.1336e-10	-1.06962
10734998	chr11:10734998:A:G	1.01194e-05	-1.55625	-4.07163e-10
10735022	chr11:10735022:A:G	7.67781e-06	-1.14327	-0.68911
10735080	chr11:10735080:A:T	2.0276e-05	-1.1336e-10	-0.861272
10735097	chr11:10735097:G:A	2.52613e-06	-1.53649	-1.40753
10735889	chr11:10735889:C:T	4.28051e-05	-1.1336e-10	-0.114053
10735944	chr11:10735944:T:C	1.12346e-05	-0.95044	-0.501268
10736200	chr11:10736200:T:C	2.87107e-05	-1.1336e-10	-0.51344
10736212	chr11:10736212:C:T	3.68771e-05	-1.5047	1.24158
10736312	chr11:10736312:G:A	1.24645e-05	-1.1336e-10	-1.34783
10736418	chr11:10736418:C:T	1.46483e-05	-1.1336e-10	-1.18639
10736446	chr11:10736446:T:C	6.59148e-06	-0.823252	-1.16168
10736783	chr11:10736783:T:G	1.47057e-05	-1.1336e-10	-1.18247
10737094	chr11:10737094:TC:T	0.000227309	1.01711	0.538489
10737166	chr11:10737166:A:G	1.44749e-05	-1.1336e-10	-1.19829
10737178	chr11:10737178:G:A	1.43318e-05	-1.1336e-10	-1.20823
10737247	chr11:10737247:T:C	2.75277e-05	-1.1336e-10	-0.555518
10737278	chr11:10737278:A:C	1.68595e-05	-1.1336e-10	-1.04579
10737292	chr11:10737292:G:T	1.6825e-05	-1.1336e-10	-1.04784
10737515	chr11:10737515:C:G	1.25253e-05	-1.1336e-10	-1.34296
10737581	chr11:10737581:G:C	1.15536e-05	-1.1336e-10	-1.42371
10737631	chr11:10737631:GCT:G	1.16681e-05	-1.1336e-10	-1.41385
10738164	chr11:10738164:T:G	4.00015e-06	-1.41884	-1.06554
10738223	chr11:10738223:A:G	1.43877e-05	-0.0128212	-1.19151
10738263	chr11:10738263:G:C	1.03856e-05	-1.5559	0.0256109
10738286	chr11:10738286:T:C	1.40581e-05	-1.1336e-10	-1.22751
10738437	chr11:10738437:T:A	1.36635e-05	-1.1336e-10	-1.25598
10738680	chr11:10738680:T:C	6.12701e-06	-1.42272	-0.635278
10738794	chr11:10738794:G:T	1.48338e-05	-1.1336e-10	-1.1738
10738816	chr11:10738816:A:G	1.16647e-05	-1.1336e-10	-1.41414
10739097	chr11:10739097:T:C	1.42757e-05	-1.1336e-10	-1.21215
10739136	chr11:10739136:T:C	1.1271e-05	-1.44848	-4.07163e-10
10739253	chr11:10739253:C:A	6.01357e-06	-0.995835	-1.08086
10739702	chr11:10739702:A:G	1.16242e-05	-1.1336e-10	-1.41762
10739996	chr11:10739996:T:A	4.256e-06	-1.56695	-0.855431
10740852	chr11:10740852:C:T	1.22277e-05	-1.1336e-10	-1.36701
10740864	chr11:10740864:C:T	1.08385e-05	-1.4876	-4.07163e-10
10740877	chr11:10740877:T:C	1.02163e-05	-1.02574	-0.520984
10740912	chr11:10740912:A:G	1.07085e-05	-0.97402	-0.525652
10741070	chr11:10741070:A:G	2.95725e-06	-1.38136	-1.40509
10741245	chr11:10741245:C:T	1.43065e-05	-1.1336e-10	-1.20999
10741379	chr11:10741379:G:A	1.15895e-05	-1.1336e-10	-1.42061
10741493	chr11:10741493:C:T	1.31388e-05	-1.1336e-10	-1.29514
10741616	chr11:10741616:T:C	0.000100585	0.411474	0.328821
10742367	chr11:10742367:T:C	3.28253e-06	-1.54858	-1.13352
10742587	chr11:10742587:G:A	1.24869e-05	-1.1336e-10	-1.34603
10742656	chr11:10742656:G:A	6.97611e-06	-1.2279	-0.700314
10742659	chr11:10742659:G:A	1.10758e-05	-1.46594	-4.07163e-10
10742678	chr11:10742678:T:C	3.82886e-06	-1.57566	-0.952483
10742713	chr11:10742713:C:T	1.16866e-05	-1.1336e-10	-1.41226
10742749	chr11:10742749:G:A	2.11053e-05	-1.1336e-10	-0.821187
10742998	chr11:10742998:A:C	9.89495e-05	0.724209	-0.000308855
10743071	chr11:10743071:A:G	7.25686e-06	-1.10513	-0.783634
10743552	chr11:10743552:G:T	2.56153e-06	-1.52436	-1.40575
10743632	chr11:10743632:C:T	1.79759e-05	-1.1336e-10	-0.98168
10743693	chr11:10743693:T:C	2.03488e-05	-1.1336e-10	-0.857687
10743727	chr11:10743727:C:T	1.25674e-05	-0.534626	-0.804981
10744023	chr11:10744023:T:C	2.02287e-05	-1.1336e-10	-0.863607
10745322	chr11:10745322:A:G	1.50951e-05	-1.1336e-10	-1.15634
10745451	chr11:10745451:T:A	4.04568e-06	-1.09433	-1.37873
10745506	chr11:10745506:C:A	3.15653e-06	-1.37765	-1.34358
10745819	chr11:10745819:C:G	1.62621e-05	-1.1336e-10	-1.08187
10746012	chr11:10746012:C:A	6.46398e-06	-1.36228	-0.642186
10746180	chr11:10746180:C:T	2.9474e-06	-1.36576	-1.42402
10746251	chr11:10746251:C:A	3.58998e-05	-1.1336e-10	-0.289977
10746265	chr11:10746265:G:A	5.65492e-06	-1.03233	-1.10586
10746274	chr11:10746274:T:A	5.34952e-06	-1.09445	-1.09926
10746803	chr11:10746803:A:G	3.16326e-06	-1.57527	-1.14384
10747779	chr11:10747779:T:C	7.19393e-06	-1.09422	-0.803251
10747885	chr11:10747885:G:C	1.12392e-05	-1.4513	-4.07163e-10
10748270	chr11:10748270:C:T	1.15613e-05	-1.1336e-10	-1.42305
10748647	chr11:10748647:C:G	1.16122e-05	-1.1336e-10	-1.41865
10748853	chr11:10748853:G:A	1.2518e-05	-1.34354	-4.07163e-10
10748888	chr11:10748888:T:C	1.19187e-05	-1.1336e-10	-1.3926
10749055	chr11:10749055:G:A	7.18573e-06	-0.990605	-0.908007
10749354	chr11:10749354:G:T	1.27123e-05	-1.32814	-4.07163e-10
10749493	chr11:10749493:G:C	6.93027e-06	-1.07548	-0.85933
10749608	chr11:10749608:C:G	1.95513e-05	-1.1336e-10	-0.897667
10749695	chr11:10749695:T:C	1.66999e-05	-1.1336e-10	-1.05531
10750051	chr11:10750051:T:C	1.1633e-05	-1.1336e-10	-1.41686
10750341	chr11:10750341:T:G	0.00158079	3.49497	-4.07163e-10
10750567	chr11:10750567:T:C	2.50611e-06	-1.53629	-1.41569
10750701	chr11:10750701:T:A	1.21568e-05	-1.1336e-10	-1.37282
10750875	chr11:10750875:T:C	3.99745e-05	-1.1336e-10	-0.182468
10750932	chr11:10750932:T:C	1.15684e-05	-1.1336e-10	-1.42243
10751008	chr11:10751008:A:G	2.65059e-06	-1.55332	-1.3426
10751502	chr11:10751502:G:A	3.36029e-06	-1.28092	-1.37776
10751611	chr11:10751611:G:A	1.15682e-05	-1.1336e-10	-1.42245
10751930	chr11:10751930:A:G	1.01671e-05	-1.55156	-4.07163e-10
10752073	chr11:10752073:T:A	1.09599e-05	-1.47646	-4.07163e-10
10752236	chr11:10752236:C:T	1.15535e-05	-1.1336e-10	-1.42372
10752485	chr11:10752485:T:C	2.21187e-05	-1.1336e-10	-0.774286
10752534	chr11:10752534:C:T	1.202e-05	-1.1336e-10	-1.38413
10752879	chr11:10752879:C:A	1.22824e-05	-1.1336e-10	-1.36254
10752902	chr11:10752902:G:A	1.1813e-05	-1.1336e-10	-1.40151
10753083	chr11:10753083:A:C	2.114e-05	-1.1336e-10	-0.819542
10753138	chr11:10753138:C:T	4.77615e-06	-0.982848	-1.32423
10753229	chr11:10753229:G:C	8.24337e-06	-1.57202	-0.189284
10753235	chr11:10753235:T:C	1.45192e-05	-1.1336e-10	-1.19524
10753242	chr11:10753242:T:G	1.45738e-05	-1.1336e-10	-1.19148
10754017	chr11:10754017:C:A	8.83979e-05	-1.1336e-10	0.611139
10754151	chr11:10754151:A:G	3.08087e-06	-1.32617	-1.41932
10754566	chr11:10754566:C:G	1.82698e-05	-1.1336e-10	-0.965461
10754829	chr11:10754829:C:T	1.76589e-05	-1.1336e-10	-0.99947
10754903	chr11:10754903:A:G	1.4633e-05	-1.1336e-10	-1.18743
10755391	chr11:10755391:T:C	1.48379e-05	-1.17353	-4.07163e-10
10755619	chr11:10755619:T:C	8.22405e-05	-1.1336e-10	0.538939
10755945	chr11:10755945:T:C	2.19133e-05	-1.1336e-10	-0.783615
10756426	chr11:10756426:C:T	1.74851e-05	-1.1336e-10	-1.00936
10756708	chr11:10756708:C:T	2.27843e-05	-1.1336e-10	-0.744637
10756954	chr11:10756954:A:G	2.25708e-05	-1.1336e-10	-0.754053
10756963	chr11:10756963:T:G	4.89977e-06	-0.863452	-1.41807
10757155	chr11:10757155:C:T	1.16507e-05	-1.1336e-10	-1.41534
10757393	chr11:10757393:T:C	2.06479e-05	-1.1336e-10	-0.843096
10757482	chr11:10757482:G:A	6.41675e-06	-1.4863	-0.525495
10757588	chr11:10757588:A:G	1.17294e-05	-1.1336e-10	-1.40861
10757803	chr11:10757803:T:G	2.15379e-05	-1.1336e-10	-0.800896
10758059	chr11:10758059:T:A	2.16552e-05	-1.1336e-10	-0.795463
10758098	chr11:10758098:A:G	2.75976e-05	-1.1336e-10	-0.55298
10758182	chr11:10758182:C:T	2.18844e-05	-1.1336e-10	-0.784937
10758289	chr11:10758289:C:T	2.82601e-05	-0.372762	-0.156495
10758317	chr11:10758317:G:C	1.9983e-05	-1.1336e-10	-0.875829
10758604	chr11:10758604:T:C	2.08436e-05	-0.833665	-4.07163e-10
10758618	chr11:10758618:G:A	1.18948e-05	-1.39461	-4.07163e-10
10758878	chr11:10758878:C:G	1.63088e-05	-1.1336e-10	-1.079
10759649	chr11:10759649:G:A	1.40118e-05	-1.23081	-4.07163e-10
10759737	chr11:10759737:T:G	4.34377e-06	-1.32262	-1.07935
10759748	chr11:10759748:G:A	1.22203e-05	-1.1336e-10	-1.36761
10759848	chr11:10759848:T:G	3.72708e-06	-1.54846	-1.00663
10759991	chr11:10759991:A:G	2.05416e-05	-1.1336e-10	-0.848258
10760491	chr11:10760491:G:A	1.41177e-05	-1.22328	-4.07163e-10
10760725	chr11:10760725:T:C	2.00042e-05	-1.1336e-10	-0.874765
10760920	chr11:10760920:C:T	2.58176e-06	-1.49843	-1.42381
10761256	chr11:10761256:G:T	1.3943e-05	-1.23573	-4.07163e-10
10761257	chr11:10761257:A:T	1.47355e-05	-1.18045	-4.07163e-10
10761461	chr11:10761461:G:GATCT	7.01559e-05	-1.1336e-10	0.380011
10761480	chr11:10761480:C:G	1.5891e-05	-1.10495	-4.07163e-10
10761491	chr11:10761491:T:C	4.18228e-06	-1.56962	-0.870229
10761565	chr11:10761565:A:G	2.00956e-05	-1.1336e-10	-0.870208
10761637	chr11:10761637:T:C	1.87403e-05	-1.1336e-10	-0.940034
10761674	chr11:10761674:C:T	1.71529e-05	-1.1336e-10	-1.02854
10761760	chr11:10761760:T:A	1.26551e-05	-1.1336e-10	-1.33265
10761967	chr11:10761967:T:C	2.00239e-05	-1.1336e-10	-0.873782
10762293	chr11:10762293:A:G	1.22658e-05	-1.1336e-10	-1.36389
10762541	chr11:10762541:G:A	1.69945e-05	-1.1336e-10	-1.03782
10762937	chr11:10762937:C:T	2.27024e-05	-1.1336e-10	-0.748238
10763229	chr11:10763229:T:C	2.01682e-05	-1.1336e-10	-0.866603
10763596	chr11:10763596:T:C	1.00264e-05	-1.56549	-4.07163e-10
10764150	chr11:10764150:T:C	1.33394e-05	-1.1336e-10	-1.27999
10764260	chr11:10764260:G:A	4.59402e-05	-1.1336e-10	-0.0433695
10764595	chr11:10764595:C:T	3.05143e-06	-1.40665	-1.34844
10764829	chr11:10764829:T:A	2.11763e-05	-1.1336e-10	-0.817828
10764943	chr11:10764943:T:A	1.73158e-05	-1.1336e-10	-1.01909
10765097	chr11:10765097:G:A	2.94439e-06	-1.41443	-1.37638
10765145	chr11:10765145:C:T	4.11921e-06	-1.56035	-0.894699
10765616	chr11:10765616:T:C	2.00411e-05	-1.1336e-10	-0.872925
10765674	chr11:10765674:C:T	2.0814e-05	-1.1336e-10	-0.835082
10765713	chr11:10765713:T:C	2.26699e-05	-1.1336e-10	-0.749673
10765723	chr11:10765723:A:G	1.25449e-05	-1.1336e-10	-1.34139
10766110	chr11:10766110:G:A	3.46172e-05	-1.1336e-10	-0.326359
10766227	chr11:10766227:CA:C	2.04027e-05	-1.1336e-10	-0.855043
10766829	chr11:10766829:G:A	4.96334e-05	-1.43837	1.47232
10766879	chr11:10766879:AT:A	2.02052e-05	-1.1336e-10	-0.86477
10766881	chr11:10766881:G:T	2.74135e-05	-1.1336e-10	-0.559675
10767311	chr11:10767311:A:G	1.41663e-05	-1.1336e-10	-1.21984
10767321	chr11:10767321:G:A	1.84657e-05	-1.1336e-10	-0.954796
10767605	chr11:10767605:T:C	1.30501e-05	-1.1336e-10	-1.30192
10767700	chr11:10767700:G:A	2.02335e-05	-1.1336e-10	-0.863372
10767803	chr11:10767803:C:T	1.19759e-05	-1.1336e-10	-1.38781
10768955	chr11:10768955:T:C	1.16715e-05	-1.1336e-10	-1.41356
10768987	chr11:10768987:CTGAGGCGGA:C	1.94125e-05	-1.1336e-10	-0.90479
10769201	chr11:10769201:G:A	1.51256e-05	-1.15432	-4.07163e-10
10769432	chr11:10769432:A:C	1.91657e-05	-1.1336e-10	-0.917589
10769858	chr11:10769858:A:G	1.57444e-05	-1.1336e-10	-1.11423
10769981	chr11:10769981:A:G	2.56234e-05	-1.1336e-10	-0.627203
10770393	chr11:10770393:G:A	1.93919e-05	-1.1336e-10	-0.905854
10770436	chr11:10770436:G:A	4.17743e-06	-1.05897	-1.38205
10770779	chr11:10770779:A:G	2.4816e-06	-1.53778	-1.42403
10770924	chr11:10770924:A:AT	1.15636e-05	-1.1336e-10	-1.42285
10770998	chr11:10770998:T:G	0.000142895	-1.1336e-10	1.0914
10771038	chr11:10771038:T:C	1.63997e-05	-1.1336e-10	-1.07345
10771374	chr11:10771374:G:A	1.82559e-05	-1.1336e-10	-0.966223
10771964	chr11:10771964:T:C	1.6721e-05	-1.05405	-4.07163e-10
10772036	chr11:10772036:G:A	1.94113e-05	-1.1336e-10	-0.904851
10772507	chr11:10772507:T:C	1.58737e-05	-1.10604	-4.07163e-10
10772849	chr11:10772849:G:A	1.88962e-05	-1.1336e-10	-0.93175
10773549	chr11:10773549:T:TTTAA	2.09694e-05	-1.1336e-10	-0.827644
10773843	chr11:10773843:C:A	0.000105313	-1.1336e-10	0.786225
10773946	chr11:10773946:C:T	1.41371e-05	-1.1336e-10	-1.22191
10774256	chr11:10774256:G:T	1.41202e-05	-1.1336e-10	-1.2231
10774526	chr11:10774526:C:G	1.18727e-05	-1.1336e-10	-1.39647
10774900	chr11:10774900:AAGTCTGG:A	1.16899e-05	-1.1336e-10	-1.41198
10774992	chr11:10774992:T:G	1.2055e-05	-1.1336e-10	-1.38123
10775034	chr11:10775034:C:G	1.17815e-05	-1.1336e-10	-1.40418
10775120	chr11:10775120:A:G	2.30657e-05	-1.1336e-10	-0.732362
10775809	chr11:10775809:G:A	5.18006e-05	-1.1336e-10	0.0766925
10776179	chr11:10776179:G:A	1.40284e-05	-1.1336e-10	-1.22962
10776188	chr11:10776188:C:T	1.72033e-05	-1.1336e-10	-1.02561
10776582	chr11:10776582:C:T	1.43023e-05	-1.1336e-10	-1.21029
10776654	chr11:10776654:C:T	1.22038e-05	-1.1336e-10	-1.36896
10776722	chr11:10776722:C:T	1.33666e-05	-1.27795	-4.07163e-10
10777072	chr11:10777072:T:G	2.35147e-05	-1.1336e-10	-0.713084
10777424	chr11:10777424:A:G	6.26056e-06	-1.4698	-0.566644
10777649	chr11:10777649:C:G	1.7172e-05	-1.1336e-10	-1.02743
10777888	chr11:10777888:C:T	5.72048e-06	-1.56318	-0.563476
10778238	chr11:10778238:C:A	1.36318e-05	-1.1336e-10	-1.2583
10778737	chr11:10778737:T:C	1.22571e-05	-1.1336e-10	-1.3646
10778778	chr11:10778778:G:A	1.16147e-05	-1.1336e-10	-1.41844
10779157	chr11:10779157:G:A	1.26958e-05	-1.1336e-10	-1.32943
10779556	chr11:10779556:A:G	2.19404e-05	-1.1336e-10	-0.782381
10779635	chr11:10779635:A:G	1.42074e-05	-1.21694	-4.07163e-10
10779639	chr11:10779639:C:G	2.43075e-06	-1.55859	-1.42392
10779978	chr11:10779978:C:A	2.63654e-06	-1.48175	-1.41949
10780047	chr11:10780047:T:A	1.55296e-05	-1.1336e-10	-1.12796
10780161	chr11:10780161:A:G	1.3177e-05	-1.29224	-4.07163e-10
10780691	chr11:10780691:AAATC:A	1.02099e-05	-1.5708	0.0234478
10781484	chr11:10781484:G:A	1.39239e-05	-1.1336e-10	-1.2371
10781833	chr11:10781833:C:G	3.14738e-06	-1.55631	-1.16783
10781913	chr11:10781913:A:G	5.31072e-06	-1.53062	-0.670367
10781999	chr11:10781999:G:A	1.56194e-05	-1.1336e-10	-1.1222
10782057	chr11:10782057:C:T	1.16542e-05	-1.1336e-10	-1.41504
10782357	chr11:10782357:G:A	1.33321e-05	-1.1336e-10	-1.28053
10782372	chr11:10782372:C:T	2.04213e-05	-1.1336e-10	-0.854129
10783189	chr11:10783189:C:G	9.92416e-06	-1.57574	-4.07163e-10
10783703	chr11:10783703:A:G	1.22235e-05	-1.1336e-10	-1.36735
10783792	chr11:10783792:T:C	1.23113e-05	-1.1336e-10	-1.36019
10783912	chr11:10783912:C:T	2.1631e-05	-1.48095	0.68437
10783993	chr11:10783993:C:G	1.1556e-05	-1.1336e-10	-1.4235
10784325	chr11:10784325:T:G	1.94201e-05	-1.46775	0.563352
10785355	chr11:10785355:C:T	1.22688e-05	-1.1336e-10	-1.36365
10785630	chr11:10785630:A:G	1.21461e-05	-1.1336e-10	-1.3737
10785815	chr11:10785815:T:C	1.18538e-05	-1.1336e-10	-1.39806
10785982	chr11:10785982:G:A	3.15999e-06	-1.29743	-1.42271
10786061	chr11:10786061:G:A	1.25309e-05	-1.1336e-10	-1.34251
10786138	chr11:10786138:CAAG:C	1.2957e-05	-1.1336e-10	-1.30907
10786152	chr11:10786152:A:G	1.30536e-05	-1.1336e-10	-1.30165
10786267	chr11:10786267:AT:A	1.3511e-05	-1.1336e-10	-1.2672
10786380	chr11:10786380:G:A	1.21216e-05	-1.1336e-10	-1.37572
10786681	chr11:10786681:T:A	2.37678e-05	-1.1336e-10	-0.702378
10786722	chr11:10786722:G:T	3.13406e-06	-1.36985	-1.35853
10786742	chr11:10786742:A:G	1.51202e-05	-1.1336e-10	-1.15468
10786970	chr11:10786970:C:T	1.75744e-05	-1.00427	-4.07163e-10
10786974	chr11:10786974:C:T	1.18541e-05	-1.1336e-10	-1.39803
10787355	chr11:10787355:A:T	1.37721e-05	-1.24807	-4.07163e-10
10787816	chr11:10787816:T:C	2.06169e-05	-1.1336e-10	-0.844597
10787926	chr11:10787926:C:G	1.27262e-05	-1.1336e-10	-1.32705
10787939	chr11:10787939:C:A	1.51772e-05	-1.1336e-10	-1.15092
10788132	chr11:10788132:TAAAC:T	1.48188e-05	-1.1336e-10	-1.17482
10788216	chr11:10788216:G:A	1.45145e-05	-1.1336e-10	-1.19556
10788256	chr11:10788256:G:A	1.22027e-05	-1.1336e-10	-1.36906
10788363	chr11:10788363:C:T	1.16106e-05	-1.1336e-10	-1.41879
10788499	chr11:10788499:A:G	1.15591e-05	-1.1336e-10	-1.42324
10789166	chr11:10789166:A:G	1.15758e-05	-1.1336e-10	-1.42179
10789528	chr11:10789528:C:T	1.16425e-05	-1.1336e-10	-1.41605
10789664	chr11:10789664:G:A	1.43147e-05	-1.1336e-10	-1.20942
10789731	chr11:10789731:A:G	0.000203666	-1.1336e-10	1.44577
10789754	chr11:10789754:C:T	2.76023e-06	-1.45533	-1.40006
10789757	chr11:10789757:T:C	1.15591e-05	-1.1336e-10	-1.42324
10789758	chr11:10789758:G:T	4.80243e-05	-1.1336e-10	0.000998159
10789765	chr11:10789765:G:T	1.36745e-05	-1.1336e-10	-1.25517
10790245	chr11:10790245:T:C	7.1322e-06	-1.56466	-0.341425
10790282	chr11:10790282:G:A	1.20208e-05	-1.1336e-10	-1.38407
10791622	chr11:10791622:A:G	1.50725e-05	-0.155888	-1.00195
10792066	chr11:10792066:T:G	8.43508e-06	-0.875816	-0.862494
10792165	chr11:10792165:A:T	1.46622e-05	-1.1336e-10	-1.18544
10792569	chr11:10792569:A:G	4.12315e-06	-1.05093	-1.40316
10793242	chr11:10793242:G:C	3.91998e-05	-1.1336e-10	-0.202037
10793555	chr11:10793555:A:G	1.01482e-05	-1.55342	-4.07163e-10
10793711	chr11:10793711:C:G	0.000264733	-1.1336e-10	1.70801
10793720	chr11:10793720:C:T	1.46652e-05	-1.1336e-10	-1.18523
10793751	chr11:10793751:T:C	1.22455e-05	-1.1336e-10	-1.36555
10793922	chr11:10793922:G:A	9.22909e-06	-1.39973	-0.248615
10794058	chr11:10794058:G:A	1.18036e-05	-1.1336e-10	-1.40231
10794162	chr11:10794162:C:T	1.20787e-05	-1.1336e-10	-1.37927
10794163	chr11:10794163:A:G	2.65438e-06	-1.54805	-1.34645
10794245	chr11:10794245:A:G	1.15024e-05	-1.42816	-4.07163e-10
10794451	chr11:10794451:A:G	0.000134949	-1.1336e-10	1.03419
10795577	chr11:10795577:A:G	1.34031e-05	-1.1336e-10	-1.27522
10795832	chr11:10795832:T:C	1.36761e-05	-1.1336e-10	-1.25506
10795919	chr11:10795919:G:A	9.97484e-06	-1.57064	-4.07163e-10
10796085	chr11:10796085:A:C	1.16586e-05	-1.1336e-10	-1.41466
10796113	chr11:10796113:A:T	0.000236072	1.59343	-4.07163e-10
10796155	chr11:10796155:T:G	0.000129356	-1.1336e-10	0.991862
10796501	chr11:10796501:C:T	1.26348e-05	-1.33425	-4.07163e-10
10796527	chr11:10796527:G:A	1.35756e-05	-1.1336e-10	-1.26243
10796666	chr11:10796666:T:C	0.000207059	1.51676	-0.0544697
10797021	chr11:10797021:T:C	1.15733e-05	-1.1336e-10	-1.42201
10798103	chr11:10798103:C:A	1.16986e-05	-1.1336e-10	-1.41124
10798566	chr11:10798566:TAG:T	1.59148e-05	-1.1336e-10	-1.10346
10798761	chr11:10798761:A:G	1.64901e-05	-1.1336e-10	-1.06795
10798837	chr11:10798837:A:C	2.78154e-06	-1.47515	-1.37255
10798919	chr11:10798919:A:C	1.96707e-05	-1.1336e-10	-0.891577
10799508	chr11:10799508:C:T	3.70053e-05	-1.5251	1.26545
10799638	chr11:10799638:G:A	9.35334e-05	0.0630151	0.604594
10800334	chr11:10800334:T:C	1.68091e-05	-1.1336e-10	-1.04879
10800803	chr11:10800803:C:T	1.78677e-05	-1.1336e-10	-0.987713
10801532	chr11:10801532:T:C	2.58012e-06	-1.57568	-1.34719
10801863	chr11:10801863:AAGTT:A	3.54616e-05	-0.302258	-4.07163e-10
10801883	chr11:10801883:G:T	1.40754e-05	-1.1336e-10	-1.22628
10802516	chr11:10802516:GA:G	1.39929e-05	-1.1336e-10	-1.23216
10802566	chr11:10802566:T:C	7.49699e-05	0.000513128	0.445864
10802618	chr11:10802618:C:T	2.17116e-05	-1.1336e-10	-0.792864
10803184	chr11:10803184:C:T	2.40019e-06	-1.57356	-1.4216
10803405	chr11:10803405:T:C	2.21641e-05	-1.1336e-10	-0.772234
10803546	chr11:10803546:C:T	1.53389e-05	-1.14032	-4.07163e-10
10804118	chr11:10804118:T:A	1.30181e-05	-1.1336e-10	-1.30437
10804124	chr11:10804124:C:T	1.08455e-05	-1.48696	-4.07163e-10
10804606	chr11:10804606:C:G	1.46882e-05	-1.1336e-10	-1.18366
10804615	chr11:10804615:C:T	1.00649e-05	-1.56165	-4.07163e-10
10804709	chr11:10804709:T:C	1.37999e-05	-1.44341	0.197361
10804801	chr11:10804801:T:C	1.25123e-05	-1.1336e-10	-1.34399
10804809	chr11:10804809:A:T	2.99238e-05	-1.1336e-10	-0.472054
10805266	chr11:10805266:G:A	1.16642e-05	-1.1336e-10	-1.41419
10805597	chr11:10805597:C:T	2.42642e-06	-1.57362	-1.41067
10805704	chr11:10805704:C:T	9.9801e-06	-1.57012	-4.07163e-10
10805768	chr11:10805768:T:A	1.3709e-05	-1.1336e-10	-1.25266
10805871	chr11:10805871:T:C	2.41388e-06	-1.57422	-1.41526
10805873	chr11:10805873:C:T	1.00702e-05	-1.56113	-4.07163e-10
10806225	chr11:10806225:G:C	9.63487e-05	-1.1336e-10	0.697264
10806403	chr11:10806403:T:C	1.8423e-05	-1.50815	0.551037
10806786	chr11:10806786:T:C	1.54125e-05	-1.13553	-4.07163e-10
10806814	chr11:10806814:C:A	2.45938e-06	-1.57513	-1.39567
10807180	chr11:10807180:G:A	7.76252e-05	-1.1336e-10	0.481183
10807559	chr11:10807559:C:T	1.70378e-05	-1.03528	-4.07163e-10
10807933	chr11:10807933:T:G	1.15512e-05	-1.1336e-10	-1.42392
10808287	chr11:10808287:G:A	1.42505e-05	-1.13594	-0.0779746
10808385	chr11:10808385:C:T	1.7912e-05	-1.1336e-10	-0.985236
10808559	chr11:10808559:A:G	2.13889e-05	-1.1336e-10	-0.807836
10808885	chr11:10808885:G:A	1.79316e-05	-1.1336e-10	-0.984146
10809075	chr11:10809075:T:A	1.17053e-05	-1.1336e-10	-1.41067
10809273	chr11:10809273:G:A	2.67322e-06	-1.5686	-1.31883
10809327	chr11:10809327:A:T	3.12897e-05	-0.279161	-0.14826
10809449	chr11:10809449:A:G	2.06358e-05	-1.1336e-10	-0.843682
10809500	chr11:10809500:C:T	1.56949e-05	-1.1336e-10	-1.11738
10809893	chr11:10809893:C:T	2.25368e-05	-1.1336e-10	-0.75556
10810151	chr11:10810151:T:TTCCA	2.87283e-05	-1.20358	0.690757
10810383	chr11:10810383:G:T	1.21947e-05	-1.1336e-10	-1.36971
10810883	chr11:10810883:T:C	1.16631e-05	-1.1336e-10	-1.41428
10811369	chr11:10811369:C:T	1.00851e-05	-1.55965	-4.07163e-10
10811408	chr11:10811408:A:G	1.11648e-05	-1.45794	-4.07163e-10
10811736	chr11:10811736:G:A	1.58979e-05	-1.1336e-10	-1.10452
10811797	chr11:10811797:G:A	1.16583e-05	-1.1336e-10	-1.41469
10812903	chr11:10812903:TGTTA:T	4.6581e-05	-1.17327	1.14376
10813392	chr11:10813392:C:T	1.32621e-05	-1.1336e-10	-1.2858
10813978	chr11:10813978:A:G	8.92384e-06	-1.55977	-0.122217
10814004	chr11:10814004:C:T	7.02118e-05	-1.1336e-10	0.380808
10814211	chr11:10814211:C:G	1.01508e-05	-1.55316	-4.07163e-10
10814331	chr11:10814331:T:C	3.24003e-05	-1.17293	0.780388
10815119	chr11:10815119:G:A	2.7703e-05	-1.1336e-10	-0.54917
10815306	chr11:10815306:AAG:A	0.00011781	-1.1336e-10	0.898365
10815703	chr11:10815703:T:C	2.52218e-06	-1.5241	-1.42148
10815747	chr11:10815747:C:T	9.99232e-06	-1.56889	-4.07163e-10
10816083	chr11:10816083:A:G	6.71936e-05	-1.10276	1.43963
10816188	chr11:10816188:C:T	2.40163e-05	-1.1336e-10	-0.691978
10816208	chr11:10816208:C:G	9.97723e-06	-1.5704	-4.07163e-10
10816257	chr11:10816257:C:T	1.56854e-05	-1.11798	-4.07163e-10
10816325	chr11:10816325:A:G	2.78483e-06	-1.50796	-1.33857
10816351	chr11:10816351:T:C	6.1528e-05	-1.1336e-10	0.248783
10816767	chr11:10816767:C:T	2.21396e-05	-1.21306	0.439721
10816884	chr11:10816884:G:A	1.00123e-05	-1.5669	-4.07163e-10
10816938	chr11:10816938:T:C	1.38104e-05	-1.04032	-0.204975
10817196	chr11:10817196:G:T	2.89452e-06	-1.50164	-1.30625
10817210	chr11:10817210:A:G	9.99634e-06	-1.56849	-4.07163e-10
10818042	chr11:10818042:G:A	3.24976e-05	-1.1663	0.776758
10818188	chr11:10818188:A:AC	1.20125e-05	-1.38476	-4.07163e-10
10818244	chr11:10818244:G:C	8.79047e-05	-0.0871509	0.692694
10818712	chr11:10818712:C:T	4.32374e-05	-1.1336e-10	-0.104004
10818763	chr11:10818763:TATG:T	1.35829e-05	-1.1336e-10	-1.2619
10818833	chr11:10818833:T:C	2.56501e-06	-1.51228	-1.41647
10819223	chr11:10819223:C:T	1.6098e-05	-1.1336e-10	-1.09201
10819245	chr11:10819245:G:A	1.00835e-05	-1.55981	-4.07163e-10
10819493	chr11:10819493:A:G	1.16619e-05	-1.1336e-10	-1.41438
10819505	chr11:10819505:C:T	2.30847e-05	-1.1336e-10	-0.731537
10819803	chr11:10819803:C:T	2.06195e-05	-1.24895	0.404475
10820126	chr11:10820126:C:T	2.98557e-06	-1.54561	-1.23131
10821219	chr11:10821219:GA:G	1.03418e-05	-1.53452	-4.07163e-10
10821330	chr11:10821330:T:C	4.0865e-05	0.236717	-0.397153
10821348	chr11:10821348:T:C	1.77849e-05	-1.22379	0.231433
10821478	chr11:10821478:C:T	1.45844e-05	-1.1336e-10	-1.19076
10821913	chr11:10821913:GTTAT:G	5.86884e-05	-1.1336e-10	0.201533
10821924	chr11:10821924:A:G	2.17141e-05	-1.15223	0.359485
10822018	chr11:10822018:G:C	6.33417e-05	-1.1336e-10	0.277835
10822187	chr11:10822187:C:T	2.31044e-05	-1.17398	0.443294
10822343	chr11:10822343:C:T	3.418e-06	-1.35871	-1.28295
10823010	chr11:10823010:T:C	1.69722e-05	-1.23011	0.190978
10823052	chr11:10823052:A:G	2.19891e-05	-1.1336e-10	-0.780162
10823295	chr11:10823295:T:C	1.6867e-05	-1.1336e-10	-1.04535
10823631	chr11:10823631:CCAAA:C	1.56498e-05	-1.1336e-10	-1.12025
10823827	chr11:10823827:T:A	1.15505e-05	-1.1336e-10	-1.42398
10824008	chr11:10824008:G:A	9.45796e-06	-1.56284	-0.0610102
10824098	chr11:10824098:C:T	9.97398e-06	-1.57073	-4.07163e-10
10824570	chr11:10824570:T:C	2.79549e-05	-1.1448	0.604684
10824864	chr11:10824864:C:T	2.11759e-05	-1.1336e-10	-0.817847
10825160	chr11:10825160:C:T	2.36098e-05	-1.1336e-10	-0.709047
10825199	chr11:10825199:G:A	1.03956e-05	-1.52933	-4.07163e-10
10825241	chr11:10825241:A:G	2.35026e-05	-1.1336e-10	-0.713596
10825311	chr11:10825311:G:A	0.000268128	-1.1336e-10	1.72076
10825834	chr11:10825834:C:T	2.56131e-06	-1.52919	-1.401
10826652	chr11:10826652:C:T	4.29329e-06	-1.24318	-1.17048
10826744	chr11:10826744:A:G	9.95384e-06	-1.57275	-4.07163e-10
10827066	chr11:10827066:A:G	3.00052e-06	-1.56892	-1.203
10827466	chr11:10827466:C:T	5.5584e-05	-1.1336e-10	0.147186
10827877	chr11:10827877:T:C	1.33893e-05	-1.38145	0.105191
10827993	chr11:10827993:A:G	2.3924e-05	-1.1336e-10	-0.695828
10827997	chr11:10827997:T:G	2.18344e-05	-1.27521	0.487983
10828011	chr11:10828011:G:A	2.99271e-06	-1.57344	-1.20109
10828021	chr11:10828021:T:C	1.17068e-05	-1.1336e-10	-1.41054
10828066	chr11:10828066:T:G	2.096e-05	-1.22336	0.395268
10828263	chr11:10828263:T:G	1.16818e-05	-1.1336e-10	-1.41267
10828491	chr11:10828491:G:A	9.03754e-06	-1.36972	-0.299602
10828559	chr11:10828559:A:G	6.4205e-05	-1.1336e-10	0.291373
10828855	chr11:10828855:GA:G	1.24714e-05	-1.1336e-10	-1.34727
10828918	chr11:10828918:C:T	1.54268e-05	-1.1336e-10	-1.1346
10828975	chr11:10828975:G:A	9.70053e-06	-1.35751	-0.24102
10829111	chr11:10829111:C:T	1.27556e-05	-1.1336e-10	-1.32474
10829181	chr11:10829181:T:G	1.87916e-05	-1.1336e-10	-0.937299
10829261	chr11:10829261:T:C	1.96586e-05	-1.2487	0.356507
10829294	chr11:10829294:A:C	1.39134e-05	-1.30532	0.067469
10829436	chr11:10829436:C:A	1.15611e-05	-1.1336e-10	-1.42306
10829485	chr11:10829485:G:T	7.95306e-05	-1.14882	1.65425
10829896	chr11:10829896:G:A	9.94873e-06	-1.57326	-4.07163e-10
10830197	chr11:10830197:A:G	2.16444e-05	-1.1336e-10	-0.795964
10830372	chr11:10830372:T:C	1.26133e-05	-1.1883	-0.147657
10830445	chr11:10830445:C:T	1.61431e-05	-1.1336e-10	-1.08922
10830446	chr11:10830446:A:G	2.45912e-05	-1.1336e-10	-0.668319
10830468	chr11:10830468:G:C	4.87945e-05	0.0169086	-4.07163e-10
10830878	chr11:10830878:A:G	1.59088e-05	-1.1336e-10	-1.10384
10831095	chr11:10831095:T:C	5.85253e-05	-1.1336e-10	0.198751
10831275	chr11:10831275:T:C	3.27269e-05	-1.19401	0.811501
10831353	chr11:10831353:G:A	2.41019e-06	-1.56989	-1.42112
10831367	chr11:10831367:C:T	1.34487e-05	-1.1336e-10	-1.27183
10831910	chr11:10831910:G:A	2.41044e-06	-1.57468	-1.41622
10831948	chr11:10831948:G:A	1.16823e-05	-1.1336e-10	-1.41263
10832274	chr11:10832274:T:C	3.16753e-05	-1.1336e-10	-0.415173
10832376	chr11:10832376:G:C	1.17572e-05	-1.1336e-10	-1.40624
10832902	chr11:10832902:C:T	1.32971e-05	-1.1336e-10	-1.28316
10833175	chr11:10833175:A:T	2.42001e-05	-1.14544	0.461092
10833735	chr11:10833735:AAAT:A	5.49877e-05	-1.1336e-10	0.1364
10834830	chr11:10834830:C:A	2.44513e-06	-1.56763	-1.40898
10835082	chr11:10835082:CA:C	2.46117e-05	-1.1336e-10	-0.667487
10835092	chr11:10835092:C:T	1.16805e-05	-1.1336e-10	-1.41279
10835491	chr11:10835491:C:G	9.97361e-06	-1.57077	-4.07163e-10
10835996	chr11:10835996:C:T	3.27025e-06	-1.49625	-1.1896
10836232	chr11:10836232:GC:G	1.34251e-05	-1.1336e-10	-1.27358
10836274	chr11:10836274:T:C	1.62157e-05	-1.1336e-10	-1.08473
10836641	chr11:10836641:TGG:T	3.33379e-06	-1.48634	-1.18026
10836876	chr11:10836876:T:C	3.53341e-06	-1.23574	-1.37271
10836967	chr11:10836967:C:G	5.48806e-05	-1.1336e-10	0.134451
10837150	chr11:10837150:T:C	9.47453e-06	-1.56049	-0.0616151
10837208	chr11:10837208:G:A	1.32269e-05	-0.937198	-0.35126
10837332	chr11:10837332:G:T	1.30846e-05	-1.1336e-10	-1.29927
10837566	chr11:10837566:C:T	2.19302e-05	-1.1336e-10	-0.782843
10837746	chr11:10837746:T:C	1.15875e-05	-1.1336e-10	-1.42078
10837785	chr11:10837785:G:A	2.14481e-05	-1.1336e-10	-0.805071
10837892	chr11:10837892:C:T	4.70688e-06	-0.917565	-1.40412
10837940	chr11:10837940:C:G	3.60098e-06	-1.54599	-1.04351
10838004	chr11:10838004:A:G	1.60099e-05	-1.1336e-10	-1.0975
10838043	chr11:10838043:T:C	2.95675e-06	-1.43579	-1.35083
10838293	chr11:10838293:C:T	3.9569e-06	-1.53047	-0.96478
10838515	chr11:10838515:C:T	1.4732e-05	-0.772397	-0.408287
10838783	chr11:10838783:G:A	2.38616e-05	-1.1336e-10	-0.698437
10839101	chr11:10839101:C:T	3.74334e-06	-1.53673	-1.014
10839263	chr11:10839263:G:A	1.09888e-05	-1.19669	-0.277144
10839584	chr11:10839584:G:A	1.41904e-05	-1.1336e-10	-1.21815
10839762	chr11:10839762:A:G	2.55919e-06	-1.51174	-1.41928
10839797	chr11:10839797:C:T	1.19782e-05	-1.56342	0.17579
10839811	chr11:10839811:A:T	1.77772e-05	-1.1336e-10	-0.992791
10840373	chr11:10840373:A:G	1.12544e-05	-0.984355	-0.465593
10840554	chr11:10840554:G:A	9.96987e-06	-1.57114	-4.07163e-10
10840663	chr11:10840663:A:G	1.32897e-05	-1.1336e-10	-1.28372
10840835	chr11:10840835:C:T	1.18e-05	-0.958465	-0.444144
10840948	chr11:10840948:A:T	1.0708e-05	-1.09955	-0.400163
10841035	chr11:10841035:A:G	1.54411e-05	-1.1336e-10	-1.13368
10841302	chr11:10841302:G:A	1.78291e-05	-1.1336e-10	-0.989875
10842171	chr11:10842171:C:T	1.76987e-05	-1.00762	0.0104005
10842223	chr11:10842223:C:A	1.76468e-05	-0.99298	-0.00717494
10842293	chr11:10842293:T:A	1.71596e-05	-1.1336e-10	-1.02815
10842333	chr11:10842333:G:A	1.06301e-05	-1.557	0.049984
10842513	chr11:10842513:TGA:T	1.48355e-05	-0.875293	-0.298396
10842586	chr11:10842586:C:T	1.14696e-05	-1.43101	-4.07163e-10
10842870	chr11:10842870:C:A	4.6642e-05	-0.54566	0.517451
10842878	chr11:10842878:T:C	8.58493e-06	-1.33215	-0.388549
10843048	chr11:10843048:C:T	7.79043e-06	-1.22685	-0.590968
10843331	chr11:10843331:T:C	7.26872e-05	-1.1336e-10	0.415456
10843400	chr11:10843400:G:C	1.66944e-05	-1.05564	-4.07163e-10
10843588	chr11:10843588:G:A	2.2415e-05	-1.1336e-10	-0.760977
10843644	chr11:10843644:G:A	9.97738e-06	-1.57039	-4.07163e-10
10843809	chr11:10843809:C:T	1.17354e-05	-1.56201	0.153907
10843884	chr11:10843884:A:G	1.16828e-05	-1.1336e-10	-1.41259
10844037	chr11:10844037:G:T	9.11201e-06	-1.05423	-0.60689
10844192	chr11:10844192:T:C	2.66589e-06	-1.5167	-1.37347
10844424	chr11:10844424:TTTC:T	1.75893e-05	-1.1336e-10	-1.00342
10844480	chr11:10844480:C:T	2.92221e-06	-1.38959	-1.40878
10844574	chr11:10844574:T:A	1.17199e-05	-1.56333	0.153907
10844630	chr11:10844630:G:T	1.24609e-05	-1.1336e-10	-1.34811
10844847	chr11:10844847:G:A	1.75138e-05	-1.25487	0.247156
10844967	chr11:10844967:A:T	1.47444e-05	-1.1336e-10	-1.17985
10845263	chr11:10845263:A:G	8.00788e-06	-1.55451	-0.235771
10845399	chr11:10845399:C:A	1.18316e-05	-1.1336e-10	-1.39994
10845511	chr11:10845511:GAA:G	6.70395e-06	-1.28848	-0.679538
10845896	chr11:10845896:A:G	5.17244e-05	-1.1336e-10	0.0752197
10846026	chr11:10846026:G:A	7.89825e-06	-1.56752	-0.236552
10846244	chr11:10846244:G:A	6.81486e-05	-1.00144	1.35242
10846293	chr11:10846293:T:C	1.44574e-05	-1.1336e-10	-1.1995
10846316	chr11:10846316:C:T	3.17699e-05	-1.1336e-10	-0.412189
10846402	chr11:10846402:C:G	3.58021e-06	-1.42418	-1.17111
10846706	chr11:10846706:G:A	1.29968e-05	-1.1336e-10	-1.306
10847157	chr11:10847157:A:G	0.000198125	-1.1336e-10	1.41819
10847228	chr11:10847228:C:T	2.45831e-05	-1.32266	0.654013
10847392	chr11:10847392:T:C	1.29154e-05	-1.1336e-10	-1.31229
10847642	chr11:10847642:T:G	1.28587e-05	-1.31669	-4.07163e-10
10847832	chr11:10847832:T:C	1.16659e-05	-1.1336e-10	-1.41404
10847861	chr11:10847861:A:C	1.03274e-05	-1.31039	-0.225519
10847922	chr11:10847922:G:C	1.29906e-05	-1.1336e-10	-1.30648
10848200	chr11:10848200:T:C	7.92658e-06	-1.57558	-0.224911
10848425	chr11:10848425:A:G	9.97936e-06	-1.57019	-4.07163e-10
10848670	chr11:10848670:A:G	5.9062e-06	-1.39215	-0.702559
10849005	chr11:10849005:TG:T	6.03621e-05	-1.1336e-10	0.229652
10849180	chr11:10849180:C:A	2.17557e-05	-0.920385	0.129553
10849218	chr11:10849218:A:G	3.23411e-06	-1.50287	-1.19408
10849290	chr11:10849290:T:C	1.30595e-05	-1.1336e-10	-1.30119
10849332	chr11:10849332:A:C	8.15908e-06	-1.25203	-0.51955
10849549	chr11:10849549:T:A	3.28639e-05	-1.1336e-10	-0.378336
10849796	chr11:10849796:T:C	1.97319e-05	-1.02915	0.140679
10850033	chr11:10850033:G:A	2.09452e-05	-1.1336e-10	-0.828798
10850186	chr11:10850186:G:A	1.78477e-05	-0.988833	-4.07163e-10
10850748	chr11:10850748:G:A	1.70929e-05	-1.14411	0.112057
10850851	chr11:10850851:G:C	3.17269e-06	-1.48869	-1.22744
10850854	chr11:10850854:G:A	1.43405e-05	-1.20699	-0.000624675
10851222	chr11:10851222:ACT:A	5.4009e-05	-0.986476	1.10492
10851603	chr11:10851603:G:A	2.36518e-05	-1.1336e-10	-0.707269
10851615	chr11:10851615:G:A	1.44603e-05	-1.1993	-4.07163e-10
10851635	chr11:10851635:T:C	3.67006e-06	-1.52382	-1.04668
10851653	chr11:10851653:C:T	2.01215e-05	-1.1336e-10	-0.86892
10851737	chr11:10851737:G:A	3.09932e-05	-0.391983	-0.0449599
10852172	chr11:10852172:C:T	5.22656e-05	-1.1336e-10	0.0856296
10852279	chr11:10852279:A:G	4.72649e-05	-0.965664	0.950723
10852315	chr11:10852315:GA:G	3.16554e-05	-0.407668	-0.00813158
10852321	chr11:10852321:TGAGA:T	3.05248e-05	-0.441142	-0.011029
10853047	chr11:10853047:A:G	6.55586e-06	-1.57541	-0.41494
10853359	chr11:10853359:T:A	1.1589e-05	-1.1336e-10	-1.42066
10853508	chr11:10853508:T:C	9.92437e-06	-1.57572	-4.07163e-10
10853653	chr11:10853653:C:T	4.53336e-05	-0.998006	0.941346
10854154	chr11:10854154:A:G	5.10836e-05	-0.922548	0.985303
10854553	chr11:10854553:C:T	4.9239e-05	-1.03366	1.05963
10854717	chr11:10854717:G:A	1.33129e-05	-1.1336e-10	-1.28198
10855039	chr11:10855039:T:TGATC	1.64223e-05	-1.1336e-10	-1.07207
10855481	chr11:10855481:C:T	1.56345e-05	-1.1336e-10	-1.12123
10855574	chr11:10855574:T:C	2.7498e-06	-1.45169	-1.40749
10855785	chr11:10855785:C:T	2.56759e-06	-1.53382	-1.39392
10855847	chr11:10855847:A:G	1.28714e-05	-1.1336e-10	-1.3157
10855864	chr11:10855864:G:A	4.01116e-05	-1.10735	0.928301
10856113	chr11:10856113:T:C	5.13055e-05	-1.20062	1.26771
10856137	chr11:10856137:A:G	1.25224e-05	-1.41213	0.0689454
10856646	chr11:10856646:C:T	1.96181e-05	-1.1336e-10	-0.894255
10856676	chr11:10856676:T:C	0.00106688	3.00726	0.0945269
10856744	chr11:10856744:T:C	1.28489e-05	-1.31745	-4.07163e-10
10856794	chr11:10856794:T:C	6.46651e-06	-0.585875	-1.4182
10857206	chr11:10857206:A:G	1.30189e-05	-1.1336e-10	-1.30431
10858147	chr11:10858147:A:G	9.93991e-06	-1.57415	-4.07163e-10
10858379	chr11:10858379:G:A	1.70582e-05	-1.1336e-10	-1.03408
10858824	chr11:10858824:T:A	2.44737e-06	-1.55201	-1.42368
10858921	chr11:10858921:T:C	1.1693e-05	-1.1336e-10	-1.41172
10859099	chr11:10859099:C:T	1.4913e-05	-1.1336e-10	-1.16847
10859110	chr11:10859110:C:T	1.05409e-05	-1.51545	-4.07163e-10
10859231	chr11:10859231:A:T	1.41438e-05	-1.1336e-10	-1.22143
10859353	chr11:10859353:T:C	1.24623e-05	-1.1336e-10	-1.348
10859527	chr11:10859527:G:A	2.48677e-06	-1.57512	-1.38461
10859584	chr11:10859584:T:C	2.29294e-05	-1.1336e-10	-0.738291
10860339	chr11:10860339:C:T	1.39596e-05	-1.1336e-10	-1.23454
10860673	chr11:10860673:T:C	2.83743e-05	-1.1336e-10	-0.525224
10860700	chr11:10860700:G:A	1.46105e-05	-1.1336e-10	-1.18897
10860842	chr11:10860842:A:G	1.27036e-05	-1.1336e-10	-1.32882
10861044	chr11:10861044:A:G	5.75288e-06	-1.49532	-0.625686
10861292	chr11:10861292:T:C	2.7096e-06	-1.57326	-1.30065
10861420	chr11:10861420:A:G	1.42903e-05	-1.1336e-10	-1.21113
10861602	chr11:10861602:A:G	2.68932e-06	-1.5444	-1.33703
10861667	chr11:10861667:C:T	2.28614e-05	-1.1336e-10	-0.741259
10862068	chr11:10862068:C:T	2.9898e-05	-1.1336e-10	-0.472919
10862321	chr11:10862321:A:G	1.42903e-05	-1.1336e-10	-1.21113
10862835	chr11:10862835:C:G	1.62039e-05	-1.1336e-10	-1.08546
10862884	chr11:10862884:A:G	3.13576e-06	-1.3227	-1.40514
10863745	chr11:10863745:T:C	1.25872e-05	-1.1336e-10	-1.33803
10864028	chr11:10864028:G:A	1.56878e-05	-1.1336e-10	-1.11783
10864190	chr11:10864190:G:A	2.01646e-05	-0.86678	-4.07163e-10
10864296	chr11:10864296:T:G	1.56667e-05	-1.1336e-10	-1.11917
10864433	chr11:10864433:T:TGATG	1.26256e-05	-1.1336e-10	-1.33498
10864631	chr11:10864631:G:A	1.36752e-05	-1.1336e-10	-1.25513
10864840	chr11:10864840:A:G	2.78508e-06	-1.55473	-1.2917
10865009	chr11:10865009:T:G	1.32487e-05	-1.1336e-10	-1.28681
10865180	chr11:10865180:T:C	2.94556e-06	-1.43326	-1.35715
10865181	chr11:10865181:A:G	3.86849e-05	-1.1336e-10	-0.215261
10865747	chr11:10865747:T:C	2.60903e-06	-1.57567	-1.33607
10865772	chr11:10865772:G:T	1.27556e-05	-1.1336e-10	-1.32474
10865817	chr11:10865817:G:A	1.82158e-05	-1.1336e-10	-0.96842
10865872	chr11:10865872:T:C	1.31704e-05	-1.1336e-10	-1.29274
10865890	chr11:10865890:T:C	1.15636e-05	-1.1336e-10	-1.42285
10866128	chr11:10866128:TC:T	6.07342e-05	0.804469	-0.568671
10866131	chr11:10866131:TTTCCTTTCCTTTCCTTTCCTTTCC:T	4.5082e-05	0.472289	-0.534514
10866522	chr11:10866522:T:C	1.15504e-05	-1.1336e-10	-1.42399
10866612	chr11:10866612:C:T	1.1316e-05	-1.44449	-4.07163e-10
10866927	chr11:10866927:G:T	1.12578e-05	-1.44965	-4.07163e-10
10867101	chr11:10867101:A:G	3.06855e-05	-1.1336e-10	-0.446918
10867796	chr11:10867796:G:A	4.28734e-06	-1.27765	-1.1374
10867828	chr11:10867828:G:A	1.18632e-05	-1.1336e-10	-1.39727
10868119	chr11:10868119:C:G	2.79799e-06	-1.53867	-1.30314
10868381	chr11:10868381:A:AAC	1.19173e-05	-1.1336e-10	-1.39272
10868397	chr11:10868397:A:G	1.21252e-05	-1.1336e-10	-1.37543
10868416	chr11:10868416:G:C	1.1817e-05	-1.1336e-10	-1.40117
10868645	chr11:10868645:G:A	1.19231e-05	-1.1336e-10	-1.39223
10868819	chr11:10868819:C:G	1.50481e-05	-1.1336e-10	-1.15946
10868981	chr11:10868981:G:A	1.1917e-05	-1.1336e-10	-1.39274
10869192	chr11:10869192:T:C	1.4167e-05	-1.1336e-10	-1.21979
10869195	chr11:10869195:A:G	7.07766e-06	-1.57427	-0.339498
10869507	chr11:10869507:G:A	1.5991e-05	0.31028	-1.40896
10869627	chr11:10869627:G:A	1.46407e-05	-1.1336e-10	-1.18691
10869715	chr11:10869715:G:A	1.16025e-05	-1.1336e-10	-1.41949
10869893	chr11:10869893:T:C	1.20529e-05	-1.1336e-10	-1.3814
10870137	chr11:10870137:T:C	2.38188e-05	-1.1336e-10	-0.700234
10870690	chr11:10870690:G:T	2.81872e-06	-1.49113	-1.3433
10870747	chr11:10870747:C:A	1.17337e-05	-1.1336e-10	-1.40824
10871138	chr11:10871138:G:T	4.04447e-05	-1.1336e-10	-0.170774
10871638	chr11:10871638:A:T	8.22717e-06	-1.56224	-0.201026
10871723	chr11:10871723:C:G	1.34657e-05	-1.1336e-10	-1.27056
10871928	chr11:10871928:G:A	1.15238e-05	-1.4263	-4.07163e-10
10872156	chr11:10872156:G:T	2.76095e-06	-1.49933	-1.3558
10872368	chr11:10872368:C:T	4.52387e-06	-1.23514	-1.1262
10872477	chr11:10872477:C:G	7.38388e-06	-1.57264	-0.298769
10872499	chr11:10872499:TA:T	7.36078e-06	-1.57139	-0.303156
10872784	chr11:10872784:C:T	1.96187e-05	-1.1336e-10	-0.894227
10872932	chr11:10872932:G:A	1.8768e-05	-1.1336e-10	-0.938557
10873134	chr11:10873134:A:G	1.37324e-05	-1.1336e-10	-1.25095
10873177	chr11:10873177:T:C	4.29091e-06	-1.27826	-1.13595
10873312	chr11:10873312:C:T	1.03278e-05	-1.53587	-4.07163e-10
10873335	chr11:10873335:C:T	1.17091e-05	-1.1336e-10	-1.41035
10873342	chr11:10873342:C:T	1.28647e-05	-1.1336e-10	-1.31622
10873507	chr11:10873507:T:G	2.06388e-05	-1.1336e-10	-0.843538
10873561	chr11:10873561:G:T	1.58309e-05	-1.1336e-10	-1.10874
10873811	chr11:10873811:A:G	1.12795e-05	-1.44773	-4.07163e-10
10873951	chr11:10873951:T:C	3.33704e-05	-1.1336e-10	-0.36304
10874016	chr11:10874016:C:T	2.87731e-06	-1.50062	-1.31323
10874348	chr11:10874348:A:T	8.15501e-06	-1.5754	-0.196674
10874718	chr11:10874718:G:C	1.21224e-05	-1.1336e-10	-1.37565
10874923	chr11:10874923:T:C	5.46431e-06	-1.57046	-0.602016
10875061	chr11:10875061:C:T	5.59203e-05	0.573378	-0.42016
10875248	chr11:10875248:TC:T	1.1978e-05	-1.1336e-10	-1.38764
10875382	chr11:10875382:G:T	1.46741e-05	-1.1336e-10	-1.18463
10875723	chr11:10875723:C:T	1.22566e-05	-1.1336e-10	-1.36464
10876106	chr11:10876106:C:A	1.4664e-05	-1.1336e-10	-1.18531
10876295	chr11:10876295:G:A	1.15559e-05	-1.1336e-10	-1.42352
10876869	chr11:10876869:G:A	1.1927e-05	-1.1336e-10	-1.3919
10876991	chr11:10876991:A:G	1.19246e-05	-1.1336e-10	-1.39211
10877003	chr11:10877003:C:T	1.19292e-05	-1.1336e-10	-1.39172
10877070	chr11:10877070:C:A	1.17316e-05	-1.1336e-10	-1.40842
10877120	chr11:10877120:T:C	7.43944e-06	-1.57091	-0.293005
10877196	chr11:10877196:A:G	7.17066e-06	-1.5729	-0.327814
10877429	chr11:10877429:A:G	1.18938e-05	-1.1336e-10	-1.39469
10877677	chr11:10877677:A:C	1.1589e-05	-1.1336e-10	-1.42065
10877869	chr11:10877869:G:A	4.47406e-06	-1.23046	-1.14195
10877889	chr11:10877889:T:C	7.14599e-06	-1.5685	-0.335661
10877990	chr11:10877990:C:T	1.16323e-05	-1.41692	-4.07163e-10
10878036	chr11:10878036:G:A	1.10934e-05	-1.46436	-4.07163e-10
10878580	chr11:10878580:T:C	1.18973e-05	-1.1336e-10	-1.3944
10878610	chr11:10878610:A:G	5.84296e-06	-1.32058	-0.784891
10878660	chr11:10878660:T:G	1.18072e-05	-1.1336e-10	-1.402
10878720	chr11:10878720:C:T	1.54666e-05	0.271529	-1.40356
10878737	chr11:10878737:CT:C	1.23973e-05	-1.1336e-10	-1.35323
10878832	chr11:10878832:A:G	1.78526e-05	-1.1336e-10	-0.98856
10879037	chr11:10879037:C:A	9.94309e-06	-1.56525	-0.00858462
10879365	chr11:10879365:T:G	6.89836e-06	-1.57558	-0.363849
10879461	chr11:10879461:A:G	2.05026e-05	-1.1336e-10	-0.850157
10879675	chr11:10879675:A:G	1.20111e-05	-1.1336e-10	-1.38488
10879830	chr11:10879830:A:G	2.49745e-05	0.533821	-1.18668
10879854	chr11:10879854:G:A	1.12344e-05	-1.45173	-4.07163e-10
10880178	chr11:10880178:G:A	1.18332e-05	-1.1336e-10	-1.3998
10880325	chr11:10880325:C:T	1.15672e-05	-1.1336e-10	-1.42253
10880338	chr11:10880338:G:A	1.80504e-05	-1.1336e-10	-0.977539
10880518	chr11:10880518:T:C	1.19389e-05	-1.1336e-10	-1.39091
10881964	chr11:10881964:A:G	2.81961e-06	-1.44229	-1.39182
10881972	chr11:10881972:G:C	5.72388e-06	-1.5627	-0.563363
10882011	chr11:10882011:A:G	4.11555e-06	-1.08476	-1.37118
10882015	chr11:10882015:C:T	1.16714e-05	-1.41357	-4.07163e-10
10882132	chr11:10882132:A:T	5.78804e-06	-1.56307	-0.551844
10882162	chr11:10882162:A:G	1.45547e-05	-1.1336e-10	-1.1928
10882165	chr11:10882165:G:A	1.93593e-05	-1.1336e-10	-0.907537
10882196	chr11:10882196:G:T	3.38908e-05	0.318232	-0.665797
10882223	chr11:10882223:T:C	3.3602e-06	-1.35455	-1.30416
10882391	chr11:10882391:T:C	1.20185e-05	-1.1336e-10	-1.38426
10882628	chr11:10882628:C:G	2.0123e-05	-1.1336e-10	-0.868844
10882724	chr11:10882724:T:G	1.56587e-05	-1.1336e-10	-1.11968
10882796	chr11:10882796:T:C	1.3233e-05	-1.1336e-10	-1.28799
10883192	chr11:10883192:A:T	1.97456e-05	-1.1336e-10	-0.887778
10883211	chr11:10883211:T:G	6.1752e-06	-1.55799	-0.49218
10883391	chr11:10883391:C:CTG	2.70439e-06	-1.53655	-1.33928
10883833	chr11:10883833:T:G	1.18718e-05	-1.1336e-10	-1.39654
10883989	chr11:10883989:T:C	5.91836e-06	-1.57538	-0.517273
10884140	chr11:10884140:GAGA:G	5.77411e-06	-1.40428	-0.713042
10884297	chr11:10884297:G:A	6.64298e-06	-1.57389	-0.40326
10884315	chr11:10884315:G:T	1.15584e-05	-1.1336e-10	-1.42329
10884497	chr11:10884497:G:A	1.16341e-05	-1.1336e-10	-1.41677
10884520	chr11:10884520:C:G	1.18024e-05	-1.1336e-10	-1.40241
10884667	chr11:10884667:A:G	1.66379e-05	-1.1336e-10	-1.05903
10884789	chr11:10884789:G:A	1.4716e-05	-1.1336e-10	-1.18178
10885885	chr11:10885885:T:A	4.70785e-06	-1.49094	-0.830538
10886287	chr11:10886287:C:T	1.19996e-05	-1.1336e-10	-1.38584
10886560	chr11:10886560:T:C	1.53485e-05	-1.1336e-10	-1.13969
10886769	chr11:10886769:A:G	7.54833e-06	-0.98097	-0.868413
10887219	chr11:10887219:G:T	1.37482e-05	-1.1336e-10	-1.2498
10887399	chr11:10887399:A:T	1.17518e-05	-1.40671	-4.07163e-10
10887491	chr11:10887491:T:C	4.51778e-06	-1.49045	-0.872239
10887628	chr11:10887628:T:C	4.16849e-06	-1.50751	-0.935642
10888273	chr11:10888273:C:T	4.44463e-06	-0.994738	-1.38427
10888428	chr11:10888428:C:T	4.85264e-06	-1.46513	-0.826053
10888581	chr11:10888581:G:A	1.21966e-05	-1.1336e-10	-1.36955
10889134	chr11:10889134:T:C	1.22866e-05	-1.3622	-4.07163e-10
10889187	chr11:10889187:C:T	1.53218e-05	-1.1336e-10	-1.14143
10889238	chr11:10889238:CAG:C	1.392e-05	-1.1336e-10	-1.23738
10889468	chr11:10889468:T:G	1.18303e-05	-1.1336e-10	-1.40005
10889626	chr11:10889626:A:G	6.80312e-06	-0.9056	-1.04773
10890036	chr11:10890036:A:G	1.20077e-05	-1.1336e-10	-1.38516
10890125	chr11:10890125:T:C	1.59294e-05	-1.1336e-10	-1.10255
10890462	chr11:10890462:A:G	1.16477e-05	-1.1336e-10	-1.4156
10890546	chr11:10890546:G:A	6.25181e-06	-0.971569	-1.06627
10890764	chr11:10890764:G:A	5.45035e-06	-1.56935	-0.605681
10890775	chr11:10890775:A:G	1.18718e-05	-1.1336e-10	-1.39655
10890819	chr11:10890819:C:T	2.06016e-05	-1.1336e-10	-0.84534
10890820	chr11:10890820:G:A	1.15549e-05	-1.1336e-10	-1.4236
10890977	chr11:10890977:A:G	1.43598e-05	0.198181	-1.40446
10891163	chr11:10891163:G:A	5.37931e-06	-1.57232	-0.615827
10891252	chr11:10891252:G:A	1.1889e-05	-1.1336e-10	-1.3951
10891314	chr11:10891314:A:G	5.48794e-06	-1.56337	-0.604785
10891516	chr11:10891516:A:T	1.56792e-05	-1.1336e-10	-1.11838
10891559	chr11:10891559:A:G	1.57101e-05	-1.1336e-10	-1.11641
10891578	chr11:10891578:T:A	1.179e-05	-1.1336e-10	-1.40346
10892351	chr11:10892351:T:C	6.63735e-06	-1.0017	-0.976296
10892486	chr11:10892486:A:G	1.15693e-05	-1.1336e-10	-1.42235
10892544	chr11:10892544:A:G	1.19088e-05	-1.1336e-10	-1.39343
10892649	chr11:10892649:C:T	8.20352e-06	-1.15986	-0.606283
10892836	chr11:10892836:T:C	1.16354e-05	-1.1336e-10	-1.41666
10893697	chr11:10893697:T:C	5.68631e-06	-1.10476	-1.02789
10893710	chr11:10893710:T:C	1.19954e-05	-1.1336e-10	-1.38618
10894020	chr11:10894020:T:TC	1.16528e-05	-1.1336e-10	-1.41517
10894192	chr11:10894192:TGAC:T	2.0677e-05	-1.1336e-10	-0.841685
10894199	chr11:10894199:GT:G	2.0677e-05	-1.1336e-10	-0.841685
10894256	chr11:10894256:T:C	1.45168e-05	-1.1336e-10	-1.19541
10894573	chr11:10894573:A:G	1.23962e-05	-1.1336e-10	-1.35332
10894597	chr11:10894597:T:C	1.47698e-05	-1.1336e-10	-1.17813
10894811	chr11:10894811:T:G	1.16444e-05	-1.1336e-10	-1.41589
10895004	chr11:10895004:G:A	1.2093e-05	-1.1336e-10	-1.37808
10895049	chr11:10895049:A:G	1.49156e-05	-1.1336e-10	-1.1683
10895556	chr11:10895556:C:T	1.51099e-05	-1.1336e-10	-1.15536
10895682	chr11:10895682:G:A	1.15533e-05	-1.1336e-10	-1.42373
10895763	chr11:10895763:C:T	1.83871e-05	-0.959061	-4.07163e-10
10896594	chr11:10896594:G:A	1.24858e-05	-1.1336e-10	-1.34612
10896614	chr11:10896614:C:T	5.50089e-06	-1.56065	-0.605153
10897099	chr11:10897099:A:G	6.50534e-06	-0.958872	-1.03921
10897144	chr11:10897144:T:C	7.01652e-06	-1.57513	-0.347313
10897188	chr11:10897188:A:G	1.22698e-05	-1.1336e-10	-1.36357
10897380	chr11:10897380:G:A	1.25766e-05	-1.1336e-10	-1.33887
10897664	chr11:10897664:T:G	7.7446e-06	-1.57297	-0.250739
10897791	chr11:10897791:TTAAAG:T	1.15799e-05	-1.1336e-10	-1.42144
10897883	chr11:10897883:A:G	6.90603e-06	-1.19967	-0.738645
10897971	chr11:10897971:C:T	3.67003e-06	-1.44814	-1.12237
10898032	chr11:10898032:C:T	1.15558e-05	-1.1336e-10	-1.42352
10898059	chr11:10898059:T:C	1.20232e-05	-1.1336e-10	-1.38387
10898154	chr11:10898154:T:A	9.07204e-06	-1.57069	-0.0948201
10898255	chr11:10898255:A:G	1.22395e-05	-1.1336e-10	-1.36604
10898543	chr11:10898543:G:T	4.05349e-05	-1.1336e-10	-0.168546
10898645	chr11:10898645:T:C	1.27953e-05	-1.1336e-10	-1.32163
10898650	chr11:10898650:C:T	1.32657e-05	-1.53954	0.254011
10899023	chr11:10899023:G:C	1.16008e-05	-1.1336e-10	-1.41963
10899141	chr11:10899141:G:C	2.46596e-05	-1.1336e-10	-0.665542
10899170	chr11:10899170:T:G	3.65688e-06	-1.23716	-1.33694
10899190	chr11:10899190:G:A	1.17366e-05	-1.1336e-10	-1.408
10899422	chr11:10899422:C:T	0.000117514	0.89585	-4.07163e-10
10899965	chr11:10899965:A:G	5.21121e-06	-1.48412	-0.735779
10900079	chr11:10900079:A:G	8.48384e-06	-1.30494	-0.427602
10900155	chr11:10900155:T:G	1.19859e-05	-1.1336e-10	-1.38697
10900413	chr11:10900413:A:T	1.15884e-05	-1.1336e-10	-1.4207
10900486	chr11:10900486:A:C	2.94798e-06	-1.57466	-1.21493
10900685	chr11:10900685:C:T	5.16211e-06	-0.881665	-1.3477
10900847	chr11:10900847:G:A	5.88628e-06	-1.56543	-0.532658
10901000	chr11:10901000:A:T	7.4324e-06	-1.57562	-0.289236
10901527	chr11:10901527:A:G	1.15805e-05	-1.1336e-10	-1.42139
10901867	chr11:10901867:C:T	1.3098e-05	-1.1336e-10	-1.29825
10902461	chr11:10902461:G:A	1.16839e-05	-1.1336e-10	-1.41249
10902528	chr11:10902528:A:G	5.43236e-06	-1.14361	-1.03473
10902886	chr11:10902886:C:T	2.3204e-05	-1.1336e-10	-0.726385
10903111	chr11:10903111:T:C	3.65831e-06	-1.50698	-1.06673
10903469	chr11:10903469:C:T	6.23034e-06	-1.57162	-0.469657
10903609	chr11:10903609:G:A	1.31043e-05	-1.1336e-10	-1.29777
10903671	chr11:10903671:G:A	1.28702e-05	-1.3158	-4.07163e-10
10903922	chr11:10903922:G:A	5.94386e-06	-1.56227	-0.52608
10904192	chr11:10904192:G:T	1.15633e-05	-1.1336e-10	-1.42287
10904328	chr11:10904328:A:G	2.035e-05	-1.1336e-10	-0.857628
10904696	chr11:10904696:A:G	1.15617e-05	-1.1336e-10	-1.42301
10904778	chr11:10904778:C:T	1.25292e-05	-1.1336e-10	-1.34264
10905718	chr11:10905718:A:G	2.43792e-06	-1.5637	-1.41586
10905856	chr11:10905856:A:G	2.61143e-06	-1.57176	-1.33905
10905975	chr11:10905975:C:A	4.39131e-05	0.589476	-0.677972
10906227	chr11:10906227:C:A	2.44087e-06	-1.5559	-1.42245
10906856	chr11:10906856:C:T	2.33985e-05	-1.1336e-10	-0.718037
10907079	chr11:10907079:G:A	9.92398e-06	-1.57576	-4.07163e-10
10907323	chr11:10907323:T:C	2.68163e-06	-1.57576	-1.30853
10907471	chr11:10907471:A:G	1.21695e-05	-1.37177	-4.07163e-10
10907902	chr11:10907902:G:C	1.19079e-05	-1.1336e-10	-1.39351
10908516	chr11:10908516:G:A	2.97082e-06	-1.5444	-1.23747
10908681	chr11:10908681:C:T	1.15424e-05	-1.42468	-4.07163e-10
10909326	chr11:10909326:C:A	1.4275e-05	-1.1336e-10	-1.2122
10909779	chr11:10909779:C:T	1.21747e-05	-1.1336e-10	-1.37135
10909949	chr11:10909949:C:T	1.18208e-05	-1.40085	-4.07163e-10
10910480	chr11:10910480:C:T	1.15545e-05	-1.1336e-10	-1.42363
10910522	chr11:10910522:C:T	1.39008e-05	-1.1336e-10	-1.23876
10910726	chr11:10910726:A:G	1.841e-05	0.431586	-1.3894
10910789	chr11:10910789:G:GC	3.71405e-06	-1.16472	-1.39387
10910980	chr11:10910980:A:G	1.15689e-05	-1.1336e-10	-1.42239
10911311	chr11:10911311:T:C	1.65942e-05	-1.1336e-10	-1.06166
10911553	chr11:10911553:C:T	1.93852e-05	0.442994	-1.34919
10911636	chr11:10911636:C:T	2.68576e-05	-1.1336e-10	-0.580159
10911644	chr11:10911644:T:G	3.68182e-06	-1.17517	-1.39213
10911810	chr11:10911810:T:C	1.15669e-05	-1.1336e-10	-1.42256
10911984	chr11:10911984:G:A	3.62661e-06	-1.17285	-1.40956
10912371	chr11:10912371:G:A	1.46035e-05	-1.1336e-10	-1.18945
10912409	chr11:10912409:C:T	6.17915e-06	-0.805817	-1.24371
10912439	chr11:10912439:C:T	1.71722e-05	-1.1336e-10	-1.02742
10912440	chr11:10912440:G:A	1.15504e-05	-1.1336e-10	-1.42399
10912474	chr11:10912474:C:T	1.16969e-05	-1.41139	-4.07163e-10
10912475	chr11:10912475:C:T	7.32388e-06	-0.978707	-0.900862
10912507	chr11:10912507:C:T	1.15857e-05	-1.42094	-4.07163e-10
10912521	chr11:10912521:A:C	1.49733e-05	-1.1336e-10	-1.16444
10912913	chr11:10912913:G:A	7.00804e-06	-1.14174	-0.781915
10913199	chr11:10913199:G:A	1.16403e-05	-1.1336e-10	-1.41624
10913274	chr11:10913274:A:C	1.17013e-05	-1.41101	-4.07163e-10
10913373	chr11:10913373:A:G	7.92644e-06	-0.878471	-0.922034
10914237	chr11:10914237:C:T	1.15498e-05	-1.1336e-10	-1.42404
10914374	chr11:10914374:G:A	1.35048e-05	-1.1336e-10	-1.26767
10914478	chr11:10914478:C:T	1.24997e-05	-1.1336e-10	-1.345
10914681	chr11:10914681:C:T	8.61285e-06	-0.90683	-0.810624
10914728	chr11:10914728:C:T	1.32908e-05	-1.1336e-10	-1.28363
10914952	chr11:10914952:A:C	1.30221e-05	-1.1336e-10	-1.30406
10915091	chr11:10915091:A:T	4.71393e-06	-1.33443	-0.985758
10915201	chr11:10915201:A:G	1.19983e-05	-1.38595	-4.07163e-10
10915405	chr11:10915405:G:T	1.57403e-05	0.245631	-1.36012
10915410	chr11:10915410:A:G	1.15584e-05	-1.1336e-10	-1.4233
10915443	chr11:10915443:T:C	6.81568e-06	-0.876456	-1.07503
10915517	chr11:10915517:A:T	3.13033e-06	-1.39181	-1.33776
10915749	chr11:10915749:T:TGAGATAGATTCCC	1.19721e-05	-1.1336e-10	-1.38813
10916116	chr11:10916116:G:A	1.17924e-05	-1.1336e-10	-1.40325
10916438	chr11:10916438:C:T	1.19401e-05	-1.1336e-10	-1.3908
10916974	chr11:10916974:G:C	1.28213e-05	-1.3196	-4.07163e-10
10917078	chr11:10917078:C:T	1.21701e-05	-1.37172	-4.07163e-10
10917224	chr11:10917224:G:A	5.67431e-05	0.167825	-4.07163e-10
10917457	chr11:10917457:G:A	1.38261e-05	-1.24415	-4.07163e-10
10917511	chr11:10917511:T:C	3.3406e-06	-1.43127	-1.23329
10917771	chr11:10917771:T:C	1.49989e-05	-1.1336e-10	-1.16273
10917815	chr11:10917815:T:C	1.1599e-05	-1.1336e-10	-1.41979
10917887	chr11:10917887:C:A	1.68176e-05	-1.1336e-10	-1.04829
10918119	chr11:10918119:G:A	5.44526e-06	-1.17477	-1.0012
10918208	chr11:10918208:C:T	1.40045e-05	-1.1336e-10	-1.23133
10918221	chr11:10918221:C:T	1.19766e-05	-1.1336e-10	-1.38775
10918355	chr11:10918355:C:T	1.1893e-05	-1.1336e-10	-1.39476
10918412	chr11:10918412:A:G	9.39879e-06	-1.02632	-0.603808
10918517	chr11:10918517:A:G	9.92481e-06	-1.57567	-4.07163e-10
10919067	chr11:10919067:T:C	1.74332e-05	-1.1336e-10	-1.01233
10919617	chr11:10919617:T:C	1.3057e-05	-1.1336e-10	-1.30138
10919915	chr11:10919915:A:G	1.16076e-05	-1.1336e-10	-1.41905
10920084	chr11:10920084:T:TTA	1.25362e-05	-1.1336e-10	-1.34209
10920793	chr11:10920793:T:C	1.42393e-05	-1.1336e-10	-1.21471
10921136	chr11:10921136:C:A	7.05153e-06	-1.0325	-0.884968
10921348	chr11:10921348:G:A	1.2391e-05	-1.1336e-10	-1.35374
10921749	chr11:10921749:C:T	1.08907e-05	-1.4828	-4.07163e-10
10921873	chr11:10921873:A:G	1.30388e-05	-1.30278	-4.07163e-10
10922169	chr11:10922169:C:T	1.22883e-05	-1.1336e-10	-1.36206
10922185	chr11:10922185:C:T	1.17643e-05	-1.1336e-10	-1.40564
10922225	chr11:10922225:G:A	1.43805e-05	-1.1336e-10	-1.20484
10922302	chr11:10922302:G:A	4.20595e-06	-1.36785	-1.06636
10922358	chr11:10922358:C:T	1.31276e-05	-1.1336e-10	-1.29599
10922565	chr11:10922565:G:T	2.52687e-06	-1.57126	-1.37247
10922917	chr11:10922917:T:C	4.38176e-06	-1.31908	-1.07418
10923375	chr11:10923375:T:A	5.24049e-06	-0.81257	-1.40172
10923726	chr11:10923726:G:C	4.59099e-05	-1.1336e-10	-0.0440277
10923775	chr11:10923775:G:A	1.46016e-05	-1.1336e-10	-1.18958
10924054	chr11:10924054:A:C	1.07293e-05	-1.2584	-0.239329
10924085	chr11:10924085:T:G	8.68232e-05	1.89335	-1.30019
10924231	chr11:10924231:A:G	1.32969e-05	-1.1336e-10	-1.28318
10924652	chr11:10924652:G:A	1.1222e-05	-1.45284	-4.07163e-10
10924769	chr11:10924769:G:A	1.52594e-05	-1.1336e-10	-1.14552
10924944	chr11:10924944:C:T	2.07241e-05	-1.1336e-10	-0.839412
10925026	chr11:10925026:A:G	1.54563e-05	-1.1336e-10	-1.13269
10925037	chr11:10925037:T:C	1.72041e-05	-1.02556	-4.07163e-10
10925050	chr11:10925050:G:A	1.2745e-05	-1.1336e-10	-1.32557
10925510	chr11:10925510:A:T	5.43594e-06	-0.840781	-1.3369
10926269	chr11:10926269:C:T	1.61724e-05	-1.1336e-10	-1.08741
10926675	chr11:10926675:G:A	1.71416e-05	-1.1336e-10	-1.0292
10926705	chr11:10926705:G:A	1.19221e-05	-1.1336e-10	-1.39232
10927054	chr11:10927054:C:G	1.24458e-05	-1.34933	-4.07163e-10
10927115	chr11:10927115:T:G	1.46818e-05	-1.1336e-10	-1.1841
10927495	chr11:10927495:G:C	1.18212e-05	-1.1336e-10	-1.40082
10927498	chr11:10927498:G:A	2.79241e-06	-1.54404	-1.29977
10927714	chr11:10927714:C:T	1.48321e-05	-1.1336e-10	-1.17392
10928697	chr11:10928697:C:T	1.47649e-05	-1.1336e-10	-1.17846
10929250	chr11:10929250:AG:A	1.09766e-05	-1.47494	-4.07163e-10
10929381	chr11:10929381:T:C	1.19138e-05	-1.1336e-10	-1.39301
10929829	chr11:10929829:A:G	1.45041e-05	-1.1336e-10	-1.19628
10930480	chr11:10930480:TA:T	2.49262e-06	-1.56145	-1.39592
10930700	chr11:10930700:T:C	1.18285e-05	-1.1336e-10	-1.40019
10930799	chr11:10930799:A:G	3.67553e-06	-1.14513	-1.42389
10930816	chr11:10930816:G:C	1.22745e-05	-1.1336e-10	-1.36319
10931241	chr11:10931241:T:C	0.000337919	-0.634593	2.58669
10931390	chr11:10931390:G:A	1.30731e-05	-1.1336e-10	-1.30015
10931446	chr11:10931446:G:A	1.1862e-05	-1.1336e-10	-1.39737
10931792	chr11:10931792:T:C	2.12135e-05	-1.1336e-10	-0.816071
10932308	chr11:10932308:A:G	4.9933e-06	-1.10341	-1.1592
10932476	chr11:10932476:T:C	1.20155e-05	-1.1336e-10	-1.38451
10932704	chr11:10932704:AC:A	2.70402e-05	-1.1336e-10	-0.573384
10932957	chr11:10932957:T:C	2.44279e-06	-1.56444	-1.41312
10933211	chr11:10933211:AAT:A	1.15551e-05	-1.1336e-10	-1.42358
10933295	chr11:10933295:C:G	3.49011e-06	-1.33076	-1.29002
10933346	chr11:10933346:T:G	7.37124e-06	-1.40428	-0.468847
10933463	chr11:10933463:A:G	2.08198e-05	-1.1336e-10	-0.834807
10933527	chr11:10933527:G:A	1.29015e-05	-1.1336e-10	-1.31337
10933604	chr11:10933604:G:A	1.68695e-05	0.0673935	-1.1126
10933771	chr11:10933771:G:T	1.6751e-05	-1.27208	0.219832
10933790	chr11:10933790:T:C	1.19229e-05	-1.1336e-10	-1.39225
10934012	chr11:10934012:C:G	1.43484e-05	-1.1336e-10	-1.20707
10934149	chr11:10934149:A:G	3.15377e-06	-1.5747	-1.14741
10934238	chr11:10934238:TGA:T	1.27821e-05	-1.1336e-10	-1.32266
10934283	chr11:10934283:A:G	1.38975e-05	-1.1336e-10	-1.239
10934336	chr11:10934336:G:A	1.3409e-05	-1.1336e-10	-1.27478
10934901	chr11:10934901:AC:A	3.03488e-06	-1.46422	-1.29632
10935277	chr11:10935277:T:C	7.35487e-06	-1.41857	-0.456781
10935392	chr11:10935392:T:C	1.06828e-05	-1.50208	-4.07163e-10
10935452	chr11:10935452:A:G	3.12543e-05	-1.1336e-10	-0.428551
10935551	chr11:10935551:C:T	1.39339e-05	-1.1336e-10	-1.23638
10935695	chr11:10935695:G:A	3.19976e-06	-1.47202	-1.23561
10936698	chr11:10936698:T:G	1.35271e-05	-1.1336e-10	-1.26601
10936774	chr11:10936774:A:G	1.0583e-05	-1.44502	-0.0664412
10937047	chr11:10937047:G:GT	1.00362e-05	-1.56451	-4.07163e-10
10937093	chr11:10937093:T:C	2.7941e-06	-1.56242	-1.28078
10937163	chr11:10937163:T:C	2.06676e-05	-1.1336e-10	-0.84214
10937319	chr11:10937319:C:T	1.63968e-05	-1.1336e-10	-1.07362
10937493	chr11:10937493:G:A	1.67627e-05	-1.1336e-10	-1.05155
10937901	chr11:10937901:C:G	2.82274e-06	-1.46609	-1.36692
10938047	chr11:10938047:C:T	2.43354e-06	-1.56001	-1.42135
10938054	chr11:10938054:C:T	6.89759e-06	-1.35698	-0.58256
10938341	chr11:10938341:T:C	1.31268e-05	-1.1336e-10	-1.29606
10938725	chr11:10938725:C:T	5.74241e-06	-1.49921	-0.623617
10938738	chr11:10938738:TTCTA:T	3.84469e-06	-1.56278	-0.961239
10938847	chr11:10938847:G:A	2.69781e-06	-1.57501	-1.30326
10939203	chr11:10939203:C:T	1.18231e-05	-1.1336e-10	-1.40065
10939368	chr11:10939368:T:C	4.46666e-05	-0.0714821	-4.07163e-10
10939604	chr11:10939604:G:A	4.14276e-05	-0.146761	-4.07163e-10
10939871	chr11:10939871:T:C	4.09512e-05	-0.158328	-4.07163e-10
10940012	chr11:10940012:C:G	2.90776e-06	-1.53641	-1.26691
10940231	chr11:10940231:G:C	3.0021e-06	-1.57069	-1.20071
10941031	chr11:10941031:T:C	1.23207e-05	-1.1336e-10	-1.35943
10941180	chr11:10941180:C:T	6.14832e-05	-1.1336e-10	0.248055
10941294	chr11:10941294:C:T	7.12403e-05	0.395349	-4.07163e-10
10941375	chr11:10941375:T:C	5.66428e-06	-1.11193	-1.0246
10941502	chr11:10941502:T:C	1.31797e-05	-0.938544	-0.353489
10942411	chr11:10942411:A:G	3.13347e-06	-1.47249	-1.25608
10942542	chr11:10942542:C:G	7.6926e-06	-0.655726	-1.17472
10942551	chr11:10942551:C:G	3.28453e-05	-1.1336e-10	-0.378902
10942940	chr11:10942940:A:T	5.17503e-06	-0.817978	-1.40889
10943009	chr11:10943009:C:T	6.33501e-06	-1.24446	-0.780156
10943128	chr11:10943128:T:C	3.11796e-06	-1.43449	-1.29904
10943804	chr11:10943804:A:C	1.31198e-05	-1.1336e-10	-1.29658
10943824	chr11:10943824:A:C	2.67687e-06	-1.47479	-1.41127
10943979	chr11:10943979:C:T	3.68569e-05	-0.263667	-4.07163e-10
10944181	chr11:10944181:T:C	1.35719e-05	-1.1336e-10	-1.26271
10944205	chr11:10944205:T:C	3.08133e-06	-1.44373	-1.30162
10944274	chr11:10944274:G:A	2.42874e-06	-1.56719	-1.41614
10944482	chr11:10944482:G:A	2.97325e-06	-1.48071	-1.30035
10945017	chr11:10945017:G:A	1.93147e-05	-0.909842	-4.07163e-10
10945739	chr11:10945739:A:T	2.73638e-06	-1.50767	-1.35641
10946091	chr11:10946091:C:T	2.87068e-06	-1.5416	-1.27456
10946180	chr11:10946180:T:C	9.81967e-06	-0.323379	-1.26294
10946298	chr11:10946298:A:G	1.46335e-05	-1.1336e-10	-1.18739
10946900	chr11:10946900:T:A	3.73869e-05	-0.249389	-4.07163e-10
10946901	chr11:10946901:A:G	1.39193e-05	-1.1336e-10	-1.23743
10947053	chr11:10947053:A:G	1.19663e-05	-1.38862	-4.07163e-10
10948161	chr11:10948161:C:T	2.71125e-06	-1.56552	-1.30778
10948616	chr11:10948616:C:T	4.39939e-06	-1.46302	-0.926227
10948669	chr11:10948669:G:A	5.06055e-05	-1.1336e-10	0.0533519
10948752	chr11:10948752:G:T	1.70524e-05	-1.1336e-10	-1.03442
10948794	chr11:10948794:C:T	1.55624e-05	-1.1336e-10	-1.12585
10949188	chr11:10949188:C:T	2.73637e-06	-1.56109	-1.30298
10949656	chr11:10949656:G:A	2.70324e-06	-1.54965	-1.32661
10949720	chr11:10949720:T:G	2.72534e-06	-1.54685	-1.32126
10949894	chr11:10949894:G:A	2.70329e-06	-1.56127	-1.31497
10950221	chr11:10950221:G:T	1.24623e-05	-1.1336e-10	-1.348
10950407	chr11:10950407:T:C	3.70054e-05	-0.259645	-4.07163e-10
10950753	chr11:10950753:C:T	1.0208e-05	-1.54753	-4.07163e-10
10950905	chr11:10950905:G:A	2.6065e-06	-1.55526	-1.35744
10951100	chr11:10951100:T:C	5.03738e-06	-0.974131	-1.27969
10951145	chr11:10951145:T:C	5.84607e-06	-1.25238	-0.852555
10951371	chr11:10951371:G:T	1.87814e-05	-0.827046	-0.110797
10951650	chr11:10951650:T:A	5.0677e-06	-0.978388	-1.26943
10951782	chr11:10951782:C:G	4.80992e-05	-1.1336e-10	0.00255553
10951987	chr11:10951987:A:G	5.91751e-06	-0.69928	-1.39351
10952480	chr11:10952480:A:G	3.73077e-06	-1.26407	-1.29002
10952533	chr11:10952533:G:A	7.18506e-06	-0.71437	-1.18434
10952701	chr11:10952701:A:G	2.67092e-05	-1.1336e-10	-0.585703
10952838	chr11:10952838:C:T	1.83714e-05	-1.1336e-10	-0.959913
10953151	chr11:10953151:G:A	1.30185e-05	-1.1336e-10	-1.30434
10954278	chr11:10954278:G:A	1.36536e-05	-1.1336e-10	-1.2567
10954968	chr11:10954968:C:T	1.2565e-05	-1.1336e-10	-1.33979
10955028	chr11:10955028:A:G	2.11727e-05	-1.1336e-10	-0.817996
10955040	chr11:10955040:T:G	1.05805e-05	-0.283237	-1.22846
10955152	chr11:10955152:A:G	3.58934e-05	-0.290156	-4.07163e-10
10955483	chr11:10955483:A:G	3.27814e-06	-1.28613	-1.3973
10955697	chr11:10955697:A:G	2.52827e-06	-1.51913	-1.42404
10955901	chr11:10955901:A:G	3.06933e-06	-1.33561	-1.41364
10956182	chr11:10956182:C:A	1.36225e-05	-1.1336e-10	-1.25899
10956682	chr11:10956682:T:C	2.43412e-06	-1.57188	-1.40925
10956722	chr11:10956722:A:T	2.87208e-06	-1.57575	-1.23992
10957111	chr11:10957111:C:G	1.46146e-05	-1.15065	-0.038033
10957617	chr11:10957617:C:T	2.80875e-06	-1.57491	-1.26306
10957647	chr11:10957647:C:G	2.69366e-06	-1.55898	-1.32082
10957895	chr11:10957895:A:C	3.94732e-06	-1.27633	-1.22135
10958241	chr11:10958241:A:G	1.24851e-05	-1.1336e-10	-1.34618
10958548	chr11:10958548:C:T	3.52789e-05	-1.1336e-10	-0.307423
10958706	chr11:10958706:G:C	3.17748e-06	-1.31595	-1.39867
10959012	chr11:10959012:C:A	1.04508e-05	-0.100769	-1.42326
10959137	chr11:10959137:A:G	2.7391e-06	-1.44051	-1.42257
10959206	chr11:10959206:A:G	3.3289e-05	-0.365483	-4.07163e-10
10960125	chr11:10960125:G:A	3.6112e-06	-1.18595	-1.40072
10960134	chr11:10960134:G:A	1.40013e-05	-1.1336e-10	-1.23156
10960264	chr11:10960264:C:CAAT	3.57489e-06	-1.19007	-1.40671
10960494	chr11:10960494:G:A	3.57059e-06	-1.20101	-1.39697
10960834	chr11:10960834:G:A	1.39173e-05	-1.1336e-10	-1.23757
10961040	chr11:10961040:G:C	2.40621e-06	-1.57285	-1.4198
10961296	chr11:10961296:A:C	4.15703e-06	-1.22072	-1.22519
10961469	chr11:10961469:T:C	1.3769e-05	-1.1336e-10	-1.24829
10962632	chr11:10962632:C:T	4.47145e-06	-1.56694	-0.806057
10963081	chr11:10963081:T:A	1.94889e-05	-1.1336e-10	-0.900862
10963104	chr11:10963104:C:T	1.15818e-05	-1.1336e-10	-1.42128
10963333	chr11:10963333:A:G	2.80741e-06	-1.42456	-1.41389
10964475	chr11:10964475:A:G	3.62148e-06	-1.18899	-1.39484
10964553	chr11:10964553:C:T	2.84702e-06	-1.40832	-1.41611
10964576	chr11:10964576:A:G	3.63412e-06	-1.17465	-1.40569
10964637	chr11:10964637:A:G	5.07679e-05	-1.1336e-10	0.0565551
10964710	chr11:10964710:G:A	2.4473e-06	-1.57477	-1.40095
10965323	chr11:10965323:A:G	3.59997e-06	-1.19501	-1.39477
10966031	chr11:10966031:C:G	1.15759e-05	-1.1336e-10	-1.42178
10966501	chr11:10966501:A:T	1.37829e-05	-1.1336e-10	-1.24728
10966749	chr11:10966749:C:T	2.71518e-06	-1.55866	-1.31319
10967231	chr11:10967231:G:A	3.19418e-06	-1.32457	-1.38481
10967430	chr11:10967430:A:G	3.60196e-06	-1.19865	-1.39058
10967565	chr11:10967565:A:G	2.76539e-06	-1.47228	-1.38125
10967614	chr11:10967614:A:C	2.34924e-05	-1.1336e-10	-0.714034
10967742	chr11:10967742:G:A	4.97424e-06	-1.18408	-1.08236
10968667	chr11:10968667:A:G	3.13777e-06	-1.33601	-1.39118
10968926	chr11:10968926:T:C	4.46393e-06	-1.15209	-1.22259
10969612	chr11:10969612:A:C	1.66696e-05	-1.1336e-10	-1.05712
10970245	chr11:10970245:G:A	1.29072e-05	-1.31293	-4.07163e-10
10970307	chr11:10970307:C:T	2.64118e-06	-1.56981	-1.32967
10970555	chr11:10970555:T:C	2.59038e-06	-1.56867	-1.35024
10970608	chr11:10970608:T:C	2.40341e-06	-1.57478	-1.41904
10970750	chr11:10970750:A:G	5.58303e-06	-1.4307	-0.720278
10971298	chr11:10971298:T:C	3.58614e-06	-1.30364	-1.28999
10971303	chr11:10971303:G:A	9.54183e-06	-0.19219	-1.42283
10971853	chr11:10971853:A:AGCT	1.24992e-05	-1.1336e-10	-1.34505
10972016	chr11:10972016:T:C	3.70701e-06	-1.28586	-1.27462
10972056	chr11:10972056:G:C	3.73952e-05	-0.249166	-4.07163e-10
10972852	chr11:10972852:A:C	6.75316e-06	-1.53202	-0.428684
10973012	chr11:10973012:A:G	3.15605e-06	-1.3538	-1.36759
10973394	chr11:10973394:A:G	2.94858e-06	-1.57091	-1.21848
10973632	chr11:10973632:T:C	3.58593e-06	-1.52285	-1.07084
10973859	chr11:10973859:A:G	3.07645e-06	-1.32814	-1.41879
10974830	chr11:10974830:T:G	3.04448e-06	-1.33865	-1.41873
10975094	chr11:10975094:G:T	1.18687e-05	-1.1336e-10	-1.39681
10976171	chr11:10976171:A:G	3.30471e-06	-1.57558	-1.09978
10976402	chr11:10976402:A:G	2.46855e-06	-1.57536	-1.39171
10976415	chr11:10976415:C:T	4.04865e-05	-1.1336e-10	-0.169739
10976529	chr11:10976529:AG:A	1.65487e-05	-1.1336e-10	-1.0644
10976739	chr11:10976739:C:T	1.62095e-05	-1.1336e-10	-1.08511
10977458	chr11:10977458:C:A	2.41855e-06	-1.56462	-1.42292
10977615	chr11:10977615:G:A	3.30849e-06	-1.5757	-1.09852
10977749	chr11:10977749:T:C	1.28228e-05	-1.1336e-10	-1.31948
10978310	chr11:10978310:C:T	4.53257e-06	-1.57407	-0.785348
10978524	chr11:10978524:G:A	1.21346e-05	-1.37465	-4.07163e-10
10978939	chr11:10978939:A:T	2.39246e-06	-1.57562	-1.42277
10979136	chr11:10979136:C:T	1.24865e-05	-1.34606	-4.07163e-10
10979214	chr11:10979214:A:G	3.38617e-06	-1.57523	-1.07578
10979301	chr11:10979301:G:A	1.36584e-05	-1.1336e-10	-1.25635
10980318	chr11:10980318:G:A	3.20494e-05	-1.1336e-10	-0.403431
10980434	chr11:10980434:G:A	4.56649e-06	-1.57554	-0.776425
10981679	chr11:10981679:G:C	5.56055e-06	-1.55596	-0.599051
10981830	chr11:10981830:A:T	3.3077e-05	-1.1336e-10	-0.371871
10982162	chr11:10982162:G:T	0.000113631	0.86225	-4.07163e-10
10982351	chr11:10982351:A:G	5.72687e-05	-1.1336e-10	0.177044
10982609	chr11:10982609:G:A	4.61061e-05	-0.0397633	-4.07163e-10
10983047	chr11:10983047:T:C	3.0501e-05	-1.1336e-10	-0.45295
10983270	chr11:10983270:T:C	1.4004e-05	-1.1336e-10	-1.23136
10983274	chr11:10983274:G:A	4.04486e-06	-1.54865	-0.924616
10983316	chr11:10983316:T:A	4.01282e-06	-1.54611	-0.935106
10983371	chr11:10983371:TC:T	1.25623e-05	-1.1336e-10	-1.34001
10983460	chr11:10983460:T:A	8.41902e-06	-1.41588	-0.324335
10983618	chr11:10983618:G:A	7.03132e-06	-1.56917	-0.35116
10983722	chr11:10983722:T:C	3.21098e-05	-1.1336e-10	-0.401547
10983844	chr11:10983844:T:C	4.31054e-06	-1.23467	-1.17498
10983851	chr11:10983851:G:A	2.52325e-05	-1.43265	0.790067
10984161	chr11:10984161:A:T	3.26077e-05	-0.386161	-4.07163e-10
10984164	chr11:10984164:T:C	3.23131e-05	-1.1336e-10	-0.395235
10984248	chr11:10984248:G:A	2.27207e-05	-1.1336e-10	-0.747432
10984348	chr11:10984348:G:T	4.1867e-06	-1.37143	-1.06737
10984419	chr11:10984419:T:C	6.00987e-06	-1.57458	-0.502724
10984960	chr11:10984960:G:A	2.46839e-05	-1.1336e-10	-0.664557
10985075	chr11:10985075:A:C	2.7865e-05	-1.1336e-10	-0.543337
10985161	chr11:10985161:T:C	1.16047e-05	-1.48667	0.0673748
10985508	chr11:10985508:G:A	1.18307e-05	-1.40002	-4.07163e-10
10985643	chr11:10985643:G:A	3.17031e-05	-0.414294	-4.07163e-10
10985750	chr11:10985750:A:G	4.05736e-06	-1.26102	-1.20916
10985776	chr11:10985776:A:G	3.8603e-06	-1.33604	-1.18393
10985813	chr11:10985813:G:A	1.0522e-05	-1.28868	-0.22856
10985856	chr11:10985856:A:G	2.97486e-06	-1.40102	-1.3795
10985927	chr11:10985927:A:G	1.19748e-05	-1.1336e-10	-1.38791
10986023	chr11:10986023:G:A	7.39673e-06	-1.37928	-0.490388
10986230	chr11:10986230:C:T	7.29459e-06	-1.37692	-0.506658
10986424	chr11:10986424:T:G	3.2846e-06	-1.38245	-1.29902
10986614	chr11:10986614:G:A	1.06366e-05	-1.56926	0.0628464
10986850	chr11:10986850:G:A	2.99086e-06	-1.35152	-1.42362
10987126	chr11:10987126:G:A	4.19482e-06	-1.55011	-0.886751
10987165	chr11:10987165:A:G	1.45963e-05	-1.54464	0.354698
10987216	chr11:10987216:T:G	6.21947e-06	-1.44572	-0.597305
10987307	chr11:10987307:A:G	3.26775e-06	-1.45846	-1.22815
10987485	chr11:10987485:G:A	1.16126e-05	-1.1336e-10	-1.41862
10987794	chr11:10987794:A:T	6.00412e-05	1.60264	-1.37832
10987966	chr11:10987966:A:T	2.54924e-06	-1.51153	-1.42338
10988051	chr11:10988051:A:G	1.22777e-05	-1.1336e-10	-1.36293
10988228	chr11:10988228:G:A	5.51488e-06	-1.54031	-0.622952
10988335	chr11:10988335:AC:A	4.80469e-05	0.00146928	-4.07163e-10
10988352	chr11:10988352:G:A	0.000101594	-1.1336e-10	0.750273
10988674	chr11:10988674:A:G	3.92275e-06	-1.57415	-0.929764
10988796	chr11:10988796:T:C	2.82914e-05	-1.1336e-10	-0.528151
10988807	chr11:10988807:C:T	1.15577e-05	-1.1336e-10	-1.42336
10988861	chr11:10988861:C:A	0.000645644	2.59954	-4.07163e-10
10989057	chr11:10989057:C:T	4.89145e-06	-1.50019	-0.783029
10989157	chr11:10989157:A:C	5.29374e-06	-1.55121	-0.652976
10989253	chr11:10989253:C:T	1.0529e-05	-1.51657	-4.07163e-10
10989325	chr11:10989325:C:A	9.59536e-06	-1.42472	-0.184706
10989477	chr11:10989477:C:T	3.49137e-06	-1.57553	-1.04489
10990015	chr11:10990015:C:T	2.5617e-06	-1.57001	-1.36003
10990254	chr11:10990254:A:C	2.68988e-06	-1.53697	-1.34424
10990295	chr11:10990295:A:G	5.13938e-05	0.0688086	-4.07163e-10
10990533	chr11:10990533:A:T	1.06359e-05	-1.50647	-4.07163e-10
10990883	chr11:10990883:G:A	1.21761e-05	-1.1336e-10	-1.37123
10990953	chr11:10990953:T:C	2.56452e-06	-1.52431	-1.40463
10990992	chr11:10990992:G:T	2.5405e-06	-1.52772	-1.41063
10991025	chr11:10991025:T:C	9.00738e-05	-1.1336e-10	0.62992
10991063	chr11:10991063:C:T	2.54494e-06	-1.536	-1.40061
10991285	chr11:10991285:A:C	2.70234e-06	-1.5095	-1.36709
10991292	chr11:10991292:C:T	1.78498e-05	-1.1336e-10	-0.988716
10991348	chr11:10991348:TCTC:T	7.23808e-06	-0.669749	-1.2216
10991399	chr11:10991399:C:CT	2.60764e-06	-1.52704	-1.38522
10991477	chr11:10991477:T:A	1.49652e-05	-1.49606	0.331074
10991869	chr11:10991869:A:G	3.51303e-06	-1.57542	-1.03881
10991925	chr11:10991925:G:A	2.63707e-06	-1.51518	-1.38586
10991998	chr11:10991998:A:G	2.97491e-06	-1.551	-1.2295
10992168	chr11:10992168:G:A	9.93419e-06	-1.57473	-4.07163e-10
10992228	chr11:10992228:C:T	8.48655e-06	-1.39929	-0.332937
10992723	chr11:10992723:T:G	4.29741e-06	-1.22252	-1.19018
10993068	chr11:10993068:C:A	1.44219e-05	-1.1336e-10	-1.20196
10993230	chr11:10993230:C:T	2.4214e-06	-1.56401	-1.42235
10993283	chr11:10993283:A:G	1.18729e-05	-1.1336e-10	-1.39645
10993405	chr11:10993405:C:T	2.69979e-06	-1.54344	-1.33409
10993421	chr11:10993421:C:CT	1.2559e-05	-1.1336e-10	-1.34027
10993447	chr11:10993447:A:G	7.93932e-06	-1.41203	-0.386852
10993791	chr11:10993791:C:T	2.61412e-06	-1.56912	-1.34066
10993802	chr11:10993802:T:C	2.48221e-06	-1.54126	-1.4203
10993846	chr11:10993846:C:G	1.35434e-05	-1.1336e-10	-1.26481
10993923	chr11:10993923:A:G	2.8681e-06	-1.4739	-1.34316
10993928	chr11:10993928:C:T	1.00897e-05	-1.55919	-4.07163e-10
10994031	chr11:10994031:C:T	2.79686e-06	-1.43254	-1.40967
10994452	chr11:10994452:A:G	3.16137e-05	-1.1336e-10	-0.417119
10994620	chr11:10994620:A:G	4.93251e-05	0.0277244	-4.07163e-10
10994744	chr11:10994744:A:G	2.48821e-06	-1.53919	-1.41996
10995017	chr11:10995017:A:G	2.84878e-06	-1.41186	-1.41196
10995067	chr11:10995067:C:G	2.53353e-06	-1.5745	-1.3666
10995122	chr11:10995122:TG:T	7.19222e-06	-1.33734	-0.560365
10995124	chr11:10995124:G:A	1.32849e-05	-1.1336e-10	-1.28408
10995259	chr11:10995259:G:T	2.45214e-06	-1.57103	-1.40272
10995266	chr11:10995266:A:G	6.20151e-05	-1.1336e-10	0.256669
10995307	chr11:10995307:A:T	1.31971e-05	-1.1336e-10	-1.29071
10995380	chr11:10995380:A:G	1.79824e-05	-1.1336e-10	-0.981313
10995498	chr11:10995498:A:T	4.92073e-05	0.0253326	-4.07163e-10
10995655	chr11:10995655:G:A	3.08688e-06	-1.44694	-1.2966
10995725	chr11:10995725:C:T	7.07477e-06	-1.32557	-0.588609
10995732	chr11:10995732:T:G	3.06463e-06	-1.43561	-1.31517
10995751	chr11:10995751:T:G	1.15498e-05	-1.1336e-10	-1.42404
10995784	chr11:10995784:G:A	3.12983e-06	-1.4456	-1.28414
10995837	chr11:10995837:T:C	3.15429e-06	-1.42927	-1.29268
10996022	chr11:10996022:G:A	6.89102e-06	-1.34821	-0.592279
10996304	chr11:10996304:A:G	1.43213e-05	-1.1336e-10	-1.20896
10996336	chr11:10996336:T:C	2.64853e-06	-1.48535	-1.41136
10996720	chr11:10996720:G:A	7.06927e-06	-1.33049	-0.58446
10996744	chr11:10996744:T:A	1.38104e-05	-1.1336e-10	-1.24528
10996984	chr11:10996984:T:C	3.06976e-06	-1.57095	-1.17816
10996992	chr11:10996992:C:T	1.40172e-05	-1.23042	-4.07163e-10
10997204	chr11:10997204:A:T	1.21085e-05	-1.1336e-10	-1.3768
10997470	chr11:10997470:T:A	5.02329e-05	-1.1336e-10	0.0459608
10997598	chr11:10997598:T:A	1.16618e-05	-1.1336e-10	-1.41439
10997649	chr11:10997649:T:C	9.92415e-06	-1.57574	-4.07163e-10
10997883	chr11:10997883:C:T	5.67514e-06	-1.5719	-0.562714
10998182	chr11:10998182:A:G	2.9145e-06	-1.43065	-1.37036
10998262	chr11:10998262:C:T	2.6101e-06	-1.48878	-1.42255
10998312	chr11:10998312:C:T	1.26052e-05	-1.3366	-4.07163e-10
10998399	chr11:10998399:A:G	4.51909e-06	-1.4685	-0.8939
10998434	chr11:10998434:T:C	2.6249e-06	-1.48613	-1.41954
10998613	chr11:10998613:A:G	3.23893e-06	-1.56349	-1.13198
10998692	chr11:10998692:A:G	2.56216e-06	-1.57039	-1.35947
10998769	chr11:10998769:C:T	3.15929e-06	-1.40735	-1.31301
10998772	chr11:10998772:C:T	1.00336e-05	-1.56477	-4.07163e-10
10999032	chr11:10999032:A:T	2.74098e-06	-1.43904	-1.42335
10999499	chr11:10999499:A:T	2.74229e-06	-1.53498	-1.32693
10999542	chr11:10999542:C:T	4.47978e-06	-1.34254	-1.02859
10999933	chr11:10999933:G:A	1.29047e-05	-1.1336e-10	-1.31312
10999971	chr11:10999971:C:T	2.86157e-06	-1.52298	-1.29636
11000153	chr11:11000153:T:C	2.95758e-06	-1.50379	-1.28255
11000178	chr11:11000178:A:G	2.91871e-06	-1.53718	-1.26239
11000334	chr11:11000334:C:T	2.85299e-06	-1.534	-1.28835
11000375	chr11:11000375:T:C	4.50572e-05	-1.1336e-10	-0.062777
11000555	chr11:11000555:C:T	1.09795e-05	-1.47468	-4.07163e-10
11001667	chr11:11001667:A:G	1.15693e-05	-1.26111	-0.161246
11002067	chr11:11002067:G:T	2.09583e-05	-1.1336e-10	-0.828176
11002362	chr11:11002362:A:G	1.1017e-05	-1.47127	-4.07163e-10
11002395	chr11:11002395:G:T	6.22006e-06	-1.24643	-0.796503
11002494	chr11:11002494:A:T	1.27131e-05	-1.1336e-10	-1.32808
11002860	chr11:11002860:C:T	2.59121e-06	-1.57437	-1.34421
11003200	chr11:11003200:A:G	1.15696e-05	-1.1336e-10	-1.42233
11003262	chr11:11003262:T:G	4.76152e-06	-1.54991	-0.760237
11003470	chr11:11003470:G:A	3.87579e-05	0.146727	-0.360101
11003886	chr11:11003886:G:T	7.02271e-06	-1.57089	-0.350675
11004023	chr11:11004023:G:C	1.00701e-05	-1.56114	-4.07163e-10
11004101	chr11:11004101:T:C	1.20131e-05	-1.1336e-10	-1.38471
11004511	chr11:11004511:C:T	1.01813e-05	-1.55015	-4.07163e-10
11004836	chr11:11004836:G:A	1.22006e-05	-1.1336e-10	-1.36922
11005428	chr11:11005428:C:T	3.80797e-06	-1.49583	-1.03778
11005439	chr11:11005439:T:C	2.48794e-06	-1.54831	-1.41094
11005585	chr11:11005585:G:A	1.02526e-05	-1.54318	-4.07163e-10
11005804	chr11:11005804:A:G	2.5719e-06	-1.56385	-1.36221
11006306	chr11:11006306:T:C	5.27375e-06	-1.49824	-0.709726
11006735	chr11:11006735:T:A	6.64693e-05	0.326031	-4.07163e-10
11006812	chr11:11006812:G:A	6.60882e-06	-1.57348	-0.408823
11006965	chr11:11006965:G:A	0.000169817	1.26401	-4.07163e-10
11007088	chr11:11007088:G:A	2.82798e-06	-1.51126	-1.31989
11007138	chr11:11007138:G:A	2.67595e-06	-1.47156	-1.41484
11007515	chr11:11007515:T:C	2.76145e-06	-1.52662	-1.32834
11007523	chr11:11007523:G:A	1.71611e-05	-1.1336e-10	-1.02807
11007710	chr11:11007710:C:A	3.69511e-06	-1.40742	-1.15628
11007863	chr11:11007863:C:T	1.11295e-05	-1.46111	-4.07163e-10
11008042	chr11:11008042:A:G	2.60248e-06	-1.55138	-1.36286
11008424	chr11:11008424:A:G	3.09986e-06	-1.3972	-1.34215
11008605	chr11:11008605:A:C	2.00606e-05	-1.1336e-10	-0.871949
11008904	chr11:11008904:C:T	4.33085e-06	-1.52569	-0.879259
11008991	chr11:11008991:G:A	4.6957e-06	-1.51389	-0.810168
11009042	chr11:11009042:T:C	2.10018e-05	-1.1336e-10	-0.826101
11009120	chr11:11009120:T:G	5.27905e-06	-1.36035	-0.846615
11009212	chr11:11009212:CTG:C	3.16558e-06	-1.39995	-1.31843
11009464	chr11:11009464:C:T	2.77479e-06	-1.43423	-1.4159
11009886	chr11:11009886:A:G	3.86907e-05	-0.21511	-4.07163e-10
11010699	chr11:11010699:G:T	3.73089e-05	-0.251477	-4.07163e-10
11010880	chr11:11010880:G:A	2.5175e-06	-1.56096	-1.38648
11010919	chr11:11010919:CCG:C	2.6033e-06	-1.49015	-1.42378
11010995	chr11:11010995:C:T	1.27703e-05	-1.1336e-10	-1.32358
11011238	chr11:11011238:G:C	1.53876e-05	-1.1336e-10	-1.13715
11011390	chr11:11011390:T:C	2.95138e-06	-1.37273	-1.4157
11011441	chr11:11011441:C:T	3.87778e-06	-1.29064	-1.2248
11011530	chr11:11011530:C:T	2.92636e-06	-1.38109	-1.41586
11012119	chr11:11012119:A:G	1.32076e-05	-1.1336e-10	-1.28991
11012237	chr11:11012237:GAAGTT:G	6.57007e-05	-1.1336e-10	0.3144
11012403	chr11:11012403:G:A	2.54979e-06	-1.51583	-1.41887
11012442	chr11:11012442:G:A	9.97426e-06	-1.5707	-4.07163e-10
11012488	chr11:11012488:G:GA	5.1055e-06	-1.56848	-0.67191
11012626	chr11:11012626:G:T	2.41964e-06	-1.56699	-1.42009
11012761	chr11:11012761:C:G	2.60277e-06	-1.57084	-1.3433
11012806	chr11:11012806:C:T	1.52835e-05	-1.14394	-4.07163e-10
11012848	chr11:11012848:A:G	5.79838e-05	-1.1336e-10	0.189454
11012910	chr11:11012910:TA:T	2.87523e-06	-1.4157	-1.39887
11013146	chr11:11013146:A:G	5.14322e-06	-1.55321	-0.679819
11013494	chr11:11013494:A:T	4.79011e-05	-0.00157143	-4.07163e-10
11013802	chr11:11013802:C:T	2.51785e-06	-1.52464	-1.42266
11013916	chr11:11013916:C:T	9.93127e-06	-1.57502	-4.07163e-10
11013950	chr11:11013950:G:A	2.63335e-06	-1.47892	-1.42353
11014125	chr11:11014125:T:C	4.66099e-05	-0.0288969	-4.07163e-10
11014158	chr11:11014158:A:T	4.11918e-06	-1.45499	-1.00007
11014257	chr11:11014257:A:G	2.52124e-06	-1.56114	-1.38482
11014505	chr11:11014505:C:T	1.02944e-05	-1.53911	-4.07163e-10
11014544	chr11:11014544:G:A	2.71398e-06	-1.4644	-1.40789
11014545	chr11:11014545:C:T	5.78422e-06	-0.861966	-1.25361
11014635	chr11:11014635:T:C	1.12617e-05	-1.4493	-4.07163e-10
11014750	chr11:11014750:C:T	2.7872e-06	-1.42495	-1.42072
11014796	chr11:11014796:G:T	5.84425e-06	-1.30117	-0.804085
11014846	chr11:11014846:A:G	1.39094e-05	-1.1336e-10	-1.23814
11015394	chr11:11015394:T:G	1.23163e-05	-1.1336e-10	-1.35979
11015476	chr11:11015476:A:G	5.34538e-06	-1.55945	-0.635029
11015478	chr11:11015478:G:T	4.4963e-06	-1.43775	-0.929705
11015577	chr11:11015577:C:T	3.85522e-06	-1.55549	-0.965793
11015636	chr11:11015636:C:T	4.52426e-06	-1.46056	-0.9007
11015787	chr11:11015787:C:T	4.6401e-06	-1.45234	-0.88363
11016087	chr11:11016087:C:A	5.2515e-06	-1.5571	-0.655091
11016161	chr11:11016161:G:A	3.97409e-06	-1.44453	-1.04638
11016307	chr11:11016307:A:T	3.83889e-06	-1.55562	-0.969907
11016785	chr11:11016785:G:A	3.17392e-06	-1.45442	-1.26132
11016944	chr11:11016944:C:T	2.85749e-06	-1.54361	-1.27715
11017320	chr11:11017320:A:G	1.98334e-05	-1.1336e-10	-0.883339
11017544	chr11:11017544:C:T	4.64404e-05	-0.032539	-4.07163e-10
11017782	chr11:11017782:C:T	1.86084e-05	-1.1336e-10	-0.947096
11017843	chr11:11017843:C:T	4.37636e-06	-1.26431	-1.13018
11018568	chr11:11018568:G:A	1.33567e-05	-1.1336e-10	-1.27869
11018798	chr11:11018798:A:G	2.84266e-06	-1.46469	-1.36128
11018943	chr11:11018943:A:G	1.28883e-05	-1.1336e-10	-1.31439
11018996	chr11:11018996:C:T	3.4324e-06	-1.48632	-1.15112
11019214	chr11:11019214:G:C	3.8363e-06	-1.56203	-0.964169
11019387	chr11:11019387:T:C	4.13575e-06	-1.39181	-1.05923
11019797	chr11:11019797:T:C	1.03947e-05	-1.52941	-4.07163e-10
11019986	chr11:11019986:A:T	4.15275e-06	-1.56705	-0.879885
11020335	chr11:11020335:T:C	4.52662e-05	-0.0581483	-4.07163e-10
11020451	chr11:11020451:G:A	4.89468e-05	0.0200256	-4.07163e-10
11020968	chr11:11020968:C:T	9.96233e-06	-1.5719	-4.07163e-10
11021116	chr11:11021116:A:T	1.37029e-05	-1.37058	0.117477
11021220	chr11:11021220:T:C	3.12333e-06	-1.54859	-1.18322
11021411	chr11:11021411:A:G	2.78896e-06	-1.44612	-1.39892
11021454	chr11:11021454:A:G	3.03918e-06	-1.48526	-1.27386
11021614	chr11:11021614:T:C	2.85629e-06	-1.44864	-1.37254
11021823	chr11:11021823:A:C	1.19549e-05	-1.1336e-10	-1.38957
11021916	chr11:11021916:A:T	2.8224e-06	-1.45066	-1.38247
11022334	chr11:11022334:A:G	2.77916e-06	-1.44185	-1.40672
11022467	chr11:11022467:G:A	2.86934e-06	-1.42623	-1.39039
11022527	chr11:11022527:A:G	1.17503e-05	-1.1336e-10	-1.40683
11022672	chr11:11022672:C:CCA	2.92765e-06	-1.3837	-1.41281
11023009	chr11:11023009:A:G	5.89093e-06	-1.5573	-0.539997
11023122	chr11:11023122:T:C	4.45923e-06	-1.15497	-1.22076
11023130	chr11:11023130:T:A	7.36297e-06	-1.00305	-0.8712
11023345	chr11:11023345:G:A	2.58402e-06	-1.51484	-1.40653
11023664	chr11:11023664:A:T	4.55004e-06	-1.12902	-1.22656
11023683	chr11:11023683:G:A	1.52717e-05	-1.1336e-10	-1.14471
11023791	chr11:11023791:G:T	1.11234e-05	-1.46166	-4.07163e-10
11024652	chr11:11024652:C:A	1.15794e-05	-1.1336e-10	-1.42148
11024690	chr11:11024690:G:A	2.7019e-06	-1.5125	-1.36426
11024712	chr11:11024712:C:T	5.29719e-06	-1.06647	-1.13706
11025076	chr11:11025076:G:A	2.09113e-05	-1.57543	0.745009
11025482	chr11:11025482:T:G	1.79229e-05	-1.1336e-10	-0.984632
11025959	chr11:11025959:G:A	5.22393e-06	-0.99441	-1.22305
11026102	chr11:11026102:A:G	4.43864e-06	-1.30886	-1.0715
11026217	chr11:11026217:G:A	1.45184e-05	-1.1336e-10	-1.19529
11026433	chr11:11026433:AGTTG:A	1.16128e-05	-1.1336e-10	-1.4186
11026440	chr11:11026440:CCAT:C	1.16235e-05	-1.1336e-10	-1.41768
11026445	chr11:11026445:C:G	1.16114e-05	-1.1336e-10	-1.41872
11026446	chr11:11026446:A:G	1.16114e-05	-1.1336e-10	-1.41872
11026673	chr11:11026673:A:G	5.81662e-06	-0.686046	-1.42394
11026720	chr11:11026720:TA:T	9.87287e-06	-0.25791	-1.32301
11026766	chr11:11026766:A:C	1.01187e-05	-0.292765	-1.26356
11026843	chr11:11026843:C:G	8.66332e-06	-0.288544	-1.42307
11026848	chr11:11026848:A:G	1.36295e-05	-1.1336e-10	-1.25847
11026873	chr11:11026873:G:A	1.26031e-05	-1.33677	-4.07163e-10
11027103	chr11:11027103:C:T	2.83641e-06	-1.54312	-1.28505
11027729	chr11:11027729:T:G	2.59919e-06	-1.55046	-1.36505
11027754	chr11:11027754:C:T	3.36449e-05	-0.354847	-4.07163e-10
11027826	chr11:11027826:C:T	2.89295e-06	-1.39669	-1.41174
11028165	chr11:11028165:T:C	2.84022e-06	-1.41036	-1.41647
11028835	chr11:11028835:C:T	4.68558e-06	-1.55989	-0.766331
11028848	chr11:11028848:GT:G	2.98712e-06	-1.56943	-1.20697
11028887	chr11:11028887:A:T	8.16072e-06	-0.845724	-0.925652
11029094	chr11:11029094:T:C	5.29693e-06	-0.840487	-1.3631
11029122	chr11:11029122:G:C	1.18529e-05	-1.39813	-4.07163e-10
11029161	chr11:11029161:C:T	2.97689e-05	-1.1336e-10	-0.477245
11029384	chr11:11029384:G:T	6.3781e-06	-1.40487	-0.612966
11029426	chr11:11029426:T:C	3.29262e-05	-1.1336e-10	-0.376441
11029548	chr11:11029548:A:G	2.30877e-05	-0.731409	-4.07163e-10
11029670	chr11:11029670:T:A	2.3308e-05	-0.721912	-4.07163e-10
11029685	chr11:11029685:T:C	1.20352e-05	-1.1336e-10	-1.38288
11029817	chr11:11029817:C:G	2.51375e-05	-1.1336e-10	-0.64635
11030056	chr11:11030056:C:T	2.94292e-05	-1.1336e-10	-0.488723
11030076	chr11:11030076:C:T	2.50714e-05	-1.1336e-10	-0.648983
11030193	chr11:11030193:G:A	3.03941e-06	-1.39565	-1.3634
11030562	chr11:11030562:A:G	1.19785e-05	-1.1336e-10	-1.3876
11030609	chr11:11030609:C:T	2.66416e-05	-1.1336e-10	-0.588235
11030683	chr11:11030683:C:G	2.71384e-06	-1.47265	-1.39969
11030817	chr11:11030817:C:T	3.88919e-06	-1.4729	-1.03961
11030818	chr11:11030818:G:A	2.80266e-06	-1.57272	-1.26742
11030887	chr11:11030887:T:A	2.80622e-06	-1.57572	-1.26315
11030900	chr11:11030900:G:A	2.91496e-06	-1.5578	-1.24305
11031040	chr11:11031040:A:G	2.83414e-06	-1.57566	-1.25331
11031114	chr11:11031114:T:C	2.8169e-06	-1.5757	-1.25937
11031152	chr11:11031152:G:A	3.54653e-06	-1.57576	-1.02898
11031189	chr11:11031189:CTGACCTCAGGTGATCTGCCCGCCT:C	2.89406e-06	-1.4825	-1.32555
11031360	chr11:11031360:T:C	2.16278e-05	-1.1336e-10	-0.796732
11031376	chr11:11031376:T:G	9.93477e-06	-1.57467	-4.07163e-10
11031801	chr11:11031801:T:A	3.7633e-06	-1.57527	-0.970142
11031852	chr11:11031852:T:C	2.36925e-05	-0.70555	-4.07163e-10
11032113	chr11:11032113:C:T	2.32945e-05	-0.722494	-4.07163e-10
11032133	chr11:11032133:T:C	3.97413e-06	-1.57389	-0.917018
11032173	chr11:11032173:G:A	2.35725e-05	-0.71063	-4.07163e-10
11032209	chr11:11032209:C:T	2.41184e-05	-0.687734	-4.07163e-10
11032432	chr11:11032432:T:C	4.24004e-06	-1.28669	-1.13944
11032625	chr11:11032625:A:C	3.91387e-06	-1.57048	-0.935699
11032728	chr11:11032728:C:T	2.48517e-05	-0.657784	-4.07163e-10
11032734	chr11:11032734:A:G	6.10402e-06	-1.53559	-0.526172
11032740	chr11:11032740:T:C	1.15633e-05	-1.1336e-10	-1.42288
11032906	chr11:11032906:T:C	4.14151e-06	-1.52406	-0.92559
11032944	chr11:11032944:C:T	3.91251e-06	-1.38832	-1.11821
11033086	chr11:11033086:A:G	1.16519e-05	-1.1336e-10	-1.41524
11033220	chr11:11033220:T:C	1.02135e-05	-1.547	-4.07163e-10
11033537	chr11:11033537:C:T	3.17076e-06	-1.38637	-1.33036
11033791	chr11:11033791:A:G	2.63488e-05	-1.1336e-10	-0.599286
11033954	chr11:11033954:C:T	2.31453e-05	-0.728916	-4.07163e-10
11034006	chr11:11034006:T:C	3.10095e-06	-1.37663	-1.36237
11034084	chr11:11034084:G:T	3.08623e-06	-1.55719	-1.18657
11034137	chr11:11034137:G:A	1.40046e-05	-1.1336e-10	-1.23133
11034142	chr11:11034142:C:T	1.7942e-05	-1.1336e-10	-0.983567
11034274	chr11:11034274:A:T	2.61607e-06	-1.4856	-1.42344
11034481	chr11:11034481:G:A	7.40221e-06	-0.730169	-1.13876
11034684	chr11:11034684:C:T	2.5155e-06	-1.52423	-1.42401
11035011	chr11:11035011:T:A	1.34403e-05	-1.1336e-10	-1.27245
11035065	chr11:11035065:A:G	1.18931e-05	-1.1336e-10	-1.39475
11035210	chr11:11035210:G:C	1.32101e-05	-1.1336e-10	-1.28973
11035241	chr11:11035241:T:C	2.7343e-06	-1.46307	-1.40176
11035533	chr11:11035533:G:A	1.3373e-05	-1.1336e-10	-1.27747
11036001	chr11:11036001:C:T	3.01056e-06	-1.48458	-1.28401
11036248	chr11:11036248:A:G	1.15603e-05	-1.1336e-10	-1.42313
11036643	chr11:11036643:G:A	4.96146e-06	-0.931949	-1.33706
11036671	chr11:11036671:G:A	2.64373e-06	-1.50861	-1.38991
11036910	chr11:11036910:G:A	3.66834e-06	-1.14722	-1.42375
11037056	chr11:11037056:T:C	1.20721e-05	-1.1336e-10	-1.37981
11037071	chr11:11037071:G:A	3.58885e-05	-0.290291	-4.07163e-10
11037216	chr11:11037216:GT:G	1.46576e-05	-1.1336e-10	-1.18575
11037301	chr11:11037301:C:T	2.90449e-06	-1.47965	-1.3248
11037343	chr11:11037343:T:C	2.08875e-05	-1.1336e-10	-0.83156
11037981	chr11:11037981:C:T	1.18718e-05	-1.1336e-10	-1.39654
11038098	chr11:11038098:C:T	1.22922e-05	-1.36174	-4.07163e-10
11038633	chr11:11038633:G:A	2.74212e-05	-1.1336e-10	-0.559392
11038638	chr11:11038638:T:C	1.90892e-05	-1.1336e-10	-0.921589
11038704	chr11:11038704:G:C	1.48401e-05	-1.1336e-10	-1.17337
11038719	chr11:11038719:A:G	2.26487e-05	-0.750605	-4.07163e-10
11039166	chr11:11039166:G:C	1.18486e-05	-1.1336e-10	-1.3985
11039318	chr11:11039318:G:A	1.61524e-05	-1.08864	-4.07163e-10
11039321	chr11:11039321:A:T	9.91126e-06	-0.270405	-1.30663
11039356	chr11:11039356:C:T	8.16414e-06	-1.30998	-0.460977
11039376	chr11:11039376:T:G	4.69363e-06	-1.52955	-0.794952
11039526	chr11:11039526:G:A	1.48013e-05	-1.1336e-10	-1.17599
11039939	chr11:11039939:T:C	5.6509e-06	-1.57039	-0.568505
11040343	chr11:11040343:T:C	1.07167e-05	-1.49891	-4.07163e-10
11040355	chr11:11040355:A:T	1.34813e-05	-1.1336e-10	-1.26941
11040572	chr11:11040572:C:T	4.83181e-06	-0.996236	-1.29925
11040803	chr11:11040803:T:C	1.03164e-05	-1.53697	-4.07163e-10
11040998	chr11:11040998:A:C	1.22783e-05	-1.1336e-10	-1.36287
11041211	chr11:11041211:T:C	3.40391e-06	-1.51094	-1.13484
11041335	chr11:11041335:G:A	1.15674e-05	-1.1336e-10	-1.42252
11041465	chr11:11041465:T:C	1.04126e-05	-0.206019	-1.32168
11041629	chr11:11041629:T:C	1.2527e-05	-1.1336e-10	-1.34282
11041719	chr11:11041719:T:G	6.07942e-06	-1.50591	-0.559894
11042068	chr11:11042068:C:T	1.15498e-05	-1.1336e-10	-1.42404
11042231	chr11:11042231:A:T	4.83935e-06	-0.90386	-1.39007
11042256	chr11:11042256:G:C	2.24679e-05	-0.758624	-4.07163e-10
11042345	chr11:11042345:T:G	1.82766e-05	-1.1336e-10	-0.965089
11042841	chr11:11042841:T:A	7.45223e-06	-1.45703	-0.405162
11043410	chr11:11043410:A:G	2.67123e-06	-1.49721	-1.39096
11044790	chr11:11044790:G:A	1.26746e-05	-1.33111	-4.07163e-10
11045321	chr11:11045321:G:A	1.16142e-05	-1.1336e-10	-1.41848
11045474	chr11:11045474:C:G	1.28184e-05	-1.31983	-4.07163e-10
11045657	chr11:11045657:C:T	6.67203e-06	-1.35251	-0.620271
11046501	chr11:11046501:G:T	1.16054e-05	-1.1336e-10	-1.41924
11046546	chr11:11046546:A:C	1.3744e-05	-1.1336e-10	-1.25011
11046560	chr11:11046560:A:C	1.35023e-05	-1.1336e-10	-1.26785
11046764	chr11:11046764:A:G	2.53362e-06	-1.56456	-1.3765
11047034	chr11:11047034:A:G	1.21539e-05	-1.1336e-10	-1.37306
11047093	chr11:11047093:T:A	5.66459e-05	0.166111	-4.07163e-10
11047139	chr11:11047139:T:C	1.79046e-05	-1.1336e-10	-0.985653
11047385	chr11:11047385:A:G	3.55698e-05	-0.299212	-4.07163e-10
11047486	chr11:11047486:C:G	1.64578e-05	-1.06991	-4.07163e-10
11047699	chr11:11047699:G:A	1.2302e-05	-1.1336e-10	-1.36095
11047809	chr11:11047809:C:A	2.58154e-06	-1.51267	-1.40966
11047997	chr11:11047997:G:A	3.47804e-06	-1.37868	-1.24556
11047999	chr11:11047999:G:A	1.23781e-05	-1.1336e-10	-1.35478
11048012	chr11:11048012:G:A	1.26566e-05	-1.1336e-10	-1.33253
11048037	chr11:11048037:T:A	3.33513e-06	-1.40702	-1.25918
11048097	chr11:11048097:T:C	1.32639e-05	-1.1336e-10	-1.28566
11048098	chr11:11048098:A:G	1.31297e-05	-1.1336e-10	-1.29584
11048296	chr11:11048296:C:T	2.72683e-06	-1.47914	-1.38843
11048650	chr11:11048650:C:T	2.67998e-06	-1.4989	-1.386
11048696	chr11:11048696:G:A	1.1769e-05	-1.1336e-10	-1.40524
11048920	chr11:11048920:A:G	4.94191e-06	-1.30568	-0.967275
11048940	chr11:11048940:A:G	4.97903e-06	-1.28676	-0.978713
11049189	chr11:11049189:T:A	1.1785e-05	-1.1336e-10	-1.40388
11049423	chr11:11049423:C:T	1.17374e-05	-1.1336e-10	-1.40793
11049828	chr11:11049828:T:G	2.50662e-06	-1.57534	-1.37644
11050050	chr11:11050050:C:T	1.25795e-05	-1.1336e-10	-1.33864
11050103	chr11:11050103:A:G	1.17692e-05	-1.1336e-10	-1.40522
11050137	chr11:11050137:T:C	8.76541e-06	-1.37731	-0.322581
11050167	chr11:11050167:A:G	8.74833e-06	-1.36919	-0.332657
11050180	chr11:11050180:T:G	9.04818e-06	-1.35435	-0.313797
11050672	chr11:11050672:A:G	9.58017e-06	-1.34354	-0.267475
11050851	chr11:11050851:C:T	9.35408e-06	-1.27385	-0.361051
11050907	chr11:11050907:T:C	1.15801e-05	-1.1336e-10	-1.42142
11050974	chr11:11050974:T:A	1.17698e-05	-1.1336e-10	-1.40517
11051159	chr11:11051159:C:T	1.18799e-05	-1.1336e-10	-1.39587
11051326	chr11:11051326:T:C	1.01016e-05	-1.29058	-0.267432
11051735	chr11:11051735:A:G	1.1619e-05	-1.1336e-10	-1.41807
11051768	chr11:11051768:A:G	1.15502e-05	-1.1336e-10	-1.424
11052040	chr11:11052040:G:C	3.35679e-06	-1.44941	-1.21031
11052048	chr11:11052048:C:T	1.29884e-05	-1.1336e-10	-1.30665
11052160	chr11:11052160:T:C	1.17446e-05	-1.1336e-10	-1.40731
11052401	chr11:11052401:G:A	1.55679e-05	-1.1336e-10	-1.1255
11052629	chr11:11052629:G:T	1.17905e-05	-1.1336e-10	-1.40341
11052680	chr11:11052680:G:A	2.67039e-05	-1.1336e-10	-0.585899
11052693	chr11:11052693:A:G	1.16111e-05	-1.1336e-10	-1.41875
11052713	chr11:11052713:G:T	1.09818e-05	-1.55357	0.0791046
11053127	chr11:11053127:A:T	8.69684e-06	-1.34721	-0.360535
11053150	chr11:11053150:G:C	1.14895e-05	-1.42955	0.000269097
11053391	chr11:11053391:G:C	7.53062e-06	-1.33316	-0.51857
11053607	chr11:11053607:C:T	1.55879e-05	-1.12421	-4.07163e-10
11053626	chr11:11053626:G:A	1.50324e-05	-1.56178	0.401285
11053683	chr11:11053683:G:A	1.05879e-05	-1.22804	-0.282958
11053814	chr11:11053814:T:C	1.31886e-05	-1.13692	-0.15444
11054009	chr11:11054009:T:C	1.19567e-05	-1.1336e-10	-1.38942
11054031	chr11:11054031:C:A	3.47112e-06	-1.45551	-1.17072
11054470	chr11:11054470:G:A	2.82031e-06	-1.42249	-1.41137
11054509	chr11:11054509:C:T	1.3397e-05	-1.19083	-0.0848526
11054601	chr11:11054601:C:T	1.30322e-05	-1.21972	-0.0835584
11054609	chr11:11054609:TG:T	1.16679e-05	-1.1336e-10	-1.41387
11054711	chr11:11054711:T:C	1.31823e-05	-1.20229	-0.0895377
11054946	chr11:11054946:G:A	4.18682e-05	-1.4063	1.27012
11055119	chr11:11055119:T:C	1.40925e-05	-1.18607	-0.0389949
11055164	chr11:11055164:A:T	1.35499e-05	-1.1336e-10	-1.26433
11055184	chr11:11055184:T:C	1.46572e-05	-1.2507	0.0649269
11055230	chr11:11055230:G:T	1.19185e-05	-1.1336e-10	-1.39262
11055563	chr11:11055563:C:T	1.59754e-05	-1.1336e-10	-1.09966
11055620	chr11:11055620:T:G	2.17617e-05	-1.1336e-10	-0.790558
11055764	chr11:11055764:G:A	1.35532e-05	-1.16406	-0.100028
11055765	chr11:11055765:A:G	1.40517e-05	-1.16736	-0.0606042
11056222	chr11:11056222:G:A	1.30816e-05	-1.21602	-0.0834853
11056294	chr11:11056294:G:A	4.17102e-06	-1.17716	-1.26539
11057033	chr11:11057033:C:T	1.56902e-05	-1.1336e-10	-1.11767
11057211	chr11:11057211:A:G	1.16512e-05	-1.1336e-10	-1.4153
11057620	chr11:11057620:A:G	1.16556e-05	-1.1336e-10	-1.41492
11057908	chr11:11057908:C:T	1.1574e-05	-1.1336e-10	-1.42195
11058403	chr11:11058403:G:A	1.22587e-05	-1.1336e-10	-1.36447
11058533	chr11:11058533:G:T	1.22426e-05	-1.1336e-10	-1.36579
11058847	chr11:11058847:G:A	1.19699e-05	-1.1336e-10	-1.38831
11059001	chr11:11059001:T:G	3.27979e-06	-1.41851	-1.26442
11059159	chr11:11059159:G:T	1.19721e-05	-1.1336e-10	-1.38813
11060239	chr11:11060239:C:T	2.16572e-05	-1.54392	0.748546
11060307	chr11:11060307:T:C	2.07105e-05	-1.30306	0.462986
11060509	chr11:11060509:A:G	1.42698e-05	-1.21257	-4.07163e-10
11060873	chr11:11060873:G:A	2.82557e-06	-1.52673	-1.30527
11060876	chr11:11060876:C:A	2.91104e-06	-1.51948	-1.28272
11060905	chr11:11060905:C:T	1.36185e-05	-1.45754	0.198265
11060944	chr11:11060944:G:A	7.6163e-05	1.849	-1.38683
11060996	chr11:11060996:AG:A	1.90301e-05	-1.1336e-10	-0.924687
11061166	chr11:11061166:A:G	3.01334e-05	-1.50552	1.04044
11061419	chr11:11061419:T:C	3.04151e-06	-1.39209	-1.36627
11062052	chr11:11062052:G:A	2.14018e-05	-1.1336e-10	-0.807234
11062205	chr11:11062205:C:G	1.15726e-05	-1.1336e-10	-1.42207
11062253	chr11:11062253:G:A	6.93465e-06	-1.57342	-0.360761
11062387	chr11:11062387:C:T	1.20623e-05	-1.1336e-10	-1.38062
11062454	chr11:11062454:A:G	2.59468e-05	-1.4981	0.883441
11062655	chr11:11062655:G:A	1.16878e-05	-1.1336e-10	-1.41217
11063140	chr11:11063140:G:A	1.62477e-05	-1.1336e-10	-1.08276
11063496	chr11:11063496:A:G	4.87355e-05	0.015699	-4.07163e-10
11063581	chr11:11063581:C:T	1.95086e-05	-1.1336e-10	-0.899855
11063608	chr11:11063608:G:A	2.19954e-05	-1.1336e-10	-0.779876
11063664	chr11:11063664:C:T	1.98959e-05	-1.1336e-10	-0.880195
11063665	chr11:11063665:G:A	3.64031e-06	-1.41751	-1.16113
11063708	chr11:11063708:T:C	3.19921e-06	-1.30004	-1.40776
11063898	chr11:11063898:C:T	2.31112e-05	-1.36269	0.632298
11063927	chr11:11063927:T:A	1.2583e-05	-1.1336e-10	-1.33836
11063957	chr11:11063957:A:G	3.23984e-06	-1.28961	-1.40558
11064126	chr11:11064126:C:T	1.20729e-05	-1.1336e-10	-1.37974
11064257	chr11:11064257:C:T	1.62248e-05	-1.55521	0.471038
11064312	chr11:11064312:C:T	4.16211e-05	-1.1336e-10	-0.142102
11064580	chr11:11064580:C:T	1.32963e-05	-1.28322	-4.07163e-10
11064895	chr11:11064895:C:G	1.3646e-05	-1.1336e-10	-1.25726
11065269	chr11:11065269:T:G	3.27356e-06	-1.28168	-1.40315
11065555	chr11:11065555:C:T	1.23187e-05	-1.1336e-10	-1.35959
11066659	chr11:11066659:G:A	7.38065e-06	-1.56188	-0.309969
11066660	chr11:11066660:C:G	7.55939e-06	-1.56449	-0.283432
11066957	chr11:11066957:A:C	3.31006e-06	-1.24995	-1.42379
11067268	chr11:11067268:G:A	7.35551e-06	-1.56852	-0.306739
11067477	chr11:11067477:A:G	3.13976e-06	-1.30513	-1.42144
11067543	chr11:11067543:A:T	3.38194e-06	-1.22829	-1.42397
11067886	chr11:11067886:C:T	2.04263e-05	-1.5718	0.717912
11068209	chr11:11068209:A:G	1.35025e-05	-1.1336e-10	-1.26783
11068268	chr11:11068268:C:T	2.62627e-05	-1.1336e-10	-0.602558
11068411	chr11:11068411:TGA:T	2.30828e-05	-1.1336e-10	-0.73162
11068433	chr11:11068433:C:A	2.4787e-06	-1.57372	-1.38925
11068704	chr11:11068704:G:A	2.31348e-05	-1.1336e-10	-0.729372
11069047	chr11:11069047:T:C	3.50039e-06	-1.43945	-1.17838
11069445	chr11:11069445:C:T	1.18031e-05	-1.1336e-10	-1.40235
11069545	chr11:11069545:G:A	3.28534e-06	-1.37359	-1.30765
11069656	chr11:11069656:G:A	1.18756e-05	-1.1336e-10	-1.39623
11069812	chr11:11069812:T:C	4.37603e-06	-1.04293	-1.35163
11069866	chr11:11069866:A:G	3.6382e-06	-1.53585	-1.04336
11070318	chr11:11070318:T:C	4.84072e-05	-1.1336e-10	0.00893869
11070437	chr11:11070437:C:G	1.35734e-05	-1.1336e-10	-1.26259
11070675	chr11:11070675:A:C	1.33967e-05	-1.1336e-10	-1.2757
11070839	chr11:11070839:G:A	3.34679e-06	-1.56961	-1.0931
11071312	chr11:11071312:G:A	5.43268e-06	-1.43172	-0.746559
11071341	chr11:11071341:C:T	5.34991e-06	-1.41208	-0.781547
11071890	chr11:11071890:C:T	1.18569e-05	-1.1336e-10	-1.3978
11071909	chr11:11071909:G:A	2.40996e-05	-1.1336e-10	-0.688514
11071966	chr11:11071966:A:T	1.40534e-05	-1.1336e-10	-1.22785
11072282	chr11:11072282:G:C	3.60374e-06	-1.16479	-1.42395
11072507	chr11:11072507:C:T	3.29737e-06	-1.25474	-1.42284
11072928	chr11:11072928:T:C	3.78891e-06	-1.11897	-1.41966
11073304	chr11:11073304:G:A	6.16686e-06	-1.04742	-1.0041
11073363	chr11:11073363:G:A	3.63292e-06	-1.52649	-1.05419
11073625	chr11:11073625:T:C	6.38856e-05	-1.1336e-10	0.286385
11073762	chr11:11073762:T:C	5.85296e-05	-1.1336e-10	0.198824
11073905	chr11:11073905:C:T	3.40907e-06	-1.22836	-1.41591
11074194	chr11:11074194:T:C	3.42088e-06	-1.30037	-1.34044
11074244	chr11:11074244:G:A	3.43425e-06	-1.2174	-1.41951
11074674	chr11:11074674:C:T	2.96043e-06	-1.36682	-1.41855
11074992	chr11:11074992:G:A	7.29257e-05	-1.1336e-10	0.418732
11075163	chr11:11075163:T:C	3.80929e-06	-1.13825	-1.39502
11075302	chr11:11075302:C:G	1.29489e-05	-1.1336e-10	-1.3097
11075502	chr11:11075502:G:A	5.2987e-06	-1.16317	-1.04008
11075653	chr11:11075653:A:G	4.60176e-06	-1.05279	-1.29148
11076492	chr11:11076492:C:T	1.17206e-05	-0.557618	-0.851744
11076677	chr11:11076677:T:G	1.33803e-05	-1.1336e-10	-1.27692
11077050	chr11:11077050:T:C	1.33689e-05	-1.1336e-10	-1.27778
11077106	chr11:11077106:C:T	1.17218e-05	-1.40926	-4.07163e-10
11077129	chr11:11077129:A:G	1.62921e-05	-0.383277	-0.696752
11077185	chr11:11077185:G:C	6.151e-06	-0.733191	-1.3209
11077272	chr11:11077272:G:T	1.24011e-05	-1.1336e-10	-1.35293
11077501	chr11:11077501:C:CTGT	7.3806e-06	-1.36716	-0.504692
11077502	chr11:11077502:A:AATT	7.32943e-06	-1.37159	-0.507224
11077504	chr11:11077504:C:CCT	7.35828e-06	-1.36645	-0.508435
11077836	chr11:11077836:A:G	1.11706e-05	-0.485567	-0.97186
11077913	chr11:11077913:G:T	3.30702e-06	-1.35023	-1.32443
11077961	chr11:11077961:A:G	1.10922e-05	-0.482943	-0.981521
11078014	chr11:11078014:A:AC	1.05411e-05	-0.476262	-1.03916
11078591	chr11:11078591:T:C	8.79393e-06	-0.87517	-0.821477
11078612	chr11:11078612:A:G	9.78278e-06	-0.68039	-0.909695
11078721	chr11:11078721:A:G	8.55753e-06	-0.79425	-0.929648
11078921	chr11:11078921:G:T	1.28188e-05	-1.31979	-4.07163e-10
11078994	chr11:11078994:G:A	1.1646e-05	-1.1336e-10	-1.41575
11079198	chr11:11079198:T:C	7.4196e-05	-1.1336e-10	0.436001
11079276	chr11:11079276:G:C	8.70591e-06	-0.626298	-1.08041
11079282	chr11:11079282:C:T	8.84136e-06	-0.64407	-1.0472
11079489	chr11:11079489:C:T	1.15859e-05	-1.1336e-10	-1.42092
11079580	chr11:11079580:T:C	4.45783e-06	-1.44766	-0.92839
11079680	chr11:11079680:C:T	1.98768e-05	-0.881155	-4.07163e-10
11079727	chr11:11079727:A:G	9.56141e-06	-0.716343	-0.896631
11080158	chr11:11080158:A:G	7.50258e-06	-0.43745	-1.41801
11080379	chr11:11080379:G:A	1.07421e-05	-1.49654	-4.07163e-10
11080470	chr11:11080470:A:G	6.47126e-06	-0.893419	-1.10992
11080514	chr11:11080514:C:T	1.30782e-05	-1.1336e-10	-1.29976
11080549	chr11:11080549:A:G	4.15429e-05	-1.1336e-10	-0.143982
11080691	chr11:11080691:T:C	6.9214e-06	-1.03455	-0.901539
11080829	chr11:11080829:A:T	7.22936e-06	-0.468516	-1.42404
11080995	chr11:11080995:A:G	7.5809e-06	-0.421134	-1.42394
11081019	chr11:11081019:T:C	5.7818e-06	-0.988693	-1.1273
11081599	chr11:11081599:C:T	1.2888e-05	-1.1336e-10	-1.31441
11081703	chr11:11081703:C:A	1.29171e-05	-1.1336e-10	-1.31215
11082088	chr11:11082088:G:A	1.47429e-05	-1.17995	-4.07163e-10
11082598	chr11:11082598:T:C	9.37666e-06	-0.901654	-0.730831
11083595	chr11:11083595:A:G	1.21518e-05	-1.1336e-10	-1.37323
11083720	chr11:11083720:T:C	3.93683e-05	-1.1336e-10	-0.197747
11083830	chr11:11083830:A:G	1.1553e-05	-1.1336e-10	-1.42377
11084115	chr11:11084115:C:A	5.5935e-06	-1.08331	-1.0658
11084129	chr11:11084129:C:T	2.18519e-05	-1.1336e-10	-0.786422
11084341	chr11:11084341:G:A	1.39326e-05	-1.1336e-10	-1.23648
11084528	chr11:11084528:A:G	4.26307e-06	-1.21484	-1.20588
11084612	chr11:11084612:A:ATTCTACT	5.11601e-06	-1.38339	-0.854943
11084803	chr11:11084803:G:A	2.74859e-05	-1.1336e-10	-0.557037
11084805	chr11:11084805:T:C	9.09185e-06	-0.2422	-1.42113
11084948	chr11:11084948:A:C	1.17124e-05	-1.1336e-10	-1.41006
11085026	chr11:11085026:A:G	6.93108e-06	-1.19451	-0.740187
11085111	chr11:11085111:C:A	1.42279e-05	-1.2155	-4.07163e-10
11085341	chr11:11085341:A:G	1.00755e-05	-1.5606	-4.07163e-10
11085382	chr11:11085382:T:C	1.16598e-05	-1.1336e-10	-1.41456
11085555	chr11:11085555:A:G	1.16203e-05	-1.1336e-10	-1.41796
11086456	chr11:11086456:A:G	1.15693e-05	-0.123513	-1.29884
11086509	chr11:11086509:C:T	1.1648e-05	-1.1336e-10	-1.41558
11086662	chr11:11086662:A:G	3.29721e-05	-1.1336e-10	-0.375046
11086732	chr11:11086732:G:A	1.15869e-05	-1.1336e-10	-1.42083
11087120	chr11:11087120:C:T	5.83469e-06	-1.57361	-0.533278
11087133	chr11:11087133:T:C	4.85797e-06	-0.927845	-1.36224
11087415	chr11:11087415:T:C	8.08235e-06	-1.57544	-0.205586
11087694	chr11:11087694:T:C	4.46161e-05	-1.1336e-10	-0.0726141
11087749	chr11:11087749:T:C	2.48398e-06	-1.57569	-1.38515
11087845	chr11:11087845:G:T	9.41797e-06	-1.56716	-0.0609284
11088141	chr11:11088141:T:C	9.21696e-06	-1.5743	-0.0753681
11088159	chr11:11088159:A:G	8.40787e-06	-1.57112	-0.170419
11088193	chr11:11088193:A:G	2.24487e-05	-1.57364	0.814161
11088235	chr11:11088235:A:G	8.71958e-06	-1.57138	-0.133761
11088299	chr11:11088299:G:A	8.60433e-05	-1.1336e-10	0.584141
11088499	chr11:11088499:A:T	1.18607e-05	-1.1336e-10	-1.39748
11089578	chr11:11089578:A:C	3.88487e-06	-1.09224	-1.42138
11089978	chr11:11089978:T:C	3.42106e-06	-1.56345	-1.07731
11089988	chr11:11089988:T:C	3.36949e-06	-1.56001	-1.09594
11090706	chr11:11090706:AC:A	1.30733e-05	-1.1336e-10	-1.30014
11090814	chr11:11090814:A:G	1.17509e-05	-1.1336e-10	-1.40678
11091243	chr11:11091243:A:G	1.30437e-05	-1.1336e-10	-1.3024
11091293	chr11:11091293:C:G	3.70999e-06	-1.24776	-1.31192
11091350	chr11:11091350:T:G	1.15572e-05	-1.1336e-10	-1.4234
11092014	chr11:11092014:A:G	1.18492e-05	-1.1336e-10	-1.39845
11092054	chr11:11092054:G:A	1.15503e-05	-1.1336e-10	-1.424
11092084	chr11:11092084:T:C	4.57472e-06	-1.57272	-0.777444
11092093	chr11:11092093:C:T	3.45626e-05	-1.1336e-10	-0.327936
11092745	chr11:11092745:G:A	3.60005e-05	-1.1336e-10	-0.287176
11092750	chr11:11092750:T:C	1.16472e-05	-1.1336e-10	-1.41565
11092984	chr11:11092984:G:A	4.62219e-05	-1.1336e-10	-0.0372558
11092996	chr11:11092996:A:G	1.18676e-05	-1.1336e-10	-1.3969
11093392	chr11:11093392:A:G	1.52509e-05	-0.446662	-0.699409
11093668	chr11:11093668:A:G	1.15762e-05	-1.1336e-10	-1.42176
11093669	chr11:11093669:G:A	1.16153e-05	-1.1336e-10	-1.41838
11093845	chr11:11093845:A:G	4.94462e-06	-0.85021	-1.4222
11093985	chr11:11093985:G:T	1.57766e-05	-1.1336e-10	-1.11218
11094101	chr11:11094101:T:C	3.25721e-06	-1.42413	-1.2657
11094270	chr11:11094270:C:G	6.15057e-05	-1.1336e-10	0.248421
11094995	chr11:11094995:A:G	1.98036e-05	-1.1336e-10	-0.884843
11095045	chr11:11095045:C:T	3.03891e-06	-1.41926	-1.33995
11095359	chr11:11095359:G:C	5.30424e-06	-0.778169	-1.42403
11095364	chr11:11095364:C:G	5.67458e-06	-0.710678	-1.42403
11095386	chr11:11095386:A:G	5.69922e-06	-0.708397	-1.42198
11095444	chr11:11095444:C:A	6.15354e-06	-0.629793	-1.42389
11095503	chr11:11095503:T:A	5.63351e-06	-0.718155	-1.42382
11095562	chr11:11095562:C:T	5.3932e-06	-0.761576	-1.42399
11095740	chr11:11095740:C:T	5.96113e-06	-0.767295	-1.31815
11096600	chr11:11096600:C:T	5.70705e-06	-0.708475	-1.42053
11097475	chr11:11097475:T:C	2.89921e-05	0.714721	-1.21841
11097555	chr11:11097555:AACACTAGGAATGC:A	1.00054e-05	-0.985297	-0.582287
11097580	chr11:11097580:T:C	1.23184e-05	0.0445435	-1.40416
11098191	chr11:11098191:A:G	6.21465e-06	-1.28536	-0.758441
11098228	chr11:11098228:A:G	1.31048e-05	-1.29773	-4.07163e-10
11098291	chr11:11098291:G:A	1.26442e-05	-1.1336e-10	-1.33351
11098313	chr11:11098313:C:T	4.63954e-06	-1.13535	-1.20075
11098382	chr11:11098382:G:T	1.18032e-05	-1.1336e-10	-1.40234
11098659	chr11:11098659:C:T	2.84982e-06	-1.41084	-1.41261
11098822	chr11:11098822:A:G	4.2754e-06	-1.39994	-1.01789
11099531	chr11:11099531:G:C	1.17838e-05	-1.1336e-10	-1.40398
11099969	chr11:11099969:CT:C	1.17831e-05	-1.1336e-10	-1.40404
11099975	chr11:11099975:G:C	1.23738e-05	-1.1336e-10	-1.35513
11100010	chr11:11100010:A:G	7.86668e-06	-1.26301	-0.545063
11100179	chr11:11100179:G:T	2.35326e-05	-1.56787	0.855544
11100244	chr11:11100244:T:C	1.52469e-05	-1.44573	0.299394
11100310	chr11:11100310:A:C	7.43846e-06	-1.32743	-0.536619
11100473	chr11:11100473:A:G	1.64793e-05	-1.45334	0.384729
11100478	chr11:11100478:G:A	1.11043e-05	-0.727715	-0.735659
11100525	chr11:11100525:T:C	1.17977e-05	-1.1336e-10	-1.40281
11100716	chr11:11100716:A:G	1.35291e-05	-1.48212	0.216253
11100760	chr11:11100760:C:G	1.63254e-05	-1.3664	0.288416
11100832	chr11:11100832:A:G	5.73221e-05	-1.20999	1.38797
11100948	chr11:11100948:A:G	2.77739e-05	-1.1336e-10	-0.546612
11101030	chr11:11101030:C:A	6.96184e-05	-1.1364	1.50872
11101040	chr11:11101040:G:C	6.13042e-05	-1.17916	1.4243
11101084	chr11:11101084:C:CCAA	1.23091e-05	-1.45115	0.090776
11101240	chr11:11101240:T:C	5.68394e-05	0.16952	-4.07163e-10
11101687	chr11:11101687:A:G	9.96342e-06	-1.57179	-4.07163e-10
11101827	chr11:11101827:C:G	1.28756e-05	-1.46216	0.146782
11101843	chr11:11101843:G:A	1.32392e-05	-1.4727	0.18517
11101881	chr11:11101881:A:G	1.51451e-05	-1.46768	0.314643
11101969	chr11:11101969:T:A	1.64767e-05	-1.42477	0.356007
11102109	chr11:11102109:A:G	1.65601e-05	-1.43876	0.375048
11102361	chr11:11102361:T:C	1.10526e-05	-1.48503	0.0169878
11102513	chr11:11102513:T:C	1.54615e-05	-1.1336e-10	-1.13235
11102591	chr11:11102591:G:A	1.03516e-05	-1.53357	-4.07163e-10
11102773	chr11:11102773:C:T	1.5287e-05	-1.1336e-10	-1.14371
11102793	chr11:11102793:A:G	5.50763e-06	-1.157	-1.00757
11103082	chr11:11103082:T:C	1.1378e-05	-1.5021	0.063078
11103162	chr11:11103162:T:C	1.43994e-05	-1.49464	0.291122
11103374	chr11:11103374:T:C	1.85572e-05	-1.52606	0.576203
11103872	chr11:11103872:G:A	1.44761e-05	-1.4741	0.275895
11103929	chr11:11103929:T:C	1.27853e-05	-1.49545	0.173037
11104516	chr11:11104516:G:T	9.76024e-06	-1.08304	-0.509356
11104540	chr11:11104540:A:G	5.02418e-06	-1.14975	-1.10669
11104702	chr11:11104702:G:C	1.09318e-05	-1.02402	-0.455009
11104811	chr11:11104811:TAA:T	1.03635e-05	-1.53242	-4.07163e-10
11104863	chr11:11104863:A:G	1.34145e-05	-1.1336e-10	-1.27438
11105325	chr11:11105325:A:T	1.00108e-05	-1.05768	-0.509356
11105378	chr11:11105378:A:G	3.77639e-06	-1.4674	-1.07454
11105523	chr11:11105523:G:A	4.44415e-06	-1.49535	-0.883769
11105598	chr11:11105598:T:G	6.85435e-06	-1.11446	-0.831364
11105912	chr11:11105912:A:G	1.21768e-05	-1.1336e-10	-1.37117
11106121	chr11:11106121:T:C	7.1269e-06	-1.50184	-0.404997
11106156	chr11:11106156:A:C	6.89445e-06	-1.51055	-0.429447
11106485	chr11:11106485:C:T	5.42146e-06	-1.18324	-0.997104
11106835	chr11:11106835:C:T	2.36082e-05	-1.1336e-10	-0.709115
11106964	chr11:11106964:G:A	3.98026e-05	-1.1336e-10	-0.186778
11106991	chr11:11106991:A:G	1.164e-05	-1.41626	-4.07163e-10
11107161	chr11:11107161:A:G	1.55473e-05	-1.1336e-10	-1.12682
11107187	chr11:11107187:G:A	1.51917e-05	-1.14996	-4.07163e-10
11107556	chr11:11107556:T:C	4.02636e-06	-1.32555	-1.15229
11107728	chr11:11107728:C:T	4.50906e-06	-1.0218	-1.34282
11107996	chr11:11107996:A:G	1.31302e-05	-0.925149	-0.370648
11108114	chr11:11108114:T:G	1.42859e-05	-0.910591	-0.300845
11108141	chr11:11108141:T:C	6.6521e-06	-1.51036	-0.465414
11108212	chr11:11108212:C:A	1.74817e-05	-1.1336e-10	-1.00956
11108439	chr11:11108439:G:A	7.22494e-06	-1.5516	-0.341568
11108554	chr11:11108554:A:G	3.3086e-05	-0.803105	0.431506
11108610	chr11:11108610:A:G	1.97888e-05	-1.1336e-10	-0.885593
11108954	chr11:11108954:A:C	1.36235e-05	0.14236	-1.40127
11108970	chr11:11108970:G:A	3.95867e-06	-1.19627	-1.29853
11109119	chr11:11109119:G:A	4.84395e-06	-1.56367	-0.729313
11109245	chr11:11109245:C:T	3.32502e-06	-1.382	-1.28723
11109409	chr11:11109409:G:A	2.98194e-06	-1.56526	-1.21287
11109628	chr11:11109628:T:G	3.38791e-06	-1.29591	-1.35459
11109717	chr11:11109717:T:C	4.25431e-06	-1.21877	-1.20401
11109917	chr11:11109917:C:G	1.67357e-05	-1.1336e-10	-1.05317
11110004	chr11:11110004:T:C	9.32659e-06	-0.766306	-0.871533
11110178	chr11:11110178:A:G	2.26674e-05	-1.1336e-10	-0.749779
11110199	chr11:11110199:T:A	2.3853e-05	-1.1336e-10	-0.698799
11110233	chr11:11110233:A:T	2.49664e-05	-1.1336e-10	-0.65318
11110262	chr11:11110262:T:C	1.02335e-05	-0.724371	-0.820675
11110316	chr11:11110316:A:G	1.16324e-05	-1.1336e-10	-1.41691
11110349	chr11:11110349:A:G	5.93017e-06	-0.992886	-1.09777
11110482	chr11:11110482:C:T	1.21951e-05	-1.1336e-10	-1.36967
11110624	chr11:11110624:G:C	3.00805e-06	-1.55622	-1.2132
11110630	chr11:11110630:A:G	1.55481e-05	-1.1336e-10	-1.12677
11110689	chr11:11110689:G:C	0.000372385	-1.1336e-10	2.04922
11110898	chr11:11110898:CT:C	3.68219e-06	-1.16875	-1.39845
11111081	chr11:11111081:A:G	3.20892e-05	-1.1336e-10	-0.402188
11111110	chr11:11111110:A:G	4.7025e-05	-1.1336e-10	-0.0200306
11111367	chr11:11111367:C:T	3.86631e-05	-1.1336e-10	-0.215823
11111525	chr11:11111525:T:C	3.87079e-05	-1.1336e-10	-0.214667
11111902	chr11:11111902:T:A	3.24609e-06	-1.29533	-1.39793
11112054	chr11:11112054:T:C	3.88613e-05	-1.1336e-10	-0.21071
11112353	chr11:11112353:C:G	1.64368e-05	-1.1336e-10	-1.07119
11112684	chr11:11112684:A:G	4.14765e-06	-1.28658	-1.16158
11112693	chr11:11112693:C:T	3.31251e-06	-1.548	-1.125
11112936	chr11:11112936:T:G	2.9624e-06	-1.40437	-1.38034
11113017	chr11:11113017:A:G	7.59447e-05	-1.14622	1.60552
11113037	chr11:11113037:G:A	1.5058e-05	-1.25787	0.0990738
11113055	chr11:11113055:T:C	2.84081e-06	-1.52035	-1.30626
11113128	chr11:11113128:G:A	1.15498e-05	-1.1336e-10	-1.42404
11113186	chr11:11113186:C:T	9.97365e-06	-1.57076	-4.07163e-10
11113302	chr11:11113302:C:T	1.21882e-05	-1.1336e-10	-1.37024
11113421	chr11:11113421:A:G	3.57131e-06	-1.5084	-1.08937
11113423	chr11:11113423:G:A	1.64824e-05	-1.1336e-10	-1.06842
11113432	chr11:11113432:T:C	3.80415e-06	-1.57111	-0.96351
11114021	chr11:11114021:G:C	1.0344e-05	-1.53431	-4.07163e-10
11114197	chr11:11114197:T:A	2.9042e-06	-1.57575	-1.2288
11114248	chr11:11114248:T:C	3.82488e-06	-1.56282	-0.96636
11114375	chr11:11114375:A:G	1.465e-05	-1.1336e-10	-1.18627
11114381	chr11:11114381:C:T	1.2197e-05	-1.1336e-10	-1.36952
11114416	chr11:11114416:T:C	7.14905e-06	-1.50548	-0.398248
11114568	chr11:11114568:A:G	7.54543e-05	-1.17263	1.62545
11114577	chr11:11114577:G:A	1.63329e-05	-1.1336e-10	-1.07753
11114766	chr11:11114766:G:A	4.39987e-06	-1.12061	-1.26852
11114811	chr11:11114811:T:C	1.4968e-05	-1.1336e-10	-1.16479
11115195	chr11:11115195:A:G	3.91452e-06	-1.57141	-0.934612
11115201	chr11:11115201:C:T	1.41799e-05	-1.21889	-4.07163e-10
11115212	chr11:11115212:C:A	1.20383e-05	-1.1336e-10	-1.38262
11115806	chr11:11115806:T:G	3.91567e-05	0.804681	-1.00782
11115915	chr11:11115915:T:A	5.59949e-06	-0.761856	-1.38618
11115934	chr11:11115934:C:CTCT	3.34507e-06	-1.57302	-1.0902
11116030	chr11:11116030:G:T	4.0606e-06	-1.24147	-1.22791
11116072	chr11:11116072:T:C	4.2456e-06	-1.23748	-1.18734
11116111	chr11:11116111:C:T	6.26154e-06	-1.46108	-0.575207
11116287	chr11:11116287:A:G	5.75498e-06	-1.57538	-0.545268
11116363	chr11:11116363:G:A	3.19025e-06	-1.57469	-1.13592
11116558	chr11:11116558:T:G	1.13845e-05	-0.351534	-1.08692
11116643	chr11:11116643:G:A	3.02414e-06	-1.44841	-1.31567
11116730	chr11:11116730:G:A	4.13712e-06	-1.20217	-1.24854
11116744	chr11:11116744:G:A	4.526e-06	-1.1341	-1.22677
11116857	chr11:11116857:TC:T	3.25382e-05	-1.1336e-10	-0.388296
11116986	chr11:11116986:A:G	9.72303e-05	-1.1336e-10	0.706373
11117064	chr11:11117064:T:A	9.92765e-06	-0.188267	-1.38712
11117084	chr11:11117084:G:A	3.14913e-06	-1.57281	-1.15077
11117215	chr11:11117215:T:C	0.000132496	-1.1336e-10	1.01584
11117259	chr11:11117259:C:A	2.95083e-06	-1.36705	-1.42158
11117297	chr11:11117297:G:A	6.27427e-06	-1.4598	-0.57445
11117407	chr11:11117407:T:C	1.9246e-05	-1.1336e-10	-0.913406
11117569	chr11:11117569:C:G	7.3201e-06	-0.829808	-1.05028
11117596	chr11:11117596:T:C	4.27686e-06	-1.17412	-1.24337
11117659	chr11:11117659:G:A	3.29414e-05	-1.1336e-10	-0.375979
11117710	chr11:11117710:C:G	1.5883e-05	-1.1336e-10	-1.10546
11117867	chr11:11117867:A:T	1.63194e-05	-0.333717	-0.744636
11118006	chr11:11118006:T:C	1.75506e-05	-0.298606	-0.707017
11118259	chr11:11118259:C:T	7.16969e-06	-1.40588	-0.494964
11118500	chr11:11118500:A:C	8.81963e-06	-0.472223	-1.22151
11118534	chr11:11118534:C:T	2.50882e-06	-1.57153	-1.37936
11118618	chr11:11118618:A:G	5.6511e-06	-1.57479	-0.564065
11118624	chr11:11118624:G:A	1.21882e-05	-1.1336e-10	-1.37024
11118864	chr11:11118864:G:A	2.94242e-05	-1.1336e-10	-0.488892
11118915	chr11:11118915:G:A	2.95477e-05	-1.1336e-10	-0.484703
11118995	chr11:11118995:A:G	3.09457e-05	-1.1336e-10	-0.438477
11119066	chr11:11119066:A:C	1.81929e-05	-1.1336e-10	-0.969678
11119072	chr11:11119072:T:C	9.97658e-06	-0.321216	-1.24925
11119109	chr11:11119109:A:G	6.83807e-05	-1.1336e-10	0.354382
11119493	chr11:11119493:A:G	5.88535e-06	-0.739932	-1.35831
11119533	chr11:11119533:G:A	2.47403e-06	-1.57575	-1.38912
11119549	chr11:11119549:C:T	1.53707e-05	-1.1336e-10	-1.13824
11119931	chr11:11119931:C:T	1.58058e-05	-1.1336e-10	-1.11033
11119982	chr11:11119982:G:A	1.1185e-05	-0.611525	-0.844615
11119986	chr11:11119986:T:A	3.40632e-06	-1.47821	-1.16686
11120005	chr11:11120005:C:T	4.03425e-06	-1.45929	-1.0166
11120038	chr11:11120038:T:C	7.27123e-06	-1.55442	-0.332365
11120119	chr11:11120119:G:C	1.14356e-05	-1.43398	-4.07163e-10
11120293	chr11:11120293:T:C	1.75476e-05	-0.266565	-0.739227
11120433	chr11:11120433:T:A	1.21988e-05	-1.1336e-10	-1.36937
11120540	chr11:11120540:G:A	3.44287e-06	-1.56323	-1.07117
11120833	chr11:11120833:C:G	1.09025e-05	-1.48172	-4.07163e-10
11121273	chr11:11121273:C:T	0.00014075	-1.1336e-10	1.07627
11121430	chr11:11121430:A:G	1.53495e-05	-1.1336e-10	-1.13963
11121483	chr11:11121483:T:C	4.60084e-05	-1.53576	1.49388
11121897	chr11:11121897:C:G	1.0065e-05	-1.56165	-4.07163e-10
11121917	chr11:11121917:G:GGTATAT	1.4876e-05	-1.1336e-10	-1.17096
11122170	chr11:11122170:C:G	3.15399e-06	-1.30178	-1.42026
11122368	chr11:11122368:A:G	1.17904e-05	-1.1336e-10	-1.40342
11122564	chr11:11122564:C:T	4.27403e-06	-1.56677	-0.851384
11122610	chr11:11122610:G:C	8.91289e-06	-1.01975	-0.663461
11122797	chr11:11122797:G:C	4.30972e-06	-1.56967	-0.84017
11122816	chr11:11122816:A:G	5.11553e-06	-1.57107	-0.667362
11122858	chr11:11122858:G:C	5.96134e-06	-1.0887	-0.996713
11122861	chr11:11122861:G:A	1.32943e-05	-1.55971	0.276334
11122950	chr11:11122950:T:C	1.29221e-05	-1.1336e-10	-1.31177
11123060	chr11:11123060:T:C	4.1909e-06	-1.57279	-0.865002
11123095	chr11:11123095:T:G	4.5926e-06	-1.56827	-0.777988
11123138	chr11:11123138:T:A	1.54691e-05	-1.1336e-10	-1.13186
11123150	chr11:11123150:T:G	1.3705e-05	-1.1336e-10	-1.25295
11123328	chr11:11123328:A:G	1.28857e-05	-1.1336e-10	-1.31459
11123460	chr11:11123460:G:T	7.94594e-06	-1.08587	-0.712174
11123593	chr11:11123593:G:A	1.17063e-05	-1.1336e-10	-1.41058
11123976	chr11:11123976:A:C	1.22339e-05	-1.1336e-10	-1.3665
11124009	chr11:11124009:T:C	2.94766e-06	-1.47303	-1.31667
11124054	chr11:11124054:C:T	1.96353e-05	-1.05805	0.164672
11124088	chr11:11124088:A:G	3.99374e-06	-1.53959	-0.946392
11124090	chr11:11124090:A:G	4.04211e-06	-1.54028	-0.933662
11124797	chr11:11124797:A:G	2.9071e-05	-0.500968	-4.07163e-10
11124825	chr11:11124825:T:TGAAACAAAC	1.23281e-05	-1.1336e-10	-1.35883
11124827	chr11:11124827:T:A	1.22133e-05	-1.1336e-10	-1.36818
11124835	chr11:11124835:T:A	1.2198e-05	-1.1336e-10	-1.36944
11124891	chr11:11124891:T:C	1.24779e-05	-1.32757	-0.0191803
11124926	chr11:11124926:G:A	4.33816e-06	-1.55579	-0.847465
11125002	chr11:11125002:T:G	1.20495e-05	-1.38169	-4.07163e-10
11125219	chr11:11125219:C:T	4.50004e-05	-0.0640384	-4.07163e-10
11125373	chr11:11125373:A:G	1.46753e-05	-1.18454	-4.07163e-10
11125403	chr11:11125403:A:G	6.94113e-06	-1.27291	-0.660333
11125680	chr11:11125680:A:T	7.27636e-06	-1.32735	-0.558728
11125820	chr11:11125820:A:G	6.36212e-06	-1.02027	-1.00008
11125891	chr11:11125891:T:A	9.98109e-06	-1.57002	-4.07163e-10
11125895	chr11:11125895:A:G	4.50945e-06	-1.50892	-0.855618
11126235	chr11:11126235:C:T	3.87653e-06	-1.56208	-0.953686
11126407	chr11:11126407:G:A	2.51651e-05	-0.64525	-4.07163e-10
11126481	chr11:11126481:G:A	4.56955e-06	-1.49971	-0.85158
11126790	chr11:11126790:T:TTTG	4.46172e-06	-1.52003	-0.855146
11127042	chr11:11127042:GAGC:G	4.41831e-06	-1.49631	-0.888642
11127372	chr11:11127372:G:T	1.74228e-05	-0.163604	-0.849324
11127508	chr11:11127508:T:C	6.96166e-06	-1.26255	-0.667746
11127618	chr11:11127618:T:C	6.64512e-06	-1.26595	-0.710879
11127758	chr11:11127758:A:G	3.13686e-06	-1.55022	-1.17726
11127768	chr11:11127768:C:T	5.93289e-05	-0.797589	1.00998
11127984	chr11:11127984:A:G	2.45872e-05	-0.782601	0.114118
11128025	chr11:11128025:G:A	2.41424e-05	-0.686741	-4.07163e-10
11128102	chr11:11128102:G:A	6.85427e-06	-1.26034	-0.685496
11128134	chr11:11128134:G:A	6.98232e-06	-1.25663	-0.670696
11128248	chr11:11128248:C:T	1.23665e-05	-1.1336e-10	-1.35572
11128348	chr11:11128348:A:G	3.28515e-06	-1.57503	-1.10627
11128376	chr11:11128376:C:T	3.48585e-05	-1.1336e-10	-0.319413
11128519	chr11:11128519:T:C	4.44658e-06	-1.47232	-0.906255
11128557	chr11:11128557:T:A	1.47201e-05	-1.1336e-10	-1.18149
11128576	chr11:11128576:G:A	1.67926e-05	-1.1336e-10	-1.04977
11128635	chr11:11128635:A:G	1.88605e-05	-1.06611	0.132477
11128780	chr11:11128780:G:T	4.2251e-06	-1.18008	-1.24958
11128987	chr11:11128987:A:G	6.84279e-06	-1.26821	-0.679304
11128997	chr11:11128997:G:A	1.43186e-05	-1.1336e-10	-1.20915
11129220	chr11:11129220:T:G	1.03585e-05	-1.5329	-4.07163e-10
11129283	chr11:11129283:A:C	7.46935e-06	-1.54652	-0.313385
11129340	chr11:11129340:A:G	2.10979e-05	-1.1336e-10	-0.821536
11129530	chr11:11129530:G:A	4.36192e-06	-1.52291	-0.874887
11129537	chr11:11129537:T:C	9.9553e-06	-1.09363	-0.478971
11129800	chr11:11129800:A:G	3.29257e-06	-1.57576	-1.10328
11129919	chr11:11129919:C:T	8.28888e-06	-0.331892	-1.4239
11129966	chr11:11129966:A:G	2.12815e-05	-1.1336e-10	-0.812871
11130036	chr11:11130036:C:T	4.28443e-06	-1.515	-0.900716
11130453	chr11:11130453:A:G	1.74444e-05	-1.01169	-4.07163e-10
11130773	chr11:11130773:T:G	7.11418e-06	-1.54322	-0.365394
11130881	chr11:11130881:C:T	6.7335e-06	-1.45381	-0.509806
11131261	chr11:11131261:G:A	3.33366e-06	-1.57574	-1.0909
11131411	chr11:11131411:A:G	2.11481e-05	-1.04328	0.224115
11131502	chr11:11131502:A:G	2.35803e-05	-0.710297	-4.07163e-10
11131944	chr11:11131944:A:G	1.06101e-05	-1.07949	-0.429408
11132001	chr11:11132001:G:A	2.57536e-06	-1.5042	-1.42052
11132299	chr11:11132299:G:C	1.29973e-05	-1.1336e-10	-1.30597
11132535	chr11:11132535:T:G	2.76444e-05	-0.854476	0.303189
11132658	chr11:11132658:A:T	5.69727e-06	-0.717206	-1.41352
11132889	chr11:11132889:T:G	1.10957e-05	-1.46416	-4.07163e-10
11133096	chr11:11133096:A:G	9.5312e-06	-0.824441	-0.791698
11133439	chr11:11133439:G:T	2.4873e-05	-1.1336e-10	-0.656927
11133527	chr11:11133527:G:A	1.20022e-05	-1.1336e-10	-1.38562
11133632	chr11:11133632:G:A	1.22908e-05	-1.1336e-10	-1.36186
11133761	chr11:11133761:A:G	1.59866e-05	-1.1336e-10	-1.09896
11133970	chr11:11133970:T:C	3.98342e-06	-1.07731	-1.41125
11134412	chr11:11134412:A:G	3.01978e-06	-1.52538	-1.24014
11134526	chr11:11134526:G:A	2.56991e-05	-0.624253	-4.07163e-10
11134632	chr11:11134632:A:T	5.08511e-06	-0.829072	-1.41532
11134960	chr11:11134960:T:C	1.38238e-05	-1.1336e-10	-1.24432
11134982	chr11:11134982:T:C	1.15893e-05	-1.1336e-10	-1.42063
11135307	chr11:11135307:G:A	1.23838e-05	-1.1336e-10	-1.35432
11135589	chr11:11135589:A:T	1.78838e-05	-0.986815	-4.07163e-10
11136346	chr11:11136346:A:G	2.68889e-05	-1.1336e-10	-0.578995
11136485	chr11:11136485:G:A	1.55311e-05	-1.1336e-10	-1.12786
11136536	chr11:11136536:A:G	7.24283e-06	-1.00418	-0.886515
11136804	chr11:11136804:C:T	6.51306e-06	-1.51284	-0.484062
11137528	chr11:11137528:C:T	4.06471e-06	-1.1035	-1.36487
11137758	chr11:11137758:C:A	6.55355e-06	-1.02263	-0.968075
11138369	chr11:11138369:C:T	2.59032e-05	-1.1336e-10	-0.616344
11138749	chr11:11138749:T:A	3.97194e-06	-1.12635	-1.36511
11139701	chr11:11139701:G:A	2.90995e-06	-1.57568	-1.22689
11139907	chr11:11139907:A:G	2.40294e-05	-1.1336e-10	-0.691429
11140600	chr11:11140600:C:T	1.50387e-05	-1.1336e-10	-1.16009
11140944	chr11:11140944:T:C	2.21939e-05	-1.1336e-10	-0.770893
11141016	chr11:11141016:G:C	2.35358e-05	-0.712186	-4.07163e-10
11141057	chr11:11141057:T:A	2.2425e-05	-1.1336e-10	-0.760532
11141403	chr11:11141403:T:C	4.50367e-06	-0.944907	-1.42091
11141546	chr11:11141546:G:GT	2.71829e-05	-1.1336e-10	-0.568122
11141590	chr11:11141590:T:C	4.68233e-06	-0.914128	-1.41279
11141901	chr11:11141901:C:T	2.15782e-05	-1.1336e-10	-0.799025
11142002	chr11:11142002:T:C	1.60089e-05	-1.1336e-10	-1.09757
11142102	chr11:11142102:G:A	5.39472e-06	-0.794773	-1.39052
11142134	chr11:11142134:A:G	5.37586e-06	-0.8024	-1.38639
11142150	chr11:11142150:T:C	1.15668e-05	-1.1336e-10	-1.42257
11142242	chr11:11142242:G:A	2.6922e-06	-1.57476	-1.30559
11142658	chr11:11142658:C:T	1.15585e-05	-1.1336e-10	-1.42329
11142706	chr11:11142706:T:G	1.19212e-05	-1.1336e-10	-1.39239
11142818	chr11:11142818:G:A	1.19867e-05	-1.1336e-10	-1.38691
11143142	chr11:11143142:T:C	4.39626e-06	-1.02091	-1.36904
11143226	chr11:11143226:TCC:T	1.42731e-05	-1.21233	-4.07163e-10
11143401	chr11:11143401:C:A	1.44296e-05	-1.20143	-4.07163e-10
11143417	chr11:11143417:C:T	3.44572e-05	-1.1336e-10	-0.33099
11143536	chr11:11143536:G:A	2.42214e-05	-0.683472	-4.07163e-10
11143565	chr11:11143565:T:A	1.6201e-05	-1.1336e-10	-1.08564
11143604	chr11:11143604:T:G	1.15522e-05	-1.1336e-10	-1.42383
11143610	chr11:11143610:T:TA	2.03755e-05	-0.856378	-4.07163e-10
11143817	chr11:11143817:A:G	5.80958e-06	-0.687196	-1.42401
11143926	chr11:11143926:A:G	5.31495e-06	-0.843101	-1.35708
11144306	chr11:11144306:C:T	2.53162e-05	-1.1336e-10	-0.639264
11144501	chr11:11144501:C:T	1.51736e-05	-1.1336e-10	-1.15115
11144811	chr11:11144811:A:G	4.22647e-06	-1.0106	-1.41874
11144836	chr11:11144836:T:C	1.55579e-05	-1.1336e-10	-1.12614
11144846	chr11:11144846:G:C	1.63069e-05	-1.1336e-10	-1.07912
11145017	chr11:11145017:G:A	6.08756e-06	-1.44964	-0.61482
11145046	chr11:11145046:T:C	1.74223e-05	-1.56431	0.55135
11145277	chr11:11145277:T:C	2.91721e-05	-1.1336e-10	-0.497497
11145438	chr11:11145438:C:T	8.58749e-06	-0.320879	-1.39952
11145442	chr11:11145442:C:T	2.07297e-05	-0.839141	-4.07163e-10
11145581	chr11:11145581:G:A	1.36372e-05	-1.25791	-4.07163e-10
11145662	chr11:11145662:G:C	3.14437e-06	-1.4748	-1.2503
11145748	chr11:11145748:C:T	1.89576e-05	-1.1336e-10	-0.928505
11145789	chr11:11145789:C:T	2.64743e-06	-1.56196	-1.33516
11145839	chr11:11145839:A:C	2.45492e-06	-1.55489	-1.41772
11145846	chr11:11145846:T:C	3.51634e-06	-1.21374	-1.39955
11145881	chr11:11145881:G:A	1.1578e-05	-1.1336e-10	-1.4216
11145902	chr11:11145902:A:G	3.14011e-06	-1.47359	-1.25286
11145923	chr11:11145923:A:G	1.15675e-05	-1.1336e-10	-1.42251
11145944	chr11:11145944:T:C	2.05043e-05	-1.1336e-10	-0.850073
11145959	chr11:11145959:A:G	2.50413e-05	-1.22904	0.57886
11146009	chr11:11146009:C:T	1.38248e-05	-1.1336e-10	-1.24424
11146011	chr11:11146011:T:A	1.89834e-05	-0.927146	-4.07163e-10
11146078	chr11:11146078:T:C	3.44674e-06	-1.49995	-1.13333
11146201	chr11:11146201:G:A	8.17684e-05	0.426132	0.10705
11146282	chr11:11146282:T:C	0.00019719	-1.1336e-10	1.41346
11146286	chr11:11146286:C:T	1.4298e-05	-1.1336e-10	-1.21059
11146319	chr11:11146319:C:T	1.77902e-05	-1.1336e-10	-0.992062
11146342	chr11:11146342:A:T	1.59626e-05	-1.1336e-10	-1.10046
11146379	chr11:11146379:A:T	4.28776e-06	-1.46789	-0.94706
11146402	chr11:11146402:G:C	2.68698e-06	-1.46659	-1.4157
11146406	chr11:11146406:A:G	1.25763e-05	-1.3389	-4.07163e-10
11146484	chr11:11146484:C:T	1.47681e-05	-1.1336e-10	-1.17824
11146546	chr11:11146546:T:C	1.18925e-05	-1.1336e-10	-1.3948
11146730	chr11:11146730:C:T	7.44192e-06	-1.41342	-0.450164
11146744	chr11:11146744:G:A	2.45353e-06	-1.55415	-1.41903
11147022	chr11:11147022:G:A	1.22927e-05	-1.1336e-10	-1.36171
11147049	chr11:11147049:A:G	5.00051e-05	-1.1336e-10	0.041415
11147433	chr11:11147433:G:A	1.70102e-05	-1.1336e-10	-1.03689
11147568	chr11:11147568:G:A	1.69723e-05	-1.1336e-10	-1.03913
```
