## Supplementary material for "Characterization of shared and ancestry-specific signals driving complex traits using multi-ancestry fine-mapping": susiex_nc2.cs80.cs

```
CS_ID	SNP	BP	REF_ALLELE	ALT_ALLELE	REF_FRQ	BETA	SE	-LOG10P	CS_PIP	OVRL_PIP
1	chr11:10655826:G:A	10655826	A,A	G,G	1,1	-inf,-inf	inf,inf	5.64785,0.149714	0.152806	0.152806
1	chr11:10657894:T:C	10657894	C,C	T,T	1,1	-inf,inf	inf,inf	5.4266,0.196416	0.0984709	0.0984709
1	chr11:10647625:A:G	10647625	G,G	A,A	1,1	-inf,inf	inf,inf	5.32991,0.272325	0.0828926	0.0828926
1	chr11:10644858:T:C	10644858	C,C	T,T	1,1	-inf,-inf	inf,inf	4.82156,0.948206	0.0595346	0.0595346
1	chr11:10652497:C:G	10652497	G,G	C,C	1,1	-inf,inf	inf,inf	5.15302,0.162335	0.0521257	0.0521257
1	chr11:10645728:A:G	10645728	G,G	A,A	1,1	-inf,-inf	inf,inf	4.33468,1.07336	0.036277	0.036277
1	chr11:10678801:T:A	10678801	A,A	T,T	1,1	-inf,-inf	inf,inf	4.35254,1.02952	0.025941	0.025941
1	chr11:10655440:T:C	10655440	C,C	T,T	1,1	-inf,-inf	inf,inf	4.7709,0.153833	0.0242778	0.0242778
1	chr11:10652192:T:C	10652192	C,C	T,T	1,1	-inf,inf	inf,inf	4.70886,0.242964	0.0218738	0.0218738
1	chr11:10678734:T:C	10678734	C,C	T,T	1,1	-inf,-inf	inf,inf	4.61026,0.460976	0.0196243	0.0196243
1	chr11:10671091:T:C	10671091	C,C	T,T	1,1	-inf,-inf	inf,inf	3.98888,1.31253	0.0193115	0.0193115
1	chr11:10647681:T:C	10647681	C,C	T,T	1,1	-inf,inf	inf,inf	4.61493,0.265277	0.0183733	0.0183733
1	chr11:10654191:A:G	10654191	G,G	A,A	1,1	-inf,inf	inf,inf	4.5255,0.28813	0.0161956	0.0161956
1	chr11:10675096:C:T	10675096	T,T	C,C	1,1	-inf,-inf	inf,inf	4.07237,1.09395	0.016184	0.016184
1	chr11:10671274:A:G	10671274	G,G	A,A	1,1	-inf,-inf	inf,inf	4.31789,0.726475	0.0159586	0.0159586
1	chr11:10677635:T:C	10677635	C,C	T,T	1,1	-inf,-inf	inf,inf	4.21612,0.849149	0.0146748	0.0146748
1	chr11:10680801:A:T	10680801	T,T	A,A	1,1	-inf,-inf	inf,inf	4.61878,0.140995	0.0145806	0.0145806
1	chr11:10677307:C:T	10677307	T,T	C,C	1,1	-inf,-inf	inf,inf	4.09244,1.00242	0.0144656	0.0144656
1	chr11:10676589:C:T	10676589	T,T	C,C	1,1	-inf,-inf	inf,inf	4.08864,0.995288	0.0141955	0.0141955
1	chr11:10678051:TC:T	10678051	T,T	TC,TC	1,1	-inf,-inf	inf,inf	4.19455,0.82723	0.0135536	0.0135536
1	chr11:10676402:C:T	10676402	T,T	C,C	1,1	-inf,-inf	inf,inf	4.18061,0.831774	0.0132705	0.0132705
1	chr11:10676713:G:A	10676713	A,A	G,G	1,1	-inf,-inf	inf,inf	4.14996,0.832972	0.0124546	0.0124546
1	chr11:10677524:C:T	10677524	T,T	C,C	1,1	-inf,-inf	inf,inf	4.153,0.824928	0.0123824	0.0123824
1	chr11:10643688:C:T	10643688	T,T	C,C	1,1	inf,-inf	inf,inf	4.2615,0.371733	0.00998029	0.00998029
1	chr11:10675546:T:C	10675546	C,C	T,T	1,1	-inf,-inf	inf,inf	4.28057,0.45039	0.00972735	0.00972735
1	chr11:10676890:G:A	10676890	A,A	G,G	1,1	-inf,-inf	inf,inf	4.15476,0.53607	0.00835199	0.00835199
1	chr11:10672037:T:C	10672037	C,C	T,T	1,1	-inf,-inf	inf,inf	4.04558,0.693736	0.00830225	0.00830225
```
