## Supplementary material for "Characterization of shared and ancestry-specific signals driving complex traits using multi-ancestry fine-mapping": susiex_nc2.cs80.snp

```
BP	SNP	PIP(CS1)	LogBF(CS1,Pop1)	LogBF(CS1,Pop2)
10148972	chr11:10148972:G:A	3.7824e-05	-1.1336e-10	-0.480686
10149004	chr11:10149004:G:T	3.34585e-05	-0.603324	-4.07163e-10
10149845	chr11:10149845:C:T	9.10204e-06	-0.664604	-1.24053
10149853	chr11:10149853:C:T	1.49704e-05	-1.1336e-10	-1.40755
10149949	chr11:10149949:G:T	1.26847e-05	-1.57323	-4.07163e-10
10149986	chr11:10149986:A:G	6.01522e-05	-1.1336e-10	-0.016751
10150021	chr11:10150021:T:C	1.59672e-05	-1.41387	0.0707794
10150105	chr11:10150105:T:C	1.82971e-05	-1.40743	0.200546
10150998	chr11:10150998:A:G	6.83969e-06	-0.766757	-1.42413
10151503	chr11:10151503:T:C	7.78108e-06	-0.638434	-1.4235
10151825	chr11:10151825:C:T	1.53343e-05	-1.38354	-4.07163e-10
10151889	chr11:10151889:A:G	5.29302e-06	-1.23797	-1.20927
10152347	chr11:10152347:T:C	3.79356e-05	-1.57522	1.09749
10152375	chr11:10152375:A:AC	1.51522e-05	-0.968786	-0.426698
10152900	chr11:10152900:C:T	2.4551e-05	-1.57409	0.661218
10154155	chr11:10154155:TC:T	1.93684e-05	-1.29801	0.148025
10154260	chr11:10154260:T:C	1.61302e-05	-1.33293	-4.07163e-10
10155265	chr11:10155265:C:T	1.26532e-05	-1.57572	-4.07163e-10
10155435	chr11:10155435:T:C	3.6964e-05	-1.1336e-10	-0.503683
10155660	chr11:10155660:T:C	7.79991e-05	-1.1336e-10	0.243069
10155801	chr11:10155801:A:G	8.01638e-06	-1.41104	-0.621101
10156034	chr11:10156034:G:A	1.08971e-05	-0.679885	-1.04524
10156179	chr11:10156179:G:A	8.59783e-06	-1.23406	-0.728055
10156430	chr11:10156430:G:A	3.30684e-05	-0.61505	-4.07163e-10
10156559	chr11:10156559:C:A	3.01371e-05	-1.1336e-10	-0.70787
10156588	chr11:10156588:T:C	8.71992e-06	-0.733644	-1.21437
10156669	chr11:10156669:T:C	1.61348e-05	-1.1336e-10	-1.33265
10156766	chr11:10156766:A:G	3.01371e-05	-1.1336e-10	-0.70787
10156855	chr11:10156855:C:T	2.52641e-05	-1.56875	0.684503
10156890	chr11:10156890:T:C	2.46759e-05	-1.56787	0.660067
10156932	chr11:10156932:T:C	6.7273e-06	-1.19276	-1.0147
10157298	chr11:10157298:T:C	1.53824e-05	-0.169727	-1.21068
10157953	chr11:10157953:G:A	1.87872e-05	-1.1336e-10	-1.18045
10157979	chr11:10157979:A:C	1.26313e-05	-0.650203	-0.927246
10158302	chr11:10158302:A:G	2.82217e-05	-1.55751	0.783974
10158386	chr11:10158386:A:C	8.28459e-06	-1.23836	-0.760875
10158594	chr11:10158594:A:T	4.4605e-05	-1.1336e-10	-0.315783
10158910	chr11:10158910:A:G	4.56499e-06	-1.24414	-1.35108
10159195	chr11:10159195:C:T	5.49253e-06	-1.23041	-1.17983
10159376	chr11:10159376:G:C	2.54754e-05	-1.38024	0.504327
10159444	chr11:10159444:A:G	2.91646e-05	-1.53946	0.798792
10159489	chr11:10159489:T:C	1.03306e-05	-0.387101	-1.39141
10159532	chr11:10159532:T:C	4.69699e-06	-1.23594	-1.33077
10159533	chr11:10159533:T:A	4.70069e-06	-1.23916	-1.32676
10159535	chr11:10159535:G:A	4.74113e-06	-1.21249	-1.34487
10159553	chr11:10159553:T:C	4.76173e-06	-1.2165	-1.33652
10159573	chr11:10159573:T:C	3.28292e-05	-1.1336e-10	-0.622311
10159616	chr11:10159616:C:T	1.2909e-05	-1.5557	-4.07163e-10
10159751	chr11:10159751:G:A	4.97758e-06	-1.19906	-1.30962
10160122	chr11:10160122:A:T	4.00734e-05	-1.1336e-10	-0.422915
10160267	chr11:10160267:G:A	4.96215e-06	-1.22069	-1.2911
10161205	chr11:10161205:AAAT:A	1.27598e-05	-0.17847	-1.38886
10162312	chr11:10162312:G:C	1.18376e-05	-0.49942	-1.14293
10162428	chr11:10162428:T:C	9.0861e-06	-0.48272	-1.42416
10162607	chr11:10162607:C:T	3.64941e-05	-1.1336e-10	-0.516479
10162658	chr11:10162658:G:A	7.8906e-06	-0.662283	-1.38567
10163060	chr11:10163060:A:C	4.69221e-06	-1.23244	-1.33528
10163317	chr11:10163317:A:C	1.49197e-05	-1.1336e-10	-1.41095
10163480	chr11:10163480:A:G	3.26645e-05	-0.627341	-4.07163e-10
10163751	chr11:10163751:G:A	3.76498e-05	-1.1336e-10	-0.485302
10163818	chr11:10163818:T:C	9.54217e-06	-0.743493	-1.11442
10164365	chr11:10164365:C:T	4.13027e-05	-1.1336e-10	-0.392702
10164369	chr11:10164369:T:C	8.49478e-06	-0.785203	-1.18897
10164565	chr11:10164565:G:A	4.74606e-06	-1.22113	-1.33519
10164675	chr11:10164675:A:G	2.695e-05	-1.47324	0.653598
10164696	chr11:10164696:C:CA	4.72278e-06	-1.23032	-1.33091
10164742	chr11:10164742:G:A	7.21263e-05	-1.26706	1.43185
10165042	chr11:10165042:A:G	8.51986e-06	-0.794309	-1.17692
10165393	chr11:10165393:A:C	8.42691e-06	-0.803511	-1.17869
10165419	chr11:10165419:T:A	9.87338e-06	-0.401118	-1.42267
10165971	chr11:10165971:A:G	8.83045e-06	-0.778573	-1.15685
10166071	chr11:10166071:T:C	5.96016e-06	-1.18752	-1.14101
10166445	chr11:10166445:G:A	2.93612e-05	-1.4259	0.691948
10166491	chr11:10166491:A:G	8.58395e-06	-0.798385	-1.16535
10166522	chr11:10166522:T:C	1.48471e-05	-1.41583	-4.07163e-10
10166834	chr11:10166834:T:C	5.63875e-06	-1.18617	-1.19779
10166889	chr11:10166889:A:G	2.07014e-05	-1.1336e-10	-1.08343
10167178	chr11:10167178:A:G	8.70165e-06	-0.762095	-1.18802
10167365	chr11:10167365:A:C	4.3143e-05	-1.1336e-10	-0.349108
10167623	chr11:10167623:T:C	0.00135655	3.09907	-4.07163e-10
10167844	chr11:10167844:C:T	3.07234e-05	-1.39804	0.709433
10167863	chr11:10167863:C:T	4.04778e-05	-1.1336e-10	-0.412874
10168295	chr11:10168295:A:G	9.02006e-06	-0.730046	-1.18413
10168562	chr11:10168562:G:A	3.72e-05	-1.1336e-10	-0.49732
10168594	chr11:10168594:T:C	8.64121e-06	-0.767461	-1.18963
10168665	chr11:10168665:A:G	1.52678e-05	-1.1336e-10	-1.38788
10169084	chr11:10169084:T:G	4.05581e-05	-1.1336e-10	-0.410892
10169889	chr11:10169889:G:C	1.30678e-05	-1.54348	-4.07163e-10
10170591	chr11:10170591:A:C	1.78396e-05	-1.1336e-10	-1.23221
10170819	chr11:10170819:T:TC	1.21997e-05	-0.645236	-0.96698
10170902	chr11:10170902:T:A	1.45758e-05	-1.43426	-4.07163e-10
10170939	chr11:10170939:T:G	5.42852e-06	-1.07832	-1.34365
10170978	chr11:10170978:T:C	1.08692e-05	-0.304209	-1.42349
10171087	chr11:10171087:A:G	3.49584e-05	-1.3991	0.839631
10171151	chr11:10171151:C:T	8.30544e-06	-0.777089	-1.21963
10171262	chr11:10171262:T:A	3.29055e-05	-1.30138	0.681387
10171445	chr11:10171445:G:A	3.07979e-05	-1.32265	0.636467
10171543	chr11:10171543:A:G	9.95704e-06	-0.39628	-1.41907
10171610	chr11:10171610:T:C	1.7621e-05	-1.24454	-4.07163e-10
10171746	chr11:10171746:A:G	2.17362e-05	-1.03465	-4.07163e-10
10171974	chr11:10171974:C:T	5.06886e-05	-1.35192	1.16399
10172605	chr11:10172605:G:A	1.11676e-05	-1.23674	-0.463874
10172693	chr11:10172693:G:A	1.55804e-05	-1.1336e-10	-1.36761
10172707	chr11:10172707:C:T	1.17362e-05	-0.228172	-1.42277
10172741	chr11:10172741:AC:A	1.69816e-05	-1.39211	0.11061
10172778	chr11:10172778:T:C	1.54217e-05	-1.1336e-10	-1.37786
10173147	chr11:10173147:A:G	8.16813e-06	-0.809825	-1.20356
10173154	chr11:10173154:G:A	7.902e-06	-0.830287	-1.21622
10173201	chr11:10173201:G:A	1.16541e-05	-0.315044	-1.34293
10173272	chr11:10173272:C:T	1.29336e-05	-1.5538	-4.07163e-10
10173311	chr11:10173311:C:T	4.74587e-06	-1.26844	-1.28791
10173381	chr11:10173381:G:A	1.1369e-05	-0.321559	-1.36118
10173418	chr11:10173418:A:G	8.3935e-06	-0.771258	-1.21491
10173514	chr11:10173514:C:T	3.89272e-05	-1.1336e-10	-0.451935
10173531	chr11:10173531:T:C	1.54184e-05	-1.1336e-10	-1.37807
10173760	chr11:10173760:T:C	7.74785e-06	-0.799523	-1.26669
10174158	chr11:10174158:G:A	0.000106201	0.551701	-4.07163e-10
10174174	chr11:10174174:G:A	1.20205e-05	-0.279303	-1.34772
10174210	chr11:10174210:T:C	4.67003e-06	-1.27399	-1.29848
10174531	chr11:10174531:C:A	3.8924e-05	-1.1336e-10	-0.452019
10174533	chr11:10174533:G:T	7.75276e-06	-0.857487	-1.20809
10174617	chr11:10174617:T:C	1.78842e-05	-1.1336e-10	-1.22971
10174845	chr11:10174845:G:A	1.11128e-05	-0.453283	-1.25225
10175077	chr11:10175077:T:A	2.91265e-05	-1.40177	0.659792
10175390	chr11:10175390:C:G	1.02756e-05	-0.545631	-1.23823
10175666	chr11:10175666:C:T	8.69435e-06	-0.759911	-1.19104
10176767	chr11:10176767:A:G	7.79073e-06	-0.816052	-1.24464
10177284	chr11:10177284:G:C	4.13222e-05	-1.1336e-10	-0.392229
10177292	chr11:10177292:T:C	1.67443e-05	-1.1336e-10	-1.29557
10177428	chr11:10177428:T:G	2.46229e-05	-1.55382	0.643867
10177455	chr11:10177455:T:C	1.51096e-05	-1.1336e-10	-1.3983
10178347	chr11:10178347:C:T	8.74645e-06	-0.718195	-1.22679
10178607	chr11:10178607:T:C	2.28811e-05	-1.1336e-10	-0.983317
10178852	chr11:10178852:C:T	4.97965e-05	-1.1336e-10	-0.205684
10179257	chr11:10179257:G:A	7.88043e-06	-0.742125	-1.30712
10179264	chr11:10179264:C:T	7.78927e-06	-0.799378	-1.2615
10179363	chr11:10179363:AAACAAAAAACAAAAACAAAAAAAC:A	3.57285e-05	-1.22783	0.690153
10179427	chr11:10179427:TA:T	5.53912e-06	-1.1973	-1.20449
10179429	chr11:10179429:T:G	1.94175e-05	-1.14746	-4.07163e-10
10179638	chr11:10179638:T:C	8.52463e-06	-0.683138	-1.28753
10179698	chr11:10179698:G:A	9.02497e-06	-0.632468	-1.28117
10179888	chr11:10179888:A:G	3.74605e-05	-1.1336e-10	-0.490341
10180055	chr11:10180055:C:T	8.2772e-06	-0.777228	-1.2229
10180200	chr11:10180200:T:C	8.73439e-06	-0.531497	-1.41486
10180363	chr11:10180363:C:T	1.48061e-05	-1.1336e-10	-1.41859
10180468	chr11:10180468:TTC:T	1.5946e-05	-1.1336e-10	-1.34442
10180571	chr11:10180571:T:C	4.01303e-05	-1.1336e-10	-0.421497
10181384	chr11:10181384:A:G	5.77656e-06	-1.16113	-1.19869
10181409	chr11:10181409:T:C	8.70618e-06	-0.733606	-1.21599
10181476	chr11:10181476:C:T	9.8494e-06	-0.736389	-1.08983
10181599	chr11:10181599:T:C	8.40552e-06	-0.739061	-1.24568
10181907	chr11:10181907:T:C	3.93873e-05	-1.1336e-10	-0.440185
10182020	chr11:10182020:A:G	8.35535e-06	-0.767236	-1.22349
10182022	chr11:10182022:C:G	8.41981e-06	-0.759318	-1.22372
10182063	chr11:10182063:A:G	5.88129e-06	-1.57394	-0.76791
10182192	chr11:10182192:T:C	3.77849e-05	-1.1336e-10	-0.481718
10182357	chr11:10182357:A:C	8.04792e-06	-0.801651	-1.22656
10182442	chr11:10182442:T:C	7.96854e-06	-0.787236	-1.25089
10182540	chr11:10182540:A:T	1.66964e-05	-1.1336e-10	-1.29844
10182814	chr11:10182814:G:A	3.92942e-05	-1.1336e-10	-0.442553
10182843	chr11:10182843:G:A	8.24331e-06	-0.778452	-1.22577
10182862	chr11:10182862:G:A	7.54797e-06	-0.829147	-1.2632
10182920	chr11:10182920:G:A	8.14241e-06	-0.785049	-1.23149
10182956	chr11:10182956:A:G	5.17279e-06	-1.25129	-1.21893
10182976	chr11:10182976:T:A	1.49778e-05	-1.1336e-10	-1.40706
10183013	chr11:10183013:C:T	1.06183e-05	-0.330651	-1.4204
10183021	chr11:10183021:T:C	1.40802e-05	-1.46886	-4.07163e-10
10183245	chr11:10183245:C:T	1.26581e-05	-1.57533	-4.07163e-10
10183325	chr11:10183325:T:C	8.23105e-06	-0.752122	-1.25359
10183402	chr11:10183402:C:T	7.85844e-06	-0.810825	-1.24121
10183549	chr11:10183549:TTTTACA:T	1.08738e-05	-0.306048	-1.42122
10183664	chr11:10183664:A:T	8.00281e-06	-0.794176	-1.23966
10183799	chr11:10183799:G:A	2.08033e-05	-1.55351	0.474995
10183834	chr11:10183834:G:C	3.33828e-05	-1.1336e-10	-0.605586
10183849	chr11:10183849:G:A	2.07497e-05	-1.55622	0.47513
10184061	chr11:10184061:C:T	4.7483e-06	-1.26024	-1.29561
10184295	chr11:10184295:T:C	6.19969e-06	-1.28809	-1.00104
10184641	chr11:10184641:A:G	4.89709e-06	-1.20205	-1.32293
10185474	chr11:10185474:G:T	4.15846e-05	-1.1336e-10	-0.385898
10185594	chr11:10185594:G:A	2.85845e-05	-1.1336e-10	-0.760763
10185708	chr11:10185708:G:A	1.56628e-05	-1.1336e-10	-1.36234
10185842	chr11:10185842:C:T	8.19722e-06	-0.782303	-1.22753
10185871	chr11:10185871:A:C	2.03843e-05	-1.55243	0.453567
10185957	chr11:10185957:A:C	1.51319e-05	-1.1336e-10	-1.39682
10186119	chr11:10186119:A:G	4.1618e-05	-1.1336e-10	-0.385096
10186234	chr11:10186234:A:G	1.60429e-05	-1.37886	0.0404991
10186481	chr11:10186481:A:G	3.89715e-05	-1.1336e-10	-0.450798
10186753	chr11:10186753:T:C	7.13111e-06	-0.782594	-1.36657
10187075	chr11:10187075:T:C	4.29058e-05	-1.1336e-10	-0.35462
10187246	chr11:10187246:A:G	0.000180414	1.74159	-0.659966
10187774	chr11:10187774:T:C	0.000520786	2.14171	-4.07163e-10
10187833	chr11:10187833:A:G	3.89272e-05	-1.1336e-10	-0.451935
10188252	chr11:10188252:A:T	7.78015e-06	-0.859756	-1.2023
10188356	chr11:10188356:C:T	8.00651e-06	-0.830762	-1.20261
10188373	chr11:10188373:G:A	2.84388e-05	-0.765873	-4.07163e-10
10188386	chr11:10188386:A:AGATGTAGTG	7.94504e-06	-0.850246	-1.19083
10188577	chr11:10188577:C:A	9.1953e-06	-0.7182	-1.17674
10188677	chr11:10188677:T:C	8.85768e-06	-0.75813	-1.17421
10188756	chr11:10188756:T:TG	1.91516e-05	-1.1336e-10	-1.16124
10189290	chr11:10189290:G:T	4.42287e-05	-1.1336e-10	-0.324254
10189580	chr11:10189580:A:G	8.95122e-06	-0.749115	-1.17272
10189585	chr11:10189585:CAGA:C	1.0791e-05	-0.318891	-1.41603
10189674	chr11:10189674:A:C	3.9259e-05	-1.1336e-10	-0.443448
10189686	chr11:10189686:A:G	8.73934e-06	-0.775075	-1.17072
10189690	chr11:10189690:T:G	3.7026e-05	-1.1336e-10	-0.502007
10189761	chr11:10189761:C:G	8.96539e-06	-0.4964	-1.42386
10189788	chr11:10189788:C:T	8.95423e-06	-0.754256	-1.16725
10190062	chr11:10190062:G:A	8.94254e-06	-0.771639	-1.15117
10190073	chr11:10190073:T:C	2.11263e-05	-1.1336e-10	-1.06311
10190354	chr11:10190354:T:A	4.47197e-05	-1.31972	1.00651
10190632	chr11:10190632:T:C	1.24579e-05	-1.45023	-0.141045
10191519	chr11:10191519:A:G	8.53708e-06	-0.726384	-1.24283
10191549	chr11:10191549:C:T	1.51693e-05	-1.39435	-4.07163e-10
10191776	chr11:10191776:T:C	9.01817e-06	-0.742859	-1.17153
10192079	chr11:10192079:T:A	6.98673e-06	-0.825272	-1.34434
10192094	chr11:10192094:C:T	4.22063e-05	-1.1336e-10	-0.371058
10192113	chr11:10192113:A:G	9.91413e-06	-0.815884	-1.00378
10192647	chr11:10192647:T:G	4.35775e-05	-1.1336e-10	-0.339088
10192908	chr11:10192908:C:T	9.59408e-06	-0.687876	-1.16461
10193035	chr11:10193035:C:T	9.14785e-06	-0.718201	-1.18191
10193598	chr11:10193598:C:A	3.97956e-05	-1.1336e-10	-0.429872
10193616	chr11:10193616:T:C	7.23669e-06	-0.710942	-1.42352
10193627	chr11:10193627:C:T	6.21754e-06	-1.56922	-0.717032
10193644	chr11:10193644:G:A	1.57845e-05	-1.3546	-4.07163e-10
10194051	chr11:10194051:C:T	5.9044e-05	0.641315	-0.67666
10194206	chr11:10194206:A:G	1.55829e-05	-1.1336e-10	-1.36745
10194249	chr11:10194249:A:T	1.2888e-05	-1.40962	-0.147709
10194603	chr11:10194603:C:T	1.90423e-05	-1.28208	0.115113
10194996	chr11:10194996:A:C	1.27121e-05	-1.57107	-4.07163e-10
10195653	chr11:10195653:C:G	9.11274e-06	-0.717785	-1.18617
10195669	chr11:10195669:A:C	9.11968e-06	-0.736997	-1.1662
10195714	chr11:10195714:C:A	1.7274e-05	-1.1336e-10	-1.26443
10196106	chr11:10196106:C:G	6.68269e-05	-1.1336e-10	0.0884772
10196316	chr11:10196316:A:G	9.03504e-06	-0.758012	-1.15451
10196449	chr11:10196449:C:T	9.1285e-06	-0.723358	-1.17887
10196456	chr11:10196456:C:T	9.02451e-06	-0.747052	-1.16663
10196513	chr11:10196513:G:A	8.76322e-06	-0.779326	-1.16374
10196569	chr11:10196569:G:A	3.84829e-05	-1.1336e-10	-0.463414
10196668	chr11:10196668:G:A	3.88512e-05	-1.1336e-10	-0.453891
10197009	chr11:10197009:C:T	9.23612e-06	-0.74262	-1.14789
10197230	chr11:10197230:T:C	4.89632e-05	-1.1336e-10	-0.222559
10197234	chr11:10197234:T:C	9.5407e-06	-0.435692	-1.42237
10197315	chr11:10197315:C:T	9.23113e-06	-0.745202	-1.14585
10197490	chr11:10197490:T:A	9.12697e-06	-0.715549	-1.18685
10197601	chr11:10197601:C:T	1.3692e-05	-1.49681	-4.07163e-10
10197950	chr11:10197950:T:C	8.8558e-06	-0.789683	-1.14287
10197995	chr11:10197995:C:T	1.75996e-05	-0.287354	-0.958401
10198187	chr11:10198187:A:G	1.6898e-05	-1.1336e-10	-1.28643
10198339	chr11:10198339:G:A	4.42331e-05	-1.1336e-10	-0.324156
10198504	chr11:10198504:C:T	8.85312e-06	-0.508932	-1.42393
10198569	chr11:10198569:C:T	9.03371e-06	-0.767507	-1.14516
10199418	chr11:10199418:G:A	8.80243e-06	-0.796286	-1.14231
10199829	chr11:10199829:A:AT	3.99273e-06	-1.56723	-1.16192
10200112	chr11:10200112:T:C	6.24959e-05	-1.1336e-10	0.0214729
10200320	chr11:10200320:A:G	4.03781e-05	-1.1336e-10	-0.415341
10200525	chr11:10200525:A:C	1.50074e-05	-0.336622	-1.06846
10200570	chr11:10200570:T:C	7.34144e-06	-1.34619	-0.773905
10200924	chr11:10200924:C:T	1.66194e-05	-1.30306	-4.07163e-10
10200977	chr11:10200977:T:C	2.41559e-05	-1.1336e-10	-0.9291
10201391	chr11:10201391:A:G	4.52524e-05	-1.1336e-10	-0.301374
10201667	chr11:10201667:G:C	1.82906e-05	-1.1336e-10	-1.20724
10202592	chr11:10202592:T:C	9.39428e-06	-0.72592	-1.14761
10202810	chr11:10202810:T:C	2.34046e-05	-1.45637	0.495673
10203203	chr11:10203203:A:G	2.6851e-05	-1.1336e-10	-0.823325
10203427	chr11:10203427:C:A	1.96091e-05	-1.1336e-10	-1.13763
10203803	chr11:10203803:A:AG	7.44139e-06	-0.93655	-1.17002
10203994	chr11:10203994:C:T	6.40993e-05	-1.1336e-10	0.0468044
10204089	chr11:10204089:A:C	4.8688e-05	-1.1336e-10	-0.228195
10204301	chr11:10204301:A:C	2.52577e-05	-1.5007	0.616203
10204460	chr11:10204460:G:A	1.34622e-05	-0.275588	-1.23816
10204721	chr11:10204721:A:G	7.17315e-06	-0.951478	-1.19181
10204870	chr11:10204870:G:A	3.90465e-05	-1.1336e-10	-0.448876
10205110	chr11:10205110:G:A	4.58905e-05	-1.1336e-10	-0.287371
10205207	chr11:10205207:A:G	1.26665e-05	-1.57467	-4.07163e-10
10205504	chr11:10205504:C:A	9.07249e-06	-0.490316	-1.41807
10205846	chr11:10205846:A:T	7.55183e-06	-0.903852	-1.18799
10206133	chr11:10206133:C:G	2.12656e-05	-1.1336e-10	-1.05654
10206649	chr11:10206649:G:A	7.46257e-06	-0.895493	-1.20824
10206768	chr11:10206768:G:A	5.9128e-05	-1.1336e-10	-0.0339239
10206800	chr11:10206800:G:A	1.82221e-05	-1.21099	-4.07163e-10
10206806	chr11:10206806:A:G	2.32704e-05	-1.49761	0.531167
10206832	chr11:10206832:TG:T	1.59119e-05	-0.169357	-1.1772
10206899	chr11:10206899:A:G	2.5162e-05	-1.50177	0.613479
10206905	chr11:10206905:G:A	6.72174e-06	-0.982825	-1.22546
10207181	chr11:10207181:A:G	6.62826e-06	-1.00667	-1.21562
10207262	chr11:10207262:G:A	6.6998e-06	-1.00949	-1.20206
10207300	chr11:10207300:G:A	1.01234e-05	-0.563161	-1.23562
10207378	chr11:10207378:A:G	1.09331e-05	-0.30253	-1.4193
10207529	chr11:10207529:C:T	1.50406e-05	-1.1336e-10	-1.40288
10207770	chr11:10207770:G:A	1.11059e-05	-0.287383	-1.41877
10208201	chr11:10208201:T:TC	5.06871e-06	-1.57569	-0.914849
10208494	chr11:10208494:A:T	1.44107e-05	-0.209382	-1.23628
10208939	chr11:10208939:T:C	2.4407e-05	-1.49275	0.573986
10209257	chr11:10209257:A:G	2.29868e-05	-1.50805	0.529344
10209776	chr11:10209776:T:C	4.15797e-05	-1.1336e-10	-0.386018
10210105	chr11:10210105:A:C	7.67761e-05	-1.1336e-10	0.227265
10210160	chr11:10210160:T:G	2.17819e-05	-1.03255	-4.07163e-10
10210574	chr11:10210574:A:G	8.64265e-06	-0.843309	-1.11361
10210894	chr11:10210894:A:T	7.76499e-06	-0.928168	-1.13584
10210952	chr11:10210952:T:G	1.69225e-05	-1.1336e-10	-1.28499
10211166	chr11:10211166:A:G	1.49951e-05	-1.45405	0.0481394
10211466	chr11:10211466:A:G	1.74668e-05	-1.44417	0.190843
10211609	chr11:10211609:T:C	5.48913e-06	-1.21606	-1.1948
10211735	chr11:10211735:G:A	1.37308e-05	-1.49398	-4.07163e-10
10212342	chr11:10212342:T:C	5.48869e-06	-1.21614	-1.1948
10212553	chr11:10212553:T:C	1.52139e-05	-1.1336e-10	-1.39142
10212879	chr11:10212879:T:C	8.62103e-06	-0.814605	-1.14482
10213024	chr11:10213024:G:T	3.41566e-05	-1.1336e-10	-0.582672
10213030	chr11:10213030:A:T	3.16479e-05	-1.1336e-10	-0.658956
10213045	chr11:10213045:C:T	1.73648e-05	-1.25918	-4.07163e-10
10213165	chr11:10213165:G:T	5.73939e-06	-1.36222	-1.00405
10213383	chr11:10213383:C:T	3.21471e-06	-1.57365	-1.37224
10213574	chr11:10213574:G:T	0.000144911	0.862489	-4.07163e-10
10213895	chr11:10213895:C:A	4.58413e-05	-1.1336e-10	-0.288443
10214175	chr11:10214175:C:T	1.88467e-05	-1.1336e-10	-1.17729
10214265	chr11:10214265:A:G	1.55617e-05	-1.1336e-10	-1.36882
10214413	chr11:10214413:G:A	4.48784e-05	-1.1336e-10	-0.309673
10214931	chr11:10214931:G:A	7.85981e-06	-1.36511	-0.686758
10215118	chr11:10215118:G:C	4.84967e-06	-1.18567	-1.34905
10215668	chr11:10215668:CAACA:C	6.24837e-06	-0.961932	-1.31938
10215998	chr11:10215998:T:G	1.55589e-05	-1.1336e-10	-1.369
10216017	chr11:10216017:C:G	1.58411e-05	-1.1336e-10	-1.35102
10216324	chr11:10216324:A:T	5.62122e-06	-1.20347	-1.18361
10216747	chr11:10216747:G:A	6.63943e-06	-1.23168	-0.988925
10216839	chr11:10216839:T:C	8.22641e-06	-0.83796	-1.16832
10216876	chr11:10216876:G:A	6.22825e-06	-1.45721	-0.827326
10216883	chr11:10216883:T:A	1.10562e-05	-0.389177	-1.32146
10217208	chr11:10217208:A:G	4.1951e-05	-1.1336e-10	-0.377126
10217705	chr11:10217705:A:G	4.29878e-05	-1.1336e-10	-0.352711
10217758	chr11:10217758:C:T	6.65967e-06	-1.27457	-0.942987
10217911	chr11:10217911:C:T	6.51674e-06	-1.2426	-0.996657
10218952	chr11:10218952:A:G	1.08025e-05	-0.566001	-1.16785
10219144	chr11:10219144:C:T	2.64674e-05	-1.42124	0.583523
10219354	chr11:10219354:C:T	1.83624e-05	-1.1336e-10	-1.20332
10219390	chr11:10219390:G:C	3.86127e-05	-1.1336e-10	-0.460048
10219654	chr11:10219654:T:C	9.71982e-06	-0.612351	-1.22711
10219723	chr11:10219723:C:G	9.56008e-06	-0.629382	-1.22665
10220013	chr11:10220013:C:A	1.50437e-05	-1.1336e-10	-1.40267
10220081	chr11:10220081:A:C	2.6817e-05	-1.1336e-10	-0.824591
10220110	chr11:10220110:C:T	1.52565e-05	-1.1336e-10	-1.38862
10220134	chr11:10220134:C:T	4.20774e-05	-1.1336e-10	-0.374118
10220324	chr11:10220324:G:A	7.37217e-06	-0.940706	-1.17521
10220653	chr11:10220653:C:G	5.38052e-06	-1.00821	-1.42264
10220798	chr11:10220798:C:T	1.92746e-05	-1.40274	0.2479
10221239	chr11:10221239:T:C	3.28144e-05	-1.1336e-10	-0.622761
10221306	chr11:10221306:T:C	6.69991e-06	-1.24243	-0.969104
10221432	chr11:10221432:C:T	6.67722e-06	-1.25101	-0.963915
10221506	chr11:10221506:T:C	5.09413e-06	-1.06866	-1.41688
10221512	chr11:10221512:C:T	2.86915e-05	-1.1336e-10	-0.757027
10221945	chr11:10221945:T:C	5.47386e-06	-1.22696	-1.18668
10222558	chr11:10222558:C:G	8.02176e-06	-1.42198	-0.609492
10223234	chr11:10223234:A:G	6.09294e-06	-1.18302	-1.12348
10223508	chr11:10223508:G:A	5.33264e-06	-1.06838	-1.3714
10223756	chr11:10223756:A:C	1.83169e-05	-1.1336e-10	-1.2058
10224144	chr11:10224144:C:T	6.73871e-06	-1.38585	-0.81991
10224684	chr11:10224684:G:A	4.32948e-05	-1.1336e-10	-0.345596
10224774	chr11:10224774:A:G	2.63439e-05	-1.1336e-10	-0.84239
10225308	chr11:10225308:C:T	4.81229e-05	0.943895	-1.18376
10225748	chr11:10225748:C:T	4.33861e-06	-1.25579	-1.39028
10226130	chr11:10226130:C:T	1.9935e-05	-1.12115	-4.07163e-10
10226195	chr11:10226195:T:C	7.57665e-06	-0.851561	-1.237
10226252	chr11:10226252:A:G	6.53713e-06	-1.42359	-0.812539
10226295	chr11:10226295:T:C	4.50238e-05	-1.1336e-10	-0.306436
10226349	chr11:10226349:G:C	4.12689e-06	-1.29705	-1.39906
10226789	chr11:10226789:T:C	2.47657e-05	-1.42719	0.523026
10227018	chr11:10227018:T:G	3.1067e-05	-1.1336e-10	-0.677483
10227086	chr11:10227086:C:T	1.14692e-05	-0.260116	-1.41385
10227102	chr11:10227102:T:C	1.55304e-05	-1.1336e-10	-1.37083
10227145	chr11:10227145:A:G	6.79496e-06	-1.41198	-0.785469
10227188	chr11:10227188:T:G	5.85967e-06	-1.19667	-1.14886
10227273	chr11:10227273:C:G	4.53779e-05	-1.1336e-10	-0.298603
10227415	chr11:10227415:G:A	6.64462e-06	-1.41189	-0.807931
10227638	chr11:10227638:G:A	6.17036e-06	-1.17361	-1.12026
10228117	chr11:10228117:CTGTT:C	8.17722e-06	-0.60814	-1.40414
10228357	chr11:10228357:T:C	5.39983e-06	-1.39562	-1.03164
10228495	chr11:10228495:C:A	4.48593e-05	-1.1336e-10	-0.310098
10228851	chr11:10228851:T:G	1.57108e-05	-1.35928	-4.07163e-10
10228865	chr11:10228865:T:C	1.95365e-05	-1.1336e-10	-1.14134
10229111	chr11:10229111:T:G	2.29996e-05	-1.42541	0.447257
10229129	chr11:10229129:G:A	7.85084e-06	-0.700204	-1.3528
10229151	chr11:10229151:T:C	4.21944e-05	-1.1336e-10	-0.371341
10229232	chr11:10229232:A:G	7.47079e-06	-0.90281	-1.19982
10229258	chr11:10229258:A:T	5.7266e-06	-1.2192	-1.14931
10229508	chr11:10229508:G:A	1.62236e-05	-1.1336e-10	-1.32716
10229709	chr11:10229709:T:A	1.24332e-05	-0.181611	-1.41165
10229830	chr11:10229830:C:T	2.32326e-05	-1.41146	0.443387
10229854	chr11:10229854:G:T	1.74285e-05	-1.1336e-10	-1.25552
10230199	chr11:10230199:T:C	2.73368e-05	-1.37327	0.567872
10230253	chr11:10230253:A:T	6.78377e-06	-1.41561	-0.783481
10230449	chr11:10230449:C:T	0.000111644	-1.1336e-10	0.601688
10230680	chr11:10230680:G:A	3.6506e-05	-1.1336e-10	-0.516153
10230895	chr11:10230895:T:C	6.827e-06	-1.40385	-0.788893
10230943	chr11:10230943:A:G	1.48972e-05	-1.1336e-10	-1.41246
10231392	chr11:10231392:T:C	6.49092e-06	-1.42804	-0.815185
10231484	chr11:10231484:TTG:T	1.48741e-05	-1.1336e-10	-1.41401
10231622	chr11:10231622:G:A	1.97642e-05	-1.1336e-10	-1.12976
10231875	chr11:10231875:C:T	2.41135e-05	-1.38538	0.454523
10231965	chr11:10231965:G:C	1.03736e-05	-0.772473	-1.00189
10231975	chr11:10231975:C:T	4.24899e-05	-1.1336e-10	-0.364363
10232184	chr11:10232184:C:T	4.5786e-05	-1.1336e-10	-0.28965
10232239	chr11:10232239:G:A	7.00441e-05	0.754449	-0.618952
10232249	chr11:10232249:A:G	8.91823e-06	-0.756727	-1.1688
10232257	chr11:10232257:G:T	4.48593e-05	-1.1336e-10	-0.310098
10232457	chr11:10232457:A:G	7.11448e-06	-1.36716	-0.784334
10232778	chr11:10232778:G:A	4.45932e-05	-1.1336e-10	-0.316048
10232824	chr11:10232824:C:T	4.52116e-06	-1.22207	-1.38279
10233010	chr11:10233010:T:C	7.18856e-06	-1.3914	-0.749737
10233236	chr11:10233236:T:C	4.48829e-05	-1.1336e-10	-0.309572
10233315	chr11:10233315:C:G	4.54775e-05	-1.1336e-10	-0.296411
10233428	chr11:10233428:GCTC:G	1.10793e-05	-0.307864	-1.40069
10233563	chr11:10233563:C:A	8.7067e-06	-0.626004	-1.32353
10233668	chr11:10233668:A:G	2.36141e-05	-1.4438	0.492017
10233856	chr11:10233856:A:G	4.43578e-05	1.0401	-1.36144
10234248	chr11:10234248:T:C	2.37828e-05	-1.42527	0.480603
10234419	chr11:10234419:G:A	4.65938e-06	-1.19516	-1.37959
10234688	chr11:10234688:T:G	5.61501e-06	-1.23039	-1.15779
10235488	chr11:10235488:C:T	4.65789e-06	-1.17971	-1.39535
10236208	chr11:10236208:T:C	2.4331e-05	-1.43861	0.516734
10236288	chr11:10236288:T:A	2.07656e-05	-1.1336e-10	-1.08033
10236613	chr11:10236613:C:CT	7.2835e-06	-1.40978	-0.718236
10236950	chr11:10236950:A:G	1.35623e-05	-1.50634	-4.07163e-10
10237179	chr11:10237179:T:C	1.67795e-05	-1.1336e-10	-1.29347
10237379	chr11:10237379:T:TGGAGCCAAATAAGGGAGTGTTGTTAA	1.26728e-05	-1.57417	-4.07163e-10
10237498	chr11:10237498:A:T	5.56628e-06	-1.23766	-1.15924
10237555	chr11:10237555:T:C	1.88918e-05	-1.1336e-10	-1.1749
10237662	chr11:10237662:G:A	1.47863e-05	-1.1336e-10	-1.41993
10237739	chr11:10237739:G:T	1.28908e-05	-0.214914	-1.3422
10237831	chr11:10237831:G:A	6.72443e-06	-1.40278	-0.805106
10238287	chr11:10238287:C:A	6.37749e-06	-1.43764	-0.823211
10239419	chr11:10239419:A:G	2.63683e-05	-1.1336e-10	-0.841467
10239571	chr11:10239571:T:G	2.71163e-05	-1.1336e-10	-0.813492
10239722	chr11:10239722:G:A	2.70759e-05	-1.1336e-10	-0.814985
10239771	chr11:10239771:T:C	7.95159e-06	-0.820026	-1.22023
10240125	chr11:10240125:C:T	2.57219e-05	-1.37884	0.512549
10240264	chr11:10240264:A:C	1.5025e-05	-1.1336e-10	-1.40391
10240659	chr11:10240659:G:A	7.07868e-06	-0.934888	-1.22165
10240664	chr11:10240664:A:C	3.1251e-05	-1.1336e-10	-0.671577
10240749	chr11:10240749:A:G	1.50452e-05	-1.1336e-10	-1.40257
10240755	chr11:10240755:T:G	8.08679e-06	-0.811979	-1.21142
10241004	chr11:10241004:T:C	6.47354e-06	-1.41808	-0.827824
10241230	chr11:10241230:G:A	1.97272e-05	-0.11316	-1.01847
10241520	chr11:10241520:T:C	4.34605e-05	-1.1336e-10	-0.341776
10241678	chr11:10241678:C:T	7.54775e-06	-0.87861	-1.21377
10242007	chr11:10242007:C:T	8.19544e-06	-0.807544	-1.20251
10242015	chr11:10242015:AG:A	9.41859e-05	-1.1336e-10	0.431643
10242186	chr11:10242186:A:G	1.50228e-05	-1.1336e-10	-1.40406
10242575	chr11:10242575:A:G	2.36061e-05	-0.387616	-0.564507
10242663	chr11:10242663:A:G	4.56636e-06	-1.32248	-1.27244
10242782	chr11:10242782:A:AT	0.000149002	-1.1336e-10	0.890329
10243357	chr11:10243357:C:T	4.2044e-05	-1.1336e-10	-0.374911
10243489	chr11:10243489:G:A	8.39238e-06	-0.771616	-1.21469
10243526	chr11:10243526:A:C	7.04008e-06	-1.36175	-0.800254
10243592	chr11:10243592:A:C	9.67657e-06	-0.424605	-1.41932
10243634	chr11:10243634:G:A	4.24459e-05	-1.1336e-10	-0.365399
10243664	chr11:10243664:G:A	4.20017e-05	-1.1336e-10	-0.375918
10243931	chr11:10243931:T:C	2.59127e-05	-0.370578	-0.488316
10243953	chr11:10243953:C:T	4.45549e-06	-1.34534	-1.27416
10244248	chr11:10244248:TTCA:T	9.7481e-05	-1.1336e-10	0.466029
10244330	chr11:10244330:G:A	9.67072e-06	-0.425816	-1.41871
10244675	chr11:10244675:A:G	4.54041e-06	-1.33509	-1.26552
10244711	chr11:10244711:G:A	1.11907e-05	-0.312252	-1.38629
10244931	chr11:10244931:T:C	4.09497e-05	-1.1336e-10	-0.401283
10245074	chr11:10245074:C:T	1.85654e-05	-1.1336e-10	-1.19233
10245223	chr11:10245223:A:G	4.43744e-06	-1.32673	-1.29682
10245245	chr11:10245245:A:T	4.4047e-05	-1.1336e-10	-0.328371
10245309	chr11:10245309:C:T	8.0285e-06	-0.813747	-1.21688
10245336	chr11:10245336:AG:A	4.44546e-06	-1.3294	-1.29234
10245365	chr11:10245365:C:T	4.36513e-06	-1.35311	-1.28687
10245432	chr11:10245432:AAAAC:A	4.14686e-05	-1.1336e-10	-0.388691
10245451	chr11:10245451:A:G	1.60918e-05	0.0700702	-1.40539
10245598	chr11:10245598:A:T	1.08553e-05	-0.310447	-1.41853
10245803	chr11:10245803:G:C	2.43374e-05	-1.3745	0.452884
10245986	chr11:10245986:C:T	4.16699e-05	-1.1336e-10	-0.383851
10246058	chr11:10246058:G:A	5.34646e-05	0.295621	-0.43023
10246071	chr11:10246071:T:C	2.71839e-05	-0.314804	-0.4962
10246208	chr11:10246208:C:T	3.70728e-05	-0.500746	-4.07163e-10
10246291	chr11:10246291:T:C	4.60036e-06	-1.19143	-1.39606
10246344	chr11:10246344:C:T	2.6096e-05	-0.335212	-0.516635
10246403	chr11:10246403:C:G	9.53124e-05	-1.1336e-10	0.443532
10246549	chr11:10246549:T:C	4.11974e-05	-1.1336e-10	-0.395254
10246998	chr11:10246998:G:C	4.14379e-05	-1.1336e-10	-0.389434
10247046	chr11:10247046:C:T	4.21613e-06	-1.39285	-1.28186
10247137	chr11:10247137:C:A	4.21396e-06	-1.38935	-1.28588
10247428	chr11:10247428:G:A	1.38622e-05	-1.48446	-4.07163e-10
10247620	chr11:10247620:A:G	4.30643e-05	-1.1336e-10	-0.350934
10247631	chr11:10247631:A:G	4.02512e-06	-1.39353	-1.32755
10247828	chr11:10247828:A:T	7.32565e-06	-0.844669	-1.27758
10248195	chr11:10248195:G:T	1.54634e-05	-1.37515	-4.07163e-10
10248357	chr11:10248357:C:T	1.7897e-05	-1.1336e-10	-1.229
10248871	chr11:10248871:G:A	4.37258e-06	-1.23508	-1.40319
10249244	chr11:10249244:T:C	0.000100583	-1.1336e-10	0.497355
10249342	chr11:10249342:G:A	2.9175e-05	-0.289789	-0.450527
10249550	chr11:10249550:T:A	4.32572e-06	-1.37987	-1.26918
10250014	chr11:10250014:T:C	1.83906e-05	-1.1336e-10	-1.20179
10250042	chr11:10250042:T:C	4.37934e-06	-1.3164	-1.32033
10250060	chr11:10250060:G:A	1.081e-05	-0.319434	-1.41373
10250254	chr11:10250254:G:T	8.30753e-06	-1.13636	-0.860108
10250612	chr11:10250612:C:T	0.000136747	-1.1336e-10	0.804505
10250661	chr11:10250661:G:A	1.73077e-05	-1.1336e-10	-1.26248
10250761	chr11:10250761:C:T	2.99138e-05	-1.1336e-10	-0.71531
10251005	chr11:10251005:C:T	4.56214e-06	-1.30668	-1.28915
10251581	chr11:10251581:C:T	3.53595e-06	-1.483	-1.36765
10252101	chr11:10252101:C:T	3.49827e-05	-1.1336e-10	-0.558775
10252598	chr11:10252598:C:G	3.80553e-05	-1.1336e-10	-0.474589
10252660	chr11:10252660:A:T	5.13426e-06	-1.1218	-1.35589
10252879	chr11:10252879:G:T	3.2115e-05	-1.1336e-10	-0.644305
10253220	chr11:10253220:T:C	1.53883e-05	-1.1336e-10	-1.38002
10253276	chr11:10253276:T:C	3.08717e-05	-1.1336e-10	-0.683789
10253277	chr11:10253277:AAT:A	3.36294e-05	-1.1336e-10	-0.598227
10253573	chr11:10253573:T:C	4.14692e-06	-1.34883	-1.34243
10253577	chr11:10253577:A:G	2.23417e-05	-1.00717	-4.07163e-10
10253627	chr11:10253627:T:C	4.3666e-06	-1.30904	-1.3306
10253671	chr11:10253671:T:C	0.000152702	-1.1336e-10	0.91486
10253796	chr11:10253796:T:G	3.37861e-06	-1.51665	-1.37951
10254226	chr11:10254226:A:T	3.12447e-05	-1.1336e-10	-0.671778
10254521	chr11:10254521:G:A	4.25521e-06	-1.34165	-1.32384
10254639	chr11:10254639:C:A	3.10216e-05	-1.1336e-10	-0.678945
10254736	chr11:10254736:A:G	2.99988e-05	-1.1336e-10	-0.71247
10255351	chr11:10255351:A:T	2.26904e-05	-1.35751	0.365821
10255511	chr11:10255511:G:C	4.78469e-06	-1.27092	-1.27729
10255958	chr11:10255958:T:C	3.61141e-05	-1.1336e-10	-0.526946
10256509	chr11:10256509:A:T	1.47294e-05	-1.1336e-10	-1.42378
10256884	chr11:10256884:C:T	4.46418e-06	-1.29223	-1.32531
10256913	chr11:10256913:G:A	2.58382e-05	-0.393275	-0.468498
10257160	chr11:10257160:T:C	1.02578e-05	-0.362481	-1.42311
10257225	chr11:10257225:C:G	2.01037e-05	0.231286	-1.34401
10257290	chr11:10257290:A:G	3.75936e-06	-1.39014	-1.39924
10257794	chr11:10257794:C:T	3.46421e-05	-1.1336e-10	-0.56856
10258165	chr11:10258165:T:C	1.71317e-05	0.111438	-1.38414
10258201	chr11:10258201:C:T	1.12304e-05	-0.302161	-1.39284
10258468	chr11:10258468:C:T	4.03082e-05	-1.1336e-10	-0.417073
10258511	chr11:10258511:T:C	1.04316e-05	-0.345816	-1.42297
10258593	chr11:10258593:C:G	3.92454e-05	-1.1336e-10	-0.443794
10258945	chr11:10258945:T:C	3.56258e-05	-1.1336e-10	-0.540559
10259216	chr11:10259216:G:C	5.83157e-05	-1.1336e-10	-0.0477573
10259250	chr11:10259250:T:C	4.47847e-05	-1.1336e-10	-0.311762
10259431	chr11:10259431:T:A	3.55477e-05	-1.1336e-10	-0.542752
10259599	chr11:10259599:C:T	2.1358e-05	-1.39931	0.34711
10259748	chr11:10259748:T:A	3.70946e-05	-1.1336e-10	-0.500157
10259836	chr11:10259836:G:GAC	4.3669e-05	-1.1336e-10	-0.33699
10259848	chr11:10259848:TAAC:T	4.38752e-05	-1.1336e-10	-0.33228
10260205	chr11:10260205:G:C	3.62831e-05	-1.1336e-10	-0.522276
10261007	chr11:10261007:A:G	2.15202e-05	-1.1336e-10	-1.04464
10261032	chr11:10261032:C:T	3.58089e-05	-1.1336e-10	-0.535431
10261478	chr11:10261478:C:T	3.68178e-05	-1.1336e-10	-0.507647
10261666	chr11:10261666:C:T	0.000653095	2.36809	-4.07163e-10
10261828	chr11:10261828:A:G	3.3995e-05	-1.1336e-10	-0.587415
10261996	chr11:10261996:C:T	3.06488e-05	-1.1336e-10	-0.691037
10262431	chr11:10262431:G:A	9.08822e-06	-0.845912	-1.06074
10262752	chr11:10262752:T:C	3.02512e-05	-0.422349	-0.281743
10263215	chr11:10263215:C:A	2.11427e-05	-1.06377	0.00143188
10263343	chr11:10263343:T:A	3.91527e-05	-1.1336e-10	-0.446159
10263552	chr11:10263552:C:G	1.76202e-05	-1.1336e-10	-1.24458
10263857	chr11:10263857:C:T	3.58481e-06	-1.42686	-1.41007
10263978	chr11:10263978:T:C	1.75727e-05	-1.1336e-10	-1.24728
10264054	chr11:10264054:A:G	3.52479e-05	-1.1336e-10	-0.551223
10264317	chr11:10264317:AC:A	3.07866e-05	-1.1336e-10	-0.686549
10265211	chr11:10265211:A:G	6.87385e-06	-0.982976	-1.20293
10265753	chr11:10265753:A:G	8.16253e-05	-1.1336e-10	0.288511
10265763	chr11:10265763:A:G	7.58985e-06	-0.935191	-1.15162
10265881	chr11:10265881:G:A	2.39762e-05	-1.1336e-10	-0.936565
10266263	chr11:10266263:G:A	3.85244e-06	-1.37319	-1.39173
10266322	chr11:10266322:G:A	2.12077e-05	-1.38979	0.330522
10266324	chr11:10266324:A:C	1.12886e-05	-0.293992	-1.39584
10266441	chr11:10266441:G:A	7.89015e-06	-0.895195	-1.15282
10266688	chr11:10266688:G:A	7.12779e-06	-0.945286	-1.20434
10266857	chr11:10266857:G:A	1.26894e-05	-1.57286	-4.07163e-10
10266957	chr11:10266957:A:G	1.18922e-05	-0.229814	-1.40793
10267483	chr11:10267483:G:A	7.05055e-06	-0.912827	-1.2477
10267583	chr11:10267583:C:A	9.52445e-06	-1.24405	-0.615718
10267720	chr11:10267720:C:A	3.79885e-05	-1.1336e-10	-0.476346
10268051	chr11:10268051:G:A	2.69169e-05	-1.1336e-10	-0.820873
10268054	chr11:10268054:G:A	3.56017e-05	-1.1336e-10	-0.541236
10268254	chr11:10268254:T:A	3.53444e-05	-1.1336e-10	-0.548488
10268356	chr11:10268356:C:T	3.31313e-05	-1.1336e-10	-0.613152
10268427	chr11:10268427:G:T	2.95372e-05	-1.1336e-10	-0.72798
10268458	chr11:10268458:A:T	3.49894e-05	-1.1336e-10	-0.558584
10268567	chr11:10268567:C:A	3.28271e-05	-1.1336e-10	-0.622375
10268601	chr11:10268601:C:G	4.12124e-05	-1.1336e-10	-0.394889
10268802	chr11:10268802:C:T	3.59918e-05	-1.1336e-10	-0.530336
10268824	chr11:10268824:G:C	1.21188e-05	-0.258367	-1.3605
10269041	chr11:10269041:A:G	3.54253e-05	-1.1336e-10	-0.546202
10269220	chr11:10269220:C:A	2.0673e-05	-1.1336e-10	-1.0848
10269376	chr11:10269376:C:T	6.93975e-06	-0.926264	-1.2501
10269432	chr11:10269432:G:A	3.87143e-05	-1.1336e-10	-0.457418
10269492	chr11:10269492:T:C	1.49414e-05	-1.1336e-10	-1.4095
10269765	chr11:10269765:TTATC:T	3.55273e-05	-1.1336e-10	-0.543328
10270165	chr11:10270165:G:GT	1.52616e-05	-1.1336e-10	-1.38829
10270420	chr11:10270420:AAC:A	1.50267e-05	-1.1336e-10	-1.4038
10270456	chr11:10270456:A:G	3.22472e-05	-0.384483	-0.255714
10270930	chr11:10270930:C:G	6.40102e-06	-1.03898	-1.21819
10271184	chr11:10271184:G:C	1.82943e-05	-1.1336e-10	-1.20704
10272525	chr11:10272525:T:C	1.3362e-05	-1.22291	-0.298299
10272690	chr11:10272690:G:C	1.25444e-05	-1.23988	-0.344475
10272791	chr11:10272791:C:T	1.23429e-05	-1.26721	-0.333338
10272846	chr11:10272846:A:G	1.26025e-05	-1.24123	-0.338499
10272939	chr11:10272939:A:G	2.40836e-05	0.321022	-1.25312
10273023	chr11:10273023:T:C	8.80887e-05	-1.1336e-10	0.364716
10273026	chr11:10273026:C:T	1.74711e-05	-1.11163	-0.141445
10273047	chr11:10273047:G:T	1.28755e-05	-1.24436	-0.313939
10273081	chr11:10273081:AT:A	3.6961e-05	-1.1336e-10	-0.503764
10273082	chr11:10273082:T:A	1.27254e-05	-1.57003	-4.07163e-10
10273225	chr11:10273225:G:A	6.69724e-06	-1.01459	-1.19734
10273293	chr11:10273293:C:G	7.10992e-06	-1.17863	-0.973509
10273556	chr11:10273556:T:C	7.19614e-06	-0.982517	-1.15757
10273920	chr11:10273920:T:C	1.25127e-05	-1.25807	-0.328812
10274230	chr11:10274230:C:T	1.76626e-05	-1.1336e-10	-1.24218
10274393	chr11:10274393:GGTTTT:G	3.06597e-05	-0.690681	-4.07163e-10
10274549	chr11:10274549:A:G	6.8377e-06	-0.994963	-1.19621
10274622	chr11:10274622:G:A	1.518e-05	-1.1336e-10	-1.39365
10274674	chr11:10274674:C:G	1.10883e-05	-0.294527	-1.41321
10274947	chr11:10274947:A:T	1.434e-05	-1.38175	-0.068827
10275106	chr11:10275106:C:T	3.81907e-06	-1.3618	-1.41182
10275289	chr11:10275289:G:C	1.03407e-05	-0.365778	-1.41177
10275670	chr11:10275670:AAC:A	1.7615e-05	-1.1336e-10	-1.24488
10276133	chr11:10276133:T:C	1.24785e-05	-0.165974	-1.42365
10276410	chr11:10276410:A:C	6.47947e-06	-1.0386	-1.20639
10276503	chr11:10276503:C:T	7.89452e-06	-0.919039	-1.12842
10276905	chr11:10276905:G:A	7.68388e-06	-0.920375	-1.15413
10277078	chr11:10277078:T:C	1.71518e-05	-1.27153	-4.07163e-10
10277162	chr11:10277162:G:A	0.000121336	-1.1336e-10	0.684935
10277200	chr11:10277200:G:A	1.52153e-05	-1.1336e-10	-1.39133
10277229	chr11:10277229:A:T	1.7817e-05	-1.1336e-10	-1.23348
10277774	chr11:10277774:T:C	2.40592e-05	-0.289814	-0.643297
10277917	chr11:10277917:G:A	1.39847e-05	-1.42127	-0.0543966
10278024	chr11:10278024:G:A	1.53166e-05	-1.1336e-10	-1.38469
10278590	chr11:10278590:G:A	2.77653e-05	-1.1336e-10	-0.789843
10279248	chr11:10279248:C:T	2.9759e-05	-0.406543	-0.313954
10279345	chr11:10279345:G:A	1.80951e-05	-0.87979	-0.338198
10279607	chr11:10279607:C:T	1.08483e-05	-0.334352	-1.39526
10279825	chr11:10279825:T:C	1.47269e-05	-1.1336e-10	-1.42395
10279827	chr11:10279827:G:T	8.27774e-06	-0.883366	-1.11669
10279877	chr11:10279877:C:T	3.24772e-05	-0.341305	-0.291786
10280018	chr11:10280018:C:T	3.3977e-05	-1.1336e-10	-0.587946
10280261	chr11:10280261:T:C	2.11934e-05	-1.05994	-4.07163e-10
10280317	chr11:10280317:G:T	3.88689e-05	-1.1336e-10	-0.453434
10280773	chr11:10280773:A:G	1.48851e-05	-1.1336e-10	-1.41327
10280843	chr11:10280843:G:C	3.68381e-05	-1.1336e-10	-0.507095
10280991	chr11:10280991:C:T	3.69554e-05	-1.1336e-10	-0.503918
10281327	chr11:10281327:C:T	3.62585e-05	-1.1336e-10	-0.522955
10281630	chr11:10281630:T:C	6.4504e-06	-1.35021	-0.89928
10281731	chr11:10281731:ACCCAGT:A	1.51374e-05	-1.1336e-10	-1.39646
10282178	chr11:10282178:A:G	1.50378e-05	-1.1336e-10	-1.40306
10282199	chr11:10282199:T:C	1.50532e-05	-1.1336e-10	-1.40204
10282498	chr11:10282498:C:T	1.45189e-05	-1.44511	0.00692858
10282701	chr11:10282701:A:G	1.505e-05	-1.1336e-10	-1.40225
10283348	chr11:10283348:G:GT	1.51553e-05	-1.1336e-10	-1.39528
10283458	chr11:10283458:C:T	6.3277e-06	-1.29921	-0.969481
10283548	chr11:10283548:A:T	7.30648e-06	-0.958288	-1.16658
10284223	chr11:10284223:A:G	3.46927e-05	-1.1336e-10	-0.5671
10284481	chr11:10284481:C:T	1.06643e-05	-1.23442	-0.512304
10284782	chr11:10284782:T:C	3.58658e-05	-1.1336e-10	-0.533843
10284898	chr11:10284898:C:G	1.71559e-05	-1.1336e-10	-1.27129
10285227	chr11:10285227:C:T	6.63395e-06	-1.0345	-1.18693
10285334	chr11:10285334:A:G	6.62841e-06	-1.01365	-1.20862
10285335	chr11:10285335:G:C	6.56937e-06	-1.03691	-1.1943
10285682	chr11:10285682:C:A	0.000107739	-1.1336e-10	0.566084
10285800	chr11:10285800:C:T	1.49934e-05	-1.1336e-10	-1.40602
10286054	chr11:10286054:C:T	1.85121e-05	-0.502434	-0.692767
10286283	chr11:10286283:C:T	1.85125e-05	-1.1336e-10	-1.19518
10286332	chr11:10286332:A:G	7.42939e-06	-0.906868	-1.20132
10286862	chr11:10286862:C:T	1.05593e-05	-1.3844	-0.372224
10287206	chr11:10287206:A:G	8.24397e-05	-1.1336e-10	0.298439
10287420	chr11:10287420:T:C	1.83726e-05	-1.1336e-10	-1.20277
10287432	chr11:10287432:T:C	6.38051e-06	-1.16102	-1.09936
10287444	chr11:10287444:G:T	1.2183e-05	-0.776423	-0.837165
10287452	chr11:10287452:T:C	3.95888e-05	-1.1336e-10	-0.435082
10287612	chr11:10287612:AATGT:A	1.80631e-05	0.105533	-1.32529
10287879	chr11:10287879:T:C	5.75195e-06	-1.11731	-1.24678
10287959	chr11:10287959:T:C	2.07652e-05	-1.1336e-10	-1.08035
10288041	chr11:10288041:C:T	3.60568e-05	-0.528533	-4.07163e-10
10288159	chr11:10288159:T:C	4.7008e-05	-1.1336e-10	-0.263311
10289258	chr11:10289258:T:A	5.24861e-06	-1.16491	-1.29075
10289513	chr11:10289513:A:C	1.59061e-05	-1.34693	-4.07163e-10
10289554	chr11:10289554:A:AG	3.75032e-05	-0.489202	-4.07163e-10
10289790	chr11:10289790:T:A	3.76564e-06	-1.42536	-1.36235
10289926	chr11:10289926:G:A	2.12946e-05	-0.591324	-0.463851
10290002	chr11:10290002:C:T	1.55951e-05	-1.1336e-10	-1.36667
10290242	chr11:10290242:T:C	2.12502e-05	-0.605697	-0.451564
10290276	chr11:10290276:T:C	1.75409e-05	-1.1336e-10	-1.24909
10290338	chr11:10290338:C:CA	2.9354e-05	-1.1336e-10	-0.7342
10290443	chr11:10290443:G:A	1.78384e-05	-1.1336e-10	-1.23228
10290756	chr11:10290756:T:C	5.50419e-05	-1.1336e-10	-0.105535
10291708	chr11:10291708:T:C	1.50186e-05	-1.1336e-10	-1.40434
10291801	chr11:10291801:A:G	1.64006e-05	-1.1336e-10	-1.31631
10291810	chr11:10291810:G:A	3.97125e-05	-1.1336e-10	-0.431963
10292447	chr11:10292447:C:T	2.01521e-05	-1.1336e-10	-1.11032
10293236	chr11:10293236:G:T	6.47245e-05	-1.1336e-10	0.0565109
10295152	chr11:10295152:C:T	3.0857e-05	-1.1336e-10	-0.684266
10295169	chr11:10295169:T:C	1.353e-05	-1.32543	-0.183284
10296179	chr11:10296179:G:T	1.50508e-05	-1.1336e-10	-1.4022
10296450	chr11:10296450:T:TA	5.0845e-05	-1.1336e-10	-0.184846
10296596	chr11:10296596:T:C	1.71553e-05	-1.37646	0.105139
10296599	chr11:10296599:T:C	2.50769e-05	-0.559268	-0.332414
10296740	chr11:10296740:T:G	3.30966e-05	-0.266012	-0.348185
10297776	chr11:10297776:C:T	1.26568e-05	-1.30716	-0.268277
10298615	chr11:10298615:G:A	1.15751e-05	-1.32645	-0.338314
10298926	chr11:10298926:A:T	2.67367e-05	-1.1336e-10	-0.827592
10299061	chr11:10299061:A:G	2.07651e-05	-0.13302	-0.947335
10299251	chr11:10299251:T:C	1.64494e-05	-1.1336e-10	-1.31334
10299285	chr11:10299285:T:C	5.99789e-06	-0.976011	-1.34621
10299378	chr11:10299378:G:A	8.2989e-05	-1.1336e-10	0.305079
10299588	chr11:10299588:T:C	2.60564e-05	-1.1336e-10	-0.853366
10299762	chr11:10299762:C:G	5.37882e-06	-1.56664	-0.864522
10299801	chr11:10299801:A:G	5.57188e-06	-1.06784	-1.32805
10300235	chr11:10300235:G:A	0.000149526	-1.1336e-10	0.893843
10300516	chr11:10300516:T:A	6.49914e-05	-1.1336e-10	0.0606261
10300895	chr11:10300895:T:C	1.21611e-05	-1.31348	-0.301907
10301024	chr11:10301024:A:G	3.16297e-05	-1.1336e-10	-0.659532
10301173	chr11:10301173:A:G	0.000396797	-0.372434	2.24223
10301197	chr11:10301197:A:G	8.38049e-06	-0.874651	-1.11307
10301931	chr11:10301931:A:G	2.28704e-05	-0.605627	-0.378157
10302281	chr11:10302281:C:T	3.11385e-05	-0.436212	-0.23897
10302312	chr11:10302312:A:C	1.18778e-05	-1.33997	-0.29899
10302324	chr11:10302324:C:T	1.17521e-05	-1.35061	-0.29899
10302514	chr11:10302514:A:G	6.10596e-06	-0.997119	-1.30724
10302644	chr11:10302644:T:C	3.63908e-05	-0.101238	-0.418074
10303111	chr11:10303111:T:C	3.09712e-06	-1.57493	-1.40823
10303229	chr11:10303229:G:C	2.74103e-05	-1.1336e-10	-0.802711
10303258	chr11:10303258:G:C	2.97786e-05	-1.1336e-10	-0.719838
10304144	chr11:10304144:G:T	1.68551e-05	-1.1336e-10	-1.28897
10304584	chr11:10304584:C:T	1.6811e-05	-1.1336e-10	-1.2916
10304974	chr11:10304974:G:A	2.05117e-05	-1.09263	-4.07163e-10
10305294	chr11:10305294:A:C	4.30829e-05	-1.1336e-10	-0.350501
10306000	chr11:10306000:C:G	0.000133471	-1.1336e-10	0.780257
10306173	chr11:10306173:C:G	3.81918e-05	-1.1336e-10	-0.471007
10306337	chr11:10306337:C:G	1.79458e-05	-1.1336e-10	-1.22627
10307200	chr11:10307200:T:TC	5.85053e-06	-0.989049	-1.35805
10307220	chr11:10307220:A:G	0.000132418	-1.1336e-10	0.772335
10307335	chr11:10307335:T:C	3.0854e-05	-1.1336e-10	-0.684364
10307697	chr11:10307697:T:C	1.73222e-05	-1.26164	-4.07163e-10
10308138	chr11:10308138:C:T	2.91361e-05	-1.1336e-10	-0.741652
10308189	chr11:10308189:T:C	5.58072e-05	-1.1336e-10	-0.0917249
10308278	chr11:10308278:CT:C	2.79918e-05	-1.1336e-10	-0.781718
10308498	chr11:10308498:A:G	4.15571e-06	-1.387	-1.30214
10308701	chr11:10308701:A:G	1.54934e-05	-1.37322	-4.07163e-10
10308747	chr11:10308747:C:A	3.75988e-05	-1.1336e-10	-0.486655
10308902	chr11:10308902:T:TA	4.07749e-06	-1.39904	-1.30911
10308908	chr11:10308908:A:G	0.000101835	-1.42925	1.93898
10309764	chr11:10309764:G:A	6.442e-05	1.2126	-1.16081
10310023	chr11:10310023:C:T	3.84269e-06	-1.56911	-1.19835
10310051	chr11:10310051:C:T	1.47546e-05	-1.1336e-10	-1.42208
10310117	chr11:10310117:A:C	6.6131e-05	-0.416701	0.494709
10310706	chr11:10310706:TC:T	7.52031e-05	-1.1336e-10	0.206563
10310742	chr11:10310742:G:T	1.0056e-05	-1.42098	-0.384481
10311455	chr11:10311455:C:T	2.12741e-05	-1.1336e-10	-1.05614
10311836	chr11:10311836:A:G	3.97675e-06	-1.48584	-1.24732
10311847	chr11:10311847:G:A	3.10383e-05	-1.1336e-10	-0.678407
10312302	chr11:10312302:T:C	4.32071e-06	-1.24703	-1.40318
10312963	chr11:10312963:C:T	1.60036e-05	-1.34081	-4.07163e-10
10313321	chr11:10313321:T:C	2.95231e-05	-1.1336e-10	-0.728455
10313587	chr11:10313587:G:T	3.68586e-06	-1.47809	-1.33104
10314054	chr11:10314054:T:G	1.15478e-05	-1.3715	-0.295636
10314115	chr11:10314115:G:A	1.10967e-05	-1.39668	-0.310305
10314153	chr11:10314153:T:G	5.04403e-06	-1.07127	-1.42416
10315112	chr11:10315112:T:G	3.78574e-05	-1.1336e-10	-0.479801
10315337	chr11:10315337:G:A	8.61623e-06	-0.644026	-1.31595
10315471	chr11:10315471:G:A	6.8179e-06	-0.770243	-1.42383
10315631	chr11:10315631:G:A	3.72382e-05	-0.496293	-4.07163e-10
10315695	chr11:10315695:G:C	7.12056e-06	-0.809956	-1.34069
10315851	chr11:10315851:A:G	4.41246e-06	-1.20513	-1.42407
10316060	chr11:10316060:T:G	3.51884e-05	-1.1336e-10	-0.552911
10316080	chr11:10316080:G:T	1.72806e-05	-1.26405	-4.07163e-10
10316093	chr11:10316093:T:C	4.86591e-06	-1.10738	-1.42399
10316933	chr11:10316933:C:T	1.26983e-05	-1.57216	-4.07163e-10
10317217	chr11:10317217:A:T	4.59799e-06	-1.33861	-1.2494
10317587	chr11:10317587:G:A	2.51471e-05	-0.566677	-0.322208
10317852	chr11:10317852:T:C	2.86424e-05	-1.1336e-10	-0.758739
10318221	chr11:10318221:A:G	1.35545e-05	-0.593182	-0.913728
10318289	chr11:10318289:T:C	2.71286e-05	-1.1336e-10	-0.813042
10318520	chr11:10318520:C:T	2.98952e-05	-1.1336e-10	-0.715929
10318532	chr11:10318532:G:A	1.43645e-05	-1.44887	-4.07163e-10
10318876	chr11:10318876:C:T	1.95245e-05	-0.682456	-0.459501
10319395	chr11:10319395:T:C	5.18169e-05	-1.1336e-10	-0.165913
10320458	chr11:10320458:A:G	4.18564e-05	-1.1336e-10	-0.379384
10320979	chr11:10320979:A:G	0.000116097	-1.1336e-10	0.640799
10321615	chr11:10321615:G:A	6.11006e-06	-1.42903	-0.874666
10321894	chr11:10321894:G:C	2.2476e-05	-1.1336e-10	-1.00118
10321976	chr11:10321976:T:G	4.18967e-05	-1.1336e-10	-0.37842
10322434	chr11:10322434:C:T	1.09611e-05	-1.27284	-0.446435
10322910	chr11:10322910:A:G	1.68915e-05	-1.1336e-10	-1.28682
10323241	chr11:10323241:G:A	3.50108e-06	-1.47708	-1.38348
10323363	chr11:10323363:T:G	4.07889e-05	-1.1336e-10	-0.405218
10323436	chr11:10323436:A:G	7.41131e-05	-1.1336e-10	0.191964
10324987	chr11:10324987:C:T	3.18108e-05	-1.1336e-10	-0.653823
10325331	chr11:10325331:G:T	1.17778e-05	-0.580113	-1.0673
10325447	chr11:10325447:T:G	8.23096e-06	-1.43843	-0.567298
10325583	chr11:10325583:G:A	3.05538e-06	-1.57453	-1.42219
10326023	chr11:10326023:G:A	7.12822e-05	-1.1336e-10	0.153018
10326106	chr11:10326106:GA:G	1.20615e-05	-1.39155	-0.232057
10327168	chr11:10327168:T:C	6.57789e-06	-1.43187	-0.798046
10329084	chr11:10329084:A:G	8.23897e-06	-0.589618	-1.41514
10329540	chr11:10329540:A:C	1.88211e-05	-1.1336e-10	-1.17865
10329798	chr11:10329798:A:G	1.01402e-05	-1.3975	-0.399622
10329875	chr11:10329875:TG:T	1.12679e-05	-1.40388	-0.287795
10330628	chr11:10330628:C:G	4.99468e-06	-1.0812	-1.42405
10330748	chr11:10330748:A:G	5.65099e-06	-1.07261	-1.30919
10330813	chr11:10330813:G:T	5.8936e-06	-1.45722	-0.882541
10331208	chr11:10331208:G:T	5.91204e-05	-1.1336e-10	-0.0340522
10332170	chr11:10332170:G:A	4.17946e-06	-1.29217	-1.39127
10332183	chr11:10332183:G:A	1.2394e-05	-0.845838	-0.750582
10332198	chr11:10332198:A:G	1.2234e-05	-0.843597	-0.76581
10332461	chr11:10332461:T:C	7.32033e-06	-1.47969	-0.643279
10332602	chr11:10332602:C:T	5.52898e-06	-1.04099	-1.36263
10332653	chr11:10332653:T:G	5.35086e-06	-1.0901	-1.34627
10332896	chr11:10332896:G:A	1.50139e-05	-1.1336e-10	-1.40465
10333363	chr11:10333363:G:A	5.73727e-06	-0.959711	-1.40693
10333460	chr11:10333460:T:A	1.80694e-05	-1.1336e-10	-1.21941
10333598	chr11:10333598:A:G	4.42551e-05	-1.1336e-10	-0.323658
10333634	chr11:10333634:G:A	3.92707e-06	-1.47968	-1.26606
10334041	chr11:10334041:C:T	6.63193e-06	-0.866417	-1.35532
10335481	chr11:10335481:A:G	3.41017e-06	-1.47021	-1.41666
10335807	chr11:10335807:G:A	5.81361e-06	-1.22402	-1.1294
10336025	chr11:10336025:C:T	5.09533e-06	-1.10333	-1.38198
10336356	chr11:10336356:G:A	1.07666e-05	-0.322564	-1.41462
10336592	chr11:10336592:A:T	5.28204e-06	-1.06526	-1.38406
10336598	chr11:10336598:A:G	5.16495e-06	-1.08351	-1.38823
10336619	chr11:10336619:G:A	5.1994e-06	-1.07446	-1.39063
10336912	chr11:10336912:C:T	5.12489e-06	-1.08513	-1.39438
10336993	chr11:10336993:G:A	1.06685e-05	-0.348495	-1.39784
10337119	chr11:10337119:T:G	1.57614e-05	-1.1336e-10	-1.35606
10337241	chr11:10337241:G:A	6.21301e-06	-0.875222	-1.41176
10337303	chr11:10337303:G:A	1.85707e-05	-1.1336e-10	-1.19205
10337367	chr11:10337367:C:T	4.16371e-05	-1.1336e-10	-0.384636
10337501	chr11:10337501:A:G	1.39071e-05	-1.48123	-4.07163e-10
10337712	chr11:10337712:GGAGA:G	3.92896e-06	-1.33213	-1.41313
10337794	chr11:10337794:T:C	7.13454e-06	-0.873739	-1.27494
10337868	chr11:10337868:A:T	6.12441e-06	-0.98246	-1.31889
10337955	chr11:10337955:G:A	0.000109912	1.9809	-1.39485
10338614	chr11:10338614:A:G	3.17574e-06	-1.53568	-1.42241
10339387	chr11:10339387:A:T	1.09031e-05	-0.300424	-1.42416
10339397	chr11:10339397:A:G	1.49024e-05	-1.1336e-10	-1.41211
10339753	chr11:10339753:G:T	1.86004e-05	-0.559629	-0.630818
10339904	chr11:10339904:T:C	7.55533e-06	-0.947923	-1.14345
10339962	chr11:10339962:A:G	5.10037e-06	-1.08756	-1.39676
10340296	chr11:10340296:A:G	1.58337e-05	-1.1336e-10	-1.35149
10340344	chr11:10340344:G:A	1.13806e-05	-0.325547	-1.35617
10340423	chr11:10340423:A:G	5.71881e-06	-1.00933	-1.36054
10340850	chr11:10340850:T:G	1.23015e-05	-0.374857	-1.22905
10340903	chr11:10340903:A:G	9.97174e-06	-0.394401	-1.41947
10341458	chr11:10341458:C:A	4.12094e-05	-1.1336e-10	-0.394963
10341610	chr11:10341610:A:G	9.14174e-06	-0.775651	-1.12513
10341680	chr11:10341680:G:A	1.33929e-05	-1.22241	-0.296497
10341687	chr11:10341687:T:G	1.19495e-05	-1.15355	-0.479393
10341704	chr11:10341704:T:C	1.10622e-05	-1.18018	-0.529909
10341724	chr11:10341724:G:C	5.13124e-06	-1.11573	-1.36256
10342807	chr11:10342807:G:A	1.60959e-05	-1.1336e-10	-1.33506
10343416	chr11:10343416:G:A	5.10101e-06	-1.1149	-1.36929
10343446	chr11:10343446:G:A	5.30177e-06	-1.03604	-1.40955
10343480	chr11:10343480:T:A	3.96658e-05	-1.1336e-10	-0.43314
10343497	chr11:10343497:A:T	1.40317e-05	-0.473451	-0.998858
10343547	chr11:10343547:A:G	1.02887e-05	-1.06378	-0.7188
10343580	chr11:10343580:C:T	0.000520416	2.141	-4.07163e-10
10343695	chr11:10343695:T:G	1.25091e-05	-1.04402	-0.543151
10343925	chr11:10343925:G:T	5.36391e-06	-1.01563	-1.41831
10343969	chr11:10343969:A:G	1.26761e-05	-1.57391	-4.07163e-10
10344101	chr11:10344101:T:C	4.42624e-05	-1.1336e-10	-0.323493
10344768	chr11:10344768:T:C	4.38015e-06	-1.57491	-1.06164
10344915	chr11:10344915:A:G	8.80985e-06	-1.12776	-0.810001
10344975	chr11:10344975:G:A	9.91407e-06	-1.12248	-0.697192
10345056	chr11:10345056:A:G	9.41447e-06	-0.717609	-1.15377
10345099	chr11:10345099:T:C	3.89172e-05	-1.1336e-10	-0.452193
10345326	chr11:10345326:AAAAC:A	1.38301e-05	-0.511613	-0.975168
10345504	chr11:10345504:A:G	1.74843e-05	-1.1336e-10	-1.25232
10345522	chr11:10345522:G:T	6.83984e-06	-1.39087	-0.799998
10345726	chr11:10345726:A:G	5.34121e-06	-1.11065	-1.32753
10345729	chr11:10345729:A:G	1.47837e-05	-1.1336e-10	-1.4201
10345812	chr11:10345812:T:C	8.27956e-05	-1.1336e-10	0.302747
10345820	chr11:10345820:T:C	1.0771e-05	-1.03382	-0.702948
10346177	chr11:10346177:T:A	1.48174e-05	-1.1336e-10	-1.41783
10346197	chr11:10346197:C:G	1.49133e-05	-1.1336e-10	-1.41138
10346447	chr11:10346447:A:G	1.9763e-05	-1.1336e-10	-1.12982
10346583	chr11:10346583:T:C	2.62806e-05	-1.1336e-10	-0.844797
10346889	chr11:10346889:T:C	3.44018e-05	-1.1336e-10	-0.57552
10347276	chr11:10347276:T:C	3.58383e-06	-1.54998	-1.28722
10347413	chr11:10347413:T:C	1.7267e-05	-1.26483	-4.07163e-10
10347429	chr11:10347429:A:G	9.90313e-06	-0.626544	-1.19423
10347436	chr11:10347436:C:G	1.06053e-05	-0.597595	-1.15468
10347649	chr11:10347649:TG:T	9.35257e-06	-0.480455	-1.39752
10347684	chr11:10347684:T:C	1.93557e-05	-1.1336e-10	-1.15064
10347699	chr11:10347699:C:A	1.26533e-05	-1.57571	-4.07163e-10
10347793	chr11:10347793:C:A	1.42473e-05	-0.0467235	-1.41034
10348077	chr11:10348077:C:G	2.83095e-05	-0.770429	-4.07163e-10
10348081	chr11:10348081:C:CT	7.51942e-06	-0.745056	-1.35108
10348085	chr11:10348085:G:C	7.57814e-06	-0.736879	-1.35148
10348253	chr11:10348253:A:G	4.46455e-05	-1.1336e-10	-0.314876
10348387	chr11:10348387:A:G	7.73044e-06	-0.664426	-1.40404
10348546	chr11:10348546:T:A	5.33117e-06	-1.53628	-0.903782
10348572	chr11:10348572:C:T	4.57885e-05	-0.289596	-4.07163e-10
10349087	chr11:10349087:T:C	4.93569e-06	-1.09963	-1.41751
10349128	chr11:10349128:A:T	5.27255e-06	-1.06315	-1.38796
10349562	chr11:10349562:C:T	1.26973e-05	-0.582761	-0.989482
10349871	chr11:10349871:T:C	1.56403e-05	-1.1336e-10	-1.36378
10350067	chr11:10350067:G:A	1.11665e-05	-1.15528	-0.545427
10350130	chr11:10350130:A:G	7.11046e-06	-1.18521	-0.966854
10350807	chr11:10350807:G:A	3.33623e-05	-1.1336e-10	-0.606202
10351169	chr11:10351169:A:G	1.51552e-05	-1.1336e-10	-1.39529
10351226	chr11:10351226:CAT:C	1.5193e-05	-1.1336e-10	-1.3928
10351648	chr11:10351648:G:A	1.46224e-05	-1.43108	-4.07163e-10
10351697	chr11:10351697:G:A	1.49274e-05	-1.1336e-10	-1.41043
10351769	chr11:10351769:G:T	1.47301e-05	-1.1336e-10	-1.42373
10351892	chr11:10351892:G:A	1.48678e-05	-1.1336e-10	-1.41443
10352145	chr11:10352145:G:T	1.51287e-05	-1.1336e-10	-1.39704
10352247	chr11:10352247:T:C	1.47906e-05	-1.1336e-10	-1.41964
10352949	chr11:10352949:A:G	1.47335e-05	-1.1336e-10	-1.42351
10353029	chr11:10353029:A:T	1.41286e-05	-0.0596005	-1.40582
10353110	chr11:10353110:C:T	1.57262e-05	-1.1336e-10	-1.3583
10353165	chr11:10353165:T:C	3.22709e-06	-1.51979	-1.42225
10353288	chr11:10353288:G:GTC	3.09641e-05	0.361885	-1.04269
10353306	chr11:10353306:T:C	1.56072e-05	-1.1336e-10	-1.3659
10353488	chr11:10353488:A:G	1.4836e-05	-1.1336e-10	-1.41657
10353808	chr11:10353808:A:C	3.97356e-06	-1.46391	-1.27005
10353855	chr11:10353855:CTTG:C	1.51393e-05	-1.1336e-10	-1.39633
10353904	chr11:10353904:G:A	1.53025e-05	-1.07816	-0.307454
10353989	chr11:10353989:T:C	6.31823e-05	0.33553	-0.303134
10354183	chr11:10354183:C:G	2.3314e-05	-1.1336e-10	-0.964575
10354233	chr11:10354233:G:A	1.9872e-05	-1.1336e-10	-1.12432
10354304	chr11:10354304:A:G	1.86888e-05	-1.1336e-10	-1.1857
10354352	chr11:10354352:C:T	6.54407e-05	-0.482395	0.549912
10354361	chr11:10354361:C:G	1.50259e-05	-1.1336e-10	-1.40385
10354873	chr11:10354873:G:A	1.62717e-05	-1.55973	0.235531
10355203	chr11:10355203:G:A	1.75502e-05	-1.24856	-4.07163e-10
10355597	chr11:10355597:A:G	1.38925e-05	-1.48228	-4.07163e-10
10355628	chr11:10355628:A:T	5.93318e-06	-0.912338	-1.42073
10355711	chr11:10355711:T:G	6.29682e-06	-0.858741	-1.41484
10355740	chr11:10355740:A:G	5.7196e-06	-0.951314	-1.41842
10355887	chr11:10355887:T:C	6.318e-06	-0.91652	-1.35371
10355951	chr11:10355951:A:G	5.73897e-06	-0.94764	-1.41871
10356352	chr11:10356352:C:A	5.33971e-06	-1.02084	-1.41761
10356762	chr11:10356762:A:G	6.8699e-06	-0.77072	-1.41576
10356787	chr11:10356787:T:G	7.23619e-06	-0.719572	-1.41496
10356851	chr11:10356851:G:A	1.50091e-05	-1.1336e-10	-1.40497
10356854	chr11:10356854:A:G	8.56075e-05	-1.1336e-10	0.336145
10356884	chr11:10356884:G:A	2.18874e-05	-1.1336e-10	-1.02772
10357214	chr11:10357214:TG:T	4.6883e-06	-1.29312	-1.27544
10357266	chr11:10357266:C:T	7.17587e-06	-0.736298	-1.40661
10357293	chr11:10357293:A:G	7.33537e-06	-0.710438	-1.41048
10357333	chr11:10357333:G:A	2.46676e-05	-1.1336e-10	-0.908138
10357549	chr11:10357549:A:C	7.3876e-06	-0.779049	-1.33478
10357906	chr11:10357906:T:C	7.91249e-05	0.257399	-4.07163e-10
10358223	chr11:10358223:T:C	3.24579e-05	-0.966638	0.332953
10358259	chr11:10358259:A:G	7.26737e-06	-0.716883	-1.41335
10358405	chr11:10358405:T:A	7.58124e-06	-0.674213	-1.41374
10358514	chr11:10358514:A:G	1.36002e-05	-1.50354	-4.07163e-10
10358676	chr11:10358676:G:A	1.60673e-05	0.0278758	-1.36472
10358841	chr11:10358841:C:T	1.38785e-05	-0.847723	-0.635562
10358973	chr11:10358973:G:A	1.47263e-05	-1.1336e-10	-1.42399
10359156	chr11:10359156:T:G	7.99584e-06	-0.619237	-1.41547
10359228	chr11:10359228:A:G	7.6236e-06	-0.667861	-1.41452
10359281	chr11:10359281:C:A	4.73821e-06	-1.25901	-1.29896
10359311	chr11:10359311:G:A	7.70877e-06	-0.660267	-1.411
10359844	chr11:10359844:ATAACTT:A	7.6233e-06	-0.661164	-1.42126
10360144	chr11:10360144:C:A	2.60789e-05	-1.1336e-10	-0.852504
10360212	chr11:10360212:G:T	1.47263e-05	-1.1336e-10	-1.42399
10360219	chr11:10360219:A:T	4.74857e-06	-1.26702	-1.28876
10360637	chr11:10360637:T:C	7.6725e-06	-0.86916	-1.20683
10360735	chr11:10360735:A:G	7.16537e-06	-0.726159	-1.41821
10360746	chr11:10360746:A:G	1.57549e-05	-1.1336e-10	-1.35647
10361377	chr11:10361377:G:T	7.38488e-06	-0.696696	-1.4175
10361499	chr11:10361499:T:A	7.19703e-06	-0.733822	-1.40614
10361593	chr11:10361593:G:A	7.47409e-06	-0.686171	-1.41602
10361619	chr11:10361619:A:G	1.74115e-05	-1.1336e-10	-1.2565
10361622	chr11:10361622:G:A	1.47424e-05	-1.1336e-10	-1.4229
10361694	chr11:10361694:A:C	6.75107e-06	-0.780982	-1.42294
10361698	chr11:10361698:A:C	8.10028e-06	-0.597568	-1.42416
10361775	chr11:10361775:AGT:A	4.60747e-06	-1.26707	-1.31888
10361835	chr11:10361835:G:A	7.27581e-06	-0.714723	-1.41435
10361880	chr11:10361880:C:T	7.4137e-06	-0.705383	-1.40492
10361889	chr11:10361889:G:A	4.07842e-06	-1.38124	-1.32668
10361995	chr11:10361995:A:G	1.73022e-05	-0.858732	-0.404065
10362202	chr11:10362202:TA:T	7.62577e-06	-0.677452	-1.40464
10362397	chr11:10362397:G:A	6.99981e-05	0.13484	-4.07163e-10
10362756	chr11:10362756:G:A	4.10708e-06	-1.57495	-1.12596
10362893	chr11:10362893:T:C	1.47245e-05	-1.1336e-10	-1.42412
10363036	chr11:10363036:T:C	1.76691e-05	0.0875262	-1.32934
10363219	chr11:10363219:C:A	1.52248e-05	-1.1336e-10	-1.3907
10363242	chr11:10363242:T:G	6.79472e-06	-0.773446	-1.42404
10363325	chr11:10363325:A:G	7.69493e-06	-0.661298	-1.41177
10363364	chr11:10363364:A:G	6.30177e-06	-0.861226	-1.41157
10363421	chr11:10363421:G:A	1.28983e-05	-0.13253	-1.424
10363830	chr11:10363830:A:G	5.52259e-06	-1.00076	-1.40402
10363872	chr11:10363872:A:G	1.53458e-05	-1.38279	-4.07163e-10
10363925	chr11:10363925:T:G	1.75576e-05	-1.1336e-10	-1.24814
10364536	chr11:10364536:T:A	5.92639e-06	-0.921522	-1.41269
10364599	chr11:10364599:C:T	1.58619e-05	-1.1336e-10	-1.34971
10364927	chr11:10364927:C:T	2.46835e-05	-1.1336e-10	-0.907494
10364929	chr11:10364929:T:C	2.03924e-05	-1.1336e-10	-1.09847
10365236	chr11:10365236:C:T	2.05566e-05	-1.1336e-10	-1.09045
10365404	chr11:10365404:C:A	0.000100483	-1.1336e-10	0.496362
10365908	chr11:10365908:A:G	1.74999e-05	-1.1336e-10	-1.25143
10366136	chr11:10366136:G:C	1.72666e-05	-1.1336e-10	-1.26486
10366286	chr11:10366286:T:C	4.40146e-06	-1.34034	-1.29135
10366865	chr11:10366865:G:A	1.71991e-05	-1.1336e-10	-1.26877
10366952	chr11:10366952:T:C	1.47254e-05	-1.1336e-10	-1.42406
10367235	chr11:10367235:A:G	2.08487e-05	0.0462966	-1.12263
10367462	chr11:10367462:T:G	2.7832e-05	-1.1336e-10	-0.787443
10367566	chr11:10367566:C:T	5.14747e-05	-1.1336e-10	-0.172537
10367901	chr11:10367901:G:C	1.32352e-05	-0.254415	-1.27634
10368089	chr11:10368089:G:A	2.29824e-05	-1.1336e-10	-0.978898
10368346	chr11:10368346:T:C	1.50739e-05	-1.1336e-10	-1.40066
10368691	chr11:10368691:A:G	1.50052e-05	-1.1336e-10	-1.40523
10368799	chr11:10368799:G:C	1.44322e-05	-0.237854	-1.20631
10368954	chr11:10368954:G:T	4.57482e-06	-1.19035	-1.40271
10369230	chr11:10369230:G:T	1.55782e-05	-1.1336e-10	-1.36776
10369251	chr11:10369251:T:G	4.11963e-05	-1.1336e-10	-0.395281
10369451	chr11:10369451:A:G	1.84704e-05	0.034803	-1.23226
10369471	chr11:10369471:C:A	4.15693e-05	-1.1336e-10	-0.386267
10369497	chr11:10369497:C:A	3.93521e-05	0.804125	-1.24521
10369500	chr11:10369500:G:A	1.56265e-05	-1.1336e-10	-1.36466
10369698	chr11:10369698:G:A	2.08633e-05	-1.1336e-10	-1.07564
10369944	chr11:10369944:G:A	1.50408e-05	-1.1336e-10	-1.40286
10370014	chr11:10370014:C:T	0.000201264	1.19099	-4.07163e-10
10370130	chr11:10370130:A:T	1.43774e-05	-1.44797	-4.07163e-10
10370147	chr11:10370147:A:T	1.89795e-05	-1.1336e-10	-1.17027
10370333	chr11:10370333:C:T	1.43502e-05	-0.252389	-1.19748
10370825	chr11:10370825:C:G	4.05903e-06	-1.41705	-1.29564
10370890	chr11:10370890:C:T	4.7941e-06	-1.36991	-1.17633
10371043	chr11:10371043:C:G	3.65873e-06	-1.53257	-1.28394
10371694	chr11:10371694:C:T	2.18822e-05	-1.1336e-10	-1.02795
10371857	chr11:10371857:G:A	1.81056e-05	-1.1336e-10	-1.21741
10371900	chr11:10371900:C:T	4.34912e-06	-1.55571	-1.08795
10371921	chr11:10371921:G:A	3.23541e-06	-1.56807	-1.37141
10372244	chr11:10372244:T:C	1.28094e-05	-1.56345	-4.07163e-10
10372326	chr11:10372326:A:G	8.2619e-06	-0.806091	-1.19588
10373342	chr11:10373342:T:C	1.95384e-05	-1.1336e-10	-1.14125
10373413	chr11:10373413:G:A	3.27519e-06	-1.57556	-1.35169
10373659	chr11:10373659:G:A	3.30379e-05	-1.1336e-10	-0.615975
10373688	chr11:10373688:T:C	1.81379e-05	-1.21562	-4.07163e-10
10373898	chr11:10373898:TTTTTTA:T	5.52946e-06	-1.5071	-0.896436
10373914	chr11:10373914:T:G	1.62173e-05	-1.1336e-10	-1.32755
10374050	chr11:10374050:A:G	1.3112e-05	-1.5401	-4.07163e-10
10374186	chr11:10374186:A:G	1.61474e-05	-1.1336e-10	-1.33187
10374247	chr11:10374247:T:C	1.30266e-05	-1.54663	-4.07163e-10
10374331	chr11:10374331:T:G	2.4105e-05	-1.1336e-10	-0.931208
10374590	chr11:10374590:T:C	1.33806e-05	-1.51982	-4.07163e-10
10374715	chr11:10374715:C:G	3.94967e-05	-1.1336e-10	-0.437413
10374744	chr11:10374744:C:T	3.97338e-05	-1.1336e-10	-0.431427
10374796	chr11:10374796:T:C	3.97724e-05	-1.1336e-10	-0.430454
10375044	chr11:10375044:A:G	1.39088e-05	-1.48111	-4.07163e-10
10375293	chr11:10375293:A:G	1.31976e-05	-1.5336	-4.07163e-10
10375793	chr11:10375793:C:T	3.55762e-06	-1.49947	-1.34507
10375906	chr11:10375906:C:T	1.50882e-05	-1.1336e-10	-1.39971
10376348	chr11:10376348:G:A	1.28703e-05	-1.55871	-4.07163e-10
10376390	chr11:10376390:C:T	1.48486e-05	-1.1336e-10	-1.41572
10376646	chr11:10376646:A:G	4.57239e-06	-1.43755	-1.15604
10376704	chr11:10376704:C:T	1.55167e-05	-1.1336e-10	-1.37171
10376726	chr11:10376726:C:T	4.68864e-06	-1.47811	-1.09037
10376759	chr11:10376759:G:A	4.48907e-06	-1.46131	-1.15068
10376971	chr11:10376971:C:A	4.1203e-06	-1.48673	-1.21097
10377038	chr11:10377038:A:T	4.26486e-06	-1.46041	-1.20281
10377418	chr11:10377418:G:A	3.55378e-06	-1.43424	-1.41137
10377542	chr11:10377542:C:A	1.76756e-05	-1.1336e-10	-1.24144
10377574	chr11:10377574:C:T	4.52926e-06	-1.51556	-1.08751
10377621	chr11:10377621:G:A	3.68522e-06	-1.40462	-1.40468
10377829	chr11:10377829:G:A	4.32847e-06	-1.45349	-1.19492
10377933	chr11:10377933:A:G	6.18842e-06	-1.56598	-0.724968
10378172	chr11:10378172:T:C	3.07742e-05	-1.1336e-10	-0.686952
10378867	chr11:10378867:C:T	3.43418e-06	-1.50453	-1.37532
10379400	chr11:10379400:C:T	1.29233e-05	-1.55459	-4.07163e-10
10379692	chr11:10379692:A:G	1.51563e-05	-1.1336e-10	-1.39521
10380231	chr11:10380231:C:CT	1.44003e-05	-1.25052	-0.195863
10380310	chr11:10380310:T:G	3.75954e-06	-1.49335	-1.29598
10380431	chr11:10380431:A:G	1.51559e-05	-1.1336e-10	-1.39524
10381057	chr11:10381057:G:T	1.88716e-05	-1.1336e-10	-1.17597
10381147	chr11:10381147:C:A	3.38847e-06	-1.47446	-1.41879
10381179	chr11:10381179:G:A	3.86386e-06	-1.33797	-1.42399
10381258	chr11:10381258:C:A	1.80342e-05	-1.1336e-10	-1.22136
10381445	chr11:10381445:T:C	1.71027e-05	-1.1336e-10	-1.27439
10381598	chr11:10381598:C:T	1.58207e-05	-1.1336e-10	-1.35231
10381992	chr11:10381992:T:G	3.77671e-06	-1.49393	-1.29085
10382030	chr11:10382030:A:G	3.7998e-06	-1.49604	-1.28263
10382178	chr11:10382178:A:C	3.78603e-06	-1.5009	-1.28141
10382210	chr11:10382210:G:A	1.4978e-05	-1.1336e-10	-1.40705
10382708	chr11:10382708:C:CTGAG	3.91936e-06	-1.49156	-1.25614
10382835	chr11:10382835:T:C	3.44368e-06	-1.45634	-1.42075
10382851	chr11:10382851:C:T	1.2671e-05	-1.57431	-4.07163e-10
10382938	chr11:10382938:C:G	1.54531e-05	-1.1336e-10	-1.37582
10383144	chr11:10383144:A:G	1.86114e-05	-1.1336e-10	-1.18986
10383190	chr11:10383190:G:C	1.51731e-05	-1.1336e-10	-1.39411
10383211	chr11:10383211:CA:C	3.8322e-06	-1.47006	-1.30013
10383374	chr11:10383374:A:C	1.47364e-05	-1.1336e-10	-1.42331
10383724	chr11:10383724:G:A	3.54463e-05	-1.1336e-10	-0.54561
10384088	chr11:10384088:T:G	1.64642e-05	-1.1336e-10	-1.31244
10384146	chr11:10384146:C:T	3.52156e-06	-1.46863	-1.38609
10384203	chr11:10384203:G:A	1.31187e-05	-1.53959	-4.07163e-10
10384225	chr11:10384225:G:C	1.32732e-05	-1.52788	-4.07163e-10
10384733	chr11:10384733:C:T	4.49806e-06	-1.39386	-1.21612
10384738	chr11:10384738:A:G	4.0762e-05	-1.1336e-10	-0.405877
10384901	chr11:10384901:G:A	4.49395e-06	-1.41251	-1.19838
10384908	chr11:10384908:G:A	4.69451e-06	-1.37452	-1.19271
10384917	chr11:10384917:T:C	4.65977e-06	-1.38611	-1.18855
10384972	chr11:10384972:A:G	4.62134e-06	-1.38498	-1.19797
10385023	chr11:10385023:A:G	4.28682e-06	-1.39014	-1.26794
10385031	chr11:10385031:C:T	1.39713e-05	-1.47662	-4.07163e-10
10385101	chr11:10385101:A:T	1.34717e-05	-0.0889805	-1.42405
10385150	chr11:10385150:T:A	4.6423e-06	-1.38829	-1.19013
10385153	chr11:10385153:A:G	4.60746e-06	-1.3976	-1.18836
10385378	chr11:10385378:C:T	4.5053e-06	-1.40553	-1.20284
10385408	chr11:10385408:A:G	1.72174e-05	-1.1336e-10	-1.26771
10385535	chr11:10385535:C:G	4.5935e-06	-1.38321	-1.20578
10385794	chr11:10385794:A:G	1.76455e-05	-1.1336e-10	-1.24315
10386109	chr11:10386109:G:T	4.70481e-06	-1.47178	-1.09327
10386188	chr11:10386188:T:C	1.83913e-05	-1.1336e-10	-1.20175
10386408	chr11:10386408:T:C	5.33167e-06	-1.35841	-1.08155
10386460	chr11:10386460:A:T	4.76683e-06	-1.37264	-1.17931
10386569	chr11:10386569:C:G	4.35874e-06	-1.41642	-1.22502
10386743	chr11:10386743:T:C	1.70606e-05	-1.1336e-10	-1.27686
10386756	chr11:10386756:G:A	4.56129e-06	-1.40282	-1.19321
10386843	chr11:10386843:A:G	3.52004e-05	-1.1336e-10	-0.552572
10387494	chr11:10387494:C:T	4.79396e-06	-1.41965	-1.12663
10387569	chr11:10387569:T:C	1.49832e-05	-1.1336e-10	-1.4067
10387835	chr11:10387835:G:C	5.12207e-06	-1.466	-1.01407
10387972	chr11:10387972:A:G	2.58152e-05	-1.1336e-10	-0.862665
10388330	chr11:10388330:G:A	1.63062e-05	-1.1336e-10	-1.32209
10388606	chr11:10388606:C:T	1.47242e-05	-1.1336e-10	-1.42413
10388625	chr11:10388625:G:A	1.5302e-05	-1.1336e-10	-1.38564
10388714	chr11:10388714:G:T	3.91947e-06	-1.46554	-1.28213
10388718	chr11:10388718:C:T	1.60406e-05	-1.1336e-10	-1.3385
10388769	chr11:10388769:G:A	4.75811e-06	-1.14446	-1.40932
10388902	chr11:10388902:C:T	1.8179e-05	-1.1336e-10	-1.21336
10389224	chr11:10389224:C:T	6.18642e-05	-1.1336e-10	0.0113129
10389245	chr11:10389245:C:T	0.000246011	-1.1336e-10	1.39175
10389401	chr11:10389401:C:T	3.48029e-05	-1.1336e-10	-0.563927
10389456	chr11:10389456:G:A	3.44634e-05	-1.1336e-10	-0.57373
10389501	chr11:10389501:G:T	0.000127211	-1.1336e-10	0.732216
10389516	chr11:10389516:T:C	3.18465e-05	-1.1336e-10	-0.652701
10389537	chr11:10389537:G:A	3.47195e-05	-1.1336e-10	-0.566327
10389598	chr11:10389598:C:T	3.50399e-05	-1.1336e-10	-0.55714
10389671	chr11:10389671:A:G	1.15746e-05	-1.19393	-0.470886
10390345	chr11:10390345:A:T	3.05568e-05	-1.1336e-10	-0.694041
10391200	chr11:10391200:T:C	3.18197e-05	-1.1336e-10	-0.653544
10392250	chr11:10392250:A:G	3.95571e-05	-1.1336e-10	-0.435883
10392327	chr11:10392327:C:T	2.47779e-05	-1.1336e-10	-0.903677
10392375	chr11:10392375:G:C	1.65416e-05	-1.30775	-4.07163e-10
10392907	chr11:10392907:G:A	7.19466e-06	-1.54344	-0.596845
10393155	chr11:10393155:G:A	2.1554e-05	-1.1336e-10	-1.04307
10393249	chr11:10393249:A:G	1.27981e-05	-1.56433	-4.07163e-10
10393597	chr11:10393597:A:G	7.32893e-05	-1.1336e-10	0.180786
10393679	chr11:10393679:A:G	3.19968e-05	-1.1336e-10	-0.647992
10393754	chr11:10393754:A:G	2.00117e-05	-1.1336e-10	-1.11731
10394053	chr11:10394053:G:T	0.000144764	-1.1336e-10	0.861473
10394349	chr11:10394349:C:T	1.4731e-05	-1.1336e-10	-1.42367
10394413	chr11:10394413:G:C	0.00024092	-1.1336e-10	1.37084
10394473	chr11:10394473:C:T	1.17788e-05	-0.246424	-1.4009
10395127	chr11:10395127:A:G	2.40319e-05	-1.1336e-10	-0.934246
10395233	chr11:10395233:G:A	1.35431e-05	-0.168686	-1.33907
10395238	chr11:10395238:C:T	1.7283e-05	-1.26391	-4.07163e-10
10395441	chr11:10395441:C:T	1.38032e-05	-0.0679714	-1.42076
10395533	chr11:10395533:T:C	1.98106e-05	0.171241	-1.29865
10395663	chr11:10395663:T:G	6.06092e-06	-1.29895	-1.01282
10395680	chr11:10395680:G:A	1.92569e-05	-1.1336e-10	-1.15576
10396102	chr11:10396102:G:A	1.50905e-05	-1.1336e-10	-1.39956
10396105	chr11:10396105:T:C	2.35933e-05	-1.1336e-10	-0.952667
10396150	chr11:10396150:G:C	2.36515e-05	-1.1336e-10	-0.950202
10396231	chr11:10396231:A:G	2.03461e-05	-1.1336e-10	-1.10074
10396418	chr11:10396418:G:C	3.69929e-06	-1.39098	-1.4145
10396891	chr11:10396891:G:A	2.36166e-05	-1.1336e-10	-0.951677
10397250	chr11:10397250:A:T	5.81456e-05	0.331647	-0.382325
10397341	chr11:10397341:C:G	1.48765e-05	-1.1336e-10	-1.41385
10397354	chr11:10397354:T:G	1.74612e-05	-1.25365	-4.07163e-10
10397467	chr11:10397467:A:G	1.6465e-05	-1.31239	-4.07163e-10
10397917	chr11:10397917:A:G	1.70426e-05	-1.1336e-10	-1.27791
10398039	chr11:10398039:G:A	4.87445e-05	0.424434	-0.65147
10398266	chr11:10398266:G:A	1.74687e-05	-1.1336e-10	-1.25322
10398309	chr11:10398309:A:G	1.65107e-05	-1.30962	-4.07163e-10
10398374	chr11:10398374:T:C	1.74404e-05	-1.1336e-10	-1.25484
10398445	chr11:10398445:T:C	1.51939e-05	-1.1336e-10	-1.39274
10398634	chr11:10398634:G:C	5.56829e-05	-1.1336e-10	-0.0939551
10398684	chr11:10398684:CAGGCTCTCGTCCTTCTGTGACCTCGAGAGCAG:C	1.47638e-05	-1.1336e-10	-1.42145
10398708	chr11:10398708:C:T	1.4846e-05	-1.1336e-10	-1.41589
10398929	chr11:10398929:G:C	2.04903e-05	-1.1336e-10	-1.09367
10398984	chr11:10398984:T:C	1.54301e-05	-1.1336e-10	-1.37731
10399002	chr11:10399002:G:A	1.54466e-05	-1.1336e-10	-1.37624
10399521	chr11:10399521:C:T	2.03362e-05	-1.1336e-10	-1.10123
10399615	chr11:10399615:A:G	1.48413e-05	-1.1336e-10	-1.41622
10399750	chr11:10399750:T:C	6.07995e-06	-1.10791	-1.20072
10399789	chr11:10399789:G:C	3.40523e-06	-1.46571	-1.42261
10399922	chr11:10399922:CAT:C	1.66148e-05	-1.30333	-4.07163e-10
10399973	chr11:10399973:G:A	6.87159e-06	-0.90544	-1.28079
10400203	chr11:10400203:CT:C	4.21879e-06	-1.28579	-1.38829
10400207	chr11:10400207:T:C	1.62864e-05	-1.3233	-4.07163e-10
10400264	chr11:10400264:A:G	6.72756e-06	-0.926545	-1.28087
10400457	chr11:10400457:G:A	1.54756e-05	-1.1336e-10	-1.37436
10400665	chr11:10400665:A:G	4.22996e-06	-1.31137	-1.36006
10400797	chr11:10400797:T:A	2.35101e-05	-1.1336e-10	-0.956197
10400888	chr11:10400888:C:G	1.50002e-05	-1.1336e-10	-1.40557
10400974	chr11:10400974:C:T	1.57267e-05	-1.1336e-10	-1.35827
10401316	chr11:10401316:C:CT	3.83737e-06	-1.36579	-1.40305
10401382	chr11:10401382:C:A	4.18429e-06	-1.34131	-1.34098
10401889	chr11:10401889:T:G	1.66359e-05	0.0903457	-1.39241
10402560	chr11:10402560:T:A	3.93795e-06	-1.51187	-1.2311
10402604	chr11:10402604:T:C	1.49638e-05	-1.1336e-10	-1.408
10402750	chr11:10402750:A:G	1.5328e-05	-1.1336e-10	-1.38394
10402753	chr11:10402753:G:A	1.47852e-05	-1.1336e-10	-1.42
10402788	chr11:10402788:A:G	1.49673e-05	-1.1336e-10	-1.40776
10402962	chr11:10402962:T:C	4.34551e-05	0.267551	-0.609451
10403053	chr11:10403053:A:G	1.60353e-05	-1.33883	-4.07163e-10
10403062	chr11:10403062:G:A	7.18182e-06	-0.772407	-1.36967
10403089	chr11:10403089:G:A	4.79814e-06	-1.23394	-1.31146
10403187	chr11:10403187:G:A	1.56436e-05	-1.36357	-4.07163e-10
10403420	chr11:10403420:C:T	8.10315e-05	-1.1336e-10	0.28121
10403764	chr11:10403764:CAAT:C	5.48413e-05	-1.1336e-10	-0.109185
10403870	chr11:10403870:A:G	4.53828e-06	-1.26822	-1.33286
10403963	chr11:10403963:C:T	4.63617e-06	-1.26707	-1.31267
10404106	chr11:10404106:A:T	4.71321e-06	-1.25564	-1.30762
10404153	chr11:10404153:G:A	1.47298e-05	-1.1336e-10	-1.42376
10404179	chr11:10404179:G:A	1.87955e-05	-1.1336e-10	-1.18001
10404248	chr11:10404248:T:C	3.42307e-06	-1.53059	-1.3525
10404362	chr11:10404362:AATAG:A	2.33807e-05	-1.1336e-10	-0.961719
10404452	chr11:10404452:A:T	1.47238e-05	-1.1336e-10	-1.42416
10404582	chr11:10404582:A:G	3.6827e-05	0.176594	-0.683993
10404614	chr11:10404614:C:G	7.01877e-06	-1.18956	-0.975484
10404779	chr11:10404779:A:G	4.79668e-06	-1.23577	-1.30994
10405026	chr11:10405026:TG:T	1.51129e-05	-1.39808	-4.07163e-10
10405031	chr11:10405031:G:A	4.92985e-06	-1.21746	-1.30086
10405405	chr11:10405405:A:G	3.64921e-06	-1.49578	-1.32334
10405630	chr11:10405630:T:C	6.60418e-06	-0.965666	-1.26026
10405810	chr11:10405810:T:C	3.27393e-06	-1.55549	-1.37214
10406460	chr11:10406460:T:A	2.11512e-05	0.293573	-1.3555
10406721	chr11:10406721:A:G	5.12214e-05	-1.1336e-10	-0.177471
10406726	chr11:10406726:C:T	1.54013e-05	-1.1336e-10	-1.37918
10406910	chr11:10406910:A:G	4.62606e-06	-1.57036	-1.01157
10407312	chr11:10407312:C:G	5.05042e-06	-1.52504	-0.969119
10407537	chr11:10407537:A:T	6.20259e-06	-0.874054	-1.41461
10407622	chr11:10407622:C:T	4.48957e-06	-1.49751	-1.11436
10407799	chr11:10407799:G:A	4.37034e-06	-1.50989	-1.12889
10408047	chr11:10408047:C:T	1.3379e-05	-1.51994	-4.07163e-10
10408050	chr11:10408050:G:C	1.47299e-05	-1.1336e-10	-1.42375
10408071	chr11:10408071:T:C	4.89882e-06	-1.50785	-1.01678
10408244	chr11:10408244:A:T	2.3497e-05	-1.1336e-10	-0.956756
10408313	chr11:10408313:T:C	4.72329e-06	-1.39239	-1.16874
10408434	chr11:10408434:G:A	2.88913e-05	-1.1336e-10	-0.750087
10408451	chr11:10408451:C:T	5.68105e-06	-1.48214	-0.894354
10408557	chr11:10408557:A:G	5.60173e-06	-1.50394	-0.886615
10409090	chr11:10409090:A:G	3.31685e-06	-1.49269	-1.42193
10409094	chr11:10409094:A:C	3.28713e-06	-1.5017	-1.42191
10409168	chr11:10409168:C:G	1.90532e-05	-1.16639	-4.07163e-10
10409286	chr11:10409286:G:A	3.57039e-06	-1.50018	-1.34078
10409339	chr11:10409339:T:G	6.83885e-06	-0.784696	-1.40631
10409352	chr11:10409352:G:A	7.5174e-06	-0.830462	-1.26595
10409394	chr11:10409394:G:A	3.05238e-06	-1.57448	-1.42323
10409444	chr11:10409444:A:G	7.23104e-06	-0.72119	-1.41406
10409876	chr11:10409876:T:C	2.09168e-05	-1.1336e-10	-1.07308
10410287	chr11:10410287:C:T	3.48791e-06	-1.46618	-1.39815
10410355	chr11:10410355:G:T	1.48994e-05	-1.1336e-10	-1.41231
10410653	chr11:10410653:C:T	1.4397e-05	-1.44661	-4.07163e-10
10410683	chr11:10410683:CAT:C	8.12644e-06	-0.872697	-1.14581
10410788	chr11:10410788:G:A	6.03169e-06	-0.896485	-1.42012
10410822	chr11:10410822:G:A	1.69332e-05	-1.1336e-10	-1.28435
10410823	chr11:10410823:A:C	3.29444e-06	-1.5749	-1.34649
10411241	chr11:10411241:G:A	4.71643e-06	-1.14991	-1.41267
10411355	chr11:10411355:G:A	4.69781e-06	-1.15356	-1.41297
10411435	chr11:10411435:A:G	5.03971e-06	-1.09597	-1.40031
10411465	chr11:10411465:T:C	5.00025e-06	-1.11558	-1.38856
10411536	chr11:10411536:T:C	4.79218e-06	-1.149	-1.39764
10411707	chr11:10411707:CT:C	3.42224e-06	-1.54312	-1.34021
10411793	chr11:10411793:A:G	4.95678e-06	-1.1249	-1.38797
10411822	chr11:10411822:T:C	5.06122e-05	-1.1336e-10	-0.189435
10411879	chr11:10411879:A:G	5.05623e-06	-1.11252	-1.38049
10412248	chr11:10412248:C:T	1.17226e-05	-0.545713	-1.1064
10412341	chr11:10412341:C:T	1.29862e-05	-0.909619	-0.640122
10412406	chr11:10412406:T:G	6.13205e-06	-1.08684	-1.21326
10412419	chr11:10412419:C:T	6.34088e-06	-1.11504	-1.15157
10412445	chr11:10412445:T:G	4.92573e-06	-1.13249	-1.38666
10412446	chr11:10412446:C:T	6.37356e-06	-1.103	-1.15847
10412531	chr11:10412531:G:C	3.40941e-06	-1.57544	-1.31165
10412605	chr11:10412605:C:T	6.12821e-06	-0.988838	-1.31189
10412689	chr11:10412689:G:GC	1.03586e-05	-0.558554	-1.21725
10412789	chr11:10412789:G:A	5.65979e-06	-1.12662	-1.25362
10412813	chr11:10412813:C:G	5.45907e-06	-1.15405	-1.2623
10412862	chr11:10412862:T:A	3.63673e-06	-1.56322	-1.25932
10412899	chr11:10412899:T:TTTTG	4.49516e-06	-1.38064	-1.22999
10413114	chr11:10413114:GACTGCAGCCACAATCTTGATGCTT:G	1.47312e-05	-1.1336e-10	-1.42366
10413263	chr11:10413263:C:A	3.76637e-05	-1.1336e-10	-0.484931
10413271	chr11:10413271:C:T	4.77263e-06	-1.12759	-1.42314
10413389	chr11:10413389:T:C	1.06361e-05	-0.525718	-1.22366
10413418	chr11:10413418:G:A	8.37526e-06	-0.57194	-1.41641
10413543	chr11:10413543:C:T	3.38617e-06	-1.4944	-1.39952
10413989	chr11:10413989:G:A	1.31462e-05	-1.5375	-4.07163e-10
10414150	chr11:10414150:G:A	1.30806e-05	-1.5425	-4.07163e-10
10414438	chr11:10414438:A:C	1.21339e-05	-0.585827	-1.0318
10414489	chr11:10414489:C:T	1.47593e-05	-1.1336e-10	-1.42176
10414752	chr11:10414752:T:C	1.50659e-05	-1.1336e-10	-1.40119
10414894	chr11:10414894:A:G	8.60599e-06	-0.621261	-1.33991
10414899	chr11:10414899:C:T	1.90502e-05	-1.1336e-10	-1.16655
10415169	chr11:10415169:T:C	3.52654e-06	-1.4341	-1.41921
10415349	chr11:10415349:T:C	6.54864e-06	-0.849335	-1.38504
10415549	chr11:10415549:T:C	2.03014e-05	-1.16287	0.0599256
10415792	chr11:10415792:A:G	6.01229e-06	-0.923162	-1.39666
10416336	chr11:10416336:C:G	8.03857e-06	-0.798577	-1.2308
10416613	chr11:10416613:G:A	6.43902e-06	-0.894341	-1.35691
10416659	chr11:10416659:T:C	1.84243e-05	-1.1336e-10	-1.19996
10416806	chr11:10416806:A:G	8.39837e-06	-0.577556	-1.40803
10416994	chr11:10416994:C:T	7.4425e-06	-0.77002	-1.3364
10417456	chr11:10417456:A:C	1.94993e-05	-1.1336e-10	-1.14325
10417945	chr11:10417945:G:A	2.87942e-05	-1.1336e-10	-0.753456
10418044	chr11:10418044:A:G	3.28007e-06	-1.50165	-1.42411
10418164	chr11:10418164:C:A	5.76201e-06	-1.56697	-0.795372
10418548	chr11:10418548:T:A	1.5793e-05	-1.1336e-10	-1.35406
10418797	chr11:10418797:A:G	3.2478e-06	-1.56188	-1.37377
10418889	chr11:10418889:T:C	3.17479e-05	-0.655802	-4.07163e-10
10419044	chr11:10419044:A:G	1.47329e-05	-1.1336e-10	-1.42354
10419057	chr11:10419057:A:T	0.000108445	-1.1336e-10	0.572619
10419121	chr11:10419121:A:G	4.9291e-06	-1.09602	-1.42246
10419250	chr11:10419250:A:G	1.64274e-05	-1.1336e-10	-1.31468
10420163	chr11:10420163:A:G	1.48824e-05	-1.41345	-4.07163e-10
10420768	chr11:10420768:G:A	6.8853e-06	-0.921296	-1.26294
10420945	chr11:10420945:C:T	2.16267e-05	-1.0397	-4.07163e-10
10421092	chr11:10421092:C:T	1.72993e-05	-1.1336e-10	-1.26296
10421133	chr11:10421133:A:G	1.57641e-05	-1.1336e-10	-1.35589
10421179	chr11:10421179:C:T	1.48002e-05	-1.1336e-10	-1.41899
10422054	chr11:10422054:G:A	4.70258e-06	-1.14356	-1.42196
10422375	chr11:10422375:T:C	1.40776e-05	-1.46904	-4.07163e-10
10422381	chr11:10422381:G:A	9.11209e-05	-1.1336e-10	0.398558
10422471	chr11:10422471:G:A	5.06532e-05	-1.1336e-10	-0.188627
10422696	chr11:10422696:C:G	3.1311e-06	-1.54811	-1.42414
10422743	chr11:10422743:A:G	3.89013e-06	-1.55992	-1.19527
10422816	chr11:10422816:C:T	8.96045e-06	-0.663553	-1.25726
10423047	chr11:10423047:C:G	1.60482e-05	-1.1336e-10	-1.33803
10423209	chr11:10423209:G:A	3.18784e-06	-1.53031	-1.42398
10423332	chr11:10423332:G:T	8.29475e-06	-0.728759	-1.26925
10423553	chr11:10423553:T:C	7.14429e-06	-0.845712	-1.3016
10423630	chr11:10423630:T:G	1.53132e-05	-1.1336e-10	-1.38491
10423743	chr11:10423743:T:C	1.87575e-05	-1.1336e-10	-1.18203
10423947	chr11:10423947:G:T	1.64409e-05	-1.1336e-10	-1.31386
10424107	chr11:10424107:T:A	6.43446e-06	-1.24656	-1.0054
10424673	chr11:10424673:C:A	6.04882e-05	-1.1336e-10	-0.0111805
10424702	chr11:10424702:T:G	5.95485e-06	-0.905281	-1.42414
10424817	chr11:10424817:C:A	1.4991e-05	-1.40618	-4.07163e-10
10424869	chr11:10424869:C:T	1.37052e-05	-1.49586	-4.07163e-10
10424870	chr11:10424870:G:A	4.5652e-06	-1.26075	-1.33441
10425131	chr11:10425131:C:T	3.96361e-06	-1.53372	-1.20275
10425478	chr11:10425478:A:T	7.68154e-06	-0.754367	-1.32044
10425731	chr11:10425731:C:T	8.44072e-06	-0.780162	-1.2004
10426210	chr11:10426210:G:A	1.49388e-05	-1.1336e-10	-1.40967
10426313	chr11:10426313:C:T	7.55466e-05	-1.1336e-10	0.211122
10426370	chr11:10426370:T:C	3.47731e-06	-1.56536	-1.30201
10426373	chr11:10426373:C:T	1.86171e-05	-1.1336e-10	-1.18955
10426414	chr11:10426414:G:A	1.58821e-05	-1.1336e-10	-1.34843
10426423	chr11:10426423:C:T	6.29706e-05	-1.1336e-10	0.0290387
10426649	chr11:10426649:G:A	1.47263e-05	-1.1336e-10	-1.42399
10426856	chr11:10426856:C:T	3.91378e-06	-1.4568	-1.29232
10426922	chr11:10426922:C:T	1.72052e-05	-1.1336e-10	-1.26842
10426951	chr11:10426951:C:T	2.08341e-05	-1.1336e-10	-1.07704
10427033	chr11:10427033:C:T	1.47954e-05	-1.1336e-10	-1.41931
10427181	chr11:10427181:G:A	1.49052e-05	-1.1336e-10	-1.41192
10427624	chr11:10427624:GT:G	1.99874e-05	-1.1336e-10	-1.11853
10428123	chr11:10428123:A:T	6.67934e-06	-0.816117	-1.39849
10428340	chr11:10428340:T:A	6.23428e-06	-1.3626	-0.920962
10428504	chr11:10428504:T:C	1.62475e-05	-1.1336e-10	-1.32569
10428613	chr11:10428613:T:A	1.47711e-05	-1.1336e-10	-1.42096
10429061	chr11:10429061:CA:C	5.48729e-06	-0.991322	-1.41987
10429156	chr11:10429156:T:A	5.64045e-06	-0.962856	-1.42081
10429223	chr11:10429223:A:T	1.79162e-05	-1.1336e-10	-1.22793
10429294	chr11:10429294:G:C	1.71594e-05	-1.1336e-10	-1.27108
10429316	chr11:10429316:A:G	6.26708e-05	-1.1336e-10	0.0242666
10429543	chr11:10429543:T:C	2.19595e-05	-1.1336e-10	-1.02443
10430184	chr11:10430184:C:G	3.24794e-06	-1.51544	-1.42017
10430572	chr11:10430572:G:T	4.21776e-06	-1.55814	-1.11618
10431058	chr11:10431058:G:A	6.67738e-05	-1.1336e-10	0.0876816
10431161	chr11:10431161:A:G	3.17395e-06	-1.53767	-1.42098
10431434	chr11:10431434:T:C	3.32749e-06	-1.53006	-1.38135
10431479	chr11:10431479:A:G	4.12536e-05	-1.1336e-10	-0.39389
10432173	chr11:10432173:G:A	1.16028e-05	-0.247138	-1.41524
10432227	chr11:10432227:G:A	1.65554e-05	-1.1336e-10	-1.30691
10432767	chr11:10432767:C:T	3.22543e-06	-1.52587	-1.41669
10433523	chr11:10433523:C:T	1.29458e-05	-0.553551	-0.999309
10433528	chr11:10433528:A:C	1.53299e-05	-1.38382	-4.07163e-10
10433659	chr11:10433659:C:T	1.35125e-05	-0.518345	-0.99167
10433935	chr11:10433935:A:T	3.18216e-06	-1.53796	-1.41811
10433962	chr11:10433962:G:T	1.31955e-05	-0.488713	-1.04504
10434307	chr11:10434307:T:C	5.19751e-06	-1.56508	-0.900366
10434732	chr11:10434732:C:T	1.38144e-05	-0.542955	-0.944966
10435048	chr11:10435048:G:T	2.19352e-05	-1.1336e-10	-1.02554
10435135	chr11:10435135:TG:T	6.86611e-05	-1.1336e-10	0.115555
10435650	chr11:10435650:A:G	5.40321e-06	-1.20799	-1.21865
10435697	chr11:10435697:A:G	1.47437e-05	-1.1336e-10	-1.42281
10435730	chr11:10435730:A:G	7.21787e-05	-1.1336e-10	0.165516
10436044	chr11:10436044:T:C	3.96982e-06	-1.50391	-1.231
10436551	chr11:10436551:C:T	3.20962e-06	-1.53174	-1.41573
10436965	chr11:10436965:T:C	4.44716e-05	-1.1336e-10	-0.318778
10437049	chr11:10437049:T:C	4.04283e-06	-1.31632	-1.40036
10437435	chr11:10437435:T:C	5.42412e-05	-1.1336e-10	-0.120188
10438482	chr11:10438482:A:G	4.34427e-05	-1.1336e-10	-0.342185
10438751	chr11:10438751:G:T	2.16785e-05	-1.1336e-10	-1.03731
10438781	chr11:10438781:A:G	3.4965e-05	-1.1336e-10	-0.559281
10439049	chr11:10439049:C:G	1.98138e-05	-1.1336e-10	-1.12725
10439850	chr11:10439850:G:A	3.50157e-06	-1.48021	-1.38021
10440376	chr11:10440376:T:C	2.11598e-05	-1.1336e-10	-1.06153
10440962	chr11:10440962:C:T	2.11148e-05	-1.1336e-10	-1.06365
10441561	chr11:10441561:T:C	5.08045e-06	-1.5614	-0.926828
10441702	chr11:10441702:A:G	3.69552e-06	-1.3872	-1.4193
10442021	chr11:10442021:A:T	3.95614e-06	-1.3146	-1.42376
10442517	chr11:10442517:G:A	1.56521e-05	-1.1336e-10	-1.36302
10442675	chr11:10442675:T:C	2.12085e-05	-1.1336e-10	-1.05922
10442773	chr11:10442773:G:A	5.04741e-06	-1.07281	-1.42195
10442860	chr11:10442860:C:T	1.55171e-05	-1.1336e-10	-1.37169
10443035	chr11:10443035:C:T	2.59853e-05	-0.856098	-4.07163e-10
10443112	chr11:10443112:T:C	3.33045e-06	-1.53685	-1.37367
10443248	chr11:10443248:T:C	2.2391e-05	-1.1336e-10	-1.00497
10443365	chr11:10443365:G:T	7.81179e-06	-1.08279	-0.975209
10443465	chr11:10443465:C:G	1.5395e-05	-1.1336e-10	-1.37958
10443665	chr11:10443665:C:T	2.35658e-05	-1.1336e-10	-0.953833
10444011	chr11:10444011:G:A	1.40552e-05	-1.47064	-4.07163e-10
10444700	chr11:10444700:A:G	1.64642e-05	-1.1336e-10	-1.31244
10444768	chr11:10444768:A:G	1.9582e-05	-1.1336e-10	-1.13902
10444906	chr11:10444906:GC:G	3.13519e-06	-1.57028	-1.40066
10444927	chr11:10444927:T:C	8.53712e-06	-1.2174	-0.751803
10444971	chr11:10444971:T:C	5.56392e-06	-1.10872	-1.28861
10445078	chr11:10445078:C:T	1.98464e-05	-1.12561	-4.07163e-10
10445240	chr11:10445240:A:G	1.87673e-05	-1.1336e-10	-1.18151
10445836	chr11:10445836:C:T	4.28498e-06	-1.30288	-1.35564
10446056	chr11:10446056:G:A	1.52546e-05	-1.38875	-4.07163e-10
10446060	chr11:10446060:G:T	5.68141e-06	-1.27774	-1.09869
10446074	chr11:10446074:G:C	3.56892e-06	-1.44827	-1.39309
10446076	chr11:10446076:G:T	1.6649e-05	-1.1336e-10	-1.30128
10446254	chr11:10446254:C:A	2.33887e-05	-1.1336e-10	-0.961375
10446444	chr11:10446444:G:A	2.94428e-05	-1.1336e-10	-0.731179
10446453	chr11:10446453:A:T	1.5286e-05	-1.1336e-10	-1.38669
10446719	chr11:10446719:G:T	1.62394e-05	-1.1336e-10	-1.32619
10446964	chr11:10446964:G:A	1.51608e-05	-1.1336e-10	-1.39492
10447054	chr11:10447054:T:G	1.82817e-05	-1.1336e-10	-1.20773
10447124	chr11:10447124:A:G	3.82773e-06	-1.53076	-1.2406
10447162	chr11:10447162:A:G	2.04696e-05	-1.09469	-4.07163e-10
10447215	chr11:10447215:G:T	1.66213e-05	-1.1336e-10	-1.30295
10447359	chr11:10447359:A:G	3.47538e-06	-1.55533	-1.3126
10447412	chr11:10447412:A:G	0.000121633	-1.1336e-10	0.687381
10447682	chr11:10447682:G:A	3.23997e-05	-1.1336e-10	-0.635479
10447755	chr11:10447755:G:A	1.66626e-05	-1.1336e-10	-1.30046
10447907	chr11:10447907:A:C	3.57873e-06	-1.50723	-1.33139
10447968	chr11:10447968:T:C	1.62265e-05	-1.1336e-10	-1.32698
10448728	chr11:10448728:G:A	5.0194e-06	-1.24582	-1.2545
10448893	chr11:10448893:G:C	4.31809e-06	-1.54506	-1.10576
10449131	chr11:10449131:G:A	2.75627e-05	-1.1336e-10	-0.797166
10449197	chr11:10449197:G:A	7.09982e-06	-1.01638	-1.13718
10449305	chr11:10449305:A:G	3.32912e-06	-1.56404	-1.34688
10449340	chr11:10449340:A:G	1.69838e-05	-0.583974	-0.697394
10449652	chr11:10449652:C:A	9.55397e-06	-0.806264	-1.05041
10449671	chr11:10449671:C:T	3.28847e-06	-1.56415	-1.35905
10449985	chr11:10449985:C:T	2.06468e-05	-1.08607	-4.07163e-10
10450133	chr11:10450133:G:A	3.14081e-06	-1.56123	-1.40792
10450384	chr11:10450384:G:A	5.81974e-06	-1.09588	-1.25649
10450517	chr11:10450517:C:T	3.41163e-06	-1.47421	-1.41222
10450692	chr11:10450692:A:G	7.79158e-06	-1.03564	-1.02494
10450945	chr11:10450945:GC:G	6.52409e-06	-0.826053	-1.41207
10451623	chr11:10451623:G:A	8.99906e-06	-0.646757	-1.26975
10451746	chr11:10451746:T:G	0.000371575	-1.1336e-10	1.80412
10451846	chr11:10451846:G:A	1.51694e-05	-1.39435	-4.07163e-10
10452361	chr11:10452361:CT:C	1.73738e-05	-1.1336e-10	-1.25866
10452463	chr11:10452463:G:A	4.27833e-06	-1.57573	-1.08433
10452620	chr11:10452620:C:T	1.52628e-05	-1.38821	-4.07163e-10
10453063	chr11:10453063:C:T	0.000259623	-1.1336e-10	1.4456
10453161	chr11:10453161:G:C	4.64911e-06	-1.57563	-1.00132
10453264	chr11:10453264:T:C	1.71014e-05	-1.1336e-10	-1.27447
10453649	chr11:10453649:T:C	7.61815e-06	-0.684996	-1.3981
10453823	chr11:10453823:G:A	9.11375e-06	-0.682743	-1.2211
10453920	chr11:10453920:G:A	8.90572e-06	-0.718483	-1.20845
10453999	chr11:10453999:C:T	3.732e-05	-1.1336e-10	-0.4941
10454214	chr11:10454214:G:A	9.4004e-06	-0.643783	-1.22909
10454309	chr11:10454309:G:A	6.8293e-06	-1.21231	-0.980095
10454315	chr11:10454315:A:G	1.52058e-05	-1.1336e-10	-1.39195
10454420	chr11:10454420:A:G	1.00469e-05	-0.637807	-1.16855
10454979	chr11:10454979:GC:G	8.29152e-06	-0.735547	-1.26285
10455142	chr11:10455142:A:G	9.64868e-06	-0.824255	-1.02255
10455151	chr11:10455151:C:T	1.13677e-05	-0.845696	-0.837155
10455351	chr11:10455351:T:C	5.19313e-06	-1.34282	-1.12347
10455366	chr11:10455366:G:T	5.47911e-05	-0.837722	0.727622
10455372	chr11:10455372:T:G	5.53537e-06	-0.978325	-1.42414
10455493	chr11:10455493:G:C	1.70418e-05	-1.1336e-10	-1.27796
10455580	chr11:10455580:C:T	9.69827e-06	-1.39674	-0.44494
10456392	chr11:10456392:G:T	0.000145781	-1.1336e-10	0.868477
10456681	chr11:10456681:C:T	5.04816e-06	-1.52365	-0.970956
10457045	chr11:10457045:A:G	0.000209131	-1.1336e-10	1.22933
10457241	chr11:10457241:T:C	4.44962e-06	-1.21631	-1.4045
10457698	chr11:10457698:C:A	2.47331e-05	-0.392288	-0.513199
10457756	chr11:10457756:A:G	1.57155e-05	-0.552136	-0.806845
10457788	chr11:10457788:G:A	4.47059e-05	-0.313524	-4.07163e-10
10458002	chr11:10458002:G:A	1.86371e-05	-1.1336e-10	-1.18847
10458175	chr11:10458175:A:T	1.58672e-05	-1.1336e-10	-1.34937
10458317	chr11:10458317:G:A	3.9256e-05	-1.1336e-10	-0.443525
10458777	chr11:10458777:G:A	0.000215287	-1.1336e-10	1.25835
10458880	chr11:10458880:A:G	4.14038e-05	-0.390255	-4.07163e-10
10458919	chr11:10458919:C:T	3.41001e-06	-1.46399	-1.42292
10459216	chr11:10459216:G:A	3.48522e-06	-1.46291	-1.40219
10459592	chr11:10459592:A:G	1.20541e-05	-0.641952	-0.982271
10459632	chr11:10459632:A:C	2.8034e-05	-0.780211	-4.07163e-10
10459669	chr11:10459669:A:G	1.74993e-05	-1.57532	0.323857
10459749	chr11:10459749:C:T	0.00032337	-0.714521	2.37969
10460120	chr11:10460120:C:T	5.60192e-06	-1.57159	-0.818926
10460395	chr11:10460395:G:A	3.35132e-05	-1.1336e-10	-0.60169
10460639	chr11:10460639:C:T	4.08916e-05	-0.402704	-4.07163e-10
10460648	chr11:10460648:A:G	3.05687e-06	-1.57483	-1.42141
10460700	chr11:10460700:C:T	0.000174619	-1.1336e-10	1.04898
10460878	chr11:10460878:T:G	3.4702e-06	-1.50616	-1.36326
10461187	chr11:10461187:C:G	9.59751e-05	-1.1336e-10	0.450461
10461254	chr11:10461254:A:G	2.50952e-05	-1.1336e-10	-0.890953
10461374	chr11:10461374:C:T	2.35104e-05	-1.1336e-10	-0.956186
10461993	chr11:10461993:C:T	0.000303149	-1.1336e-10	1.6006
10462203	chr11:10462203:C:T	2.03421e-05	-1.1336e-10	-1.10094
10462706	chr11:10462706:G:A	2.04308e-05	-1.1336e-10	-1.09658
10462824	chr11:10462824:G:A	3.7071e-05	-1.1336e-10	-0.500793
10463015	chr11:10463015:T:C	1.66737e-05	-1.1336e-10	-1.29979
10463299	chr11:10463299:G:T	2.04795e-05	-1.1336e-10	-1.0942
10463640	chr11:10463640:A:G	5.24918e-06	-1.40871	-1.04684
10463886	chr11:10463886:G:A	3.07031e-05	-0.767068	0.0778043
10464243	chr11:10464243:A:G	1.50505e-05	-1.1336e-10	-1.40222
10464626	chr11:10464626:T:C	1.35032e-05	-0.457648	-1.05305
10464640	chr11:10464640:G:A	9.91126e-06	-1.3161	-0.503862
10464707	chr11:10464707:C:T	8.38747e-06	-1.22552	-0.761369
10465271	chr11:10465271:A:T	4.33068e-06	-1.54566	-1.10224
10465284	chr11:10465284:A:G	1.47688e-05	-1.1336e-10	-1.42111
10465351	chr11:10465351:G:A	1.31202e-05	-1.53948	-4.07163e-10
10465410	chr11:10465410:T:C	1.95978e-05	-1.1336e-10	-1.13821
10465545	chr11:10465545:C:T	1.58295e-05	-1.1336e-10	-1.35175
10465793	chr11:10465793:A:G	1.81445e-05	-1.1336e-10	-1.21526
10466122	chr11:10466122:C:T	2.16987e-05	-1.1336e-10	-1.03638
10466450	chr11:10466450:C:T	1.59264e-05	-1.34565	-4.07163e-10
10466466	chr11:10466466:T:C	2.80574e-05	-1.1336e-10	-0.779377
10466552	chr11:10466552:T:C	8.58929e-06	-0.909794	-1.05332
10466932	chr11:10466932:C:G	9.05393e-05	-1.1336e-10	0.392156
10466955	chr11:10466955:G:A	1.50418e-05	-1.1336e-10	-1.4028
10467132	chr11:10467132:G:T	1.47259e-05	-1.1336e-10	-1.42402
10467881	chr11:10467881:G:T	1.70806e-05	-1.27568	-4.07163e-10
10468084	chr11:10468084:C:G	3.5232e-05	-0.818665	0.266992
10468279	chr11:10468279:A:C	1.9816e-05	-0.308699	-0.81844
10468311	chr11:10468311:G:A	1.03089e-05	-1.13882	-0.641805
10468886	chr11:10468886:A:G	3.34933e-05	-1.1336e-10	-0.602283
10468965	chr11:10468965:C:T	1.36029e-05	-1.50334	-4.07163e-10
10469164	chr11:10469164:G:C	8.49265e-05	-1.1336e-10	0.328157
10469343	chr11:10469343:T:C	8.89751e-06	-0.869734	-1.05812
10469401	chr11:10469401:T:A	7.97478e-05	-1.1336e-10	0.26524
10469418	chr11:10469418:T:C	1.02554e-05	-0.53652	-1.24931
10469552	chr11:10469552:A:C	8.32082e-06	-0.943833	-1.05103
10469762	chr11:10469762:G:A	0.00036212	-1.1336e-10	1.77835
10469767	chr11:10469767:C:T	1.95737e-05	-1.1336e-10	-1.13944
10469810	chr11:10469810:C:T	6.61304e-06	-1.07719	-1.1474
10469815	chr11:10469815:A:G	7.85418e-05	-1.1336e-10	0.250003
10469857	chr11:10469857:G:A	8.29779e-05	-1.1336e-10	0.304945
10469902	chr11:10469902:TAGTGGCGGGCGC:T	3.41152e-05	-1.1336e-10	-0.583886
10469909	chr11:10469909:G:A	9.53608e-05	-1.1336e-10	0.444039
10469996	chr11:10469996:C:T	2.76685e-05	-0.793334	-4.07163e-10
10470194	chr11:10470194:A:T	3.23475e-06	-1.54986	-1.38981
10470398	chr11:10470398:C:T	3.24492e-06	-1.52061	-1.41593
10470425	chr11:10470425:C:T	1.52925e-05	-1.1336e-10	-1.38627
10470445	chr11:10470445:G:T	1.06115e-05	-0.58446	-1.16723
10470613	chr11:10470613:A:G	1.48198e-05	-1.1336e-10	-1.41766
10471082	chr11:10471082:A:C	6.62785e-06	-0.811634	-1.41071
10471164	chr11:10471164:C:T	3.28311e-06	-1.50961	-1.41522
10471281	chr11:10471281:C:CTCCT	6.26624e-06	-0.87707	-1.40138
10471318	chr11:10471318:T:A	8.7692e-06	-0.738734	-1.20365
10471532	chr11:10471532:G:A	1.92029e-05	-1.1336e-10	-1.15857
10471709	chr11:10471709:C:T	1.99625e-05	-1.03931	-0.0804659
10471806	chr11:10471806:G:A	1.86386e-05	-1.1336e-10	-1.18839
10471809	chr11:10471809:G:C	2.41802e-05	-1.1336e-10	-0.928096
10472160	chr11:10472160:A:G	3.16193e-06	-1.53829	-1.42415
10472401	chr11:10472401:C:T	1.90857e-05	-1.16469	-4.07163e-10
10472626	chr11:10472626:T:C	1.49349e-05	-1.1336e-10	-1.40993
10472960	chr11:10472960:C:A	1.19455e-05	-1.00098	-0.632288
10473077	chr11:10473077:C:G	1.8604e-05	-1.1336e-10	-1.19025
10473131	chr11:10473131:A:G	5.26961e-05	-1.1336e-10	-0.149088
10473275	chr11:10473275:A:C	0.000474299	-1.1336e-10	2.04821
10473621	chr11:10473621:C:T	1.72324e-05	-1.1336e-10	-1.26684
10473678	chr11:10473678:C:T	2.68649e-05	-1.15187	0.329065
10473788	chr11:10473788:G:A	1.35584e-05	-1.50662	-4.07163e-10
10473870	chr11:10473870:A:G	3.02713e-05	-1.1336e-10	-0.703428
10473919	chr11:10473919:A:G	2.86406e-05	-1.1336e-10	-0.758805
10473932	chr11:10473932:C:T	1.66926e-05	-1.1336e-10	-1.29866
10474172	chr11:10474172:C:T	1.19268e-05	-0.998542	-0.636302
10474620	chr11:10474620:G:A	3.51944e-06	-1.54553	-1.30979
10474664	chr11:10474664:T:A	2.27677e-05	-1.1336e-10	-0.988284
10475634	chr11:10475634:T:A	1.58134e-05	-1.35277	-4.07163e-10
10475920	chr11:10475920:C:A	3.84404e-06	-1.35722	-1.40989
10476923	chr11:10476923:T:TAGCA	3.43526e-06	-1.52295	-1.35658
10476973	chr11:10476973:C:G	3.04547e-05	-1.1336e-10	-0.697388
10477787	chr11:10477787:G:T	6.12799e-06	-0.895842	-1.40492
10477925	chr11:10477925:C:T	3.82488e-06	-1.4872	-1.2849
10478157	chr11:10478157:G:A	1.47784e-05	-1.1336e-10	-1.42046
10478340	chr11:10478340:G:A	1.31177e-05	-1.53967	-4.07163e-10
10478448	chr11:10478448:G:A	7.72231e-06	-1.23705	-0.83247
10478509	chr11:10478509:T:C	3.20231e-06	-1.5745	-1.37526
10478738	chr11:10478738:G:A	1.51785e-05	-1.1336e-10	-1.39375
10478787	chr11:10478787:T:C	3.58913e-06	-1.53132	-1.3044
10479100	chr11:10479100:A:G	1.63628e-05	-1.31862	-4.07163e-10
10479114	chr11:10479114:G:A	7.04999e-06	-1.26461	-0.895991
10479481	chr11:10479481:A:G	3.6205e-06	-1.52561	-1.30141
10479757	chr11:10479757:C:G	7.82199e-06	-1.19163	-0.865055
10480402	chr11:10480402:G:A	1.4724e-05	-1.1336e-10	-1.42415
10480651	chr11:10480651:G:T	1.63841e-05	-1.31731	-4.07163e-10
10480875	chr11:10480875:A:G	4.01442e-06	-1.5611	-1.16263
10481864	chr11:10481864:G:A	3.45917e-06	-1.53551	-1.33709
10481893	chr11:10481893:G:A	3.45399e-06	-1.57499	-1.29911
10482189	chr11:10482189:C:T	3.68926e-06	-1.52258	-1.28562
10483086	chr11:10483086:A:T	4.33091e-05	-1.1336e-10	-0.345266
10483204	chr11:10483204:A:G	3.74788e-06	-1.40137	-1.39106
10483627	chr11:10483627:C:T	3.81825e-06	-1.41841	-1.35542
10483662	chr11:10483662:C:G	4.07301e-06	-1.36806	-1.34119
10483790	chr11:10483790:G:A	7.22761e-06	-1.23459	-0.901134
10483911	chr11:10483911:A:G	4.04942e-06	-1.3768	-1.33825
10484013	chr11:10484013:A:G	1.8604e-05	-1.1336e-10	-1.19025
10484149	chr11:10484149:A:G	6.67407e-05	-1.20459	1.29178
10484171	chr11:10484171:A:C	3.39826e-06	-1.46681	-1.42356
10484395	chr11:10484395:G:A	7.00868e-06	-1.20556	-0.960923
10484467	chr11:10484467:G:A	1.59921e-05	-1.1336e-10	-1.34153
10484488	chr11:10484488:A:G	4.35486e-06	-1.57559	-1.06674
10484708	chr11:10484708:G:T	5.20233e-06	-1.06462	-1.3999
10484712	chr11:10484712:A:G	3.07061e-06	-1.5733	-1.41846
10484750	chr11:10484750:C:T	3.28914e-06	-1.57381	-1.34919
10484899	chr11:10484899:C:T	1.54679e-05	-1.1336e-10	-1.37486
10485127	chr11:10485127:G:C	3.28303e-06	-1.57114	-1.35372
10485160	chr11:10485160:C:T	4.00844e-06	-1.39947	-1.32576
10485393	chr11:10485393:C:T	3.22067e-06	-1.57543	-1.36861
10485706	chr11:10485706:C:T	8.23564e-06	-0.928635	-1.07652
10485780	chr11:10485780:G:A	4.57408e-06	-1.57575	-1.01748
10486001	chr11:10486001:G:GTC	6.07393e-06	-1.27632	-1.0333
10486099	chr11:10486099:C:T	1.24857e-05	-0.589243	-0.999803
10486208	chr11:10486208:C:T	1.47319e-05	-1.1336e-10	-1.42361
10486251	chr11:10486251:G:A	1.56155e-05	-1.1336e-10	-1.36536
10486434	chr11:10486434:A:G	5.6653e-06	-1.31999	-1.05928
10486797	chr11:10486797:A:C	1.50857e-05	-1.1336e-10	-1.39988
10486848	chr11:10486848:C:T	3.21637e-06	-1.57515	-1.37022
10486861	chr11:10486861:C:G	6.44296e-06	-0.827597	-1.42304
10487017	chr11:10487017:T:C	3.29839e-06	-1.57571	-1.34448
10487391	chr11:10487391:T:C	4.56664e-06	-1.44391	-1.15094
10487646	chr11:10487646:G:C	3.28523e-06	-1.57573	-1.34847
10487797	chr11:10487797:G:A	2.09993e-05	-1.1336e-10	-1.06914
10488125	chr11:10488125:C:T	3.81544e-06	-1.38001	-1.39457
10488128	chr11:10488128:AG:A	1.47545e-05	-1.1336e-10	-1.42208
10488499	chr11:10488499:A:G	3.40238e-06	-1.57347	-1.31569
10488517	chr11:10488517:T:C	5.16841e-06	-1.10557	-1.36549
10488605	chr11:10488605:A:C	3.95382e-06	-1.38717	-1.35177
10488612	chr11:10488612:G:T	6.59131e-06	-0.804082	-1.4238
10488725	chr11:10488725:T:C	8.03843e-06	-0.766868	-1.26253
10489276	chr11:10489276:C:T	0.000179447	-1.1336e-10	1.07625
10489470	chr11:10489470:G:T	5.19929e-05	-1.1336e-10	-0.162521
10489595	chr11:10489595:C:T	3.32276e-06	-1.53778	-1.37505
10489805	chr11:10489805:C:T	3.77201e-06	-1.38572	-1.4003
10490034	chr11:10490034:C:A	2.16564e-05	-1.1336e-10	-1.03833
10490761	chr11:10490761:C:T	3.16977e-06	-1.5625	-1.39747
10490840	chr11:10490840:C:T	5.79017e-06	-0.978551	-1.37892
10491081	chr11:10491081:G:A	3.09104e-06	-1.5686	-1.41652
10491135	chr11:10491135:G:A	1.52286e-05	-1.1336e-10	-1.39045
10491770	chr11:10491770:A:C	4.37017e-06	-1.2289	-1.40993
10491959	chr11:10491959:G:A	1.8305e-05	-1.1336e-10	-1.20645
10492002	chr11:10492002:C:T	5.85685e-05	-1.1336e-10	-0.043432
10492337	chr11:10492337:G:A	1.88359e-05	-1.1336e-10	-1.17786
10492449	chr11:10492449:T:C	1.79417e-05	-1.1336e-10	-1.2265
10493160	chr11:10493160:A:G	8.12444e-06	-1.55923	-0.459517
10493221	chr11:10493221:A:G	2.13346e-05	-1.1336e-10	-1.0533
10493476	chr11:10493476:G:A	2.02939e-05	-1.1336e-10	-1.10331
10493490	chr11:10493490:G:A	1.82878e-05	-1.1336e-10	-1.20739
10493540	chr11:10493540:C:T	1.96698e-05	-1.1336e-10	-1.13454
10493756	chr11:10493756:G:A	1.73672e-05	-1.1336e-10	-1.25904
10493815	chr11:10493815:A:G	1.81041e-05	-1.1336e-10	-1.21749
10494154	chr11:10494154:A:G	2.72889e-05	-1.1336e-10	-0.80715
10494799	chr11:10494799:G:A	4.45209e-05	-1.1336e-10	-0.31767
10494872	chr11:10494872:G:A	3.54298e-05	-1.1336e-10	-0.546074
10495135	chr11:10495135:G:C	1.65017e-05	-1.1336e-10	-1.31016
10495199	chr11:10495199:C:T	3.41087e-05	-1.1336e-10	-0.584076
10495447	chr11:10495447:G:C	6.20456e-06	-1.32251	-0.965831
10495666	chr11:10495666:T:C	3.62629e-05	-1.1336e-10	-0.522833
10496114	chr11:10496114:A:G	3.08361e-06	-1.57452	-1.41301
10496411	chr11:10496411:C:T	8.82691e-05	-1.1336e-10	0.366761
10496555	chr11:10496555:C:T	3.47948e-06	-1.51171	-1.35504
10496742	chr11:10496742:T:C	7.02306e-06	-1.11735	-1.04708
10496971	chr11:10496971:T:C	4.14625e-05	-0.388838	-4.07163e-10
10496974	chr11:10496974:C:T	3.70688e-06	-1.51588	-1.28755
10497038	chr11:10497038:A:G	6.59346e-05	0.711959	-0.636924
10497079	chr11:10497079:A:C	3.09582e-05	-0.680992	-4.07163e-10
10497311	chr11:10497311:A:G	2.83646e-05	0.632617	-1.4011
10497313	chr11:10497313:A:G	6.33957e-06	-1.09656	-1.17026
10497370	chr11:10497370:A:G	2.51979e-05	-1.1336e-10	-0.88687
10497468	chr11:10497468:G:A	0.000208031	-1.1336e-10	1.22406
10497530	chr11:10497530:G:A	3.80931e-05	-1.51912	1.04552
10497533	chr11:10497533:A:G	2.79575e-05	-1.1336e-10	-0.782942
10497541	chr11:10497541:G:C	4.33569e-06	-1.57318	-1.07357
10497602	chr11:10497602:A:G	0.000619384	2.7273	-0.412204
10497604	chr11:10497604:A:G	0.000463761	2.43049	-0.404746
10497700	chr11:10497700:T:A	1.87874e-05	0.00866647	-1.18911
10497808	chr11:10497808:G:A	1.74246e-05	-1.25575	-4.07163e-10
10497871	chr11:10497871:G:A	0.000109277	-1.1336e-10	0.580261
10498091	chr11:10498091:T:C	8.73146e-06	-0.611433	-1.33526
10498135	chr11:10498135:G:A	1.46944e-05	-1.42616	-4.07163e-10
10498323	chr11:10498323:G:A	3.36828e-06	-1.47597	-1.42325
10498349	chr11:10498349:A:G	2.01584e-05	-1.1336e-10	-1.11001
10498395	chr11:10498395:G:T	1.85888e-05	-1.1336e-10	-1.19107
10498402	chr11:10498402:C:T	1.53621e-05	-1.1336e-10	-1.38173
10498729	chr11:10498729:T:C	1.48397e-05	-1.1336e-10	-1.41633
10498824	chr11:10498824:A:G	0.00015557	0.933466	-4.07163e-10
10498857	chr11:10498857:C:G	2.51425e-05	-1.1336e-10	-0.88907
10498888	chr11:10498888:T:C	3.25632e-05	-1.1336e-10	-0.630447
10499025	chr11:10499025:AGAGG:A	4.50741e-06	-1.49973	-1.10817
10499089	chr11:10499089:GCAAGGACCCT:G	1.59211e-05	-1.1336e-10	-1.34599
10499124	chr11:10499124:C:T	2.78407e-05	-1.1336e-10	-0.78713
10499143	chr11:10499143:C:T	2.74209e-05	-1.1336e-10	-0.802323
10499236	chr11:10499236:T:A	2.50962e-05	-1.1336e-10	-0.89091
10499305	chr11:10499305:C:T	2.1744e-05	-1.1336e-10	-1.03429
10499528	chr11:10499528:T:G	2.49744e-05	-1.1336e-10	-0.895778
10500025	chr11:10500025:C:T	4.51674e-06	-1.27002	-1.33582
10500202	chr11:10500202:C:T	3.81746e-05	-0.471459	-4.07163e-10
10500217	chr11:10500217:T:C	1.79818e-05	-1.2819	0.057625
10500450	chr11:10500450:C:T	4.39751e-06	-1.21558	-1.41701
10500453	chr11:10500453:G:C	1.35473e-05	-1.03029	-0.477146
10500573	chr11:10500573:C:T	3.91267e-06	-1.33456	-1.41484
10500779	chr11:10500779:G:A	1.49028e-05	-1.1336e-10	-1.41208
10500801	chr11:10500801:C:G	1.62307e-05	-1.28998	-0.0367484
10500878	chr11:10500878:G:A	3.53433e-05	-0.548518	-4.07163e-10
10501166	chr11:10501166:G:A	4.59463e-05	-0.286155	-4.07163e-10
10501209	chr11:10501209:G:A	3.42705e-06	-1.45924	-1.42269
10501299	chr11:10501299:A:G	1.47444e-05	-1.1336e-10	-1.42277
10501413	chr11:10501413:C:T	1.49044e-05	-1.1336e-10	-1.41197
10501677	chr11:10501677:G:A	5.75008e-06	-0.943449	-1.42097
10501929	chr11:10501929:C:T	7.30765e-06	-1.48826	-0.636447
10501954	chr11:10501954:A:G	3.71788e-06	-1.46368	-1.3368
10501972	chr11:10501972:G:A	7.71128e-06	-1.21446	-0.856486
10501975	chr11:10501975:A:G	1.77163e-05	-1.1336e-10	-1.23914
10503059	chr11:10503059:C:G	5.33628e-06	-1.40678	-1.03232
10503553	chr11:10503553:AC:A	1.70395e-05	-1.2781	-4.07163e-10
10503832	chr11:10503832:A:G	5.05607e-06	-1.28132	-1.21172
10504244	chr11:10504244:A:C	4.08196e-06	-1.45245	-1.25461
10504248	chr11:10504248:G:T	3.33356e-06	-1.49155	-1.41804
10504372	chr11:10504372:A:G	3.48411e-06	-1.57575	-1.28967
10504513	chr11:10504513:C:T	1.198e-05	-1.15316	-0.477237
10504908	chr11:10504908:T:G	1.68868e-05	-1.1336e-10	-1.2871
10505410	chr11:10505410:CT:C	6.66761e-06	-1.27286	-0.943508
10505505	chr11:10505505:AC:A	4.59221e-06	-1.18591	-1.40336
10505827	chr11:10505827:G:A	3.50069e-05	-1.1336e-10	-0.558082
10505959	chr11:10505959:C:T	1.51194e-05	-1.1336e-10	-1.39765
10506171	chr11:10506171:T:C	5.9072e-05	-0.0348718	-4.07163e-10
10506894	chr11:10506894:G:GTT	1.91435e-05	-1.16167	-4.07163e-10
10506936	chr11:10506936:A:G	4.80677e-06	-1.43501	-1.10859
10506954	chr11:10506954:A:G	3.10597e-06	-1.55641	-1.42389
10506974	chr11:10506974:A:G	1.7617e-05	-1.1336e-10	-1.24476
10507285	chr11:10507285:T:TA	4.01452e-06	-1.51669	-1.20702
10507469	chr11:10507469:G:A	2.30983e-05	-1.1336e-10	-0.973871
10508275	chr11:10508275:A:G	3.14583e-06	-1.57079	-1.39676
10508332	chr11:10508332:T:C	3.54917e-05	-1.1336e-10	-0.54433
10508709	chr11:10508709:ACT:A	1.47746e-05	-1.1336e-10	-1.42072
10508746	chr11:10508746:C:G	8.41826e-06	-0.591272	-1.39195
10508858	chr11:10508858:G:A	8.7859e-06	-0.531834	-1.40865
10508881	chr11:10508881:C:T	1.50789e-05	-1.1336e-10	-1.40033
10508889	chr11:10508889:C:T	0.000256756	1.4345	-4.07163e-10
10508975	chr11:10508975:C:T	2.7139e-05	-0.812656	-4.07163e-10
10509053	chr11:10509053:A:G	3.53796e-06	-1.56115	-1.28893
10509149	chr11:10509149:T:C	0.00015075	-1.1336e-10	0.901993
10509375	chr11:10509375:G:A	8.91949e-06	-0.528538	-1.39685
10509379	chr11:10509379:T:G	2.76459e-05	-1.1336e-10	-0.794152
10509478	chr11:10509478:T:C	1.91688e-05	-0.394602	-0.76574
10509632	chr11:10509632:C:T	0.000110451	-1.1336e-10	0.590946
10509876	chr11:10509876:A:G	2.46042e-05	-1.1336e-10	-0.910713
10509991	chr11:10509991:G:A	1.88538e-05	-1.1336e-10	-1.17691
10510001	chr11:10510001:CTTAG:C	4.32944e-06	-1.2624	-1.38579
10510465	chr11:10510465:A:G	1.82421e-05	-1.1336e-10	-1.20989
10511321	chr11:10511321:G:A	1.66201e-05	-1.1336e-10	-1.30302
10511329	chr11:10511329:G:A	4.71734e-06	-1.56017	-1.00221
10511375	chr11:10511375:T:A	2.3274e-05	-1.41747	0.451181
10511606	chr11:10511606:G:C	4.34289e-06	-1.22572	-1.41937
10512154	chr11:10512154:A:G	1.52884e-05	-1.1336e-10	-1.38653
10512229	chr11:10512229:AGT:A	4.38795e-06	-1.56184	-1.07293
10512405	chr11:10512405:T:C	4.19734e-06	-1.27843	-1.40074
10512881	chr11:10512881:T:C	1.80319e-05	-1.1336e-10	-1.22149
10513008	chr11:10513008:A:C	4.79887e-06	-1.20726	-1.33799
10513298	chr11:10513298:G:A	1.4937e-05	-1.1336e-10	-1.40978
10513319	chr11:10513319:C:T	7.00222e-06	-1.56568	-0.601722
10513474	chr11:10513474:T:C	2.23497e-05	-1.1336e-10	-1.00681
10513802	chr11:10513802:G:A	7.51483e-06	-1.19401	-0.902736
10514139	chr11:10514139:A:C	3.03709e-05	-1.1336e-10	-0.700144
10514243	chr11:10514243:G:GA	2.97578e-05	-1.1336e-10	-0.720538
10514244	chr11:10514244:A:C	7.50497e-05	0.884593	-0.680071
10514569	chr11:10514569:A:G	4.79255e-05	-1.26983	1.02585
10514694	chr11:10514694:TA:T	3.39967e-05	-1.1336e-10	-0.587366
10514751	chr11:10514751:T:C	9.39234e-06	-1.23971	-0.634028
10515177	chr11:10515177:T:C	5.85026e-06	-1.56417	-0.782974
10515749	chr11:10515749:C:T	2.86112e-05	-1.1336e-10	-0.759829
10516034	chr11:10516034:G:T	8.26534e-06	-1.19608	-0.805477
10516174	chr11:10516174:G:A	8.88235e-05	-1.24024	1.61327
10516623	chr11:10516623:G:A	8.62002e-06	-1.18064	-0.778897
10516861	chr11:10516861:A:G	1.64538e-05	-1.1336e-10	-1.31307
10517269	chr11:10517269:C:T	4.09228e-06	-1.53727	-1.16726
10517312	chr11:10517312:A:G	1.11844e-05	-1.52504	-0.174074
10517332	chr11:10517332:G:C	1.47773e-05	-1.1336e-10	-1.42054
10517559	chr11:10517559:G:C	9.4202e-06	-1.123	-0.747777
10517727	chr11:10517727:A:G	8.32411e-06	-1.4553	-0.539168
10517854	chr11:10517854:G:A	2.95733e-05	-0.726758	-4.07163e-10
10518075	chr11:10518075:G:A	1.88956e-05	-1.1747	-4.07163e-10
10518339	chr11:10518339:T:C	2.0795e-05	-1.1336e-10	-1.07892
10518383	chr11:10518383:C:T	1.3111e-05	-1.53973	-0.000452545
10518516	chr11:10518516:A:C	0.000192993	-1.1336e-10	1.14903
10518592	chr11:10518592:T:C	1.1944e-05	-1.52864	-0.104765
10518620	chr11:10518620:C:T	1.56556e-05	-1.1336e-10	-1.3628
10518823	chr11:10518823:C:T	1.59422e-05	-1.1336e-10	-1.34466
10518825	chr11:10518825:A:G	3.79933e-05	-0.476219	-4.07163e-10
10518864	chr11:10518864:TAA:T	1.32469e-05	-1.53709	0.0072313
10518870	chr11:10518870:C:T	3.46443e-06	-1.55967	-1.31141
10520066	chr11:10520066:C:T	9.2755e-06	-1.17996	-0.70629
10520079	chr11:10520079:T:C	0.000113576	1.33989	-0.721042
10520154	chr11:10520154:T:A	6.94625e-06	-1.53019	-0.64524
10520428	chr11:10520428:C:T	2.06005e-05	-1.1336e-10	-1.08832
10520491	chr11:10520491:T:G	1.48096e-05	-1.1336e-10	-1.41835
10520797	chr11:10520797:A:C	0.000145998	-1.1336e-10	0.869964
10520945	chr11:10520945:T:G	2.293e-05	-1.1336e-10	-0.981181
10520976	chr11:10520976:T:C	4.34836e-06	-1.57048	-1.07335
10521258	chr11:10521258:A:C	1.55238e-05	-1.1336e-10	-1.37125
10521260	chr11:10521260:C:G	1.8854e-05	-1.1336e-10	-1.1769
10521749	chr11:10521749:C:T	8.62813e-06	-1.18808	-0.770524
10521828	chr11:10521828:G:C	1.68928e-05	-1.1336e-10	-1.28674
10521971	chr11:10521971:T:C	4.86972e-06	-1.5511	-0.979489
10522325	chr11:10522325:G:A	9.03544e-05	-1.1336e-10	0.390111
10522694	chr11:10522694:T:A	2.49291e-05	-1.1336e-10	-0.897591
10522944	chr11:10522944:A:G	5.06935e-06	-1.55862	-0.931796
10523275	chr11:10523275:T:C	0.000117328	-1.1336e-10	0.651344
10523305	chr11:10523305:C:T	2.33832e-05	-1.1336e-10	-0.961609
10523635	chr11:10523635:C:G	5.27072e-06	-1.55962	-0.891838
10523637	chr11:10523637:A:G	1.82968e-05	-1.1336e-10	-1.2069
10523857	chr11:10523857:G:A	7.14241e-05	-1.22	1.37501
10524108	chr11:10524108:G:C	2.71442e-05	-1.1336e-10	-0.812467
10524126	chr11:10524126:A:G	1.91263e-05	-1.1336e-10	-1.16257
10524166	chr11:10524166:G:A	5.86691e-06	-1.19299	-1.15131
10524180	chr11:10524180:C:T	7.33264e-06	-1.48081	-0.640483
10524240	chr11:10524240:C:T	2.03394e-05	-1.1336e-10	-1.10107
10524272	chr11:10524272:G:A	8.5505e-06	-1.2023	-0.765341
10524333	chr11:10524333:T:C	3.29146e-05	-1.24268	0.622972
10524604	chr11:10524604:C:G	2.43841e-05	-1.1336e-10	-0.919696
10524806	chr11:10524806:C:CATTTTT	1.85943e-05	-1.19078	-4.07163e-10
10525176	chr11:10525176:C:T	8.10337e-05	0.281236	-4.07163e-10
10525503	chr11:10525503:A:T	0.000176821	-1.1336e-10	1.06151
10525627	chr11:10525627:G:C	3.43323e-05	-1.25168	0.674133
10526129	chr11:10526129:T:C	3.98988e-06	-1.55889	-1.17098
10526501	chr11:10526501:C:T	3.84379e-06	-1.5689	-1.19827
10527828	chr11:10527828:G:A	2.5219e-05	-1.1336e-10	-0.886032
10527854	chr11:10527854:C:T	9.69657e-05	1.31181	-0.851086
10527921	chr11:10527921:C:G	3.8106e-05	-1.21571	0.742448
10527926	chr11:10527926:G:A	3.9217e-05	-1.19535	0.750831
10528556	chr11:10528556:G:A	1.89087e-05	-1.1336e-10	-1.17401
10528704	chr11:10528704:T:C	7.6866e-06	-1.18177	-0.892378
10528863	chr11:10528863:A:C	4.67073e-06	-1.19235	-1.37996
10528900	chr11:10528900:T:A	6.15164e-06	-1.55662	-0.740291
10529051	chr11:10529051:TG:T	6.1158e-06	-1.55884	-0.743909
10529077	chr11:10529077:C:G	1.50564e-05	-1.1336e-10	-1.40183
10529417	chr11:10529417:T:C	4.47058e-05	-0.313526	-4.07163e-10
10529559	chr11:10529559:T:C	4.66451e-05	-1.23544	0.964379
10529956	chr11:10529956:T:C	0.000151737	-1.1336e-10	0.908521
10531125	chr11:10531125:C:T	4.71012e-06	-1.56126	-1.00266
10531158	chr11:10531158:C:T	1.94214e-05	-1.14725	-4.07163e-10
10531176	chr11:10531176:T:A	4.83456e-06	-1.56492	-0.972915
10531186	chr11:10531186:C:G	1.0892e-05	-0.999292	-0.726308
10531204	chr11:10531204:G:A	3.85048e-05	-1.26374	0.800891
10531243	chr11:10531243:C:T	6.18999e-05	-1.22188	1.23377
10531319	chr11:10531319:G:A	1.77019e-05	-1.1336e-10	-1.23996
10531777	chr11:10531777:C:T	7.28485e-06	-1.01456	-1.11327
10531808	chr11:10531808:C:T	3.6875e-06	-1.56453	-1.24415
10531863	chr11:10531863:C:T	1.75851e-05	-1.1336e-10	-1.24658
10532125	chr11:10532125:C:T	5.60425e-06	-1.15385	-1.23626
10532983	chr11:10532983:T:C	1.52309e-05	-1.1336e-10	-1.3903
10533160	chr11:10533160:T:C	1.4721e-05	-1.42435	-4.07163e-10
10533337	chr11:10533337:C:T	9.91392e-06	-1.1952	-0.624488
10533380	chr11:10533380:A:G	5.28428e-06	-1.56858	-0.880314
10533430	chr11:10533430:GTTAA:G	0.000137349	1.95807	-1.14917
10534039	chr11:10534039:C:G	1.98723e-05	-1.1243	-4.07163e-10
10534042	chr11:10534042:A:G	1.27202e-05	-1.04157	-0.528868
10534251	chr11:10534251:G:A	1.51992e-05	-1.1336e-10	-1.39239
10534894	chr11:10534894:A:T	5.33205e-05	-1.01519	0.877879
10534974	chr11:10534974:T:C	2.28951e-05	-0.982707	-4.07163e-10
10535383	chr11:10535383:T:C	8.42727e-06	-1.15659	-0.825565
10535720	chr11:10535720:C:T	1.47247e-05	-1.1336e-10	-1.4241
10535812	chr11:10535812:A:G	4.90991e-06	-1.56891	-0.953464
10535937	chr11:10535937:T:A	2.50329e-05	-0.893436	-4.07163e-10
10535961	chr11:10535961:C:A	9.17271e-06	-0.900767	-0.996629
10536299	chr11:10536299:C:G	1.00508e-05	-0.870685	-0.935295
10536403	chr11:10536403:T:C	7.55345e-06	-1.53312	-0.558507
10536439	chr11:10536439:G:A	0.000113245	-1.1336e-10	0.615922
10536880	chr11:10536880:T:C	2.99021e-05	-1.1336e-10	-0.7157
10537230	chr11:10537230:A:G	8.56418e-06	-1.01307	-0.952967
10537623	chr11:10537623:A:G	0.000425608	-1.1336e-10	1.93989
10537886	chr11:10537886:G:A	1.67992e-05	-1.1336e-10	-1.29229
10538236	chr11:10538236:A:G	6.83128e-06	-1.19921	-0.992907
10538271	chr11:10538271:G:C	1.48949e-05	-1.1336e-10	-1.41261
10538348	chr11:10538348:T:C	5.97306e-06	-1.06855	-1.25782
10538362	chr11:10538362:C:T	0.000168991	-1.1336e-10	1.01621
10538561	chr11:10538561:A:G	1.68011e-05	-1.09977	-0.192415
10538900	chr11:10538900:A:C	1.79026e-05	-1.22868	-4.07163e-10
10538943	chr11:10538943:G:A	5.50565e-06	-1.0822	-1.32565
10539072	chr11:10539072:C:T	1.51225e-05	-1.1336e-10	-1.39745
10539485	chr11:10539485:C:T	0.000103439	1.587	-1.06164
10540451	chr11:10540451:AC:A	1.4726e-05	-1.1336e-10	-1.42401
10540453	chr11:10540453:AG:A	1.47275e-05	-1.1336e-10	-1.42391
10540457	chr11:10540457:GC:G	1.47281e-05	-1.1336e-10	-1.42387
10540888	chr11:10540888:C:A	2.25914e-05	-1.1336e-10	-0.996059
10541133	chr11:10541133:G:A	2.73433e-05	-0.805156	-4.07163e-10
10541389	chr11:10541389:G:T	0.000102891	1.90468	-1.38463
10541543	chr11:10541543:G:T	7.75144e-06	-1.0406	-1.02515
10541723	chr11:10541723:G:A	0.000259398	2.53331	-1.08857
10541897	chr11:10541897:G:A	2.04312e-05	-1.1336e-10	-1.09657
10541926	chr11:10541926:T:A	2.10378e-05	-1.1336e-10	-1.06731
10542027	chr11:10542027:AAT:A	4.18532e-05	-0.37946	-4.07163e-10
10543071	chr11:10543071:G:A	1.26935e-05	-1.57253	-4.07163e-10
10543080	chr11:10543080:C:T	1.94939e-05	-1.14353	-4.07163e-10
10543153	chr11:10543153:A:T	0.000127717	-1.1336e-10	0.736192
10543382	chr11:10543382:C:T	0.000248447	2.44373	-1.04212
10544051	chr11:10544051:G:A	5.48041e-06	-1.56627	-0.846178
10544070	chr11:10544070:C:T	0.000271377	2.49288	-1.003
10544280	chr11:10544280:CCTT:C	0.000132011	-1.1336e-10	0.76926
10544347	chr11:10544347:AGTCCTGCCATTTGGCAG:A	3.27812e-05	-1.1336e-10	-0.623773
10544413	chr11:10544413:T:C	4.55295e-05	-1.1336e-10	-0.295268
10544518	chr11:10544518:G:T	2.18357e-05	-1.1336e-10	-1.03008
10544939	chr11:10544939:C:T	1.49954e-05	-1.1336e-10	-1.40589
10545004	chr11:10545004:G:GGGGCT	2.3856e-05	-1.1336e-10	-0.941595
10545043	chr11:10545043:C:T	1.27725e-05	-1.56633	-4.07163e-10
10545051	chr11:10545051:T:C	2.67156e-05	-0.828382	-4.07163e-10
10545109	chr11:10545109:C:A	4.37986e-06	-1.56057	-1.07604
10545131	chr11:10545131:T:C	1.40495e-05	-1.47104	-4.07163e-10
10545730	chr11:10545730:A:T	4.00094e-05	-0.424515	-4.07163e-10
10545820	chr11:10545820:C:T	3.38418e-06	-1.55842	-1.33609
10546207	chr11:10546207:A:C	0.000158836	-1.1336e-10	0.954246
10546350	chr11:10546350:A:G	3.86638e-06	-1.34035	-1.42096
10546357	chr11:10546357:G:C	9.40806e-06	-1.55377	-0.318287
10546372	chr11:10546372:G:T	2.18556e-05	-0.271423	-0.757748
10546960	chr11:10546960:T:G	1.51854e-05	-1.1336e-10	-1.39329
10547079	chr11:10547079:T:G	0.00201479	-1.1336e-10	3.49464
10547186	chr11:10547186:AAC:A	4.15421e-05	-0.386921	-4.07163e-10
10547375	chr11:10547375:G:A	0.000206715	2.64058	-1.42287
10547413	chr11:10547413:C:T	0.000114547	-1.1336e-10	0.627354
10547618	chr11:10547618:A:G	2.3886e-05	-1.1336e-10	-0.940337
10547665	chr11:10547665:G:C	1.49238e-05	-1.1336e-10	-1.41067
10547784	chr11:10547784:T:A	8.71109e-05	0.310348	0.043205
10548117	chr11:10548117:G:A	1.86884e-05	-1.18573	-4.07163e-10
10548339	chr11:10548339:C:T	2.5074e-05	-1.1336e-10	-0.891796
10548347	chr11:10548347:T:C	0.000701091	2.43901	-4.07163e-10
10548548	chr11:10548548:A:G	2.43559e-05	-1.1336e-10	-0.920853
10548709	chr11:10548709:C:G	0.00118823	2.09917	0.867419
10548912	chr11:10548912:C:T	0.000271012	2.54993	-1.0614
10548957	chr11:10548957:C:G	2.29843e-05	-1.1336e-10	-0.978816
10549247	chr11:10549247:A:G	3.6291e-05	-1.1336e-10	-0.52206
10549261	chr11:10549261:C:T	2.36679e-05	-1.1336e-10	-0.949509
10549367	chr11:10549367:A:G	4.04701e-05	-1.1336e-10	-0.413066
10549451	chr11:10549451:T:C	2.25221e-05	-0.779391	-0.21974
10549597	chr11:10549597:A:G	0.000625983	2.80518	-0.479486
10549715	chr11:10549715:A:T	2.82752e-05	-1.1336e-10	-0.771643
10549804	chr11:10549804:C:T	2.66878e-05	-0.196366	-0.633055
10550223	chr11:10550223:T:C	1.40759e-05	-1.46917	-4.07163e-10
10550370	chr11:10550370:T:C	1.49886e-05	-1.1336e-10	-1.40634
10550685	chr11:10550685:T:C	5.56294e-05	-0.117744	0.0228269
10550844	chr11:10550844:C:T	2.52193e-05	-1.1336e-10	-0.88602
10550847	chr11:10550847:G:C	5.25526e-06	-1.55839	-0.896004
10550917	chr11:10550917:G:A	2.21451e-05	0.388225	-1.40424
10551566	chr11:10551566:C:T	0.00040148	2.65078	-0.769252
10551717	chr11:10551717:T:C	1.45155e-05	-1.43841	-4.07163e-10
10551720	chr11:10551720:AAGGAATGGC:A	3.07075e-05	-1.1336e-10	-0.689122
10551743	chr11:10551743:GA:G	0.000292727	2.57861	-1.013
10551945	chr11:10551945:A:T	1.49287e-05	-1.1336e-10	-1.41034
10552079	chr11:10552079:T:C	2.21167e-05	-1.0173	-4.07163e-10
10552121	chr11:10552121:T:C	1.48939e-05	-1.1336e-10	-1.41267
10552227	chr11:10552227:G:T	2.51378e-05	-1.1336e-10	-0.889256
10552288	chr11:10552288:G:A	3.56067e-05	-1.1336e-10	-0.541094
10552524	chr11:10552524:A:G	1.68098e-05	-1.1336e-10	-1.29167
10552565	chr11:10552565:A:G	3.18132e-05	-1.1336e-10	-0.653749
10552625	chr11:10552625:C:T	2.76902e-05	-1.1336e-10	-0.792549
10552975	chr11:10552975:C:T	0.000450177	2.60077	-0.604756
10553048	chr11:10553048:T:A	0.00178255	-0.251144	3.62331
10553539	chr11:10553539:G:C	1.57478e-05	-1.1336e-10	-1.35693
10553570	chr11:10553570:C:T	0.000494799	2.68615	-0.595626
10553657	chr11:10553657:A:G	5.24415e-05	-1.1336e-10	-0.15393
10553762	chr11:10553762:A:G	1.36042e-05	-1.50325	-4.07163e-10
10554088	chr11:10554088:T:C	3.69738e-06	-1.38302	-1.42299
10554542	chr11:10554542:A:G	4.44544e-05	-0.688343	0.369178
10554685	chr11:10554685:C:A	1.59407e-05	-0.601905	-0.742846
10554720	chr11:10554720:C:T	5.13132e-05	-0.17568	-4.07163e-10
10554809	chr11:10554809:G:A	3.73761e-06	-1.37224	-1.42294
10555304	chr11:10555304:C:T	0.00443859	1.65469	2.62978
10555309	chr11:10555309:A:G	2.36574e-05	-0.248299	-0.701655
10555834	chr11:10555834:C:T	0.000141441	-1.1336e-10	0.838253
10555850	chr11:10555850:T:G	3.75386e-06	-1.37313	-1.41771
10556198	chr11:10556198:T:A	0.000166251	0.999871	-4.07163e-10
10556297	chr11:10556297:G:A	4.2919e-05	-0.354315	-4.07163e-10
10556431	chr11:10556431:T:G	3.91098e-05	-1.1336e-10	-0.447254
10556442	chr11:10556442:T:G	6.45945e-06	-1.55335	-0.694735
10556815	chr11:10556815:G:C	6.33993e-06	-1.53652	-0.730244
10557112	chr11:10557112:T:C	3.00178e-05	-1.1336e-10	-0.711839
10557220	chr11:10557220:G:A	2.59993e-05	-1.1336e-10	-0.855559
10557260	chr11:10557260:G:C	5.60058e-05	-1.1336e-10	-0.0881736
10557281	chr11:10557281:G:T	0.000129793	-1.1336e-10	0.752312
10557561	chr11:10557561:G:A	4.18603e-06	-1.46027	-1.2216
10557993	chr11:10557993:G:C	0.000260788	2.5226	-1.07252
10558002	chr11:10558002:A:G	0.000226684	-1.1336e-10	1.30993
10558140	chr11:10558140:T:C	1.11986e-05	-0.466304	-1.23153
10558298	chr11:10558298:T:C	0.00026087	2.30587	-0.85547
10558884	chr11:10558884:A:C	1.56669e-05	-1.1336e-10	-1.36208
10559089	chr11:10559089:T:G	4.26133e-05	-1.1336e-10	-0.361461
10559137	chr11:10559137:C:T	6.56945e-06	-1.54694	-0.684259
10559541	chr11:10559541:A:G	5.54604e-05	-1.1336e-10	-0.0979586
10559644	chr11:10559644:C:G	2.95703e-05	0.697272	-1.42413
10559670	chr11:10559670:G:A	0.000335702	2.76297	-1.06037
10559714	chr11:10559714:T:TA	5.90528e-06	-1.53859	-0.799196
10559810	chr11:10559810:C:T	5.17784e-05	-0.166655	-4.07163e-10
10559890	chr11:10559890:G:T	1.35959e-05	-1.50386	-4.07163e-10
10560557	chr11:10560557:G:A	1.66289e-05	-1.1336e-10	-1.30249
10560996	chr11:10560996:T:G	9.66322e-06	-1.43579	-0.409512
10561181	chr11:10561181:G:GT	3.60927e-05	-1.1336e-10	-0.527539
10561182	chr11:10561182:G:T	3.59771e-05	-1.1336e-10	-0.530746
10562053	chr11:10562053:T:C	3.09268e-06	-1.57432	-1.41027
10562162	chr11:10562162:C:T	2.27511e-05	-1.1336e-10	-0.989015
10562805	chr11:10562805:G:C	0.000145144	-1.1336e-10	0.864099
10563201	chr11:10563201:G:A	4.81461e-05	-0.239389	-4.07163e-10
10563454	chr11:10563454:G:C	3.31558e-05	-1.1336e-10	-0.612412
10563463	chr11:10563463:T:C	3.5672e-05	-1.1336e-10	-0.539263
10563622	chr11:10563622:T:C	0.00073391	3.49859	-1.01383
10563695	chr11:10563695:G:A	3.85464e-05	-1.1336e-10	-0.461765
10563815	chr11:10563815:G:A	1.86072e-05	-1.19008	-4.07163e-10
10563840	chr11:10563840:G:C	0.000503163	3.14094	-1.03365
10563917	chr11:10563917:G:T	4.96998e-06	-1.5482	-0.962009
10564555	chr11:10564555:T:C	7.9823e-05	-1.1336e-10	0.266183
10564599	chr11:10564599:A:G	7.74939e-05	-1.1336e-10	0.236571
10564961	chr11:10564961:G:A	4.04207e-05	-1.1336e-10	-0.414286
10565034	chr11:10565034:G:A	4.0473e-05	-1.1336e-10	-0.412994
10565646	chr11:10565646:TA:T	5.08787e-06	-1.54921	-0.937563
10565725	chr11:10565725:C:G	0.000197128	1.17022	-4.07163e-10
10565985	chr11:10565985:C:T	4.24057e-05	-1.1336e-10	-0.366345
10566171	chr11:10566171:G:A	3.16779e-06	-1.56349	-1.39711
10566218	chr11:10566218:T:C	4.96342e-06	-1.24602	-1.26551
10566421	chr11:10566421:T:A	0.000183285	-1.1336e-10	1.09742
10566938	chr11:10566938:T:C	2.98838e-05	-0.716313	-4.07163e-10
10567736	chr11:10567736:C:T	0.000119082	-1.1336e-10	0.66618
10568035	chr11:10568035:C:T	1.57078e-05	-1.1336e-10	-1.35947
10568136	chr11:10568136:C:T	0.000323655	2.77105	-1.105
10568149	chr11:10568149:T:C	4.74919e-06	-1.55537	-1.00029
10568582	chr11:10568582:A:G	3.18512e-05	-1.1336e-10	-0.652553
10569015	chr11:10569015:T:C	1.49139e-05	-1.1336e-10	-1.41134
10569340	chr11:10569340:C:T	5.84142e-05	-1.1336e-10	-0.0460703
10569435	chr11:10569435:A:G	1.49452e-05	-1.1336e-10	-1.40924
10570254	chr11:10570254:T:C	4.40727e-05	-0.327788	-4.07163e-10
10570287	chr11:10570287:T:C	0.000100486	-1.1336e-10	0.49639
10570322	chr11:10570322:G:T	3.28417e-05	-1.1336e-10	-0.621931
10570476	chr11:10570476:G:A	0.000209076	-1.1336e-10	1.22907
10570692	chr11:10570692:C:T	0.000288269	2.71647	-1.1662
10570705	chr11:10570705:A:G	3.7224e-06	-1.37613	-1.42313
10570811	chr11:10570811:G:A	6.22564e-05	-0.303294	0.320928
10570817	chr11:10570817:C:T	6.0119e-06	-1.34178	-0.97811
10571244	chr11:10571244:A:T	1.88548e-05	-1.1336e-10	-1.17686
10571250	chr11:10571250:A:T	0.000207971	-1.1336e-10	1.22377
10571459	chr11:10571459:T:C	3.529e-06	-1.52821	-1.32441
10571596	chr11:10571596:T:C	1.82733e-05	-1.1336e-10	-1.20819
10571893	chr11:10571893:TTG:T	0.000116071	-0.188581	0.829154
10573568	chr11:10573568:C:T	2.10604e-05	-1.1336e-10	-1.06623
10573798	chr11:10573798:G:A	1.99237e-05	-1.1336e-10	-1.12172
10573839	chr11:10573839:G:A	0.000206554	-1.1336e-10	1.21693
10574435	chr11:10574435:A:G	5.06765e-06	-1.31772	-1.17303
10574775	chr11:10574775:A:G	4.45468e-05	-1.1336e-10	-0.317089
10574864	chr11:10574864:G:A	3.1502e-06	-1.57574	-1.39042
10574985	chr11:10574985:C:G	1.54982e-05	-1.3729	-4.07163e-10
10575018	chr11:10575018:A:G	4.30082e-06	-1.32353	-1.3313
10575130	chr11:10575130:T:C	4.30227e-06	-1.32992	-1.32456
10575315	chr11:10575315:G:A	0.000202139	-1.1336e-10	1.19533
10575534	chr11:10575534:G:A	2.39111e-05	-0.328214	-0.611072
10575801	chr11:10575801:C:G	2.28415e-05	-1.1336e-10	-0.985051
10575991	chr11:10575991:G:A	0.000180359	-1.1336e-10	1.08132
10576124	chr11:10576124:T:C	1.63024e-05	-0.294756	-1.02756
10576682	chr11:10576682:A:C	0.000210514	2.43843	-1.20251
10576748	chr11:10576748:A:G	5.97715e-06	-1.13268	-1.19301
10576848	chr11:10576848:A:G	3.09213e-06	-1.56208	-1.42269
10576874	chr11:10576874:G:T	0.000233507	2.47517	-1.13558
10577146	chr11:10577146:T:A	1.52687e-05	-1.1336e-10	-1.38782
10577204	chr11:10577204:G:A	5.34472e-05	-1.1336e-10	-0.134935
10577205	chr11:10577205:T:C	5.34639e-06	-1.42553	-1.01168
10577448	chr11:10577448:G:C	0.000127399	-1.1336e-10	0.733697
10577804	chr11:10577804:T:C	2.29334e-05	-1.1336e-10	-0.981033
10578037	chr11:10578037:CA:C	1.40355e-05	-1.47204	-4.07163e-10
10578229	chr11:10578229:TGA:T	2.09759e-05	-1.1336e-10	-1.07025
10578401	chr11:10578401:T:C	3.11156e-06	-1.56094	-1.41756
10578421	chr11:10578421:T:C	0.000234026	2.40205	-1.06024
10578697	chr11:10578697:G:A	1.98596e-05	-1.1336e-10	-1.12494
10578985	chr11:10578985:A:C	1.82205e-05	-1.1336e-10	-1.21108
10579428	chr11:10579428:G:A	2.09814e-05	-1.1336e-10	-1.06999
10579618	chr11:10579618:TA:T	4.12812e-06	-1.27926	-1.41655
10579726	chr11:10579726:A:G	4.64598e-05	-0.275042	-4.07163e-10
10579849	chr11:10579849:T:C	4.15403e-06	-1.26554	-1.42401
10579975	chr11:10579975:C:T	0.000268427	2.52015	-1.0412
10580168	chr11:10580168:G:A	0.000121994	-1.1336e-10	0.690346
10580254	chr11:10580254:T:C	7.52389e-05	-1.1336e-10	0.20704
10580281	chr11:10580281:T:C	4.43088e-06	-1.50548	-1.11955
10580532	chr11:10580532:TTCC:T	0.000234674	-1.1336e-10	1.34457
10580602	chr11:10580602:AAG:A	0.000152079	-1.1336e-10	0.910771
10580808	chr11:10580808:A:G	1.93253e-05	-1.1336e-10	-1.15221
10580939	chr11:10580939:C:A	3.23965e-05	-1.1336e-10	-0.635577
10581034	chr11:10581034:A:G	4.87583e-05	-0.226752	-4.07163e-10
10581783	chr11:10581783:G:A	1.34998e-05	-1.51096	-4.07163e-10
10582005	chr11:10582005:T:C	1.64802e-05	-1.1336e-10	-1.31147
10582101	chr11:10582101:A:G	1.87646e-05	-0.231178	-0.950476
10582163	chr11:10582163:T:C	0.000198289	2.3459	-1.1698
10582230	chr11:10582230:C:T	1.47288e-05	-1.1336e-10	-1.42383
10583118	chr11:10583118:T:A	3.78736e-06	-1.53781	-1.24415
10583270	chr11:10583270:C:T	0.000205362	-1.1336e-10	1.21114
10583347	chr11:10583347:G:C	0.000104975	-1.1336e-10	0.540095
10583671	chr11:10583671:G:A	1.21276e-05	-1.57284	-0.0453024
10583813	chr11:10583813:T:C	0.000209174	2.43182	-1.20228
10584052	chr11:10584052:C:T	5.86195e-05	-1.1336e-10	-0.0425612
10584736	chr11:10584736:A:G	1.55247e-05	-1.1336e-10	-1.3712
10585059	chr11:10585059:G:A	2.80702e-05	-1.1336e-10	-0.77892
10585458	chr11:10585458:A:G	2.71387e-05	-1.57574	0.763073
10585986	chr11:10585986:A:G	1.5642e-05	-1.1336e-10	-1.36367
10586174	chr11:10586174:T:C	1.49536e-05	-1.1336e-10	-1.40867
10586340	chr11:10586340:C:T	2.41165e-05	-1.1336e-10	-0.930732
10586490	chr11:10586490:A:T	1.98929e-05	-1.1336e-10	-1.12327
10586494	chr11:10586494:T:C	1.86832e-05	-1.1336e-10	-1.186
10586935	chr11:10586935:A:G	7.17981e-05	-1.1336e-10	0.16023
10586965	chr11:10586965:A:G	7.0537e-05	1.27786	-1.13535
10587818	chr11:10587818:T:C	1.90703e-05	-1.1336e-10	-1.1655
10587864	chr11:10587864:A:G	1.48876e-05	-1.1336e-10	-1.4131
10588677	chr11:10588677:T:TC	0.000614847	2.30775	-4.07163e-10
10588985	chr11:10588985:A:G	0.000153551	-1.1336e-10	0.920405
10589483	chr11:10589483:G:A	3.0569e-06	-1.57489	-1.42134
10590041	chr11:10590041:G:T	4.51286e-06	-1.56243	-1.04427
10590172	chr11:10590172:G:A	3.4005e-06	-1.50315	-1.38655
10590368	chr11:10590368:A:C	1.83628e-05	-1.2033	-4.07163e-10
10590384	chr11:10590384:A:C	7.42422e-05	-1.1336e-10	0.193704
10590745	chr11:10590745:T:C	4.70327e-06	-1.56195	-1.00342
10590832	chr11:10590832:A:C	1.00822e-05	-0.424572	-1.37828
10590883	chr11:10590883:T:C	1.50653e-05	-1.1336e-10	-1.40123
10590999	chr11:10590999:T:C	1.47699e-05	-1.1336e-10	-1.42104
10591723	chr11:10591723:C:T	1.48122e-05	-1.1336e-10	-1.41818
10591897	chr11:10591897:G:A	3.8116e-05	0.863728	-1.33672
10591921	chr11:10591921:C:T	1.26641e-05	-1.57485	-4.07163e-10
10591938	chr11:10591938:T:C	0.000104653	-1.1336e-10	0.53702
10592207	chr11:10592207:A:G	4.02591e-05	-0.418293	-4.07163e-10
10592246	chr11:10592246:T:C	4.36416e-05	-0.337617	-4.07163e-10
10592341	chr11:10592341:T:G	2.25169e-05	-0.0881049	-0.911258
10592532	chr11:10592532:T:G	1.31359e-05	-1.53828	-4.07163e-10
10592581	chr11:10592581:A:G	3.33256e-05	0.814484	-1.42179
10593364	chr11:10593364:C:G	1.7657e-05	-0.274988	-0.967507
10593366	chr11:10593366:A:G	7.54935e-06	-0.70769	-1.38448
10593442	chr11:10593442:A:T	4.77246e-05	-0.248182	-4.07163e-10
10593653	chr11:10593653:G:T	0.000122258	-1.1336e-10	0.692506
10593710	chr11:10593710:G:T	1.55716e-05	-1.36818	-4.07163e-10
10593926	chr11:10593926:C:T	5.92685e-06	-1.21157	-1.12257
10594589	chr11:10594589:G:A	3.95158e-05	-0.436927	-4.07163e-10
10594662	chr11:10594662:G:A	5.59614e-06	-1.21311	-1.17844
10594829	chr11:10594829:A:G	2.45862e-05	-0.911445	-4.07163e-10
10594929	chr11:10594929:A:T	3.33203e-05	0.782955	-1.39042
10594971	chr11:10594971:C:T	3.99347e-05	-1.1336e-10	-0.426383
10595121	chr11:10595121:C:T	4.34426e-05	-1.1336e-10	-0.342189
10595156	chr11:10595156:C:CT	1.09023e-05	-1.57058	-0.154076
10595261	chr11:10595261:A:C	4.36636e-05	-0.337114	-4.07163e-10
10595638	chr11:10595638:G:A	4.68665e-06	-1.57448	-0.994436
10595777	chr11:10595777:A:C	5.08698e-05	-1.1336e-10	-0.184358
10595821	chr11:10595821:A:AT	9.15522e-05	-1.1336e-10	0.403281
10596019	chr11:10596019:A:C	4.10464e-05	-1.1336e-10	-0.398925
10596285	chr11:10596285:A:G	1.50214e-05	-1.1336e-10	-1.40415
10596487	chr11:10596487:T:C	1.49579e-05	-1.1336e-10	-1.40839
10596738	chr11:10596738:T:A	4.17587e-05	0.61301	-0.994731
10596968	chr11:10596968:T:C	1.7241e-05	-1.1336e-10	-1.26634
10597203	chr11:10597203:A:C	4.67538e-05	-0.268733	-4.07163e-10
10597218	chr11:10597218:A:G	3.44818e-06	-1.5411	-1.33468
10597494	chr11:10597494:T:A	3.62082e-06	-1.5357	-1.29123
10597870	chr11:10597870:C:G	5.92257e-06	-0.913154	-1.4217
10597872	chr11:10597872:A:G	3.04956e-06	-1.57573	-1.4229
10597898	chr11:10597898:A:G	3.32902e-05	-1.1336e-10	-0.608366
10598383	chr11:10598383:A:G	3.24421e-05	-0.317532	-0.316641
10598412	chr11:10598412:T:G	1.47736e-05	-1.1336e-10	-1.42079
10598429	chr11:10598429:A:G	1.47531e-05	-1.1336e-10	-1.42217
10599082	chr11:10599082:C:T	3.86632e-05	-1.38912	0.930383
10599303	chr11:10599303:A:C	1.81949e-05	-1.1336e-10	-1.21249
10599324	chr11:10599324:C:T	3.37197e-05	-1.1336e-10	-0.595547
10599444	chr11:10599444:C:T	2.76175e-05	-0.795179	-4.07163e-10
10599642	chr11:10599642:T:C	5.90659e-05	-1.1336e-10	-0.0349749
10599859	chr11:10599859:C:T	2.34639e-05	-1.1336e-10	-0.958166
10599914	chr11:10599914:C:A	4.01524e-05	-1.1336e-10	-0.420945
10600032	chr11:10600032:A:G	3.76526e-05	-1.1336e-10	-0.485226
10601064	chr11:10601064:G:A	5.52326e-05	-0.102075	-4.07163e-10
10601330	chr11:10601330:GC:G	3.96751e-05	-1.1336e-10	-0.432905
10601405	chr11:10601405:C:T	2.32262e-05	-1.1336e-10	-0.968349
10601409	chr11:10601409:G:A	3.80303e-05	-1.1336e-10	-0.475245
10602115	chr11:10602115:C:T	3.83699e-06	-1.56521	-1.20373
10602116	chr11:10602116:G:A	3.25004e-05	0.791121	-1.4235
10602188	chr11:10602188:C:G	2.10133e-05	-1.06847	-4.07163e-10
10602524	chr11:10602524:G:A	1.53903e-05	-1.1336e-10	-1.37989
10602668	chr11:10602668:A:G	2.9373e-05	-1.20581	0.472258
10602814	chr11:10602814:C:A	1.49706e-05	-1.40754	-4.07163e-10
10602947	chr11:10602947:G:C	1.79232e-05	-1.55474	0.327202
10602962	chr11:10602962:C:CA	7.60603e-05	0.217897	-4.07163e-10
10603086	chr11:10603086:A:G	1.96984e-05	-1.1336e-10	-1.13309
10603259	chr11:10603259:G:A	2.32166e-05	-1.1336e-10	-0.96876
10603436	chr11:10603436:C:T	7.38175e-06	-0.755453	-1.35917
10603594	chr11:10603594:G:A	0.000209969	-1.1336e-10	1.23333
10603599	chr11:10603599:C:T	1.8105e-05	-0.0687043	-1.14874
10603684	chr11:10603684:A:T	0.000316795	-1.1336e-10	1.64463
10604016	chr11:10604016:G:A	0.000226512	-1.5012	2.81037
10604070	chr11:10604070:A:G	3.30151e-05	0.677262	-1.29393
10604505	chr11:10604505:C:G	2.03851e-05	-1.1336e-10	-1.09883
10605144	chr11:10605144:G:A	4.22488e-06	-1.47884	-1.1938
10605264	chr11:10605264:G:A	2.13522e-05	-1.1336e-10	-1.05247
10605804	chr11:10605804:G:A	1.6747e-05	-1.1336e-10	-1.29541
10606164	chr11:10606164:T:C	3.34589e-06	-1.49266	-1.41324
10606732	chr11:10606732:A:C	0.000219573	-1.1336e-10	1.27806
10606933	chr11:10606933:G:A	1.74811e-05	-1.1336e-10	-1.25251
10607078	chr11:10607078:ATGTATGTATG:A	5.66677e-05	-1.1336e-10	-0.0764238
10607098	chr11:10607098:T:C	3.03954e-05	-1.1336e-10	-0.699338
10607239	chr11:10607239:T:C	8.42334e-05	-0.332326	0.652289
10607597	chr11:10607597:T:C	1.47403e-05	-1.1336e-10	-1.42304
10607609	chr11:10607609:GC:G	3.0828e-05	-1.1336e-10	-0.685205
10607660	chr11:10607660:GC:G	6.47309e-06	-0.858533	-1.38744
10607707	chr11:10607707:C:T	1.79771e-05	-1.22453	-4.07163e-10
10607748	chr11:10607748:A:G	1.83829e-05	-1.20221	-4.07163e-10
10607840	chr11:10607840:G:A	4.83786e-05	-1.1336e-10	-0.234572
10607851	chr11:10607851:G:A	7.30498e-06	-1.54145	-0.583618
10607878	chr11:10607878:C:T	1.95235e-05	-1.14201	-4.07163e-10
10607965	chr11:10607965:C:T	1.52469e-05	-1.1336e-10	-1.38925
10608919	chr11:10608919:T:C	9.48904e-06	-0.877551	-0.98594
10609031	chr11:10609031:T:C	4.63515e-06	-1.55465	-1.02531
10609318	chr11:10609318:G:T	5.99545e-06	-0.937971	-1.38466
10609436	chr11:10609436:A:G	2.90846e-05	-1.1336e-10	-0.743419
10609653	chr11:10609653:C:T	3.9754e-05	-0.430919	-4.07163e-10
10609680	chr11:10609680:AG:A	3.05247e-05	-1.1336e-10	-0.695091
10609700	chr11:10609700:C:T	2.28668e-05	0.0313361	-1.01528
10610042	chr11:10610042:C:T	4.12459e-06	-1.55909	-1.13757
10610705	chr11:10610705:A:G	1.71235e-05	-0.391167	-0.882013
10611554	chr11:10611554:T:A	1.64334e-05	-1.1336e-10	-1.31431
10611823	chr11:10611823:T:C	4.67486e-06	-1.56856	-1.00287
10611905	chr11:10611905:A:T	1.26686e-05	-1.5745	-4.07163e-10
10611927	chr11:10611927:C:A	1.48781e-05	-1.1336e-10	-1.41374
10612174	chr11:10612174:C:T	0.000228202	-1.1336e-10	1.3166
10612543	chr11:10612543:C:T	5.61994e-06	-1.55143	-0.835878
10612955	chr11:10612955:A:C	1.85567e-05	-1.1928	-4.07163e-10
10613007	chr11:10613007:T:C	1.71218e-05	-1.1336e-10	-1.27328
10613437	chr11:10613437:A:AT	3.98515e-06	-1.56341	-1.16764
10613460	chr11:10613460:T:C	8.58972e-06	-0.631255	-1.33181
10613481	chr11:10613481:C:T	1.47397e-05	-1.1336e-10	-1.42309
10613541	chr11:10613541:C:T	4.8938e-06	-1.57548	-0.950176
10613808	chr11:10613808:C:T	3.95627e-06	-1.49705	-1.24128
10614006	chr11:10614006:G:A	1.49619e-05	-1.1336e-10	-1.40812
10614046	chr11:10614046:T:G	4.02759e-06	-1.57411	-1.14635
10614812	chr11:10614812:A:G	2.39101e-05	0.215511	-1.15484
10615215	chr11:10615215:A:G	1.49003e-05	-1.1336e-10	-1.41224
10615341	chr11:10615341:G:A	5.91068e-05	0.524052	-0.558335
10615430	chr11:10615430:G:T	4.13289e-06	-1.56852	-1.12614
10616193	chr11:10616193:C:T	5.02703e-06	-1.57063	-0.928169
10616405	chr11:10616405:G:A	4.82697e-06	-1.56782	-0.971593
10616447	chr11:10616447:T:C	1.47316e-05	-1.1336e-10	-1.42364
10616781	chr11:10616781:T:C	5.23741e-05	-1.1336e-10	-0.155216
10616901	chr11:10616901:A:G	1.50095e-05	-1.1336e-10	-1.40495
10617114	chr11:10617114:G:A	2.76524e-05	-0.793915	-4.07163e-10
10617325	chr11:10617325:C:A	1.54071e-05	-1.1336e-10	-1.3788
10617425	chr11:10617425:G:A	0.000155622	1.56974	-0.635942
10617471	chr11:10617471:A:G	9.10289e-06	-1.46012	-0.444916
10617553	chr11:10617553:A:G	1.47246e-05	-1.1336e-10	-1.42411
10617696	chr11:10617696:C:T	3.51409e-05	-1.1336e-10	-0.554263
10617902	chr11:10617902:T:C	7.51525e-06	-0.67549	-1.4212
10617908	chr11:10617908:CTGCTGTTTCAGGCCAGCTCTCACAATCTG:C	1.48227e-05	-1.1336e-10	-1.41747
10618097	chr11:10618097:T:C	5.63183e-05	-1.1336e-10	-0.0826092
10618208	chr11:10618208:T:C	6.84911e-05	0.113075	-4.07163e-10
10618242	chr11:10618242:C:T	4.46765e-06	-1.57541	-1.04135
10618706	chr11:10618706:A:C	4.24673e-06	-1.57527	-1.09221
10618789	chr11:10618789:A:G	1.78596e-05	-1.1336e-10	-1.23109
10618944	chr11:10618944:T:C	1.82265e-05	-1.21075	-4.07163e-10
10619898	chr11:10619898:T:C	1.82468e-05	-1.1336e-10	-1.20964
10620466	chr11:10620466:A:G	4.79786e-06	-1.57524	-0.97022
10620480	chr11:10620480:T:A	7.87949e-06	-1.56412	-0.485248
10621105	chr11:10621105:G:GT	3.11339e-05	-1.1336e-10	-0.675331
10621117	chr11:10621117:G:GT	5.26735e-06	-1.57186	-0.880243
10621284	chr11:10621284:AG:A	1.61419e-05	-1.1336e-10	-1.33221
10621509	chr11:10621509:A:G	1.53004e-05	-1.1336e-10	-1.38575
10621677	chr11:10621677:C:T	6.49348e-06	-0.837579	-1.40525
10622068	chr11:10622068:G:C	5.09339e-05	0.719071	-0.902171
10622076	chr11:10622076:T:C	1.78452e-05	-1.1336e-10	-1.23189
10622325	chr11:10622325:G:C	2.9114e-05	-1.1336e-10	-0.74241
10622397	chr11:10622397:C:A	3.58549e-06	-1.57444	-1.2623
10622632	chr11:10622632:G:A	1.6581e-05	-1.1336e-10	-1.30537
10623052	chr11:10623052:G:T	4.2677e-06	-1.53926	-1.1233
10623350	chr11:10623350:G:A	1.64804e-05	-1.1336e-10	-1.31146
10623398	chr11:10623398:G:A	1.56464e-05	-1.1336e-10	-1.36339
10623683	chr11:10623683:A:G	1.56599e-05	-1.1336e-10	-1.36252
10623742	chr11:10623742:A:G	8.89232e-06	-0.570175	-1.35827
10623997	chr11:10623997:A:G	2.566e-05	-1.1336e-10	-0.868694
10624019	chr11:10624019:A:T	9.89585e-05	0.35578	0.125292
10624332	chr11:10624332:C:T	1.41345e-05	-1.46501	-4.07163e-10
10624595	chr11:10624595:TTGGGAATGGTTTGTCCCCCGA:T	4.96604e-05	-1.1336e-10	-0.208421
10624597	chr11:10624597:G:A	1.52132e-05	-1.39146	-4.07163e-10
10624680	chr11:10624680:G:A	1.52548e-05	-1.38874	-4.07163e-10
10625004	chr11:10625004:G:A	1.00912e-05	-1.56615	-0.235814
10625084	chr11:10625084:A:T	1.04008e-05	-1.56107	-0.210674
10625132	chr11:10625132:C:G	9.99399e-06	-1.56372	-0.24793
10625259	chr11:10625259:C:T	3.20384e-05	-1.1336e-10	-0.646692
10625418	chr11:10625418:C:T	1.70062e-05	-1.1336e-10	-1.28005
10625623	chr11:10625623:G:A	1.48377e-05	-1.1336e-10	-1.41646
10625951	chr11:10625951:C:A	4.86186e-05	-1.1336e-10	-0.229622
10625958	chr11:10625958:G:A	1.47941e-05	-1.4194	-4.07163e-10
10626196	chr11:10626196:G:A	1.47759e-05	-1.1336e-10	-1.42063
10626251	chr11:10626251:C:G	1.88315e-05	-1.1336e-10	-1.1781
10626351	chr11:10626351:C:T	1.47273e-05	-1.1336e-10	-1.42392
10626430	chr11:10626430:T:C	1.27336e-05	-1.56939	-4.07163e-10
10626448	chr11:10626448:G:A	1.08818e-05	-1.4005	-0.326041
10626675	chr11:10626675:C:T	1.57035e-05	-1.1336e-10	-1.35974
10627162	chr11:10627162:C:T	1.51672e-05	-1.1336e-10	-1.3945
10627501	chr11:10627501:G:A	1.52246e-05	-1.1336e-10	-1.39072
10627509	chr11:10627509:C:T	6.95267e-05	-1.1336e-10	0.128082
10627601	chr11:10627601:A:G	1.56408e-05	-1.1336e-10	-1.36374
10627614	chr11:10627614:C:A	0.000120905	0.976852	-0.295477
10627746	chr11:10627746:G:A	6.07114e-06	-1.52276	-0.787325
10627806	chr11:10627806:C:T	1.63577e-05	-1.1336e-10	-1.31893
10628105	chr11:10628105:G:A	4.47133e-05	0.19971	-0.513068
10628249	chr11:10628249:G:A	1.54141e-05	-1.1336e-10	-1.37834
10628311	chr11:10628311:G:A	3.0239e-05	0.332023	-1.03652
10628325	chr11:10628325:C:T	1.74105e-05	-1.1336e-10	-1.25656
10628421	chr11:10628421:A:G	3.61003e-05	-1.1336e-10	-0.527327
10628549	chr11:10628549:T:C	1.3839e-05	-0.155142	-1.331
10628587	chr11:10628587:A:G	1.14471e-05	-0.318735	-1.35715
10628820	chr11:10628820:G:A	3.56059e-05	0.580446	-1.12156
10629114	chr11:10629114:G:A	1.44666e-05	-1.44179	-4.07163e-10
10629255	chr11:10629255:T:C	1.39872e-05	-1.47549	-4.07163e-10
10629322	chr11:10629322:C:T	3.68758e-05	0.374547	-0.88062
10629795	chr11:10629795:G:A	1.44002e-05	-1.44639	-4.07163e-10
10629836	chr11:10629836:C:T	1.5371e-05	-1.1336e-10	-1.38115
10630089	chr11:10630089:AAAG:A	1.70571e-05	-1.1336e-10	-1.27706
10630117	chr11:10630117:C:T	1.55871e-05	-1.1336e-10	-1.36718
10630258	chr11:10630258:T:C	1.65063e-05	-1.1336e-10	-1.30989
10630295	chr11:10630295:T:C	1.77748e-05	0.0591721	-1.29502
10630312	chr11:10630312:T:C	1.44436e-05	-1.44338	-4.07163e-10
10630493	chr11:10630493:T:A	2.14265e-05	-1.1336e-10	-1.049
10630714	chr11:10630714:C:A	1.89362e-05	-1.1336e-10	-1.17255
10630910	chr11:10630910:T:G	1.47243e-05	-1.1336e-10	-1.42413
10631078	chr11:10631078:G:A	1.55091e-05	-1.3722	-4.07163e-10
10631234	chr11:10631234:A:G	2.76575e-05	-1.1336e-10	-0.793733
10631254	chr11:10631254:T:C	1.5688e-05	-1.1336e-10	-1.36073
10631373	chr11:10631373:T:C	3.71209e-05	-0.499449	-4.07163e-10
10631471	chr11:10631471:C:T	1.89335e-05	-1.1336e-10	-1.17269
10631647	chr11:10631647:G:A	1.5629e-05	-1.1336e-10	-1.3645
10631879	chr11:10631879:A:G	1.62762e-05	-1.06794	-0.255986
10631977	chr11:10631977:G:T	2.13852e-05	-1.1336e-10	-1.05093
10632329	chr11:10632329:G:C	1.79151e-05	-1.1336e-10	-1.22798
10632339	chr11:10632339:C:A	3.51989e-05	0.363628	-0.916243
10632348	chr11:10632348:G:A	3.55078e-05	0.365535	-0.909412
10632650	chr11:10632650:C:T	2.63955e-05	0.318124	-1.15856
10633160	chr11:10633160:C:T	0.000380549	1.82799	-4.07163e-10
10633211	chr11:10633211:A:C	1.47581e-05	-1.42184	-4.07163e-10
10633314	chr11:10633314:A:G	2.70876e-05	-1.1336e-10	-0.814551
10633326	chr11:10633326:T:C	2.28247e-05	-1.1336e-10	-0.985784
10633364	chr11:10633364:T:C	0.000362513	2.92767	-1.14824
10633433	chr11:10633433:C:T	8.24187e-05	0.502707	-0.204523
10633474	chr11:10633474:C:G	1.7566e-05	0.114288	-1.36195
10633653	chr11:10633653:G:A	6.5385e-05	0.213537	-0.146873
10634062	chr11:10634062:C:T	2.67211e-05	0.56749	-1.39566
10634076	chr11:10634076:C:T	0.000258292	2.48854	-1.04808
10634867	chr11:10634867:T:C	6.04489e-05	1.0655	-1.07733
10634923	chr11:10634923:CA:C	1.50836e-05	-1.1336e-10	-1.40002
10635140	chr11:10635140:T:C	5.00281e-05	1.16478	-1.36582
10635177	chr11:10635177:A:C	2.31087e-05	-1.1336e-10	-0.973419
10635896	chr11:10635896:CTT:C	0.000381256	-1.1336e-10	1.82984
10636192	chr11:10636192:C:T	0.000306676	2.25846	-0.646299
10636283	chr11:10636283:C:T	3.1882e-06	-1.54866	-1.40551
10636642	chr11:10636642:G:GTCA	1.63395e-05	-1.1336e-10	-1.32004
10636792	chr11:10636792:G:C	2.43981e-05	-0.919125	-4.07163e-10
10636894	chr11:10636894:T:C	3.28078e-06	-1.52123	-1.40432
10636927	chr11:10636927:A:T	2.26737e-05	-1.1336e-10	-0.992422
10636977	chr11:10636977:A:G	2.00803e-05	-1.1336e-10	-1.11389
10637188	chr11:10637188:A:G	0.00013128	1.25486	-0.491162
10637290	chr11:10637290:C:T	1.93364e-05	-1.1336e-10	-1.15164
10637437	chr11:10637437:T:G	1.9705e-05	-1.13276	-4.07163e-10
10637656	chr11:10637656:A:G	4.20734e-05	-0.197908	-0.176305
10637780	chr11:10637780:C:T	1.51031e-05	-1.1336e-10	-1.39873
10638342	chr11:10638342:T:C	0.00027288	2.43166	-0.936254
10638511	chr11:10638511:CTG:C	9.415e-05	1.65035	-1.21909
10639269	chr11:10639269:G:A	1.58503e-05	-0.0131738	-1.33726
10639647	chr11:10639647:C:G	1.72176e-05	-1.1336e-10	-1.2677
10639681	chr11:10639681:A:G	1.76538e-05	-1.1336e-10	-1.24268
10639882	chr11:10639882:A:T	1.79873e-05	-1.1336e-10	-1.22396
10640506	chr11:10640506:C:T	0.000119181	2.06116	-1.39414
10640584	chr11:10640584:C:T	3.38581e-06	-1.50941	-1.38463
10640761	chr11:10640761:C:T	1.32613e-05	-1.27604	-0.252744
10640802	chr11:10640802:C:T	0.000130115	2.07668	-1.32189
10640840	chr11:10640840:G:A	1.48219e-05	-1.1336e-10	-1.41752
10641199	chr11:10641199:C:T	2.77572e-05	-1.1336e-10	-0.790132
10641498	chr11:10641498:C:T	0.00010223	-1.1336e-10	0.513601
10641505	chr11:10641505:C:T	2.30083e-05	-1.41226	0.434481
10641756	chr11:10641756:G:A	9.62939e-05	1.64961	-1.19584
10641758	chr11:10641758:C:T	1.64544e-05	-1.1336e-10	-1.31303
10641978	chr11:10641978:G:A	4.07879e-05	0.518601	-0.923843
10643043	chr11:10643043:C:T	2.4002e-05	-1.1336e-10	-0.935492
10643048	chr11:10643048:A:G	3.86037e-06	-1.55377	-1.20909
10643319	chr11:10643319:T:C	1.54799e-05	-1.1336e-10	-1.37409
10643354	chr11:10643354:C:T	0.0025445	5.15052	-1.42246
10643362	chr11:10643362:T:G	0.000439396	1.97177	-4.07163e-10
10643688	chr11:10643688:C:T	0.00998029	6.2871	-1.19237
10643766	chr11:10643766:C:T	2.51144e-05	-1.1336e-10	-0.890186
10643899	chr11:10643899:C:T	1.9e-05	-1.1336e-10	-1.16919
10643938	chr11:10643938:C:T	0.000186227	-1.1336e-10	1.11334
10644014	chr11:10644014:C:T	1.47404e-05	-1.1336e-10	-1.42303
10644026	chr11:10644026:G:GA	0.000108098	0.0644713	0.504938
10644144	chr11:10644144:A:G	1.52902e-05	-1.1336e-10	-1.38642
10644331	chr11:10644331:G:C	3.36411e-06	-1.483	-1.41746
10644595	chr11:10644595:C:T	4.3619e-05	-1.1336e-10	-0.338135
10644596	chr11:10644596:G:A	2.35192e-05	-1.1336e-10	-0.95581
10644791	chr11:10644791:C:T	0.000358166	1.76737	-4.07163e-10
10644858	chr11:10644858:T:C	0.0595346	7.19744	-0.316756
10645140	chr11:10645140:G:A	1.90648e-05	-1.1336e-10	-1.16578
10645370	chr11:10645370:T:C	1.48506e-05	-1.1336e-10	-1.41559
10645551	chr11:10645551:C:T	1.47693e-05	-1.1336e-10	-1.42108
10645728	chr11:10645728:A:G	0.036277	6.42045	-0.0351454
10645826	chr11:10645826:A:G	1.52499e-05	-1.1336e-10	-1.38906
10645950	chr11:10645950:T:C	7.93629e-05	-1.1336e-10	0.260402
10646028	chr11:10646028:C:G	2.42453e-05	-1.1336e-10	-0.925407
10646412	chr11:10646412:C:T	1.89223e-05	-1.1336e-10	-1.17329
10646438	chr11:10646438:A:G	1.48173e-05	-1.1336e-10	-1.41783
10646622	chr11:10646622:G:A	2.22105e-05	-1.1336e-10	-1.01306
10646641	chr11:10646641:A:G	1.86761e-05	-1.1336e-10	-1.18638
10646842	chr11:10646842:A:G	1.86944e-05	0.200928	-1.38633
10646848	chr11:10646848:T:C	5.12701e-06	-1.53864	-0.940465
10647031	chr11:10647031:C:T	1.47649e-05	-1.1336e-10	-1.42138
10647551	chr11:10647551:A:C	2.49779e-05	-1.1336e-10	-0.895636
10647625	chr11:10647625:A:G	0.0828926	8.50292	-1.29125
10647681	chr11:10647681:T:C	0.0183733	7.0029	-1.29788
10647875	chr11:10647875:G:A	6.46702e-06	-1.57574	-0.671174
10647993	chr11:10647993:C:T	3.78688e-06	-1.56358	-1.2185
10648526	chr11:10648526:A:G	5.09122e-06	-1.11431	-1.3718
10648562	chr11:10648562:C:G	4.8187e-06	-1.12606	-1.41507
10648647	chr11:10648647:T:G	1.90892e-05	-1.1336e-10	-1.16451
10648648	chr11:10648648:G:C	1.26838e-05	-1.57331	-4.07163e-10
10648893	chr11:10648893:C:T	3.27543e-05	-1.1336e-10	-0.624595
10649311	chr11:10649311:T:G	1.95658e-05	-1.1336e-10	-1.13985
10649445	chr11:10649445:A:G	5.21614e-06	-1.09091	-1.37097
10649534	chr11:10649534:C:G	3.46933e-05	-1.1336e-10	-0.567083
10649759	chr11:10649759:G:C	1.60234e-05	-1.1336e-10	-1.33958
10650120	chr11:10650120:G:A	5.82366e-06	-1.06716	-1.28454
10650426	chr11:10650426:G:C	1.80275e-05	-1.1336e-10	-1.22173
10650769	chr11:10650769:C:T	2.9248e-05	-1.1336e-10	-0.737818
10650971	chr11:10650971:C:T	5.37309e-06	-1.51433	-0.917891
10651348	chr11:10651348:T:C	1.3011e-05	-1.54783	-4.07163e-10
10651422	chr11:10651422:C:A	4.52058e-06	-1.57403	-1.03096
10651549	chr11:10651549:CTT:C	0.000359566	-1.1336e-10	1.77127
10651684	chr11:10651684:A:T	2.18427e-05	-1.1336e-10	-1.02976
10652141	chr11:10652141:C:T	9.88648e-05	-1.1336e-10	0.480125
10652192	chr11:10652192:T:C	0.0218738	7.19783	-1.31841
10652317	chr11:10652317:G:A	0.000148571	-1.1336e-10	0.887434
10652346	chr11:10652346:G:A	2.36712e-05	-1.1336e-10	-0.949369
10652461	chr11:10652461:A:G	1.49568e-05	-1.1336e-10	-1.40846
10652497	chr11:10652497:C:G	0.0521257	8.12723	-1.37945
10652738	chr11:10652738:C:T	8.01856e-05	0.124595	0.14612
10652895	chr11:10652895:G:A	0.000122368	-1.1336e-10	0.693403
10653050	chr11:10653050:C:T	0.000342802	2.99465	-1.27113
10653098	chr11:10653098:C:T	0.000131448	-1.1336e-10	0.764981
10653113	chr11:10653113:G:A	4.8417e-06	-1.38382	-1.15255
10654191	chr11:10654191:A:G	0.0161956	6.81621	-1.23734
10654467	chr11:10654467:A:T	0.000152751	1.04951	-0.13433
10654518	chr11:10654518:T:C	1.94047e-05	-1.14811	-4.07163e-10
10654768	chr11:10654768:G:A	1.49425e-05	-1.1336e-10	-1.40942
10655019	chr11:10655019:G:T	4.02832e-05	-1.1336e-10	-0.417694
10655440	chr11:10655440:T:C	0.0242778	7.33485	-1.35117
10655578	chr11:10655578:G:A	0.000148606	-1.1336e-10	0.887667
10655743	chr11:10655743:C:T	0.000307366	-1.1336e-10	1.61441
10655792	chr11:10655792:A:G	5.11947e-06	-1.11286	-1.36772
10655826	chr11:10655826:G:A	0.152806	9.17914	-1.35584
10655914	chr11:10655914:G:A	4.72394e-05	0.442883	-0.701282
10656307	chr11:10656307:T:C	4.26327e-06	-1.24714	-1.41645
10656369	chr11:10656369:C:T	7.91156e-06	-1.37173	-0.67357
10656416	chr11:10656416:C:T	0.0011926	2.97026	-4.07163e-10
10656868	chr11:10656868:C:T	1.5786e-05	-1.1336e-10	-1.35451
10656869	chr11:10656869:G:A	3.79913e-05	-1.1336e-10	-0.476272
10657004	chr11:10657004:T:G	6.01417e-05	-1.1336e-10	-0.0169249
10657238	chr11:10657238:T:C	0.00597259	4.99112	-0.409808
10657383	chr11:10657383:C:T	1.47368e-05	-1.1336e-10	-1.42328
10657425	chr11:10657425:G:A	4.67973e-05	-1.1336e-10	-0.267803
10657526	chr11:10657526:G:T	0.000315111	-1.1336e-10	1.6393
10657750	chr11:10657750:G:C	0.00296412	5.26537	-1.38466
10657894	chr11:10657894:T:C	0.0984709	8.7117	-1.32781
10658212	chr11:10658212:G:A	9.54407e-06	-1.0859	-0.771807
10658392	chr11:10658392:G:A	6.23251e-05	-1.1336e-10	0.0187356
10659572	chr11:10659572:G:A	4.50017e-05	-1.1336e-10	-0.306929
10659921	chr11:10659921:G:A	1.49726e-05	-1.1336e-10	-1.4074
10659950	chr11:10659950:G:A	6.84123e-05	-1.22179	1.33372
10660278	chr11:10660278:GATAA:G	3.55386e-05	-1.1336e-10	-0.54301
10660311	chr11:10660311:T:C	0.000397257	-1.1336e-10	1.87096
10660373	chr11:10660373:C:T	3.3813e-05	-1.1336e-10	-0.592784
10660498	chr11:10660498:G:A	3.61989e-06	-1.52413	-1.30306
10660538	chr11:10660538:G:A	2.74207e-05	-1.1336e-10	-0.80233
10660628	chr11:10660628:G:A	1.03236e-05	-1.09663	-0.68257
10660641	chr11:10660641:A:G	5.10589e-05	-1.1336e-10	-0.180649
10660701	chr11:10660701:T:C	0.000307338	2.94777	-1.33345
10661142	chr11:10661142:CCT:C	5.68014e-05	-1.1336e-10	-0.0740676
10661277	chr11:10661277:T:C	5.0139e-05	-1.1336e-10	-0.19883
10661446	chr11:10661446:ATTATC:A	5.74613e-05	-1.1336e-10	-0.0625177
10662646	chr11:10662646:G:T	5.77488e-05	-1.1336e-10	-0.0575255
10662649	chr11:10662649:T:C	0.0001034	1.94899	-1.42402
10662660	chr11:10662660:G:A	0.000167256	-1.1336e-10	1.0059
10662743	chr11:10662743:G:A	1.09358e-05	-1.03688	-0.684708
10662779	chr11:10662779:T:A	3.09342e-05	-1.1336e-10	-0.681765
10663034	chr11:10663034:C:G	5.34552e-05	-1.1336e-10	-0.134785
10663361	chr11:10663361:T:G	1.98126e-05	-1.1336e-10	-1.12731
10663477	chr11:10663477:G:A	2.94247e-05	-1.1336e-10	-0.731792
10664037	chr11:10664037:A:G	3.08509e-05	-1.1085	0.424034
10664594	chr11:10664594:T:A	2.31025e-05	-0.973686	-4.07163e-10
10664639	chr11:10664639:C:T	0.000181901	-1.1336e-10	1.08983
10664693	chr11:10664693:T:C	2.13099e-05	-1.1336e-10	-1.05446
10664961	chr11:10664961:T:C	9.32664e-05	-1.1336e-10	0.421831
10665014	chr11:10665014:T:C	3.26863e-05	-0.770312	0.14364
10665561	chr11:10665561:C:A	1.51919e-05	-1.39286	-4.07163e-10
10665964	chr11:10665964:G:C	9.35722e-05	-1.1336e-10	0.425105
10666140	chr11:10666140:C:T	6.09141e-05	-1.1336e-10	-0.00416342
10666281	chr11:10666281:C:T	4.08753e-05	-1.20197	0.798872
10666670	chr11:10666670:A:G	5.22707e-06	-1.07858	-1.3812
10666967	chr11:10666967:C:T	5.11951e-06	-1.09714	-1.38343
10666973	chr11:10666973:A:G	4.23081e-05	-1.22837	0.859717
10667146	chr11:10667146:T:C	0.000468639	-1.1336e-10	2.03621
10667148	chr11:10667148:TG:T	5.16566e-06	-1.0629	-1.40869
10667907	chr11:10667907:C:G	0.000408657	2.87202	-0.972772
10668099	chr11:10668099:TC:T	1.52064e-05	-1.1336e-10	-1.39191
10668101	chr11:10668101:C:T	1.52054e-05	-1.1336e-10	-1.39198
10668123	chr11:10668123:A:G	0.000155577	-1.1336e-10	0.933513
10668280	chr11:10668280:T:C	1.47329e-05	-1.42355	-4.07163e-10
10668429	chr11:10668429:C:G	0.000206773	-1.1336e-10	1.21799
10668545	chr11:10668545:T:G	0.000350213	-1.1336e-10	1.74491
10668710	chr11:10668710:G:A	7.72543e-06	-1.16614	-0.902973
10669102	chr11:10669102:G:A	0.00312468	5.25727	-1.32381
10669496	chr11:10669496:C:G	5.73368e-05	-1.1336e-10	-0.0646866
10669533	chr11:10669533:G:A	0.000389471	2.87347	-1.02231
10669716	chr11:10669716:T:C	1.54072e-05	-1.1336e-10	-1.37879
10669890	chr11:10669890:G:A	0.000164622	2.22246	-1.23243
10670054	chr11:10670054:A:G	8.30429e-05	-1.1336e-10	0.305729
10670091	chr11:10670091:T:C	2.45028e-05	-0.850259	-0.0645839
10670580	chr11:10670580:T:C	1.14361e-05	-0.973646	-0.70321
10670594	chr11:10670594:T:C	3.5212e-05	-0.892274	0.340033
10670692	chr11:10670692:G:C	1.51671e-05	-1.1336e-10	-1.3945
10670713	chr11:10670713:T:A	0.00768034	5.88541	-1.05262
10670813	chr11:10670813:T:C	0.000198639	-1.1336e-10	1.17786
10671091	chr11:10671091:T:C	0.0193115	5.52862	0.226211
10671199	chr11:10671199:C:A	1.90796e-05	-1.1336e-10	-1.16501
10671240	chr11:10671240:G:A	0.00025617	-1.1336e-10	1.43221
10671274	chr11:10671274:A:G	0.0159586	6.21004	-0.645916
10671369	chr11:10671369:A:G	1.81872e-05	-1.1336e-10	-1.21291
10671434	chr11:10671434:G:A	1.27036e-05	-1.09991	-0.47183
10671813	chr11:10671813:T:C	1.874e-05	-1.1336e-10	-1.18297
10671975	chr11:10671975:TATG:T	1.56233e-05	-1.1336e-10	-1.36487
10672016	chr11:10672016:T:C	5.10782e-05	-1.1336e-10	-0.180271
10672037	chr11:10672037:T:C	0.00830225	5.64511	-0.734455
10672126	chr11:10672126:C:T	0.000214631	-1.1336e-10	1.25529
10672831	chr11:10672831:G:A	1.79297e-05	-1.1336e-10	-1.22717
10672897	chr11:10672897:C:T	0.000115394	-1.1336e-10	0.634725
10672983	chr11:10672983:T:C	2.78066e-05	-1.1336e-10	-0.788354
10673016	chr11:10673016:C:T	1.71384e-05	-1.1336e-10	-1.27231
10673745	chr11:10673745:G:T	2.07576e-05	-1.08071	-4.07163e-10
10674047	chr11:10674047:A:C	1.51337e-05	-1.1336e-10	-1.3967
10674399	chr11:10674399:G:C	0.000131523	2.12457	-1.35901
10674730	chr11:10674730:C:T	3.10347e-05	-1.1336e-10	-0.678523
10674931	chr11:10674931:C:T	0.000112553	-1.1336e-10	0.609796
10674948	chr11:10674948:G:A	0.000114879	-1.1336e-10	0.630253
10675045	chr11:10675045:G:A	1.72365e-05	-1.1336e-10	-1.2666
10675096	chr11:10675096:C:T	0.016184	5.70145	-0.123296
10675099	chr11:10675099:G:A	0.000155303	-1.1336e-10	0.93175
10675392	chr11:10675392:T:A	0.00010727	-1.1336e-10	0.561719
10675546	chr11:10675546:T:C	0.00972735	6.13485	-1.06578
10675547	chr11:10675547:G:A	1.76749e-05	-1.1336e-10	-1.24149
10675765	chr11:10675765:T:C	3.03298e-05	-1.1336e-10	-0.701496
10675791	chr11:10675791:C:T	0.000155842	-1.1336e-10	0.935213
10676360	chr11:10676360:A:G	3.07287e-05	-1.1336e-10	-0.688433
10676402	chr11:10676402:C:T	0.0132705	5.92544	-0.545768
10676502	chr11:10676502:G:A	5.28441e-05	-0.146283	-4.07163e-10
10676589	chr11:10676589:C:T	0.0141955	5.73485	-0.287804
10676713	chr11:10676713:G:A	0.0124546	5.86149	-0.545271
10676857	chr11:10676857:G:A	0.000204113	-1.1336e-10	1.20504
10676890	chr11:10676890:G:A	0.00835199	5.87137	-0.954746
10677307	chr11:10677307:C:T	0.0144656	5.74235	-0.276454
10677522	chr11:10677522:G:A	1.81548e-05	-1.1336e-10	-1.2147
10677524	chr11:10677524:C:T	0.0123824	5.86757	-0.557169
10677635	chr11:10677635:T:C	0.0146748	5.99933	-0.519068
10677665	chr11:10677665:A:G	1.41043e-05	-1.46715	-4.07163e-10
10677999	chr11:10677999:ATCTC:A	1.68399e-05	-1.1336e-10	-1.28987
10678051	chr11:10678051:TC:T	0.0135536	5.95548	-0.554698
10678106	chr11:10678106:T:C	6.10892e-05	-1.1336e-10	-0.001293
10678149	chr11:10678149:C:T	0.000953353	3.64172	-0.895368
10678202	chr11:10678202:A:G	0.000974801	3.73649	-0.967888
10678203	chr11:10678203:A:C	0.00101572	3.78012	-0.970395
10678734	chr11:10678734:T:C	0.0196243	6.82354	-1.05264
10678801	chr11:10678801:T:A	0.025941	6.28249	-0.232536
10679099	chr11:10679099:T:C	1.68177e-05	-1.2912	-4.07163e-10
10679161	chr11:10679161:T:C	2.84983e-05	-1.1336e-10	-0.763784
10679182	chr11:10679182:A:G	0.000126778	-1.1336e-10	0.728808
10679327	chr11:10679327:ACT:A	8.12948e-05	0.748685	-0.464231
10679623	chr11:10679623:T:C	1.30715e-05	-1.54319	-4.07163e-10
10679737	chr11:10679737:G:C	1.51922e-05	-1.1336e-10	-1.39285
10679877	chr11:10679877:T:C	1.10511e-05	-1.29819	-0.412911
10680009	chr11:10680009:C:T	0.00349113	5.42807	-1.38372
10680039	chr11:10680039:T:C	3.79857e-05	-1.1336e-10	-0.476419
10680801	chr11:10680801:A:T	0.0145806	6.83074	-1.35692
10680832	chr11:10680832:C:A	8.64686e-06	-1.56646	-0.389969
10680970	chr11:10680970:G:A	0.00474554	4.19195	0.159385
10683186	chr11:10683186:T:A	8.60126e-06	-1.05325	-0.908467
10683233	chr11:10683233:C:T	1.50787e-05	-1.1336e-10	-1.40035
10683279	chr11:10683279:A:T	1.49086e-05	-1.1336e-10	-1.41169
10683410	chr11:10683410:C:A	8.18284e-06	-0.912997	-1.09859
10683614	chr11:10683614:C:T	3.51022e-06	-1.43379	-1.42416
10683813	chr11:10683813:C:T	7.75919e-05	0.237834	-4.07163e-10
10683873	chr11:10683873:A:G	0.000726935	3.20384	-0.728633
10684132	chr11:10684132:A:G	1.54311e-05	-1.1336e-10	-1.37725
10684514	chr11:10684514:G:A	1.45034e-05	-1.43924	-4.07163e-10
10684610	chr11:10684610:T:C	1.38291e-05	-1.48685	-4.07163e-10
10684613	chr11:10684613:T:C	1.27046e-05	-1.57166	-4.07163e-10
10684891	chr11:10684891:A:G	1.48823e-05	-1.1336e-10	-1.41346
10684894	chr11:10684894:A:G	2.69791e-05	-1.1336e-10	-0.818567
10684944	chr11:10684944:C:T	1.51792e-05	-1.1336e-10	-1.3937
10685155	chr11:10685155:C:T	1.49415e-05	-1.1336e-10	-1.40948
10685254	chr11:10685254:A:C	1.24098e-05	-0.722706	-0.872439
10685595	chr11:10685595:C:T	1.94299e-05	-1.14682	-4.07163e-10
10685650	chr11:10685650:G:A	1.58707e-05	-1.1336e-10	-1.34915
10685657	chr11:10685657:C:G	0.00104287	3.54185	-0.705749
10685672	chr11:10685672:T:C	1.32023e-05	-1.53324	-4.07163e-10
10686474	chr11:10686474:A:G	1.49899e-05	-1.1336e-10	-1.40625
10686539	chr11:10686539:G:A	2.33538e-05	-1.1336e-10	-0.962869
10686625	chr11:10686625:A:G	4.70605e-06	-1.14781	-1.41697
10686720	chr11:10686720:A:G	7.17685e-06	-1.23653	-0.906242
10686797	chr11:10686797:T:G	1.41626e-05	-1.46303	-4.07163e-10
10686801	chr11:10686801:A:G	5.97238e-05	-1.1336e-10	-0.0238973
10686932	chr11:10686932:G:A	1.57651e-05	-1.1336e-10	-1.35583
10686942	chr11:10686942:C:G	1.54131e-05	0.0367298	-1.41514
10687002	chr11:10687002:G:A	1.4883e-05	-1.1336e-10	-1.41341
10687011	chr11:10687011:A:G	2.34089e-05	-1.1336e-10	-0.960514
10687182	chr11:10687182:T:G	2.33731e-05	-1.1336e-10	-0.962045
10687191	chr11:10687191:A:G	0.000901635	3.25704	-0.566455
10687621	chr11:10687621:T:C	5.05467e-06	-1.45866	-1.03465
10687647	chr11:10687647:C:T	0.000522447	3.12557	-0.980678
10687659	chr11:10687659:A:G	1.79035e-05	-1.1336e-10	-1.22863
10687693	chr11:10687693:G:A	1.51435e-05	-1.1336e-10	-1.39606
10687865	chr11:10687865:T:G	1.27401e-05	-1.56888	-4.07163e-10
10687927	chr11:10687927:G:A	1.47238e-05	-1.1336e-10	-1.42416
10688059	chr11:10688059:G:C	3.53807e-05	0.852949	-1.40041
10688170	chr11:10688170:G:C	1.47863e-05	-1.1336e-10	-1.41993
10688363	chr11:10688363:A:G	0.000770757	3.4423	-0.908553
10688736	chr11:10688736:A:T	1.52735e-05	-1.1336e-10	-1.38751
10689339	chr11:10689339:T:C	1.47578e-05	-1.1336e-10	-1.42186
10689504	chr11:10689504:C:T	1.31285e-05	-1.53884	-4.07163e-10
10689657	chr11:10689657:G:A	4.51384e-06	-1.44048	-1.166
10689807	chr11:10689807:T:C	1.36625e-05	-1.49898	-4.07163e-10
10690029	chr11:10690029:G:A	1.34841e-05	-1.51212	-4.07163e-10
10690272	chr11:10690272:C:G	1.28975e-05	-1.5566	-4.07163e-10
10691141	chr11:10691141:CTA:C	4.55574e-05	-1.1336e-10	-0.294656
10691512	chr11:10691512:T:C	2.13153e-05	-1.1336e-10	-1.0542
10691712	chr11:10691712:AG:A	0.00129862	3.61656	-0.56113
10691885	chr11:10691885:T:C	0.000992421	3.65833	-0.871815
10691913	chr11:10691913:C:T	1.40514e-05	-1.47091	-4.07163e-10
10692005	chr11:10692005:T:G	1.57701e-05	-1.1336e-10	-1.35551
10692157	chr11:10692157:C:G	2.48303e-05	-1.1336e-10	-0.901563
10692282	chr11:10692282:G:A	6.53417e-05	0.993385	-0.927383
10692710	chr11:10692710:G:A	1.55696e-05	-1.1336e-10	-1.36831
10692822	chr11:10692822:T:G	9.84823e-05	-1.1336e-10	0.476249
10692826	chr11:10692826:G:T	3.57996e-05	-1.1336e-10	-0.535693
10692995	chr11:10692995:G:A	1.53108e-05	-1.1336e-10	-1.38507
10693270	chr11:10693270:C:T	1.82267e-05	-1.1336e-10	-1.21074
10693577	chr11:10693577:T:C	0.000621173	3.41911	-1.10113
10693588	chr11:10693588:G:C	1.56354e-05	-1.1336e-10	-1.36409
10693766	chr11:10693766:G:A	3.19907e-05	-1.1336e-10	-0.648182
10694174	chr11:10694174:G:A	3.98464e-05	0.527143	-0.955739
10694182	chr11:10694182:C:A	6.50806e-05	-1.1336e-10	0.0619981
10694242	chr11:10694242:A:G	3.77772e-06	-1.50644	-1.27807
10694536	chr11:10694536:C:T	2.24635e-05	-1.1336e-10	-1.00174
10694861	chr11:10694861:T:C	5.48067e-05	-0.109815	-4.07163e-10
10694877	chr11:10694877:G:A	1.48995e-05	-1.1336e-10	-1.4123
10695233	chr11:10695233:C:T	1.52042e-05	-1.1336e-10	-1.39205
10695599	chr11:10695599:T:C	4.5091e-06	-1.18726	-1.42027
10695670	chr11:10695670:G:A	1.6631e-05	-1.1336e-10	-1.30236
10695932	chr11:10695932:A:G	3.60358e-05	-1.1336e-10	-0.529115
10696222	chr11:10696222:T:C	3.50438e-05	0.810607	-1.36764
10696224	chr11:10696224:T:C	1.36911e-05	-1.49688	-4.07163e-10
10696265	chr11:10696265:G:A	0.000528587	3.29768	-1.1411
10696647	chr11:10696647:T:A	0.000866914	3.10384	-0.452526
10696888	chr11:10696888:G:C	2.35457e-05	-1.1336e-10	-0.954686
10696928	chr11:10696928:T:C	1.72151e-05	-1.1336e-10	-1.26784
10697059	chr11:10697059:C:T	1.48745e-05	-1.1336e-10	-1.41398
10697595	chr11:10697595:C:G	0.000425722	3.06426	-1.1241
10697702	chr11:10697702:T:A	1.71869e-05	-1.1336e-10	-1.26948
10697761	chr11:10697761:T:C	1.3079e-05	-1.54262	-4.07163e-10
10697907	chr11:10697907:G:A	0.000418189	3.05547	-1.13316
10697910	chr11:10697910:A:G	1.49504e-05	-1.1336e-10	-1.40889
10697930	chr11:10697930:T:G	1.71957e-05	-1.1336e-10	-1.26897
10698007	chr11:10698007:C:T	6.43946e-05	-1.54825	1.59965
10698329	chr11:10698329:A:C	1.65886e-05	-1.1336e-10	-1.30491
10698857	chr11:10698857:A:C	1.63029e-05	-1.1336e-10	-1.32228
10699023	chr11:10699023:T:G	3.21996e-05	-1.1336e-10	-0.641676
10699349	chr11:10699349:G:A	2.86342e-05	-1.1336e-10	-0.759026
10699363	chr11:10699363:T:C	2.63525e-05	0.311599	-1.15366
10699453	chr11:10699453:A:G	1.22438e-05	-0.899748	-0.708861
10699790	chr11:10699790:T:C	0.000657482	2.75966	-0.384873
10699846	chr11:10699846:C:T	2.08191e-05	0.243873	-1.32163
10699847	chr11:10699847:A:G	0.000585672	2.76057	-0.501439
10700074	chr11:10700074:C:T	9.09662e-06	-1.51556	-0.390166
10700097	chr11:10700097:A:C	7.66411e-06	-1.52679	-0.550289
10700162	chr11:10700162:G:A	1.27902e-05	-1.56495	-4.07163e-10
10700396	chr11:10700396:C:G	1.58997e-05	-1.1336e-10	-1.34733
10700449	chr11:10700449:C:T	3.94481e-05	-1.1336e-10	-0.438642
10700454	chr11:10700454:G:A	1.48497e-05	-1.1336e-10	-1.41565
10700465	chr11:10700465:T:C	0.00027514	2.90192	-1.39827
10700547	chr11:10700547:A:G	4.18004e-05	-0.866319	0.485595
10700750	chr11:10700750:A:C	5.25458e-05	-1.1336e-10	-0.151943
10700775	chr11:10700775:G:A	2.30264e-05	0.409041	-1.38603
10700800	chr11:10700800:TTC:T	4.69527e-06	-1.49171	-1.07537
10700894	chr11:10700894:A:T	1.15079e-05	-1.57163	-0.0989712
10701010	chr11:10701010:G:A	1.52574e-05	-1.1336e-10	-1.38856
10701292	chr11:10701292:A:G	3.29267e-05	-1.1336e-10	-0.619344
10701618	chr11:10701618:C:T	4.5643e-06	-1.50004	-1.09533
10701633	chr11:10701633:G:A	1.87255e-05	-1.1336e-10	-1.18374
10701634	chr11:10701634:C:T	6.19971e-06	-1.53789	-0.751239
10701838	chr11:10701838:CCAA:C	7.76957e-05	-1.1336e-10	0.239172
10701869	chr11:10701869:C:A	1.29514e-05	-1.55242	-4.07163e-10
10701943	chr11:10701943:A:T	0.000189141	-1.1336e-10	1.12886
10702142	chr11:10702142:C:T	1.99521e-05	0.214772	-1.33507
10702277	chr11:10702277:G:A	7.27964e-06	-1.52602	-0.602525
10702458	chr11:10702458:G:A	1.50637e-05	-1.1336e-10	-1.40134
10702816	chr11:10702816:G:A	1.29199e-05	-1.55486	-4.07163e-10
10702887	chr11:10702887:T:C	3.32538e-06	-1.49545	-1.41659
10702981	chr11:10702981:C:T	0.000151978	-1.1336e-10	0.910106
10703242	chr11:10703242:T:G	0.00017962	-1.1336e-10	1.07721
10703592	chr11:10703592:G:A	1.26543e-05	-1.57563	-4.07163e-10
10703967	chr11:10703967:G:A	1.62254e-05	-1.1336e-10	-1.32705
10704176	chr11:10704176:G:T	1.49541e-05	-1.1336e-10	-1.40864
10704608	chr11:10704608:G:A	2.01474e-05	-1.1336e-10	-1.11055
10704745	chr11:10704745:CTGT:C	2.73542e-05	-1.1336e-10	-0.804757
10705119	chr11:10705119:T:TA	1.20398e-05	-1.22979	-0.395618
10705319	chr11:10705319:T:C	3.67709e-06	-1.48095	-1.33056
10705625	chr11:10705625:G:T	8.61078e-05	-1.1336e-10	0.341972
10705678	chr11:10705678:A:G	4.50339e-05	-1.1336e-10	-0.306213
10705769	chr11:10705769:C:T	1.61556e-05	-1.1336e-10	-1.33136
10705942	chr11:10705942:T:C	3.25291e-05	-1.1336e-10	-0.631495
10706267	chr11:10706267:C:G	3.08765e-05	-1.1336e-10	-0.683633
10706426	chr11:10706426:G:T	1.65403e-05	-1.1336e-10	-1.30783
10706563	chr11:10706563:T:C	0.0021388	-1.1336e-10	3.55437
10706867	chr11:10706867:C:T	0.000205242	-1.1336e-10	1.21056
10707473	chr11:10707473:A:G	1.9934e-05	-1.1336e-10	-1.1212
10707561	chr11:10707561:G:A	1.40054e-05	-1.47418	-4.07163e-10
10707875	chr11:10707875:A:G	1.64851e-05	-1.1336e-10	-1.31117
10708740	chr11:10708740:C:T	1.93592e-05	-1.1336e-10	-1.15046
10709096	chr11:10709096:T:C	7.53026e-06	-1.4281	-0.666597
10709177	chr11:10709177:A:C	7.27554e-05	-1.1336e-10	0.173475
10709594	chr11:10709594:T:G	1.29781e-05	-1.55036	-4.07163e-10
10709687	chr11:10709687:G:C	3.37703e-05	-1.1336e-10	-0.594047
10709818	chr11:10709818:A:G	0.000155055	-1.1336e-10	0.930154
10710140	chr11:10710140:A:G	1.57919e-05	-1.1336e-10	-1.35413
10710305	chr11:10710305:T:C	1.48463e-05	-1.1336e-10	-1.41588
10710393	chr11:10710393:T:G	1.93367e-05	-1.1336e-10	-1.15162
10710770	chr11:10710770:G:A	0.000286717	2.63719	-1.09233
10710771	chr11:10710771:T:C	1.30616e-05	-1.54395	-4.07163e-10
10711013	chr11:10711013:C:A	2.69102e-05	0.505314	-1.32644
10711420	chr11:10711420:T:C	0.000339314	2.52005	-0.806756
10711586	chr11:10711586:G:C	1.28003e-05	-1.56416	-4.07163e-10
10711647	chr11:10711647:T:C	2.36264e-05	-1.1336e-10	-0.951263
10712067	chr11:10712067:C:T	1.27609e-05	-1.56724	-4.07163e-10
10712140	chr11:10712140:A:G	1.28844e-05	-1.55761	-4.07163e-10
10712335	chr11:10712335:C:T	1.28981e-05	-1.55655	-4.07163e-10
10712696	chr11:10712696:C:T	1.4931e-05	-1.1336e-10	-1.41019
10712748	chr11:10712748:C:T	3.33937e-05	-0.605261	-4.07163e-10
10712906	chr11:10712906:C:T	1.48246e-05	-1.1336e-10	-1.41734
10713128	chr11:10713128:A:G	1.392e-05	-1.4803	-4.07163e-10
10713186	chr11:10713186:A:G	6.32802e-05	-1.1336e-10	0.0339445
10713420	chr11:10713420:C:CT	2.24805e-05	-1.00098	-4.07163e-10
10713630	chr11:10713630:A:G	1.86871e-05	-1.1336e-10	-1.1858
10713768	chr11:10713768:T:G	1.51842e-05	-1.1336e-10	-1.39337
10713779	chr11:10713779:C:T	2.05023e-05	-1.19069	0.0975974
10714166	chr11:10714166:T:G	1.28499e-05	-1.56029	-4.07163e-10
10714456	chr11:10714456:C:T	2.3758e-05	-1.1336e-10	-0.945711
10714525	chr11:10714525:C:T	3.2776e-05	-1.1336e-10	-0.623933
10714602	chr11:10714602:G:A	3.41997e-05	-1.2923	0.710886
10714766	chr11:10714766:T:C	3.98671e-05	-0.428077	-4.07163e-10
10715068	chr11:10715068:C:T	1.54014e-05	-1.1336e-10	-1.37917
10715113	chr11:10715113:G:A	1.93431e-05	0.199073	-1.35036
10715252	chr11:10715252:A:G	9.57109e-06	-1.41551	-0.439369
10715324	chr11:10715324:T:C	2.00687e-05	-1.1336e-10	-1.11447
10715454	chr11:10715454:T:G	0.000239322	2.17696	-0.812783
10715626	chr11:10715626:G:A	1.27533e-05	-1.56784	-4.07163e-10
10715650	chr11:10715650:A:G	0.000117061	-1.37638	2.02545
10715701	chr11:10715701:G:A	5.45621e-05	-1.1336e-10	-0.114289
10715726	chr11:10715726:G:C	1.97689e-05	-1.1336e-10	-1.12952
10715746	chr11:10715746:C:T	1.61845e-05	-1.28539	-0.0441854
10715750	chr11:10715750:TC:T	1.79346e-05	0.196027	-1.42292
10715795	chr11:10715795:A:G	1.60967e-05	-1.1336e-10	-1.33501
10716383	chr11:10716383:C:T	1.55332e-05	-1.37065	-4.07163e-10
10716779	chr11:10716779:T:C	9.64325e-05	-1.1336e-10	0.455215
10716829	chr11:10716829:C:T	1.72734e-05	-1.1336e-10	-1.26446
10716901	chr11:10716901:C:T	1.47281e-05	-1.1336e-10	-1.42387
10717000	chr11:10717000:G:A	4.42935e-05	-1.1336e-10	-0.322791
10717696	chr11:10717696:A:G	6.18279e-06	-0.982949	-1.30891
10717882	chr11:10717882:G:A	0.000247464	-1.1336e-10	1.39764
10718021	chr11:10718021:C:T	2.12879e-05	-1.1336e-10	-1.05549
10718265	chr11:10718265:G:A	1.68366e-05	-1.1336e-10	-1.29007
10718383	chr11:10718383:C:G	1.69618e-05	-1.1336e-10	-1.28266
10718819	chr11:10718819:C:G	4.8553e-06	-1.37955	-1.15401
10719002	chr11:10719002:G:A	6.72766e-06	-0.938344	-1.26906
10719245	chr11:10719245:T:G	1.51652e-05	-1.39462	-4.07163e-10
10719891	chr11:10719891:G:A	7.58916e-06	-0.98829	-1.09862
10720008	chr11:10720008:C:T	2.02681e-05	-1.40051	0.295925
10720504	chr11:10720504:C:T	1.57686e-05	-1.1336e-10	-1.35561
10721061	chr11:10721061:T:C	1.74236e-05	-1.1336e-10	-1.25581
10721296	chr11:10721296:C:A	5.43748e-06	-1.1198	-1.30052
10721797	chr11:10721797:CA:C	1.71678e-05	-1.1336e-10	-1.2706
10721856	chr11:10721856:G:A	1.73867e-05	-1.25793	-4.07163e-10
10722391	chr11:10722391:C:T	4.1536e-06	-1.26953	-1.42013
10722441	chr11:10722441:T:C	1.68257e-05	-1.57488	0.284158
10722732	chr11:10722732:G:A	4.45137e-06	-1.21611	-1.40431
10723169	chr11:10723169:G:A	0.000133373	-1.1336e-10	0.779518
10723254	chr11:10723254:G:A	2.03291e-05	-1.1336e-10	-1.10157
10723255	chr11:10723255:C:A	2.02624e-05	-1.1336e-10	-1.10486
10723401	chr11:10723401:TCTTG:T	2.04468e-05	-1.1336e-10	-1.0958
10723815	chr11:10723815:A:C	1.30008e-05	-1.54862	-4.07163e-10
10724382	chr11:10724382:T:C	2.58235e-05	-0.862344	-4.07163e-10
10724429	chr11:10724429:A:G	1.79491e-05	-1.1336e-10	-1.22609
10724960	chr11:10724960:A:G	3.44442e-05	-1.1336e-10	-0.574288
10725884	chr11:10725884:C:T	1.56194e-05	-1.1336e-10	-1.36511
10725892	chr11:10725892:A:G	1.47397e-05	-1.1336e-10	-1.42309
10725958	chr11:10725958:T:G	1.7305e-05	-1.1336e-10	-1.26263
10726522	chr11:10726522:G:A	8.1472e-06	-0.990535	-1.02542
10726579	chr11:10726579:C:T	0.000171296	-1.1336e-10	1.02977
10727767	chr11:10727767:C:T	1.96011e-05	-1.1336e-10	-1.13804
10727797	chr11:10727797:G:A	1.69487e-05	-1.1336e-10	-1.28344
10727798	chr11:10727798:G:A	1.2757e-05	-1.56755	-4.07163e-10
10727916	chr11:10727916:TCTCGGTGGGTGCACACC:T	2.0543e-05	-1.1336e-10	-1.09111
10728044	chr11:10728044:A:G	1.27948e-05	-1.56459	-4.07163e-10
10728078	chr11:10728078:C:T	2.41346e-05	-1.1336e-10	-0.929982
10728379	chr11:10728379:G:A	4.39973e-05	-1.1336e-10	-0.329499
10728530	chr11:10728530:A:G	1.32998e-05	-1.52588	-4.07163e-10
10728680	chr11:10728680:A:G	8.56527e-06	-1.52805	-0.437866
10729326	chr11:10729326:C:T	3.45789e-06	-1.57311	-1.29986
10729442	chr11:10729442:T:C	1.47611e-05	-1.1336e-10	-1.42163
10729759	chr11:10729759:C:T	1.00725e-05	-0.767745	-1.03608
10730235	chr11:10730235:G:A	1.26559e-05	-1.5755	-4.07163e-10
10730470	chr11:10730470:T:C	2.4455e-05	-1.1336e-10	-0.916795
10730527	chr11:10730527:G:A	1.85602e-05	-1.1336e-10	-1.19261
10730629	chr11:10730629:T:C	1.54824e-05	-1.1336e-10	-1.37392
10730645	chr11:10730645:G:C	4.97287e-05	-1.1336e-10	-0.207047
10730831	chr11:10730831:G:A	1.62399e-05	-1.1336e-10	-1.32616
10731155	chr11:10731155:G:A	4.90963e-06	-1.57344	-0.948989
10731662	chr11:10731662:G:T	3.47665e-05	-1.1336e-10	-0.564974
10731901	chr11:10731901:C:A	4.4768e-05	-1.1336e-10	-0.312135
10732183	chr11:10732183:G:A	3.35274e-06	-1.5743	-1.32955
10732438	chr11:10732438:G:A	1.68108e-05	-1.1336e-10	-1.29161
10732527	chr11:10732527:C:A	6.43192e-06	-0.912305	-1.34005
10732550	chr11:10732550:C:G	2.16777e-05	-1.1336e-10	-1.03734
10732557	chr11:10732557:A:C	1.484e-05	-1.1336e-10	-1.4163
10732733	chr11:10732733:C:A	3.25282e-06	-1.5701	-1.364
10732833	chr11:10732833:T:G	8.84592e-06	-0.921558	-1.01211
10732930	chr11:10732930:G:A	1.58611e-05	-1.1336e-10	-1.34976
10733135	chr11:10733135:C:G	1.31396e-05	-1.538	-4.07163e-10
10733264	chr11:10733264:T:A	3.04663e-06	-1.57547	-1.42412
10733577	chr11:10733577:A:T	1.48546e-05	-1.1336e-10	-1.41532
10733721	chr11:10733721:C:T	5.99272e-06	-1.09758	-1.2255
10733773	chr11:10733773:TA:T	1.97495e-05	-1.23345	0.102948
10734203	chr11:10734203:A:G	1.28587e-05	-1.55961	-4.07163e-10
10734214	chr11:10734214:G:T	1.52083e-05	-1.24789	-0.143899
10734589	chr11:10734589:A:C	1.97485e-05	-1.1336e-10	-1.13055
10734702	chr11:10734702:C:A	7.14811e-06	-1.01329	-1.13349
10734780	chr11:10734780:C:T	3.06792e-06	-1.5685	-1.42413
10734869	chr11:10734869:T:A	1.6067e-05	-1.1336e-10	-1.33686
10734906	chr11:10734906:G:C	4.15338e-06	-1.57471	-1.115
10734929	chr11:10734929:G:C	2.01736e-05	-1.1336e-10	-1.10926
10734998	chr11:10734998:A:G	1.2876e-05	-1.55826	-4.07163e-10
10735022	chr11:10735022:A:G	9.58759e-06	-1.18323	-0.669931
10735080	chr11:10735080:A:T	2.41359e-05	-1.1336e-10	-0.929928
10735097	chr11:10735097:G:A	3.23625e-06	-1.53838	-1.40083
10735889	chr11:10735889:C:T	5.57307e-05	-1.1336e-10	-0.0930968
10735944	chr11:10735944:T:C	1.36524e-05	-0.988894	-0.510821
10736200	chr11:10736200:T:C	3.5821e-05	-1.1336e-10	-0.535094
10736212	chr11:10736212:C:T	4.20999e-05	-1.50989	1.13631
10736312	chr11:10736312:G:A	1.57774e-05	-1.1336e-10	-1.35505
10736418	chr11:10736418:C:T	1.90523e-05	-1.1336e-10	-1.16644
10736446	chr11:10736446:T:C	8.13465e-06	-0.83994	-1.17755
10736783	chr11:10736783:T:G	1.79313e-05	-1.1336e-10	-1.22708
10737094	chr11:10737094:TC:T	0.000271773	0.943198	0.548141
10737166	chr11:10737166:A:G	1.81929e-05	-1.1336e-10	-1.2126
10737178	chr11:10737178:G:A	1.75364e-05	-1.1336e-10	-1.24935
10737247	chr11:10737247:T:C	3.21697e-05	-1.1336e-10	-0.642603
10737278	chr11:10737278:A:C	2.06232e-05	-1.1336e-10	-1.08721
10737292	chr11:10737292:G:T	2.11986e-05	-1.1336e-10	-1.05969
10737515	chr11:10737515:C:G	1.56885e-05	-1.1336e-10	-1.3607
10737581	chr11:10737581:G:C	1.47652e-05	-1.1336e-10	-1.42135
10737631	chr11:10737631:GCT:G	1.48022e-05	-1.1336e-10	-1.41886
10738164	chr11:10738164:T:G	5.06954e-06	-1.42258	-1.0678
10738223	chr11:10738223:A:G	1.86172e-05	0.00351534	-1.19306
10738263	chr11:10738263:G:C	1.21697e-05	-1.55693	-0.0577489
10738286	chr11:10738286:T:C	1.72372e-05	-1.1336e-10	-1.26656
10738437	chr11:10738437:T:A	1.68012e-05	-1.1336e-10	-1.29218
10738680	chr11:10738680:T:C	7.68819e-06	-1.42633	-0.647615
10738794	chr11:10738794:G:T	1.80976e-05	-1.1336e-10	-1.21785
10738816	chr11:10738816:A:G	1.4911e-05	-1.1336e-10	-1.41153
10739097	chr11:10739097:T:C	1.74788e-05	-1.1336e-10	-1.25264
10739136	chr11:10739136:T:C	1.43096e-05	-1.4527	-4.07163e-10
10739253	chr11:10739253:C:A	7.2384e-06	-1.00102	-1.13321
10739702	chr11:10739702:A:G	1.48526e-05	-1.1336e-10	-1.41546
10739996	chr11:10739996:T:A	5.14443e-06	-1.56929	-0.906422
10740852	chr11:10740852:C:T	1.54395e-05	-1.1336e-10	-1.3767
10740864	chr11:10740864:C:T	1.377e-05	-1.49113	-4.07163e-10
10740877	chr11:10740877:T:C	1.23265e-05	-1.03328	-0.568595
10740912	chr11:10740912:A:G	1.29181e-05	-0.981883	-0.573114
10741070	chr11:10741070:A:G	3.78031e-06	-1.38507	-1.39875
10741245	chr11:10741245:C:T	1.78291e-05	-1.1336e-10	-1.23279
10741379	chr11:10741379:G:A	1.48089e-05	-1.1336e-10	-1.4184
10741493	chr11:10741493:C:T	1.64118e-05	-1.1336e-10	-1.31563
10741616	chr11:10741616:T:C	0.00012291	0.347923	0.349898
10742367	chr11:10742367:T:C	4.05372e-06	-1.5517	-1.16229
10742587	chr11:10742587:G:A	1.60843e-05	-1.1336e-10	-1.33579
10742656	chr11:10742656:G:A	8.27971e-06	-1.23236	-0.767463
10742659	chr11:10742659:G:A	1.40657e-05	-1.46989	-4.07163e-10
10742678	chr11:10742678:T:C	4.67218e-06	-1.57574	-0.996266
10742713	chr11:10742713:C:T	1.48137e-05	-1.1336e-10	-1.41808
10742749	chr11:10742749:G:A	2.62101e-05	-1.1336e-10	-0.847484
10742998	chr11:10742998:A:C	0.000119863	0.659334	0.0133904
10743071	chr11:10743071:A:G	8.63565e-06	-1.11064	-0.847094
10743552	chr11:10743552:G:T	3.31349e-06	-1.51857	-1.39706
10743632	chr11:10743632:C:T	2.16077e-05	-1.1336e-10	-1.04058
10743693	chr11:10743693:T:C	2.40263e-05	-1.1336e-10	-0.934478
10743727	chr11:10743727:C:T	1.40822e-05	-0.578747	-0.889973
10744023	chr11:10744023:T:C	2.65764e-05	-1.1336e-10	-0.833605
10745322	chr11:10745322:A:G	1.97295e-05	-1.1336e-10	-1.13151
10745451	chr11:10745451:T:A	5.11855e-06	-1.10803	-1.37273
10745506	chr11:10745506:C:A	4.04592e-06	-1.38304	-1.33288
10745819	chr11:10745819:C:G	2.13224e-05	-1.1336e-10	-1.05387
10746012	chr11:10746012:C:A	7.80014e-06	-1.36886	-0.690631
10746180	chr11:10746180:C:T	3.73835e-06	-1.3712	-1.42379
10746251	chr11:10746251:C:A	4.23276e-05	-1.1336e-10	-0.368188
10746265	chr11:10746265:G:A	6.64534e-06	-1.03684	-1.18288
10746274	chr11:10746274:T:A	6.28035e-06	-1.09879	-1.17742
10746803	chr11:10746803:A:G	4.19538e-06	-1.57549	-1.10416
10747779	chr11:10747779:T:C	8.30705e-06	-1.09921	-0.897312
10747885	chr11:10747885:G:C	1.42702e-05	-1.45545	-4.07163e-10
10748270	chr11:10748270:C:T	1.4724e-05	-1.1336e-10	-1.42415
10748647	chr11:10748647:C:G	1.48611e-05	-1.1336e-10	-1.41488
10748853	chr11:10748853:G:A	1.58742e-05	-1.34893	-4.07163e-10
10748888	chr11:10748888:T:C	1.50756e-05	-1.1336e-10	-1.40055
10749055	chr11:10749055:G:A	8.30892e-06	-0.995643	-1.00066
10749354	chr11:10749354:G:T	1.61177e-05	-1.33371	-4.07163e-10
10749493	chr11:10749493:G:C	7.98472e-06	-1.08034	-0.955763
10749608	chr11:10749608:C:G	2.36947e-05	-1.1336e-10	-0.948378
10749695	chr11:10749695:T:C	2.13328e-05	-1.1336e-10	-1.05338
10750051	chr11:10750051:T:C	1.47847e-05	-1.1336e-10	-1.42003
10750341	chr11:10750341:T:G	0.00195519	3.46461	-4.07163e-10
10750567	chr11:10750567:T:C	3.20329e-06	-1.53889	-1.41056
10750701	chr11:10750701:T:A	1.53707e-05	-1.1336e-10	-1.38116
10750875	chr11:10750875:T:C	5.4779e-05	-1.1336e-10	-0.110322
10750932	chr11:10750932:T:C	1.47296e-05	-1.1336e-10	-1.42377
10751008	chr11:10751008:A:G	3.42805e-06	-1.55521	-1.32642
10751502	chr11:10751502:G:A	4.34101e-06	-1.28153	-1.36399
10751611	chr11:10751611:G:A	1.47991e-05	-1.1336e-10	-1.41906
10751930	chr11:10751930:A:G	1.29727e-05	-1.55078	-4.07163e-10
10752073	chr11:10752073:T:A	1.39808e-05	-1.47594	-4.07163e-10
10752236	chr11:10752236:C:T	1.47295e-05	-1.1336e-10	-1.42378
10752485	chr11:10752485:T:C	2.7357e-05	-1.1336e-10	-0.804655
10752534	chr11:10752534:C:T	1.5175e-05	-1.1336e-10	-1.39398
10752879	chr11:10752879:C:A	1.54653e-05	-1.1336e-10	-1.37503
10752902	chr11:10752902:G:A	1.49787e-05	-1.1336e-10	-1.407
10753083	chr11:10753083:A:C	2.61689e-05	-1.1336e-10	-0.849058
10753138	chr11:10753138:C:T	5.95242e-06	-0.974893	-1.35494
10753229	chr11:10753229:G:C	1.04812e-05	-1.57166	-0.192389
10753235	chr11:10753235:T:C	1.85665e-05	-1.1336e-10	-1.19227
10753242	chr11:10753242:T:G	1.86478e-05	-1.1336e-10	-1.1879
10754017	chr11:10754017:C:A	0.000120626	-1.1336e-10	0.679065
10754151	chr11:10754151:A:G	3.95725e-06	-1.32598	-1.4121
10754566	chr11:10754566:C:G	2.24236e-05	-1.1336e-10	-1.00351
10754829	chr11:10754829:C:T	2.14544e-05	-1.1336e-10	-1.0477
10754903	chr11:10754903:A:G	1.87374e-05	-1.1336e-10	-1.18311
10755391	chr11:10755391:T:C	1.87483e-05	-1.18252	-4.07163e-10
10755619	chr11:10755619:T:C	0.000112113	-1.1336e-10	0.605879
10755945	chr11:10755945:T:C	2.53199e-05	-1.1336e-10	-0.882038
10756426	chr11:10756426:C:T	2.12441e-05	-1.1336e-10	-1.05755
10756708	chr11:10756708:C:T	2.81352e-05	-1.1336e-10	-0.776606
10756954	chr11:10756954:A:G	2.97999e-05	-1.1336e-10	-0.719122
10756963	chr11:10756963:T:G	6.34784e-06	-0.841391	-1.42412
10757155	chr11:10757155:C:T	1.49341e-05	-1.1336e-10	-1.40998
10757393	chr11:10757393:T:C	2.56061e-05	-1.1336e-10	-0.870797
10757482	chr11:10757482:G:A	8.1432e-06	-1.4983	-0.518142
10757588	chr11:10757588:A:G	1.51109e-05	-1.1336e-10	-1.39821
10757803	chr11:10757803:T:G	2.66397e-05	-1.1336e-10	-0.831224
10758059	chr11:10758059:T:A	2.67788e-05	-1.1336e-10	-0.82602
10758098	chr11:10758098:A:G	3.52199e-05	-1.1336e-10	-0.552017
10758182	chr11:10758182:C:T	2.70573e-05	-1.1336e-10	-0.815672
10758289	chr11:10758289:C:T	3.54551e-05	-0.422849	-0.122511
10758317	chr11:10758317:G:C	2.47165e-05	-1.1336e-10	-0.906157
10758604	chr11:10758604:T:C	2.63319e-05	-0.842846	-4.07163e-10
10758618	chr11:10758618:G:A	1.51707e-05	-1.39426	-4.07163e-10
10758878	chr11:10758878:C:G	1.99383e-05	-1.1336e-10	-1.12099
10759649	chr11:10759649:G:A	1.77323e-05	-1.23824	-4.07163e-10
10759737	chr11:10759737:T:G	5.40306e-06	-1.30436	-1.12231
10759748	chr11:10759748:G:A	1.53906e-05	-1.1336e-10	-1.37987
10759848	chr11:10759848:T:G	4.8484e-06	-1.55492	-0.980065
10759991	chr11:10759991:A:G	2.54385e-05	-1.1336e-10	-0.877363
10760491	chr11:10760491:G:A	1.78658e-05	-1.23074	-4.07163e-10
10760725	chr11:10760725:T:C	2.47423e-05	-1.1336e-10	-0.905114
10760920	chr11:10760920:C:T	3.30514e-06	-1.49863	-1.41952
10761256	chr11:10761256:G:T	1.77565e-05	-1.23688	-4.07163e-10
10761257	chr11:10761257:A:T	1.87639e-05	-1.18169	-4.07163e-10
10761461	chr11:10761461:G:GATCT	9.51665e-05	-1.1336e-10	0.441999
10761480	chr11:10761480:C:G	2.00798e-05	-1.11391	-4.07163e-10
10761491	chr11:10761491:T:C	5.31746e-06	-1.57241	-0.870219
10761565	chr11:10761565:A:G	2.48533e-05	-1.1336e-10	-0.900638
10761637	chr11:10761637:T:C	2.32236e-05	-1.1336e-10	-0.968459
10761674	chr11:10761674:C:T	2.18868e-05	-1.1336e-10	-1.02775
10761760	chr11:10761760:T:A	1.61721e-05	-1.1336e-10	-1.33034
10761967	chr11:10761967:T:C	2.47657e-05	-1.1336e-10	-0.904167
10762293	chr11:10762293:A:G	1.54415e-05	-1.1336e-10	-1.37657
10762541	chr11:10762541:G:A	2.0711e-05	-1.1336e-10	-1.08296
10762937	chr11:10762937:C:T	2.8013e-05	-1.1336e-10	-0.780961
10763229	chr11:10763229:T:C	2.49452e-05	-1.1336e-10	-0.896947
10763596	chr11:10763596:T:C	1.2795e-05	-1.56457	-4.07163e-10
10764150	chr11:10764150:T:C	1.70679e-05	-1.1336e-10	-1.27643
10764260	chr11:10764260:G:A	5.28219e-05	-1.1336e-10	-0.146704
10764595	chr11:10764595:C:T	3.90065e-06	-1.41314	-1.33935
10764829	chr11:10764829:T:A	2.61499e-05	-1.1336e-10	-0.849783
10764943	chr11:10764943:T:A	2.13127e-05	-1.1336e-10	-1.05433
10765097	chr11:10765097:G:A	3.75776e-06	-1.42075	-1.36905
10765145	chr11:10765145:C:T	5.40365e-06	-1.55501	-0.871541
10765616	chr11:10765616:T:C	2.47868e-05	-1.1336e-10	-0.903316
10765674	chr11:10765674:C:T	2.57165e-05	-1.1336e-10	-0.866496
10765713	chr11:10765713:T:C	2.79235e-05	-1.1336e-10	-0.784159
10765723	chr11:10765723:A:G	1.62566e-05	-1.1336e-10	-1.32513
10766110	chr11:10766110:G:A	3.97509e-05	-1.1336e-10	-0.430997
10766227	chr11:10766227:CA:C	2.69452e-05	-1.1336e-10	-0.819825
10766829	chr11:10766829:G:A	5.13995e-05	-1.43073	1.25673
10766879	chr11:10766879:AT:A	2.50017e-05	-1.1336e-10	-0.894683
10766881	chr11:10766881:G:T	3.12541e-05	-1.1336e-10	-0.671479
10767311	chr11:10767311:A:G	1.75263e-05	-1.1336e-10	-1.24992
10767321	chr11:10767321:G:A	2.20346e-05	-1.1336e-10	-1.02102
10767605	chr11:10767605:T:C	1.66981e-05	-1.1336e-10	-1.29833
10767700	chr11:10767700:G:A	2.50179e-05	-1.1336e-10	-0.894035
10767803	chr11:10767803:C:T	1.5486e-05	-1.1336e-10	-1.37369
10768955	chr11:10768955:T:C	1.48452e-05	-1.1336e-10	-1.41595
10768987	chr11:10768987:CTGAGGCGGA:C	2.40648e-05	-1.1336e-10	-0.932876
10769201	chr11:10769201:G:A	1.91292e-05	-1.16241	-4.07163e-10
10769432	chr11:10769432:A:C	2.37682e-05	-1.1336e-10	-0.945281
10769858	chr11:10769858:A:G	1.93094e-05	-1.1336e-10	-1.15304
10769981	chr11:10769981:A:G	3.25753e-05	-1.1336e-10	-0.630075
10770393	chr11:10770393:G:A	2.40406e-05	-1.1336e-10	-0.933885
10770436	chr11:10770436:G:A	5.36454e-06	-1.02972	-1.4041
10770779	chr11:10770779:A:G	3.16733e-06	-1.53698	-1.42375
10770924	chr11:10770924:A:AT	1.47355e-05	-1.1336e-10	-1.42337
10770998	chr11:10770998:T:G	0.00015977	-1.1336e-10	0.960104
10771038	chr11:10771038:T:C	2.07967e-05	-1.1336e-10	-1.07883
10771374	chr11:10771374:G:A	2.24252e-05	-1.1336e-10	-1.00344
10771964	chr11:10771964:T:C	2.10532e-05	-1.06658	-4.07163e-10
10772036	chr11:10772036:G:A	2.40631e-05	-1.1336e-10	-0.93295
10772507	chr11:10772507:T:C	2.0063e-05	-1.11475	-4.07163e-10
10772849	chr11:10772849:G:A	2.34281e-05	-1.1336e-10	-0.95969
10773549	chr11:10773549:T:TTTAA	2.59123e-05	-1.1336e-10	-0.85891
10773843	chr11:10773843:C:A	0.000118427	-1.1336e-10	0.660664
10773946	chr11:10773946:C:T	1.74335e-05	-1.1336e-10	-1.25523
10774256	chr11:10774256:G:T	1.9032e-05	-1.1336e-10	-1.16751
10774526	chr11:10774526:C:G	1.5164e-05	-1.1336e-10	-1.3947
10774900	chr11:10774900:AAGTCTGG:A	1.50606e-05	-1.1336e-10	-1.40155
10774992	chr11:10774992:T:G	1.5517e-05	-1.1336e-10	-1.37169
10775034	chr11:10775034:C:G	1.50316e-05	-1.1336e-10	-1.40347
10775120	chr11:10775120:A:G	2.75495e-05	-1.1336e-10	-0.797644
10775809	chr11:10775809:G:A	5.93877e-05	-1.1336e-10	-0.0295407
10776179	chr11:10776179:G:A	1.76253e-05	-1.1336e-10	-1.24429
10776188	chr11:10776188:C:T	2.16749e-05	-1.1336e-10	-1.03748
10776582	chr11:10776582:C:T	1.79555e-05	-1.1336e-10	-1.22573
10776654	chr11:10776654:C:T	1.58654e-05	-1.1336e-10	-1.34949
10776722	chr11:10776722:C:T	1.69152e-05	-1.28541	-4.07163e-10
10777072	chr11:10777072:T:G	2.80164e-05	-1.1336e-10	-0.780838
10777424	chr11:10777424:A:G	8.33183e-06	-1.46813	-0.52541
10777649	chr11:10777649:C:G	2.08396e-05	-1.1336e-10	-1.07677
10777888	chr11:10777888:C:T	6.682e-06	-1.56444	-0.649766
10778238	chr11:10778238:C:A	1.71322e-05	-1.1336e-10	-1.27267
10778737	chr11:10778737:T:C	1.5462e-05	-1.1336e-10	-1.37524
10778778	chr11:10778778:G:A	1.4818e-05	-1.1336e-10	-1.41778
10779157	chr11:10779157:G:A	1.61859e-05	-1.1336e-10	-1.32949
10779556	chr11:10779556:A:G	2.72762e-05	-1.1336e-10	-0.807612
10779635	chr11:10779635:A:G	1.7968e-05	-1.22503	-4.07163e-10
10779639	chr11:10779639:C:G	3.10132e-06	-1.55768	-1.42412
10779978	chr11:10779978:C:A	3.37513e-06	-1.47305	-1.42415
10780047	chr11:10780047:T:A	1.92352e-05	-1.1336e-10	-1.15689
10780161	chr11:10780161:A:G	1.6681e-05	-1.29936	-4.07163e-10
10780691	chr11:10780691:AAATC:A	1.10357e-05	-1.57173	-0.140759
10781484	chr11:10781484:G:A	1.75351e-05	-1.1336e-10	-1.24943
10781833	chr11:10781833:C:G	4.31789e-06	-1.55252	-1.09834
10781913	chr11:10781913:A:G	6.01448e-06	-1.53986	-0.7796
10781999	chr11:10781999:G:A	2.00005e-05	-1.1336e-10	-1.11787
10782057	chr11:10782057:C:T	1.49554e-05	-1.1336e-10	-1.40856
10782357	chr11:10782357:G:A	1.66827e-05	-1.1336e-10	-1.29925
10782372	chr11:10782372:C:T	2.45633e-05	-1.1336e-10	-0.912376
10783189	chr11:10783189:C:G	1.2654e-05	-1.57566	-4.07163e-10
10783703	chr11:10783703:A:G	1.53836e-05	-1.1336e-10	-1.38033
10783792	chr11:10783792:T:C	1.54773e-05	-1.1336e-10	-1.37425
10783912	chr11:10783912:C:T	2.29554e-05	-1.48462	0.504545
10783993	chr11:10783993:C:G	1.47362e-05	-1.1336e-10	-1.42332
10784325	chr11:10784325:T:G	2.2095e-05	-1.47101	0.452738
10785355	chr11:10785355:C:T	1.58452e-05	-1.1336e-10	-1.35076
10785630	chr11:10785630:A:G	1.52951e-05	-1.1336e-10	-1.38609
10785815	chr11:10785815:T:C	1.52426e-05	-1.1336e-10	-1.38954
10785982	chr11:10785982:G:A	4.01177e-06	-1.30372	-1.42068
10786061	chr11:10786061:G:A	1.61289e-05	-1.1336e-10	-1.33301
10786138	chr11:10786138:CAAG:C	1.6705e-05	-1.1336e-10	-1.29792
10786152	chr11:10786152:A:G	1.63802e-05	-1.1336e-10	-1.31756
10786267	chr11:10786267:AT:A	1.72366e-05	-1.1336e-10	-1.26659
10786380	chr11:10786380:G:A	1.52494e-05	-1.1336e-10	-1.38909
10786681	chr11:10786681:T:A	3.12825e-05	-1.1336e-10	-0.67057
10786722	chr11:10786722:G:T	4.02157e-06	-1.37162	-1.35033
10786742	chr11:10786742:A:G	1.94016e-05	-1.1336e-10	-1.14827
10786970	chr11:10786970:C:T	2.24957e-05	-1.00031	-4.07163e-10
10786974	chr11:10786974:C:T	1.50372e-05	-1.1336e-10	-1.4031
10787355	chr11:10787355:A:T	1.74217e-05	-1.25591	-4.07163e-10
10787816	chr11:10787816:T:C	2.67042e-05	-1.1336e-10	-0.828809
10787926	chr11:10787926:C:G	1.64412e-05	-1.1336e-10	-1.31384
10787939	chr11:10787939:C:A	1.87635e-05	-1.1336e-10	-1.18171
10788132	chr11:10788132:TAAAC:T	1.81885e-05	-1.1336e-10	-1.21284
10788216	chr11:10788216:G:A	1.90474e-05	-1.1336e-10	-1.1667
10788256	chr11:10788256:G:A	1.54577e-05	-1.1336e-10	-1.37552
10788363	chr11:10788363:C:T	1.47577e-05	-1.1336e-10	-1.42186
10788499	chr11:10788499:A:G	1.47272e-05	-1.1336e-10	-1.42393
10789166	chr11:10789166:A:G	1.4761e-05	-1.1336e-10	-1.42164
10789528	chr11:10789528:C:T	1.48054e-05	-1.1336e-10	-1.41864
10789664	chr11:10789664:G:A	1.78244e-05	-1.1336e-10	-1.23306
10789731	chr11:10789731:A:G	0.000244668	-1.1336e-10	1.38627
10789754	chr11:10789754:C:T	3.53762e-06	-1.44992	-1.40025
10789757	chr11:10789757:T:C	1.47285e-05	-1.1336e-10	-1.42384
10789758	chr11:10789758:G:T	5.68228e-05	-1.1336e-10	-0.073691
10789765	chr11:10789765:G:T	1.78005e-05	-1.1336e-10	-1.2344
10790245	chr11:10790245:T:C	7.81402e-06	-1.56253	-0.495183
10790282	chr11:10790282:G:A	1.52376e-05	-1.1336e-10	-1.38986
10791622	chr11:10791622:A:G	1.80459e-05	-0.169064	-1.05165
10792066	chr11:10792066:T:G	9.67891e-06	-0.886293	-0.957386
10792165	chr11:10792165:A:T	1.93052e-05	-1.1336e-10	-1.15326
10792569	chr11:10792569:A:G	5.26415e-06	-1.0591	-1.39361
10793242	chr11:10793242:G:C	4.64942e-05	-1.1336e-10	-0.2743
10793555	chr11:10793555:A:G	1.30147e-05	-1.54755	-4.07163e-10
10793711	chr11:10793711:C:G	0.000291642	-1.1336e-10	1.5619
10793720	chr11:10793720:C:T	1.82598e-05	-1.1336e-10	-1.20893
10793751	chr11:10793751:T:C	1.55142e-05	-1.1336e-10	-1.37187
10793922	chr11:10793922:G:A	1.06447e-05	-1.38916	-0.359408
10794058	chr11:10794058:G:A	1.49736e-05	-1.1336e-10	-1.40734
10794162	chr11:10794162:C:T	1.53042e-05	-1.1336e-10	-1.3855
10794163	chr11:10794163:A:G	3.45286e-06	-1.546	-1.32843
10794245	chr11:10794245:A:G	1.45747e-05	-1.43434	-4.07163e-10
10794451	chr11:10794451:A:G	0.000160703	-1.1336e-10	0.965931
10795577	chr11:10795577:A:G	1.73615e-05	-1.1336e-10	-1.25937
10795832	chr11:10795832:T:C	1.69661e-05	-1.1336e-10	-1.28241
10795919	chr11:10795919:G:A	1.27332e-05	-1.56942	-4.07163e-10
10796085	chr11:10796085:A:C	1.48424e-05	-1.1336e-10	-1.41614
10796113	chr11:10796113:A:T	0.000304736	1.60582	-4.07163e-10
10796155	chr11:10796155:T:G	0.000153873	-1.1336e-10	0.922498
10796501	chr11:10796501:C:T	1.61746e-05	-1.33018	-4.07163e-10
10796527	chr11:10796527:G:A	1.69476e-05	-1.1336e-10	-1.2835
10796666	chr11:10796666:T:C	0.000242312	1.55579	-0.179198
10797021	chr11:10797021:T:C	1.47758e-05	-1.1336e-10	-1.42064
10798103	chr11:10798103:C:A	1.48026e-05	-1.1336e-10	-1.41883
10798566	chr11:10798566:TAG:T	1.97628e-05	-1.1336e-10	-1.12983
10798761	chr11:10798761:A:G	2.04483e-05	-1.1336e-10	-1.09573
10798837	chr11:10798837:A:C	3.50269e-06	-1.4879	-1.37219
10798919	chr11:10798919:A:C	2.62602e-05	-1.1336e-10	-0.845574
10799508	chr11:10799508:C:T	4.17208e-05	-1.51997	1.13734
10799638	chr11:10799638:G:A	0.000103435	0.0947532	0.430559
10800334	chr11:10800334:T:C	2.12769e-05	-1.1336e-10	-1.056
10800803	chr11:10800803:C:T	2.27787e-05	-1.1336e-10	-0.987803
10801532	chr11:10801532:T:C	3.33837e-06	-1.57537	-1.33277
10801863	chr11:10801863:AAGTT:A	4.48498e-05	-0.310309	-4.07163e-10
10801883	chr11:10801883:G:T	1.75204e-05	-1.1336e-10	-1.25026
10802516	chr11:10802516:GA:G	1.74113e-05	-1.1336e-10	-1.25651
10802566	chr11:10802566:T:C	8.34974e-05	0.0314838	0.279703
10802618	chr11:10802618:C:T	2.91696e-05	-1.1336e-10	-0.740501
10803184	chr11:10803184:C:T	3.07635e-06	-1.57419	-1.41569
10803405	chr11:10803405:T:C	2.75983e-05	-1.1336e-10	-0.795875
10803546	chr11:10803546:C:T	1.94624e-05	-1.14514	-4.07163e-10
10804118	chr11:10804118:T:A	1.68316e-05	-1.1336e-10	-1.29037
10804124	chr11:10804124:C:T	1.38573e-05	-1.48482	-4.07163e-10
10804606	chr11:10804606:C:G	1.86785e-05	-1.1336e-10	-1.18625
10804615	chr11:10804615:C:T	1.28576e-05	-1.55969	-4.07163e-10
10804709	chr11:10804709:T:C	1.6357e-05	-1.443	0.124028
10804801	chr11:10804801:T:C	1.59379e-05	-1.1336e-10	-1.34493
10804809	chr11:10804809:A:T	3.73932e-05	-1.1336e-10	-0.49214
10805266	chr11:10805266:G:A	1.50268e-05	-1.1336e-10	-1.4038
10805597	chr11:10805597:C:T	3.11202e-06	-1.57445	-1.40391
10805704	chr11:10805704:C:T	1.27383e-05	-1.56902	-4.07163e-10
10805768	chr11:10805768:T:A	1.7198e-05	-1.1336e-10	-1.26884
10805871	chr11:10805871:T:C	3.09284e-06	-1.5749	-1.40964
10805873	chr11:10805873:C:T	1.29078e-05	-1.5558	-4.07163e-10
10806225	chr11:10806225:G:C	0.000118009	-1.1336e-10	0.657133
10806403	chr11:10806403:T:C	2.1485e-05	-1.50207	0.455799
10806786	chr11:10806786:T:C	1.96543e-05	-1.13533	-4.07163e-10
10806814	chr11:10806814:C:A	3.16435e-06	-1.57552	-1.38616
10807180	chr11:10807180:G:A	9.58691e-05	-1.1336e-10	0.449355
10807559	chr11:10807559:C:T	2.14577e-05	-1.04755	-4.07163e-10
10807933	chr11:10807933:T:G	1.47315e-05	-1.1336e-10	-1.42364
10808287	chr11:10808287:G:A	1.64513e-05	-1.12056	-0.192659
10808385	chr11:10808385:C:T	2.26831e-05	-1.1336e-10	-0.992008
10808559	chr11:10808559:A:G	2.72038e-05	-1.1336e-10	-0.810271
10808885	chr11:10808885:G:A	2.27084e-05	-1.1336e-10	-0.990893
10809075	chr11:10809075:T:A	1.48094e-05	-1.1336e-10	-1.41836
10809273	chr11:10809273:G:A	3.38984e-06	-1.57186	-1.32098
10809327	chr11:10809327:A:T	3.55668e-05	-0.24985	-0.292365
10809449	chr11:10809449:A:G	2.62629e-05	-1.1336e-10	-0.845473
10809500	chr11:10809500:C:T	1.95194e-05	-1.1336e-10	-1.14222
10809893	chr11:10809893:C:T	2.74587e-05	-1.1336e-10	-0.800947
10810151	chr11:10810151:T:TTCCA	3.34501e-05	-1.19229	0.588713
10810383	chr11:10810383:G:T	1.56634e-05	-1.1336e-10	-1.3623
10810883	chr11:10810883:T:C	1.49191e-05	-1.1336e-10	-1.41098
10811369	chr11:10811369:C:T	1.28365e-05	-1.56134	-4.07163e-10
10811408	chr11:10811408:A:G	1.41378e-05	-1.46478	-4.07163e-10
10811736	chr11:10811736:G:A	2.05164e-05	-1.1336e-10	-1.0924
10811797	chr11:10811797:G:A	1.49106e-05	-1.1336e-10	-1.41156
10812903	chr11:10812903:TGTTA:T	5.25268e-05	-1.17613	1.02383
10813392	chr11:10813392:C:T	1.65904e-05	-1.1336e-10	-1.30481
10813978	chr11:10813978:A:G	1.01093e-05	-1.56509	-0.235082
10814004	chr11:10814004:C:T	8.2554e-05	-1.1336e-10	0.299824
10814211	chr11:10814211:C:G	1.29137e-05	-1.55534	-4.07163e-10
10814331	chr11:10814331:T:C	3.77297e-05	-1.17408	0.690902
10815119	chr11:10815119:G:A	3.30848e-05	-1.1336e-10	-0.614555
10815306	chr11:10815306:AAG:A	0.000141207	-1.1336e-10	0.836598
10815703	chr11:10815703:T:C	3.24607e-06	-1.52017	-1.41601
10815747	chr11:10815747:C:T	1.27262e-05	-1.56997	-4.07163e-10
10816083	chr11:10816083:A:G	7.52381e-05	-1.10433	1.31136
10816188	chr11:10816188:C:T	3.05188e-05	-1.1336e-10	-0.695287
10816208	chr11:10816208:C:G	1.27085e-05	-1.57136	-4.07163e-10
10816257	chr11:10816257:C:T	1.98987e-05	-1.12297	-4.07163e-10
10816325	chr11:10816325:A:G	3.48845e-06	-1.50335	-1.36082
10816351	chr11:10816351:T:C	7.62162e-05	-1.1336e-10	0.219946
10816767	chr11:10816767:C:T	2.50507e-05	-1.19944	0.30671
10816884	chr11:10816884:G:A	1.27496e-05	-1.56813	-4.07163e-10
10816938	chr11:10816938:T:C	1.66672e-05	-1.04247	-0.257721
10817196	chr11:10817196:G:T	3.61506e-06	-1.49681	-1.33171
10817210	chr11:10817210:A:G	1.27308e-05	-1.5696	-4.07163e-10
10818042	chr11:10818042:G:A	3.33257e-05	-1.18306	0.575757
10818188	chr11:10818188:A:AC	1.52933e-05	-1.38621	-4.07163e-10
10818244	chr11:10818244:G:C	9.66048e-05	-0.0571759	0.514176
10818712	chr11:10818712:C:T	5.13359e-05	-1.1336e-10	-0.175238
10818763	chr11:10818763:TATG:T	1.6966e-05	-1.1336e-10	-1.28242
10818833	chr11:10818833:T:C	3.31189e-06	-1.508	-1.40811
10819223	chr11:10819223:C:T	2.00092e-05	-1.1336e-10	-1.11744
10819245	chr11:10819245:G:A	1.28348e-05	-1.56147	-4.07163e-10
10819493	chr11:10819493:A:G	1.49174e-05	-1.1336e-10	-1.4111
10819505	chr11:10819505:C:T	2.93397e-05	-1.1336e-10	-0.734686
10819803	chr11:10819803:C:T	2.33513e-05	-1.23583	0.272854
10820126	chr11:10820126:C:T	3.8811e-06	-1.54012	-1.21739
10821219	chr11:10821219:GA:G	1.33001e-05	-1.52586	-4.07163e-10
10821330	chr11:10821330:T:C	5.12884e-05	0.219558	-0.395722
10821348	chr11:10821348:T:C	2.02716e-05	-1.21049	0.106084
10821478	chr11:10821478:C:T	1.90461e-05	-1.1336e-10	-1.16676
10821913	chr11:10821913:GTTAT:G	7.26928e-05	-1.1336e-10	0.172614
10821924	chr11:10821924:A:G	2.49602e-05	-1.15421	0.257866
10822018	chr11:10822018:G:C	8.67317e-05	-1.1336e-10	0.349191
10822187	chr11:10822187:C:T	2.65662e-05	-1.17588	0.341897
10822343	chr11:10822343:C:T	4.18905e-06	-1.37675	-1.3044
10823010	chr11:10823010:T:C	2.00979e-05	-1.23179	0.11878
10823052	chr11:10823052:A:G	2.62778e-05	-1.1336e-10	-0.844903
10823295	chr11:10823295:T:C	2.09177e-05	-1.1336e-10	-1.07303
10823631	chr11:10823631:CCAAA:C	1.94762e-05	-1.1336e-10	-1.14443
10823827	chr11:10823827:T:A	1.47238e-05	-1.1336e-10	-1.42416
10824008	chr11:10824008:G:A	1.06784e-05	-1.56757	-0.177835
10824098	chr11:10824098:C:T	1.2705e-05	-1.57163	-4.07163e-10
10824570	chr11:10824570:T:C	3.1984e-05	-1.14682	0.498425
10824864	chr11:10824864:C:T	2.52655e-05	-1.1336e-10	-0.884187
10825160	chr11:10825160:C:T	2.85801e-05	-1.1336e-10	-0.760919
10825199	chr11:10825199:G:A	1.3365e-05	-1.52099	-4.07163e-10
10825241	chr11:10825241:A:G	3.07569e-05	-1.1336e-10	-0.687515
10825311	chr11:10825311:G:A	0.000294206	-1.1336e-10	1.57065
10825834	chr11:10825834:C:T	3.24002e-06	-1.52576	-1.41229
10826652	chr11:10826652:C:T	5.42853e-06	-1.2656	-1.15636
10826744	chr11:10826744:A:G	1.26821e-05	-1.57344	-4.07163e-10
10827066	chr11:10827066:A:G	3.92227e-06	-1.56739	-1.17956
10827466	chr11:10827466:C:T	6.56816e-05	-1.1336e-10	0.0711897
10827877	chr11:10827877:T:C	1.46638e-05	-1.38159	-0.0466564
10827993	chr11:10827993:A:G	3.03405e-05	-1.1336e-10	-0.701144
10827997	chr11:10827997:T:G	2.36778e-05	-1.27461	0.325525
10828011	chr11:10828011:G:A	3.90681e-06	-1.57248	-1.17843
10828021	chr11:10828021:T:C	1.48403e-05	-1.1336e-10	-1.41628
10828066	chr11:10828066:T:G	2.26887e-05	-1.22264	0.230883
10828263	chr11:10828263:T:G	1.49412e-05	-1.1336e-10	-1.40951
10828491	chr11:10828491:G:A	1.05218e-05	-1.36997	-0.39021
10828559	chr11:10828559:A:G	7.55425e-05	-1.1336e-10	0.211067
10828855	chr11:10828855:GA:G	1.58791e-05	-1.1336e-10	-1.34863
10828918	chr11:10828918:C:T	2.02141e-05	-1.1336e-10	-1.10725
10828975	chr11:10828975:G:A	1.12477e-05	-1.35797	-0.335491
10829111	chr11:10829111:C:T	1.64806e-05	-1.1336e-10	-1.31145
10829181	chr11:10829181:T:G	2.37429e-05	-1.1336e-10	-0.946347
10829261	chr11:10829261:T:C	2.13062e-05	-1.2481	0.193473
10829294	chr11:10829294:A:C	1.56948e-05	-1.30581	-0.0544878
10829436	chr11:10829436:C:A	1.47436e-05	-1.1336e-10	-1.42282
10829485	chr11:10829485:G:T	8.52027e-05	-1.14871	1.48012
10829896	chr11:10829896:G:A	1.26764e-05	-1.57389	-4.07163e-10
10830197	chr11:10830197:A:G	2.58982e-05	-1.1336e-10	-0.859455
10830372	chr11:10830372:T:C	1.42379e-05	-1.20726	-0.250468
10830445	chr11:10830445:C:T	2.00449e-05	-1.1336e-10	-1.11566
10830446	chr11:10830446:A:G	3.11677e-05	-1.1336e-10	-0.674247
10830468	chr11:10830468:G:C	6.18499e-05	0.0110822	-4.07163e-10
10830878	chr11:10830878:A:G	1.95492e-05	-1.1336e-10	-1.1407
10831095	chr11:10831095:T:C	6.89574e-05	-1.1336e-10	0.119861
10831275	chr11:10831275:T:C	3.57764e-05	-1.19231	0.655974
10831353	chr11:10831353:G:A	3.09614e-06	-1.56847	-1.415
10831367	chr11:10831367:C:T	1.71005e-05	-1.1336e-10	-1.27452
10831910	chr11:10831910:G:A	3.05747e-06	-1.57402	-1.42202
10831948	chr11:10831948:G:A	1.48172e-05	-1.1336e-10	-1.41784
10832274	chr11:10832274:T:C	3.7153e-05	-1.1336e-10	-0.498583
10832376	chr11:10832376:G:C	1.48902e-05	-1.1336e-10	-1.41293
10832902	chr11:10832902:C:T	1.72069e-05	-1.1336e-10	-1.26832
10833175	chr11:10833175:A:T	2.67767e-05	-1.14685	0.32075
10833735	chr11:10833735:AAAT:A	6.81601e-05	-1.1336e-10	0.108231
10834830	chr11:10834830:C:A	3.09526e-06	-1.56602	-1.41774
10835082	chr11:10835082:CA:C	3.11533e-05	-1.1336e-10	-0.674709
10835092	chr11:10835092:C:T	1.49435e-05	-1.1336e-10	-1.40935
10835491	chr11:10835491:C:G	1.27044e-05	-1.57168	-4.07163e-10
10835996	chr11:10835996:C:T	4.09779e-06	-1.50766	-1.19552
10836232	chr11:10836232:GC:G	1.73765e-05	-1.1336e-10	-1.25851
10836274	chr11:10836274:T:C	2.13534e-05	-1.1336e-10	-1.05242
10836641	chr11:10836641:TGG:T	4.17575e-06	-1.49851	-1.18583
10836876	chr11:10836876:T:C	4.41279e-06	-1.25959	-1.36954
10836967	chr11:10836967:C:G	6.78119e-05	-1.1336e-10	0.103109
10837150	chr11:10837150:T:C	1.06928e-05	-1.56566	-0.178389
10837208	chr11:10837208:G:A	1.48205e-05	-0.96161	-0.456006
10837332	chr11:10837332:G:T	1.69136e-05	-1.1336e-10	-1.28551
10837566	chr11:10837566:C:T	2.74959e-05	-1.1336e-10	-0.79959
10837746	chr11:10837746:T:C	1.48024e-05	-1.1336e-10	-1.41884
10837785	chr11:10837785:G:A	2.71674e-05	-1.1336e-10	-0.811611
10837892	chr11:10837892:C:T	5.93756e-06	-0.919157	-1.41317
10837940	chr11:10837940:C:G	4.44957e-06	-1.55311	-1.06772
10838004	chr11:10838004:A:G	1.98909e-05	-1.1336e-10	-1.12337
10838043	chr11:10838043:T:C	3.70693e-06	-1.45123	-1.35219
10838293	chr11:10838293:C:T	4.94971e-06	-1.5393	-0.974999
10838515	chr11:10838515:C:T	1.74363e-05	-0.751722	-0.503355
10838783	chr11:10838783:G:A	3.01862e-05	-1.1336e-10	-0.706243
10839101	chr11:10839101:C:T	4.92943e-06	-1.53307	-0.985339
10839263	chr11:10839263:G:A	1.24849e-05	-1.21566	-0.373455
10839584	chr11:10839584:G:A	1.77213e-05	-1.1336e-10	-1.23886
10839762	chr11:10839762:A:G	3.26388e-06	-1.50733	-1.42338
10839797	chr11:10839797:C:T	1.33808e-05	-1.56801	0.0482095
10839811	chr11:10839811:A:T	2.3232e-05	-1.1336e-10	-0.968099
10840373	chr11:10840373:A:G	1.32391e-05	-0.965562	-0.564893
10840554	chr11:10840554:G:A	1.27001e-05	-1.57202	-4.07163e-10
10840663	chr11:10840663:A:G	1.71701e-05	-1.1336e-10	-1.27046
10840835	chr11:10840835:C:T	1.39981e-05	-0.940174	-0.534531
10840948	chr11:10840948:A:T	1.26546e-05	-1.0832	-0.492402
10841035	chr11:10841035:A:G	1.95941e-05	-1.1336e-10	-1.1384
10841302	chr11:10841302:G:A	2.33013e-05	-1.1336e-10	-0.965121
10842171	chr11:10842171:C:T	1.99306e-05	-0.98882	-0.132554
10842223	chr11:10842223:C:A	1.98847e-05	-0.97395	-0.149726
10842293	chr11:10842293:T:A	2.23505e-05	-1.1336e-10	-1.00678
10842333	chr11:10842333:G:A	1.19522e-05	-1.5628	-0.0699087
10842513	chr11:10842513:TGA:T	1.70439e-05	-0.855126	-0.422713
10842586	chr11:10842586:C:T	1.45722e-05	-1.43451	-4.07163e-10
10842870	chr11:10842870:C:A	5.30233e-05	-0.522154	0.379256
10842878	chr11:10842878:T:C	9.79299e-06	-1.32058	-0.511386
10843048	chr11:10843048:C:T	8.79506e-06	-1.22352	-0.715921
10843331	chr11:10843331:T:C	9.00129e-05	-1.1336e-10	0.386324
10843400	chr11:10843400:G:C	2.11664e-05	-1.06121	-4.07163e-10
10843588	chr11:10843588:G:A	2.83745e-05	-1.1336e-10	-0.768137
10843644	chr11:10843644:G:A	1.27087e-05	-1.57135	-4.07163e-10
10843809	chr11:10843809:C:T	1.31179e-05	-1.56677	0.0271213
10843884	chr11:10843884:A:G	1.49483e-05	-1.1336e-10	-1.40903
10844037	chr11:10844037:G:T	1.08891e-05	-1.03748	-0.688385
10844192	chr11:10844192:T:C	3.47788e-06	-1.51245	-1.35475
10844424	chr11:10844424:TTTC:T	2.22026e-05	-1.1336e-10	-1.01342
10844480	chr11:10844480:C:T	3.65757e-06	-1.40698	-1.40985
10844574	chr11:10844574:T:A	1.31041e-05	-1.56783	0.0271213
10844630	chr11:10844630:G:T	1.5989e-05	-1.1336e-10	-1.34173
10844847	chr11:10844847:G:A	1.98914e-05	-1.24217	0.118829
10844967	chr11:10844967:A:T	1.83707e-05	-1.1336e-10	-1.20287
10845263	chr11:10845263:A:G	9.01693e-06	-1.56055	-0.353971
10845399	chr11:10845399:C:A	1.50152e-05	-1.1336e-10	-1.40457
10845511	chr11:10845511:GAA:G	7.79358e-06	-1.30479	-0.755541
10845896	chr11:10845896:A:G	6.43153e-05	-1.1336e-10	0.0501696
10846026	chr11:10846026:G:A	8.91587e-06	-1.57109	-0.35471
10846244	chr11:10846244:G:A	7.64524e-05	-1.0022	1.22524
10846293	chr11:10846293:T:C	1.87112e-05	-1.1336e-10	-1.18451
10846316	chr11:10846316:C:T	3.7915e-05	-1.1336e-10	-0.478282
10846402	chr11:10846402:C:G	4.30563e-06	-1.43505	-1.21865
10846706	chr11:10846706:G:A	1.67728e-05	-1.1336e-10	-1.29387
10847157	chr11:10847157:A:G	0.000235269	-1.1336e-10	1.3471
10847228	chr11:10847228:C:T	2.73915e-05	-1.31156	0.508163
10847392	chr11:10847392:T:C	1.67108e-05	-1.1336e-10	-1.29757
10847642	chr11:10847642:T:G	1.60528e-05	-1.33774	-4.07163e-10
10847832	chr11:10847832:T:C	1.49233e-05	-1.1336e-10	-1.4107
10847861	chr11:10847861:A:C	1.18727e-05	-1.32516	-0.314223
10847922	chr11:10847922:G:C	1.67645e-05	-1.1336e-10	-1.29436
10848200	chr11:10848200:T:C	8.97283e-06	-1.57567	-0.343762
10848425	chr11:10848425:A:G	1.27108e-05	-1.57117	-4.07163e-10
10848670	chr11:10848670:A:G	6.82811e-06	-1.40403	-0.788553
10849005	chr11:10849005:TG:T	7.48523e-05	-1.1336e-10	0.201888
10849180	chr11:10849180:C:A	2.43674e-05	-0.90004	-0.0203422
10849218	chr11:10849218:A:G	4.23302e-06	-1.49795	-1.17276
10849290	chr11:10849290:T:C	1.68822e-05	-1.1336e-10	-1.28737
10849332	chr11:10849332:A:C	9.39934e-06	-1.23845	-0.634539
10849549	chr11:10849549:T:A	3.91634e-05	-1.1336e-10	-0.445885
10849796	chr11:10849796:T:C	2.20608e-05	-1.01087	-0.00896009
10850033	chr11:10850033:G:A	2.54881e-05	-1.1336e-10	-0.875415
10850186	chr11:10850186:G:A	2.24624e-05	-1.00178	-4.07163e-10
10850748	chr11:10850748:G:A	1.9046e-05	-1.16492	-0.00185245
10850851	chr11:10850851:G:C	4.06558e-06	-1.49966	-1.21141
10850854	chr11:10850854:G:A	1.6427e-05	-1.20711	-0.107588
10851222	chr11:10851222:ACT:A	5.90602e-05	-0.971273	0.936202
10851603	chr11:10851603:G:A	2.99051e-05	-1.1336e-10	-0.715598
10851615	chr11:10851615:G:A	1.84494e-05	-1.1986	-4.07163e-10
10851635	chr11:10851635:T:C	4.65596e-06	-1.53266	-1.04282
10851653	chr11:10851653:C:T	2.43869e-05	-1.1336e-10	-0.919581
10851737	chr11:10851737:G:A	3.60398e-05	-0.369524	-0.159481
10852172	chr11:10852172:C:T	6.14399e-05	-1.1336e-10	0.00443133
10852279	chr11:10852279:A:G	5.21842e-05	-0.949926	0.791078
10852315	chr11:10852315:GA:G	3.67339e-05	-0.385356	-0.124571
10852321	chr11:10852321:TGAGA:T	3.54101e-05	-0.419147	-0.127485
10853047	chr11:10853047:A:G	7.50049e-06	-1.57573	-0.522931
10853359	chr11:10853359:T:A	1.47792e-05	-1.1336e-10	-1.42041
10853508	chr11:10853508:T:C	1.26528e-05	-1.57575	-4.07163e-10
10853653	chr11:10853653:C:T	4.98654e-05	-0.982987	0.778685
10854154	chr11:10854154:A:G	5.63733e-05	-0.906326	0.824693
10854553	chr11:10854553:C:T	5.39377e-05	-1.01906	0.893257
10854717	chr11:10854717:G:A	1.72628e-05	-1.1336e-10	-1.26507
10855039	chr11:10855039:T:TGATC	2.03608e-05	-1.1336e-10	-1.10001
10855481	chr11:10855481:C:T	2.01833e-05	-1.1336e-10	-1.10877
10855574	chr11:10855574:T:C	3.56402e-06	-1.44522	-1.39752
10855785	chr11:10855785:C:T	3.22978e-06	-1.53711	-1.4041
10855847	chr11:10855847:A:G	1.67305e-05	-1.1336e-10	-1.2964
10855864	chr11:10855864:G:A	4.41162e-05	-1.09391	0.767107
10856113	chr11:10856113:T:C	5.6128e-05	-1.18819	1.1022
10856137	chr11:10856137:A:G	1.44169e-05	-1.41875	-0.026474
10856646	chr11:10856646:C:T	2.44916e-05	-1.1336e-10	-0.915298
10856676	chr11:10856676:T:C	0.0012482	2.97413	0.0417014
10856744	chr11:10856744:T:C	1.63268e-05	-1.32082	-4.07163e-10
10856794	chr11:10856794:T:C	8.39192e-06	-0.576566	-1.40979
10857206	chr11:10857206:A:G	1.63665e-05	-1.1336e-10	-1.31839
10858147	chr11:10858147:A:G	1.26819e-05	-1.57345	-4.07163e-10
10858379	chr11:10858379:G:A	2.19308e-05	-1.1336e-10	-1.02574
10858824	chr11:10858824:T:A	3.12495e-06	-1.55005	-1.42416
10858921	chr11:10858921:T:C	1.4883e-05	-1.1336e-10	-1.41341
10859099	chr11:10859099:C:T	1.91347e-05	-1.1336e-10	-1.16212
10859110	chr11:10859110:C:T	1.34978e-05	-1.5111	-4.07163e-10
10859231	chr11:10859231:A:T	1.81392e-05	-1.1336e-10	-1.21556
10859353	chr11:10859353:T:C	1.60048e-05	-1.1336e-10	-1.34074
10859527	chr11:10859527:G:A	3.13642e-06	-1.57538	-1.39516
10859584	chr11:10859584:T:C	2.79473e-05	-1.1336e-10	-0.783307
10860339	chr11:10860339:C:T	1.79068e-05	-1.1336e-10	-1.22845
10860673	chr11:10860673:T:C	3.55623e-05	-1.1336e-10	-0.542342
10860700	chr11:10860700:G:A	1.87556e-05	-1.1336e-10	-1.18214
10860842	chr11:10860842:A:G	1.63214e-05	-1.1336e-10	-1.32115
10861044	chr11:10861044:A:G	6.83223e-06	-1.49098	-0.700998
10861292	chr11:10861292:T:C	3.39173e-06	-1.57254	-1.31975
10861420	chr11:10861420:A:G	1.8339e-05	-1.1336e-10	-1.2046
10861602	chr11:10861602:A:G	3.39439e-06	-1.54111	-1.3504
10861667	chr11:10861667:C:T	2.79032e-05	-1.1336e-10	-0.784888
10862068	chr11:10862068:C:T	3.58188e-05	-1.1336e-10	-0.535154
10862321	chr11:10862321:A:G	1.8339e-05	-1.1336e-10	-1.2046
10862835	chr11:10862835:C:G	1.99447e-05	-1.1336e-10	-1.12067
10862884	chr11:10862884:A:G	4.03787e-06	-1.31605	-1.40187
10863745	chr11:10863745:T:C	1.61641e-05	-1.1336e-10	-1.33083
10864028	chr11:10864028:G:A	2.04085e-05	-1.1336e-10	-1.09767
10864190	chr11:10864190:G:A	2.57888e-05	-0.863688	-4.07163e-10
10864296	chr11:10864296:T:G	2.03814e-05	-1.1336e-10	-1.09901
10864433	chr11:10864433:T:TGATG	1.62153e-05	-1.1336e-10	-1.32767
10864631	chr11:10864631:G:A	1.70817e-05	-1.1336e-10	-1.27562
10864840	chr11:10864840:A:G	3.4862e-06	-1.55275	-1.31206
10865009	chr11:10865009:T:G	1.66103e-05	-1.1336e-10	-1.30361
10865180	chr11:10865180:T:C	3.68719e-06	-1.43423	-1.37453
10865181	chr11:10865181:A:G	4.83386e-05	-1.1336e-10	-0.235398
10865747	chr11:10865747:T:C	3.28161e-06	-1.57573	-1.34957
10865772	chr11:10865772:G:T	1.63214e-05	-1.1336e-10	-1.32115
10865817	chr11:10865817:G:A	2.29751e-05	-1.1336e-10	-0.979218
10865872	chr11:10865872:T:C	1.63232e-05	-1.1336e-10	-1.32104
10865890	chr11:10865890:T:C	1.47573e-05	-1.1336e-10	-1.42189
10866128	chr11:10866128:TC:T	7.15888e-05	0.765042	-0.607731
10866131	chr11:10866131:TTTCCTTTCCTTTCCTTTCCTTTCC:T	5.38046e-05	0.436114	-0.564384
10866522	chr11:10866522:T:C	1.47252e-05	-1.1336e-10	-1.42407
10866612	chr11:10866612:C:T	1.43711e-05	-1.44841	-4.07163e-10
10866927	chr11:10866927:G:T	1.42982e-05	-1.4535	-4.07163e-10
10867101	chr11:10867101:A:G	3.72199e-05	-1.1336e-10	-0.496786
10867796	chr11:10867796:G:A	5.27066e-06	-1.27812	-1.17335
10867828	chr11:10867828:G:A	1.51905e-05	-1.1336e-10	-1.39296
10868119	chr11:10868119:C:G	3.5883e-06	-1.53687	-1.29908
10868381	chr11:10868381:A:AAC	1.52652e-05	-1.1336e-10	-1.38805
10868397	chr11:10868397:A:G	1.54043e-05	-1.1336e-10	-1.37898
10868416	chr11:10868416:G:C	1.50338e-05	-1.1336e-10	-1.40333
10868645	chr11:10868645:G:A	1.52731e-05	-1.1336e-10	-1.38753
10868819	chr11:10868819:C:G	1.92717e-05	-1.1336e-10	-1.15499
10868981	chr11:10868981:G:A	1.5265e-05	-1.1336e-10	-1.38807
10869192	chr11:10869192:T:C	1.80538e-05	-1.1336e-10	-1.22027
10869195	chr11:10869195:A:G	7.90414e-06	-1.57463	-0.471609
10869507	chr11:10869507:G:A	1.97089e-05	0.269309	-1.40187
10869627	chr11:10869627:G:A	1.80892e-05	-1.1336e-10	-1.21831
10869715	chr11:10869715:G:A	1.48282e-05	-1.1336e-10	-1.4171
10869893	chr11:10869893:T:C	1.53192e-05	-1.1336e-10	-1.38452
10870137	chr11:10870137:T:C	2.96086e-05	-1.1336e-10	-0.725564
10870690	chr11:10870690:G:T	3.67438e-06	-1.48722	-1.32502
10870747	chr11:10870747:C:A	1.50508e-05	-1.1336e-10	-1.4022
10871138	chr11:10871138:G:T	4.89992e-05	-1.1336e-10	-0.221824
10871638	chr11:10871638:A:T	9.22692e-06	-1.56337	-0.328132
10871723	chr11:10871723:C:G	1.67797e-05	-1.1336e-10	-1.29346
10871928	chr11:10871928:G:A	1.46304e-05	-1.43053	-4.07163e-10
10872156	chr11:10872156:G:T	3.59245e-06	-1.49573	-1.33906
10872368	chr11:10872368:C:T	5.56239e-06	-1.23542	-1.16218
10872477	chr11:10872477:C:G	8.22537e-06	-1.57318	-0.433225
10872499	chr11:10872499:TA:T	8.20199e-06	-1.57203	-0.437217
10872784	chr11:10872784:C:T	2.56364e-05	-1.1336e-10	-0.869615
10872932	chr11:10872932:G:A	2.32846e-05	-1.1336e-10	-0.965836
10873134	chr11:10873134:A:G	1.70474e-05	-1.1336e-10	-1.27763
10873177	chr11:10873177:T:C	5.28099e-06	-1.27857	-1.17094
10873312	chr11:10873312:C:T	1.31499e-05	-1.53721	-4.07163e-10
10873335	chr11:10873335:C:T	1.49742e-05	-1.1336e-10	-1.4073
10873342	chr11:10873342:C:T	1.6164e-05	-1.1336e-10	-1.33084
10873507	chr11:10873507:T:G	2.63208e-05	-1.1336e-10	-0.84327
10873561	chr11:10873561:G:T	2.02543e-05	-1.1336e-10	-1.10526
10873811	chr11:10873811:A:G	1.43254e-05	-1.45159	-4.07163e-10
10873951	chr11:10873951:T:C	4.39809e-05	-1.1336e-10	-0.329872
10874016	chr11:10874016:C:T	3.76003e-06	-1.497	-1.2922
10874348	chr11:10874348:A:T	9.10937e-06	-1.57556	-0.328764
10874718	chr11:10874718:G:C	1.52462e-05	-1.1336e-10	-1.3893
10874923	chr11:10874923:T:C	6.44363e-06	-1.57114	-0.679393
10875061	chr11:10875061:C:T	6.38387e-05	0.558913	-0.516182
10875248	chr11:10875248:TC:T	1.51054e-05	-1.1336e-10	-1.39857
10875382	chr11:10875382:G:T	1.86964e-05	-1.1336e-10	-1.1853
10875723	chr11:10875723:C:T	1.54001e-05	-1.1336e-10	-1.37925
10876106	chr11:10876106:C:A	1.81102e-05	-1.1336e-10	-1.21715
10876295	chr11:10876295:G:A	1.4749e-05	-1.1336e-10	-1.42245
10876869	chr11:10876869:G:A	1.52797e-05	-1.1336e-10	-1.38711
10876991	chr11:10876991:A:G	1.52764e-05	-1.1336e-10	-1.38732
10877003	chr11:10877003:C:T	1.52828e-05	-1.1336e-10	-1.3869
10877070	chr11:10877070:C:A	1.4929e-05	-1.1336e-10	-1.41032
10877120	chr11:10877120:T:C	8.28341e-06	-1.57157	-0.427802
10877196	chr11:10877196:A:G	8.00178e-06	-1.5734	-0.460568
10877429	chr11:10877429:A:G	1.52338e-05	-1.1336e-10	-1.39011
10877677	chr11:10877677:A:C	1.4811e-05	-1.1336e-10	-1.41826
10877869	chr11:10877869:G:A	5.5071e-06	-1.23064	-1.17695
10877889	chr11:10877889:T:C	7.98378e-06	-1.56945	-0.466765
10877990	chr11:10877990:C:T	1.4798e-05	-1.41914	-4.07163e-10
10878036	chr11:10878036:G:A	1.40386e-05	-1.47182	-4.07163e-10
10878580	chr11:10878580:T:C	1.52433e-05	-1.1336e-10	-1.38949
10878610	chr11:10878610:A:G	7.15368e-06	-1.32082	-0.825179
10878660	chr11:10878660:T:G	1.51181e-05	-1.1336e-10	-1.39773
10878720	chr11:10878720:C:T	1.90902e-05	0.23091	-1.39536
10878737	chr11:10878737:CT:C	1.57453e-05	-1.1336e-10	-1.35709
10878832	chr11:10878832:A:G	2.23303e-05	-1.1336e-10	-1.00769
10879037	chr11:10879037:C:A	1.1043e-05	-1.5662	-0.145633
10879365	chr11:10879365:T:G	7.78332e-06	-1.57568	-0.485968
10879461	chr11:10879461:A:G	2.68383e-05	-1.1336e-10	-0.823798
10879675	chr11:10879675:A:G	1.52044e-05	-1.1336e-10	-1.39204
10879830	chr11:10879830:A:G	2.99295e-05	0.519244	-1.23403
10879854	chr11:10879854:G:A	1.42943e-05	-1.45377	-4.07163e-10
10880178	chr11:10880178:G:A	1.51529e-05	-1.1336e-10	-1.39544
10880325	chr11:10880325:C:T	1.47737e-05	-1.1336e-10	-1.42078
10880338	chr11:10880338:G:A	2.24203e-05	-1.1336e-10	-1.00366
10880518	chr11:10880518:T:C	1.53037e-05	-1.1336e-10	-1.38554
10881964	chr11:10881964:A:G	3.61831e-06	-1.44054	-1.38708
10881972	chr11:10881972:G:C	6.48215e-06	-1.56386	-0.680714
10882011	chr11:10882011:A:G	5.28565e-06	-1.08099	-1.36764
10882015	chr11:10882015:C:T	1.48162e-05	-1.41791	-4.07163e-10
10882132	chr11:10882132:A:T	6.5493e-06	-1.56419	-0.670085
10882162	chr11:10882162:A:G	1.86242e-05	-1.1336e-10	-1.18917
10882165	chr11:10882165:G:A	2.53e-05	-1.1336e-10	-0.882822
10882196	chr11:10882196:G:T	3.92311e-05	0.304992	-0.749151
10882223	chr11:10882223:T:C	4.20733e-06	-1.35152	-1.32528
10882391	chr11:10882391:T:C	1.54041e-05	-1.1336e-10	-1.37899
10882628	chr11:10882628:C:G	2.63268e-05	-1.1336e-10	-0.84304
10882724	chr11:10882724:T:G	1.92594e-05	-1.1336e-10	-1.15563
10882796	chr11:10882796:T:C	1.70828e-05	-1.1336e-10	-1.27556
10883192	chr11:10883192:A:T	2.59337e-05	-1.1336e-10	-0.858087
10883211	chr11:10883211:T:G	6.9601e-06	-1.5593	-0.614134
10883391	chr11:10883391:C:CTG	3.52498e-06	-1.53387	-1.31988
10883833	chr11:10883833:T:G	1.52032e-05	-1.1336e-10	-1.39212
10883989	chr11:10883989:T:C	6.6899e-06	-1.57554	-0.637494
10884140	chr11:10884140:GAGA:G	6.93811e-06	-1.40479	-0.771812
10884297	chr11:10884297:G:A	7.45412e-06	-1.57429	-0.530574
10884315	chr11:10884315:G:T	1.47554e-05	-1.1336e-10	-1.42202
10884497	chr11:10884497:G:A	1.49229e-05	-1.1336e-10	-1.41073
10884520	chr11:10884520:C:G	1.51069e-05	-1.1336e-10	-1.39848
10884667	chr11:10884667:A:G	2.05838e-05	-1.1336e-10	-1.08912
10884789	chr11:10884789:G:A	1.88311e-05	-1.1336e-10	-1.17812
10885885	chr11:10885885:T:A	5.44287e-06	-1.49336	-0.925963
10886287	chr11:10886287:C:T	1.51734e-05	-1.1336e-10	-1.39408
10886560	chr11:10886560:T:C	1.96227e-05	-1.1336e-10	-1.13694
10886769	chr11:10886769:A:G	9.29259e-06	-0.982364	-0.902047
10887219	chr11:10887219:G:T	1.75759e-05	-1.1336e-10	-1.2471
10887399	chr11:10887399:A:T	1.49171e-05	-1.41112	-4.07163e-10
10887491	chr11:10887491:T:C	5.23567e-06	-1.49266	-0.965471
10887628	chr11:10887628:T:C	4.85931e-06	-1.50941	-1.02332
10888273	chr11:10888273:C:T	5.72375e-06	-0.990424	-1.37858
10888428	chr11:10888428:C:T	5.64067e-06	-1.4678	-0.915822
10888581	chr11:10888581:G:A	1.54018e-05	-1.1336e-10	-1.37914
10889134	chr11:10889134:T:C	1.55867e-05	-1.36721	-4.07163e-10
10889187	chr11:10889187:C:T	1.88794e-05	-1.1336e-10	-1.17556
10889238	chr11:10889238:CAG:C	1.80071e-05	-1.1336e-10	-1.22286
10889468	chr11:10889468:T:G	1.51449e-05	-1.1336e-10	-1.39596
10889626	chr11:10889626:A:G	8.32228e-06	-0.907465	-1.08723
10890036	chr11:10890036:A:G	1.52464e-05	-1.1336e-10	-1.38928
10890125	chr11:10890125:T:C	1.95751e-05	-1.1336e-10	-1.13937
10890462	chr11:10890462:A:G	1.47784e-05	-1.1336e-10	-1.42046
10890546	chr11:10890546:G:A	7.66091e-06	-0.972568	-1.10493
10890764	chr11:10890764:G:A	6.19632e-06	-1.57019	-0.719481
10890775	chr11:10890775:A:G	1.5109e-05	-1.1336e-10	-1.39834
10890819	chr11:10890819:C:T	2.53916e-05	-1.1336e-10	-0.879211
10890820	chr11:10890820:G:A	1.47239e-05	-1.1336e-10	-1.42416
10890977	chr11:10890977:A:G	1.77329e-05	0.15804	-1.39625
10891163	chr11:10891163:G:A	6.12189e-06	-1.57292	-0.728837
10891252	chr11:10891252:G:A	1.52234e-05	-1.1336e-10	-1.39079
10891314	chr11:10891314:A:G	6.29877e-06	-1.56442	-0.708857
10891516	chr11:10891516:A:T	1.92893e-05	-1.1336e-10	-1.15408
10891559	chr11:10891559:A:G	1.9324e-05	-1.1336e-10	-1.15228
10891578	chr11:10891578:T:A	1.50864e-05	-1.1336e-10	-1.39984
10892351	chr11:10892351:T:C	8.10239e-06	-1.00257	-1.0189
10892486	chr11:10892486:A:G	1.476e-05	-1.1336e-10	-1.42171
10892544	chr11:10892544:A:G	1.52522e-05	-1.1336e-10	-1.38891
10892649	chr11:10892649:C:T	9.81366e-06	-1.16091	-0.668939
10892836	chr11:10892836:T:C	1.48771e-05	-1.1336e-10	-1.41381
10893697	chr11:10893697:T:C	6.93236e-06	-1.10496	-1.07247
10893710	chr11:10893710:T:C	1.53757e-05	-1.1336e-10	-1.38084
10894020	chr11:10894020:T:TC	1.48332e-05	-1.1336e-10	-1.41676
10894192	chr11:10894192:TGAC:T	2.61258e-05	-1.1336e-10	-0.850706
10894199	chr11:10894199:GT:G	2.61258e-05	-1.1336e-10	-0.850706
10894256	chr11:10894256:T:C	1.85706e-05	-1.1336e-10	-1.19205
10894573	chr11:10894573:A:G	1.56452e-05	-1.1336e-10	-1.36346
10894597	chr11:10894597:T:C	1.8257e-05	-1.1336e-10	-1.20908
10894811	chr11:10894811:T:G	1.47764e-05	-1.1336e-10	-1.4206
10895004	chr11:10895004:G:A	1.55064e-05	-1.1336e-10	-1.37238
10895049	chr11:10895049:A:G	1.84175e-05	-1.1336e-10	-1.20033
10895556	chr11:10895556:C:T	1.86426e-05	-1.1336e-10	-1.18818
10895682	chr11:10895682:G:A	1.47262e-05	-1.1336e-10	-1.424
10895763	chr11:10895763:C:T	2.32574e-05	-0.967005	-4.07163e-10
10896594	chr11:10896594:G:A	1.57679e-05	-1.1336e-10	-1.35565
10896614	chr11:10896614:C:T	6.66727e-06	-1.56291	-0.653511
10897099	chr11:10897099:A:G	7.93562e-06	-0.95994	-1.08233
10897144	chr11:10897144:T:C	8.29325e-06	-1.57553	-0.422656
10897188	chr11:10897188:A:G	1.55762e-05	-1.1336e-10	-1.36788
10897380	chr11:10897380:G:A	1.58755e-05	-1.1336e-10	-1.34885
10897664	chr11:10897664:T:G	9.10982e-06	-1.57239	-0.331884
10897791	chr11:10897791:TTAAAG:T	1.47301e-05	-1.1336e-10	-1.42374
10897883	chr11:10897883:A:G	8.25098e-06	-1.19488	-0.808418
10897971	chr11:10897971:C:T	4.52171e-06	-1.45163	-1.15311
10898032	chr11:10898032:C:T	1.4765e-05	-1.1336e-10	-1.42137
10898059	chr11:10898059:T:C	1.54144e-05	-1.1336e-10	-1.37832
10898154	chr11:10898154:T:A	1.06416e-05	-1.56995	-0.178903
10898255	chr11:10898255:A:G	1.57069e-05	-1.1336e-10	-1.35953
10898543	chr11:10898543:G:T	5.3531e-05	-1.1336e-10	-0.133368
10898645	chr11:10898645:T:C	1.64192e-05	-1.1336e-10	-1.31517
10898650	chr11:10898650:C:T	1.50771e-05	-1.53746	0.137007
10899023	chr11:10899023:G:C	1.48079e-05	-1.1336e-10	-1.41847
10899141	chr11:10899141:G:C	3.23854e-05	-1.1336e-10	-0.63592
10899170	chr11:10899170:T:G	4.58163e-06	-1.23324	-1.35834
10899190	chr11:10899190:G:A	1.50942e-05	-1.1336e-10	-1.39932
10899422	chr11:10899422:C:T	0.000152666	0.914624	-4.07163e-10
10899965	chr11:10899965:A:G	6.89129e-06	-1.48288	-0.700491
10900079	chr11:10900079:A:G	9.87365e-06	-1.30077	-0.522988
10900155	chr11:10900155:T:G	1.52146e-05	-1.1336e-10	-1.39137
10900413	chr11:10900413:A:T	1.47907e-05	-1.1336e-10	-1.41963
10900486	chr11:10900486:A:C	3.6818e-06	-1.57513	-1.23509
10900685	chr11:10900685:C:T	6.84222e-06	-0.867924	-1.32259
10900847	chr11:10900847:G:A	7.10841e-06	-1.5672	-0.585149
10901000	chr11:10901000:A:T	8.81707e-06	-1.57574	-0.361195
10901527	chr11:10901527:A:G	1.47303e-05	-1.1336e-10	-1.42372
10901867	chr11:10901867:C:T	1.68337e-05	-1.1336e-10	-1.29025
10902461	chr11:10902461:G:A	1.49668e-05	-1.1336e-10	-1.4078
10902528	chr11:10902528:A:G	6.69028e-06	-1.15177	-1.0612
10902886	chr11:10902886:C:T	3.0424e-05	-1.1336e-10	-0.698397
10903111	chr11:10903111:T:C	4.55351e-06	-1.51278	-1.08495
10903469	chr11:10903469:C:T	7.04442e-06	-1.57231	-0.589087
10903609	chr11:10903609:G:A	1.63503e-05	-1.1336e-10	-1.31938
10903671	chr11:10903671:G:A	1.63237e-05	-1.32101	-4.07163e-10
10903922	chr11:10903922:G:A	7.13861e-06	-1.56434	-0.583771
10904192	chr11:10904192:G:T	1.47832e-05	-1.1336e-10	-1.42013
10904328	chr11:10904328:A:G	2.59629e-05	-1.1336e-10	-0.856961
10904696	chr11:10904696:A:G	1.47595e-05	-1.1336e-10	-1.42174
10904778	chr11:10904778:C:T	1.56965e-05	-1.1336e-10	-1.36019
10905718	chr11:10905718:A:G	3.0915e-06	-1.56505	-1.41993
10905856	chr11:10905856:A:G	3.41172e-06	-1.57255	-1.31386
10905975	chr11:10905975:C:A	5.08344e-05	0.575973	-0.761028
10906227	chr11:10906227:C:A	3.10188e-06	-1.55757	-1.42405
10906856	chr11:10906856:C:T	2.94564e-05	-1.1336e-10	-0.730718
10907079	chr11:10907079:G:A	1.26531e-05	-1.57573	-4.07163e-10
10907323	chr11:10907323:T:C	3.52114e-06	-1.57572	-1.27912
10907471	chr11:10907471:A:G	1.54467e-05	-1.37623	-4.07163e-10
10907902	chr11:10907902:G:C	1.51573e-05	-1.1336e-10	-1.39515
10908516	chr11:10908516:G:A	3.64575e-06	-1.54682	-1.27325
10908681	chr11:10908681:C:T	1.46602e-05	-1.42849	-4.07163e-10
10909326	chr11:10909326:C:A	1.81813e-05	-1.1336e-10	-1.21324
10909779	chr11:10909779:C:T	1.55935e-05	-1.1336e-10	-1.36677
10909949	chr11:10909949:C:T	1.50088e-05	-1.40499	-4.07163e-10
10910480	chr11:10910480:C:T	1.4751e-05	-1.1336e-10	-1.42232
10910522	chr11:10910522:C:T	1.77045e-05	-1.1336e-10	-1.23981
10910726	chr11:10910726:A:G	2.36889e-05	0.438514	-1.38713
10910789	chr11:10910789:G:GC	4.65246e-06	-1.17398	-1.40225
10910980	chr11:10910980:A:G	1.47836e-05	-1.1336e-10	-1.42011
10911311	chr11:10911311:T:C	2.15444e-05	-1.1336e-10	-1.04351
10911553	chr11:10911553:C:T	2.49792e-05	0.450332	-1.34592
10911636	chr11:10911636:C:T	3.35651e-05	-1.1336e-10	-0.600141
10911644	chr11:10911644:T:G	4.72007e-06	-1.1851	-1.37671
10911810	chr11:10911810:T:C	1.47786e-05	-1.1336e-10	-1.42045
10911984	chr11:10911984:G:A	4.63354e-06	-1.18216	-1.39815
10912371	chr11:10912371:G:A	1.846e-05	-1.1336e-10	-1.19802
10912409	chr11:10912409:C:T	7.61958e-06	-0.804894	-1.27801
10912439	chr11:10912439:C:T	2.22694e-05	-1.1336e-10	-1.01041
10912440	chr11:10912440:G:A	1.47293e-05	-1.1336e-10	-1.42379
10912474	chr11:10912474:C:T	1.48533e-05	-1.41541	-4.07163e-10
10912475	chr11:10912475:C:T	9.03482e-06	-0.978597	-0.933945
10912507	chr11:10912507:C:T	1.47137e-05	-1.42485	-4.07163e-10
10912521	chr11:10912521:A:C	1.84286e-05	-1.1336e-10	-1.19972
10912913	chr11:10912913:G:A	8.43211e-06	-1.13775	-0.843832
10913199	chr11:10913199:G:A	1.48714e-05	-1.1336e-10	-1.41419
10913274	chr11:10913274:A:C	1.48587e-05	-1.41504	-4.07163e-10
10913373	chr11:10913373:A:G	9.34048e-06	-0.878355	-1.00092
10914237	chr11:10914237:C:T	1.47305e-05	-1.1336e-10	-1.42371
10914374	chr11:10914374:G:A	1.6635e-05	-1.1336e-10	-1.30212
10914478	chr11:10914478:C:T	1.60262e-05	-1.1336e-10	-1.3394
10914681	chr11:10914681:C:T	1.03765e-05	-0.906229	-0.867856
10914728	chr11:10914728:C:T	1.67249e-05	-1.1336e-10	-1.29673
10914952	chr11:10914952:A:C	1.6248e-05	-1.1336e-10	-1.32566
10915091	chr11:10915091:A:T	5.83186e-06	-1.32633	-1.02396
10915201	chr11:10915201:A:G	1.52334e-05	-1.39014	-4.07163e-10
10915405	chr11:10915405:G:T	1.95223e-05	0.20409	-1.34616
10915410	chr11:10915410:A:G	1.47334e-05	-1.1336e-10	-1.42351
10915443	chr11:10915443:T:C	8.56215e-06	-0.875917	-1.09036
10915517	chr11:10915517:A:T	4.03737e-06	-1.39892	-1.31912
10915749	chr11:10915749:T:TGAGATAGATTCCC	1.52302e-05	-1.1336e-10	-1.39035
10916116	chr11:10916116:G:A	1.49469e-05	-1.1336e-10	-1.40912
10916438	chr11:10916438:C:T	1.50934e-05	-1.1336e-10	-1.39937
10916974	chr11:10916974:G:C	1.6267e-05	-1.32449	-4.07163e-10
10917078	chr11:10917078:C:T	1.54527e-05	-1.37585	-4.07163e-10
10917224	chr11:10917224:G:A	7.25003e-05	0.169962	-4.07163e-10
10917457	chr11:10917457:G:A	1.7776e-05	-1.23578	-4.07163e-10
10917511	chr11:10917511:T:C	4.33728e-06	-1.43714	-1.20924
10917771	chr11:10917771:T:C	1.87674e-05	-1.1336e-10	-1.18151
10917815	chr11:10917815:T:C	1.47915e-05	-1.1336e-10	-1.41958
10917887	chr11:10917887:C:A	2.20155e-05	-1.1336e-10	-1.02188
10918119	chr11:10918119:G:A	6.82478e-06	-1.17457	-1.0185
10918208	chr11:10918208:C:T	1.75725e-05	-1.1336e-10	-1.24729
10918221	chr11:10918221:C:T	1.51527e-05	-1.1336e-10	-1.39545
10918355	chr11:10918355:C:T	1.50598e-05	-1.1336e-10	-1.4016
10918412	chr11:10918412:A:G	1.16931e-05	-1.01985	-0.634781
10918517	chr11:10918517:A:G	1.2655e-05	-1.57558	-4.07163e-10
10919067	chr11:10919067:T:C	2.17832e-05	-1.1336e-10	-1.03249
10919617	chr11:10919617:T:C	1.62882e-05	-1.1336e-10	-1.32319
10919915	chr11:10919915:A:G	1.47988e-05	-1.1336e-10	-1.41908
10920084	chr11:10920084:T:TTA	1.57919e-05	-1.1336e-10	-1.35413
10920793	chr11:10920793:T:C	1.78557e-05	-1.1336e-10	-1.23131
10921136	chr11:10921136:C:A	8.95909e-06	-1.02741	-0.893549
10921348	chr11:10921348:G:A	1.55027e-05	-1.1336e-10	-1.37261
10921749	chr11:10921749:C:T	1.38394e-05	-1.48611	-4.07163e-10
10921873	chr11:10921873:A:G	1.65352e-05	-1.30814	-4.07163e-10
10922169	chr11:10922169:C:T	1.53932e-05	-1.1336e-10	-1.3797
10922185	chr11:10922185:C:T	1.50987e-05	-1.1336e-10	-1.39902
10922225	chr11:10922225:G:A	1.81247e-05	-1.1336e-10	-1.21635
10922302	chr11:10922302:G:A	5.26983e-06	-1.36707	-1.08456
10922358	chr11:10922358:C:T	1.64662e-05	-1.1336e-10	-1.31232
10922565	chr11:10922565:G:T	3.17965e-06	-1.5721	-1.38476
10922917	chr11:10922917:T:C	5.48272e-06	-1.31866	-1.09337
10923375	chr11:10923375:T:A	6.59759e-06	-0.837106	-1.38982
10923726	chr11:10923726:G:C	6.05773e-05	-1.1336e-10	-0.00970824
10923775	chr11:10923775:G:A	1.89729e-05	-1.1336e-10	-1.17061
10924054	chr11:10924054:A:C	1.40403e-05	-1.24888	-0.222823
10924085	chr11:10924085:T:G	0.000106657	1.86738	-1.31139
10924231	chr11:10924231:A:G	1.68038e-05	-1.1336e-10	-1.29202
10924652	chr11:10924652:G:A	1.4252e-05	-1.45673	-4.07163e-10
10924769	chr11:10924769:G:A	1.90198e-05	-1.1336e-10	-1.16815
10924944	chr11:10924944:C:T	2.58019e-05	-1.1336e-10	-0.863181
10925026	chr11:10925026:A:G	1.91466e-05	-1.1336e-10	-1.16151
10925037	chr11:10925037:T:C	2.20054e-05	-1.02234	-4.07163e-10
10925050	chr11:10925050:G:A	1.64879e-05	-1.1336e-10	-1.311
10925510	chr11:10925510:A:T	6.9424e-06	-0.845701	-1.33028
10926269	chr11:10926269:C:T	2.00385e-05	-1.1336e-10	-1.11598
10926675	chr11:10926675:G:A	2.12174e-05	-1.1336e-10	-1.05881
10926705	chr11:10926705:G:A	1.50145e-05	-1.1336e-10	-1.40461
10927054	chr11:10927054:C:G	1.58203e-05	-1.35234	-4.07163e-10
10927115	chr11:10927115:T:G	1.81297e-05	-1.1336e-10	-1.21608
10927495	chr11:10927495:G:C	1.51873e-05	-1.1336e-10	-1.39317
10927498	chr11:10927498:G:A	3.56886e-06	-1.54681	-1.29457
10927714	chr11:10927714:C:T	1.85843e-05	-1.1336e-10	-1.19131
10928697	chr11:10928697:C:T	1.91462e-05	-1.1336e-10	-1.16152
10929250	chr11:10929250:AG:A	1.39475e-05	-1.47833	-4.07163e-10
10929381	chr11:10929381:T:C	1.50081e-05	-1.1336e-10	-1.40504
10929829	chr11:10929829:A:G	1.79249e-05	-1.1336e-10	-1.22744
10930480	chr11:10930480:TA:T	3.19619e-06	-1.56337	-1.3883
10930700	chr11:10930700:T:C	1.49267e-05	-1.1336e-10	-1.41048
10930799	chr11:10930799:A:G	4.6022e-06	-1.16343	-1.42367
10930816	chr11:10930816:G:C	1.539e-05	-1.1336e-10	-1.37991
10931241	chr11:10931241:T:C	0.000372686	-0.617538	2.42465
10931390	chr11:10931390:G:A	1.68134e-05	-1.1336e-10	-1.29145
10931446	chr11:10931446:G:A	1.51787e-05	-1.1336e-10	-1.39374
10931792	chr11:10931792:T:C	2.74808e-05	-1.1336e-10	-0.800142
10932308	chr11:10932308:A:G	6.29561e-06	-1.09839	-1.17539
10932476	chr11:10932476:T:C	1.53483e-05	-1.1336e-10	-1.38262
10932704	chr11:10932704:AC:A	3.54173e-05	-1.1336e-10	-0.546427
10932957	chr11:10932957:T:C	3.1109e-06	-1.56612	-1.41259
10933211	chr11:10933211:AAT:A	1.47328e-05	-1.1336e-10	-1.42355
10933295	chr11:10933295:C:G	4.53987e-06	-1.3234	-1.27733
10933346	chr11:10933346:T:G	8.90678e-06	-1.4076	-0.519216
10933463	chr11:10933463:A:G	2.64745e-05	-1.1336e-10	-0.837448
10933527	chr11:10933527:G:A	1.62118e-05	-1.1336e-10	-1.32789
10933604	chr11:10933604:G:A	2.16308e-05	0.0715221	-1.11103
10933771	chr11:10933771:G:T	1.99644e-05	-1.28896	0.16928
10933790	chr11:10933790:T:C	1.50386e-05	-1.1336e-10	-1.40301
10934012	chr11:10934012:C:G	1.82918e-05	-1.1336e-10	-1.20718
10934149	chr11:10934149:A:G	3.90326e-06	-1.57495	-1.17687
10934238	chr11:10934238:TGA:T	1.62635e-05	-1.1336e-10	-1.32471
10934283	chr11:10934283:A:G	1.80084e-05	-1.1336e-10	-1.22279
10934336	chr11:10934336:G:A	1.6949e-05	-1.1336e-10	-1.28342
10934901	chr11:10934901:AC:A	3.89791e-06	-1.45617	-1.29702
10935277	chr11:10935277:T:C	8.95991e-06	-1.4155	-0.505371
10935392	chr11:10935392:T:C	1.37797e-05	-1.49043	-4.07163e-10
10935452	chr11:10935452:A:G	3.87955e-05	-1.1336e-10	-0.455324
10935551	chr11:10935551:C:T	1.77565e-05	-1.1336e-10	-1.23688
10935695	chr11:10935695:G:A	4.08914e-06	-1.46371	-1.24158
10936698	chr11:10936698:T:G	1.68404e-05	-1.1336e-10	-1.28984
10936774	chr11:10936774:A:G	1.3332e-05	-1.44691	-0.0765468
10937047	chr11:10937047:G:GT	1.27473e-05	-1.56831	-4.07163e-10
10937093	chr11:10937093:T:C	3.53377e-06	-1.56227	-1.289
10937163	chr11:10937163:T:C	2.69451e-05	-1.1336e-10	-0.819827
10937319	chr11:10937319:C:T	2.09229e-05	-1.1336e-10	-1.07278
10937493	chr11:10937493:G:A	2.13904e-05	-1.1336e-10	-1.05068
10937901	chr11:10937901:C:G	3.62404e-06	-1.47198	-1.35406
10938047	chr11:10938047:C:T	3.1077e-06	-1.56	-1.41975
10938054	chr11:10938054:C:T	8.65476e-06	-1.36492	-0.590598
10938341	chr11:10938341:T:C	1.67257e-05	-1.1336e-10	-1.29668
10938725	chr11:10938725:C:T	7.30823e-06	-1.50696	-0.617672
10938738	chr11:10938738:TTCTA:T	4.74287e-06	-1.55931	-0.997671
10938847	chr11:10938847:G:A	3.41527e-06	-1.57501	-1.31037
10939203	chr11:10939203:C:T	1.49815e-05	-1.1336e-10	-1.40681
10939368	chr11:10939368:T:C	5.53478e-05	-0.0999918	-4.07163e-10
10939604	chr11:10939604:G:A	5.13658e-05	-0.174656	-4.07163e-10
10939871	chr11:10939871:T:C	5.07879e-05	-0.185971	-4.07163e-10
10940012	chr11:10940012:C:G	3.68909e-06	-1.53911	-1.26914
10940231	chr11:10940231:G:C	3.76153e-06	-1.57283	-1.21597
10941031	chr11:10941031:T:C	1.57679e-05	-1.1336e-10	-1.35565
10941180	chr11:10941180:C:T	8.1345e-05	-1.1336e-10	0.285071
10941294	chr11:10941294:C:T	8.89196e-05	0.374104	-4.07163e-10
10941375	chr11:10941375:T:C	6.79456e-06	-1.10274	-1.09477
10941502	chr11:10941502:T:C	1.57935e-05	-0.931607	-0.422421
10942411	chr11:10942411:A:G	3.99608e-06	-1.4677	-1.26061
10942542	chr11:10942542:C:G	1.00902e-05	-0.638297	-1.16376
10942551	chr11:10942551:C:G	4.07202e-05	-1.1336e-10	-0.406904
10942940	chr11:10942940:A:T	6.72064e-06	-0.801841	-1.4066
10943009	chr11:10943009:C:T	7.43531e-06	-1.25954	-0.847848
10943128	chr11:10943128:T:C	3.90821e-06	-1.42479	-1.32576
10943804	chr11:10943804:A:C	1.64239e-05	-1.1336e-10	-1.31489
10943824	chr11:10943824:A:C	3.4258e-06	-1.47641	-1.40588
10943979	chr11:10943979:C:T	4.57607e-05	-0.290204	-4.07163e-10
10944181	chr11:10944181:T:C	1.69381e-05	-1.1336e-10	-1.28406
10944205	chr11:10944205:T:C	3.86247e-06	-1.43441	-1.32791
10944274	chr11:10944274:G:A	3.09094e-06	-1.56828	-1.41687
10944482	chr11:10944482:G:A	3.72016e-06	-1.47285	-1.32701
10945017	chr11:10945017:G:A	2.44248e-05	-0.918029	-4.07163e-10
10945739	chr11:10945739:A:T	3.47463e-06	-1.51101	-1.35713
10946091	chr11:10946091:C:T	3.63259e-06	-1.54405	-1.27963
10946180	chr11:10946180:T:C	1.18924e-05	-0.344461	-1.29327
10946298	chr11:10946298:A:G	1.8188e-05	-1.1336e-10	-1.21287
10946900	chr11:10946900:T:A	4.64283e-05	-0.275719	-4.07163e-10
10946901	chr11:10946901:A:G	1.73454e-05	-1.1336e-10	-1.2603
10947053	chr11:10947053:A:G	1.5256e-05	-1.38866	-4.07163e-10
10948161	chr11:10948161:C:T	3.38981e-06	-1.56705	-1.32581
10948616	chr11:10948616:C:T	5.3477e-06	-1.46855	-0.96841
10948669	chr11:10948669:G:A	6.00409e-05	-1.1336e-10	-0.0186031
10948752	chr11:10948752:G:T	2.10318e-05	-1.1336e-10	-1.06759
10948794	chr11:10948794:C:T	2.01246e-05	-1.1336e-10	-1.11169
10949188	chr11:10949188:C:T	3.4208e-06	-1.56294	-1.32081
10949656	chr11:10949656:G:A	3.38257e-06	-1.55215	-1.34284
10949720	chr11:10949720:T:G	3.40816e-06	-1.54948	-1.33797
10949894	chr11:10949894:G:A	3.38115e-06	-1.56311	-1.3323
10950221	chr11:10950221:G:T	1.5651e-05	-1.1336e-10	-1.3631
10950407	chr11:10950407:T:C	4.59586e-05	-0.285888	-4.07163e-10
10950753	chr11:10950753:C:T	1.29862e-05	-1.54974	-4.07163e-10
10950905	chr11:10950905:G:A	3.30354e-06	-1.5571	-1.36154
10951100	chr11:10951100:T:C	6.43935e-06	-0.96736	-1.28384
10951145	chr11:10951145:T:C	7.07144e-06	-1.26189	-0.895678
10951371	chr11:10951371:G:T	2.33538e-05	-0.820471	-0.142396
10951650	chr11:10951650:T:A	6.47593e-06	-0.971837	-1.2737
10951782	chr11:10951782:C:G	5.71183e-05	-1.1336e-10	-0.0685035
10951987	chr11:10951987:A:G	7.60037e-06	-0.707955	-1.37748
10952480	chr11:10952480:A:G	4.73388e-06	-1.25812	-1.30076
10952533	chr11:10952533:G:A	8.67235e-06	-0.732426	-1.22106
10952701	chr11:10952701:A:G	3.40001e-05	-1.1336e-10	-0.587265
10952838	chr11:10952838:C:T	2.28816e-05	-1.1336e-10	-0.983297
10953151	chr11:10953151:G:A	1.66716e-05	-1.1336e-10	-1.29992
10954278	chr11:10954278:G:A	1.70329e-05	-1.1336e-10	-1.27848
10954968	chr11:10954968:C:T	1.59744e-05	-1.1336e-10	-1.34264
10955028	chr11:10955028:A:G	2.77366e-05	-1.1336e-10	-0.790876
10955040	chr11:10955040:T:G	1.27926e-05	-0.303221	-1.26154
10955152	chr11:10955152:A:G	4.55375e-05	-0.295093	-4.07163e-10
10955483	chr11:10955483:A:G	4.10215e-06	-1.29475	-1.40737
10955697	chr11:10955697:A:G	3.22118e-06	-1.52	-1.42388
10955901	chr11:10955901:A:G	3.86e-06	-1.3435	-1.41946
10956182	chr11:10956182:C:A	1.69926e-05	-1.1336e-10	-1.28085
10956682	chr11:10956682:T:C	3.09182e-06	-1.57213	-1.41274
10956722	chr11:10956722:A:T	3.7187e-06	-1.57575	-1.22451
10957111	chr11:10957111:C:G	1.83786e-05	-1.14495	-0.0574917
10957617	chr11:10957617:C:T	3.63517e-06	-1.57505	-1.24793
10957647	chr11:10957647:C:G	3.47494e-06	-1.5586	-1.30945
10957895	chr11:10957895:A:C	4.8416e-06	-1.28512	-1.25126
10958241	chr11:10958241:A:G	1.60146e-05	-1.1336e-10	-1.34013
10958548	chr11:10958548:C:T	4.2674e-05	-1.1336e-10	-0.36004
10958706	chr11:10958706:G:C	3.97945e-06	-1.32413	-1.40835
10959012	chr11:10959012:C:A	1.37222e-05	-0.0711053	-1.42351
10959137	chr11:10959137:A:G	3.50191e-06	-1.43769	-1.42263
10959206	chr11:10959206:A:G	4.13157e-05	-0.392386	-4.07163e-10
10960125	chr11:10960125:G:A	4.51344e-06	-1.19653	-1.41004
10960134	chr11:10960134:G:A	1.80994e-05	-1.1336e-10	-1.21775
10960264	chr11:10960264:C:CAAT	4.47443e-06	-1.20066	-1.41459
10960494	chr11:10960494:G:A	4.45988e-06	-1.21144	-1.40706
10960834	chr11:10960834:G:A	1.73559e-05	-1.1336e-10	-1.2597
10961040	chr11:10961040:G:C	3.06164e-06	-1.57303	-1.42164
10961296	chr11:10961296:A:C	5.09369e-06	-1.23087	-1.25475
10961469	chr11:10961469:T:C	1.71665e-05	-1.1336e-10	-1.27067
10962632	chr11:10962632:C:T	5.3163e-06	-1.56846	-0.874393
10963081	chr11:10963081:T:A	2.47448e-05	-1.1336e-10	-0.905012
10963104	chr11:10963104:C:T	1.4736e-05	-1.1336e-10	-1.42333
10963333	chr11:10963333:A:G	3.54915e-06	-1.42915	-1.41777
10964475	chr11:10964475:A:G	4.52095e-06	-1.19959	-1.40532
10964553	chr11:10964553:C:T	3.64048e-06	-1.40528	-1.41624
10964576	chr11:10964576:A:G	4.54683e-06	-1.18543	-1.41377
10964637	chr11:10964637:A:G	6.03062e-05	-1.1336e-10	-0.0141941
10964710	chr11:10964710:G:A	3.09908e-06	-1.57487	-1.40766
10965323	chr11:10965323:A:G	4.49449e-06	-1.2055	-1.40527
10966031	chr11:10966031:C:G	1.47509e-05	-1.1336e-10	-1.42233
10966501	chr11:10966501:A:T	1.78072e-05	-1.1336e-10	-1.23403
10966749	chr11:10966749:C:T	3.50271e-06	-1.55828	-1.30181
10967231	chr11:10967231:G:A	4.0141e-06	-1.31895	-1.40487
10967430	chr11:10967430:A:G	4.49361e-06	-1.20911	-1.40186
10967565	chr11:10967565:A:G	3.48149e-06	-1.47044	-1.39573
10967614	chr11:10967614:A:C	3.0833e-05	-1.1336e-10	-0.685042
10967742	chr11:10967742:G:A	6.03415e-06	-1.19472	-1.12147
10968667	chr11:10968667:A:G	3.95114e-06	-1.33051	-1.40911
10968926	chr11:10968926:T:C	5.46688e-06	-1.16312	-1.2518
10969612	chr11:10969612:A:C	2.16473e-05	-1.1336e-10	-1.03875
10970245	chr11:10970245:G:A	1.64735e-05	-1.31188	-4.07163e-10
10970307	chr11:10970307:C:T	3.40611e-06	-1.56948	-1.31858
10970555	chr11:10970555:T:C	3.34482e-06	-1.56828	-1.33794
10970608	chr11:10970608:T:C	3.07739e-06	-1.57465	-1.41489
10970750	chr11:10970750:A:G	6.95654e-06	-1.43295	-0.740995
10971298	chr11:10971298:T:C	4.42853e-06	-1.31207	-1.3135
10971303	chr11:10971303:G:A	1.25071e-05	-0.164245	-1.42308
10971853	chr11:10971853:A:AGCT	1.61591e-05	-1.1336e-10	-1.33115
10972016	chr11:10972016:T:C	4.56752e-06	-1.29441	-1.30025
10972056	chr11:10972056:G:C	4.63502e-05	-0.277403	-4.07163e-10
10972852	chr11:10972852:A:C	7.84133e-06	-1.52996	-0.524257
10973012	chr11:10973012:A:G	3.94623e-06	-1.34851	-1.39235
10973394	chr11:10973394:A:G	3.81338e-06	-1.57129	-1.20382
10973632	chr11:10973632:T:C	4.49627e-06	-1.52547	-1.08491
10973859	chr11:10973859:A:G	3.87599e-06	-1.33614	-1.42269
10974830	chr11:10974830:T:G	3.83637e-06	-1.34646	-1.42264
10975094	chr11:10975094:G:T	1.50475e-05	-1.1336e-10	-1.40241
10976171	chr11:10976171:A:G	4.28957e-06	-1.57563	-1.08181
10976402	chr11:10976402:A:G	3.16387e-06	-1.57515	-1.38668
10976415	chr11:10976415:C:T	4.88026e-05	-1.1336e-10	-0.225845
10976529	chr11:10976529:AG:A	2.0668e-05	-1.1336e-10	-1.08504
10976739	chr11:10976739:C:T	2.08914e-05	-1.1336e-10	-1.07429
10977458	chr11:10977458:C:A	3.08788e-06	-1.56497	-1.42117
10977615	chr11:10977615:G:A	4.09023e-06	-1.57574	-1.12929
10977749	chr11:10977749:T:C	1.609e-05	-1.1336e-10	-1.33543
10978310	chr11:10978310:C:T	5.41554e-06	-1.57359	-0.850765
10978524	chr11:10978524:G:A	1.54488e-05	-1.3761	-4.07163e-10
10978939	chr11:10978939:A:T	3.06029e-06	-1.57555	-1.41957
10979136	chr11:10979136:C:T	1.58939e-05	-1.3477	-4.07163e-10
10979214	chr11:10979214:A:G	4.40351e-06	-1.57534	-1.05589
10979301	chr11:10979301:G:A	1.70792e-05	-1.1336e-10	-1.27577
10980318	chr11:10980318:G:A	4.09895e-05	-1.1336e-10	-0.400312
10980434	chr11:10980434:G:A	6.02065e-06	-1.57558	-0.742858
10981679	chr11:10981679:G:C	6.81524e-06	-1.55658	-0.637891
10981830	chr11:10981830:A:T	4.23842e-05	-1.1336e-10	-0.366853
10982162	chr11:10982162:G:T	0.000146216	0.871458	-4.07163e-10
10982351	chr11:10982351:A:G	7.02103e-05	-1.1336e-10	0.137866
10982609	chr11:10982609:G:A	5.94833e-05	-0.0279336	-4.07163e-10
10983047	chr11:10983047:T:C	3.91113e-05	-1.1336e-10	-0.447217
10983270	chr11:10983270:T:C	1.74576e-05	-1.1336e-10	-1.25385
10983274	chr11:10983274:G:A	4.95289e-06	-1.54791	-0.965749
10983316	chr11:10983316:T:A	4.91805e-06	-1.54533	-0.975383
10983371	chr11:10983371:TC:T	1.5773e-05	-1.1336e-10	-1.35533
10983460	chr11:10983460:T:A	1.15239e-05	-1.41532	-0.25389
10983618	chr11:10983618:G:A	8.09011e-06	-1.56825	-0.454739
10983722	chr11:10983722:T:C	4.11547e-05	-1.1336e-10	-0.396291
10983844	chr11:10983844:T:C	5.26038e-06	-1.24422	-1.20921
10983851	chr11:10983851:G:A	3.08583e-05	-1.43476	0.75054
10984161	chr11:10984161:A:T	4.04764e-05	-0.41291	-4.07163e-10
10984164	chr11:10984164:T:C	4.14158e-05	-1.1336e-10	-0.389966
10984248	chr11:10984248:G:A	2.77709e-05	-1.1336e-10	-0.789638
10984348	chr11:10984348:G:T	5.52177e-06	-1.37092	-1.03401
10984419	chr11:10984419:T:C	7.6658e-06	-1.57472	-0.502144
10984960	chr11:10984960:G:A	3.05494e-05	-1.1336e-10	-0.694282
10985075	chr11:10985075:A:C	3.56527e-05	-1.1336e-10	-0.539802
10985161	chr11:10985161:T:C	1.35121e-05	-1.48688	-0.0231639
10985508	chr11:10985508:G:A	1.50593e-05	-1.40163	-4.07163e-10
10985643	chr11:10985643:G:A	3.93757e-05	-0.440479	-4.07163e-10
10985750	chr11:10985750:A:G	4.96765e-06	-1.27024	-1.24045
10985776	chr11:10985776:A:G	4.86671e-06	-1.33251	-1.1987
10985813	chr11:10985813:G:A	1.17629e-05	-1.28392	-0.364755
10985856	chr11:10985856:A:G	3.82066e-06	-1.39714	-1.37606
10985927	chr11:10985927:A:G	1.54299e-05	-1.1336e-10	-1.37732
10986023	chr11:10986023:G:A	9.95035e-06	-1.37864	-0.437377
10986230	chr11:10986230:C:T	9.80754e-06	-1.37631	-0.454171
10986424	chr11:10986424:T:G	4.20447e-06	-1.37946	-1.29802
10986614	chr11:10986614:G:A	1.38779e-05	-1.5688	0.0854736
10986850	chr11:10986850:G:A	3.80868e-06	-1.35224	-1.42411
10987126	chr11:10987126:G:A	5.15639e-06	-1.5506	-0.922787
10987165	chr11:10987165:A:G	1.75334e-05	-1.54432	0.294806
10987216	chr11:10987216:T:G	7.49476e-06	-1.44575	-0.653672
10987307	chr11:10987307:A:G	3.99653e-06	-1.46189	-1.26631
10987485	chr11:10987485:G:A	1.47661e-05	-1.1336e-10	-1.4213
10987794	chr11:10987794:A:T	7.34155e-05	1.56836	-1.38586
10987966	chr11:10987966:A:T	3.24883e-06	-1.5131	-1.42224
10988051	chr11:10988051:A:G	1.57686e-05	-1.1336e-10	-1.3556
10988228	chr11:10988228:G:A	6.85644e-06	-1.53792	-0.650524
10988335	chr11:10988335:AC:A	5.94303e-05	-0.0288238	-4.07163e-10
10988352	chr11:10988352:G:A	0.000120494	-1.1336e-10	0.677969
10988674	chr11:10988674:A:G	4.9799e-06	-1.57426	-0.933962
10988796	chr11:10988796:T:C	3.60585e-05	-1.1336e-10	-0.528487
10988807	chr11:10988807:C:T	1.47545e-05	-1.1336e-10	-1.42208
10988861	chr11:10988861:C:A	0.000849545	2.63107	-4.07163e-10
10989057	chr11:10989057:C:T	6.1402e-06	-1.50037	-0.7984
10989157	chr11:10989157:A:C	6.52169e-06	-1.55157	-0.686929
10989253	chr11:10989253:C:T	1.34543e-05	-1.51433	-4.07163e-10
10989325	chr11:10989325:C:A	1.25698e-05	-1.42414	-0.158187
10989477	chr11:10989477:C:T	4.43549e-06	-1.57567	-1.04832
10990015	chr11:10990015:C:T	3.29118e-06	-1.56989	-1.35249
10990254	chr11:10990254:A:C	3.37148e-06	-1.53823	-1.36005
10990295	chr11:10990295:A:G	6.35174e-05	0.0376853	-4.07163e-10
10990533	chr11:10990533:A:T	1.34851e-05	-1.51204	-4.07163e-10
10990883	chr11:10990883:G:A	1.56225e-05	-1.1336e-10	-1.36492
10990953	chr11:10990953:T:C	3.26754e-06	-1.5248	-1.40479
10990992	chr11:10990992:G:T	3.23724e-06	-1.52814	-1.41077
10991025	chr11:10991025:T:C	0.000107178	-1.1336e-10	0.560865
10991063	chr11:10991063:C:T	3.25322e-06	-1.5335	-1.40048
10991285	chr11:10991285:A:C	3.4577e-06	-1.50627	-1.36675
10991292	chr11:10991292:C:T	2.19865e-05	-1.1336e-10	-1.0232
10991348	chr11:10991348:TCTC:T	9.10478e-06	-0.650914	-1.25392
10991399	chr11:10991399:C:CT	3.32291e-06	-1.5275	-1.38529
10991477	chr11:10991477:T:A	1.7702e-05	-1.49226	0.252303
10991869	chr11:10991869:A:G	4.46379e-06	-1.57513	-1.0425
10991925	chr11:10991925:G:A	3.36011e-06	-1.51571	-1.38595
10991998	chr11:10991998:A:G	3.67525e-06	-1.55031	-1.2617
10992168	chr11:10992168:G:A	1.26696e-05	-1.57442	-4.07163e-10
10992228	chr11:10992228:C:T	1.12169e-05	-1.39866	-0.297545
10992723	chr11:10992723:T:G	5.45238e-06	-1.22255	-1.19503
10993068	chr11:10993068:C:A	1.79893e-05	-1.1336e-10	-1.22385
10993230	chr11:10993230:C:T	3.09521e-06	-1.56381	-1.41996
10993283	chr11:10993283:A:G	1.50341e-05	-1.1336e-10	-1.40331
10993405	chr11:10993405:C:T	3.42385e-06	-1.54391	-1.33896
10993421	chr11:10993421:C:CT	1.58108e-05	-1.1336e-10	-1.35294
10993447	chr11:10993447:A:G	1.08968e-05	-1.41128	-0.313876
10993791	chr11:10993791:C:T	3.37564e-06	-1.56884	-1.3282
10993802	chr11:10993802:T:C	3.16716e-06	-1.54153	-1.41926
10993846	chr11:10993846:C:G	1.69663e-05	-1.1336e-10	-1.2824
10993923	chr11:10993923:A:G	3.64174e-06	-1.4747	-1.34647
10993928	chr11:10993928:C:T	1.28542e-05	-1.55996	-4.07163e-10
10994031	chr11:10994031:C:T	3.58395e-06	-1.4297	-1.40746
10994452	chr11:10994452:A:G	4.02071e-05	-1.1336e-10	-0.419586
10994620	chr11:10994620:A:G	6.09759e-05	-0.00314933	-4.07163e-10
10994744	chr11:10994744:A:G	3.17619e-06	-1.54034	-1.4176
10995017	chr11:10995017:A:G	3.64536e-06	-1.40833	-1.41184
10995067	chr11:10995067:C:G	3.26344e-06	-1.57462	-1.35623
10995122	chr11:10995122:TG:T	9.76308e-06	-1.33642	-0.498598
10995124	chr11:10995124:G:A	1.68971e-05	-1.1336e-10	-1.28649
10995259	chr11:10995259:G:T	3.14604e-06	-1.57128	-1.39621
10995266	chr11:10995266:A:G	7.73941e-05	-1.1336e-10	0.235282
10995307	chr11:10995307:A:T	1.69e-05	-1.1336e-10	-1.28631
10995380	chr11:10995380:A:G	2.31731e-05	-1.1336e-10	-0.970635
10995498	chr11:10995498:A:T	6.0836e-05	-0.00544686	-4.07163e-10
10995655	chr11:10995655:G:A	3.93044e-06	-1.44778	-1.29709
10995725	chr11:10995725:C:T	9.60246e-06	-1.32457	-0.527044
10995732	chr11:10995732:T:G	3.90076e-06	-1.43653	-1.31593
10995751	chr11:10995751:T:G	1.47241e-05	-1.1336e-10	-1.42414
10995784	chr11:10995784:G:A	3.98494e-06	-1.44646	-1.28464
10995837	chr11:10995837:T:C	4.02022e-06	-1.43017	-1.29212
10996022	chr11:10996022:G:A	9.35364e-06	-1.34727	-0.530597
10996304	chr11:10996304:A:G	1.8011e-05	-1.1336e-10	-1.22265
10996336	chr11:10996336:T:C	3.38335e-06	-1.48591	-1.40886
10996720	chr11:10996720:G:A	9.59673e-06	-1.3295	-0.52271
10996744	chr11:10996744:T:A	1.72061e-05	-1.1336e-10	-1.26837
10996984	chr11:10996984:T:C	3.91346e-06	-1.57003	-1.17917
10996992	chr11:10996992:C:T	1.78559e-05	-1.23129	-4.07163e-10
10997204	chr11:10997204:A:T	1.53203e-05	-1.1336e-10	-1.38445
10997470	chr11:10997470:T:A	6.14611e-05	-1.1336e-10	0.00477544
10997598	chr11:10997598:T:A	1.48122e-05	-1.1336e-10	-1.41817
10997649	chr11:10997649:T:C	1.26532e-05	-1.57571	-4.07163e-10
10997883	chr11:10997883:C:T	6.97526e-06	-1.57205	-0.599212
10998182	chr11:10998182:A:G	3.71925e-06	-1.42721	-1.3729
10998262	chr11:10998262:C:T	3.31933e-06	-1.49044	-1.42342
10998312	chr11:10998312:C:T	1.6078e-05	-1.33618	-4.07163e-10
10998399	chr11:10998399:A:G	5.57727e-06	-1.46562	-0.929308
10998434	chr11:10998434:T:C	3.35011e-06	-1.4866	-1.41803
10998613	chr11:10998613:A:G	4.12145e-06	-1.56195	-1.13548
10998692	chr11:10998692:A:G	3.2781e-06	-1.56947	-1.3569
10998769	chr11:10998769:C:T	4.02988e-06	-1.40351	-1.31639
10998772	chr11:10998772:C:T	1.27882e-05	-1.5651	-4.07163e-10
10999032	chr11:10999032:A:T	3.50612e-06	-1.43625	-1.42287
10999499	chr11:10999499:A:T	3.50109e-06	-1.53744	-1.32311
10999542	chr11:10999542:C:T	5.52109e-06	-1.34591	-1.05914
10999933	chr11:10999933:G:A	1.61612e-05	-1.1336e-10	-1.33101
10999971	chr11:10999971:C:T	3.65238e-06	-1.52578	-1.29247
11000153	chr11:11000153:T:C	3.77471e-06	-1.50713	-1.27818
11000178	chr11:11000178:A:G	3.72827e-06	-1.53956	-1.25813
11000334	chr11:11000334:C:T	3.64284e-06	-1.53648	-1.28439
11000375	chr11:11000375:T:C	5.45983e-05	-1.1336e-10	-0.113626
11000555	chr11:11000555:C:T	1.38183e-05	-1.48764	-4.07163e-10
11001667	chr11:11001667:A:G	1.44687e-05	-1.26758	-0.174053
11002067	chr11:11002067:G:T	2.67284e-05	-1.1336e-10	-0.827903
11002362	chr11:11002362:A:G	1.41189e-05	-1.46612	-4.07163e-10
11002395	chr11:11002395:G:T	7.72172e-06	-1.25243	-0.817166
11002494	chr11:11002494:A:T	1.61266e-05	-1.1336e-10	-1.33316
11002860	chr11:11002860:C:T	3.34552e-06	-1.57455	-1.33146
11003200	chr11:11003200:A:G	1.47673e-05	-1.1336e-10	-1.42121
11003262	chr11:11003262:T:G	5.99168e-06	-1.54777	-0.775483
11003470	chr11:11003470:G:A	4.89176e-05	0.154549	-0.37804
11003886	chr11:11003886:G:T	8.53763e-06	-1.57099	-0.398159
11004023	chr11:11004023:G:C	1.28411e-05	-1.56098	-4.07163e-10
11004101	chr11:11004101:T:C	1.53663e-05	-1.1336e-10	-1.38145
11004511	chr11:11004511:C:T	1.29727e-05	-1.55078	-4.07163e-10
11004836	chr11:11004836:G:A	1.54894e-05	-1.1336e-10	-1.37347
11005428	chr11:11005428:C:T	4.89745e-06	-1.49371	-1.0312
11005439	chr11:11005439:T:C	3.16091e-06	-1.54899	-1.41378
11005585	chr11:11005585:G:A	1.30678e-05	-1.54348	-4.07163e-10
11005804	chr11:11005804:A:G	3.27308e-06	-1.56412	-1.36378
11006306	chr11:11006306:T:C	6.47234e-06	-1.49586	-0.750235
11006735	chr11:11006735:T:A	8.19397e-05	0.292355	-4.07163e-10
11006812	chr11:11006812:G:A	7.96113e-06	-1.57354	-0.46552
11006965	chr11:11006965:G:A	0.000219319	1.2769	-4.07163e-10
11007088	chr11:11007088:G:A	3.607e-06	-1.50903	-1.32172
11007138	chr11:11007138:G:A	3.42775e-06	-1.46936	-1.41236
11007515	chr11:11007515:T:C	3.52135e-06	-1.52465	-1.33013
11007523	chr11:11007523:G:A	2.16018e-05	-1.1336e-10	-1.04085
11007710	chr11:11007710:C:A	4.7586e-06	-1.40948	-1.1442
11007863	chr11:11007863:C:T	1.41619e-05	-1.46307	-4.07163e-10
11008042	chr11:11008042:A:G	3.30985e-06	-1.55178	-1.36495
11008424	chr11:11008424:A:G	3.93256e-06	-1.40058	-1.34376
11008605	chr11:11008605:A:C	2.511e-05	-1.1336e-10	-0.890364
11008904	chr11:11008904:C:T	5.57996e-06	-1.52382	-0.870628
11008991	chr11:11008991:G:A	6.05849e-06	-1.51178	-0.800386
11009042	chr11:11009042:T:C	2.65532e-05	-1.1336e-10	-0.834477
11009120	chr11:11009120:T:G	6.82539e-06	-1.35629	-0.836687
11009212	chr11:11009212:CTG:C	4.08933e-06	-1.40181	-1.30344
11009464	chr11:11009464:C:T	3.51536e-06	-1.4363	-1.42018
11009886	chr11:11009886:A:G	4.8254e-05	-0.23715	-4.07163e-10
11010699	chr11:11010699:G:T	4.65425e-05	-0.273263	-4.07163e-10
11010880	chr11:11010880:G:A	3.20702e-06	-1.5595	-1.38878
11010919	chr11:11010919:CCG:C	3.31651e-06	-1.49164	-1.42307
11010995	chr11:11010995:C:T	1.63406e-05	-1.1336e-10	-1.31997
11011238	chr11:11011238:G:C	1.92499e-05	-1.1336e-10	-1.15612
11011390	chr11:11011390:T:C	3.76275e-06	-1.36962	-1.41886
11011441	chr11:11011441:C:T	4.85477e-06	-1.2843	-1.24936
11011530	chr11:11011530:C:T	3.73098e-06	-1.37797	-1.41898
11012119	chr11:11012119:A:G	1.70259e-05	-1.1336e-10	-1.27889
11012237	chr11:11012237:GAAGTT:G	8.21671e-05	-1.1336e-10	0.295127
11012403	chr11:11012403:G:A	3.25819e-06	-1.51334	-1.41912
11012442	chr11:11012442:G:A	1.27189e-05	-1.57054	-4.07163e-10
11012488	chr11:11012488:G:GA	6.28845e-06	-1.5686	-0.706317
11012626	chr11:11012626:G:T	3.08673e-06	-1.56611	-1.42041
11012761	chr11:11012761:C:G	3.36092e-06	-1.57036	-1.33105
11012806	chr11:11012806:C:T	1.935e-05	-1.15093	-4.07163e-10
11012848	chr11:11012848:A:G	7.31973e-05	-1.1336e-10	0.17953
11012910	chr11:11012910:TA:T	3.6469e-06	-1.42048	-1.39927
11013146	chr11:11013146:A:G	6.3166e-06	-1.55342	-0.717023
11013494	chr11:11013494:A:T	5.96302e-05	-0.025466	-4.07163e-10
11013802	chr11:11013802:C:T	3.21676e-06	-1.52238	-1.42288
11013916	chr11:11013916:C:T	1.26744e-05	-1.57404	-4.07163e-10
11013950	chr11:11013950:G:A	3.35057e-06	-1.48038	-1.42412
11014125	chr11:11014125:T:C	5.80308e-05	-0.0526549	-4.07163e-10
11014158	chr11:11014158:A:T	5.34705e-06	-1.45654	-0.980545
11014257	chr11:11014257:A:G	3.21538e-06	-1.55986	-1.38582
11014505	chr11:11014505:C:T	1.31325e-05	-1.53854	-4.07163e-10
11014544	chr11:11014544:G:A	3.47417e-06	-1.46607	-1.4022
11014545	chr11:11014545:C:T	7.44961e-06	-0.840637	-1.26483
11014635	chr11:11014635:T:C	1.44787e-05	-1.44095	-4.07163e-10
11014750	chr11:11014750:C:T	3.55667e-06	-1.42694	-1.41786
11014796	chr11:11014796:G:T	8.02758e-06	-1.30086	-0.729888
11014846	chr11:11014846:A:G	1.80618e-05	-1.1336e-10	-1.21983
11015394	chr11:11015394:T:G	1.58433e-05	-1.1336e-10	-1.35088
11015476	chr11:11015476:A:G	6.56048e-06	-1.55962	-0.672947
11015478	chr11:11015478:G:T	5.43982e-06	-1.43491	-0.984971
11015577	chr11:11015577:C:T	4.86408e-06	-1.55397	-0.97778
11015636	chr11:11015636:C:T	5.47321e-06	-1.45804	-0.955724
11015787	chr11:11015787:C:T	5.60928e-06	-1.44968	-0.939529
11016087	chr11:11016087:C:A	6.45398e-06	-1.55729	-0.691641
11016161	chr11:11016161:G:A	4.90112e-06	-1.44192	-1.08224
11016307	chr11:11016307:A:T	4.84335e-06	-1.5541	-0.981923
11016785	chr11:11016785:G:A	4.09137e-06	-1.45651	-1.24824
11016944	chr11:11016944:C:T	3.70433e-06	-1.54448	-1.25964
11017320	chr11:11017320:A:G	2.44497e-05	-1.1336e-10	-0.91701
11017544	chr11:11017544:C:T	5.78255e-05	-0.0561991	-4.07163e-10
11017782	chr11:11017782:C:T	2.31103e-05	-1.1336e-10	-0.973352
11017843	chr11:11017843:C:T	5.54985e-06	-1.26169	-1.13817
11018568	chr11:11018568:G:A	1.66892e-05	-1.1336e-10	-1.29887
11018798	chr11:11018798:A:G	3.66063e-06	-1.4661	-1.34989
11018943	chr11:11018943:A:G	1.62094e-05	-1.1336e-10	-1.32804
11018996	chr11:11018996:C:T	4.44637e-06	-1.48759	-1.13396
11019214	chr11:11019214:G:C	4.82991e-06	-1.56078	-0.978025
11019387	chr11:11019387:T:C	5.22135e-06	-1.3942	-1.06667
11019797	chr11:11019797:T:C	1.32983e-05	-1.52599	-4.07163e-10
11019986	chr11:11019986:A:T	5.17256e-06	-1.56601	-0.904254
11020335	chr11:11020335:T:C	5.63453e-05	-0.0821295	-4.07163e-10
11020451	chr11:11020451:G:A	6.08802e-05	-0.00472017	-4.07163e-10
11020968	chr11:11020968:C:T	1.26999e-05	-1.57203	-4.07163e-10
11021116	chr11:11021116:A:T	1.58582e-05	-1.36554	0.015601
11021220	chr11:11021220:T:C	3.8839e-06	-1.54811	-1.20868
11021411	chr11:11021411:A:G	3.53235e-06	-1.44574	-1.40592
11021454	chr11:11021454:A:G	3.82229e-06	-1.48532	-1.28746
11021614	chr11:11021614:T:C	3.60091e-06	-1.44835	-1.3841
11021823	chr11:11021823:A:C	1.52046e-05	-1.1336e-10	-1.39203
11021916	chr11:11021916:A:T	3.56519e-06	-1.45031	-1.3921
11022334	chr11:11022334:A:G	3.5214e-06	-1.44156	-1.41321
11022467	chr11:11022467:G:A	3.62858e-06	-1.42587	-1.39892
11022527	chr11:11022527:A:G	1.49439e-05	-1.1336e-10	-1.40933
11022672	chr11:11022672:C:CCA	3.75493e-06	-1.37737	-1.41319
11023009	chr11:11023009:A:G	7.21913e-06	-1.55708	-0.579815
11023122	chr11:11023122:T:C	5.83722e-06	-1.15391	-1.19546
11023130	chr11:11023130:T:A	9.15645e-06	-0.995863	-0.903307
11023345	chr11:11023345:G:A	3.302e-06	-1.512	-1.4071
11023664	chr11:11023664:A:T	5.95346e-06	-1.12809	-1.20156
11023683	chr11:11023683:G:A	1.89921e-05	-1.1336e-10	-1.1696
11023791	chr11:11023791:G:T	1.41532e-05	-1.46368	-4.07163e-10
11024652	chr11:11024652:C:A	1.47398e-05	-1.1336e-10	-1.42308
11024690	chr11:11024690:G:A	3.45401e-06	-1.50959	-1.3645
11024712	chr11:11024712:C:T	7.05081e-06	-1.06544	-1.09504
11025076	chr11:11025076:G:A	2.44067e-05	-1.57518	0.656404
11025482	chr11:11025482:T:G	2.23765e-05	-1.1336e-10	-1.00562
11025959	chr11:11025959:G:A	6.5888e-06	-0.994658	-1.2336
11026102	chr11:11026102:A:G	5.46912e-06	-1.31181	-1.1027
11026217	chr11:11026217:G:A	1.8103e-05	-1.1336e-10	-1.21755
11026433	chr11:11026433:AGTTG:A	1.48384e-05	-1.1336e-10	-1.41641
11026440	chr11:11026440:CCAT:C	1.48545e-05	-1.1336e-10	-1.41533
11026445	chr11:11026445:C:G	1.48361e-05	-1.1336e-10	-1.41657
11026446	chr11:11026446:A:G	1.48361e-05	-1.1336e-10	-1.41656
11026673	chr11:11026673:A:G	7.3102e-06	-0.700463	-1.42389
11026720	chr11:11026720:TA:T	1.24868e-05	-0.276888	-1.31206
11026766	chr11:11026766:A:C	1.28239e-05	-0.311757	-1.25056
11026843	chr11:11026843:C:G	1.08812e-05	-0.30539	-1.4212
11026848	chr11:11026848:A:G	1.75859e-05	-1.1336e-10	-1.24653
11026873	chr11:11026873:G:A	1.5925e-05	-1.34574	-4.07163e-10
11027103	chr11:11027103:C:T	3.58235e-06	-1.54034	-1.29727
11027729	chr11:11027729:T:G	3.29229e-06	-1.55066	-1.37138
11027754	chr11:11027754:C:T	4.20005e-05	-0.375948	-4.07163e-10
11027826	chr11:11027826:C:T	3.7015e-06	-1.39639	-1.4085
11028165	chr11:11028165:T:C	3.60218e-06	-1.41271	-1.41938
11028835	chr11:11028835:C:T	5.88173e-06	-1.56016	-0.781622
11028848	chr11:11028848:GT:G	3.77705e-06	-1.5698	-1.21489
11028887	chr11:11028887:A:T	1.07287e-05	-0.832081	-0.908626
11029094	chr11:11029094:T:C	6.74833e-06	-0.824277	-1.38006
11029122	chr11:11029122:G:C	1.50948e-05	-1.39928	-4.07163e-10
11029161	chr11:11029161:C:T	3.72603e-05	-1.1336e-10	-0.495701
11029384	chr11:11029384:G:T	7.45035e-06	-1.39496	-0.710411
11029426	chr11:11029426:T:C	4.11585e-05	-1.1336e-10	-0.396198
11029548	chr11:11029548:A:G	2.87783e-05	-0.754008	-4.07163e-10
11029670	chr11:11029670:T:A	2.90485e-05	-0.744662	-4.07163e-10
11029685	chr11:11029685:T:C	1.54147e-05	-1.1336e-10	-1.37831
11029817	chr11:11029817:C:G	3.15419e-05	-1.1336e-10	-0.662311
11030056	chr11:11030056:C:T	3.68376e-05	-1.1336e-10	-0.50711
11030076	chr11:11030076:C:T	3.14595e-05	-1.1336e-10	-0.664927
11030193	chr11:11030193:G:A	3.82041e-06	-1.3949	-1.37837
11030562	chr11:11030562:A:G	1.53175e-05	-1.1336e-10	-1.38464
11030609	chr11:11030609:C:T	3.33878e-05	-1.1336e-10	-0.605439
11030683	chr11:11030683:C:G	3.4403e-06	-1.47558	-1.40249
11030817	chr11:11030817:C:T	4.9191e-06	-1.47136	-1.04914
11030818	chr11:11030818:G:A	3.51364e-06	-1.57221	-1.28477
11030887	chr11:11030887:T:A	3.50916e-06	-1.57562	-1.28263
11030900	chr11:11030900:G:A	3.63522e-06	-1.559	-1.26396
11031040	chr11:11031040:A:G	3.54266e-06	-1.57553	-1.27322
11031114	chr11:11031114:T:C	3.5213e-06	-1.57574	-1.27906
11031152	chr11:11031152:G:A	4.42021e-06	-1.57572	-1.05173
11031189	chr11:11031189:CTGACCTCAGGTGATCTGCCCGCCT:C	3.64529e-06	-1.47846	-1.34173
11031360	chr11:11031360:T:C	2.70707e-05	-1.1336e-10	-0.815176
11031376	chr11:11031376:T:G	1.26552e-05	-1.57556	-4.07163e-10
11031801	chr11:11031801:T:A	4.61639e-06	-1.57505	-1.00897
11031852	chr11:11031852:T:C	2.95196e-05	-0.728573	-4.07163e-10
11032113	chr11:11032113:C:T	2.90303e-05	-0.745287	-4.07163e-10
11032133	chr11:11032133:T:C	4.86525e-06	-1.57347	-0.958037
11032173	chr11:11032173:G:A	2.93739e-05	-0.733523	-4.07163e-10
11032209	chr11:11032209:C:T	3.00445e-05	-0.710949	-4.07163e-10
11032432	chr11:11032432:T:C	5.33407e-06	-1.2845	-1.15501
11032625	chr11:11032625:A:C	4.79661e-06	-1.56981	-0.975906
11032728	chr11:11032728:C:T	3.09422e-05	-0.681506	-4.07163e-10
11032734	chr11:11032734:A:G	7.33882e-06	-1.5386	-0.58185
11032740	chr11:11032740:T:C	1.47339e-05	-1.1336e-10	-1.42348
11032906	chr11:11032906:T:C	5.03078e-06	-1.52742	-0.970633
11032944	chr11:11032944:C:T	4.94117e-06	-1.38606	-1.12997
11033086	chr11:11033086:A:G	1.48477e-05	-1.1336e-10	-1.41579
11033220	chr11:11033220:T:C	1.30076e-05	-1.54809	-4.07163e-10
11033537	chr11:11033537:C:T	4.00087e-06	-1.38131	-1.34581
11033791	chr11:11033791:A:G	3.30065e-05	-1.1336e-10	-0.616923
11033954	chr11:11033954:C:T	2.88451e-05	-0.751687	-4.07163e-10
11034006	chr11:11034006:T:C	3.92231e-06	-1.37138	-1.37557
11034084	chr11:11034084:G:T	3.84671e-06	-1.5561	-1.21031
11034137	chr11:11034137:G:A	1.79365e-05	-1.1336e-10	-1.22679
11034142	chr11:11034142:C:T	2.29801e-05	-1.1336e-10	-0.978998
11034274	chr11:11034274:A:T	3.37334e-06	-1.47383	-1.4239
11034481	chr11:11034481:G:A	9.71527e-06	-0.714003	-1.12593
11034684	chr11:11034684:C:T	3.20909e-06	-1.52383	-1.42381
11035011	chr11:11035011:T:A	1.70778e-05	-1.1336e-10	-1.27585
11035065	chr11:11035065:A:G	1.51972e-05	-1.1336e-10	-1.39252
11035210	chr11:11035210:G:C	1.70238e-05	-1.1336e-10	-1.27902
11035241	chr11:11035241:T:C	3.45386e-06	-1.46633	-1.4078
11035533	chr11:11035533:G:A	1.69813e-05	-1.1336e-10	-1.28151
11036001	chr11:11036001:C:T	3.73257e-06	-1.48418	-1.31235
11036248	chr11:11036248:A:G	1.4726e-05	-1.1336e-10	-1.42402
11036643	chr11:11036643:G:A	6.35758e-06	-0.928927	-1.33505
11036671	chr11:11036671:G:A	3.32908e-06	-1.50899	-1.40194
11036910	chr11:11036910:G:A	4.60914e-06	-1.16161	-1.42397
11037056	chr11:11037056:T:C	1.54264e-05	-1.1336e-10	-1.37755
11037071	chr11:11037071:G:A	4.5421e-05	-0.297654	-4.07163e-10
11037216	chr11:11037216:GT:G	1.86869e-05	-1.1336e-10	-1.1858
11037301	chr11:11037301:C:T	3.61892e-06	-1.48007	-1.34738
11037343	chr11:11037343:T:C	2.57996e-05	-1.1336e-10	-0.863269
11037981	chr11:11037981:C:T	1.51233e-05	-1.1336e-10	-1.39739
11038098	chr11:11038098:C:T	1.56706e-05	-1.36184	-4.07163e-10
11038633	chr11:11038633:G:A	3.43783e-05	-1.1336e-10	-0.576204
11038638	chr11:11038638:T:C	2.53869e-05	-1.1336e-10	-0.879393
11038704	chr11:11038704:G:C	1.90711e-05	-1.1336e-10	-1.16545
11038719	chr11:11038719:A:G	2.82418e-05	-0.772826	-4.07163e-10
11039166	chr11:11039166:G:C	1.51464e-05	-1.1336e-10	-1.39587
11039318	chr11:11039318:G:A	2.05156e-05	-1.09244	-4.07163e-10
11039321	chr11:11039321:A:T	1.26993e-05	-0.285612	-1.28647
11039356	chr11:11039356:C:T	9.98387e-06	-1.31127	-0.501392
11039376	chr11:11039376:T:G	5.61e-06	-1.52927	-0.859809
11039526	chr11:11039526:G:A	1.86745e-05	-1.1336e-10	-1.18647
11039939	chr11:11039939:T:C	7.26142e-06	-1.57056	-0.560493
11040343	chr11:11040343:T:C	1.36825e-05	-1.49751	-4.07163e-10
11040355	chr11:11040355:A:T	1.73782e-05	-1.1336e-10	-1.25841
11040572	chr11:11040572:C:T	6.09204e-06	-0.97849	-1.32816
11040803	chr11:11040803:T:C	1.32607e-05	-1.52882	-4.07163e-10
11040998	chr11:11040998:A:C	1.57737e-05	-1.1336e-10	-1.35528
11041211	chr11:11041211:T:C	4.17844e-06	-1.51076	-1.17293
11041335	chr11:11041335:G:A	1.47572e-05	-1.1336e-10	-1.4219
11041465	chr11:11041465:T:C	1.332e-05	-0.221667	-1.3027
11041629	chr11:11041629:T:C	1.62639e-05	-1.1336e-10	-1.32468
11041719	chr11:11041719:T:G	7.20556e-06	-1.50564	-0.633131
11042068	chr11:11042068:C:T	1.47252e-05	-1.1336e-10	-1.42407
11042231	chr11:11042231:A:T	6.23316e-06	-0.896419	-1.38733
11042256	chr11:11042256:G:C	2.80164e-05	-0.780839	-4.07163e-10
11042345	chr11:11042345:T:G	2.30017e-05	-1.1336e-10	-0.978063
11042841	chr11:11042841:T:A	9.28676e-06	-1.46037	-0.42467
11043410	chr11:11043410:A:G	3.44036e-06	-1.48968	-1.38837
11044790	chr11:11044790:G:A	1.64609e-05	-1.31264	-4.07163e-10
11045321	chr11:11045321:G:A	1.4815e-05	-1.1336e-10	-1.41799
11045474	chr11:11045474:C:G	1.66547e-05	-1.30094	-4.07163e-10
11045657	chr11:11045657:C:T	8.22182e-06	-1.34451	-0.662329
11046501	chr11:11046501:G:T	1.48044e-05	-1.1336e-10	-1.4187
11046546	chr11:11046546:A:C	1.72696e-05	-1.1336e-10	-1.26468
11046560	chr11:11046560:A:C	1.69658e-05	-1.1336e-10	-1.28243
11046764	chr11:11046764:A:G	3.22292e-06	-1.55988	-1.38346
11047034	chr11:11047034:A:G	1.55611e-05	-1.1336e-10	-1.36886
11047093	chr11:11047093:T:A	6.99635e-05	0.134346	-4.07163e-10
11047139	chr11:11047139:T:C	2.39474e-05	-1.1336e-10	-0.937769
11047385	chr11:11047385:A:G	4.53376e-05	-0.299491	-4.07163e-10
11047486	chr11:11047486:C:G	2.09067e-05	-1.07356	-4.07163e-10
11047699	chr11:11047699:G:A	1.57268e-05	-1.1336e-10	-1.35826
11047809	chr11:11047809:C:A	3.30809e-06	-1.50904	-1.40821
11047997	chr11:11047997:G:A	4.54333e-06	-1.37224	-1.22773
11047999	chr11:11047999:G:A	1.60093e-05	-1.1336e-10	-1.34046
11048012	chr11:11048012:G:A	1.64005e-05	-1.1336e-10	-1.31632
11048037	chr11:11048037:T:A	4.3508e-06	-1.40109	-1.24218
11048097	chr11:11048097:T:C	1.72298e-05	-1.1336e-10	-1.26699
11048098	chr11:11048098:A:G	1.7048e-05	-1.1336e-10	-1.2776
11048296	chr11:11048296:C:T	3.46084e-06	-1.47534	-1.39677
11048650	chr11:11048650:C:T	3.39836e-06	-1.49551	-1.39483
11048696	chr11:11048696:G:A	1.50579e-05	-1.1336e-10	-1.40173
11048920	chr11:11048920:A:G	6.50007e-06	-1.29738	-0.944432
11048940	chr11:11048940:A:G	6.54977e-06	-1.2781	-0.956102
11049189	chr11:11049189:T:A	1.508e-05	-1.1336e-10	-1.40026
11049423	chr11:11049423:C:T	1.50145e-05	-1.1336e-10	-1.40461
11049828	chr11:11049828:T:G	3.22419e-06	-1.57563	-1.36731
11050050	chr11:11050050:C:T	1.62849e-05	-1.1336e-10	-1.32339
11050103	chr11:11050103:A:G	1.5058e-05	-1.1336e-10	-1.40172
11050137	chr11:11050137:T:C	1.02586e-05	-1.3654	-0.420114
11050167	chr11:11050167:A:G	1.02472e-05	-1.35704	-0.42958
11050180	chr11:11050180:T:G	1.05689e-05	-1.34178	-0.413927
11050672	chr11:11050672:A:G	1.11696e-05	-1.3306	-0.369828
11050851	chr11:11050851:C:T	1.08926e-05	-1.25895	-0.466595
11050907	chr11:11050907:T:C	1.4748e-05	-1.1336e-10	-1.42252
11050974	chr11:11050974:T:A	1.49599e-05	-1.1336e-10	-1.40825
11051159	chr11:11051159:C:T	1.51961e-05	-1.1336e-10	-1.39259
11051326	chr11:11051326:T:C	1.17163e-05	-1.27605	-0.37659
11051735	chr11:11051735:A:G	1.47853e-05	-1.1336e-10	-1.42
11051768	chr11:11051768:A:G	1.47248e-05	-1.1336e-10	-1.42409
11052040	chr11:11052040:G:C	4.39507e-06	-1.44438	-1.18876
11052048	chr11:11052048:C:T	1.70678e-05	-1.1336e-10	-1.27644
11052160	chr11:11052160:T:C	1.50255e-05	-1.1336e-10	-1.40388
11052401	chr11:11052401:G:A	2.02649e-05	-1.1336e-10	-1.10474
11052629	chr11:11052629:G:T	1.50871e-05	-1.1336e-10	-1.39979
11052680	chr11:11052680:G:A	3.29071e-05	-1.1336e-10	-0.61994
11052693	chr11:11052693:A:G	1.47804e-05	-1.1336e-10	-1.42033
11052713	chr11:11052713:G:T	1.23733e-05	-1.54995	-0.048139
11053127	chr11:11053127:A:T	1.01106e-05	-1.33418	-0.465856
11053150	chr11:11053150:G:C	1.33807e-05	-1.42725	-0.0925618
11053391	chr11:11053391:G:C	8.79176e-06	-1.31981	-0.620003
11053607	chr11:11053607:C:T	1.99104e-05	-1.12238	-4.07163e-10
11053626	chr11:11053626:G:A	1.72084e-05	-1.56085	0.292622
11053683	chr11:11053683:G:A	1.24315e-05	-1.21138	-0.382021
11053814	chr11:11053814:T:C	1.52744e-05	-1.11802	-0.269426
11054009	chr11:11054009:T:C	1.53547e-05	-1.1336e-10	-1.38221
11054031	chr11:11054031:C:A	4.54613e-06	-1.45077	-1.14858
11054470	chr11:11054470:G:A	3.67904e-06	-1.41578	-1.39519
11054509	chr11:11054509:C:T	1.53937e-05	-1.17282	-0.20685
11054601	chr11:11054601:C:T	1.49682e-05	-1.20243	-0.205267
11054609	chr11:11054609:TG:T	1.48438e-05	-1.1336e-10	-1.41605
11054711	chr11:11054711:T:C	1.5155e-05	-1.18451	-0.210787
11054946	chr11:11054946:G:A	5.05125e-05	-1.396	1.20459
11055119	chr11:11055119:T:C	1.61618e-05	-1.16798	-0.162994
11055164	chr11:11055164:A:T	1.70441e-05	-1.1336e-10	-1.27782
11055184	chr11:11055184:T:C	1.68444e-05	-1.23436	-0.0552515
11055230	chr11:11055230:G:T	1.53565e-05	-1.1336e-10	-1.38209
11055563	chr11:11055563:C:T	2.08563e-05	-1.1336e-10	-1.07597
11055620	chr11:11055620:T:G	2.86257e-05	-1.1336e-10	-0.759322
11055764	chr11:11055764:G:A	1.5597e-05	-1.14535	-0.221195
11055765	chr11:11055765:A:G	1.61422e-05	-1.14872	-0.183467
11056222	chr11:11056222:G:A	1.50229e-05	-1.19863	-0.205422
11056294	chr11:11056294:G:A	5.39192e-06	-1.17183	-1.2569
11057033	chr11:11057033:C:T	2.07633e-05	-1.1336e-10	-1.08044
11057211	chr11:11057211:A:G	1.4894e-05	-1.1336e-10	-1.41267
11057620	chr11:11057620:A:G	1.49006e-05	-1.1336e-10	-1.41223
11057908	chr11:11057908:C:T	1.47702e-05	-1.1336e-10	-1.42102
11058403	chr11:11058403:G:A	1.58255e-05	-1.1336e-10	-1.352
11058533	chr11:11058533:G:T	1.57397e-05	-1.1336e-10	-1.35744
11058847	chr11:11058847:G:A	1.53612e-05	-1.1336e-10	-1.38178
11059001	chr11:11059001:T:G	4.17036e-06	-1.40497	-1.28065
11059159	chr11:11059159:G:T	1.54266e-05	-1.1336e-10	-1.37753
11060239	chr11:11060239:C:T	2.50025e-05	-1.54582	0.651164
11060307	chr11:11060307:T:C	2.39936e-05	-1.2986	0.362759
11060509	chr11:11060509:A:G	1.81324e-05	-1.21593	-4.07163e-10
11060873	chr11:11060873:G:A	3.64025e-06	-1.52367	-1.29791
11060876	chr11:11060876:C:A	3.75155e-06	-1.51621	-1.27525
11060905	chr11:11060905:C:T	1.5451e-05	-1.44791	0.071955
11060944	chr11:11060944:G:A	9.48912e-05	1.81823	-1.37912
11060996	chr11:11060996:AG:A	2.38073e-05	-1.1336e-10	-0.943635
11061166	chr11:11061166:A:G	3.64844e-05	-1.50628	0.989533
11061419	chr11:11061419:T:C	3.88516e-06	-1.387	-1.36947
11062052	chr11:11062052:G:A	2.69215e-05	-1.1336e-10	-0.820702
11062205	chr11:11062205:C:G	1.47452e-05	-1.1336e-10	-1.42271
11062253	chr11:11062253:G:A	8.64076e-06	-1.5737	-0.383434
11062387	chr11:11062387:C:T	1.54176e-05	-1.1336e-10	-1.37812
11062454	chr11:11062454:A:G	3.09282e-05	-1.49772	0.81576
11062655	chr11:11062655:G:A	1.49129e-05	-1.1336e-10	-1.4114
11063140	chr11:11063140:G:A	1.98844e-05	-1.1336e-10	-1.12369
11063496	chr11:11063496:A:G	6.10166e-05	-0.00248207	-4.07163e-10
11063581	chr11:11063581:C:T	2.35607e-05	-1.1336e-10	-0.954051
11063608	chr11:11063608:G:A	2.76584e-05	-1.1336e-10	-0.7937
11063664	chr11:11063664:C:T	2.41314e-05	-1.1336e-10	-0.930113
11063665	chr11:11063665:G:A	4.43728e-06	-1.43035	-1.19324
11063708	chr11:11063708:T:C	4.09578e-06	-1.30156	-1.40211
11063898	chr11:11063898:C:T	2.90574e-05	-1.36621	0.621849
11063927	chr11:11063927:T:A	1.59117e-05	-1.1336e-10	-1.34657
11063957	chr11:11063957:A:G	4.14965e-06	-1.29116	-1.39944
11064126	chr11:11064126:C:T	1.54195e-05	-1.1336e-10	-1.37799
11064257	chr11:11064257:C:T	2.05842e-05	-1.5557	0.466591
11064312	chr11:11064312:C:T	4.97496e-05	-1.1336e-10	-0.206627
11064580	chr11:11064580:C:T	1.69048e-05	-1.28603	-4.07163e-10
11064895	chr11:11064895:C:G	1.71668e-05	-1.1336e-10	-1.27065
11065269	chr11:11065269:T:G	4.13665e-06	-1.28336	-1.41038
11065555	chr11:11065555:C:T	1.57344e-05	-1.1336e-10	-1.35778
11066659	chr11:11066659:G:A	9.41393e-06	-1.56228	-0.309162
11066660	chr11:11066660:C:G	9.64309e-06	-1.56484	-0.282546
11066957	chr11:11066957:A:C	4.21206e-06	-1.25157	-1.42411
11067268	chr11:11067268:G:A	9.33734e-06	-1.56885	-0.310756
11067477	chr11:11067477:A:G	4.00923e-06	-1.30642	-1.41861
11067543	chr11:11067543:A:T	4.30508e-06	-1.22988	-1.42395
11067886	chr11:11067886:C:T	2.60737e-05	-1.57142	0.71872
11068209	chr11:11068209:A:G	1.7173e-05	-1.1336e-10	-1.27029
11068268	chr11:11068268:C:T	3.13203e-05	-1.1336e-10	-0.669361
11068411	chr11:11068411:TGA:T	2.778e-05	-1.1336e-10	-0.789313
11068433	chr11:11068433:C:A	3.1185e-06	-1.57324	-1.40303
11068704	chr11:11068704:G:A	2.7814e-05	-1.1336e-10	-0.788088
11069047	chr11:11069047:T:C	4.45669e-06	-1.43572	-1.1835
11069445	chr11:11069445:C:T	1.49477e-05	-1.1336e-10	-1.40907
11069545	chr11:11069545:G:A	4.10973e-06	-1.37145	-1.32882
11069656	chr11:11069656:G:A	1.51578e-05	-1.1336e-10	-1.39511
11069812	chr11:11069812:T:C	5.51296e-06	-1.04814	-1.35838
11069866	chr11:11069866:A:G	4.69994e-06	-1.53314	-1.03293
11070318	chr11:11070318:T:C	5.90498e-05	-1.1336e-10	-0.0352472
11070437	chr11:11070437:C:G	1.74045e-05	-1.1336e-10	-1.2569
11070675	chr11:11070675:A:C	1.69564e-05	-1.1336e-10	-1.28298
11070839	chr11:11070839:G:A	4.41633e-06	-1.56858	-1.05973
11071312	chr11:11071312:G:A	6.90756e-06	-1.43209	-0.748922
11071341	chr11:11071341:C:T	6.59923e-06	-1.41253	-0.814146
11071890	chr11:11071890:C:T	1.49879e-05	-1.1336e-10	-1.40639
11071909	chr11:11071909:G:A	2.89617e-05	-1.1336e-10	-0.747655
11071966	chr11:11071966:A:T	1.73901e-05	-1.1336e-10	-1.25773
11072282	chr11:11072282:G:C	4.60397e-06	-1.16259	-1.42412
11072507	chr11:11072507:C:T	4.20999e-06	-1.25267	-1.4235
11072928	chr11:11072928:T:C	4.84153e-06	-1.1164	-1.42
11073304	chr11:11073304:G:A	7.74073e-06	-1.05346	-1.01367
11073363	chr11:11073363:G:A	4.63616e-06	-1.52941	-1.05033
11073625	chr11:11073625:T:C	7.83571e-05	-1.1336e-10	0.247648
11073762	chr11:11073762:T:C	7.19434e-05	-1.1336e-10	0.162252
11073905	chr11:11073905:C:T	4.3654e-06	-1.22584	-1.41407
11074194	chr11:11074194:T:C	4.3798e-06	-1.30387	-1.33275
11074244	chr11:11074244:G:A	4.3988e-06	-1.21416	-1.41814
11074674	chr11:11074674:C:T	3.78861e-06	-1.3647	-1.41693
11074992	chr11:11074992:G:A	8.62675e-05	-1.1336e-10	0.343825
11075163	chr11:11075163:T:C	4.86143e-06	-1.13573	-1.39656
11075302	chr11:11075302:C:G	1.65798e-05	-1.1336e-10	-1.30544
11075502	chr11:11075502:G:A	6.58148e-06	-1.16108	-1.06829
11075653	chr11:11075653:A:G	5.87067e-06	-1.04987	-1.29379
11076492	chr11:11076492:C:T	1.45289e-05	-0.566998	-0.870494
11076677	chr11:11076677:T:G	1.71429e-05	-1.1336e-10	-1.27204
11077050	chr11:11077050:T:C	1.71282e-05	-1.1336e-10	-1.2729
11077106	chr11:11077106:C:T	1.50261e-05	-1.40384	-4.07163e-10
11077129	chr11:11077129:A:G	2.03123e-05	-0.392733	-0.709668
11077185	chr11:11077185:G:C	7.82865e-06	-0.728148	-1.32769
11077272	chr11:11077272:G:T	1.58402e-05	-1.1336e-10	-1.35108
11077501	chr11:11077501:C:CTGT	9.35851e-06	-1.35944	-0.517898
11077502	chr11:11077502:A:AATT	9.29286e-06	-1.36395	-0.520429
11077504	chr11:11077504:C:CCT	9.33028e-06	-1.35872	-0.521641
11077836	chr11:11077836:A:G	1.39803e-05	-0.520315	-0.955667
11077913	chr11:11077913:G:T	4.14526e-06	-1.34592	-1.34575
11077961	chr11:11077961:A:G	1.38784e-05	-0.517658	-0.965633
11078014	chr11:11078014:A:AC	1.31783e-05	-0.51129	-1.02377
11078591	chr11:11078591:T:C	1.12301e-05	-0.903126	-0.791902
11078612	chr11:11078612:A:G	1.23721e-05	-0.71191	-0.886272
11078721	chr11:11078721:A:G	1.0827e-05	-0.823782	-0.907803
11078921	chr11:11078921:G:T	1.63164e-05	-1.32146	-4.07163e-10
11078994	chr11:11078994:G:A	1.47838e-05	-1.1336e-10	-1.4201
11079198	chr11:11079198:T:C	8.87078e-05	-1.1336e-10	0.371719
11079276	chr11:11079276:G:C	1.09705e-05	-0.658699	-1.05972
11079282	chr11:11079282:C:T	1.11398e-05	-0.676199	-1.02691
11079489	chr11:11079489:C:T	1.47563e-05	-1.1336e-10	-1.42196
11079580	chr11:11079580:T:C	5.68746e-06	-1.45335	-0.922013
11079680	chr11:11079680:C:T	2.54746e-05	-0.875948	-4.07163e-10
11079727	chr11:11079727:A:G	1.21002e-05	-0.747333	-0.873073
11080158	chr11:11080158:A:G	9.2477e-06	-0.469198	-1.42006
11080379	chr11:11080379:G:A	1.36863e-05	-1.49723	-4.07163e-10
11080470	chr11:11080470:A:G	8.10776e-06	-0.891019	-1.12979
11080514	chr11:11080514:C:T	1.64719e-05	-1.1336e-10	-1.31197
11080549	chr11:11080549:A:G	5.0377e-05	-1.1336e-10	-0.194093
11080691	chr11:11080691:T:C	8.84889e-06	-1.04773	-0.885606
11080829	chr11:11080829:A:T	8.93227e-06	-0.499951	-1.42401
11080995	chr11:11080995:A:G	9.36424e-06	-0.453114	-1.42362
11081019	chr11:11081019:T:C	7.31165e-06	-0.985847	-1.13831
11081599	chr11:11081599:C:T	1.61495e-05	-1.1336e-10	-1.33174
11081703	chr11:11081703:C:A	1.66316e-05	-1.1336e-10	-1.30233
11082088	chr11:11082088:G:A	1.90305e-05	-1.16758	-4.07163e-10
11082598	chr11:11082598:T:C	1.24407e-05	-0.889593	-0.70306
11083595	chr11:11083595:A:G	1.53719e-05	-1.1336e-10	-1.38109
11083720	chr11:11083720:T:C	4.66649e-05	-1.1336e-10	-0.270636
11083830	chr11:11083830:A:G	1.47397e-05	-1.1336e-10	-1.42308
11084115	chr11:11084115:C:A	7.06547e-06	-1.0808	-1.07761
11084129	chr11:11084129:C:T	2.76779e-05	-1.1336e-10	-0.792995
11084341	chr11:11084341:G:A	1.74684e-05	-1.1336e-10	-1.25324
11084528	chr11:11084528:A:G	5.5814e-06	-1.20556	-1.18863
11084612	chr11:11084612:A:ATTCTACT	6.49793e-06	-1.37584	-0.866305
11084803	chr11:11084803:G:A	3.37045e-05	-1.1336e-10	-0.595997
11084805	chr11:11084805:T:C	1.11828e-05	-0.276622	-1.42263
11084948	chr11:11084948:A:C	1.48786e-05	-1.1336e-10	-1.41371
11085026	chr11:11085026:A:G	8.36988e-06	-1.1881	-0.800884
11085111	chr11:11085111:C:A	1.79606e-05	-1.22545	-4.07163e-10
11085341	chr11:11085341:A:G	1.28341e-05	-1.56152	-4.07163e-10
11085382	chr11:11085382:T:C	1.48509e-05	-1.1336e-10	-1.41557
11085555	chr11:11085555:A:G	1.48215e-05	-1.1336e-10	-1.41755
11086456	chr11:11086456:A:G	1.43668e-05	-0.15938	-1.28933
11086509	chr11:11086509:C:T	1.48524e-05	-1.1336e-10	-1.41546
11086662	chr11:11086662:A:G	4.03848e-05	-1.1336e-10	-0.415176
11086732	chr11:11086732:G:A	1.48271e-05	-1.1336e-10	-1.41717
11087120	chr11:11087120:C:T	8.01202e-06	-1.57431	-0.458376
11087133	chr11:11087133:T:C	6.21547e-06	-0.924381	-1.36221
11087415	chr11:11087415:T:C	1.12622e-05	-1.57566	-0.116515
11087694	chr11:11087694:T:C	5.52427e-05	-1.1336e-10	-0.101892
11087749	chr11:11087749:T:C	3.18318e-06	-1.57573	-1.38002
11087845	chr11:11087845:G:T	1.31811e-05	-1.56863	0.0337847
11088141	chr11:11088141:T:C	1.29577e-05	-1.57485	0.0229149
11088159	chr11:11088159:A:G	1.17693e-05	-1.57219	-0.0759454
11088193	chr11:11088193:A:G	3.17433e-05	-1.57432	0.918379
11088235	chr11:11088235:A:G	1.22256e-05	-1.57239	-0.0377097
11088299	chr11:11088299:G:A	9.76884e-05	-1.1336e-10	0.468154
11088499	chr11:11088499:A:T	1.51845e-05	-1.1336e-10	-1.39335
11089578	chr11:11089578:A:C	4.97865e-06	-1.08936	-1.41911
11089978	chr11:11089978:T:C	4.44974e-06	-1.56498	-1.0558
11089988	chr11:11089988:T:C	4.37863e-06	-1.56175	-1.07515
11090706	chr11:11090706:AC:A	1.68393e-05	-1.1336e-10	-1.28991
11090814	chr11:11090814:A:G	1.50355e-05	-1.1336e-10	-1.40321
11091243	chr11:11091243:A:G	1.66812e-05	-1.1336e-10	-1.29935
11091293	chr11:11091293:C:G	4.63806e-06	-1.24514	-1.3342
11091350	chr11:11091350:T:G	1.47474e-05	-1.1336e-10	-1.42256
11092014	chr11:11092014:A:G	1.51738e-05	-1.1336e-10	-1.39406
11092054	chr11:11092054:G:A	1.47305e-05	-1.1336e-10	-1.42371
11092084	chr11:11092084:T:C	5.98414e-06	-1.57221	-0.752303
11092093	chr11:11092093:C:T	4.30193e-05	-1.1336e-10	-0.35198
11092745	chr11:11092745:G:A	4.47868e-05	-1.1336e-10	-0.311714
11092750	chr11:11092750:T:C	1.48085e-05	-1.1336e-10	-1.41843
11092984	chr11:11092984:G:A	5.76381e-05	-1.1336e-10	-0.0594446
11092996	chr11:11092996:A:G	1.51472e-05	-1.1336e-10	-1.39581
11093392	chr11:11093392:A:G	1.90703e-05	-0.444111	-0.721386
11093668	chr11:11093668:A:G	1.47732e-05	-1.1336e-10	-1.42081
11093669	chr11:11093669:G:A	1.4808e-05	-1.1336e-10	-1.41846
11093845	chr11:11093845:A:G	6.20745e-06	-0.863903	-1.42397
11093985	chr11:11093985:G:T	2.00045e-05	-1.1336e-10	-1.11767
11094101	chr11:11094101:T:C	4.042e-06	-1.43196	-1.28493
11094270	chr11:11094270:C:G	7.50211e-05	-1.1336e-10	0.204141
11094995	chr11:11094995:A:G	2.51747e-05	-1.1336e-10	-0.88779
11095045	chr11:11095045:C:T	3.87688e-06	-1.41651	-1.34209
11095359	chr11:11095359:G:C	6.83794e-06	-0.767992	-1.42315
11095364	chr11:11095364:C:G	7.3167e-06	-0.700319	-1.42315
11095386	chr11:11095386:A:G	7.37078e-06	-0.697461	-1.41864
11095444	chr11:11095444:C:A	7.93826e-06	-0.618414	-1.42352
11095503	chr11:11095503:T:A	7.26918e-06	-0.707715	-1.42227
11095562	chr11:11095562:C:T	6.95046e-06	-0.752115	-1.42271
11095740	chr11:11095740:C:T	7.88018e-06	-0.757638	-1.29164
11096600	chr11:11096600:C:T	7.32678e-06	-0.698337	-1.42376
11097475	chr11:11097475:T:C	3.64468e-05	0.699483	-1.21726
11097555	chr11:11097555:AACACTAGGAATGC:A	1.2728e-05	-0.973811	-0.596016
11097580	chr11:11097580:T:C	1.6078e-05	0.0545404	-1.39072
11098191	chr11:11098191:A:G	7.6998e-06	-1.29815	-0.77428
11098228	chr11:11098228:A:G	1.66184e-05	-1.30312	-4.07163e-10
11098291	chr11:11098291:G:A	1.60136e-05	-1.1336e-10	-1.34019
11098313	chr11:11098313:C:T	5.75456e-06	-1.14031	-1.22332
11098382	chr11:11098382:G:T	1.49908e-05	-1.1336e-10	-1.40619
11098659	chr11:11098659:C:T	3.59239e-06	-1.4141	-1.42071
11098822	chr11:11098822:A:G	5.3862e-06	-1.4002	-1.02959
11099531	chr11:11099531:G:C	1.49416e-05	-1.1336e-10	-1.40948
11099969	chr11:11099969:CT:C	1.51168e-05	-1.1336e-10	-1.39782
11099975	chr11:11099975:G:C	1.58471e-05	-1.1336e-10	-1.35064
11100010	chr11:11100010:A:G	9.6009e-06	-1.25937	-0.592397
11100179	chr11:11100179:G:T	2.88164e-05	-1.56768	0.81499
11100244	chr11:11100244:T:C	1.86602e-05	-1.44441	0.257175
11100310	chr11:11100310:A:C	9.08306e-06	-1.32414	-0.583074
11100473	chr11:11100473:A:G	2.01582e-05	-1.45207	0.342047
11100478	chr11:11100478:G:A	1.36649e-05	-0.725163	-0.773636
11100525	chr11:11100525:T:C	1.51426e-05	-1.1336e-10	-1.39612
11100716	chr11:11100716:A:G	1.65648e-05	-1.48095	0.174604
11100760	chr11:11100760:C:G	2.00213e-05	-1.36486	0.248023
11100832	chr11:11100832:A:G	6.74612e-05	-1.21051	1.30843
11100948	chr11:11100948:A:G	3.44783e-05	-1.1336e-10	-0.573298
11101030	chr11:11101030:C:A	8.18652e-05	-1.13687	1.42832
11101040	chr11:11101040:G:C	7.21284e-05	-1.17957	1.34439
11101084	chr11:11101084:C:CCAA	1.51035e-05	-1.44984	0.0511373
11101240	chr11:11101240:T:C	7.31384e-05	0.178726	-4.07163e-10
11101687	chr11:11101687:A:G	1.26989e-05	-1.57211	-4.07163e-10
11101827	chr11:11101827:C:G	1.58518e-05	-1.46089	0.110544
11101843	chr11:11101843:G:A	1.6346e-05	-1.47152	0.151878
11101881	chr11:11101881:A:G	1.85302e-05	-1.46648	0.272254
11101969	chr11:11101969:T:A	2.01571e-05	-1.42326	0.313193
11102109	chr11:11102109:A:G	2.02504e-05	-1.43739	0.331935
11102361	chr11:11102361:T:C	1.35639e-05	-1.48397	-0.0222414
11102513	chr11:11102513:T:C	1.95195e-05	-1.1336e-10	-1.14221
11102591	chr11:11102591:G:A	1.31589e-05	-1.53653	-4.07163e-10
11102773	chr11:11102773:C:T	1.90489e-05	-1.1336e-10	-1.16662
11102793	chr11:11102793:A:G	7.02028e-06	-1.15166	-1.01316
11103082	chr11:11103082:T:C	1.39987e-05	-1.50117	0.0265056
11103162	chr11:11103162:T:C	1.76111e-05	-1.49358	0.248485
11103374	chr11:11103374:T:C	2.27789e-05	-1.5256	0.537808
11103872	chr11:11103872:G:A	1.77267e-05	-1.47288	0.234324
11103929	chr11:11103929:T:C	1.56885e-05	-1.49441	0.13371
11104516	chr11:11104516:G:T	1.15453e-05	-1.09685	-0.570499
11104540	chr11:11104540:A:G	6.25531e-06	-1.14356	-1.13664
11104702	chr11:11104702:G:C	1.2914e-05	-1.03749	-0.517832
11104811	chr11:11104811:TAA:T	1.32166e-05	-1.53216	-4.07163e-10
11104863	chr11:11104863:A:G	1.72696e-05	-1.1336e-10	-1.26468
11105325	chr11:11105325:A:T	1.18377e-05	-1.07184	-0.570499
11105378	chr11:11105378:A:G	4.75767e-06	-1.46598	-1.08789
11105523	chr11:11105523:G:A	5.58198e-06	-1.49417	-0.899913
11105598	chr11:11105598:T:G	8.4253e-06	-1.10816	-0.874229
11105912	chr11:11105912:A:G	1.55884e-05	-1.1336e-10	-1.3671
11106121	chr11:11106121:T:C	8.57066e-06	-1.50087	-0.464413
11106156	chr11:11106156:A:C	8.29523e-06	-1.50966	-0.488291
11106485	chr11:11106485:C:T	6.88418e-06	-1.19378	-0.990624
11106835	chr11:11106835:C:T	3.05396e-05	-1.1336e-10	-0.694603
11106964	chr11:11106964:G:A	5.05751e-05	-1.1336e-10	-0.19017
11106991	chr11:11106991:A:G	1.48415e-05	-1.4162	-4.07163e-10
11107161	chr11:11107161:A:G	1.91688e-05	-1.1336e-10	-1.16035
11107187	chr11:11107187:G:A	1.94648e-05	-1.14502	-4.07163e-10
11107556	chr11:11107556:T:C	5.31793e-06	-1.32577	-1.11677
11107728	chr11:11107728:C:T	5.83411e-06	-1.01701	-1.33289
11107996	chr11:11107996:A:G	1.54276e-05	-0.941057	-0.43641
11108114	chr11:11108114:T:G	1.67201e-05	-0.926049	-0.370966
11108141	chr11:11108141:T:C	8.26362e-06	-1.51403	-0.487738
11108212	chr11:11108212:C:A	2.21757e-05	-1.1336e-10	-1.01463
11108439	chr11:11108439:G:A	8.95394e-06	-1.55379	-0.367742
11108554	chr11:11108554:A:G	4.33427e-05	-0.800075	0.455584
11108610	chr11:11108610:A:G	2.49563e-05	-1.1336e-10	-0.896501
11108954	chr11:11108954:A:C	1.77451e-05	0.170634	-1.40815
11108970	chr11:11108970:G:A	4.99597e-06	-1.20578	-1.29921
11109119	chr11:11109119:G:A	6.11013e-06	-1.56346	-0.740224
11109245	chr11:11109245:C:T	4.2292e-06	-1.3807	-1.29092
11109409	chr11:11109409:G:A	3.75221e-06	-1.56685	-1.22443
11109628	chr11:11109628:T:G	4.39865e-06	-1.29676	-1.33557
11109717	chr11:11109717:T:C	5.56648e-06	-1.2241	-1.17277
11109917	chr11:11109917:C:G	2.05194e-05	-1.1336e-10	-1.09226
11110004	chr11:11110004:T:C	1.2235e-05	-0.769718	-0.839607
11110178	chr11:11110178:A:G	2.91854e-05	-1.1336e-10	-0.73996
11110199	chr11:11110199:T:A	3.073e-05	-1.1336e-10	-0.688388
11110233	chr11:11110233:A:T	3.21921e-05	-1.1336e-10	-0.641908
11110262	chr11:11110262:T:C	1.34381e-05	-0.727842	-0.787693
11110316	chr11:11110316:A:G	1.48386e-05	-1.1336e-10	-1.4164
11110349	chr11:11110349:A:G	7.34802e-06	-0.989696	-1.1295
11110482	chr11:11110482:C:T	1.56128e-05	-1.1336e-10	-1.36554
11110624	chr11:11110624:G:C	3.8581e-06	-1.55609	-1.20737
11110630	chr11:11110630:A:G	2.00539e-05	-1.1336e-10	-1.11521
11110689	chr11:11110689:G:C	0.000449835	-1.1336e-10	1.99525
11110898	chr11:11110898:CT:C	4.74813e-06	-1.16472	-1.39116
11111081	chr11:11111081:A:G	3.99056e-05	-1.1336e-10	-0.427112
11111110	chr11:11111110:A:G	5.87697e-05	-1.1336e-10	-0.0400013
11111367	chr11:11111367:C:T	4.90839e-05	-1.1336e-10	-0.220097
11111525	chr11:11111525:T:C	4.91398e-05	-1.1336e-10	-0.21896
11111902	chr11:11111902:T:A	4.14732e-06	-1.29215	-1.39901
11112054	chr11:11112054:T:C	4.93665e-05	-1.1336e-10	-0.214356
11112353	chr11:11112353:C:G	2.01479e-05	-1.1336e-10	-1.11053
11112684	chr11:11112684:A:G	5.06857e-06	-1.29601	-1.19456
11112693	chr11:11112693:C:T	4.19587e-06	-1.54707	-1.13246
11112936	chr11:11112936:T:G	3.77937e-06	-1.3968	-1.38727
11113017	chr11:11113017:A:G	8.89304e-05	-1.14574	1.51997
11113037	chr11:11113037:G:A	1.83009e-05	-1.2578	0.0511206
11113055	chr11:11113055:T:C	3.58218e-06	-1.51979	-1.31787
11113128	chr11:11113128:G:A	1.47305e-05	-1.1336e-10	-1.42371
11113186	chr11:11113186:C:T	1.27097e-05	-1.57127	-4.07163e-10
11113302	chr11:11113302:C:T	1.5605e-05	-1.1336e-10	-1.36604
11113421	chr11:11113421:A:G	4.348e-06	-1.50878	-1.13513
11113423	chr11:11113423:G:A	2.12616e-05	-1.1336e-10	-1.05672
11113432	chr11:11113432:T:C	4.90094e-06	-1.57104	-0.953164
11114021	chr11:11114021:G:C	1.31667e-05	-1.53594	-4.07163e-10
11114197	chr11:11114197:T:A	3.72705e-06	-1.57573	-1.22228
11114248	chr11:11114248:T:C	4.85276e-06	-1.56147	-0.972616
11114375	chr11:11114375:A:G	1.8486e-05	-1.1336e-10	-1.19661
11114381	chr11:11114381:C:T	1.5615e-05	-1.1336e-10	-1.3654
11114416	chr11:11114416:T:C	8.39279e-06	-1.50581	-0.480448
11114568	chr11:11114568:A:G	8.83889e-05	-1.1723	1.54042
11114577	chr11:11114577:G:A	2.1084e-05	-1.1336e-10	-1.06512
11114766	chr11:11114766:G:A	5.63254e-06	-1.11495	-1.27012
11114811	chr11:11114811:T:C	1.92854e-05	-1.1336e-10	-1.15428
11115195	chr11:11115195:A:G	5.05558e-06	-1.57133	-0.921805
11115201	chr11:11115201:C:T	1.82531e-05	-1.20929	-4.07163e-10
11115212	chr11:11115212:C:A	1.5409e-05	-1.1336e-10	-1.37868
11115806	chr11:11115806:T:G	5.29407e-05	0.843601	-0.988056
11115915	chr11:11115915:T:A	7.33568e-06	-0.742972	-1.37791
11115934	chr11:11115934:C:CTCT	4.32676e-06	-1.57307	-1.07574
11116030	chr11:11116030:G:T	5.27977e-06	-1.23714	-1.2126
11116072	chr11:11116072:T:C	5.52912e-06	-1.23324	-1.17036
11116111	chr11:11116111:C:T	7.36902e-06	-1.46168	-0.654663
11116287	chr11:11116287:A:G	6.89888e-06	-1.57561	-0.606658
11116363	chr11:11116363:G:A	4.11393e-06	-1.57465	-1.1246
11116558	chr11:11116558:T:G	1.46312e-05	-0.319171	-1.1113
11116643	chr11:11116643:G:A	3.76519e-06	-1.44926	-1.33857
11116730	chr11:11116730:G:A	5.37684e-06	-1.19771	-1.23382
11116744	chr11:11116744:G:A	5.8184e-06	-1.12907	-1.22353
11116857	chr11:11116857:TC:T	4.02013e-05	-1.1336e-10	-0.41973
11116986	chr11:11116986:A:G	0.000120579	-1.1336e-10	0.678679
11117064	chr11:11117064:T:A	1.29764e-05	-0.154284	-1.39621
11117084	chr11:11117084:G:A	4.06065e-06	-1.57276	-1.13953
11117215	chr11:11117215:T:C	0.000159955	-1.1336e-10	0.961264
11117259	chr11:11117259:C:A	3.75284e-06	-1.36704	-1.42408
11117297	chr11:11117297:G:A	7.3851e-06	-1.46043	-0.653731
11117407	chr11:11117407:T:C	2.48739e-05	-1.1336e-10	-0.89981
11117569	chr11:11117569:C:G	9.23851e-06	-0.805964	-1.08428
11117596	chr11:11117596:T:C	5.55856e-06	-1.1696	-1.22869
11117659	chr11:11117659:G:A	4.12821e-05	-1.1336e-10	-0.393198
11117710	chr11:11117710:C:G	2.05842e-05	-1.1336e-10	-1.0891
11117867	chr11:11117867:A:T	2.05494e-05	-0.301499	-0.789299
11118006	chr11:11118006:T:C	2.2072e-05	-0.265868	-0.753451
11118259	chr11:11118259:C:T	8.41186e-06	-1.40667	-0.577316
11118500	chr11:11118500:A:C	1.1351e-05	-0.441868	-1.24246
11118534	chr11:11118534:C:T	3.21239e-06	-1.57148	-1.37513
11118618	chr11:11118618:A:G	6.77677e-06	-1.57521	-0.624917
11118624	chr11:11118624:G:A	1.56117e-05	-1.1336e-10	-1.36561
11118864	chr11:11118864:G:A	3.69465e-05	-1.1336e-10	-0.504156
11118915	chr11:11118915:G:A	3.71023e-05	-1.1336e-10	-0.499949
11118995	chr11:11118995:A:G	3.88565e-05	-1.1336e-10	-0.453753
11119066	chr11:11119066:A:C	2.34883e-05	-1.1336e-10	-0.957125
11119072	chr11:11119072:T:C	1.28773e-05	-0.288818	-1.26935
11119109	chr11:11119109:A:G	8.38308e-05	-1.1336e-10	0.315171
11119493	chr11:11119493:A:G	7.71734e-06	-0.721571	-1.34859
11119533	chr11:11119533:G:A	3.16755e-06	-1.57574	-1.38493
11119549	chr11:11119549:C:T	1.93138e-05	-1.1336e-10	-1.15281
11119931	chr11:11119931:C:T	1.98593e-05	-1.1336e-10	-1.12496
11119982	chr11:11119982:G:A	1.40866e-05	-0.583418	-0.884985
11119986	chr11:11119986:T:A	4.17693e-06	-1.47701	-1.20704
11120005	chr11:11120005:C:T	5.43084e-06	-1.45423	-0.967306
11120038	chr11:11120038:T:C	8.65291e-06	-1.55647	-0.399267
11120119	chr11:11120119:G:C	1.45999e-05	-1.43261	-4.07163e-10
11120293	chr11:11120293:T:C	2.20724e-05	-0.23321	-0.786091
11120433	chr11:11120433:T:A	1.53348e-05	-1.1336e-10	-1.3835
11120540	chr11:11120540:G:A	4.38743e-06	-1.56314	-1.07174
11120833	chr11:11120833:C:G	1.39157e-05	-1.48061	-4.07163e-10
11121273	chr11:11121273:C:T	0.00017061	-1.1336e-10	1.02575
11121430	chr11:11121430:A:G	1.87764e-05	-1.1336e-10	-1.18103
11121483	chr11:11121483:T:C	5.88199e-05	-1.53567	1.49652
11121897	chr11:11121897:C:G	1.28327e-05	-1.56163	-4.07163e-10
11121917	chr11:11121917:G:GGTATAT	1.92131e-05	-1.1336e-10	-1.15804
11122170	chr11:11122170:C:G	4.01226e-06	-1.30082	-1.42345
11122368	chr11:11122368:A:G	1.49624e-05	-1.1336e-10	-1.40809
11122564	chr11:11122564:C:T	5.4955e-06	-1.56709	-0.842613
11122610	chr11:11122610:G:C	1.17142e-05	-1.0196	-0.633224
11122797	chr11:11122797:G:C	5.53963e-06	-1.56997	-0.831729
11122816	chr11:11122816:A:G	6.59394e-06	-1.57126	-0.656223
11122858	chr11:11122858:G:C	7.63571e-06	-1.08657	-0.994226
11122861	chr11:11122861:G:A	1.64492e-05	-1.55894	0.245584
11122950	chr11:11122950:T:C	1.63267e-05	-1.1336e-10	-1.32083
11123060	chr11:11123060:T:C	5.38335e-06	-1.57294	-0.85738
11123095	chr11:11123095:T:G	5.86934e-06	-1.56852	-0.775369
11123138	chr11:11123138:T:A	2.00796e-05	-1.1336e-10	-1.11392
11123150	chr11:11123150:T:G	1.71391e-05	-1.1336e-10	-1.27227
11123328	chr11:11123328:A:G	1.6461e-05	-1.1336e-10	-1.31264
11123460	chr11:11123460:G:T	1.00711e-05	-1.09049	-0.713467
11123593	chr11:11123593:G:A	1.4883e-05	-1.1336e-10	-1.41341
11123976	chr11:11123976:A:C	1.54462e-05	-1.1336e-10	-1.37627
11124009	chr11:11124009:T:C	3.69973e-06	-1.4739	-1.33147
11124054	chr11:11124054:C:T	2.24522e-05	-1.07211	0.0698727
11124088	chr11:11124088:A:G	5.04587e-06	-1.54067	-0.954391
11124090	chr11:11124090:A:G	5.10653e-06	-1.54135	-0.941761
11124797	chr11:11124797:A:G	3.69633e-05	-0.503704	-4.07163e-10
11124825	chr11:11124825:T:TGAAACAAAC	1.56877e-05	-1.1336e-10	-1.36075
11124827	chr11:11124827:T:A	1.55426e-05	-1.1336e-10	-1.37004
11124835	chr11:11124835:T:A	1.55242e-05	-1.1336e-10	-1.37123
11124891	chr11:11124891:T:C	1.42564e-05	-1.32076	-0.135662
11124926	chr11:11124926:G:A	5.18929e-06	-1.55345	-0.913583
11125002	chr11:11125002:T:G	1.52809e-05	-1.38703	-4.07163e-10
11125219	chr11:11125219:C:T	5.67517e-05	-0.0749429	-4.07163e-10
11125373	chr11:11125373:A:G	1.87698e-05	-1.18138	-4.07163e-10
11125403	chr11:11125403:A:G	8.19769e-06	-1.2646	-0.745179
11125680	chr11:11125680:A:T	8.54269e-06	-1.31984	-0.64871
11125820	chr11:11125820:A:G	8.00395e-06	-1.02305	-1.01064
11125891	chr11:11125891:T:A	1.27137e-05	-1.57095	-4.07163e-10
11125895	chr11:11125895:A:G	5.38463e-06	-1.50524	-0.924836
11126235	chr11:11126235:C:T	4.66892e-06	-1.5603	-1.0124
11126407	chr11:11126407:G:A	3.20004e-05	-0.647879	-4.07163e-10
11126481	chr11:11126481:G:A	5.4541e-06	-1.4959	-0.921363
11126790	chr11:11126790:T:TTTG	5.39518e-06	-1.51726	-0.910865
11127042	chr11:11127042:GAGC:G	5.28627e-06	-1.49248	-0.956038
11127372	chr11:11127372:G:T	2.17845e-05	-0.160265	-0.872166
11127508	chr11:11127508:T:C	8.22484e-06	-1.25427	-0.752197
11127618	chr11:11127618:T:C	7.87334e-06	-1.25767	-0.792475
11127758	chr11:11127758:A:G	4.08506e-06	-1.54851	-1.15778
11127768	chr11:11127768:C:T	7.1217e-05	-0.807453	0.959556
11127984	chr11:11127984:A:G	3.21107e-05	-0.77402	0.12958
11128025	chr11:11128025:G:A	3.07017e-05	-0.689309	-4.07163e-10
11128102	chr11:11128102:G:A	8.10795e-06	-1.2521	-0.768683
11128134	chr11:11128134:G:A	8.25431e-06	-1.24829	-0.754599
11128248	chr11:11128248:C:T	1.57959e-05	-1.1336e-10	-1.35388
11128348	chr11:11128348:A:G	3.99804e-06	-1.57535	-1.15248
11128376	chr11:11128376:C:T	4.21043e-05	-1.1336e-10	-0.373479
11128519	chr11:11128519:T:C	5.32863e-06	-1.468	-0.972539
11128557	chr11:11128557:T:A	1.85015e-05	-1.1336e-10	-1.19578
11128576	chr11:11128576:G:A	2.10164e-05	-1.1336e-10	-1.06833
11128635	chr11:11128635:A:G	2.28502e-05	-1.06922	0.0845484
11128780	chr11:11128780:G:T	5.30119e-06	-1.17659	-1.26911
11128987	chr11:11128987:A:G	8.09084e-06	-1.26	-0.762893
11128997	chr11:11128997:G:A	1.80076e-05	-1.1336e-10	-1.22284
11129220	chr11:11129220:T:G	1.31469e-05	-1.53744	-4.07163e-10
11129283	chr11:11129283:A:C	8.69455e-06	-1.54399	-0.406943
11129340	chr11:11129340:A:G	2.6524e-05	-1.1336e-10	-0.835578
11129530	chr11:11129530:G:A	5.23526e-06	-1.51921	-0.939003
11129537	chr11:11129537:T:C	1.24774e-05	-1.09622	-0.49349
11129800	chr11:11129800:A:G	4.00834e-06	-1.57571	-1.14954
11129919	chr11:11129919:C:T	1.07206e-05	-0.317775	-1.42369
11129966	chr11:11129966:A:G	2.67531e-05	-1.1336e-10	-0.826978
11130036	chr11:11130036:C:T	5.15084e-06	-1.51104	-0.963426
11130453	chr11:11130453:A:G	2.19272e-05	-1.0259	-4.07163e-10
11130773	chr11:11130773:T:G	8.29847e-06	-1.54056	-0.456998
11130881	chr11:11130881:C:T	8.92132e-06	-1.45236	-0.472826
11131261	chr11:11131261:G:A	4.05513e-06	-1.57561	-1.13803
11131411	chr11:11131411:A:G	2.55916e-05	-1.04675	0.175387
11131502	chr11:11131502:A:G	2.99874e-05	-0.712852	-4.07163e-10
11131944	chr11:11131944:A:G	1.32973e-05	-1.08216	-0.443915
11132001	chr11:11132001:G:A	3.28155e-06	-1.50448	-1.42083
11132299	chr11:11132299:G:C	1.66103e-05	-1.1336e-10	-1.30361
11132535	chr11:11132535:T:G	3.30279e-05	-0.868928	0.252652
11132658	chr11:11132658:A:T	7.25924e-06	-0.719221	-1.41213
11132889	chr11:11132889:T:G	1.41042e-05	-1.46715	-4.07163e-10
11133096	chr11:11133096:A:G	1.18564e-05	-0.827945	-0.812815
11133439	chr11:11133439:G:T	3.08963e-05	-1.1336e-10	-0.682992
11133527	chr11:11133527:G:A	1.52579e-05	-1.1336e-10	-1.38853
11133632	chr11:11133632:G:A	1.57279e-05	-1.1336e-10	-1.35819
11133761	chr11:11133761:A:G	2.00721e-05	-1.1336e-10	-1.1143
11133970	chr11:11133970:T:C	5.08058e-06	-1.07759	-1.41062
11134412	chr11:11134412:A:G	3.83454e-06	-1.52487	-1.24471
11134526	chr11:11134526:G:A	3.26672e-05	-0.627256	-4.07163e-10
11134632	chr11:11134632:A:T	6.48389e-06	-0.829171	-1.41514
11134960	chr11:11134960:T:C	1.76928e-05	-1.1336e-10	-1.24047
11134982	chr11:11134982:T:C	1.47521e-05	-1.1336e-10	-1.42225
11135307	chr11:11135307:G:A	1.60399e-05	-1.1336e-10	-1.33855
11135589	chr11:11135589:A:T	2.2678e-05	-0.992234	-4.07163e-10
11136346	chr11:11136346:A:G	3.2825e-05	-1.1336e-10	-0.622438
11136485	chr11:11136485:G:A	1.93267e-05	-1.1336e-10	-1.15214
11136536	chr11:11136536:A:G	9.22508e-06	-1.00683	-0.884876
11136804	chr11:11136804:C:T	8.50694e-06	-1.51083	-0.461921
11137528	chr11:11137528:C:T	5.1236e-06	-1.10824	-1.37153
11137758	chr11:11137758:C:A	8.09849e-06	-1.02562	-0.996332
11138369	chr11:11138369:C:T	3.2202e-05	-1.1336e-10	-0.641601
11138749	chr11:11138749:T:A	5.00466e-06	-1.13095	-1.37231
11139701	chr11:11139701:G:A	3.72859e-06	-1.57574	-1.22186
11139907	chr11:11139907:A:G	3.01817e-05	-1.1336e-10	-0.706393
11140600	chr11:11140600:C:T	1.87247e-05	-1.1336e-10	-1.18378
11140944	chr11:11140944:T:C	2.78709e-05	-1.1336e-10	-0.786046
11141016	chr11:11141016:G:C	2.98082e-05	-0.718846	-4.07163e-10
11141057	chr11:11141057:T:A	2.81575e-05	-1.1336e-10	-0.775813
11141403	chr11:11141403:T:C	5.72866e-06	-0.949118	-1.41903
11141546	chr11:11141546:G:GT	3.31266e-05	-1.1336e-10	-0.613293
11141590	chr11:11141590:T:C	5.9768e-06	-0.909181	-1.41656
11141901	chr11:11141901:C:T	2.71721e-05	-1.1336e-10	-0.811439
11142002	chr11:11142002:T:C	1.98817e-05	-1.1336e-10	-1.12383
11142102	chr11:11142102:G:A	6.87191e-06	-0.79932	-1.38687
11142134	chr11:11142134:A:G	6.85482e-06	-0.806954	-1.38172
11142150	chr11:11142150:T:C	1.4731e-05	-1.1336e-10	-1.42367
11142242	chr11:11142242:G:A	3.45739e-06	-1.57491	-1.29821
11142658	chr11:11142658:C:T	1.47265e-05	-1.1336e-10	-1.42398
11142706	chr11:11142706:T:G	1.53686e-05	-1.1336e-10	-1.3813
11142818	chr11:11142818:G:A	1.54664e-05	-1.1336e-10	-1.37496
11143142	chr11:11143142:T:C	5.61481e-06	-1.02441	-1.36381
11143226	chr11:11143226:TCC:T	1.81417e-05	-1.21541	-4.07163e-10
11143401	chr11:11143401:C:A	1.81903e-05	-1.21274	-4.07163e-10
11143417	chr11:11143417:C:T	4.17146e-05	-1.1336e-10	-0.382778
11143536	chr11:11143536:G:A	3.06831e-05	-0.689917	-4.07163e-10
11143565	chr11:11143565:T:A	2.00248e-05	-1.1336e-10	-1.11666
11143604	chr11:11143604:T:G	1.47238e-05	-1.1336e-10	-1.42416
11143610	chr11:11143610:T:TA	2.59379e-05	-0.857924	-4.07163e-10
11143817	chr11:11143817:A:G	7.45018e-06	-0.681375	-1.42401
11143926	chr11:11143926:A:G	6.75016e-06	-0.837507	-1.36656
11144306	chr11:11144306:C:T	3.16853e-05	-1.1336e-10	-0.657776
11144501	chr11:11144501:C:T	1.92649e-05	-1.1336e-10	-1.15534
11144811	chr11:11144811:A:G	5.37177e-06	-1.01417	-1.4183
11144836	chr11:11144836:T:C	1.94609e-05	-1.1336e-10	-1.14522
11144846	chr11:11144846:G:C	2.0154e-05	-1.1336e-10	-1.11023
11145017	chr11:11145017:G:A	6.99615e-06	-1.45449	-0.713777
11145046	chr11:11145046:T:C	1.96406e-05	-1.56523	0.429201
11145277	chr11:11145277:T:C	3.64864e-05	-1.1336e-10	-0.516688
11145438	chr11:11145438:C:T	1.07295e-05	-0.332873	-1.40776
11145442	chr11:11145442:C:T	2.66083e-05	-0.832404	-4.07163e-10
11145581	chr11:11145581:G:A	1.73382e-05	-1.26072	-4.07163e-10
11145662	chr11:11145662:G:C	4.08996e-06	-1.47347	-1.23162
11145748	chr11:11145748:C:T	2.39925e-05	-1.1336e-10	-0.935889
11145789	chr11:11145789:C:T	3.42764e-06	-1.56164	-1.32011
11145839	chr11:11145839:A:C	3.11888e-06	-1.55545	-1.4207
11145846	chr11:11145846:T:C	4.4662e-06	-1.21639	-1.4007
11145881	chr11:11145881:G:A	1.47601e-05	-1.1336e-10	-1.4217
11145902	chr11:11145902:A:G	3.93603e-06	-1.4756	-1.26786
11145923	chr11:11145923:A:G	1.47714e-05	-1.1336e-10	-1.42093
11145944	chr11:11145944:T:C	2.5735e-05	-1.1336e-10	-0.865778
11145959	chr11:11145959:A:G	3.45829e-05	-1.23051	0.660242
11146009	chr11:11146009:C:T	1.78403e-05	-1.1336e-10	-1.23217
11146011	chr11:11146011:T:A	2.39143e-05	-0.939151	-4.07163e-10
11146078	chr11:11146078:T:C	4.44217e-06	-1.49763	-1.12485
11146201	chr11:11146201:G:A	0.000100654	0.423691	0.0743712
11146282	chr11:11146282:T:C	0.00024028	-1.1336e-10	1.36818
11146286	chr11:11146286:C:T	1.82336e-05	-1.1336e-10	-1.21036
11146319	chr11:11146319:C:T	2.26802e-05	-1.1336e-10	-0.992134
11146342	chr11:11146342:A:T	1.99386e-05	-1.1336e-10	-1.12097
11146379	chr11:11146379:A:T	5.19883e-06	-1.46772	-0.997478
11146402	chr11:11146402:G:C	3.42723e-06	-1.46776	-1.41412
11146406	chr11:11146406:A:G	1.60154e-05	-1.34007	-4.07163e-10
11146484	chr11:11146484:C:T	1.83933e-05	-1.1336e-10	-1.20164
11146546	chr11:11146546:T:C	1.50375e-05	-1.1336e-10	-1.40308
11146730	chr11:11146730:C:T	9.15516e-06	-1.41754	-0.481774
11146744	chr11:11146744:G:A	3.129e-06	-1.55277	-1.42014
11147022	chr11:11147022:G:A	1.57047e-05	-1.1336e-10	-1.35967
11147049	chr11:11147049:A:G	5.95866e-05	-1.1336e-10	-0.0261978
11147433	chr11:11147433:G:A	2.10543e-05	-1.1336e-10	-1.06652
11147568	chr11:11147568:G:A	2.10056e-05	-1.1336e-10	-1.06884
```
