## Supplementary material for "Characterization of shared and ancestry-specific signals driving complex traits using multi-ancestry fine-mapping": susiex_nc2.cs80.summary

```
# chr11:10147680-11147680
CS_ID	CS_LENGTH	CS_PURITY	MAX_PIP_SNP	BP	REF_ALLELE	ALT_ALLELE	REF_FRQ	BETA	SE	-LOG10P	MAX_PIP	POST-HOC_PROB_POP1	POST-HOC_PROB_POP2
1	27	0.217743	chr11:10655826:G:A	10655826	A,A	G,G	1,1	-inf,-inf	inf,inf	5.64785,0.149714	0.152806	0.883914	0.282684
```
