## Supplementary material for "Characterization of shared and ancestry-specific signals driving complex traits using multi-ancestry fine-mapping": susiex_nc3.cs80.cs

```
CS_ID	SNP	BP	REF_ALLELE	ALT_ALLELE	REF_FRQ	BETA	SE	-LOG10P	CS_PIP	OVRL_PIP
1	chr11:10655826:G:A	10655826	A,A	G,G	1,1	-inf,-inf	inf,inf	5.64785,0.149714	0.14869	0.148835
1	chr11:10657894:T:C	10657894	C,C	T,T	1,1	-inf,inf	inf,inf	5.4266,0.196416	0.0956886	0.0958364
1	chr11:10647625:A:G	10647625	G,G	A,A	1,1	-inf,inf	inf,inf	5.32991,0.272325	0.0809442	0.081089
1	chr11:10644858:T:C	10644858	C,C	T,T	1,1	-inf,-inf	inf,inf	4.82156,0.948206	0.0549064	0.0552532
1	chr11:10652497:C:G	10652497	G,G	C,C	1,1	-inf,inf	inf,inf	5.15302,0.162335	0.0511564	0.0512716
1	chr11:10645728:A:G	10645728	G,G	A,A	1,1	-inf,-inf	inf,inf	4.33468,1.07336	0.0331384	0.0333188
1	chr11:10678801:T:A	10678801	A,A	T,T	1,1	-inf,-inf	inf,inf	4.35254,1.02952	0.0263633	0.026601
1	chr11:10655440:T:C	10655440	C,C	T,T	1,1	-inf,-inf	inf,inf	4.7709,0.153833	0.0240957	0.0241779
1	chr11:10652192:T:C	10652192	C,C	T,T	1,1	-inf,inf	inf,inf	4.70886,0.242964	0.021698	0.0217882
1	chr11:10678734:T:C	10678734	C,C	T,T	1,1	-inf,-inf	inf,inf	4.61026,0.460976	0.0206539	0.0208274
1	chr11:10671091:T:C	10671091	C,C	T,T	1,1	-inf,-inf	inf,inf	3.98888,1.31253	0.0190709	0.0193228
1	chr11:10647681:T:C	10647681	C,C	T,T	1,1	-inf,inf	inf,inf	4.61493,0.265277	0.0182584	0.0183457
1	chr11:10671274:A:G	10671274	G,G	A,A	1,1	-inf,-inf	inf,inf	4.31789,0.726475	0.0169809	0.0171544
1	chr11:10675096:C:T	10675096	T,T	C,C	1,1	-inf,-inf	inf,inf	4.07237,1.09395	0.0164516	0.0166522
1	chr11:10654191:A:G	10654191	G,G	A,A	1,1	-inf,inf	inf,inf	4.5255,0.28813	0.0161135	0.0162013
1	chr11:10677635:T:C	10677635	C,C	T,T	1,1	-inf,-inf	inf,inf	4.21612,0.849149	0.015062	0.0152319
1	chr11:10680801:A:T	10680801	T,T	A,A	1,1	-inf,-inf	inf,inf	4.61878,0.140995	0.0148341	0.016116
1	chr11:10677307:C:T	10677307	T,T	C,C	1,1	-inf,-inf	inf,inf	4.09244,1.00242	0.0147562	0.0149385
1	chr11:10676589:C:T	10676589	T,T	C,C	1,1	-inf,-inf	inf,inf	4.08864,0.995288	0.0144851	0.0146649
1	chr11:10678051:TC:T	10678051	T,T	TC,TC	1,1	-inf,-inf	inf,inf	4.19455,0.82723	0.0139263	0.014089
1	chr11:10676402:C:T	10676402	T,T	C,C	1,1	-inf,-inf	inf,inf	4.18061,0.831774	0.0136351	0.0137962
1	chr11:10676713:G:A	10676713	A,A	G,G	1,1	-inf,-inf	inf,inf	4.14996,0.832972	0.012795	0.012952
1	chr11:10677524:C:T	10677524	T,T	C,C	1,1	-inf,-inf	inf,inf	4.153,0.824928	0.0127275	0.0128838
1	chr11:10675546:T:C	10675546	C,C	T,T	1,1	-inf,-inf	inf,inf	4.28057,0.45039	0.0102692	0.0103953
1	chr11:10643688:C:T	10643688	T,T	C,C	1,1	inf,-inf	inf,inf	4.2615,0.371733	0.0101952	0.0102888
1	chr11:10676890:G:A	10676890	A,A	G,G	1,1	-inf,-inf	inf,inf	4.15476,0.53607	0.00892432	0.0090442
1	chr11:10672037:T:C	10672037	C,C	T,T	1,1	-inf,-inf	inf,inf	4.04558,0.693736	0.0088045	0.00893159
1	chr11:10670713:T:A	10670713	A,A	T,T	1,1	-inf,-inf	inf,inf	4.16167,0.463502	0.00821963	0.00833292
2	chr11:10555304:C:T	10555304	T,T	C,C	1,1	inf,inf	inf,inf	2.12397,2.57552	0.0140607	0.0170903
2	chr11:10706563:T:C	10706563	NA,C	NA,T	NA,1	NA,inf	NA,inf	NA,3.02263	0.0134549	0.0153859
2	chr11:10547079:T:G	10547079	NA,G	NA,T	NA,1	NA,inf	NA,inf	NA,3.01284	0.0117922	0.0133901
2	chr11:10167623:T:C	10167623	C,NA	T,NA	1,NA	inf,NA	inf,NA	2.87383,NA	0.00788996	0.0093446
2	chr11:10856676:T:C	10856676	C,C	T,T	1,1	inf,inf	inf,inf	2.70491,1.13918	0.00685338	0.0081144
2	chr11:10553048:T:A	10553048	A,A	T,T	1,1	inf,inf	inf,inf	1.03514,3.03259	0.00633228	0.00769372
2	chr11:10548709:C:G	10548709	G,G	C,C	1,1	-inf,-inf	inf,inf	2.38345,1.68024	0.00582954	0.00659889
2	chr11:10750341:T:G	10750341	G,NA	T,NA	1,NA	inf,NA	inf,NA	2.94507,NA	0.00479887	0.00681578
2	chr11:10988861:C:A	10988861	A,NA	C,NA	1,NA	-inf,NA	inf,NA	2.50273,NA	0.00461941	0.00549554
2	chr11:10261666:C:T	10261666	T,NA	C,NA	1,NA	inf,NA	inf,NA	2.48503,NA	0.00445058	0.00514119
2	chr11:10301173:A:G	10301173	G,G	A,A	1,1	-inf,-inf	inf,inf	1.36639,4.25635	0.00414241	0.00468687
2	chr11:10667146:T:C	10667146	NA,C	NA,T	NA,1	NA,-inf	NA,inf	NA,2.30053	0.0038082	0.00424044
2	chr11:10459749:C:T	10459749	T,T	C,C	1,1	inf,-inf	inf,inf	0.728644,2.43793	0.00374866	0.00406519
2	chr11:10548347:T:C	10548347	C,NA	T,NA	1,NA	-inf,NA	inf,NA	2.4444,NA	0.00364351	0.00430085
2	chr11:10187774:T:C	10187774	C,NA	T,NA	1,NA	inf,NA	inf,NA	2.3703,NA	0.00359444	0.00414705
2	chr11:10343580:C:T	10343580	T,NA	C,NA	1,NA	inf,NA	inf,NA	2.36938,NA	0.0035888	0.00414114
2	chr11:10473275:A:C	10473275	NA,C	NA,A	NA,1	NA,-inf	NA,inf	NA,2.20114	0.00353326	0.00396567
2	chr11:11110689:G:C	11110689	NA,C	NA,G	NA,1	NA,-inf	NA,inf	NA,2.17911	0.00345938	0.00397068
2	chr11:10660311:T:C	10660311	NA,C	NA,T	NA,1	NA,-inf	NA,inf	NA,2.21375	0.00320943	0.00357774
2	chr11:10549597:A:G	10549597	G,G	A,A	1,1	-inf,-inf	inf,inf	2.74658,0.857482	0.00304359	0.00349844
2	chr11:10668545:T:G	10668545	NA,G	NA,T	NA,1	NA,-inf	NA,inf	NA,2.14691	0.00282497	0.00315139
2	chr11:10451746:T:G	10451746	NA,G	NA,T	NA,1	NA,-inf	NA,inf	NA,2.06879	0.00278041	0.00312511
2	chr11:10931241:T:C	10931241	C,C	T,T	1,1	inf,-inf	inf,inf	0.793586,2.45295	0.0027342	0.00314396
2	chr11:10537623:A:G	10537623	NA,G	NA,A	NA,1	NA,inf	NA,inf	NA,2.1264	0.00271312	0.00316711
2	chr11:10469762:G:A	10469762	NA,A	NA,G	NA,1	NA,-inf	NA,inf	NA,2.06651	0.00269758	0.00303181
2	chr11:10563622:T:C	10563622	C,C	T,T	1,1	-inf,-inf	inf,inf	3.09919,0.500147	0.0026635	0.00319935
2	chr11:10553570:C:T	10553570	T,T	C,C	1,1	-inf,-inf	inf,inf	2.68597,0.781628	0.00241503	0.00277821
2	chr11:10651549:CTT:C	10651549	NA,C	NA,CTT	NA,1	NA,inf	NA,inf	NA,2.08119	0.00229572	0.0026554
2	chr11:10825311:G:A	10825311	NA,A	NA,G	NA,1	NA,-inf	NA,inf	NA,2.00998	0.00229406	0.00259175
2	chr11:10603684:A:T	10603684	NA,T	NA,A	NA,1	NA,inf	NA,inf	NA,2.03258	0.00228446	0.0025834
2	chr11:10461993:C:T	10461993	NA,T	NA,C	NA,1	NA,-inf	NA,inf	NA,1.95637	0.00227473	0.0025586
2	chr11:10793711:C:G	10793711	NA,G	NA,C	NA,1	NA,-inf	NA,inf	NA,2.00339	0.00227139	0.00256635
2	chr11:11006965:G:A	11006965	A,NA	G,NA	1,NA	inf,NA	inf,NA	1.82792,NA	0.00226019	0.0025058
2	chr11:10497602:A:G	10497602	G,G	A,A	1,1	inf,-inf	inf,inf	2.55536,0.894229	0.00223608	0.00287277
2	chr11:10552975:C:T	10552975	T,T	C,C	1,1	-inf,-inf	inf,inf	2.64233,0.77513	0.00220596	0.00253786
2	chr11:10656416:C:T	10656416	T,NA	C,NA	1,NA	inf,NA	inf,NA	2.66722,NA	0.0021938	0.00350032
2	chr11:10635896:CTT:C	10635896	NA,C	NA,CTT	NA,1	NA,inf	NA,inf	NA,2.16488	0.00210815	0.00244718
2	chr11:10737094:TC:T	10737094	T,T	TC,TC	1,1	inf,inf	inf,inf	1.70022,1.38468	0.00208089	0.00238163
2	chr11:10655743:C:T	10655743	NA,T	NA,C	NA,1	NA,inf	NA,inf	NA,1.99989	0.00197193	0.00228078
2	chr11:10551566:C:T	10551566	T,T	C,C	1,1	-inf,-inf	inf,inf	2.66774,0.667436	0.00195856	0.0022564
2	chr11:10453063:C:T	10453063	NA,T	NA,C	NA,1	NA,-inf	NA,inf	NA,1.88363	0.00194395	0.00218779
2	chr11:10394413:G:C	10394413	NA,C	NA,G	NA,1	NA,inf	NA,inf	NA,1.85771	0.00191651	0.00218835
2	chr11:10563840:G:C	10563840	C,C	G,G	1,1	-inf,-inf	inf,inf	2.91854,0.485606	0.00188492	0.00225862
2	chr11:10389245:C:T	10389245	NA,T	NA,C	NA,1	NA,-inf	NA,inf	NA,1.81546	0.00184873	0.00210993
2	chr11:11146282:T:C	11146282	NA,C	NA,T	NA,1	NA,inf	NA,inf	NA,1.85027	0.00184602	0.0021138
2	chr11:10588677:T:TC	10588677	TC,NA	T,NA	1,NA	inf,NA	inf,NA	2.38649,NA	0.00179417	0.00244508
2	chr11:10847157:A:G	10847157	NA,G	NA,A	NA,1	NA,inf	NA,inf	NA,1.85275	0.00173478	0.00198481
2	chr11:10789731:A:G	10789731	NA,G	NA,A	NA,1	NA,inf	NA,inf	NA,1.86714	0.00172782	0.0019806
2	chr11:10612174:C:T	10612174	NA,T	NA,C	NA,1	NA,-inf	NA,inf	NA,1.91817	0.00172721	0.00194246
2	chr11:10580532:TTCC:T	10580532	NA,T	NA,TTCC	NA,1	NA,-inf	NA,inf	NA,1.92457	0.00172577	0.00194061
2	chr11:10657526:G:T	10657526	NA,T	NA,G	NA,1	NA,inf	NA,inf	NA,1.99639	0.0017212	0.00202434
2	chr11:10497604:A:G	10497604	G,G	A,A	1,1	inf,-inf	inf,inf	2.40807,0.898813	0.00171471	0.00219341
2	chr11:10717882:G:A	10717882	NA,A	NA,G	NA,1	NA,inf	NA,inf	NA,1.87391	0.00170646	0.00196112
2	chr11:10796113:A:T	10796113	T,NA	A,NA	1,NA	-inf,NA	inf,NA	1.99659,NA	0.00168853	0.00200265
2	chr11:10796666:T:C	10796666	C,C	T,T	1,1	inf,-inf	inf,inf	1.95749,1.05465	0.00166927	0.00193201
2	chr11:10558002:A:G	10558002	NA,G	NA,A	NA,1	NA,-inf	NA,inf	NA,1.90817	0.00166756	0.00187556
2	chr11:10604016:G:A	10604016	A,A	G,G	1,1	-inf,inf	inf,inf	0.152326,2.69169	0.00163233	0.00184029
2	chr11:10458777:G:A	10458777	NA,A	NA,G	NA,1	NA,-inf	NA,inf	NA,1.77134	0.00162339	0.00182928
2	chr11:10559670:G:A	10559670	A,A	G,G	1,1	-inf,-inf	inf,inf	2.72526,0.458942	0.00162213	0.00187425
2	chr11:10497468:G:A	10497468	NA,A	NA,G	NA,1	NA,-inf	NA,inf	NA,1.86893	0.00158611	0.0018044
2	chr11:10457045:A:G	10457045	NA,G	NA,A	NA,1	NA,-inf	NA,inf	NA,1.75562	0.00157713	0.0017773
2	chr11:10568136:C:T	10568136	T,T	C,C	1,1	-inf,-inf	inf,inf	2.72928,0.423634	0.00156294	0.00180681
2	chr11:10603594:G:A	10603594	NA,A	NA,G	NA,1	NA,inf	NA,inf	NA,1.81389	0.00152228	0.00172371
2	chr11:10583270:C:T	10583270	NA,T	NA,C	NA,1	NA,-inf	NA,inf	NA,1.85105	0.00151252	0.00170203
2	chr11:10606732:A:C	10606732	NA,C	NA,A	NA,1	NA,-inf	NA,inf	NA,1.93141	0.00145146	0.00169588
2	chr11:10508889:C:T	10508889	T,NA	C,NA	1,NA	-inf,NA	inf,NA	1.93376,NA	0.00145066	0.00170057
2	chr11:10671240:G:A	10671240	NA,A	NA,G	NA,1	NA,inf	NA,inf	NA,1.88321	0.00144725	0.00169425
2	chr11:10551743:GA:G	10551743	G,G	GA,GA	1,1	-inf,-inf	inf,inf	2.63101,0.494416	0.00143039	0.00165136
2	chr11:10518516:A:C	10518516	NA,C	NA,A	NA,1	NA,-inf	NA,inf	NA,1.81417	0.00141821	0.001597
2	chr11:10706867:C:T	10706867	NA,T	NA,C	NA,1	NA,inf	NA,inf	NA,1.80934	0.00141049	0.00161878
2	chr11:10570692:C:T	10570692	T,T	C,C	1,1	-inf,-inf	inf,inf	2.70175,0.373128	0.00139849	0.00161742
2	chr11:10489276:C:T	10489276	NA,T	NA,C	NA,1	NA,inf	NA,inf	NA,1.7255	0.00138377	0.00158243
2	chr11:10668429:C:G	10668429	NA,G	NA,C	NA,1	NA,inf	NA,inf	NA,1.79174	0.00134235	0.0015525
2	chr11:10570476:G:A	10570476	NA,A	NA,G	NA,1	NA,inf	NA,inf	NA,1.77391	0.00134197	0.00153639
2	chr11:10575991:G:A	10575991	NA,A	NA,G	NA,1	NA,-inf	NA,inf	NA,1.78471	0.00134056	0.00150828
2	chr11:10571250:A:T	10571250	NA,T	NA,A	NA,1	NA,inf	NA,inf	NA,1.77293	0.00133339	0.00152664
2	chr11:10544070:C:T	10544070	T,T	C,C	1,1	-inf,-inf	inf,inf	2.58711,0.501716	0.00133072	0.00153641
2	chr11:10548912:C:T	10548912	T,T	C,C	1,1	-inf,-inf	inf,inf	2.61629,0.458595	0.00132703	0.0015326
2	chr11:10579975:C:T	10579975	T,T	C,C	1,1	-inf,-inf	inf,inf	2.60111,0.475033	0.00132596	0.00152998
2	chr11:10573839:G:A	10573839	NA,A	NA,G	NA,1	NA,inf	NA,inf	NA,1.7707	0.00132455	0.00151659
2	chr11:10460700:C:T	10460700	NA,T	NA,C	NA,1	NA,-inf	NA,inf	NA,1.66143	0.00131918	0.00148759
2	chr11:10370014:C:T	10370014	T,NA	C,NA	1,NA	-inf,NA	inf,NA	1.81405,NA	0.00131647	0.00153776
2	chr11:10525503:A:T	10525503	NA,T	NA,A	NA,1	NA,-inf	NA,inf	NA,1.76727	0.00131386	0.00147904
2	chr11:10701943:A:T	10701943	NA,T	NA,A	NA,1	NA,inf	NA,inf	NA,1.70981	0.00131282	0.00150815
2	chr11:10770998:T:G	10770998	NA,G	NA,T	NA,1	NA,inf	NA,inf	NA,1.68104	0.00130988	0.00148275
2	chr11:11121273:C:T	11121273	NA,T	NA,C	NA,1	NA,inf	NA,inf	NA,1.67303	0.00130577	0.00149668
2	chr11:10680801:A:T	10680801	T,T	A,A	1,1	-inf,-inf	inf,inf	4.61878,0.140995	0.00130118	0.016116
2	chr11:10558298:T:C	10558298	C,C	T,T	1,1	-inf,-inf	inf,inf	2.4908,0.618265	0.00129812	0.00149671
2	chr11:10575315:G:A	10575315	NA,A	NA,G	NA,1	NA,inf	NA,inf	NA,1.75883	0.00129767	0.00148581
2	chr11:10643938:C:T	10643938	NA,T	NA,C	NA,1	NA,inf	NA,inf	NA,1.71878	0.00129036	0.0014925
2	chr11:10557993:G:C	10557993	C,C	G,G	1,1	-inf,-inf	inf,inf	2.60239,0.44932	0.00127509	0.00147337
2	chr11:10683813:C:T	10683813	T,NA	C,NA	1,NA	-inf,NA	inf,NA	1.28863,NA	0.00127337	0.00136384
2	chr11:10541723:G:A	10541723	A,A	G,G	1,1	-inf,-inf	inf,inf	2.6079,0.437172	0.00126734	0.00146472
2	chr11:10703242:T:G	10703242	NA,G	NA,T	NA,1	NA,inf	NA,inf	NA,1.73584	0.00126217	0.00144618
2	chr11:10300235:G:A	10300235	NA,A	NA,G	NA,1	NA,-inf	NA,inf	NA,2.13532	0.00125196	0.00142803
2	chr11:10538362:C:T	10538362	NA,T	NA,C	NA,1	NA,inf	NA,inf	NA,1.6871	0.0012273	0.00139734
2	chr11:11117215:T:C	11117215	NA,C	NA,T	NA,1	NA,inf	NA,inf	NA,1.64101	0.00122397	0.00140318
2	chr11:10543382:C:T	10543382	T,T	C,C	1,1	-inf,-inf	inf,inf	2.56185,0.472731	0.00122149	0.0014107
2	chr11:10672126:C:T	10672126	NA,T	NA,C	NA,1	NA,inf	NA,inf	NA,1.80453	0.00121439	0.00142562
2	chr11:10253671:T:C	10253671	NA,C	NA,T	NA,1	NA,inf	NA,inf	NA,1.75614	0.00120345	0.00137813
2	chr11:10187246:A:G	10187246	G,G	A,A	1,1	inf,inf	inf,inf	2.27634,0.781619	0.00119628	0.00139703
2	chr11:10726579:C:T	10726579	NA,T	NA,C	NA,1	NA,inf	NA,inf	NA,1.68139	0.00118811	0.00136595
2	chr11:10794451:A:G	10794451	NA,G	NA,A	NA,1	NA,inf	NA,inf	NA,1.65074	0.0011876	0.00135943
2	chr11:10664639:C:T	10664639	NA,T	NA,C	NA,1	NA,inf	NA,inf	NA,1.72189	0.00118592	0.00137129
2	chr11:10566421:T:A	10566421	NA,A	NA,T	NA,1	NA,inf	NA,inf	NA,1.70378	0.00118031	0.00135154
2	chr11:10676857:G:A	10676857	NA,A	NA,G	NA,1	NA,inf	NA,inf	NA,1.78379	0.00115984	0.00136124
2	chr11:10576874:G:T	10576874	T,T	G,G	1,1	-inf,-inf	inf,inf	2.57795,0.398027	0.00115734	0.00133638
2	chr11:10982162:G:T	10982162	T,NA	G,NA	1,NA	inf,NA	inf,NA	1.61948,NA	0.00115531	0.00131915
2	chr11:10578421:T:C	10578421	C,C	T,T	1,1	-inf,-inf	inf,inf	2.54061,0.476101	0.0011525	0.00133332
2	chr11:10242782:A:AT	10242782	NA,AT	NA,A	NA,1	NA,inf	NA,inf	NA,1.70969	0.00115092	0.00131518
2	chr11:10588985:A:G	10588985	NA,G	NA,A	NA,1	NA,-inf	NA,inf	NA,1.69947	0.00114889	0.00129457
2	chr11:10796155:T:G	10796155	NA,G	NA,T	NA,1	NA,inf	NA,inf	NA,1.62828	0.00113527	0.00129996
2	chr11:10643362:T:G	10643362	G,NA	T,NA	1,NA	-inf,NA	inf,NA	2.20732,NA	0.00112914	0.00160383
2	chr11:10529956:T:C	10529956	NA,C	NA,T	NA,1	NA,-inf	NA,inf	NA,1.68243	0.0011284	0.00127108
2	chr11:10670813:T:C	10670813	NA,C	NA,T	NA,1	NA,inf	NA,inf	NA,1.75973	0.00112838	0.00132428
2	chr11:10394053:G:T	10394053	NA,T	NA,G	NA,1	NA,inf	NA,inf	NA,1.61358	0.00112176	0.00128386
2	chr11:10307220:A:G	10307220	NA,G	NA,A	NA,1	NA,-inf	NA,inf	NA,2.02221	0.00110033	0.00125588
2	chr11:10702981:C:T	10702981	NA,T	NA,C	NA,1	NA,inf	NA,inf	NA,1.62974	0.00109611	0.00125421
2	chr11:10456392:G:T	10456392	NA,T	NA,G	NA,1	NA,-inf	NA,inf	NA,1.57895	0.00109345	0.00123349
2	chr11:10213574:G:T	10213574	T,NA	G,NA	1,NA	-inf,NA	inf,NA	1.57813,NA	0.00108007	0.00124596
2	chr11:10633160:C:T	10633160	T,NA	C,NA	1,NA	inf,NA	inf,NA	2.1347,NA	0.00107441	0.0014849
2	chr11:10520797:A:C	10520797	NA,C	NA,A	NA,1	NA,inf	NA,inf	NA,1.60599	0.00106336	0.00121118
2	chr11:10250612:C:T	10250612	NA,T	NA,C	NA,1	NA,inf	NA,inf	NA,1.66482	0.00106264	0.00121366
2	chr11:10306000:C:G	10306000	NA,G	NA,C	NA,1	NA,inf	NA,inf	NA,1.77188	0.00106009	0.0012063
2	chr11:10691712:AG:A	10691712	A,A	AG,AG	1,1	inf,inf	inf,inf	3.04045,0.798895	0.00105713	0.00240004
2	chr11:10709818:A:G	10709818	NA,G	NA,A	NA,1	NA,inf	NA,inf	NA,1.6391	0.00104524	0.00120512
2	chr11:10576682:A:C	10576682	C,C	A,A	1,1	-inf,-inf	inf,inf	2.55878,0.341856	0.00103991	0.00120256
2	chr11:10815306:AAG:A	10815306	NA,A	NA,AAG	NA,1	NA,inf	NA,inf	NA,1.57851	0.00103559	0.0011869
2	chr11:10583813:T:C	10583813	C,C	T,T	1,1	-inf,-inf	inf,inf	2.5554,0.341565	0.00103445	0.00119609
2	chr11:10675791:C:T	10675791	NA,T	NA,C	NA,1	NA,inf	NA,inf	NA,1.63986	0.00102079	0.00118032
2	chr11:10668123:A:G	10668123	NA,G	NA,A	NA,1	NA,inf	NA,inf	NA,1.63895	0.0010191	0.00117837
2	chr11:10675099:G:A	10675099	NA,A	NA,G	NA,1	NA,inf	NA,inf	NA,1.638	0.00101738	0.00117638
2	chr11:10546207:A:C	10546207	NA,C	NA,A	NA,1	NA,inf	NA,inf	NA,1.65127	0.00100734	0.00116107
2	chr11:10547375:G:A	10547375	A,A	G,G	1,1	inf,-inf	inf,inf	2.66134,0.00749568	0.000988034	0.00115278
2	chr11:10582163:T:C	10582163	C,C	T,T	1,1	-inf,-inf	inf,inf	2.51129,0.36994	0.000987977	0.0011414
2	chr11:10580602:AAG:A	10580602	NA,A	NA,AAG	NA,1	NA,inf	NA,inf	NA,1.60312	0.000987401	0.00113093
2	chr11:10773843:C:A	10773843	NA,A	NA,C	NA,1	NA,inf	NA,inf	NA,1.51851	0.000985675	0.00111699
2	chr11:10723169:G:A	10723169	NA,A	NA,G	NA,1	NA,inf	NA,inf	NA,1.53455	0.000984446	0.00112598
2	chr11:10509149:T:C	10509149	NA,C	NA,T	NA,1	NA,inf	NA,inf	NA,1.60084	0.000982811	0.00112619
2	chr11:10652317:G:A	10652317	NA,A	NA,G	NA,1	NA,inf	NA,inf	NA,1.59215	0.00097791	0.00113118
2	chr11:10389501:G:T	10389501	NA,T	NA,G	NA,1	NA,inf	NA,inf	NA,1.66779	0.000975055	0.0011178
2	chr11:10543153:A:T	10543153	NA,T	NA,A	NA,1	NA,-inf	NA,inf	NA,1.58581	0.000958688	0.00108159
2	chr11:10754017:C:A	10754017	NA,A	NA,C	NA,1	NA,inf	NA,inf	NA,1.42413	0.000953744	0.00108571
2	chr11:10644791:C:T	10644791	T,NA	C,NA	1,NA	-inf,NA	inf,NA	2.10356,NA	0.000949405	0.0013373
2	chr11:10562805:G:C	10562805	NA,C	NA,G	NA,1	NA,inf	NA,inf	NA,1.58005	0.000942734	0.00107976
2	chr11:10593653:G:T	10593653	NA,T	NA,G	NA,1	NA,inf	NA,inf	NA,1.49124	0.000942125	0.00107739
2	chr11:10447412:A:G	10447412	NA,G	NA,A	NA,1	NA,-inf	NA,inf	NA,1.49875	0.000941597	0.00106635
2	chr11:10277162:G:A	10277162	NA,A	NA,G	NA,1	NA,inf	NA,inf	NA,1.58245	0.00093987	0.0010739
2	chr11:10557281:G:T	10557281	NA,T	NA,G	NA,1	NA,inf	NA,inf	NA,1.53769	0.000938993	0.00107095
2	chr11:10741616:T:C	10741616	C,C	T,T	1,1	inf,inf	inf,inf	1.38097,1.26977	0.000933857	0.00107102
2	chr11:10662660:G:A	10662660	NA,A	NA,G	NA,1	NA,inf	NA,inf	NA,1.70804	0.00092847	0.00109118
2	chr11:10988352:G:A	10988352	NA,A	NA,G	NA,1	NA,inf	NA,inf	NA,1.49921	0.000927689	0.00106409
2	chr11:10555834:C:T	10555834	NA,T	NA,C	NA,1	NA,inf	NA,inf	NA,1.56506	0.000919152	0.00105288
2	chr11:10742998:A:C	10742998	C,C	A,A	1,1	inf,inf	inf,inf	1.54703,1.08553	0.000913691	0.00104681
2	chr11:10899422:C:T	10899422	T,NA	C,NA	1,NA	-inf,NA	inf,NA	1.63704,NA	0.000913039	0.00107468
2	chr11:10580168:G:A	10580168	NA,A	NA,G	NA,1	NA,-inf	NA,inf	NA,1.55821	0.000911656	0.00102743
2	chr11:11116986:A:G	11116986	NA,G	NA,A	NA,1	NA,inf	NA,inf	NA,1.47558	0.000909791	0.00104403
2	chr11:10652895:G:A	10652895	NA,A	NA,G	NA,1	NA,-inf	NA,inf	NA,1.56223	0.000899348	0.00101792
2	chr11:10320979:A:G	10320979	NA,G	NA,A	NA,1	NA,inf	NA,inf	NA,1.51727	0.000898571	0.00102679
2	chr11:10679182:A:G	10679182	NA,G	NA,A	NA,1	NA,inf	NA,inf	NA,1.55411	0.000885366	0.00102345
2	chr11:10755619:T:C	10755619	NA,C	NA,T	NA,1	NA,inf	NA,inf	NA,1.38492	0.000883846	0.00100677
2	chr11:10230449:C:T	10230449	NA,T	NA,C	NA,1	NA,inf	NA,inf	NA,1.66738	0.00088165	0.00100383
2	chr11:10655578:G:A	10655578	NA,A	NA,G	NA,1	NA,inf	NA,inf	NA,1.60526	0.000879593	0.00102354
2	chr11:10685657:C:G	10685657	G,G	C,C	1,1	inf,inf	inf,inf	3.00477,0.705996	0.00087337	0.00195593
2	chr11:10806225:G:C	10806225	NA,C	NA,G	NA,1	NA,inf	NA,inf	NA,1.47067	0.000872517	0.000999835
2	chr11:10523275:T:C	10523275	NA,C	NA,T	NA,1	NA,inf	NA,inf	NA,1.50029	0.00086993	0.000990534
2	chr11:10544280:CCTT:C	10544280	NA,C	NA,CCTT	NA,1	NA,inf	NA,inf	NA,1.52806	0.00086192	0.000987127
2	chr11:10547413:C:T	10547413	NA,T	NA,C	NA,1	NA,-inf	NA,inf	NA,1.52592	0.000860405	0.000971161
2	chr11:10497871:G:A	10497871	NA,A	NA,G	NA,1	NA,inf	NA,inf	NA,1.46934	0.000851209	0.000966033
2	chr11:10419057:A:T	10419057	NA,T	NA,A	NA,1	NA,inf	NA,inf	NA,1.4351	0.000850512	0.000971634
2	chr11:10285682:C:A	10285682	NA,A	NA,C	NA,1	NA,inf	NA,inf	NA,1.55784	0.000846799	0.000970237
2	chr11:10691885:T:C	10691885	C,C	T,T	1,1	inf,inf	inf,inf	3.06013,0.57954	0.000844395	0.00189358
2	chr11:10672897:C:T	10672897	NA,T	NA,C	NA,1	NA,-inf	NA,inf	NA,1.54395	0.000839051	0.000949904
2	chr11:10674948:G:A	10674948	NA,A	NA,G	NA,1	NA,-inf	NA,inf	NA,1.5383	0.000836999	0.000949232
2	chr11:10577448:G:C	10577448	NA,C	NA,G	NA,1	NA,inf	NA,inf	NA,1.51234	0.000834914	0.000956323
2	chr11:10991025:T:C	10991025	NA,C	NA,T	NA,1	NA,inf	NA,inf	NA,1.4343	0.000825855	0.000947294
2	chr11:10308908:A:G	10308908	G,G	A,A	1,1	-inf,inf	inf,inf	0.506477,2.05163	0.000823723	0.000930112
2	chr11:10674931:C:T	10674931	NA,T	NA,C	NA,1	NA,-inf	NA,inf	NA,1.52325	0.000821565	0.000931931
2	chr11:10692822:T:G	10692822	NA,G	NA,T	NA,1	NA,inf	NA,inf	NA,1.32227	0.000818379	0.000926961
2	chr11:10687191:A:G	10687191	G,G	A,A	1,1	inf,inf	inf,inf	2.8636,0.797124	0.00081362	0.00172738
2	chr11:10696647:T:A	10696647	A,A	T,T	1,1	inf,inf	inf,inf	2.78442,0.871227	0.000808853	0.00170841
2	chr11:10680970:G:A	10680970	A,A	G,G	1,1	-inf,-inf	inf,inf	3.32889,1.19347	0.000802089	0.00561602
2	chr11:10654467:A:T	10654467	T,T	A,A	1,1	-inf,-inf	inf,inf	1.76437,1.02192	0.000800621	0.000947694
2	chr11:10174158:G:A	10174158	A,NA	G,NA	1,NA	inf,NA	inf,NA	1.51713,NA	0.000799468	0.000915992
2	chr11:10653098:C:T	10653098	NA,T	NA,C	NA,1	NA,inf	NA,inf	NA,1.5401	0.000785792	0.00091371
2	chr11:10567736:C:T	10567736	NA,T	NA,C	NA,1	NA,inf	NA,inf	NA,1.47435	0.000781095	0.000894545
2	chr11:10675392:T:A	10675392	NA,A	NA,T	NA,1	NA,-inf	NA,inf	NA,1.50232	0.000780903	0.000884259
2	chr11:10249244:T:C	10249244	NA,C	NA,T	NA,1	NA,inf	NA,inf	NA,1.49489	0.000780757	0.000892295
2	chr11:10365404:C:A	10365404	NA,A	NA,C	NA,1	NA,inf	NA,inf	NA,1.48456	0.000776846	0.000889603
2	chr11:10570287:T:C	10570287	NA,C	NA,T	NA,1	NA,inf	NA,inf	NA,1.33508	0.000773043	0.000883671
2	chr11:10533430:GTTAA:G	10533430	G,G	GTTAA,GTTAA	1,1	-inf,inf	inf,inf	2.30335,0.32556	0.000772525	0.000888766
2	chr11:10665964:G:C	10665964	NA,C	NA,G	NA,1	NA,inf	NA,inf	NA,1.35892	0.000760518	0.000864254
2	chr11:10591938:T:C	10591938	NA,C	NA,T	NA,1	NA,inf	NA,inf	NA,1.46458	0.000758741	0.000871231
2	chr11:10664961:T:C	10664961	NA,C	NA,T	NA,1	NA,inf	NA,inf	NA,1.35713	0.000758002	0.000861403
2	chr11:10244248:TTCA:T	10244248	NA,T	NA,TTCA	NA,1	NA,inf	NA,inf	NA,1.47724	0.000756913	0.000865015
2	chr11:10583347:G:C	10583347	NA,C	NA,G	NA,1	NA,inf	NA,inf	NA,1.42706	0.000752609	0.000861104
2	chr11:10761461:G:GATCT	10761461	NA,GATCT	NA,G	NA,1	NA,inf	NA,inf	NA,1.29798	0.000750267	0.000854917
2	chr11:10807180:G:A	10807180	NA,A	NA,G	NA,1	NA,inf	NA,inf	NA,1.35344	0.000749462	0.000858379
2	chr11:10461187:C:G	10461187	NA,G	NA,C	NA,1	NA,inf	NA,inf	NA,1.40508	0.000748012	0.000856561
2	chr11:10242015:AG:A	10242015	NA,A	NA,AG	NA,1	NA,-inf	NA,inf	NA,1.48725	0.000746685	0.000852878
2	chr11:10617425:G:A	10617425	A,A	G,G	1,1	-inf,-inf	inf,inf	2.05646,0.754404	0.000746089	0.000885926
2	chr11:10536439:G:A	10536439	NA,A	NA,G	NA,1	NA,inf	NA,inf	NA,1.44137	0.000744649	0.00085354
2	chr11:10469909:G:A	10469909	NA,A	NA,G	NA,1	NA,inf	NA,inf	NA,1.36623	0.000740721	0.000846818
2	chr11:10246403:C:G	10246403	NA,G	NA,C	NA,1	NA,inf	NA,inf	NA,1.46459	0.000739707	0.00084547
2	chr11:11088299:G:A	11088299	NA,A	NA,G	NA,1	NA,inf	NA,inf	NA,1.40949	0.000738234	0.000850122
2	chr11:10509632:C:T	10509632	NA,T	NA,C	NA,1	NA,inf	NA,inf	NA,1.45816	0.000723043	0.000826435
2	chr11:10705625:G:T	10705625	NA,T	NA,G	NA,1	NA,inf	NA,inf	NA,1.28869	0.000717453	0.000814575
2	chr11:10716779:T:C	10716779	NA,C	NA,T	NA,1	NA,inf	NA,inf	NA,1.36988	0.000711513	0.000813606
2	chr11:10466932:C:G	10466932	NA,G	NA,C	NA,1	NA,inf	NA,inf	NA,1.35854	0.000705279	0.000807531
2	chr11:10843331:T:C	10843331	NA,C	NA,T	NA,1	NA,inf	NA,inf	NA,1.31745	0.000704218	0.000806548
2	chr11:10498824:A:G	10498824	G,NA	A,NA	1,NA	-inf,NA	inf,NA	1.72693,NA	0.000700689	0.000856146
2	chr11:10520079:T:C	10520079	C,C	T,T	1,1	-inf,-inf	inf,inf	1.98189,0.697058	0.000695823	0.000787512
2	chr11:10688363:A:G	10688363	G,G	A,A	1,1	inf,inf	inf,inf	2.95497,0.555468	0.000687925	0.00150469
2	chr11:10422381:G:A	10422381	NA,A	NA,G	NA,1	NA,inf	NA,inf	NA,1.36331	0.000686634	0.0007896
2	chr11:10496411:C:T	10496411	NA,T	NA,C	NA,1	NA,inf	NA,inf	NA,1.3417	0.000683908	0.000782816
2	chr11:10273023:T:C	10273023	NA,C	NA,T	NA,1	NA,inf	NA,inf	NA,1.4193	0.000683631	0.000781483
2	chr11:10641498:C:T	10641498	NA,T	NA,C	NA,1	NA,inf	NA,inf	NA,1.40646	0.000680535	0.000786449
2	chr11:10337955:G:A	10337955	A,A	G,G	1,1	inf,inf	inf,inf	2.3877,0.141117	0.000677676	0.000796308
2	chr11:10670054:A:G	10670054	NA,G	NA,A	NA,1	NA,inf	NA,inf	NA,1.29878	0.000675205	0.000767445
2	chr11:10522325:G:A	10522325	NA,A	NA,G	NA,1	NA,-inf	NA,inf	NA,1.39355	0.000672789	0.000760749
2	chr11:10516174:G:A	10516174	A,A	G,G	1,1	-inf,-inf	inf,inf	0.404532,2.0036	0.00067197	0.000752842
2	chr11:10822018:G:C	10822018	NA,C	NA,G	NA,1	NA,-inf	NA,inf	NA,1.24157	0.000671442	0.000770023
2	chr11:10699790:T:C	10699790	C,C	T,T	1,1	inf,inf	inf,inf	2.61318,0.917577	0.000669138	0.0013535
2	chr11:10715650:A:G	10715650	G,G	A,A	1,1	-inf,inf	inf,inf	0.275757,2.34322	0.000666026	0.000786803
2	chr11:11079198:T:C	11079198	NA,C	NA,T	NA,1	NA,inf	NA,inf	NA,1.32872	0.000664482	0.000763266
2	chr11:10356854:A:G	10356854	NA,G	NA,A	NA,1	NA,inf	NA,inf	NA,1.41134	0.000663838	0.000760585
2	chr11:10541389:G:T	10541389	T,T	G,G	1,1	-inf,inf	inf,inf	2.27087,0.108023	0.000663362	0.000750173
2	chr11:10683873:A:G	10683873	G,G	A,A	1,1	inf,inf	inf,inf	2.83646,0.691067	0.000661984	0.00142116
2	chr11:10469164:G:C	10469164	NA,C	NA,G	NA,1	NA,inf	NA,inf	NA,1.3237	0.000661322	0.000757271
2	chr11:10595821:A:AT	10595821	NA,AT	NA,A	NA,1	NA,inf	NA,inf	NA,1.34472	0.000655397	0.000757295
2	chr11:11146201:G:A	11146201	A,A	G,G	1,1	-inf,-inf	inf,inf	1.38882,1.14622	0.000653267	0.000765869
2	chr11:10565725:C:G	10565725	G,NA	C,NA	1,NA	inf,NA	inf,NA	1.7979,NA	0.000649629	0.00086359
2	chr11:10299378:G:A	10299378	NA,A	NA,G	NA,1	NA,-inf	NA,inf	NA,1.41006	0.000649454	0.000742661
2	chr11:11074992:G:A	11074992	NA,A	NA,G	NA,1	NA,inf	NA,inf	NA,1.31925	0.000647409	0.000743308
2	chr11:10469857:G:A	10469857	NA,A	NA,G	NA,1	NA,inf	NA,inf	NA,1.30923	0.000646667	0.000740485
2	chr11:11119109:A:G	11119109	NA,G	NA,A	NA,1	NA,inf	NA,inf	NA,1.28387	0.000645485	0.000739262
2	chr11:10287206:A:G	10287206	NA,G	NA,A	NA,1	NA,inf	NA,inf	NA,1.38087	0.000639665	0.000731302
2	chr11:11012237:GAAGTT:G	11012237	NA,G	NA,GAAGTT	NA,1	NA,inf	NA,inf	NA,1.26181	0.000637453	0.000730943
2	chr11:10941180:C:T	10941180	NA,T	NA,C	NA,1	NA,-inf	NA,inf	NA,1.22504	0.000634297	0.000727969
2	chr11:10265753:A:G	10265753	NA,G	NA,A	NA,1	NA,inf	NA,inf	NA,1.37371	0.000633289	0.000724038
2	chr11:10345812:T:C	10345812	NA,C	NA,T	NA,1	NA,inf	NA,inf	NA,1.32786	0.000632476	0.000726496
2	chr11:10403420:C:T	10403420	NA,T	NA,C	NA,1	NA,inf	NA,inf	NA,1.29887	0.000624718	0.00071667
2	chr11:10455366:G:T	10455366	T,T	G,G	1,1	inf,-inf	inf,inf	0.653162,1.54195	0.000624103	0.000684424
2	chr11:11113017:A:G	11113017	G,G	A,A	1,1	inf,-inf	inf,inf	0.464088,1.95028	0.000623365	0.000723581
2	chr11:11114568:A:G	11114568	G,G	A,A	1,1	inf,-inf	inf,inf	0.445182,1.96062	0.000622574	0.00072226
2	chr11:10469401:T:A	10469401	NA,A	NA,T	NA,1	NA,inf	NA,inf	NA,1.28809	0.000620856	0.000711
2	chr11:10310706:TC:T	10310706	NA,T	NA,TC	NA,1	NA,-inf	NA,inf	NA,1.70305	0.000619473	0.000707852
2	chr11:11060944:G:A	11060944	A,A	G,G	1,1	-inf,-inf	inf,inf	2.12632,0.108654	0.00061846	0.00072446
2	chr11:10539485:C:T	10539485	T,T	C,C	1,1	-inf,-inf	inf,inf	2.11264,0.453849	0.000617851	0.000701732
2	chr11:10310117:A:C	10310117	C,C	A,A	1,1	-inf,-inf	inf,inf	1.32631,2.65612	0.000615987	0.000700525
2	chr11:10564555:T:C	10564555	NA,C	NA,T	NA,1	NA,inf	NA,inf	NA,1.20898	0.000613071	0.000701406
2	chr11:11073625:T:C	11073625	NA,C	NA,T	NA,1	NA,inf	NA,inf	NA,1.2463	0.000612125	0.000701829
2	chr11:10469815:A:G	10469815	NA,G	NA,A	NA,1	NA,inf	NA,inf	NA,1.27942	0.000611401	0.000700191
2	chr11:10164742:G:A	10164742	A,A	G,G	1,1	inf,-inf	inf,inf	0.183761,3.89877	0.000607877	0.000697601
2	chr11:10484149:A:G	10484149	G,G	A,A	1,1	inf,-inf	inf,inf	0.409272,1.86808	0.00060604	0.000679222
2	chr11:10210105:A:C	10210105	NA,C	NA,A	NA,1	NA,inf	NA,inf	NA,1.43857	0.000604928	0.000689456
2	chr11:10699847:A:G	10699847	G,G	A,A	1,1	inf,inf	inf,inf	2.61367,0.842929	0.00060264	0.00121311
2	chr11:10995266:A:G	10995266	NA,G	NA,A	NA,1	NA,inf	NA,inf	NA,1.22982	0.000601012	0.000689152
2	chr11:10814004:C:T	10814004	NA,T	NA,C	NA,1	NA,inf	NA,inf	NA,1.29842	0.000600398	0.000691955
2	chr11:10652141:C:T	10652141	NA,T	NA,C	NA,1	NA,inf	NA,inf	NA,1.38277	0.000599972	0.000697527
2	chr11:11006735:T:A	11006735	A,NA	T,NA	1,NA	-inf,NA	inf,NA	1.33506,NA	0.000599622	0.000691617
2	chr11:10564599:A:G	10564599	NA,G	NA,A	NA,1	NA,inf	NA,inf	NA,1.19318	0.000595599	0.000681343
2	chr11:10816351:T:C	10816351	NA,C	NA,T	NA,1	NA,inf	NA,inf	NA,1.22544	0.000595322	0.000682022
2	chr11:10693577:T:C	10693577	C,C	T,T	1,1	inf,inf	inf,inf	2.94109,0.424872	0.000592974	0.00125014
2	chr11:10941294:C:T	10941294	T,NA	C,NA	1,NA	-inf,NA	inf,NA	1.37232,NA	0.000592628	0.000694257
2	chr11:10527854:C:T	10527854	T,T	C,C	1,1	-inf,-inf	inf,inf	1.96732,0.610605	0.000592256	0.000671189
2	chr11:10829485:G:T	10829485	T,T	G,G	1,1	inf,-inf	inf,inf	0.462244,1.97555	0.000585634	0.000675495
2	chr11:10849005:TG:T	10849005	NA,T	NA,TG	NA,1	NA,inf	NA,inf	NA,1.21481	0.000585317	0.000670579
2	chr11:10645950:T:C	10645950	NA,C	NA,T	NA,1	NA,-inf	NA,inf	NA,1.32497	0.000584988	0.000662629
2	chr11:10323436:A:G	10323436	NA,G	NA,A	NA,1	NA,inf	NA,inf	NA,1.31335	0.000582907	0.000668365
2	chr11:10687647:C:T	10687647	T,T	C,C	1,1	inf,inf	inf,inf	2.7945,0.503037	0.000582234	0.00113968
2	chr11:10846244:G:A	10846244	A,A	G,G	1,1	inf,-inf	inf,inf	0.563275,1.81836	0.000582212	0.00066089
2	chr11:10799638:G:A	10799638	A,A	G,G	1,1	-inf,inf	inf,inf	1.192,1.42058	0.000580112	0.000687702
2	chr11:10155660:T:C	10155660	NA,C	NA,T	NA,1	NA,-inf	NA,inf	NA,1.15884	0.000579266	0.000668456
2	chr11:10590384:A:C	10590384	NA,C	NA,A	NA,1	NA,-inf	NA,inf	NA,1.24313	0.000578856	0.000654841
2	chr11:11094270:C:G	11094270	NA,G	NA,C	NA,1	NA,inf	NA,inf	NA,1.22524	0.000575375	0.000661465
2	chr11:11101030:C:A	11101030	A,A	C,C	1,1	inf,-inf	inf,inf	0.471046,1.89995	0.000574394	0.000666714
2	chr11:10426313:C:T	10426313	NA,T	NA,C	NA,1	NA,-inf	NA,inf	NA,1.2152	0.000569126	0.000644582
2	chr11:10821913:GTTAT:G	10821913	NA,G	NA,GTTAT	NA,1	NA,inf	NA,inf	NA,1.19914	0.000567676	0.0006504
2	chr11:10580254:T:C	10580254	NA,C	NA,T	NA,1	NA,-inf	NA,inf	NA,1.29979	0.000565489	0.000638992
2	chr11:10816083:A:G	10816083	G,G	A,A	1,1	inf,-inf	inf,inf	0.494589,1.86394	0.000565362	0.000642723
2	chr11:10924085:T:G	10924085	G,G	T,T	1,1	inf,inf	inf,inf	2.14875,0.216013	0.000564377	0.000679998
2	chr11:10644026:G:GA	10644026	GA,GA	G,G	1,1	-inf,-inf	inf,inf	1.23323,1.47507	0.000564159	0.000657766
2	chr11:11073762:T:C	11073762	NA,C	NA,T	NA,1	NA,inf	NA,inf	NA,1.19763	0.000561673	0.000644129
2	chr11:10586965:A:G	10586965	G,G	A,A	1,1	-inf,-inf	inf,inf	1.93452,0.39117	0.000561255	0.000620927
2	chr11:10659950:G:A	10659950	A,A	G,G	1,1	inf,inf	inf,inf	0.448964,1.91093	0.000560605	0.000633302
2	chr11:10326023:G:A	10326023	NA,A	NA,G	NA,1	NA,inf	NA,inf	NA,1.29031	0.000560573	0.000642772
2	chr11:11101240:T:C	11101240	C,NA	T,NA	1,NA	-inf,NA	inf,NA	1.25027,NA	0.000559476	0.000643044
2	chr11:10828559:A:G	10828559	NA,G	NA,A	NA,1	NA,inf	NA,inf	NA,1.24907	0.000550306	0.000634194
2	chr11:10818244:G:C	10818244	C,C	G,G	1,1	-inf,inf	inf,inf	1.10893,1.46821	0.000548973	0.000649355
2	chr11:10523857:G:A	10523857	A,A	G,G	1,1	-inf,-inf	inf,inf	0.420138,1.88813	0.000548898	0.000614382
2	chr11:10393597:A:G	10393597	NA,G	NA,A	NA,1	NA,inf	NA,inf	NA,1.21385	0.00054603	0.000629566
2	chr11:11012848:A:G	11012848	NA,G	NA,A	NA,1	NA,inf	NA,inf	NA,1.1924	0.000544618	0.000626358
2	chr11:10435730:A:G	10435730	NA,G	NA,A	NA,1	NA,-inf	NA,inf	NA,1.19085	0.000543756	0.000615958
2	chr11:10982351:A:G	10982351	NA,G	NA,A	NA,1	NA,inf	NA,inf	NA,1.18547	0.000542486	0.000622263
2	chr11:10357906:T:C	10357906	C,NA	T,NA	1,NA	-inf,NA	inf,NA	1.31739,NA	0.000535517	0.000623332
2	chr11:10833735:AAAT:A	10833735	NA,A	NA,AAAT	NA,1	NA,inf	NA,inf	NA,1.16271	0.00053213	0.000609748
2	chr11:10836967:C:G	10836967	NA,G	NA,C	NA,1	NA,inf	NA,inf	NA,1.16162	0.000529355	0.000606554
2	chr11:10713186:A:G	10713186	NA,G	NA,A	NA,1	NA,inf	NA,inf	NA,1.11871	0.000524741	0.000596212
2	chr11:10196106:C:G	10196106	NA,G	NA,C	NA,1	NA,-inf	NA,inf	NA,1.27342	0.00052183	0.000597006
2	chr11:10696265:G:A	10696265	A,A	G,G	1,1	inf,inf	inf,inf	2.88009,0.387632	0.000521377	0.00108526
2	chr11:10586935:A:G	10586935	NA,G	NA,A	NA,1	NA,inf	NA,inf	NA,1.26389	0.000519272	0.000597158
2	chr11:10435135:TG:T	10435135	NA,T	NA,TG	NA,1	NA,-inf	NA,inf	NA,1.16198	0.000517204	0.000586027
2	chr11:10709177:A:C	10709177	NA,C	NA,A	NA,1	NA,inf	NA,inf	NA,1.19207	0.000514997	0.000591828
2	chr11:10300516:T:A	10300516	NA,A	NA,T	NA,1	NA,inf	NA,inf	NA,1.20535	0.000514312	0.000589864
2	chr11:11047093:T:A	11047093	A,NA	T,NA	1,NA	-inf,NA	inf,NA	1.24842,NA	0.000512026	0.000590936
2	chr11:10866128:TC:T	10866128	T,T	TC,TC	1,1	-inf,inf	inf,inf	1.58921,0.750036	0.000510136	0.000588327
2	chr11:11101040:G:C	11101040	C,C	G,G	1,1	inf,-inf	inf,inf	0.440467,1.85593	0.000508166	0.000589571
2	chr11:10293236:G:T	10293236	NA,T	NA,G	NA,1	NA,inf	NA,inf	NA,1.25997	0.000507235	0.000581697
2	chr11:10987794:A:T	10987794	T,T	A,A	1,1	-inf,-inf	inf,inf	2.00129,0.121838	0.000505774	0.00058781
2	chr11:10203994:C:T	10203994	NA,T	NA,C	NA,1	NA,inf	NA,inf	NA,1.32684	0.000504926	0.000575593
2	chr11:11127768:C:T	11127768	T,T	C,C	1,1	-inf,-inf	inf,inf	0.694012,1.6379	0.000503225	0.000581652
2	chr11:10831095:T:C	10831095	NA,C	NA,T	NA,1	NA,inf	NA,inf	NA,1.19759	0.000503108	0.000579763
2	chr11:10845896:A:G	10845896	NA,G	NA,A	NA,1	NA,inf	NA,inf	NA,1.12829	0.000502249	0.000575529
2	chr11:10917224:G:A	10917224	A,NA	G,NA	1,NA	inf,NA	inf,NA	1.24935,NA	0.000498462	0.000582132
2	chr11:10701838:CCAA:C	10701838	NA,C	NA,CCAA	NA,1	NA,inf	NA,inf	NA,1.27693	0.000497044	0.00058366
2	chr11:10686801:A:G	10686801	NA,G	NA,A	NA,1	NA,-inf	NA,inf	NA,1.05177	0.00049605	0.000564575
2	chr11:10200112:T:C	10200112	NA,C	NA,T	NA,1	NA,inf	NA,inf	NA,1.31298	0.000491688	0.000560703
2	chr11:11125219:C:T	11125219	T,NA	C,NA	1,NA	inf,NA	inf,NA	1.12179,NA	0.000490932	0.000557295
2	chr11:10431058:G:A	10431058	NA,A	NA,G	NA,1	NA,-inf	NA,inf	NA,1.21482	0.000489901	0.0005674
2	chr11:10627509:C:T	10627509	NA,T	NA,C	NA,1	NA,inf	NA,inf	NA,1.24023	0.000489694	0.000569899
2	chr11:10389224:C:T	10389224	NA,T	NA,C	NA,1	NA,inf	NA,inf	NA,1.16677	0.000487028	0.000558138
2	chr11:10497038:A:G	10497038	G,G	A,A	1,1	-inf,-inf	inf,inf	1.52317,0.72436	0.000486643	0.00055996
2	chr11:10531243:C:T	10531243	T,T	C,C	1,1	-inf,-inf	inf,inf	0.418188,1.78655	0.000484624	0.000542522
2	chr11:10827466:C:T	10827466	NA,T	NA,C	NA,1	NA,inf	NA,inf	NA,1.16876	0.000479366	0.000552437
2	chr11:11100832:A:G	11100832	G,G	A,A	1,1	inf,-inf	inf,inf	0.4179,1.83695	0.000476873	0.000553048
2	chr11:10362397:G:A	10362397	A,NA	G,NA	1,NA	-inf,NA	inf,NA	1.25026,NA	0.000475848	0.000553649
2	chr11:10669496:C:G	10669496	NA,G	NA,C	NA,1	NA,-inf	NA,inf	NA,1.08793	0.000475463	0.000538418
2	chr11:10652738:C:T	10652738	T,T	C,C	1,1	-inf,-inf	inf,inf	1.27027,1.21554	0.000475266	0.000554557
2	chr11:10426423:C:T	10426423	NA,T	NA,C	NA,1	NA,-inf	NA,inf	NA,1.11192	0.00047485	0.000538274
2	chr11:10997470:T:A	10997470	NA,A	NA,T	NA,1	NA,inf	NA,inf	NA,1.11176	0.000474747	0.000544648
2	chr11:10633433:C:T	10633433	T,T	C,C	1,1	-inf,-inf	inf,inf	1.47633,1.01127	0.000474188	0.000553986
2	chr11:10923726:G:C	10923726	NA,C	NA,G	NA,1	NA,-inf	NA,inf	NA,1.06062	0.000472389	0.000542461
2	chr11:10514244:A:C	10514244	C,C	A,A	1,1	-inf,-inf	inf,inf	1.73846,0.722483	0.000471775	0.000533984
2	chr11:10802566:T:C	10802566	C,C	T,T	1,1	-inf,inf	inf,inf	1.15756,1.33412	0.000470631	0.000557766
2	chr11:10331208:G:T	10331208	NA,T	NA,G	NA,1	NA,inf	NA,inf	NA,1.13782	0.000467633	0.000536477
2	chr11:10429316:A:G	10429316	NA,G	NA,A	NA,1	NA,-inf	NA,inf	NA,1.17067	0.000466207	0.000539128
2	chr11:10990295:A:G	10990295	G,NA	A,NA	1,NA	-inf,NA	inf,NA	1.19518,NA	0.000465837	0.000537325
2	chr11:10206768:G:A	10206768	NA,A	NA,G	NA,1	NA,inf	NA,inf	NA,1.27208	0.000465402	0.000530813
2	chr11:11070318:T:C	11070318	NA,C	NA,T	NA,1	NA,-inf	NA,inf	NA,1.09078	0.000460499	0.00052932
2	chr11:10735889:C:T	10735889	NA,T	NA,C	NA,1	NA,-inf	NA,inf	NA,1.02047	0.00045763	0.000522871
2	chr11:10424673:C:A	10424673	NA,A	NA,C	NA,1	NA,-inf	NA,inf	NA,1.08935	0.000456229	0.00051727
2	chr11:11147049:A:G	11147049	NA,G	NA,A	NA,1	NA,inf	NA,inf	NA,1.10919	0.000454532	0.000523678
2	chr11:10149986:A:G	10149986	NA,G	NA,A	NA,1	NA,-inf	NA,inf	NA,1.03839	0.000453887	0.000523247
2	chr11:11121483:T:C	11121483	C,C	T,T	1,1	-inf,inf	inf,inf	0.112086,1.89222	0.000453626	0.000520056
2	chr11:10698007:C:T	10698007	T,T	C,C	1,1	-inf,-inf	inf,inf	0.0985008,1.94734	0.000451491	0.000523057
2	chr11:10584052:C:T	10584052	NA,T	NA,C	NA,1	NA,-inf	NA,inf	NA,1.12291	0.000450686	0.000510462
2	chr11:11020451:G:A	11020451	A,NA	G,NA	1,NA	-inf,NA	inf,NA	1.16833,NA	0.000450637	0.000519512
2	chr11:11111110:A:G	11111110	NA,G	NA,A	NA,1	NA,inf	NA,inf	NA,1.0743	0.000449863	0.000515945
2	chr11:11092984:G:A	11092984	NA,A	NA,G	NA,1	NA,inf	NA,inf	NA,1.06448	0.000449293	0.000515242
2	chr11:10964637:A:G	10964637	NA,G	NA,A	NA,1	NA,inf	NA,inf	NA,1.11776	0.000448887	0.000516201
2	chr11:10852172:C:T	10852172	NA,T	NA,C	NA,1	NA,inf	NA,inf	NA,1.13416	0.000448285	0.000516736
2	chr11:10775809:G:A	10775809	NA,A	NA,G	NA,1	NA,-inf	NA,inf	NA,1.12913	0.000447779	0.000509459
2	chr11:10994620:A:G	10994620	G,NA	A,NA	1,NA	-inf,NA	inf,NA	1.17258,NA	0.00044745	0.000516106
2	chr11:10948669:G:A	10948669	NA,A	NA,G	NA,1	NA,inf	NA,inf	NA,1.11594	0.000446799	0.000513836
2	chr11:10995498:A:T	10995498	T,NA	A,NA	1,NA	-inf,NA	inf,NA	1.17126,NA	0.000446638	0.000515137
2	chr11:10657004:T:G	10657004	NA,G	NA,T	NA,1	NA,-inf	NA,inf	NA,1.16124	0.000443485	0.000503232
2	chr11:10697595:C:G	10697595	G,G	C,C	1,1	inf,inf	inf,inf	2.76419,0.402075	0.000442539	0.000897545
2	chr11:10232239:G:A	10232239	A,A	G,G	1,1	inf,inf	inf,inf	1.95876,1.07384	0.000442521	0.000526132
2	chr11:11013494:A:T	11013494	T,NA	A,NA	1,NA	-inf,NA	inf,NA	1.15641,NA	0.000437567	0.00050503
2	chr11:10988335:AC:A	10988335	A,NA	AC,NA	1,NA	-inf,NA	inf,NA	1.15809,NA	0.000437183	0.000504124
2	chr11:10750875:T:C	10750875	NA,C	NA,T	NA,1	NA,-inf	NA,inf	NA,0.980929	0.00043709	0.000500009
2	chr11:10354352:C:T	10354352	T,T	C,C	1,1	-inf,inf	inf,inf	0.877176,1.60541	0.000436559	0.000510129
2	chr11:10569340:C:T	10569340	NA,T	NA,C	NA,1	NA,inf	NA,inf	NA,1.06782	0.00043635	0.000501724
2	chr11:10697907:G:A	10697907	A,A	G,G	1,1	inf,inf	inf,inf	2.75985,0.394371	0.000436056	0.000883059
2	chr11:10679327:ACT:A	10679327	A,A	ACT,ACT	1,1	-inf,-inf	inf,inf	1.60297,0.828528	0.00043545	0.000515213
2	chr11:10308189:T:C	10308189	NA,C	NA,T	NA,1	NA,inf	NA,inf	NA,1.15906	0.00043474	0.00049874
2	chr11:10259216:G:C	10259216	NA,C	NA,G	NA,1	NA,-inf	NA,inf	NA,0.987829	0.000433427	0.000500123
2	chr11:10700750:A:C	10700750	NA,C	NA,A	NA,1	NA,inf	NA,inf	NA,1.01132	0.000433419	0.000492883
2	chr11:10398634:G:C	10398634	NA,C	NA,G	NA,1	NA,inf	NA,inf	NA,1.03806	0.000431923	0.000495391
2	chr11:10290756:T:C	10290756	NA,C	NA,T	NA,1	NA,inf	NA,inf	NA,1.16392	0.000431766	0.000495015
2	chr11:11087694:T:C	11087694	NA,C	NA,T	NA,1	NA,inf	NA,inf	NA,1.04427	0.000431021	0.00049429
2	chr11:10557260:G:C	10557260	NA,C	NA,G	NA,1	NA,-inf	NA,inf	NA,1.09705	0.000430593	0.000487709
2	chr11:10171974:C:T	10171974	T,T	C,C	1,1	inf,-inf	inf,inf	0.129379,3.68272	0.000430259	0.00049336
2	chr11:10577204:G:A	10577204	NA,A	NA,G	NA,1	NA,-inf	NA,inf	NA,0.993569	0.00042994	0.000492141
2	chr11:10492002:C:T	10492002	NA,T	NA,C	NA,1	NA,-inf	NA,inf	NA,1.13634	0.000429391	0.000497424
2	chr11:10296450:T:TA	10296450	NA,TA	NA,T	NA,1	NA,-inf	NA,inf	NA,2.39317	0.000427528	0.000491175
2	chr11:11063496:A:G	11063496	G,NA	A,NA	1,NA	-inf,NA	inf,NA	1.16595,NA	0.000426932	0.000496818
2	chr11:11014125:T:C	11014125	C,NA	T,NA	1,NA	-inf,NA	inf,NA	1.14129,NA	0.000425819	0.000491484
2	chr11:10694182:C:A	10694182	NA,A	NA,C	NA,1	NA,inf	NA,inf	NA,1.17233	0.00042577	0.00049799
2	chr11:10951782:C:G	10951782	NA,G	NA,C	NA,1	NA,inf	NA,inf	NA,1.08715	0.000425277	0.000489093
2	chr11:10875061:C:T	10875061	T,T	C,C	1,1	inf,inf	inf,inf	1.4673,0.840614	0.000425232	0.000493969
2	chr11:10559541:A:G	10559541	NA,G	NA,A	NA,1	NA,-inf	NA,inf	NA,1.09505	0.000425209	0.00048123
2	chr11:10678106:T:C	10678106	NA,C	NA,T	NA,1	NA,inf	NA,inf	NA,1.15778	0.000425023	0.000491974
2	chr11:11017544:C:T	11017544	T,NA	C,NA	1,NA	-inf,NA	inf,NA	1.13927,NA	0.000424618	0.00049005
2	chr11:10437435:T:C	10437435	NA,C	NA,T	NA,1	NA,inf	NA,inf	NA,1.06028	0.000423013	0.000486323
2	chr11:10672016:T:C	10672016	NA,C	NA,T	NA,1	NA,-inf	NA,inf	NA,1.02083	0.000422301	0.000478526
2	chr11:10898543:G:T	10898543	NA,T	NA,G	NA,1	NA,-inf	NA,inf	NA,0.989003	0.000418993	0.000480351
2	chr11:10607078:ATGTATGTATG:A	10607078	NA,A	NA,ATGTATGTATG	NA,1	NA,inf	NA,inf	NA,1.11724	0.000417864	0.000479229
2	chr11:11020335:T:C	11020335	C,NA	T,NA	1,NA	-inf,NA	inf,NA	1.12506,NA	0.000417433	0.000481217
2	chr11:10982609:G:A	10982609	A,NA	G,NA	1,NA	inf,NA	inf,NA	1.13527,NA	0.000415643	0.000483392
2	chr11:10353989:T:C	10353989	C,C	T,T	1,1	-inf,-inf	inf,inf	1.35928,0.896752	0.000414693	0.000479851
2	chr11:10618097:T:C	10618097	NA,C	NA,T	NA,1	NA,inf	NA,inf	NA,1.10575	0.000412746	0.000473773
2	chr11:10789758:G:T	10789758	NA,T	NA,G	NA,1	NA,inf	NA,inf	NA,1.08627	0.000412117	0.000475336
2	chr11:10534894:A:T	10534894	T,T	A,A	1,1	-inf,-inf	inf,inf	0.561247,1.59599	0.000411067	0.00046099
2	chr11:10489470:G:T	10489470	NA,T	NA,G	NA,1	NA,inf	NA,inf	NA,1.02822	0.000409762	0.000469234
2	chr11:10473131:A:G	10473131	NA,G	NA,A	NA,1	NA,inf	NA,inf	NA,1.0453	0.000409402	0.00046921
2	chr11:10403764:CAAT:C	10403764	NA,C	NA,CAAT	NA,1	NA,inf	NA,inf	NA,1.04556	0.000407167	0.000470027
2	chr11:11000375:T:C	11000375	NA,C	NA,T	NA,1	NA,inf	NA,inf	NA,1.0499	0.000404967	0.000468222
2	chr11:10553657:A:G	10553657	NA,G	NA,A	NA,1	NA,-inf	NA,inf	NA,1.05719	0.000403212	0.000456846
2	chr11:10662646:G:T	10662646	NA,T	NA,G	NA,1	NA,inf	NA,inf	NA,1.12445	0.000402716	0.000466156
2	chr11:10319395:T:C	10319395	NA,C	NA,T	NA,1	NA,inf	NA,inf	NA,1.1078	0.00040267	0.00046198
2	chr11:10468084:C:G	10468084	G,G	C,C	1,1	inf,-inf	inf,inf	0.663002,1.32607	0.000400989	0.00044052
2	chr11:10661446:ATTATC:A	10661446	NA,A	NA,ATTATC	NA,1	NA,inf	NA,inf	NA,1.12152	0.000400784	0.000463915
2	chr11:10812903:TGTTA:T	10812903	T,T	TGTTA,TGTTA	1,1	inf,-inf	inf,inf	0.444721,1.70869	0.00039948	0.000453871
2	chr11:10764260:G:A	10764260	NA,A	NA,G	NA,1	NA,-inf	NA,inf	NA,1.06099	0.000398649	0.000453814
2	chr11:10599642:T:C	10599642	NA,C	NA,T	NA,1	NA,inf	NA,inf	NA,1.08	0.000397282	0.000456095
2	chr11:10661142:CCT:C	10661142	NA,C	NA,CCT	NA,1	NA,inf	NA,inf	NA,1.11483	0.000395994	0.000458401
2	chr11:10367566:C:T	10367566	NA,T	NA,C	NA,1	NA,inf	NA,inf	NA,1.17219	0.000393945	0.000452258
2	chr11:10711420:T:C	10711420	C,C	T,T	1,1	inf,inf	inf,inf	2.49431,0.648157	0.000391742	0.000748713
2	chr11:10851222:ACT:A	10851222	A,A	ACT,ACT	1,1	-inf,inf	inf,inf	0.573176,1.68818	0.000390534	0.000452771
2	chr11:10866131:TTTCCTTTCCTTTCCTTTCCTTTCC:T	10866131	T,T	TTTCCTTTCCTTTCCTTTCCTTTCC,TTTCCTTTCCTTTCCTTTCCTTTCC	1,1	-inf,inf	inf,inf	1.41349,0.771108	0.000388724	0.000447699
2	chr11:11054946:G:A	11054946	A,A	G,G	1,1	inf,-inf	inf,inf	0.258184,1.77521	0.000387348	0.000443663
2	chr11:11106964:G:A	11106964	NA,A	NA,G	NA,1	NA,inf	NA,inf	NA,0.978426	0.000387279	0.00044497
2	chr11:10657425:G:A	10657425	NA,A	NA,G	NA,1	NA,-inf	NA,inf	NA,0.962008	0.000386715	0.000438312
2	chr11:10309764:G:A	10309764	A,A	G,G	1,1	inf,inf	inf,inf	2.21069,0.645236	0.000386427	0.000461981
2	chr11:10178852:C:T	10178852	NA,T	NA,C	NA,1	NA,inf	NA,inf	NA,1.0742	0.000385864	0.000442995
2	chr11:10871138:G:T	10871138	NA,T	NA,G	NA,1	NA,inf	NA,inf	NA,0.987711	0.000385831	0.000442053
2	chr11:10406721:A:G	10406721	NA,G	NA,A	NA,1	NA,inf	NA,inf	NA,1.03383	0.000384994	0.000443907
2	chr11:10658392:G:A	10658392	NA,A	NA,G	NA,1	NA,inf	NA,inf	NA,1.15268	0.000384674	0.000449362
2	chr11:10633653:G:A	10633653	A,A	G,G	1,1	-inf,-inf	inf,inf	1.31839,1.04565	0.000384381	0.000448317
2	chr11:10616781:T:C	10616781	NA,C	NA,T	NA,1	NA,inf	NA,inf	NA,1.06242	0.000384305	0.000441157
2	chr11:10397250:A:T	10397250	T,T	A,A	1,1	-inf,inf	inf,inf	1.26984,0.87464	0.000383821	0.000449748
2	chr11:10197230:T:C	10197230	NA,C	NA,T	NA,1	NA,-inf	NA,inf	NA,1.08454	0.000382673	0.000437994
2	chr11:10204089:A:C	10204089	NA,C	NA,A	NA,1	NA,-inf	NA,inf	NA,1.08412	0.000380753	0.000435763
2	chr11:10856113:T:C	10856113	C,C	T,T	1,1	-inf,inf	inf,inf	0.424805,1.77394	0.000380637	0.000439686
2	chr11:11080549:A:G	11080549	NA,G	NA,A	NA,1	NA,inf	NA,inf	NA,1.00321	0.000378165	0.000434553
2	chr11:10411822:T:C	10411822	NA,C	NA,T	NA,1	NA,-inf	NA,inf	NA,1.05489	0.000377999	0.000436845
2	chr11:11112054:T:C	11112054	NA,C	NA,T	NA,1	NA,inf	NA,inf	NA,0.964505	0.000377893	0.000434176
2	chr11:10422471:G:A	10422471	NA,A	NA,G	NA,1	NA,-inf	NA,inf	NA,1.04709	0.000377281	0.000436193
2	chr11:10666140:C:T	10666140	NA,T	NA,C	NA,1	NA,inf	NA,inf	NA,1.13622	0.000376346	0.000439612
2	chr11:11111525:T:C	11111525	NA,C	NA,T	NA,1	NA,inf	NA,inf	NA,0.9622	0.000376186	0.000432211
2	chr11:10818712:C:T	10818712	NA,T	NA,C	NA,1	NA,inf	NA,inf	NA,1.02625	0.000376112	0.000433429
2	chr11:10190354:T:A	10190354	A,A	T,T	1,1	inf,-inf	inf,inf	0.150289,3.55958	0.000375805	0.000431273
2	chr11:11111367:C:T	11111367	NA,T	NA,C	NA,1	NA,inf	NA,inf	NA,0.961526	0.000375758	0.00043172
2	chr11:11064312:C:T	11064312	NA,T	NA,C	NA,1	NA,inf	NA,inf	NA,1.0043	0.000374315	0.000430104
2	chr11:10865181:A:G	10865181	NA,G	NA,A	NA,1	NA,inf	NA,inf	NA,0.961853	0.000372196	0.000427957
2	chr11:10194051:C:T	10194051	T,T	C,C	1,1	inf,inf	inf,inf	1.88616,1.029	0.000371551	0.000441838
2	chr11:10766829:G:A	10766829	A,A	G,G	1,1	inf,-inf	inf,inf	0.227586,1.88099	0.000369595	0.000425065
2	chr11:10854154:A:G	10854154	G,G	A,A	1,1	-inf,inf	inf,inf	0.614874,1.62479	0.000369428	0.00042892
2	chr11:10514569:A:G	10514569	G,G	A,A	1,1	-inf,-inf	inf,inf	0.381271,1.66374	0.000369087	0.000414097
2	chr11:10571893:TTG:T	10571893	T,T	TTG,TTG	1,1	inf,-inf	inf,inf	1.09696,1.65583	0.000368792	0.000484519
2	chr11:10715454:T:G	10715454	G,G	T,T	1,1	inf,inf	inf,inf	2.31492,0.629869	0.000368769	0.000620673
2	chr11:10715701:G:A	10715701	NA,A	NA,G	NA,1	NA,inf	NA,inf	NA,1.04971	0.00036872	0.000427962
2	chr11:10644858:T:C	10644858	C,C	T,T	1,1	-inf,-inf	inf,inf	4.82156,0.948206	0.000366958	0.0552532
2	chr11:10288159:T:C	10288159	NA,C	NA,T	NA,1	NA,inf	NA,inf	NA,1.04772	0.00036643	0.000420407
2	chr11:10624595:TTGGGAATGGTTTGTCCCCCGA:T	10624595	NA,T	NA,TTGGGAATGGTTTGTCCCCCGA	NA,1	NA,inf	NA,inf	NA,1.02941	0.000364854	0.000418872
2	chr11:10529559:T:C	10529559	C,C	T,T	1,1	-inf,-inf	inf,inf	0.40824,1.64681	0.000364413	0.000408434
2	chr11:10624019:A:T	10624019	T,T	A,A	1,1	inf,inf	inf,inf	1.36919,1.16033	0.000364357	0.000470542
2	chr11:11037071:G:A	11037071	A,NA	G,NA	1,NA	-inf,NA	inf,NA	0.994551,NA	0.000363782	0.000416551
2	chr11:10525176:C:T	10525176	T,NA	C,NA	1,NA	-inf,NA	inf,NA	1.30586,NA	0.000363614	0.000458183
2	chr11:10976415:C:T	10976415	NA,T	NA,C	NA,1	NA,inf	NA,inf	NA,0.988311	0.000363531	0.000418503
2	chr11:10179363:AAACAAAAAACAAAAACAAAAAAAC:A	10179363	A,A	AAACAAAAAACAAAAACAAAAAAAC,AAACAAAAAACAAAAACAAAAAAAC	1,1	-inf,-inf	inf,inf	0.774192,3.7577	0.000361001	0.000409221
2	chr11:10830468:G:C	10830468	C,NA	G,NA	1,NA	-inf,NA	inf,NA	1.16661,NA	0.000360616	0.000431702
2	chr11:10205110:G:A	10205110	NA,A	NA,G	NA,1	NA,inf	NA,inf	NA,1.10012	0.000360064	0.00041113
2	chr11:10213895:C:A	10213895	NA,A	NA,C	NA,1	NA,inf	NA,inf	NA,1.09936	0.000359729	0.000410749
2	chr11:10714766:T:C	10714766	C,NA	T,NA	1,NA	inf,NA	inf,NA	0.943342,NA	0.000359722	0.000406369
2	chr11:10955152:A:G	10955152	G,NA	A,NA	1,NA	-inf,NA	inf,NA	0.994628,NA	0.000359688	0.000412807
2	chr11:10232184:C:T	10232184	NA,T	NA,C	NA,1	NA,inf	NA,inf	NA,1.11531	0.000359356	0.00041016
2	chr11:10854553:C:T	10854553	T,T	C,C	1,1	-inf,inf	inf,inf	0.541763,1.66422	0.000359016	0.000415934
2	chr11:10625951:C:A	10625951	NA,A	NA,C	NA,1	NA,inf	NA,inf	NA,1.01561	0.000358955	0.000412015
2	chr11:10227273:C:G	10227273	NA,G	NA,C	NA,1	NA,-inf	NA,inf	NA,1.05347	0.000358478	0.000410026
2	chr11:10607239:T:C	10607239	C,C	T,T	1,1	inf,inf	inf,inf	0.987015,1.53317	0.00035802	0.00044404
2	chr11:10233315:C:G	10233315	NA,G	NA,C	NA,1	NA,inf	NA,inf	NA,1.09482	0.000356846	0.000407468
2	chr11:10201391:A:G	10201391	NA,G	NA,A	NA,1	NA,inf	NA,inf	NA,1.09038	0.000354994	0.000405355
2	chr11:11009886:A:G	11009886	G,NA	A,NA	1,NA	-inf,NA	inf,NA	1.03718,NA	0.000354859	0.000409543
2	chr11:10939368:T:C	10939368	C,NA	T,NA	1,NA	-inf,NA	inf,NA	1.11765,NA	0.000354839	0.000417831
2	chr11:10618208:T:C	10618208	C,NA	T,NA	1,NA	-inf,NA	inf,NA	1.24387,NA	0.000353704	0.000432637
2	chr11:10152347:T:C	10152347	C,C	T,T	1,1	-inf,-inf	inf,inf	0.11853,3.37802	0.000353441	0.00040211
2	chr11:10226295:T:C	10226295	NA,C	NA,T	NA,1	NA,inf	NA,inf	NA,1.10449	0.00035343	0.000403404
2	chr11:11083720:T:C	11083720	NA,C	NA,T	NA,1	NA,inf	NA,inf	NA,0.972051	0.000353383	0.000406942
2	chr11:10705678:A:G	10705678	NA,G	NA,A	NA,1	NA,inf	NA,inf	NA,0.939228	0.000353116	0.000405331
2	chr11:10574775:A:G	10574775	NA,G	NA,A	NA,1	NA,-inf	NA,inf	NA,0.951663	0.000352922	0.000402105
2	chr11:10214413:G:A	10214413	NA,A	NA,G	NA,1	NA,inf	NA,inf	NA,1.10427	0.000352407	0.000402256
2	chr11:10233236:T:C	10233236	NA,C	NA,T	NA,1	NA,inf	NA,inf	NA,1.10232	0.000352226	0.000402046
2	chr11:10232257:G:T	10232257	NA,T	NA,G	NA,1	NA,inf	NA,inf	NA,1.10197	0.00035204	0.000401833
2	chr11:10228495:C:A	10228495	NA,A	NA,C	NA,1	NA,inf	NA,inf	NA,1.10197	0.00035204	0.000401833
2	chr11:10259250:T:C	10259250	NA,C	NA,T	NA,1	NA,inf	NA,inf	NA,1.0848	0.000351275	0.000401136
2	chr11:10730645:G:C	10730645	NA,C	NA,G	NA,1	NA,inf	NA,inf	NA,0.967441	0.00035008	0.00040404
2	chr11:10232778:G:A	10232778	NA,A	NA,G	NA,1	NA,inf	NA,inf	NA,1.09816	0.000349927	0.00039943
2	chr11:10158594:A:T	10158594	NA,T	NA,A	NA,1	NA,inf	NA,inf	NA,1.08216	0.000349514	0.000399165
2	chr11:11092745:G:A	11092745	NA,A	NA,G	NA,1	NA,inf	NA,inf	NA,0.919724	0.000348819	0.000400185
2	chr11:10333598:A:G	10333598	NA,G	NA,A	NA,1	NA,inf	NA,inf	NA,0.965535	0.000348818	0.000400339
2	chr11:10320458:A:G	10320458	NA,G	NA,A	NA,1	NA,-inf	NA,inf	NA,2.2007	0.000348718	0.000400752
2	chr11:10245245:A:T	10245245	NA,T	NA,A	NA,1	NA,-inf	NA,inf	NA,1.03329	0.000347565	0.000397608
2	chr11:10463886:G:A	10463886	A,A	G,G	1,1	inf,-inf	inf,inf	0.696154,1.18737	0.000347367	0.000381405
2	chr11:10348253:A:G	10348253	NA,G	NA,A	NA,1	NA,-inf	NA,inf	NA,1.01707	0.000346795	0.000397484
2	chr11:10259848:TAAC:T	10259848	NA,T	NA,TAAC	NA,1	NA,-inf	NA,inf	NA,1.03001	0.00034616	0.000396007
2	chr11:10171087:A:G	10171087	G,G	A,A	1,1	-inf,-inf	inf,inf	0.590693,3.90279	0.000345992	0.000393155
2	chr11:10198339:G:A	10198339	NA,A	NA,G	NA,1	NA,-inf	NA,inf	NA,1.02466	0.0003456	0.000395634
2	chr11:10189290:G:T	10189290	NA,T	NA,G	NA,1	NA,-inf	NA,inf	NA,1.02463	0.000345582	0.000395614
2	chr11:11047385:A:G	11047385	G,NA	A,NA	1,NA	inf,NA	inf,NA	0.989467,NA	0.00034462	0.000396446
2	chr11:10259836:G:GAC	10259836	NA,GAC	NA,G	NA,1	NA,-inf	NA,inf	NA,1.02755	0.000344532	0.000394153
2	chr11:10710770:G:A	10710770	A,A	G,G	1,1	inf,inf	inf,inf	2.54968,0.408636	0.000344418	0.000647429
2	chr11:10666281:C:T	10666281	T,T	C,C	1,1	inf,inf	inf,inf	0.464419,1.61829	0.000344361	0.000387958
2	chr11:10348572:C:T	10348572	T,NA	C,NA	1,NA	-inf,NA	inf,NA	1.03514,NA	0.000344224	0.000396144
2	chr11:10192647:T:G	10192647	NA,G	NA,T	NA,1	NA,-inf	NA,inf	NA,1.02767	0.000344049	0.000393571
2	chr11:10344101:T:C	10344101	NA,C	NA,T	NA,1	NA,-inf	NA,inf	NA,1.00976	0.000344014	0.000394229
2	chr11:10731901:C:A	10731901	NA,A	NA,C	NA,1	NA,inf	NA,inf	NA,0.908148	0.000343886	0.000392842
2	chr11:10873951:T:C	10873951	NA,C	NA,T	NA,1	NA,-inf	NA,inf	NA,0.8748	0.000343528	0.000393979
2	chr11:10852279:A:G	10852279	G,G	A,A	1,1	-inf,inf	inf,inf	0.586854,1.60641	0.000343511	0.000398622
2	chr11:10905975:C:A	10905975	A,A	C,C	1,1	inf,inf	inf,inf	1.47584,0.681484	0.000343124	0.000398014
2	chr11:10946900:T:A	10946900	A,NA	T,NA	1,NA	-inf,NA	inf,NA	1.01779,NA	0.000343034	0.00039546
2	chr11:10246058:G:A	10246058	A,A	G,G	1,1	-inf,inf	inf,inf	1.27723,1.02591	0.00034279	0.000400962
2	chr11:11010699:G:T	11010699	T,NA	G,NA	1,NA	-inf,NA	inf,NA	1.01661,NA	0.000342351	0.000395115
2	chr11:10595777:A:C	10595777	NA,C	NA,A	NA,1	NA,inf	NA,inf	NA,0.98661	0.000342304	0.000393537
2	chr11:10241520:T:C	10241520	NA,C	NA,T	NA,1	NA,inf	NA,inf	NA,1.08262	0.000341118	0.000389395
2	chr11:10972056:G:C	10972056	C,NA	G,NA	1,NA	-inf,NA	inf,NA	1.01792,NA	0.000340816	0.000393136
2	chr11:10224684:G:A	10224684	NA,A	NA,G	NA,1	NA,inf	NA,inf	NA,1.07871	0.000339684	0.00038777
2	chr11:10950407:T:C	10950407	C,NA	T,NA	1,NA	-inf,NA	inf,NA	1.01197,NA	0.000338867	0.000390763
2	chr11:10187075:T:C	10187075	NA,C	NA,T	NA,1	NA,inf	NA,inf	NA,0.951091	0.000338761	0.000388753
2	chr11:10167365:A:C	10167365	NA,C	NA,A	NA,1	NA,inf	NA,inf	NA,1.07734	0.000338605	0.000386533
2	chr11:10247620:A:G	10247620	NA,G	NA,A	NA,1	NA,inf	NA,inf	NA,1.07638	0.000337935	0.000385773
2	chr11:10547784:T:A	10547784	A,A	T,T	1,1	inf,inf	inf,inf	1.34713,1.11776	0.000337876	0.000426266
2	chr11:10943979:C:T	10943979	T,NA	C,NA	1,NA	-inf,NA	inf,NA	1.00969,NA	0.000337808	0.000389486
2	chr11:10494799:G:A	10494799	NA,A	NA,G	NA,1	NA,inf	NA,inf	NA,0.937256	0.000337765	0.000387939
2	chr11:10793242:G:C	10793242	NA,C	NA,G	NA,1	NA,inf	NA,inf	NA,0.969555	0.00033763	0.000389759
2	chr11:10728379:G:A	10728379	NA,A	NA,G	NA,1	NA,inf	NA,inf	NA,0.899703	0.000337483	0.000386238
2	chr11:10217705:A:G	10217705	NA,G	NA,A	NA,1	NA,inf	NA,inf	NA,1.07378	0.000337182	0.00038494
2	chr11:10436965:T:C	10436965	NA,C	NA,T	NA,1	NA,-inf	NA,inf	NA,0.963861	0.00033543	0.000387534
2	chr11:10231975:C:T	10231975	NA,T	NA,C	NA,1	NA,-inf	NA,inf	NA,1.01026	0.000335111	0.000383402
2	chr11:10544413:T:C	10544413	NA,C	NA,T	NA,1	NA,-inf	NA,inf	NA,0.941579	0.00033473	0.000386727
2	chr11:10243634:G:A	10243634	NA,A	NA,G	NA,1	NA,-inf	NA,inf	NA,1.00967	0.000334694	0.000382927
2	chr11:10305294:A:C	10305294	NA,C	NA,A	NA,1	NA,inf	NA,inf	NA,1.00201	0.000334636	0.000384111
2	chr11:10160122:A:T	10160122	NA,T	NA,A	NA,1	NA,-inf	NA,inf	NA,2.18022	0.000333846	0.000383605
2	chr11:10663034:C:G	10663034	NA,G	NA,C	NA,1	NA,inf	NA,inf	NA,1.05909	0.000333669	0.00038949
2	chr11:10766110:G:A	10766110	NA,A	NA,G	NA,1	NA,inf	NA,inf	NA,0.896586	0.000333624	0.000378852
2	chr11:10192094:C:T	10192094	NA,T	NA,C	NA,1	NA,-inf	NA,inf	NA,1.00728	0.000333073	0.000381051
2	chr11:10607840:G:A	10607840	NA,A	NA,G	NA,1	NA,inf	NA,inf	NA,0.939634	0.000332923	0.000383151
2	chr11:10229151:T:C	10229151	NA,C	NA,T	NA,1	NA,-inf	NA,inf	NA,1.00583	0.000332749	0.000380707
2	chr11:10220134:C:T	10220134	NA,T	NA,C	NA,1	NA,-inf	NA,inf	NA,1.00563	0.000332101	0.000379934
2	chr11:10243357:C:T	10243357	NA,T	NA,C	NA,1	NA,-inf	NA,inf	NA,1.0037	0.000331561	0.000379351
2	chr11:11092093:C:T	11092093	NA,T	NA,C	NA,1	NA,inf	NA,inf	NA,0.895652	0.00033155	0.000381056
2	chr11:10655019:G:T	10655019	NA,T	NA,G	NA,1	NA,-inf	NA,inf	NA,0.877242	0.000331412	0.000376007
2	chr11:10939604:G:A	10939604	A,NA	G,NA	1,NA	-inf,NA	inf,NA	1.07562,NA	0.000330861	0.000389349
2	chr11:10217208:A:G	10217208	NA,G	NA,A	NA,1	NA,inf	NA,inf	NA,0.93764	0.000330836	0.000379709
2	chr11:10853653:C:T	10853653	T,T	C,C	1,1	-inf,inf	inf,inf	0.565553,1.60141	0.000330517	0.000383225
2	chr11:10566938:T:C	10566938	C,NA	T,NA	1,NA	inf,NA	inf,NA	0.742161,NA	0.000329564	0.000363385
2	chr11:10243664:G:A	10243664	NA,A	NA,G	NA,1	NA,inf	NA,inf	NA,1.06023	0.000329438	0.000376122
2	chr11:10842870:C:A	10842870	A,A	C,C	1,1	-inf,inf	inf,inf	0.846549,1.37322	0.000328709	0.000384307
2	chr11:10185474:G:T	10185474	NA,T	NA,G	NA,1	NA,-inf	NA,inf	NA,0.996857	0.000327962	0.000375235
2	chr11:10758289:C:T	10758289	T,T	C,C	1,1	inf,inf	inf,inf	0.947333,0.99598	0.000327781	0.000369144
2	chr11:10209776:T:C	10209776	NA,C	NA,T	NA,1	NA,-inf	NA,inf	NA,0.996119	0.000327747	0.00037501
2	chr11:10398039:G:A	10398039	A,A	G,G	1,1	-inf,inf	inf,inf	1.31944,0.712898	0.000327707	0.000383123
2	chr11:10321976:T:G	10321976	NA,G	NA,T	NA,1	NA,inf	NA,inf	NA,1.04282	0.000327577	0.000374155
2	chr11:10939871:T:C	10939871	C,NA	T,NA	1,NA	-inf,NA	inf,NA	1.06914,NA	0.000327418	0.000385253
2	chr11:10245986:C:T	10245986	NA,T	NA,C	NA,1	NA,inf	NA,inf	NA,1.05491	0.000326854	0.000373175
2	chr11:10258593:C:G	10258593	NA,G	NA,C	NA,1	NA,-inf	NA,inf	NA,2.16263	0.000326811	0.000375525
2	chr11:10246998:G:C	10246998	NA,C	NA,G	NA,1	NA,-inf	NA,inf	NA,0.994434	0.000326716	0.000373821
2	chr11:10981830:A:T	10981830	NA,T	NA,A	NA,1	NA,-inf	NA,inf	NA,0.869536	0.000326555	0.000373953
2	chr11:11108554:A:G	11108554	G,G	A,A	1,1	-inf,inf	inf,inf	0.690576,1.32626	0.000326406	0.00037585
2	chr11:10186119:A:G	10186119	NA,G	NA,A	NA,1	NA,inf	NA,inf	NA,1.03727	0.000326338	0.000372738
2	chr11:10799508:C:T	10799508	T,T	C,C	1,1	-inf,inf	inf,inf	0.127879,1.77276	0.00032616	0.000371044
2	chr11:10700465:T:C	10700465	C,C	T,T	1,1	inf,inf	inf,inf	2.68028,0.0852742	0.000326063	0.000621793
2	chr11:10177284:G:C	10177284	NA,C	NA,G	NA,1	NA,-inf	NA,inf	NA,0.994121	0.00032606	0.000373046
2	chr11:10164365:C:T	10164365	NA,T	NA,C	NA,1	NA,-inf	NA,inf	NA,0.992423	0.00032563	0.000372583
2	chr11:10245432:AAAAC:A	10245432	NA,A	NA,AAAAC	NA,1	NA,inf	NA,inf	NA,1.05174	0.00032526	0.000371361
2	chr11:10644595:C:T	10644595	NA,T	NA,C	NA,1	NA,-inf	NA,inf	NA,0.971815	0.000324892	0.000369172
2	chr11:10341458:C:A	10341458	NA,A	NA,C	NA,1	NA,inf	NA,inf	NA,0.920069	0.000324339	0.000372274
2	chr11:10438482:A:G	10438482	NA,G	NA,A	NA,1	NA,-inf	NA,inf	NA,0.977213	0.000324247	0.000374883
2	chr11:10717000:G:A	10717000	NA,A	NA,G	NA,1	NA,inf	NA,inf	NA,0.948603	0.000323728	0.000373274
2	chr11:10268601:C:G	10268601	NA,G	NA,C	NA,1	NA,inf	NA,inf	NA,1.05049	0.000323637	0.000369512
2	chr11:10246549:T:C	10246549	NA,C	NA,T	NA,1	NA,inf	NA,inf	NA,1.04733	0.000323133	0.000368938
2	chr11:10736212:C:T	10736212	T,T	C,C	1,1	-inf,-inf	inf,inf	0.154894,1.76021	0.000322866	0.000368923
2	chr11:10244931:T:C	10244931	NA,C	NA,T	NA,1	NA,-inf	NA,inf	NA,0.986807	0.000322814	0.000369371
2	chr11:10483086:A:T	10483086	NA,T	NA,A	NA,1	NA,-inf	NA,inf	NA,0.961761	0.00032157	0.000371895
2	chr11:11128376:C:T	11128376	NA,T	NA,C	NA,1	NA,inf	NA,inf	NA,0.900698	0.000321194	0.000370108
2	chr11:10556198:T:A	10556198	A,NA	T,NA	1,NA	inf,NA	inf,NA	1.65598,NA	0.000320461	0.000504801
2	chr11:10660641:A:G	10660641	NA,G	NA,A	NA,1	NA,inf	NA,inf	NA,1.03231	0.000319912	0.000373345
2	chr11:10958548:C:T	10958548	NA,T	NA,C	NA,1	NA,inf	NA,inf	NA,0.907785	0.000319497	0.00036752
2	chr11:10169084:T:G	10169084	NA,G	NA,T	NA,1	NA,-inf	NA,inf	NA,0.981015	0.000319486	0.000365593
2	chr11:10323363:T:G	10323363	NA,G	NA,T	NA,1	NA,inf	NA,inf	NA,1.02539	0.000319131	0.00036451
2	chr11:10984164:T:C	10984164	NA,C	NA,T	NA,1	NA,-inf	NA,inf	NA,0.855572	0.000319077	0.000365412
2	chr11:10167863:C:T	10167863	NA,T	NA,C	NA,1	NA,-inf	NA,inf	NA,0.979522	0.00031904	0.000365066
2	chr11:11143417:C:T	11143417	NA,T	NA,C	NA,1	NA,inf	NA,inf	NA,0.893843	0.00031832	0.000366672
2	chr11:10200320:A:G	10200320	NA,G	NA,A	NA,1	NA,-inf	NA,inf	NA,0.977434	0.00031821	0.000364127
2	chr11:11117659:G:A	11117659	NA,A	NA,G	NA,1	NA,inf	NA,inf	NA,0.867085	0.000317884	0.000365305
2	chr11:10258468:C:T	10258468	NA,T	NA,C	NA,1	NA,-inf	NA,inf	NA,0.976506	0.000317673	0.000363507
2	chr11:10565985:C:T	10565985	NA,T	NA,C	NA,1	NA,inf	NA,inf	NA,0.880938	0.000317653	0.000365369
2	chr11:10983722:T:C	10983722	NA,C	NA,T	NA,1	NA,-inf	NA,inf	NA,0.85179	0.00031706	0.000363108
2	chr11:10659572:G:A	10659572	NA,A	NA,G	NA,1	NA,inf	NA,inf	NA,0.969827	0.000316063	0.000365733
2	chr11:10980318:G:A	10980318	NA,A	NA,G	NA,1	NA,-inf	NA,inf	NA,0.85066	0.000315828	0.000361695
2	chr11:10302644:T:C	10302644	C,C	T,T	1,1	-inf,-inf	inf,inf	1.53996,1.74417	0.000315098	0.000361201
2	chr11:10180571:T:C	10180571	NA,C	NA,T	NA,1	NA,inf	NA,inf	NA,1.0256	0.000314763	0.000359477
2	chr11:10661277:T:C	10661277	NA,C	NA,T	NA,1	NA,inf	NA,inf	NA,1.02146	0.000314643	0.000367147
2	chr11:10193598:C:A	10193598	NA,A	NA,C	NA,1	NA,-inf	NA,inf	NA,0.968296	0.000313566	0.000358823
2	chr11:10942551:C:G	10942551	NA,G	NA,C	NA,1	NA,-inf	NA,inf	NA,0.865339	0.000313054	0.000358461
2	chr11:11029426:T:C	11029426	NA,C	NA,T	NA,1	NA,inf	NA,inf	NA,0.866809	0.00031286	0.000361606
2	chr11:10369471:C:A	10369471	NA,A	NA,C	NA,1	NA,inf	NA,inf	NA,0.980815	0.000312655	0.000359321
2	chr11:10291810:G:A	10291810	NA,A	NA,G	NA,1	NA,inf	NA,inf	NA,1.0263	0.000311754	0.000356006
2	chr11:10337367:C:T	10337367	NA,T	NA,C	NA,1	NA,-inf	NA,inf	NA,0.806215	0.000311588	0.000359357
2	chr11:10559089:T:G	10559089	NA,G	NA,T	NA,1	NA,inf	NA,inf	NA,0.910099	0.000311424	0.000358817
2	chr11:10225308:C:T	10225308	T,T	C,C	1,1	inf,inf	inf,inf	2.07185,0.896418	0.000310741	0.000368228
2	chr11:10287452:T:C	10287452	NA,C	NA,T	NA,1	NA,-inf	NA,inf	NA,0.925523	0.000310727	0.000355751
2	chr11:10384738:A:G	10384738	NA,G	NA,A	NA,1	NA,-inf	NA,inf	NA,0.810893	0.000310717	0.000357327
2	chr11:10694861:T:C	10694861	C,NA	T,NA	1,NA	-inf,NA	inf,NA	1.09852,NA	0.000310502	0.000373508
2	chr11:10392250:A:G	10392250	NA,G	NA,A	NA,1	NA,inf	NA,inf	NA,0.937537	0.000310395	0.000355963
2	chr11:10369251:T:G	10369251	NA,G	NA,T	NA,1	NA,inf	NA,inf	NA,0.97482	0.000309855	0.000356105
2	chr11:11116857:TC:T	11116857	NA,T	NA,TC	NA,1	NA,inf	NA,inf	NA,0.859725	0.00030982	0.000355234
2	chr11:10549367:A:G	10549367	NA,G	NA,A	NA,1	NA,inf	NA,inf	NA,0.843088	0.000309744	0.000355001
2	chr11:10189674:A:C	10189674	NA,C	NA,A	NA,1	NA,-inf	NA,inf	NA,0.959725	0.00030931	0.000353964
2	chr11:10181907:T:C	10181907	NA,C	NA,T	NA,1	NA,inf	NA,inf	NA,1.01765	0.000308763	0.000352607
2	chr11:10263343:T:A	10263343	NA,A	NA,T	NA,1	NA,-inf	NA,inf	NA,0.960166	0.000308602	0.000353147
2	chr11:10527926:G:A	10527926	A,A	G,G	1,1	-inf,-inf	inf,inf	0.438374,1.52972	0.000308447	0.000345696
2	chr11:10182814:G:A	10182814	NA,A	NA,G	NA,1	NA,inf	NA,inf	NA,1.01193	0.000308123	0.000351923
2	chr11:10343480:T:A	10343480	NA,A	NA,T	NA,1	NA,-inf	NA,inf	NA,0.940531	0.000308097	0.000353147
2	chr11:10431479:A:G	10431479	NA,G	NA,A	NA,1	NA,-inf	NA,inf	NA,0.925805	0.000308052	0.000356059
2	chr11:10204870:G:A	10204870	NA,A	NA,G	NA,1	NA,-inf	NA,inf	NA,0.956459	0.000307609	0.000352023
2	chr11:11027754:C:T	11027754	T,NA	C,NA	1,NA	-inf,NA	inf,NA	0.957633,NA	0.000307506	0.000355217
2	chr11:10186481:A:G	10186481	NA,G	NA,A	NA,1	NA,-inf	NA,inf	NA,0.95509	0.000307039	0.00035137
2	chr11:10173514:C:T	10173514	NA,T	NA,C	NA,1	NA,-inf	NA,inf	NA,0.954309	0.000306686	0.000350967
2	chr11:10187833:A:G	10187833	NA,G	NA,A	NA,1	NA,-inf	NA,inf	NA,0.954309	0.000306686	0.000350967
2	chr11:10174531:C:A	10174531	NA,A	NA,C	NA,1	NA,-inf	NA,inf	NA,0.954271	0.000306663	0.00035094
2	chr11:10196668:G:A	10196668	NA,A	NA,G	NA,1	NA,-inf	NA,inf	NA,0.952993	0.000306061	0.000350257
2	chr11:11111081:A:G	11111081	NA,G	NA,A	NA,1	NA,inf	NA,inf	NA,0.851405	0.00030602	0.000351105
2	chr11:10746251:C:A	10746251	NA,A	NA,C	NA,1	NA,inf	NA,inf	NA,0.918075	0.000305978	0.000353515
2	chr11:10670594:T:C	10670594	C,C	T,T	1,1	inf,inf	inf,inf	0.683028,1.35518	0.000305865	0.000343811
2	chr11:10280317:G:T	10280317	NA,T	NA,G	NA,1	NA,inf	NA,inf	NA,1.01045	0.000305095	0.00034841
2	chr11:10458317:G:A	10458317	NA,A	NA,G	NA,1	NA,-inf	NA,inf	NA,0.80435	0.000304551	0.000349711
2	chr11:10959206:A:G	10959206	G,NA	A,NA	1,NA	-inf,NA	inf,NA	0.951521,NA	0.000304421	0.000351116
2	chr11:10219390:G:C	10219390	NA,C	NA,G	NA,1	NA,-inf	NA,inf	NA,0.949026	0.00030417	0.000348095
2	chr11:10269432:G:A	10269432	NA,A	NA,G	NA,1	NA,inf	NA,inf	NA,1.00811	0.000303786	0.000346924
2	chr11:10565034:G:A	10565034	NA,A	NA,G	NA,1	NA,inf	NA,inf	NA,0.851322	0.000303384	0.000348961
2	chr11:10374796:T:C	10374796	NA,C	NA,T	NA,1	NA,-inf	NA,inf	NA,0.797362	0.000303304	0.000348786
2	chr11:10196569:G:A	10196569	NA,A	NA,G	NA,1	NA,-inf	NA,inf	NA,0.946664	0.000303122	0.000346904
2	chr11:11086662:A:G	11086662	NA,G	NA,A	NA,1	NA,inf	NA,inf	NA,0.867641	0.000303072	0.000348432
2	chr11:10374744:C:T	10374744	NA,T	NA,C	NA,1	NA,-inf	NA,inf	NA,0.796798	0.000303009	0.000348448
2	chr11:10564961:G:A	10564961	NA,A	NA,G	NA,1	NA,inf	NA,inf	NA,0.850976	0.000302918	0.000348437
2	chr11:10167844:C:T	10167844	T,T	C,C	1,1	-inf,-inf	inf,inf	0.591936,3.78943	0.00030264	0.000343934
2	chr11:10345099:T:C	10345099	NA,C	NA,T	NA,1	NA,-inf	NA,inf	NA,0.926392	0.000301879	0.000346105
2	chr11:10832274:T:C	10832274	NA,C	NA,T	NA,1	NA,inf	NA,inf	NA,0.843612	0.000301782	0.000344241
2	chr11:10983047:T:C	10983047	NA,C	NA,T	NA,1	NA,-inf	NA,inf	NA,0.820837	0.000301347	0.000345147
2	chr11:11115806:T:G	11115806	G,G	T,T	1,1	-inf,-inf	inf,inf	1.58932,0.45939	0.000300853	0.000361282
2	chr11:10402962:T:C	10402962	C,C	T,T	1,1	-inf,inf	inf,inf	1.23845,0.739662	0.000300822	0.000350252
2	chr11:10556431:T:G	10556431	NA,G	NA,T	NA,1	NA,inf	NA,inf	NA,0.829472	0.000300469	0.000344263
2	chr11:10531204:G:A	10531204	A,A	G,G	1,1	-inf,-inf	inf,inf	0.386161,1.55747	0.000300175	0.000336807
2	chr11:10691141:CTA:C	10691141	NA,C	NA,CTA	NA,1	NA,inf	NA,inf	NA,0.960348	0.00029987	0.000350734
2	chr11:11118995:A:G	11118995	NA,G	NA,A	NA,1	NA,inf	NA,inf	NA,0.82958	0.000299121	0.000343778
2	chr11:10267720:C:A	10267720	NA,A	NA,C	NA,1	NA,-inf	NA,inf	NA,0.937197	0.000299036	0.000342255
2	chr11:10527921:C:G	10527921	G,G	C,C	1,1	-inf,-inf	inf,inf	0.423258,1.52517	0.000298817	0.000335057
2	chr11:10984161:A:T	10984161	T,NA	A,NA	1,NA	-inf,NA	inf,NA	0.939613,NA	0.00029877	0.000344524
2	chr11:10252598:C:G	10252598	NA,G	NA,C	NA,1	NA,inf	NA,inf	NA,0.978353	0.00029794	0.00034044
2	chr11:10855864:G:A	10855864	A,A	G,G	1,1	-inf,inf	inf,inf	0.491406,1.59447	0.000297768	0.000344449
2	chr11:10994452:A:G	10994452	NA,G	NA,A	NA,1	NA,-inf	NA,inf	NA,0.842442	0.000297247	0.000343727
2	chr11:10413263:C:A	10413263	NA,A	NA,C	NA,1	NA,inf	NA,inf	NA,0.781061	0.000296813	0.000340405
2	chr11:10306173:C:G	10306173	NA,G	NA,C	NA,1	NA,inf	NA,inf	NA,0.924974	0.000296605	0.000340469
2	chr11:10163751:G:A	10163751	NA,A	NA,G	NA,1	NA,-inf	NA,inf	NA,0.932753	0.000296481	0.000339324
2	chr11:10545051:T:C	10545051	C,NA	T,NA	1,NA	inf,NA	inf,NA	0.672085,NA	0.000296418	0.000326712
2	chr11:10182192:T:C	10182192	NA,C	NA,T	NA,1	NA,inf	NA,inf	NA,0.991045	0.000296199	0.000338341
2	chr11:10801863:AAGTT:A	10801863	A,NA	AAGTT,NA	1,NA	-inf,NA	inf,NA	0.98773,NA	0.0002961	0.000347945
2	chr11:10315112:T:G	10315112	NA,G	NA,T	NA,1	NA,inf	NA,inf	NA,0.978482	0.000295725	0.000337912
2	chr11:10666973:A:G	10666973	G,G	A,A	1,1	inf,inf	inf,inf	0.444644,1.62989	0.000295193	0.000339514
2	chr11:10529417:T:C	10529417	C,NA	T,NA	1,NA	inf,NA	inf,NA	0.992083,NA	0.000295023	0.000345745
2	chr11:11061166:A:G	11061166	G,G	A,A	1,1	-inf,-inf	inf,inf	0.153873,1.65405	0.000294955	0.000335732
2	chr11:10665014:T:C	10665014	C,C	T,T	1,1	inf,inf	inf,inf	0.762101,1.24727	0.000294738	0.000330269
2	chr11:10595121:C:T	10595121	NA,T	NA,C	NA,1	NA,inf	NA,inf	NA,0.893756	0.000294592	0.00033876
2	chr11:10935452:A:G	10935452	NA,G	NA,A	NA,1	NA,inf	NA,inf	NA,0.835564	0.000294426	0.000339598
2	chr11:11003470:G:A	11003470	A,A	G,G	1,1	-inf,-inf	inf,inf	1.23784,0.87655	0.000294114	0.000347277
2	chr11:10804809:A:T	10804809	NA,T	NA,A	NA,1	NA,inf	NA,inf	NA,0.809259	0.000293974	0.000336904
2	chr11:10374715:C:G	10374715	NA,G	NA,C	NA,1	NA,inf	NA,inf	NA,0.856858	0.000293706	0.000338862
2	chr11:10315631:G:A	10315631	A,NA	G,NA	1,NA	inf,NA	inf,NA	0.85774,NA	0.000293614	0.000336693
2	chr11:10179888:A:G	10179888	NA,G	NA,A	NA,1	NA,inf	NA,inf	NA,0.979492	0.000293545	0.000335341
2	chr11:10692826:G:T	10692826	NA,T	NA,G	NA,1	NA,-inf	NA,inf	NA,0.746919	0.00029317	0.000334335
2	chr11:10602962:C:CA	10602962	CA,NA	C,NA	1,NA	inf,NA	inf,NA	1.29466,NA	0.000293047	0.000376237
2	chr11:10168562:G:A	10168562	NA,A	NA,G	NA,1	NA,-inf	NA,inf	NA,0.924764	0.000292889	0.000335224
2	chr11:10148972:G:A	10148972	NA,A	NA,G	NA,1	NA,inf	NA,inf	NA,0.900241	0.00029247	0.000335922
2	chr11:10189690:T:G	10189690	NA,G	NA,T	NA,1	NA,-inf	NA,inf	NA,0.921702	0.00029151	0.000333652
2	chr11:10985643:G:A	10985643	A,NA	G,NA	1,NA	-inf,NA	inf,NA	0.923358,NA	0.000291077	0.000335607
2	chr11:10599914:C:A	10599914	NA,A	NA,C	NA,1	NA,inf	NA,inf	NA,0.908562	0.000290984	0.000335309
2	chr11:10259748:T:A	10259748	NA,A	NA,T	NA,1	NA,inf	NA,inf	NA,0.982196	0.000290781	0.000332157
2	chr11:10308747:C:A	10308747	NA,A	NA,C	NA,1	NA,inf	NA,inf	NA,0.839746	0.000290114	0.000332218
2	chr11:10280991:C:T	10280991	NA,T	NA,C	NA,1	NA,inf	NA,inf	NA,0.976796	0.000289893	0.000331119
2	chr11:10273081:AT:A	10273081	NA,A	NA,AT	NA,1	NA,inf	NA,inf	NA,0.972145	0.000289547	0.000331029
2	chr11:10547186:AAC:A	10547186	A,NA	AAC,NA	1,NA	inf,NA	inf,NA	0.895898,NA	0.000289541	0.000341042
2	chr11:10563695:G:A	10563695	NA,A	NA,G	NA,1	NA,inf	NA,inf	NA,0.823611	0.000289209	0.000332678
2	chr11:10280843:G:C	10280843	NA,C	NA,G	NA,1	NA,inf	NA,inf	NA,0.974693	0.000288983	0.000330082
2	chr11:10261478:C:T	10261478	NA,T	NA,C	NA,1	NA,inf	NA,inf	NA,0.977156	0.000288614	0.000329688
2	chr11:10849549:T:A	10849549	NA,A	NA,T	NA,1	NA,inf	NA,inf	NA,0.865677	0.000288447	0.000332407
2	chr11:10496971:T:C	10496971	C,NA	T,NA	1,NA	inf,NA	inf,NA	0.960135,NA	0.000288129	0.000334748
2	chr11:10814331:T:C	10814331	C,C	T,T	1,1	inf,-inf	inf,inf	0.44497,1.51538	0.000287883	0.000327542
2	chr11:10601330:GC:G	10601330	NA,G	NA,GC	NA,1	NA,inf	NA,inf	NA,0.901389	0.000287611	0.000331441
2	chr11:10230680:G:A	10230680	NA,A	NA,G	NA,1	NA,-inf	NA,inf	NA,0.912587	0.00028735	0.000328883
2	chr11:10166445:G:A	10166445	A,A	G,G	1,1	-inf,-inf	inf,inf	0.557059,3.77252	0.000287053	0.000326418
2	chr11:10867101:A:G	10867101	NA,G	NA,A	NA,1	NA,inf	NA,inf	NA,0.824484	0.000286739	0.000329181
2	chr11:10162607:C:T	10162607	NA,T	NA,C	NA,1	NA,inf	NA,inf	NA,0.970676	0.000286173	0.000326898
2	chr11:10175077:T:A	10175077	A,A	T,T	1,1	-inf,-inf	inf,inf	0.587818,3.74918	0.00028605	0.000325142
2	chr11:11118915:G:A	11118915	NA,A	NA,G	NA,1	NA,inf	NA,inf	NA,0.801571	0.000285592	0.000328241
2	chr11:10155435:T:C	10155435	NA,C	NA,T	NA,1	NA,inf	NA,inf	NA,0.904225	0.000285537	0.0003281
2	chr11:10497530:G:A	10497530	A,A	G,G	1,1	inf,-inf	inf,inf	0.144597,1.72082	0.000285344	0.000328542
2	chr11:10561181:G:GT	10561181	NA,GT	NA,G	NA,1	NA,-inf	NA,inf	NA,0.819248	0.000285013	0.000325047
2	chr11:11118864:G:A	11118864	NA,A	NA,G	NA,1	NA,inf	NA,inf	NA,0.79902	0.000284392	0.000326863
2	chr11:10260205:G:C	10260205	NA,C	NA,G	NA,1	NA,inf	NA,inf	NA,0.967275	0.000284371	0.000324861
2	chr11:10281327:C:T	10281327	NA,T	NA,C	NA,1	NA,inf	NA,inf	NA,0.963866	0.000284319	0.000324783
2	chr11:10561182:G:T	10561182	NA,T	NA,G	NA,1	NA,-inf	NA,inf	NA,0.817227	0.000284086	0.000323995
2	chr11:10453999:C:T	10453999	NA,T	NA,C	NA,1	NA,-inf	NA,inf	NA,0.870524	0.000283967	0.00032761
2	chr11:10346889:T:C	10346889	NA,C	NA,T	NA,1	NA,-inf	NA,inf	NA,1.98642	0.000283635	0.00032605
2	chr11:10660278:GATAA:G	10660278	NA,G	NA,GATAA	NA,1	NA,inf	NA,inf	NA,0.781368	0.000283432	0.0003234
2	chr11:10563463:T:C	10563463	NA,C	NA,T	NA,1	NA,-inf	NA,inf	NA,0.739717	0.000283418	0.000323879
2	chr11:11029161:C:T	11029161	NA,T	NA,C	NA,1	NA,inf	NA,inf	NA,0.806106	0.000283277	0.000327366
2	chr11:10255958:T:C	10255958	NA,C	NA,T	NA,1	NA,inf	NA,inf	NA,0.963663	0.000283027	0.000323333
2	chr11:10628105:G:A	10628105	A,A	G,G	1,1	-inf,-inf	inf,inf	1.31451,0.855667	0.00028295	0.000326112
2	chr11:10284782:T:C	10284782	NA,C	NA,T	NA,1	NA,-inf	NA,inf	NA,0.898213	0.000282234	0.000323071
2	chr11:10268802:C:T	10268802	NA,T	NA,C	NA,1	NA,inf	NA,inf	NA,0.959136	0.000282187	0.000322357
2	chr11:10695932:A:G	10695932	NA,G	NA,A	NA,1	NA,inf	NA,inf	NA,0.803029	0.000281637	0.00032343
2	chr11:10596019:A:C	10596019	NA,C	NA,A	NA,1	NA,inf	NA,inf	NA,0.864643	0.000281469	0.000323269
2	chr11:10233856:A:G	10233856	G,G	A,A	1,1	-inf,-inf	inf,inf	2.12874,0.661033	0.000281037	0.000333141
2	chr11:10724960:A:G	10724960	NA,G	NA,A	NA,1	NA,-inf	NA,inf	NA,0.728584	0.000280669	0.000320276
2	chr11:10261032:C:T	10261032	NA,T	NA,C	NA,1	NA,inf	NA,inf	NA,0.958383	0.000280608	0.00032058
2	chr11:10302281:C:T	10302281	T,T	C,C	1,1	-inf,-inf	inf,inf	1.32063,2.04377	0.000280243	0.000320243
2	chr11:11030056:C:T	11030056	NA,T	NA,C	NA,1	NA,inf	NA,inf	NA,0.799123	0.000280086	0.000323669
2	chr11:10846316:C:T	10846316	NA,T	NA,C	NA,1	NA,inf	NA,inf	NA,0.845405	0.000279333	0.000321911
2	chr11:10258945:T:C	10258945	NA,C	NA,T	NA,1	NA,inf	NA,inf	NA,0.954902	0.000279153	0.000318924
2	chr11:10268054:G:A	10268054	NA,A	NA,G	NA,1	NA,inf	NA,inf	NA,0.951706	0.000279087	0.000318831
2	chr11:10810151:T:TTCCA	10810151	TTCCA,TTCCA	T,T	1,1	inf,-inf	inf,inf	0.422627,1.46716	0.00027876	0.000314633
2	chr11:10259431:T:A	10259431	NA,A	NA,T	NA,1	NA,inf	NA,inf	NA,0.953416	0.00027854	0.000318227
2	chr11:10269765:TTATC:T	10269765	NA,T	NA,TTATC	NA,1	NA,inf	NA,inf	NA,0.950312	0.000278498	0.00031816
2	chr11:10269041:A:G	10269041	NA,G	NA,A	NA,1	NA,inf	NA,inf	NA,0.948397	0.000277693	0.000317244
2	chr11:10264054:A:G	10264054	NA,G	NA,A	NA,1	NA,-inf	NA,inf	NA,0.886291	0.000277262	0.000317403
2	chr11:10268254:T:A	10268254	NA,A	NA,T	NA,1	NA,inf	NA,inf	NA,0.946779	0.000277032	0.000316494
2	chr11:10462824:G:A	10462824	NA,A	NA,G	NA,1	NA,-inf	NA,inf	NA,0.866784	0.000276057	0.000319071
2	chr11:10601409:G:A	10601409	NA,A	NA,G	NA,1	NA,inf	NA,inf	NA,0.874786	0.000276039	0.000318096
2	chr11:10600032:A:G	10600032	NA,G	NA,A	NA,1	NA,inf	NA,inf	NA,0.815086	0.000275827	0.00031834
2	chr11:11145277:T:C	11145277	NA,C	NA,T	NA,1	NA,-inf	NA,inf	NA,0.793775	0.000275278	0.000317372
2	chr11:10594829:A:G	10594829	G,NA	A,NA	1,NA	inf,NA	inf,NA	0.620025,NA	0.000275173	0.000303324
2	chr11:10932704:AC:A	10932704	NA,A	NA,AC	NA,1	NA,-inf	NA,inf	NA,0.747117	0.000274682	0.000315597
2	chr11:10985075:A:C	10985075	NA,C	NA,A	NA,1	NA,-inf	NA,inf	NA,0.76568	0.000274549	0.000314546
2	chr11:10860673:T:C	10860673	NA,C	NA,T	NA,1	NA,inf	NA,inf	NA,0.776812	0.000274467	0.000315548
2	chr11:10594971:C:T	10594971	NA,T	NA,C	NA,1	NA,inf	NA,inf	NA,0.848923	0.000274317	0.000315063
2	chr11:10268458:A:T	10268458	NA,T	NA,A	NA,1	NA,inf	NA,inf	NA,0.93995	0.000274227	0.000313301
2	chr11:10252101:C:T	10252101	NA,T	NA,C	NA,1	NA,inf	NA,inf	NA,0.937532	0.000273821	0.000312848
2	chr11:10171262:T:A	10171262	A,A	T,T	1,1	inf,-inf	inf,inf	0.162857,3.25981	0.000273143	0.000313735
2	chr11:10288041:C:T	10288041	T,NA	C,NA	1,NA	inf,NA	inf,NA	0.918955,NA	0.00027306	0.000314619
2	chr11:10289554:A:AG	10289554	AG,NA	A,NA	1,NA	-inf,NA	inf,NA	0.839676,NA	0.000272618	0.000315779
2	chr11:10389598:C:T	10389598	NA,T	NA,C	NA,1	NA,-inf	NA,inf	NA,0.79887	0.00027207	0.000311734
2	chr11:10552288:G:A	10552288	NA,A	NA,G	NA,1	NA,inf	NA,inf	NA,0.766411	0.000271896	0.000311747
2	chr11:10284223:A:G	10284223	NA,G	NA,A	NA,1	NA,inf	NA,inf	NA,0.935069	0.000271857	0.000310603
2	chr11:10257794:C:T	10257794	NA,T	NA,C	NA,1	NA,inf	NA,inf	NA,0.93638	0.000271409	0.000310111
2	chr11:10505827:G:A	10505827	NA,A	NA,G	NA,1	NA,-inf	NA,inf	NA,0.727268	0.000271227	0.000310226
2	chr11:10383724:G:A	10383724	NA,A	NA,G	NA,1	NA,inf	NA,inf	NA,0.913811	0.000270886	0.000311251
2	chr11:11097475:T:C	11097475	C,C	T,T	1,1	-inf,inf	inf,inf	1.54203,0.293452	0.000270297	0.000311657
2	chr11:10389401:C:T	10389401	NA,T	NA,C	NA,1	NA,-inf	NA,inf	NA,0.795311	0.000270254	0.000309656
2	chr11:10599324:C:T	10599324	NA,T	NA,C	NA,1	NA,-inf	NA,inf	NA,0.779721	0.000270134	0.000307649
2	chr11:10988796:T:C	10988796	NA,C	NA,T	NA,1	NA,inf	NA,inf	NA,0.775016	0.000270008	0.000310613
2	chr11:10494872:G:A	10494872	NA,A	NA,G	NA,1	NA,-inf	NA,inf	NA,0.73398	0.000269995	0.000311096
2	chr11:10389537:G:A	10389537	NA,A	NA,G	NA,1	NA,-inf	NA,inf	NA,0.793398	0.000269597	0.000308907
2	chr11:11124797:A:G	11124797	G,NA	A,NA	1,NA	inf,NA	inf,NA	0.872857,NA	0.000269502	0.000311969
2	chr11:10213024:G:T	10213024	NA,T	NA,G	NA,1	NA,-inf	NA,inf	NA,0.868862	0.000269465	0.000308512
2	chr11:10660373:C:T	10660373	NA,T	NA,C	NA,1	NA,inf	NA,inf	NA,0.749736	0.000269422	0.000307484
2	chr11:10386843:A:G	10386843	NA,G	NA,A	NA,1	NA,inf	NA,inf	NA,0.804286	0.000269418	0.000309691
2	chr11:10736200:T:C	10736200	NA,C	NA,T	NA,1	NA,inf	NA,inf	NA,0.784033	0.000269304	0.000309642
2	chr11:10230199:T:C	10230199	C,C	T,T	1,1	-inf,-inf	inf,inf	0.620348,3.66625	0.000269243	0.000305862
2	chr11:10525627:G:C	10525627	C,C	G,G	1,1	-inf,-inf	inf,inf	0.395843,1.48997	0.000268976	0.000301795
2	chr11:10549247:A:G	10549247	NA,G	NA,A	NA,1	NA,-inf	NA,inf	NA,0.804727	0.000268072	0.00030957
2	chr11:10389456:G:A	10389456	NA,A	NA,G	NA,1	NA,-inf	NA,inf	NA,0.78903	0.000267592	0.000306613
2	chr11:10758098:A:G	10758098	NA,G	NA,A	NA,1	NA,-inf	NA,inf	NA,0.759735	0.000267441	0.00030828
2	chr11:10714525:C:T	10714525	NA,T	NA,C	NA,1	NA,-inf	NA,inf	NA,0.694262	0.000267347	0.000305045
2	chr11:10731662:G:T	10731662	NA,T	NA,G	NA,1	NA,inf	NA,inf	NA,0.754086	0.000267263	0.000306044
2	chr11:10637656:A:G	10637656	G,G	A,A	1,1	-inf,-inf	inf,inf	1.08542,1.00766	0.000266645	0.000308498
2	chr11:10438781:A:G	10438781	NA,G	NA,A	NA,1	NA,-inf	NA,inf	NA,0.836626	0.000266289	0.000307221
2	chr11:10316060:T:G	10316060	NA,G	NA,T	NA,1	NA,inf	NA,inf	NA,0.735484	0.000266205	0.000305305
2	chr11:10261828:A:G	10261828	NA,G	NA,A	NA,1	NA,inf	NA,inf	NA,0.922771	0.000266201	0.000304189
2	chr11:10280018:C:T	10280018	NA,T	NA,C	NA,1	NA,inf	NA,inf	NA,0.919769	0.000266144	0.000304112
2	chr11:10159444:A:G	10159444	G,G	A,A	1,1	-inf,-inf	inf,inf	0.0231307,3.1405	0.000266022	0.000303144
2	chr11:10862068:C:T	10862068	NA,T	NA,C	NA,1	NA,inf	NA,inf	NA,0.808734	0.000265083	0.000305164
2	chr11:11100948:A:G	11100948	NA,G	NA,A	NA,1	NA,inf	NA,inf	NA,0.763662	0.000265063	0.000304144
2	chr11:10709687:G:C	10709687	NA,C	NA,G	NA,1	NA,inf	NA,inf	NA,0.763604	0.000264616	0.000303726
2	chr11:10253277:AAT:A	10253277	NA,A	NA,AAT	NA,1	NA,-inf	NA,inf	NA,0.856519	0.000264479	0.000302796
2	chr11:10563454:G:C	10563454	NA,C	NA,G	NA,1	NA,-inf	NA,inf	NA,0.693778	0.000262966	0.000300608
2	chr11:10882196:G:T	10882196	T,T	G,G	1,1	inf,inf	inf,inf	1.33086,0.689213	0.000262936	0.000305426
2	chr11:10183834:G:C	10183834	NA,C	NA,G	NA,1	NA,-inf	NA,inf	NA,0.85082	0.000262482	0.000300547
2	chr11:10700449:C:T	10700449	NA,T	NA,C	NA,1	NA,inf	NA,inf	NA,0.90318	0.000262027	0.000306479
2	chr11:10495666:T:C	10495666	NA,C	NA,T	NA,1	NA,inf	NA,inf	NA,0.827307	0.000261999	0.000302819
2	chr11:11038633:G:A	11038633	NA,A	NA,G	NA,1	NA,inf	NA,inf	NA,0.755776	0.000261688	0.000302353
2	chr11:10911636:C:T	10911636	NA,T	NA,C	NA,1	NA,inf	NA,inf	NA,0.742915	0.000261475	0.000300682
2	chr11:10296740:T:G	10296740	G,G	T,T	1,1	-inf,-inf	inf,inf	1.09958,0.963222	0.00026124	0.00029933
2	chr11:10221239:T:C	10221239	NA,C	NA,T	NA,1	NA,inf	NA,inf	NA,0.963463	0.000261108	0.00029816
2	chr11:10570322:G:T	10570322	NA,T	NA,G	NA,1	NA,-inf	NA,inf	NA,0.690224	0.000260952	0.000298232
2	chr11:10350807:G:A	10350807	NA,A	NA,G	NA,1	NA,-inf	NA,inf	NA,0.680835	0.000260708	0.000298367
2	chr11:10164675:A:G	10164675	G,G	A,A	1,1	-inf,-inf	inf,inf	0.49248,3.74459	0.000260381	0.000296448
2	chr11:10468886:A:G	10468886	NA,G	NA,A	NA,1	NA,-inf	NA,inf	NA,0.711012	0.000260062	0.000298609
2	chr11:10268356:C:T	10268356	NA,T	NA,C	NA,1	NA,inf	NA,inf	NA,0.902487	0.000259477	0.000296521
2	chr11:10952701:A:G	10952701	NA,G	NA,A	NA,1	NA,inf	NA,inf	NA,0.739471	0.000259373	0.000298251
2	chr11:10601064:G:A	10601064	A,NA	G,NA	1,NA	-inf,NA	inf,NA	1.0963,NA	0.000259	0.000323438
2	chr11:10506171:T:C	10506171	C,NA	T,NA	1,NA	-inf,NA	inf,NA	1.18572,NA	0.000258859	0.000321172
2	chr11:10524333:T:C	10524333	C,C	T,T	1,1	-inf,-inf	inf,inf	0.402869,1.46201	0.000258561	0.000290069
2	chr11:10219144:C:T	10219144	T,T	C,C	1,1	-inf,-inf	inf,inf	0.563177,3.68147	0.000258445	0.000293855
2	chr11:10158302:A:G	10158302	G,G	A,A	1,1	-inf,-inf	inf,inf	0.0532112,3.12887	0.000258133	0.000294074
2	chr11:10159573:T:C	10159573	NA,C	NA,T	NA,1	NA,-inf	NA,inf	NA,0.835691	0.000257922	0.000295336
2	chr11:10701292:A:G	10701292	NA,G	NA,A	NA,1	NA,inf	NA,inf	NA,0.747653	0.000257887	0.000296024
2	chr11:11145959:A:G	11145959	G,G	A,A	1,1	inf,inf	inf,inf	0.403707,1.40662	0.000257683	0.000297573
2	chr11:10268567:C:A	10268567	NA,A	NA,C	NA,1	NA,inf	NA,inf	NA,0.779348	0.000257509	0.00029565
2	chr11:10240664:A:C	10240664	NA,C	NA,A	NA,1	NA,-inf	NA,inf	NA,1.92889	0.000257493	0.000295927
2	chr11:10246208:C:T	10246208	T,NA	C,NA	1,NA	-inf,NA	inf,NA	0.902044,NA	0.000257452	0.000299847
2	chr11:11132535:T:G	11132535	G,G	T,T	1,1	inf,inf	inf,inf	0.658335,1.25561	0.000257291	0.00029534
2	chr11:10671091:T:C	10671091	C,C	T,T	1,1	-inf,-inf	inf,inf	3.98888,1.31253	0.00025682	0.0193228
2	chr11:10171445:G:A	10171445	A,A	G,G	1,1	inf,-inf	inf,inf	0.149037,3.22327	0.000256103	0.000294091
2	chr11:10358223:T:C	10358223	C,C	T,T	1,1	-inf,inf	inf,inf	0.600359,1.17486	0.00025605	0.000292392
2	chr11:11084803:G:A	11084803	NA,A	NA,G	NA,1	NA,inf	NA,inf	NA,0.757231	0.000255831	0.000294611
2	chr11:10693766:G:A	10693766	NA,A	NA,G	NA,1	NA,inf	NA,inf	NA,0.645501	0.000255806	0.000292477
2	chr11:10301024:A:G	10301024	NA,G	NA,A	NA,1	NA,-inf	NA,inf	NA,1.04112	0.000255407	0.000293209
2	chr11:10460395:G:A	10460395	NA,A	NA,G	NA,1	NA,-inf	NA,inf	NA,0.796927	0.000254787	0.00029256
2	chr11:10324987:C:T	10324987	NA,T	NA,C	NA,1	NA,-inf	NA,inf	NA,1.13382	0.000254779	0.000292983
2	chr11:10469902:TAGTGGCGGGCGC:T	10469902	NA,T	NA,TAGTGGCGGGCGC	NA,1	NA,-inf	NA,inf	NA,0.812107	0.000254249	0.00029382
2	chr11:10628421:A:G	10628421	NA,G	NA,A	NA,1	NA,inf	NA,inf	NA,0.803261	0.000254081	0.00029297
2	chr11:11030609:C:T	11030609	NA,T	NA,C	NA,1	NA,inf	NA,inf	NA,0.737897	0.000253902	0.000293353
2	chr11:10714602:G:A	10714602	A,A	G,G	1,1	inf,inf	inf,inf	0.395307,1.57641	0.000253491	0.000290776
2	chr11:11141546:G:GT	11141546	NA,GT	NA,G	NA,1	NA,inf	NA,inf	NA,0.750376	0.000253377	0.000291788
2	chr11:10649534:C:G	10649534	NA,G	NA,C	NA,1	NA,inf	NA,inf	NA,0.764879	0.000252888	0.000292451
2	chr11:10373659:G:A	10373659	NA,A	NA,G	NA,1	NA,inf	NA,inf	NA,0.871548	0.000252873	0.000290508
2	chr11:10447682:G:A	10447682	NA,A	NA,G	NA,1	NA,inf	NA,inf	NA,0.762946	0.000252784	0.000289868
2	chr11:10240125:C:T	10240125	T,T	C,C	1,1	-inf,-inf	inf,inf	0.615126,3.61922	0.000252599	0.000286993
2	chr11:10508332:T:C	10508332	NA,C	NA,T	NA,1	NA,inf	NA,inf	NA,0.793774	0.00025256	0.000290485
2	chr11:10149004:G:T	10149004	T,NA	G,NA	1,NA	-inf,NA	inf,NA	0.849054,NA	0.000252399	0.000290387
2	chr11:10495199:C:T	10495199	NA,T	NA,C	NA,1	NA,inf	NA,inf	NA,0.765796	0.000252128	0.000290741
2	chr11:10227018:T:G	10227018	NA,G	NA,T	NA,1	NA,-inf	NA,inf	NA,1.21559	0.000251609	0.000289154
2	chr11:10656869:G:A	10656869	NA,A	NA,G	NA,1	NA,inf	NA,inf	NA,0.823109	0.000251336	0.000291662
2	chr11:10899141:G:C	10899141	NA,C	NA,G	NA,1	NA,-inf	NA,inf	NA,0.689374	0.000251265	0.000288722
2	chr11:11033791:A:G	11033791	NA,G	NA,A	NA,1	NA,inf	NA,inf	NA,0.731015	0.000251262	0.000290286
2	chr11:10625259:C:T	10625259	NA,T	NA,C	NA,1	NA,-inf	NA,inf	NA,0.734521	0.000251161	0.0002877
2	chr11:10252879:G:T	10252879	NA,T	NA,G	NA,1	NA,inf	NA,inf	NA,0.877804	0.000251088	0.000286987
2	chr11:11136346:A:G	11136346	NA,G	NA,A	NA,1	NA,inf	NA,inf	NA,0.743637	0.000250816	0.000288871
2	chr11:10552565:A:G	10552565	NA,G	NA,A	NA,1	NA,-inf	NA,inf	NA,0.738611	0.000250792	0.0002862
2	chr11:10404582:A:G	10404582	G,G	A,A	1,1	-inf,inf	inf,inf	1.18904,0.695447	0.000250373	0.000292361
2	chr11:10514694:TA:T	10514694	NA,T	NA,TA	NA,1	NA,inf	NA,inf	NA,0.788313	0.000250247	0.000288298
2	chr11:10159376:G:C	10159376	C,C	G,G	1,1	-inf,-inf	inf,inf	0.609299,3.59298	0.000250176	0.000284197
2	chr11:11052680:G:A	11052680	NA,A	NA,G	NA,1	NA,-inf	NA,inf	NA,0.739349	0.00024964	0.000287369
2	chr11:10213030:A:T	10213030	NA,T	NA,A	NA,1	NA,-inf	NA,inf	NA,0.820141	0.000249448	0.000285663
2	chr11:10156430:G:A	10156430	A,NA	G,NA	1,NA	-inf,NA	inf,NA	0.841898,NA	0.000249425	0.000286977
2	chr11:10295152:C:T	10295152	NA,T	NA,C	NA,1	NA,-inf	NA,inf	NA,1.18708	0.000249152	0.000286386
2	chr11:10617696:C:T	10617696	NA,T	NA,C	NA,1	NA,inf	NA,inf	NA,0.788082	0.000248144	0.000285993
2	chr11:10769981:A:G	10769981	NA,G	NA,A	NA,1	NA,-inf	NA,inf	NA,0.713553	0.00024808	0.000285846
2	chr11:10393679:A:G	10393679	NA,G	NA,A	NA,1	NA,-inf	NA,inf	NA,0.744647	0.000247976	0.000284272
2	chr11:10821330:T:C	10821330	C,C	T,T	1,1	inf,inf	inf,inf	1.28679,0.854423	0.000247717	0.00030341
2	chr11:10163480:A:G	10163480	G,NA	A,NA	1,NA	-inf,NA	inf,NA	0.768718,NA	0.000247646	0.000285268
2	chr11:10831275:T:C	10831275	C,C	T,T	1,1	inf,-inf	inf,inf	0.429653,1.53207	0.000247302	0.000285277
2	chr11:10389516:T:C	10389516	NA,C	NA,T	NA,1	NA,-inf	NA,inf	NA,0.738392	0.000247147	0.000283249
2	chr11:10391200:T:C	10391200	NA,C	NA,T	NA,1	NA,-inf	NA,inf	NA,0.738111	0.000246954	0.000283023
2	chr11:11110233:A:T	11110233	NA,T	NA,A	NA,1	NA,-inf	NA,inf	NA,0.697196	0.000246796	0.000284265
2	chr11:10609680:AG:A	10609680	NA,A	NA,AG	NA,1	NA,-inf	NA,inf	NA,0.645709	0.000246613	0.000282298
2	chr11:10648893:C:T	10648893	NA,T	NA,C	NA,1	NA,-inf	NA,inf	NA,0.782202	0.000246582	0.000280651
2	chr11:10824570:T:C	10824570	C,C	T,T	1,1	inf,-inf	inf,inf	0.465099,1.42063	0.000245713	0.000279196
2	chr11:11138369:C:T	11138369	NA,T	NA,C	NA,1	NA,inf	NA,inf	NA,0.720359	0.000245642	0.00028256
2	chr11:10279877:C:T	10279877	T,T	C,C	1,1	-inf,-inf	inf,inf	1.07754,1.05216	0.000245618	0.00028358
2	chr11:10766881:G:T	10766881	NA,T	NA,G	NA,1	NA,inf	NA,inf	NA,0.755601	0.000245447	0.000280923
2	chr11:10815119:G:A	10815119	NA,A	NA,G	NA,1	NA,inf	NA,inf	NA,0.762086	0.000244561	0.00028177
2	chr11:10254226:A:T	10254226	NA,T	NA,A	NA,1	NA,inf	NA,inf	NA,0.863353	0.000244425	0.000279405
2	chr11:10270456:A:G	10270456	G,G	A,A	1,1	-inf,-inf	inf,inf	1.0512,1.07298	0.000244228	0.000281905
2	chr11:10678801:T:A	10678801	A,A	T,T	1,1	-inf,-inf	inf,inf	4.35254,1.02952	0.000244148	0.026601
2	chr11:10830446:A:G	10830446	NA,G	NA,A	NA,1	NA,inf	NA,inf	NA,0.687614	0.000244138	0.000279844
2	chr11:10498888:T:C	10498888	NA,C	NA,T	NA,1	NA,-inf	NA,inf	NA,0.756552	0.000244043	0.000277924
2	chr11:11088193:A:G	11088193	G,G	A,A	1,1	-inf,inf	inf,inf	0.0236944,1.53349	0.000243739	0.000281164
2	chr11:10835082:CA:C	10835082	NA,C	NA,CA	NA,1	NA,-inf	NA,inf	NA,0.688142	0.000243638	0.000279305
2	chr11:10786681:T:A	10786681	NA,A	NA,T	NA,1	NA,-inf	NA,inf	NA,0.665915	0.000243379	0.000279711
2	chr11:10254639:C:A	10254639	NA,A	NA,C	NA,1	NA,inf	NA,inf	NA,0.8584	0.000242667	0.000277403
2	chr11:10825241:A:G	10825241	NA,G	NA,A	NA,1	NA,inf	NA,inf	NA,0.658723	0.000241828	0.00027694
2	chr11:10597898:A:G	10597898	NA,G	NA,A	NA,1	NA,-inf	NA,inf	NA,0.758409	0.000241679	0.00028021
2	chr11:10303258:G:C	10303258	NA,C	NA,G	NA,1	NA,-inf	NA,inf	NA,1.10424	0.000241563	0.00027737
2	chr11:10253276:T:C	10253276	NA,C	NA,T	NA,1	NA,inf	NA,inf	NA,0.854976	0.000241456	0.000276029
2	chr11:10204301:A:C	10204301	C,C	A,A	1,1	-inf,-inf	inf,inf	0.448654,3.7075	0.000241448	0.000275106
2	chr11:10264317:AC:A	10264317	NA,A	NA,AC	NA,1	NA,inf	NA,inf	NA,0.853048	0.000240821	0.0002753
2	chr11:10226789:T:C	10226789	C,C	T,T	1,1	-inf,-inf	inf,inf	0.555767,3.62945	0.00024079	0.000273851
2	chr11:10274393:GGTTTT:G	10274393	G,NA	GGTTTT,NA	1,NA	inf,NA	inf,NA	0.742806,NA	0.000240744	0.000276219
2	chr11:10206899:A:G	10206899	G,G	A,A	1,1	-inf,-inf	inf,inf	0.44675,3.70274	0.000240306	0.00027382
2	chr11:11068268:C:T	11068268	NA,T	NA,C	NA,1	NA,inf	NA,inf	NA,0.728975	0.000240104	0.000275548
2	chr11:11029817:C:G	11029817	NA,G	NA,C	NA,1	NA,inf	NA,inf	NA,0.701507	0.000240087	0.00027734
2	chr11:10699023:T:G	10699023	NA,G	NA,T	NA,1	NA,inf	NA,inf	NA,0.723325	0.000240062	0.000275848
2	chr11:10261996:C:T	10261996	NA,T	NA,C	NA,1	NA,inf	NA,inf	NA,0.849853	0.000239704	0.000274031
2	chr11:11030076:C:T	11030076	NA,T	NA,C	NA,1	NA,inf	NA,inf	NA,0.699846	0.000239459	0.000276613
2	chr11:11144306:C:T	11144306	NA,T	NA,C	NA,1	NA,-inf	NA,inf	NA,0.705972	0.00023936	0.000275933
2	chr11:10568582:A:G	10568582	NA,G	NA,A	NA,1	NA,inf	NA,inf	NA,0.705006	0.00023933	0.000275328
2	chr11:10705942:T:C	10705942	NA,C	NA,T	NA,1	NA,-inf	NA,inf	NA,0.696674	0.000239009	0.000276579
2	chr11:10318520:C:T	10318520	NA,T	NA,C	NA,1	NA,-inf	NA,inf	NA,1.08273	0.000238857	0.000274682
2	chr11:10816188:C:T	10816188	NA,T	NA,C	NA,1	NA,inf	NA,inf	NA,0.672562	0.000238842	0.00027379
2	chr11:10245803:G:C	10245803	C,C	G,G	1,1	-inf,-inf	inf,inf	0.62013,3.55848	0.000238607	0.00027107
2	chr11:11134526:G:A	11134526	A,NA	G,NA	1,NA	inf,NA	inf,NA	0.799789,NA	0.000238495	0.000276044
2	chr11:10967614:A:C	10967614	NA,C	NA,A	NA,1	NA,-inf	NA,inf	NA,0.658442	0.000238022	0.000273508
2	chr11:10307335:T:C	10307335	NA,C	NA,T	NA,1	NA,inf	NA,inf	NA,0.71536	0.000237692	0.000272368
2	chr11:10827993:A:G	10827993	NA,G	NA,A	NA,1	NA,inf	NA,inf	NA,0.670104	0.000237471	0.000272229
2	chr11:10390345:A:T	10390345	NA,T	NA,A	NA,1	NA,-inf	NA,inf	NA,0.712477	0.000237015	0.000271665
2	chr11:10156766:A:G	10156766	NA,G	NA,A	NA,1	NA,-inf	NA,inf	NA,0.777684	0.000236474	0.000270853
2	chr11:10156559:C:A	10156559	NA,A	NA,C	NA,1	NA,-inf	NA,inf	NA,0.777684	0.000236474	0.000270853
2	chr11:10609653:C:T	10609653	T,NA	C,NA	1,NA	-inf,NA	inf,NA	0.915408,NA	0.000236156	0.000282259
2	chr11:10838783:G:A	10838783	NA,A	NA,G	NA,1	NA,-inf	NA,inf	NA,0.668436	0.000236014	0.000270579
2	chr11:10231875:C:T	10231875	T,T	C,C	1,1	-inf,-inf	inf,inf	0.606148,3.56699	0.000235911	0.000268084
2	chr11:10236208:T:C	10236208	C,C	T,T	1,1	-inf,-inf	inf,inf	0.540819,3.6224	0.00023588	0.00026834
2	chr11:11133439:G:T	11133439	NA,T	NA,G	NA,1	NA,inf	NA,inf	NA,0.694828	0.000235755	0.000271193
2	chr11:11110199:T:A	11110199	NA,A	NA,T	NA,1	NA,-inf	NA,inf	NA,0.668205	0.000235592	0.000271354
2	chr11:10378172:T:C	10378172	NA,C	NA,T	NA,1	NA,inf	NA,inf	NA,0.719574	0.000235568	0.000270821
2	chr11:10250761:C:T	10250761	NA,T	NA,C	NA,1	NA,-inf	NA,inf	NA,0.778547	0.000235406	0.000269638
2	chr11:10311847:G:A	10311847	NA,A	NA,G	NA,1	NA,inf	NA,inf	NA,0.659417	0.000235396	0.000269997
2	chr11:10557112:T:C	10557112	NA,C	NA,T	NA,1	NA,-inf	NA,inf	NA,0.629437	0.000235386	0.000269645
2	chr11:10473870:A:G	10473870	NA,G	NA,A	NA,1	NA,inf	NA,inf	NA,0.699721	0.000234985	0.000269538
2	chr11:10737247:T:C	10737247	NA,C	NA,T	NA,1	NA,inf	NA,inf	NA,0.758169	0.000234649	0.000270962
2	chr11:10551720:AAGGAATGGC:A	10551720	NA,A	NA,AAGGAATGGC	NA,1	NA,inf	NA,inf	NA,0.674346	0.000234561	0.000269033
2	chr11:11106835:C:T	11106835	NA,T	NA,C	NA,1	NA,-inf	NA,inf	NA,0.661599	0.000234414	0.000269979
2	chr11:11126407:G:A	11126407	A,NA	G,NA	1,NA	inf,NA	inf,NA	0.787181,NA	0.000234132	0.000270921
2	chr11:10902886:C:T	10902886	NA,T	NA,C	NA,1	NA,-inf	NA,inf	NA,0.650496	0.00023398	0.000268748
2	chr11:10851603:G:A	10851603	NA,A	NA,G	NA,1	NA,-inf	NA,inf	NA,0.662782	0.000233492	0.000267767
2	chr11:10208939:T:C	10208939	C,C	T,T	1,1	-inf,-inf	inf,inf	0.461597,3.66628	0.000233376	0.000265866
2	chr11:10983851:G:A	10983851	A,A	G,G	1,1	inf,inf	inf,inf	0.233202,1.52057	0.000233196	0.000267172
2	chr11:10664037:A:G	10664037	G,G	A,A	1,1	inf,inf	inf,inf	0.534086,1.38627	0.000233066	0.000265627
2	chr11:10663477:G:A	10663477	NA,A	NA,G	NA,1	NA,inf	NA,inf	NA,0.659775	0.000232952	0.000265993
2	chr11:11032728:C:T	11032728	T,NA	C,NA	1,NA	-inf,NA	inf,NA	0.77963,NA	0.00023273	0.000267941
2	chr11:10595261:A:C	10595261	C,NA	A,NA	1,NA	-inf,NA	inf,NA	0.982179,NA	0.000232318	0.000282725
2	chr11:10580939:C:A	10580939	NA,A	NA,C	NA,1	NA,inf	NA,inf	NA,0.70642	0.000231798	0.000265883
2	chr11:11062454:A:G	11062454	G,G	A,A	1,1	inf,-inf	inf,inf	0.162978,1.57054	0.000231619	0.000266585
2	chr11:10254736:A:G	10254736	NA,G	NA,A	NA,1	NA,inf	NA,inf	NA,0.767325	0.000231453	0.000266092
2	chr11:10156855:C:T	10156855	T,T	C,C	1,1	-inf,-inf	inf,inf	0.0823108,3.04444	0.000231447	0.000263611
2	chr11:10641978:G:A	10641978	A,A	G,G	1,1	-inf,-inf	inf,inf	1.47906,0.512752	0.0002313	0.000271991
2	chr11:10234248:T:C	10234248	C,C	T,T	1,1	-inf,-inf	inf,inf	0.558365,3.59125	0.000230903	0.000262611
2	chr11:10177428:T:G	10177428	G,G	T,T	1,1	-inf,-inf	inf,inf	0.338084,3.72902	0.000230882	0.000263607
2	chr11:10457788:G:A	10457788	A,NA	G,NA	1,NA	inf,NA	inf,NA	0.966742,NA	0.000230749	0.000281863
2	chr11:10984960:G:A	10984960	NA,A	NA,G	NA,1	NA,-inf	NA,inf	NA,0.689999	0.000230733	0.000265616
2	chr11:10313321:T:C	10313321	NA,C	NA,T	NA,1	NA,-inf	NA,inf	NA,0.755052	0.000230634	0.000264319
2	chr11:10476973:C:G	10476973	NA,G	NA,C	NA,1	NA,inf	NA,inf	NA,0.674656	0.000230016	0.000264805
2	chr11:10544347:AGTCCTGCCATTTGGCAG:A	10544347	NA,A	NA,AGTCCTGCCATTTGGCAG	NA,1	NA,inf	NA,inf	NA,0.760742	0.00022985	0.000267605
2	chr11:10906856:C:T	10906856	NA,T	NA,C	NA,1	NA,inf	NA,inf	NA,0.65587	0.000229663	0.00026407
2	chr11:10459632:A:C	10459632	C,NA	A,NA	1,NA	-inf,NA	inf,NA	0.71417,NA	0.000229595	0.000261883
2	chr11:10819505:C:T	10819505	NA,T	NA,C	NA,1	NA,inf	NA,inf	NA,0.647173	0.000229528	0.000263134
2	chr11:10446444:G:A	10446444	NA,A	NA,G	NA,1	NA,inf	NA,inf	NA,0.698772	0.000229452	0.000263179
2	chr11:10262752:T:C	10262752	C,C	T,T	1,1	-inf,-inf	inf,inf	1.029,1.06178	0.000229183	0.000264561
2	chr11:11127984:A:G	11127984	G,G	A,A	1,1	inf,inf	inf,inf	0.703325,1.1502	0.000229003	0.000265828
2	chr11:11063898:C:T	11063898	T,T	C,C	1,1	-inf,-inf	inf,inf	0.297007,1.43558	0.000228876	0.000261411
2	chr11:10268427:G:T	10268427	NA,T	NA,G	NA,1	NA,inf	NA,inf	NA,0.764695	0.000228725	0.000262921
2	chr11:10317852:T:C	10317852	NA,C	NA,T	NA,1	NA,-inf	NA,inf	NA,1.04737	0.000228492	0.000262785
2	chr11:10233668:A:G	10233668	G,G	A,A	1,1	-inf,-inf	inf,inf	0.5339,3.601	0.000228402	0.000259869
2	chr11:10870137:T:C	10870137	NA,C	NA,T	NA,1	NA,inf	NA,inf	NA,0.667287	0.000228287	0.000262498
2	chr11:11139907:A:G	11139907	NA,G	NA,A	NA,1	NA,-inf	NA,inf	NA,0.672912	0.000228151	0.000263004
2	chr11:10609436:A:G	10609436	NA,G	NA,A	NA,1	NA,inf	NA,inf	NA,0.655081	0.000228033	0.000261173
2	chr11:10777072:T:G	10777072	NA,G	NA,T	NA,1	NA,inf	NA,inf	NA,0.659052	0.000227774	0.000259808
2	chr11:10221512:C:T	10221512	NA,T	NA,C	NA,1	NA,inf	NA,inf	NA,0.8641	0.000227452	0.000259916
2	chr11:10290338:C:CA	10290338	NA,CA	NA,C	NA,1	NA,inf	NA,inf	NA,0.706438	0.000227257	0.000261076
2	chr11:10676502:G:A	10676502	A,NA	G,NA	1,NA	inf,NA	inf,NA	1.07548,NA	0.000227053	0.000287559
2	chr11:10756954:A:G	10756954	NA,G	NA,A	NA,1	NA,-inf	NA,inf	NA,0.63259	0.000226759	0.000261294
2	chr11:11032209:C:T	11032209	T,NA	C,NA	1,NA	-inf,NA	inf,NA	0.76151,NA	0.000226146	0.000260345
2	chr11:10156890:T:C	10156890	C,C	T,T	1,1	-inf,-inf	inf,inf	0.0793126,3.02537	0.000225763	0.000257159
2	chr11:10202810:T:C	10202810	C,C	T,T	1,1	-inf,-inf	inf,inf	0.516546,3.6025	0.000225495	0.000256656
2	chr11:10585059:G:A	10585059	NA,A	NA,G	NA,1	NA,-inf	NA,inf	NA,0.584985	0.000225477	0.000257552
2	chr11:10706267:C:G	10706267	NA,G	NA,C	NA,1	NA,inf	NA,inf	NA,0.702894	0.000225413	0.000259932
2	chr11:10229830:C:T	10229830	T,T	C,C	1,1	-inf,-inf	inf,inf	0.574056,3.53373	0.000225391	0.000256316
2	chr11:10279248:C:T	10279248	T,T	C,C	1,1	-inf,-inf	inf,inf	1.03966,1.04266	0.000225374	0.000260236
2	chr11:10852315:GA:G	10852315	G,G	GA,GA	1,1	-inf,inf	inf,inf	0.927193,1.08108	0.000225213	0.000264743
2	chr11:10308138:C:T	10308138	NA,T	NA,C	NA,1	NA,inf	NA,inf	NA,0.749783	0.000225207	0.000259435
2	chr11:10408434:G:A	10408434	NA,A	NA,G	NA,1	NA,-inf	NA,inf	NA,0.658511	0.000225052	0.00025812
2	chr11:10152900:C:T	10152900	T,T	C,C	1,1	-inf,-inf	inf,inf	0.107216,3.01784	0.000224848	0.000256079
2	chr11:11128025:G:A	11128025	A,NA	G,NA	1,NA	inf,NA	inf,NA	0.762112,NA	0.000224842	0.000260143
2	chr11:10239571:T:G	10239571	NA,G	NA,T	NA,1	NA,-inf	NA,inf	NA,1.62944	0.000224564	0.00025764
2	chr11:10239722:G:A	10239722	NA,A	NA,G	NA,1	NA,-inf	NA,inf	NA,1.63097	0.000224083	0.000257051
2	chr11:10369497:C:A	10369497	A,A	C,C	1,1	-inf,inf	inf,inf	1.58633,0.356304	0.000223985	0.000267371
2	chr11:11110178:A:G	11110178	NA,G	NA,A	NA,1	NA,-inf	NA,inf	NA,0.635365	0.000223935	0.000257902
2	chr11:10607098:T:C	10607098	NA,C	NA,T	NA,1	NA,inf	NA,inf	NA,0.718494	0.000223646	0.000257702
2	chr11:10802618:C:T	10802618	NA,T	NA,C	NA,1	NA,-inf	NA,inf	NA,0.607208	0.000223636	0.000257075
2	chr11:11100179:G:T	11100179	T,T	G,G	1,1	inf,inf	inf,inf	0.0468113,1.55564	0.000223471	0.000255616
2	chr11:10229111:T:G	10229111	G,G	T,T	1,1	-inf,-inf	inf,inf	0.558099,3.56177	0.000222998	0.000253629
2	chr11:10185594:G:A	10185594	NA,A	NA,G	NA,1	NA,-inf	NA,inf	NA,0.686651	0.000222921	0.000256395
2	chr11:10629322:C:T	10629322	T,T	C,C	1,1	-inf,-inf	inf,inf	1.41182,0.56159	0.000222909	0.000258837
2	chr11:10255351:A:T	10255351	T,T	A,A	1,1	-inf,-inf	inf,inf	0.639708,3.47558	0.000222341	0.000252582
2	chr11:10672983:T:C	10672983	NA,C	NA,T	NA,1	NA,inf	NA,inf	NA,0.560435	0.000222217	0.000254167
2	chr11:11031852:T:C	11031852	C,NA	T,NA	1,NA	-inf,NA	inf,NA	0.750677,NA	0.000222165	0.000255772
2	chr11:10473919:A:G	10473919	NA,G	NA,A	NA,1	NA,-inf	NA,inf	NA,0.611417	0.000221838	0.000254833
2	chr11:10680039:T:C	10680039	NA,C	NA,T	NA,1	NA,inf	NA,inf	NA,0.863712	0.000221793	0.00026312
2	chr11:10206806:A:G	10206806	G,G	A,A	1,1	-inf,-inf	inf,inf	0.453665,3.63008	0.000221746	0.000252669
2	chr11:10662779:T:A	10662779	NA,A	NA,T	NA,1	NA,inf	NA,inf	NA,0.733118	0.000221552	0.000256033
2	chr11:10674730:C:T	10674730	NA,T	NA,C	NA,1	NA,inf	NA,inf	NA,0.73787	0.000221542	0.000256084
2	chr11:10843588:G:A	10843588	NA,A	NA,G	NA,1	NA,-inf	NA,inf	NA,0.628085	0.000221418	0.000253952
2	chr11:10536880:T:C	10536880	NA,C	NA,T	NA,1	NA,inf	NA,inf	NA,0.703183	0.000221244	0.000254862
2	chr11:11032173:G:A	11032173	A,NA	G,NA	1,NA	-inf,NA	inf,NA	0.74758,NA	0.000221162	0.000254605
2	chr11:10621105:G:GT	10621105	NA,GT	NA,G	NA,1	NA,inf	NA,inf	NA,0.703512	0.000220946	0.000254588
2	chr11:11071909:G:A	11071909	NA,A	NA,G	NA,1	NA,inf	NA,inf	NA,0.674772	0.000220751	0.000253535
2	chr11:10851737:G:A	10851737	A,A	G,G	1,1	-inf,inf	inf,inf	0.936255,1.06009	0.000220677	0.000259478
2	chr11:11055620:T:G	11055620	NA,G	NA,T	NA,1	NA,-inf	NA,inf	NA,0.608725	0.000220665	0.000253868
2	chr11:10670091:T:C	10670091	C,C	T,T	1,1	inf,inf	inf,inf	0.710577,1.12673	0.00022002	0.000246742
2	chr11:10859584:T:C	10859584	NA,C	NA,T	NA,1	NA,inf	NA,inf	NA,0.642809	0.000219733	0.000251757
2	chr11:10417945:G:A	10417945	NA,A	NA,G	NA,1	NA,-inf	NA,inf	NA,0.645941	0.000219649	0.000250524
2	chr11:11131502:A:G	11131502	G,NA	A,NA	1,NA	inf,NA	inf,NA	0.747783,NA	0.000219604	0.000254086
2	chr11:10514243:G:GA	10514243	NA,GA	NA,G	NA,1	NA,inf	NA,inf	NA,0.67741	0.000219577	0.000251735
2	chr11:10466466:T:C	10466466	NA,C	NA,T	NA,1	NA,inf	NA,inf	NA,0.610749	0.000219475	0.000251766
2	chr11:10676360:A:G	10676360	NA,G	NA,A	NA,1	NA,inf	NA,inf	NA,0.73134	0.000219464	0.000253674
2	chr11:10861667:C:T	10861667	NA,T	NA,C	NA,1	NA,inf	NA,inf	NA,0.640889	0.000219113	0.000251083
2	chr11:11029670:T:A	11029670	A,NA	T,NA	1,NA	-inf,NA	inf,NA	0.740691,NA	0.000218719	0.000251795
2	chr11:11032113:C:T	11032113	T,NA	C,NA	1,NA	-inf,NA	inf,NA	0.740335,NA	0.00021852	0.000251576
2	chr11:10209257:A:G	10209257	G,G	A,A	1,1	-inf,-inf	inf,inf	0.435985,3.62679	0.000218368	0.000248894
2	chr11:10249342:G:A	10249342	A,A	G,G	1,1	-inf,-inf	inf,inf	1.10883,0.9547	0.000218293	0.000252316
2	chr11:10514139:A:C	10514139	NA,C	NA,A	NA,1	NA,-inf	NA,inf	NA,0.75628	0.000218277	0.000252724
2	chr11:10549715:A:T	10549715	NA,T	NA,A	NA,1	NA,inf	NA,inf	NA,0.607752	0.000218019	0.000249991
2	chr11:10239419:A:G	10239419	NA,G	NA,A	NA,1	NA,-inf	NA,inf	NA,1.59966	0.000217995	0.00025012
2	chr11:10607609:GC:G	10607609	NA,G	NA,GC	NA,1	NA,inf	NA,inf	NA,0.671419	0.000217975	0.000250723
2	chr11:10418889:T:C	10418889	C,NA	T,NA	1,NA	inf,NA	inf,NA	0.789894,NA	0.000217926	0.000254396
2	chr11:10852321:TGAGA:T	10852321	T,T	TGAGA,TGAGA	1,1	-inf,inf	inf,inf	0.907785,1.07943	0.000217813	0.000255932
2	chr11:11033954:C:T	11033954	T,NA	C,NA	1,NA	-inf,NA	inf,NA	0.736405,NA	0.000217313	0.000250162
2	chr11:10675765:T:C	10675765	NA,C	NA,T	NA,1	NA,inf	NA,inf	NA,0.722697	0.000216754	0.000250533
2	chr11:11029548:A:G	11029548	G,NA	A,NA	1,NA	-inf,NA	inf,NA	0.734878,NA	0.000216671	0.000249444
2	chr11:10458880:A:G	10458880	G,NA	A,NA	1,NA	inf,NA	inf,NA	0.92298,NA	0.000216482	0.00026384
2	chr11:10348077:C:G	10348077	G,NA	C,NA	1,NA	-inf,NA	inf,NA	0.681301,NA	0.000216405	0.000249048
2	chr11:10633314:A:G	10633314	NA,G	NA,A	NA,1	NA,-inf	NA,inf	NA,0.637876	0.000216252	0.000246573
2	chr11:10318289:T:C	10318289	NA,C	NA,T	NA,1	NA,-inf	NA,inf	NA,1.32918	0.000216151	0.00024854
2	chr11:10203203:A:G	10203203	NA,G	NA,A	NA,1	NA,-inf	NA,inf	NA,1.51905	0.000215553	0.000247964
2	chr11:10499124:C:T	10499124	NA,T	NA,C	NA,1	NA,inf	NA,inf	NA,0.599326	0.000215412	0.00024709
2	chr11:10308278:CT:C	10308278	NA,C	NA,CT	NA,1	NA,inf	NA,inf	NA,0.641635	0.000215275	0.00024677
2	chr11:10837566:C:T	10837566	NA,T	NA,C	NA,1	NA,-inf	NA,inf	NA,0.613792	0.000215125	0.000246647
2	chr11:10473678:C:T	10473678	T,T	C,C	1,1	-inf,inf	inf,inf	0.441195,1.36927	0.000214941	0.00024544
2	chr11:10278590:G:A	10278590	NA,A	NA,G	NA,1	NA,inf	NA,inf	NA,0.721707	0.000214893	0.000247042
2	chr11:10803405:T:C	10803405	NA,C	NA,T	NA,1	NA,inf	NA,inf	NA,0.62074	0.000214682	0.000247029
2	chr11:10699349:G:A	10699349	NA,A	NA,G	NA,1	NA,-inf	NA,inf	NA,0.699074	0.000214304	0.00024468
2	chr11:10501166:G:A	10501166	A,NA	G,NA	1,NA	inf,NA	inf,NA	1.00004,NA	0.000214149	0.000266237
2	chr11:10559644:C:G	10559644	G,G	C,C	1,1	-inf,-inf	inf,inf	1.62692,0.0164433	0.000214073	0.000241053
2	chr11:10460639:C:T	10460639	T,NA	C,NA	1,NA	inf,NA	inf,NA	0.915801,NA	0.000214029	0.0002608
2	chr11:10955028:A:G	10955028	NA,G	NA,A	NA,1	NA,-inf	NA,inf	NA,0.590596	0.000213993	0.000245927
2	chr11:10779556:A:G	10779556	NA,G	NA,A	NA,1	NA,-inf	NA,inf	NA,0.614096	0.000213851	0.000246426
2	chr11:10509379:T:G	10509379	NA,G	NA,T	NA,1	NA,-inf	NA,inf	NA,0.575381	0.000213765	0.000244728
2	chr11:11068704:G:A	11068704	NA,A	NA,G	NA,1	NA,inf	NA,inf	NA,0.64857	0.000213266	0.000244802
2	chr11:10931792:T:C	10931792	NA,C	NA,T	NA,1	NA,-inf	NA,inf	NA,0.591873	0.000213159	0.00024511
2	chr11:10524108:G:C	10524108	NA,C	NA,G	NA,1	NA,-inf	NA,inf	NA,0.63563	0.000213096	0.000243485
2	chr11:10622325:G:C	10622325	NA,C	NA,G	NA,1	NA,inf	NA,inf	NA,0.691868	0.00021296	0.000245276
2	chr11:11141057:T:A	11141057	NA,A	NA,T	NA,1	NA,-inf	NA,inf	NA,0.628375	0.000212958	0.000245466
2	chr11:11145442:C:T	11145442	T,NA	C,NA	1,NA	inf,NA	inf,NA	0.668006,NA	0.0002129	0.000243879
2	chr11:11068411:TGA:T	11068411	NA,T	NA,TGA	NA,1	NA,inf	NA,inf	NA,0.647119	0.000212876	0.000244373
2	chr11:10808559:A:G	10808559	NA,G	NA,A	NA,1	NA,inf	NA,inf	NA,0.597329	0.000212564	0.000243742
2	chr11:11038719:A:G	11038719	G,NA	A,NA	1,NA	-inf,NA	inf,NA	0.72309,NA	0.000212363	0.000244535
2	chr11:10632348:G:A	10632348	A,A	G,G	1,1	-inf,-inf	inf,inf	1.4026,0.514931	0.00021234	0.000247972
2	chr11:10660538:G:A	10660538	NA,A	NA,G	NA,1	NA,inf	NA,inf	NA,0.603131	0.000212152	0.000243167
2	chr11:10499143:C:T	10499143	NA,T	NA,C	NA,1	NA,inf	NA,inf	NA,0.58941	0.000212139	0.000243348
2	chr11:10837785:G:A	10837785	NA,A	NA,G	NA,1	NA,-inf	NA,inf	NA,0.599157	0.000212026	0.000243159
2	chr11:10825160:C:T	10825160	NA,T	NA,C	NA,1	NA,inf	NA,inf	NA,0.661642	0.000211448	0.000244333
2	chr11:10515749:C:T	10515749	NA,T	NA,C	NA,1	NA,inf	NA,inf	NA,0.675075	0.00021144	0.000243591
2	chr11:10268051:G:A	10268051	NA,A	NA,G	NA,1	NA,-inf	NA,inf	NA,0.702384	0.000211433	0.00024227
2	chr11:11084129:C:T	11084129	NA,T	NA,C	NA,1	NA,-inf	NA,inf	NA,0.611444	0.000210986	0.000243186
2	chr11:10471709:C:T	10471709	T,T	C,C	1,1	inf,-inf	inf,inf	0.523365,1.11452	0.000210819	0.000233326
2	chr11:11140944:T:C	11140944	NA,C	NA,T	NA,1	NA,-inf	NA,inf	NA,0.621616	0.000210812	0.00024299
2	chr11:11042256:G:C	11042256	C,NA	G,NA	1,NA	-inf,NA	inf,NA	0.718151,NA	0.000210746	0.000242665
2	chr11:10559810:C:T	10559810	T,NA	C,NA	1,NA	inf,NA	inf,NA	1.08101,NA	0.000210632	0.000267625
2	chr11:10497533:A:G	10497533	NA,G	NA,A	NA,1	NA,inf	NA,inf	NA,0.676106	0.000210565	0.000242283
2	chr11:10632339:C:A	10632339	A,A	C,C	1,1	-inf,-inf	inf,inf	1.40156,0.510294	0.000210468	0.000245794
2	chr11:11063608:G:A	11063608	NA,A	NA,G	NA,1	NA,-inf	NA,inf	NA,0.615738	0.000210252	0.000242489
2	chr11:10449131:G:A	10449131	NA,A	NA,G	NA,1	NA,-inf	NA,inf	NA,0.675572	0.00020997	0.000242188
2	chr11:11143536:G:A	11143536	A,NA	G,NA	1,NA	inf,NA	inf,NA	0.764095,NA	0.000209842	0.000245026
2	chr11:10581034:A:G	10581034	G,NA	A,NA	1,NA	inf,NA	inf,NA	1.0472,NA	0.000209751	0.000263473
2	chr11:10650769:C:T	10650769	NA,T	NA,C	NA,1	NA,-inf	NA,inf	NA,0.746834	0.00020932	0.000242621
2	chr11:10554720:C:T	10554720	T,NA	C,NA	1,NA	inf,NA	inf,NA	1.07594,NA	0.000209244	0.000265735
2	chr11:10766227:CA:C	10766227	NA,C	NA,CA	NA,1	NA,-inf	NA,inf	NA,0.56583	0.000209238	0.000240494
2	chr11:10756708:C:T	10756708	NA,T	NA,C	NA,1	NA,-inf	NA,inf	NA,0.638701	0.000208738	0.000239684
2	chr11:10744023:T:C	10744023	NA,C	NA,T	NA,1	NA,-inf	NA,inf	NA,0.560056	0.00020849	0.000238981
2	chr11:10303229:G:C	10303229	NA,C	NA,G	NA,1	NA,inf	NA,inf	NA,0.580931	0.000208232	0.000238901
2	chr11:10984248:G:A	10984248	NA,A	NA,G	NA,1	NA,inf	NA,inf	NA,0.636889	0.000208209	0.000239665
2	chr11:10937163:T:C	10937163	NA,C	NA,T	NA,1	NA,-inf	NA,inf	NA,0.574495	0.000208017	0.000239131
2	chr11:10879461:A:G	10879461	NA,G	NA,A	NA,1	NA,-inf	NA,inf	NA,0.569117	0.000207946	0.000238992
2	chr11:10787816:T:C	10787816	NA,C	NA,T	NA,1	NA,-inf	NA,inf	NA,0.572848	0.000207904	0.000238897
2	chr11:10563201:G:A	10563201	A,NA	G,NA	1,NA	inf,NA	inf,NA	1.03999,NA	0.000207706	0.000260766
2	chr11:10762937:C:T	10762937	NA,T	NA,C	NA,1	NA,-inf	NA,inf	NA,0.636366	0.000207644	0.000238457
2	chr11:10220081:A:C	10220081	NA,C	NA,A	NA,1	NA,inf	NA,inf	NA,0.697842	0.000207588	0.00023865
2	chr11:10497311:A:G	10497311	G,G	A,A	1,1	-inf,inf	inf,inf	1.47931,0.0981964	0.000207575	0.000240732
2	chr11:10259599:C:T	10259599	T,T	C,C	1,1	-inf,-inf	inf,inf	0.590395,3.4593	0.000207278	0.000235685
2	chr11:10765713:T:C	10765713	NA,C	NA,T	NA,1	NA,-inf	NA,inf	NA,0.635434	0.00020717	0.000237889
2	chr11:11009042:T:C	11009042	NA,C	NA,T	NA,1	NA,inf	NA,inf	NA,0.585207	0.000206884	0.000237342
2	chr11:10818042:G:A	10818042	A,A	G,G	1,1	-inf,inf	inf,inf	0.449744,1.51343	0.000206792	0.00024075
2	chr11:10367462:T:G	10367462	NA,G	NA,T	NA,1	NA,inf	NA,inf	NA,0.530732	0.00020652	0.000238
2	chr11:10593442:A:T	10593442	T,NA	A,NA	1,NA	inf,NA	inf,NA	1.03492,NA	0.000206252	0.000258857
2	chr11:10933463:A:G	10933463	NA,G	NA,A	NA,1	NA,inf	NA,inf	NA,0.5794	0.000205845	0.000236564
2	chr11:11031360:T:C	11031360	NA,C	NA,T	NA,1	NA,inf	NA,inf	NA,0.604661	0.000205772	0.000236997
2	chr11:10266322:G:A	10266322	A,A	G,G	1,1	-inf,-inf	inf,inf	0.601875,3.43127	0.000205704	0.000233899
2	chr11:11141901:C:T	11141901	NA,T	NA,C	NA,1	NA,-inf	NA,inf	NA,0.603149	0.000205669	0.000237056
2	chr11:10628820:G:A	10628820	A,A	G,G	1,1	-inf,-inf	inf,inf	1.52509,0.402151	0.000205308	0.000239939
2	chr11:10809449:A:G	10809449	NA,G	NA,A	NA,1	NA,inf	NA,inf	NA,0.573462	0.000205088	0.000235202
2	chr11:10833175:A:T	10833175	T,T	A,A	1,1	inf,-inf	inf,inf	0.464642,1.34245	0.000204835	0.000233073
2	chr11:11062052:G:A	11062052	NA,A	NA,G	NA,1	NA,-inf	NA,inf	NA,0.597727	0.00020471	0.000236085
2	chr11:10623997:A:G	10623997	NA,G	NA,A	NA,1	NA,-inf	NA,inf	NA,0.601868	0.000204345	0.000233101
2	chr11:10822187:C:T	10822187	T,T	C,C	1,1	inf,-inf	inf,inf	0.44421,1.33271	0.000204343	0.000232307
2	chr11:11141016:G:C	11141016	C,NA	G,NA	1,NA	inf,NA	inf,NA	0.746631,NA	0.000204123	0.00023831
2	chr11:10552625:C:T	10552625	NA,T	NA,C	NA,1	NA,inf	NA,inf	NA,0.657245	0.000204107	0.000235151
2	chr11:10882628:C:G	10882628	NA,G	NA,C	NA,1	NA,-inf	NA,inf	NA,0.556514	0.000203938	0.000234398
2	chr11:10675096:C:T	10675096	T,T	C,C	1,1	-inf,-inf	inf,inf	4.07237,1.09395	0.000203934	0.0166522
2	chr11:10894192:TGAC:T	10894192	NA,T	NA,TGAC	NA,1	NA,inf	NA,inf	NA,0.5748	0.000203815	0.00023436
2	chr11:10894199:GT:G	10894199	NA,G	NA,GT	NA,1	NA,inf	NA,inf	NA,0.5748	0.000203815	0.00023436
2	chr11:10346583:T:C	10346583	NA,C	NA,T	NA,1	NA,inf	NA,inf	NA,0.678364	0.000203658	0.000234482
2	chr11:10809893:C:T	10809893	NA,T	NA,C	NA,1	NA,inf	NA,inf	NA,0.63161	0.000203571	0.000235159
2	chr11:10570811:G:A	10570811	A,A	G,G	1,1	inf,-inf	inf,inf	1.03096,1.34879	0.000203294	0.000267572
2	chr11:10742749:G:A	10742749	NA,A	NA,G	NA,1	NA,inf	NA,inf	NA,0.588476	0.000203203	0.000233851
2	chr11:10246071:T:C	10246071	C,C	T,T	1,1	-inf,-inf	inf,inf	1.09377,0.92493	0.000203158	0.000234847
2	chr11:10752485:T:C	10752485	NA,C	NA,T	NA,1	NA,-inf	NA,inf	NA,0.619398	0.000203111	0.000233236
2	chr11:10298926:A:T	10298926	NA,T	NA,A	NA,1	NA,inf	NA,inf	NA,0.564122	0.000203076	0.000233005
2	chr11:10597203:A:C	10597203	C,NA	A,NA	1,NA	inf,NA	inf,NA	1.02295,NA	0.000202869	0.00025443
2	chr11:10579726:A:G	10579726	G,NA	A,NA	1,NA	inf,NA	inf,NA	1.01958,NA	0.000202815	0.000254059
2	chr11:10679161:T:C	10679161	NA,C	NA,T	NA,1	NA,-inf	NA,inf	NA,0.705418	0.000202708	0.000235207
2	chr11:11129966:A:G	11129966	NA,G	NA,A	NA,1	NA,-inf	NA,inf	NA,0.593995	0.000202595	0.000233486
2	chr11:10557220:G:A	10557220	NA,A	NA,G	NA,1	NA,inf	NA,inf	NA,0.53635	0.000202377	0.000231973
2	chr11:11060239:C:T	11060239	T,T	C,C	1,1	-inf,-inf	inf,inf	0.0988351,1.49828	0.000202374	0.000230443
2	chr11:10809327:A:T	10809327	T,T	A,A	1,1	-inf,inf	inf,inf	1.00089,1.00074	0.000202253	0.000239864
2	chr11:10684894:A:G	10684894	NA,G	NA,A	NA,1	NA,-inf	NA,inf	NA,0.655066	0.000201888	0.000230547
2	chr11:10775120:A:G	10775120	NA,G	NA,A	NA,1	NA,inf	NA,inf	NA,0.64664	0.000201863	0.000233476
2	chr11:10641199:C:T	10641199	NA,T	NA,C	NA,1	NA,-inf	NA,inf	NA,0.604619	0.000201769	0.000233823
2	chr11:10704745:CTGT:C	10704745	NA,C	NA,CTGT	NA,1	NA,-inf	NA,inf	NA,0.587384	0.000201528	0.000233161
2	chr11:10494154:A:G	10494154	NA,G	NA,A	NA,1	NA,inf	NA,inf	NA,0.603012	0.000201482	0.000231588
2	chr11:10554542:A:G	10554542	G,G	A,A	1,1	inf,inf	inf,inf	0.780479,1.31931	0.000201033	0.000247196
2	chr11:10883192:A:T	10883192	NA,T	NA,A	NA,1	NA,-inf	NA,inf	NA,0.543648	0.000200985	0.000231009
2	chr11:10758182:C:T	10758182	NA,T	NA,C	NA,1	NA,-inf	NA,inf	NA,0.612418	0.000200913	0.000230723
2	chr11:10692157:C:G	10692157	NA,G	NA,C	NA,1	NA,-inf	NA,inf	NA,0.508184	0.000200906	0.000229681
2	chr11:11129340:A:G	11129340	NA,G	NA,A	NA,1	NA,-inf	NA,inf	NA,0.588244	0.000200851	0.000231479
2	chr11:10360144:C:A	10360144	NA,A	NA,C	NA,1	NA,inf	NA,inf	NA,0.618171	0.000200668	0.000230778
2	chr11:10771964:T:C	10771964	C,NA	T,NA	1,NA	-inf,NA	inf,NA	0.527999,NA	0.000200273	0.000224749
2	chr11:10406460:T:A	10406460	A,A	T,T	1,1	-inf,inf	inf,inf	1.27774,0.170759	0.000200182	0.000224983
2	chr11:11067886:C:T	11067886	T,T	C,C	1,1	-inf,inf	inf,inf	0.0326729,1.4818	0.000200179	0.000229541
2	chr11:10599082:C:T	10599082	T,T	C,C	1,1	inf,inf	inf,inf	0.266611,1.67106	0.000200099	0.000241455
2	chr11:10224774:A:G	10224774	NA,G	NA,A	NA,1	NA,inf	NA,inf	NA,0.580363	0.000200044	0.000229676
2	chr11:10798919:A:C	10798919	NA,C	NA,A	NA,1	NA,inf	NA,inf	NA,0.541054	0.000200026	0.000230047
2	chr11:10864190:G:A	10864190	A,NA	G,NA	1,NA	-inf,NA	inf,NA	0.650544,NA	0.000199824	0.00022985
2	chr11:10755945:T:C	10755945	NA,C	NA,T	NA,1	NA,inf	NA,inf	NA,0.613286	0.000199713	0.000228626
2	chr11:10823052:A:G	10823052	NA,G	NA,A	NA,1	NA,-inf	NA,inf	NA,0.615551	0.000199458	0.000227925
2	chr11:11002067:G:T	11002067	NA,T	NA,G	NA,1	NA,-inf	NA,inf	NA,0.583824	0.000199135	0.000230054
2	chr11:10758059:T:A	10758059	NA,A	NA,T	NA,1	NA,-inf	NA,inf	NA,0.605497	0.000198953	0.000228463
2	chr11:10317587:G:A	10317587	A,A	G,G	1,1	-inf,-inf	inf,inf	0.918059,0.976974	0.000198745	0.000227699
2	chr11:10872784:C:T	10872784	NA,T	NA,C	NA,1	NA,-inf	NA,inf	NA,0.539243	0.000198543	0.000228203
2	chr11:10782372:C:T	10782372	NA,T	NA,C	NA,1	NA,inf	NA,inf	NA,0.566446	0.000198274	0.000226401
2	chr11:10299588:T:C	10299588	NA,C	NA,T	NA,1	NA,inf	NA,inf	NA,0.5472	0.000197924	0.000227114
2	chr11:10757803:T:G	10757803	NA,G	NA,T	NA,1	NA,-inf	NA,inf	NA,0.601915	0.000197893	0.000227261
2	chr11:10387972:A:G	10387972	NA,G	NA,A	NA,1	NA,inf	NA,inf	NA,0.602887	0.000197854	0.000227472
2	chr11:10527828:G:A	10527828	NA,A	NA,G	NA,1	NA,-inf	NA,inf	NA,0.585031	0.000197631	0.000225912
2	chr11:10873507:T:G	10873507	NA,G	NA,T	NA,1	NA,-inf	NA,inf	NA,0.573558	0.000197201	0.000227321
2	chr11:10631234:A:G	10631234	NA,G	NA,A	NA,1	NA,inf	NA,inf	NA,0.632835	0.000196819	0.000227195
2	chr11:11143610:T:TA	11143610	TA,NA	T,NA	1,NA	-inf,NA	inf,NA	0.657132,NA	0.000196737	0.00022695
2	chr11:10830197:A:G	10830197	NA,G	NA,A	NA,1	NA,-inf	NA,inf	NA,0.605167	0.000196602	0.000224682
2	chr11:10879830:A:G	10879830	G,G	A,A	1,1	inf,inf	inf,inf	1.44628,0.320759	0.000196521	0.000229124
2	chr11:10550844:C:T	10550844	NA,T	NA,C	NA,1	NA,inf	NA,inf	NA,0.517147	0.000196202	0.000224925
2	chr11:11037343:T:C	11037343	NA,C	NA,T	NA,1	NA,-inf	NA,inf	NA,0.581568	0.000196008	0.000225594
2	chr11:10882165:G:A	10882165	NA,A	NA,G	NA,1	NA,-inf	NA,inf	NA,0.530111	0.000195908	0.000225181
2	chr11:10636792:G:C	10636792	C,NA	G,NA	1,NA	-inf,NA	inf,NA	0.613449,NA	0.000195788	0.000224263
2	chr11:10246344:C:T	10246344	T,T	C,C	1,1	-inf,-inf	inf,inf	1.08138,0.911517	0.000195156	0.000225574
2	chr11:10570254:T:C	10570254	C,NA	T,NA	1,NA	inf,NA	inf,NA	0.989344,NA	0.000194911	0.00024357
2	chr11:10461254:A:G	10461254	NA,G	NA,A	NA,1	NA,-inf	NA,inf	NA,0.557852	0.000194804	0.000223482
2	chr11:11145944:T:C	11145944	NA,C	NA,T	NA,1	NA,-inf	NA,inf	NA,0.569173	0.000194742	0.000224483
2	chr11:10904328:A:G	10904328	NA,G	NA,A	NA,1	NA,-inf	NA,inf	NA,0.564089	0.000194508	0.000224226
2	chr11:10753083:A:C	10753083	NA,C	NA,A	NA,1	NA,-inf	NA,inf	NA,0.589569	0.000194412	0.000223282
2	chr11:10764829:T:A	10764829	NA,A	NA,T	NA,1	NA,-inf	NA,inf	NA,0.590707	0.000194278	0.000223128
2	chr11:10243931:T:C	10243931	C,C	T,T	1,1	-inf,-inf	inf,inf	1.06003,0.930269	0.000194186	0.000224408
2	chr11:10499236:T:A	10499236	NA,A	NA,T	NA,1	NA,inf	NA,inf	NA,0.529713	0.000194065	0.000222666
2	chr11:10924944:C:T	10924944	NA,T	NA,C	NA,1	NA,-inf	NA,inf	NA,0.576321	0.000193965	0.000223408
2	chr11:11038638:T:C	11038638	NA,C	NA,T	NA,1	NA,-inf	NA,inf	NA,0.520412	0.000193916	0.000223633
2	chr11:10256913:G:A	10256913	A,A	G,G	1,1	-inf,-inf	inf,inf	1.0463,0.94187	0.000193858	0.000223996
2	chr11:10183799:G:A	10183799	A,A	G,G	1,1	-inf,-inf	inf,inf	0.332222,3.56044	0.000193597	0.00022109
2	chr11:10890819:C:T	10890819	NA,T	NA,C	NA,1	NA,-inf	NA,inf	NA,0.57235	0.000193433	0.000222589
2	chr11:11094995:A:G	11094995	NA,G	NA,A	NA,1	NA,inf	NA,inf	NA,0.545649	0.000193001	0.000222044
2	chr11:10183849:G:A	10183849	A,A	G,G	1,1	-inf,-inf	inf,inf	0.324486,3.56056	0.000192792	0.000220206
2	chr11:10821924:A:G	10821924	G,G	A,A	1,1	inf,-inf	inf,inf	0.459811,1.28668	0.000192786	0.0002191
2	chr11:10586340:C:T	10586340	NA,T	NA,C	NA,1	NA,-inf	NA,inf	NA,0.486078	0.000192783	0.000220407
2	chr11:10773549:T:TTTAA	10773549	NA,TTTAA	NA,T	NA,1	NA,-inf	NA,inf	NA,0.584179	0.000192379	0.000220977
2	chr11:10592246:T:C	10592246	C,NA	T,NA	1,NA	inf,NA	inf,NA	0.983572,NA	0.000192359	0.000240543
2	chr11:10296599:T:C	10296599	C,C	T,T	1,1	-inf,-inf	inf,inf	0.944161,1.03238	0.000192227	0.000221607
2	chr11:10497370:A:G	10497370	NA,G	NA,A	NA,1	NA,inf	NA,inf	NA,0.550226	0.000191841	0.000219682
2	chr11:10509876:A:G	10509876	NA,G	NA,A	NA,1	NA,inf	NA,inf	NA,0.515495	0.000191799	0.00022033
2	chr11:10711647:T:C	10711647	NA,C	NA,T	NA,1	NA,-inf	NA,inf	NA,0.464003	0.000191607	0.000219529
2	chr11:10743693:T:C	10743693	NA,C	NA,T	NA,1	NA,inf	NA,inf	NA,0.564049	0.0001915	0.000218786
2	chr11:10730470:T:C	10730470	NA,C	NA,T	NA,1	NA,-inf	NA,inf	NA,0.510447	0.000191307	0.000219409
2	chr11:10263215:C:A	10263215	A,A	C,C	1,1	-inf,-inf	inf,inf	0.807365,2.32313	0.000191247	0.000218221
2	chr11:10765674:C:T	10765674	NA,T	NA,C	NA,1	NA,-inf	NA,inf	NA,0.579217	0.000191144	0.000219537
2	chr11:10524604:C:G	10524604	NA,G	NA,C	NA,1	NA,-inf	NA,inf	NA,0.563249	0.000191099	0.000218461
2	chr11:10585458:A:G	10585458	G,G	A,A	1,1	inf,inf	inf,inf	0.00714938,1.54681	0.000190963	0.000220211
2	chr11:10556297:G:A	10556297	A,NA	G,NA	1,NA	inf,NA	inf,NA	0.974156,NA	0.000190728	0.000238131
2	chr11:10518825:A:G	10518825	G,NA	A,NA	1,NA	inf,NA	inf,NA	0.889353,NA	0.000190638	0.000233931
2	chr11:10847228:C:T	10847228	T,T	C,C	1,1	-inf,inf	inf,inf	0.330562,1.44733	0.000190513	0.000219357
2	chr11:11117407:T:C	11117407	NA,C	NA,T	NA,1	NA,-inf	NA,inf	NA,0.526068	0.000190496	0.000219409
2	chr11:11108610:A:G	11108610	NA,G	NA,A	NA,1	NA,inf	NA,inf	NA,0.545139	0.00019047	0.000219149
2	chr11:10757393:T:C	10757393	NA,C	NA,T	NA,1	NA,-inf	NA,inf	NA,0.573855	0.000190446	0.000218733
2	chr11:10185871:A:C	10185871	C,C	A,A	1,1	-inf,-inf	inf,inf	0.335074,3.54406	0.000189576	0.000216494
2	chr11:11008605:A:C	11008605	NA,C	NA,A	NA,1	NA,inf	NA,inf	NA,0.554411	0.000189226	0.000217857
2	chr11:11131411:A:G	11131411	G,G	A,A	1,1	inf,inf	inf,inf	0.535284,1.21173	0.000189223	0.000218417
2	chr11:10759991:A:G	10759991	NA,G	NA,A	NA,1	NA,-inf	NA,inf	NA,0.570392	0.000189209	0.00021731
2	chr11:10685595:C:T	10685595	T,NA	C,NA	1,NA	inf,NA	inf,NA	0.45152,NA	0.000189055	0.000211965
2	chr11:10499528:T:G	10499528	NA,G	NA,T	NA,1	NA,inf	NA,inf	NA,0.538118	0.000189043	0.000217458
2	chr11:11025076:G:A	11025076	A,A	G,G	1,1	inf,-inf	inf,inf	0.00918592,1.49638	0.000188323	0.000216716
2	chr11:10850033:G:A	10850033	NA,A	NA,G	NA,1	NA,inf	NA,inf	NA,0.58341	0.000188252	0.000217077
2	chr11:10714456:C:T	10714456	NA,T	NA,C	NA,1	NA,inf	NA,inf	NA,0.459589	0.000188217	0.00021552
2	chr11:10392327:C:T	10392327	NA,T	NA,C	NA,1	NA,-inf	NA,inf	NA,0.52325	0.000187899	0.000216579
2	chr11:10364927:C:T	10364927	NA,T	NA,C	NA,1	NA,-inf	NA,inf	NA,0.541568	0.000187673	0.000215812
2	chr11:10357333:G:A	10357333	NA,A	NA,G	NA,1	NA,-inf	NA,inf	NA,0.542253	0.0001875	0.000215605
2	chr11:10497079:A:C	10497079	C,NA	A,NA	1,NA	inf,NA	inf,NA	0.75246,NA	0.000187375	0.000222776
2	chr11:10824864:C:T	10824864	NA,T	NA,C	NA,1	NA,inf	NA,inf	NA,0.590695	0.000187225	0.000215672
2	chr11:10542027:AAT:A	10542027	A,NA	AAT,NA	1,NA	inf,NA	inf,NA	0.959504,NA	0.000187178	0.000233426
2	chr11:10645728:A:G	10645728	G,G	A,A	1,1	-inf,-inf	inf,inf	4.33468,1.07336	0.000186564	0.0333188
2	chr11:10549261:C:T	10549261	NA,T	NA,C	NA,1	NA,-inf	NA,inf	NA,0.495033	0.000186361	0.000213871
2	chr11:10963081:T:A	10963081	NA,A	NA,T	NA,1	NA,inf	NA,inf	NA,0.534698	0.000186328	0.000214397
2	chr11:10471809:G:C	10471809	NA,C	NA,G	NA,1	NA,-inf	NA,inf	NA,0.511985	0.000186169	0.000214072
2	chr11:10552227:G:T	10552227	NA,T	NA,G	NA,1	NA,inf	NA,inf	NA,0.590293	0.000186152	0.00021446
2	chr11:10767700:G:A	10767700	NA,A	NA,G	NA,1	NA,-inf	NA,inf	NA,0.560214	0.000186095	0.000213751
2	chr11:10766879:AT:A	10766879	NA,A	NA,AT	NA,1	NA,-inf	NA,inf	NA,0.55927	0.000185867	0.000213501
2	chr11:10500202:C:T	10500202	T,NA	C,NA	1,NA	inf,NA	inf,NA	0.893404,NA	0.000185797	0.000229144
2	chr11:10856646:C:T	10856646	NA,T	NA,C	NA,1	NA,-inf	NA,inf	NA,0.539224	0.000185708	0.000213754
2	chr11:10643766:C:T	10643766	NA,T	NA,C	NA,1	NA,inf	NA,inf	NA,0.586034	0.000185636	0.000213915
2	chr11:10763229:T:C	10763229	NA,C	NA,T	NA,1	NA,-inf	NA,inf	NA,0.558031	0.000185555	0.000213133
2	chr11:10220798:C:T	10220798	T,T	C,C	1,1	-inf,-inf	inf,inf	0.586302,3.35776	0.000185547	0.000211029
2	chr11:10644596:G:A	10644596	NA,A	NA,G	NA,1	NA,-inf	NA,inf	NA,0.514723	0.000185185	0.000211644
2	chr11:10677307:C:T	10677307	T,T	C,C	1,1	-inf,-inf	inf,inf	4.09244,1.00242	0.000185008	0.0149385
2	chr11:10761565:A:G	10761565	NA,G	NA,A	NA,1	NA,-inf	NA,inf	NA,0.555591	0.000184901	0.000212383
2	chr11:11063664:C:T	11063664	NA,T	NA,C	NA,1	NA,inf	NA,inf	NA,0.548814	0.000184852	0.000212291
2	chr11:10548339:C:T	10548339	NA,T	NA,C	NA,1	NA,-inf	NA,inf	NA,0.601971	0.000184829	0.000213178
2	chr11:11145748:C:T	11145748	NA,T	NA,C	NA,1	NA,-inf	NA,inf	NA,0.515615	0.000184824	0.000212725
2	chr11:10395127:A:G	10395127	NA,G	NA,A	NA,1	NA,-inf	NA,inf	NA,0.487622	0.000184721	0.000212602
2	chr11:10647551:A:C	10647551	NA,C	NA,A	NA,1	NA,inf	NA,inf	NA,0.580616	0.000184548	0.000212672
2	chr11:10188373:G:A	10188373	A,NA	G,NA	1,NA	inf,NA	inf,NA	0.747089,NA	0.000184513	0.000217566
2	chr11:10765616:T:C	10765616	NA,C	NA,T	NA,1	NA,-inf	NA,inf	NA,0.55375	0.000184422	0.000211833
2	chr11:10374331:T:G	10374331	NA,G	NA,T	NA,1	NA,inf	NA,inf	NA,0.548323	0.000184414	0.000212107
2	chr11:10265881:G:A	10265881	NA,A	NA,G	NA,1	NA,inf	NA,inf	NA,0.53568	0.000184399	0.000211213
2	chr11:10761967:T:C	10761967	NA,C	NA,T	NA,1	NA,-inf	NA,inf	NA,0.553169	0.000184269	0.000211658
2	chr11:10154155:TC:T	10154155	T,T	TC,TC	1,1	-inf,-inf	inf,inf	0.692489,3.03077	0.000184126	0.000209236
2	chr11:10760725:T:C	10760725	NA,C	NA,T	NA,1	NA,-inf	NA,inf	NA,0.552502	0.000184102	0.000211467
2	chr11:10758317:G:C	10758317	NA,C	NA,G	NA,1	NA,-inf	NA,inf	NA,0.551779	0.000183915	0.000211253
2	chr11:11017320:A:G	11017320	NA,G	NA,A	NA,1	NA,inf	NA,inf	NA,0.546674	0.000183888	0.000211667
2	chr11:10829181:T:G	10829181	NA,G	NA,T	NA,1	NA,-inf	NA,inf	NA,0.509493	0.000183841	0.000211106
2	chr11:10443665:C:T	10443665	NA,T	NA,C	NA,1	NA,inf	NA,inf	NA,0.470436	0.000183698	0.000210986
2	chr11:10596738:T:A	10596738	A,A	T,T	1,1	-inf,-inf	inf,inf	1.55485,0.515643	0.000183616	0.000222916
2	chr11:10602668:A:G	10602668	G,G	A,A	1,1	inf,-inf	inf,inf	0.415647,1.39215	0.000183495	0.00021351
2	chr11:10522694:T:A	10522694	NA,A	NA,T	NA,1	NA,-inf	NA,inf	NA,0.532833	0.00018347	0.000212277
2	chr11:10700547:A:G	10700547	G,G	A,A	1,1	inf,inf	inf,inf	0.663572,1.43843	0.000183225	0.00022773
2	chr11:10354183:C:G	10354183	NA,G	NA,C	NA,1	NA,-inf	NA,inf	NA,0.483668	0.00018318	0.000210162
2	chr11:10652346:G:A	10652346	NA,A	NA,G	NA,1	NA,-inf	NA,inf	NA,0.471591	0.000183132	0.000210225
2	chr11:10635177:A:C	10635177	NA,C	NA,A	NA,1	NA,-inf	NA,inf	NA,0.512164	0.000182919	0.000208965
2	chr11:10449340:A:G	10449340	G,G	A,A	1,1	-inf,inf	inf,inf	0.808227,0.680104	0.000182888	0.000201803
2	chr11:10628311:G:A	10628311	A,A	G,G	1,1	-inf,-inf	inf,inf	1.38899,0.46568	0.000182826	0.000212459
2	chr11:11079680:C:T	11079680	T,NA	C,NA	1,NA	inf,NA	inf,NA	0.641408,NA	0.000182653	0.000212054
2	chr11:10577804:T:C	10577804	NA,C	NA,T	NA,1	NA,-inf	NA,inf	NA,0.450724	0.000182647	0.00020893
2	chr11:10523305:C:T	10523305	NA,T	NA,C	NA,1	NA,inf	NA,inf	NA,0.482092	0.000182632	0.000209749
2	chr11:10200977:T:C	10200977	NA,C	NA,T	NA,1	NA,-inf	NA,inf	NA,0.446632	0.000182555	0.000210646
2	chr11:10676589:C:T	10676589	T,T	C,C	1,1	-inf,-inf	inf,inf	4.08864,0.995288	0.00018249	0.0146649
2	chr11:10469996:C:T	10469996	T,NA	C,NA	1,NA	-inf,NA	inf,NA	0.69636,NA	0.000182356	0.000214251
2	chr11:11047139:T:C	11047139	NA,C	NA,T	NA,1	NA,-inf	NA,inf	NA,0.475345	0.000182309	0.000210265
2	chr11:10446254:C:A	10446254	NA,A	NA,C	NA,1	NA,inf	NA,inf	NA,0.465273	0.00018229	0.000209371
2	chr11:10396150:G:C	10396150	NA,C	NA,G	NA,1	NA,-inf	NA,inf	NA,0.477983	0.000181765	0.000209201
2	chr11:11060996:AG:A	11060996	NA,A	NA,AG	NA,1	NA,-inf	NA,inf	NA,0.518266	0.000181645	0.000208967
2	chr11:10396891:G:A	10396891	NA,A	NA,G	NA,1	NA,-inf	NA,inf	NA,0.476971	0.000181496	0.000208892
2	chr11:10194603:C:T	10194603	T,T	C,C	1,1	-inf,-inf	inf,inf	0.716458,3.01012	0.000181447	0.00020613
2	chr11:10396105:T:C	10396105	NA,C	NA,T	NA,1	NA,-inf	NA,inf	NA,0.476289	0.000181316	0.000208685
2	chr11:10592207:A:G	10592207	G,NA	A,NA	1,NA	inf,NA	inf,NA	0.936687,NA	0.000181094	0.000225617
2	chr11:10545730:A:T	10545730	T,NA	A,NA	1,NA	inf,NA	inf,NA	0.93325,NA	0.000181048	0.000225299
2	chr11:10277774:T:C	10277774	C,C	T,T	1,1	inf,inf	inf,inf	1.08412,0.803496	0.000180812	0.000208764
2	chr11:10945017:G:A	10945017	A,NA	G,NA	1,NA	inf,NA	inf,NA	0.623055,NA	0.00018067	0.00020881
2	chr11:10400797:T:A	10400797	NA,A	NA,T	NA,1	NA,-inf	NA,inf	NA,0.474059	0.000180651	0.000207923
2	chr11:11063581:C:T	11063581	NA,T	NA,C	NA,1	NA,inf	NA,inf	NA,0.535389	0.000180551	0.000207347
2	chr11:10851653:C:T	10851653	NA,T	NA,C	NA,1	NA,inf	NA,inf	NA,0.556463	0.000180541	0.000208142
2	chr11:10841302:G:A	10841302	NA,A	NA,G	NA,1	NA,-inf	NA,inf	NA,0.472322	0.000180472	0.000207433
2	chr11:10643043:C:T	10643043	NA,T	NA,C	NA,1	NA,inf	NA,inf	NA,0.479984	0.000180393	0.000209263
2	chr11:10548548:A:G	10548548	NA,G	NA,A	NA,1	NA,inf	NA,inf	NA,0.568553	0.000180264	0.000207664
2	chr11:10253577:A:G	10253577	G,NA	A,NA	1,NA	inf,NA	inf,NA	0.453195,NA	0.000180128	0.000205781
2	chr11:11127372:G:T	11127372	T,T	G,G	1,1	-inf,-inf	inf,inf	1.06618,0.569676	0.000180115	0.000205553
2	chr11:10839811:A:T	10839811	NA,T	NA,A	NA,1	NA,-inf	NA,inf	NA,0.470229	0.000179931	0.000206811
2	chr11:10786970:C:T	10786970	T,NA	C,NA	1,NA	-inf,NA	inf,NA	0.561398,NA	0.000179925	0.000206174
2	chr11:11119066:A:C	11119066	NA,C	NA,A	NA,1	NA,-inf	NA,inf	NA,0.486722	0.000179865	0.000207162
2	chr11:10758604:T:C	10758604	C,NA	T,NA	1,NA	-inf,NA	inf,NA	0.67145,NA	0.00017986	0.00021073
2	chr11:10507469:G:A	10507469	NA,A	NA,G	NA,1	NA,inf	NA,inf	NA,0.478016	0.000179778	0.000206604
2	chr11:11103374:T:C	11103374	C,C	T,T	1,1	-inf,inf	inf,inf	0.126523,1.40518	0.000179772	0.000205489
2	chr11:10461374:C:T	10461374	NA,T	NA,C	NA,1	NA,-inf	NA,inf	NA,0.502547	0.000179476	0.00020517
2	chr11:10550685:T:C	10550685	C,C	T,T	1,1	inf,-inf	inf,inf	1.1377,1.15182	0.000179466	0.000236315
2	chr11:10520945:T:G	10520945	NA,G	NA,T	NA,1	NA,-inf	NA,inf	NA,0.515477	0.000179418	0.00020523
2	chr11:10498857:C:G	10498857	NA,G	NA,C	NA,1	NA,-inf	NA,inf	NA,0.560158	0.000179346	0.000208507
2	chr11:10768987:CTGAGGCGGA:C	10768987	NA,C	NA,CTGAGGCGGA	NA,1	NA,-inf	NA,inf	NA,0.532	0.000179166	0.000205816
2	chr11:10772036:G:A	10772036	NA,A	NA,G	NA,1	NA,-inf	NA,inf	NA,0.531958	0.000179154	0.000205802
2	chr11:10770393:G:A	10770393	NA,A	NA,G	NA,1	NA,-inf	NA,inf	NA,0.531269	0.00017899	0.000205615
2	chr11:10321894:G:C	10321894	NA,C	NA,G	NA,1	NA,-inf	NA,inf	NA,1.31328	0.000178903	0.000205847
2	chr11:10594589:G:A	10594589	A,NA	G,NA	1,NA	inf,NA	inf,NA	0.925882,NA	0.0001788	0.000222517
2	chr11:11124054:C:T	11124054	T,T	C,C	1,1	-inf,-inf	inf,inf	0.525278,1.17855	0.00017854	0.00020398
2	chr11:10171746:A:G	10171746	G,NA	A,NA	1,NA	-inf,NA	inf,NA	0.561329,NA	0.000178344	0.00020349
2	chr11:10547618:A:G	10547618	NA,G	NA,A	NA,1	NA,inf	NA,inf	NA,0.56574	0.000178097	0.000205214
2	chr11:10535937:T:A	10535937	A,NA	T,NA	1,NA	inf,NA	inf,NA	0.598379,NA	0.00017808	0.000208636
2	chr11:11060307:T:C	11060307	C,C	T,T	1,1	inf,-inf	inf,inf	0.34643,1.34349	0.000178019	0.000205162
2	chr11:10178607:T:C	10178607	NA,C	NA,T	NA,1	NA,inf	NA,inf	NA,0.610054	0.000177692	0.000203506
2	chr11:10540888:C:A	10540888	NA,A	NA,C	NA,1	NA,-inf	NA,inf	NA,0.462759	0.000177667	0.000203926
2	chr11:10404362:AATAG:A	10404362	NA,A	NA,AATAG	NA,1	NA,inf	NA,inf	NA,0.552493	0.000177511	0.000204456
2	chr11:10865817:G:A	10865817	NA,A	NA,G	NA,1	NA,-inf	NA,inf	NA,0.487614	0.000177491	0.000204266
2	chr11:10800803:C:T	10800803	NA,T	NA,C	NA,1	NA,inf	NA,inf	NA,0.473871	0.000177277	0.000203485
2	chr11:11034142:C:T	11034142	NA,T	NA,C	NA,1	NA,inf	NA,inf	NA,0.476836	0.000177244	0.000204266
2	chr11:10872932:G:A	10872932	NA,A	NA,G	NA,1	NA,-inf	NA,inf	NA,0.508615	0.000177229	0.000203977
2	chr11:10678734:T:C	10678734	C,C	T,T	1,1	-inf,-inf	inf,inf	4.61026,0.460976	0.000177081	0.0208274
2	chr11:10769432:A:C	10769432	NA,C	NA,A	NA,1	NA,-inf	NA,inf	NA,0.52318	0.000177022	0.000203359
2	chr11:10545004:G:GGGGCT	10545004	NA,GGGGCT	NA,G	NA,1	NA,inf	NA,inf	NA,0.553213	0.000176685	0.000203543
2	chr11:10728078:C:T	10728078	NA,T	NA,C	NA,1	NA,inf	NA,inf	NA,0.559864	0.00017654	0.000204647
2	chr11:10671274:A:G	10671274	G,G	A,A	1,1	-inf,-inf	inf,inf	4.31789,0.726475	0.000176515	0.0171544
2	chr11:10242575:A:G	10242575	G,G	A,A	1,1	-inf,-inf	inf,inf	1.04963,0.879811	0.000176508	0.000204023
2	chr11:10808885:G:A	10808885	NA,A	NA,G	NA,1	NA,-inf	NA,inf	NA,0.476423	0.000176438	0.000202622
2	chr11:10735080:A:T	10735080	NA,T	NA,A	NA,1	NA,inf	NA,inf	NA,0.561632	0.000176374	0.000204475
2	chr11:10808385:C:T	10808385	NA,T	NA,C	NA,1	NA,-inf	NA,inf	NA,0.475643	0.000176238	0.000202393
2	chr11:10474664:T:A	10474664	NA,A	NA,T	NA,1	NA,inf	NA,inf	NA,0.503471	0.000176081	0.000202169
2	chr11:10517854:G:A	10517854	A,NA	G,NA	1,NA	-inf,NA	inf,NA	0.729577,NA	0.00017598	0.000210119
2	chr11:10951371:G:T	10951371	T,T	G,G	1,1	inf,-inf	inf,inf	0.675606,1.02235	0.000175723	0.000202165
2	chr11:10301931:A:G	10301931	G,G	A,A	1,1	-inf,-inf	inf,inf	0.916797,1.00694	0.000175706	0.000202547
2	chr11:10457698:C:A	10457698	A,A	C,C	1,1	-inf,-inf	inf,inf	0.938204,0.820353	0.000175682	0.000202878
2	chr11:11025482:T:G	11025482	NA,G	NA,T	NA,1	NA,-inf	NA,inf	NA,0.476076	0.000175608	0.000201985
2	chr11:10952838:C:T	10952838	NA,T	NA,C	NA,1	NA,-inf	NA,inf	NA,0.493629	0.000175508	0.000201297
2	chr11:11042345:T:G	11042345	NA,G	NA,T	NA,1	NA,inf	NA,inf	NA,0.489973	0.000175478	0.000202529
2	chr11:11146319:C:T	11146319	NA,T	NA,C	NA,1	NA,inf	NA,inf	NA,0.470752	0.000175372	0.00020143
2	chr11:10408244:A:T	10408244	NA,T	NA,A	NA,1	NA,-inf	NA,inf	NA,0.466089	0.000175289	0.000201304
2	chr11:10368089:G:A	10368089	NA,A	NA,G	NA,1	NA,inf	NA,inf	NA,0.521042	0.0001752	0.000201729
2	chr11:10599859:C:T	10599859	NA,T	NA,C	NA,1	NA,inf	NA,inf	NA,0.510715	0.000175057	0.000201845
2	chr11:10150105:T:C	10150105	C,C	T,T	1,1	-inf,-inf	inf,inf	0.571388,3.3052	0.00017487	0.000199001
2	chr11:11017782:C:T	11017782	NA,T	NA,C	NA,1	NA,inf	NA,inf	NA,0.502642	0.000174663	0.000201049
2	chr11:10646622:G:A	10646622	NA,A	NA,G	NA,1	NA,-inf	NA,inf	NA,0.472811	0.000174586	0.00019962
2	chr11:10772849:G:A	10772849	NA,A	NA,G	NA,1	NA,-inf	NA,inf	NA,0.513359	0.000174563	0.00020054
2	chr11:10749608:C:G	10749608	NA,G	NA,C	NA,1	NA,-inf	NA,inf	NA,0.536888	0.000174562	0.000201622
2	chr11:10603259:G:A	10603259	NA,A	NA,G	NA,1	NA,inf	NA,inf	NA,0.54061	0.000174555	0.000201026
2	chr11:11146011:T:A	11146011	A,NA	T,NA	1,NA	-inf,NA	inf,NA	0.611905,NA	0.000174442	0.000202099
2	chr11:10878832:A:G	10878832	NA,G	NA,A	NA,1	NA,inf	NA,inf	NA,0.473264	0.000174363	0.000200237
2	chr11:10443248:T:C	10443248	NA,C	NA,T	NA,1	NA,inf	NA,inf	NA,0.507769	0.000174249	0.000199946
2	chr11:10636927:A:T	10636927	NA,T	NA,A	NA,1	NA,-inf	NA,inf	NA,0.499934	0.000174032	0.000199608
2	chr11:10995380:A:G	10995380	NA,G	NA,A	NA,1	NA,-inf	NA,inf	NA,0.478446	0.000173814	0.000200759
2	chr11:10513474:T:C	10513474	NA,C	NA,T	NA,1	NA,inf	NA,inf	NA,0.444453	0.000173719	0.0001992
2	chr11:10696888:G:C	10696888	NA,C	NA,G	NA,1	NA,inf	NA,inf	NA,0.523195	0.000173676	0.000200183
2	chr11:10767321:G:A	10767321	NA,A	NA,G	NA,1	NA,inf	NA,inf	NA,0.497234	0.000173447	0.000199027
2	chr11:10912439:C:T	10912439	NA,T	NA,C	NA,1	NA,-inf	NA,inf	NA,0.445108	0.000173363	0.000199072
2	chr11:10687011:A:G	10687011	NA,G	NA,A	NA,1	NA,inf	NA,inf	NA,0.515921	0.000173341	0.000199777
2	chr11:10761637:T:C	10761637	NA,C	NA,T	NA,1	NA,-inf	NA,inf	NA,0.507584	0.000173124	0.000198885
2	chr11:10687182:T:G	10687182	NA,G	NA,T	NA,1	NA,inf	NA,inf	NA,0.5148	0.000173083	0.00019948
2	chr11:10601405:C:T	10601405	NA,T	NA,C	NA,1	NA,inf	NA,inf	NA,0.506329	0.000173016	0.000199531
2	chr11:10842293:T:A	10842293	NA,A	NA,T	NA,1	NA,-inf	NA,inf	NA,0.444569	0.000172989	0.000198854
2	chr11:10646028:C:G	10646028	NA,G	NA,C	NA,1	NA,inf	NA,inf	NA,0.507725	0.000172655	0.000198976
2	chr11:10677635:T:C	10677635	C,C	T,T	1,1	-inf,-inf	inf,inf	4.21612,0.849149	0.000172591	0.0152319
2	chr11:10844424:TTTC:T	10844424	NA,T	NA,TTTC	NA,1	NA,-inf	NA,inf	NA,0.462575	0.000172199	0.000197835
2	chr11:10299061:A:G	10299061	G,G	A,A	1,1	-inf,-inf	inf,inf	1.51791,1.28593	0.000171943	0.000198111
2	chr11:10917887:C:A	10917887	NA,A	NA,C	NA,1	NA,-inf	NA,inf	NA,0.429702	0.000171694	0.000197056
2	chr11:10353288:G:GTC	10353288	GTC,GTC	G,G	1,1	-inf,inf	inf,inf	1.34278,0.506986	0.000171533	0.00020623
2	chr11:10686539:G:A	10686539	NA,A	NA,G	NA,1	NA,-inf	NA,inf	NA,0.471877	0.000171411	0.000198646
2	chr11:10732550:C:G	10732550	NA,G	NA,C	NA,1	NA,inf	NA,inf	NA,0.399182	0.000171058	0.000196007
2	chr11:10712748:C:T	10712748	T,NA	C,NA	1,NA	-inf,NA	inf,NA	0.806616,NA	0.000170848	0.000209384
2	chr11:10880338:G:A	10880338	NA,A	NA,G	NA,1	NA,-inf	NA,inf	NA,0.481136	0.000170721	0.000196483
2	chr11:10548957:C:G	10548957	NA,G	NA,C	NA,1	NA,inf	NA,inf	NA,0.526678	0.000170679	0.000196621
2	chr11:10655826:G:A	10655826	A,A	G,G	1,1	-inf,-inf	inf,inf	5.64785,0.149714	0.000170642	0.148835
2	chr11:10754566:C:G	10754566	NA,G	NA,C	NA,1	NA,-inf	NA,inf	NA,0.489709	0.000170314	0.000195997
2	chr11:10771374:G:A	10771374	NA,A	NA,G	NA,1	NA,-inf	NA,inf	NA,0.48917	0.000170295	0.000195981
2	chr11:10280261:T:C	10280261	C,NA	T,NA	1,NA	inf,NA	inf,NA	0.413471,NA	0.000170191	0.000194505
2	chr11:10816767:C:T	10816767	T,T	C,C	1,1	-inf,inf	inf,inf	0.415624,1.33076	0.000170124	0.000196565
2	chr11:10544518:G:T	10544518	NA,T	NA,G	NA,1	NA,-inf	NA,inf	NA,0.41661	0.000170059	0.000195052
2	chr11:10630493:T:A	10630493	NA,A	NA,T	NA,1	NA,-inf	NA,inf	NA,0.415011	0.00017	0.000194507
2	chr11:10429543:T:C	10429543	NA,C	NA,T	NA,1	NA,inf	NA,inf	NA,0.482172	0.000169999	0.000195212
2	chr11:10438751:G:T	10438751	NA,T	NA,G	NA,1	NA,inf	NA,inf	NA,0.396045	0.000169892	0.000194922
2	chr11:10435048:G:T	10435048	NA,T	NA,G	NA,1	NA,inf	NA,inf	NA,0.481335	0.000169808	0.000194994
2	chr11:10575801:C:G	10575801	NA,G	NA,C	NA,1	NA,inf	NA,inf	NA,0.520681	0.000169782	0.000195554
2	chr11:10490034:C:A	10490034	NA,A	NA,C	NA,1	NA,inf	NA,inf	NA,0.466504	0.000169733	0.000194774
2	chr11:10664693:T:C	10664693	NA,C	NA,T	NA,1	NA,-inf	NA,inf	NA,0.45532	0.000169621	0.000193179
2	chr11:10210160:T:G	10210160	G,NA	T,NA	1,NA	inf,NA	inf,NA	0.527895,NA	0.000169565	0.000194775
2	chr11:11108212:C:A	11108212	NA,A	NA,C	NA,1	NA,inf	NA,inf	NA,0.458131	0.000169372	0.000194879
2	chr11:11128635:A:G	11128635	G,G	A,A	1,1	inf,inf	inf,inf	0.519792,1.16051	0.000169248	0.000195339
2	chr11:10562162:C:T	10562162	NA,T	NA,C	NA,1	NA,inf	NA,inf	NA,0.518154	0.000169152	0.00019483
2	chr11:10420945:C:T	10420945	T,NA	C,NA	1,NA	inf,NA	inf,NA	0.541222,NA	0.000168976	0.000193941
2	chr11:11077129:A:G	11077129	G,G	A,A	1,1	inf,-inf	inf,inf	0.941276,0.669513	0.000168655	0.000191773
2	chr11:10791622:A:G	10791622	G,G	A,A	1,1	inf,-inf	inf,inf	1.07051,0.463635	0.000168348	0.000188806
2	chr11:10925037:T:C	10925037	C,NA	T,NA	1,NA	-inf,NA	inf,NA	0.547196,NA	0.000168152	0.000193758
2	chr11:10895763:C:T	10895763	T,NA	C,NA	1,NA	inf,NA	inf,NA	0.591172,NA	0.00016792	0.000194644
2	chr11:10911311:T:C	10911311	NA,C	NA,T	NA,1	NA,-inf	NA,inf	NA,0.419716	0.000167461	0.000192372
2	chr11:10843400:G:C	10843400	C,NA	G,NA	1,NA	inf,NA	inf,NA	0.526918,NA	0.00016721	0.000191463
2	chr11:10806403:T:C	10806403	C,C	T,T	1,1	-inf,inf	inf,inf	0.150558,1.3915	0.000167184	0.000190213
2	chr11:10919067:T:C	10919067	NA,C	NA,T	NA,1	NA,-inf	NA,inf	NA,0.456117	0.000167081	0.000192151
2	chr11:10749695:T:C	10749695	NA,C	NA,T	NA,1	NA,-inf	NA,inf	NA,0.42447	0.00016705	0.000191002
2	chr11:10356884:G:A	10356884	NA,A	NA,G	NA,1	NA,-inf	NA,inf	NA,0.422216	0.000166939	0.000192268
2	chr11:10926675:G:A	10926675	NA,A	NA,G	NA,1	NA,inf	NA,inf	NA,0.443799	0.000166921	0.000191382
2	chr11:10713420:C:CT	10713420	CT,NA	C,NA	1,NA	-inf,NA	inf,NA	0.586854,NA	0.000166785	0.000192417
2	chr11:10211466:A:G	10211466	G,G	A,A	1,1	-inf,-inf	inf,inf	0.533188,3.29491	0.000166758	0.000189821
2	chr11:10371694:C:T	10371694	NA,T	NA,C	NA,1	NA,inf	NA,inf	NA,0.418886	0.000166321	0.000191415
2	chr11:10991292:C:T	10991292	NA,T	NA,C	NA,1	NA,-inf	NA,inf	NA,0.473152	0.000166232	0.000191676
2	chr11:10858379:G:A	10858379	NA,A	NA,G	NA,1	NA,-inf	NA,inf	NA,0.440211	0.000166138	0.000191231
2	chr11:10784325:T:G	10784325	G,G	T,T	1,1	inf,inf	inf,inf	0.197379,1.3982	0.000166117	0.000190944
2	chr11:10969612:A:C	10969612	NA,C	NA,A	NA,1	NA,-inf	NA,inf	NA,0.423113	0.000165832	0.000190888
2	chr11:10440376:T:C	10440376	NA,C	NA,T	NA,1	NA,inf	NA,inf	NA,0.377335	0.000165575	0.000189987
2	chr11:10745819:C:G	10745819	NA,G	NA,C	NA,1	NA,-inf	NA,inf	NA,0.404438	0.000165559	0.000190151
2	chr11:11007523:G:A	11007523	NA,A	NA,G	NA,1	NA,inf	NA,inf	NA,0.444631	0.000165426	0.00019032
2	chr11:10827997:T:G	10827997	G,G	T,T	1,1	inf,-inf	inf,inf	0.368428,1.35715	0.000165396	0.000191083
2	chr11:10466122:C:T	10466122	NA,T	NA,C	NA,1	NA,-inf	NA,inf	NA,0.492859	0.000165124	0.000190386
2	chr11:10761674:C:T	10761674	NA,T	NA,C	NA,1	NA,inf	NA,inf	NA,0.444282	0.00016511	0.000190294
2	chr11:10503553:AC:A	10503553	A,NA	AC,NA	1,NA	inf,NA	inf,NA	0.362355,NA	0.000165095	0.00018468
2	chr11:10678051:TC:T	10678051	T,T	TC,TC	1,1	-inf,-inf	inf,inf	4.19455,0.82723	0.000165008	0.014089
2	chr11:10206133:C:G	10206133	NA,G	NA,C	NA,1	NA,inf	NA,inf	NA,0.493019	0.000165	0.000189272
2	chr11:10393155:G:A	10393155	NA,A	NA,G	NA,1	NA,inf	NA,inf	NA,0.413685	0.000164852	0.000189575
2	chr11:10807559:C:T	10807559	T,NA	C,NA	1,NA	-inf,NA	inf,NA	0.540673,NA	0.000164794	0.000189551
2	chr11:10800334:T:C	10800334	NA,C	NA,T	NA,1	NA,-inf	NA,inf	NA,0.429329	0.000164492	0.000188946
2	chr11:10499305:C:T	10499305	NA,T	NA,C	NA,1	NA,inf	NA,inf	NA,0.453265	0.000164282	0.000189179
2	chr11:10633326:T:C	10633326	NA,C	NA,T	NA,1	NA,inf	NA,inf	NA,0.468224	0.000164232	0.000189067
2	chr11:10937493:G:A	10937493	NA,A	NA,G	NA,1	NA,-inf	NA,inf	NA,0.427271	0.000164068	0.000188829
2	chr11:10783912:C:T	10783912	T,T	C,C	1,1	inf,inf	inf,inf	0.182908,1.46372	0.000164056	0.000189591
2	chr11:11130453:A:G	11130453	G,NA	A,NA	1,NA	-inf,NA	inf,NA	0.556461,NA	0.000164014	0.000189449
2	chr11:10487797:G:A	10487797	NA,A	NA,G	NA,1	NA,inf	NA,inf	NA,0.456146	0.000163926	0.000188067
2	chr11:10694536:C:T	10694536	NA,T	NA,C	NA,1	NA,inf	NA,inf	NA,0.479041	0.000163752	0.000189396
2	chr11:10776188:C:T	10776188	NA,T	NA,C	NA,1	NA,inf	NA,inf	NA,0.446433	0.000163656	0.000188601
2	chr11:10737292:G:T	10737292	NA,T	NA,G	NA,1	NA,inf	NA,inf	NA,0.430031	0.000163521	0.000188219
2	chr11:10657894:T:C	10657894	C,C	T,T	1,1	-inf,inf	inf,inf	5.4266,0.196416	0.000163473	0.0958364
2	chr11:10440962:C:T	10440962	NA,T	NA,C	NA,1	NA,inf	NA,inf	NA,0.454579	0.000163412	0.000187681
2	chr11:10500878:G:A	10500878	A,NA	G,NA	1,NA	inf,NA	inf,NA	0.860935,NA	0.000163384	0.000202625
2	chr11:10676402:C:T	10676402	T,T	C,C	1,1	-inf,-inf	inf,inf	4.18061,0.831774	0.00016331	0.0137962
2	chr11:10261007:A:G	10261007	NA,G	NA,A	NA,1	NA,inf	NA,inf	NA,0.491341	0.000162551	0.000187213
2	chr11:11113423:G:A	11113423	NA,A	NA,G	NA,1	NA,-inf	NA,inf	NA,0.414631	0.000162506	0.000187299
2	chr11:10578697:G:A	10578697	NA,A	NA,G	NA,1	NA,inf	NA,inf	NA,0.379442	0.000162381	0.000185462
2	chr11:10311455:C:T	10311455	NA,T	NA,C	NA,1	NA,inf	NA,inf	NA,0.408717	0.000162305	0.000186364
2	chr11:10811736:G:A	10811736	NA,A	NA,G	NA,1	NA,inf	NA,inf	NA,0.387029	0.000162139	0.000185827
2	chr11:10764943:T:A	10764943	NA,A	NA,T	NA,1	NA,-inf	NA,inf	NA,0.451197	0.000161925	0.000186353
2	chr11:10518339:T:C	10518339	NA,C	NA,T	NA,1	NA,inf	NA,inf	NA,0.403698	0.000161883	0.000185997
2	chr11:11102109:A:G	11102109	G,G	A,A	1,1	-inf,inf	inf,inf	0.227193,1.29525	0.000161872	0.000184752
2	chr11:11147433:G:A	11147433	NA,A	NA,G	NA,1	NA,-inf	NA,inf	NA,0.438137	0.000161842	0.000186108
2	chr11:10289926:G:A	10289926	A,A	G,G	1,1	-inf,-inf	inf,inf	0.923976,0.944965	0.00016182	0.000186698
2	chr11:10290242:T:C	10290242	C,C	T,T	1,1	-inf,-inf	inf,inf	0.914802,0.952161	0.000161615	0.000186442
2	chr11:10426951:C:T	10426951	NA,T	NA,C	NA,1	NA,inf	NA,inf	NA,0.422013	0.000161542	0.000185635
2	chr11:10409876:T:C	10409876	NA,C	NA,T	NA,1	NA,inf	NA,inf	NA,0.403576	0.000161511	0.000185726
2	chr11:11147568:G:A	11147568	NA,A	NA,G	NA,1	NA,-inf	NA,inf	NA,0.436488	0.000161459	0.000185669
2	chr11:11114577:G:A	11114577	NA,A	NA,G	NA,1	NA,-inf	NA,inf	NA,0.407739	0.000161451	0.00018594
2	chr11:10287959:T:C	10287959	NA,C	NA,T	NA,1	NA,-inf	NA,inf	NA,0.4607	0.000161298	0.000185499
2	chr11:11101969:T:A	11101969	A,A	T,T	1,1	-inf,inf	inf,inf	0.240816,1.28477	0.00016128	0.000184058
2	chr11:10190073:T:C	10190073	NA,C	NA,T	NA,1	NA,inf	NA,inf	NA,0.352149	0.000161253	0.000185559
2	chr11:11100760:C:G	11100760	G,G	C,C	1,1	-inf,inf	inf,inf	0.293803,1.24743	0.000161031	0.000183667
2	chr11:11100473:A:G	11100473	G,G	A,A	1,1	-inf,inf	inf,inf	0.212507,1.30058	0.000160985	0.000183762
2	chr11:10272939:A:G	10272939	G,G	A,A	1,1	-inf,-inf	inf,inf	1.70313,0.841113	0.000160922	0.000189635
2	chr11:10296596:T:C	10296596	C,C	T,T	1,1	-inf,-inf	inf,inf	0.614656,2.98792	0.000160913	0.000183081
2	chr11:10520428:C:T	10520428	NA,T	NA,C	NA,1	NA,inf	NA,inf	NA,0.393425	0.000160565	0.00018445
2	chr11:10937319:C:T	10937319	NA,T	NA,C	NA,1	NA,-inf	NA,inf	NA,0.410701	0.000160476	0.000184696
2	chr11:10627614:C:A	10627614	A,A	C,C	1,1	inf,inf	inf,inf	1.72174,0.963049	0.000160382	0.000288354
2	chr11:11135589:A:T	11135589	T,NA	A,NA	1,NA	inf,NA	inf,NA	0.572952,NA	0.000160277	0.000186424
2	chr11:10442675:T:C	10442675	NA,C	NA,T	NA,1	NA,-inf	NA,inf	NA,0.417375	0.000160171	0.000184717
2	chr11:11107187:G:A	11107187	A,NA	G,NA	1,NA	inf,NA	inf,NA	0.461433,NA	0.000160142	0.000182516
2	chr11:11128576:G:A	11128576	NA,A	NA,G	NA,1	NA,inf	NA,inf	NA,0.428596	0.000160119	0.000184236
2	chr11:10651684:A:T	10651684	NA,T	NA,A	NA,1	NA,-inf	NA,inf	NA,0.470675	0.00016002	0.000185238
2	chr11:10655914:G:A	10655914	A,A	G,G	1,1	-inf,-inf	inf,inf	1.43402,0.686996	0.000159706	0.000208259
2	chr11:10819803:C:T	10819803	T,T	C,C	1,1	-inf,inf	inf,inf	0.388663,1.31143	0.000159542	0.000184227
2	chr11:10657238:T:C	10657238	C,C	T,T	1,1	-inf,-inf	inf,inf	3.72693,0.87234	0.000159534	0.00642059
2	chr11:10743632:C:T	10743632	NA,T	NA,C	NA,1	NA,inf	NA,inf	NA,0.478184	0.000159514	0.000184598
2	chr11:10636977:A:G	10636977	NA,G	NA,A	NA,1	NA,-inf	NA,inf	NA,0.373022	0.000159446	0.000182465
2	chr11:10591897:G:A	10591897	A,A	G,G	1,1	-inf,inf	inf,inf	1.68716,0.175582	0.000159429	0.000196381
2	chr11:11055563:C:T	11055563	NA,T	NA,C	NA,1	NA,-inf	NA,inf	NA,0.390794	0.000159386	0.000183736
2	chr11:10855481:C:T	10855481	NA,T	NA,C	NA,1	NA,inf	NA,inf	NA,0.373977	0.000159166	0.000182485
2	chr11:10172741:AC:A	10172741	A,A	AC,AC	1,1	-inf,-inf	inf,inf	0.598411,3.01192	0.000159056	0.00018099
2	chr11:10676713:G:A	10676713	A,A	G,G	1,1	-inf,-inf	inf,inf	4.14996,0.832972	0.000158998	0.012952
2	chr11:11057033:C:T	11057033	NA,T	NA,C	NA,1	NA,-inf	NA,inf	NA,0.376774	0.000158974	0.000183064
2	chr11:10605264:G:A	10605264	NA,A	NA,G	NA,1	NA,inf	NA,inf	NA,0.473045	0.000158969	0.000183142
2	chr11:10754829:C:T	10754829	NA,T	NA,C	NA,1	NA,inf	NA,inf	NA,0.465423	0.000158717	0.000183466
2	chr11:10713779:C:T	10713779	T,T	C,C	1,1	inf,inf	inf,inf	0.475294,1.21113	0.000158716	0.000182194
2	chr11:10948752:G:T	10948752	NA,T	NA,G	NA,1	NA,inf	NA,inf	NA,0.439963	0.000158596	0.000182582
2	chr11:10493221:A:G	10493221	NA,G	NA,A	NA,1	NA,inf	NA,inf	NA,0.456936	0.000158556	0.000182971
2	chr11:10737278:A:C	10737278	NA,C	NA,A	NA,1	NA,-inf	NA,inf	NA,0.431553	0.000158517	0.00018155
2	chr11:10677524:C:T	10677524	T,T	C,C	1,1	-inf,-inf	inf,inf	4.153,0.824928	0.000158367	0.0128838
2	chr11:10369698:G:A	10369698	NA,A	NA,G	NA,1	NA,inf	NA,inf	NA,0.471267	0.000158257	0.000182305
2	chr11:10823295:T:C	10823295	NA,C	NA,T	NA,1	NA,-inf	NA,inf	NA,0.431883	0.000158021	0.000181959
2	chr11:11064257:C:T	11064257	T,T	C,C	1,1	-inf,-inf	inf,inf	0.0778791,1.34789	0.000157978	0.000181243
2	chr11:10836274:T:C	10836274	NA,C	NA,T	NA,1	NA,inf	NA,inf	NA,0.402258	0.000157951	0.000182046
2	chr11:10269220:C:A	10269220	NA,A	NA,C	NA,1	NA,inf	NA,inf	NA,0.410156	0.000157941	0.000181347
2	chr11:10850186:G:A	10850186	A,NA	G,NA	1,NA	inf,NA	inf,NA	0.571621,NA	0.000157816	0.00018335
2	chr11:11117710:C:G	11117710	NA,G	NA,C	NA,1	NA,-inf	NA,inf	NA,0.386301	0.00015773	0.000181629
2	chr11:11047486:C:G	11047486	G,NA	C,NA	1,NA	inf,NA	inf,NA	0.517202,NA	0.000157627	0.000181699
2	chr11:10586490:A:T	10586490	NA,T	NA,A	NA,1	NA,-inf	NA,inf	NA,0.347718	0.000157616	0.000180459
2	chr11:10864028:G:A	10864028	NA,A	NA,G	NA,1	NA,-inf	NA,inf	NA,0.376653	0.000157594	0.00018121
2	chr11:10647625:A:G	10647625	G,G	A,A	1,1	-inf,inf	inf,inf	5.32991,0.272325	0.00015757	0.081089
2	chr11:10828066:T:G	10828066	G,G	T,T	1,1	inf,-inf	inf,inf	0.40796,1.30637	0.000157485	0.000182125
2	chr11:10864296:T:G	10864296	NA,G	NA,T	NA,1	NA,-inf	NA,inf	NA,0.375598	0.00015738	0.000180965
2	chr11:10756426:C:T	10756426	NA,T	NA,C	NA,1	NA,inf	NA,inf	NA,0.458273	0.00015725	0.000181759
2	chr11:10704608:G:A	10704608	NA,A	NA,G	NA,1	NA,-inf	NA,inf	NA,0.370847	0.000157164	0.000180093
2	chr11:10166889:A:G	10166889	NA,G	NA,A	NA,1	NA,inf	NA,inf	NA,0.329873	0.000157138	0.000180913
2	chr11:10911553:C:T	10911553	T,T	C,C	1,1	inf,inf	inf,inf	1.39784,0.161044	0.000157106	0.000184939
2	chr11:10573568:C:T	10573568	NA,T	NA,C	NA,1	NA,inf	NA,inf	NA,0.458557	0.000157045	0.000180875
2	chr11:10273026:C:T	10273026	T,T	C,C	1,1	-inf,-inf	inf,inf	0.767305,2.19499	0.000157033	0.00017924
2	chr11:10771038:T:C	10771038	NA,C	NA,T	NA,1	NA,inf	NA,inf	NA,0.410831	0.000157005	0.000180884
2	chr11:11109917:C:G	11109917	NA,G	NA,C	NA,1	NA,inf	NA,inf	NA,0.426068	0.000156974	0.000180756
2	chr11:10365236:C:T	10365236	NA,T	NA,C	NA,1	NA,-inf	NA,inf	NA,0.379692	0.000156961	0.000180754
2	chr11:10933771:G:T	10933771	T,T	G,G	1,1	inf,-inf	inf,inf	0.370861,1.20934	0.000156927	0.00017972
2	chr11:10976739:C:T	10976739	NA,T	NA,C	NA,1	NA,-inf	NA,inf	NA,0.401968	0.000156895	0.000181166
2	chr11:10828918:C:T	10828918	NA,T	NA,C	NA,1	NA,-inf	NA,inf	NA,0.36339	0.000156838	0.000180046
2	chr11:10849180:C:A	10849180	A,A	C,C	1,1	-inf,inf	inf,inf	0.616269,1.15887	0.000156759	0.000182795
2	chr11:10493476:G:A	10493476	NA,A	NA,G	NA,1	NA,inf	NA,inf	NA,0.422819	0.00015671	0.000180288
2	chr11:10399521:C:T	10399521	NA,T	NA,C	NA,1	NA,-inf	NA,inf	NA,0.379696	0.000156619	0.000180202
2	chr11:10649311:T:G	10649311	NA,G	NA,T	NA,1	NA,-inf	NA,inf	NA,0.36423	0.000156595	0.000179018
2	chr11:10579428:G:A	10579428	NA,A	NA,G	NA,1	NA,inf	NA,inf	NA,0.456074	0.000156468	0.000180213
2	chr11:10578229:TGA:T	10578229	NA,T	NA,TGA	NA,1	NA,inf	NA,inf	NA,0.455852	0.000156428	0.000180167
2	chr11:10364929:T:C	10364929	NA,C	NA,T	NA,1	NA,-inf	NA,inf	NA,0.450238	0.000156378	0.000179873
2	chr11:10543080:C:T	10543080	T,NA	C,NA	1,NA	inf,NA	inf,NA	0.455843,NA	0.000156366	0.000178798
2	chr11:10292447:C:T	10292447	NA,T	NA,C	NA,1	NA,inf	NA,inf	NA,0.441456	0.000156331	0.000179634
2	chr11:10463299:G:T	10463299	NA,T	NA,G	NA,1	NA,inf	NA,inf	NA,0.396124	0.000156282	0.000179783
2	chr11:10396231:A:G	10396231	NA,G	NA,A	NA,1	NA,-inf	NA,inf	NA,0.32685	0.00015627	0.000179919
2	chr11:10691512:T:C	10691512	NA,C	NA,T	NA,1	NA,inf	NA,inf	NA,0.470983	0.000156251	0.000180395
2	chr11:10398929:G:C	10398929	NA,C	NA,G	NA,1	NA,-inf	NA,inf	NA,0.380914	0.000156239	0.000180097
2	chr11:10236288:T:A	10236288	NA,A	NA,T	NA,1	NA,-inf	NA,inf	NA,0.349543	0.000156211	0.000180135
2	chr11:10816257:C:T	10816257	T,NA	C,NA	1,NA	inf,NA	inf,NA	0.483993,NA	0.000156052	0.000178867
2	chr11:10573798:G:A	10573798	NA,A	NA,G	NA,1	NA,-inf	NA,inf	NA,0.342387	0.000155937	0.000178759
2	chr11:10462706:G:A	10462706	NA,A	NA,G	NA,1	NA,inf	NA,inf	NA,0.394299	0.000155913	0.000179358
2	chr11:11052401:G:A	11052401	NA,A	NA,G	NA,1	NA,-inf	NA,inf	NA,0.370611	0.000155909	0.000179409
2	chr11:10976529:AG:A	10976529	NA,A	NA,AG	NA,1	NA,-inf	NA,inf	NA,0.417657	0.000155906	0.000179855
2	chr11:10948794:C:T	10948794	NA,T	NA,C	NA,1	NA,inf	NA,inf	NA,0.370333	0.000155771	0.000178976
2	chr11:10781999:G:A	10781999	NA,A	NA,G	NA,1	NA,inf	NA,inf	NA,0.373217	0.000155713	0.000178855
2	chr11:10427624:GT:G	10427624	NA,G	NA,GT	NA,1	NA,-inf	NA,inf	NA,0.327683	0.00015571	0.000178987
2	chr11:10926269:C:T	10926269	NA,T	NA,C	NA,1	NA,inf	NA,inf	NA,0.400212	0.000155523	0.000178531
2	chr11:10643899:C:T	10643899	NA,T	NA,C	NA,1	NA,inf	NA,inf	NA,0.34409	0.000155472	0.000177627
2	chr11:10715324:T:C	10715324	NA,C	NA,T	NA,1	NA,-inf	NA,inf	NA,0.361327	0.000155456	0.000178554
2	chr11:10462203:C:T	10462203	NA,T	NA,C	NA,1	NA,inf	NA,inf	NA,0.390927	0.00015524	0.000178585
2	chr11:10823010:T:C	10823010	C,C	T,T	1,1	inf,-inf	inf,inf	0.402907,1.19325	0.000155209	0.000176615
2	chr11:10718021:C:T	10718021	NA,T	NA,C	NA,1	NA,inf	NA,inf	NA,0.476208	0.000154729	0.000179227
2	chr11:10884667:A:G	10884667	NA,G	NA,A	NA,1	NA,inf	NA,inf	NA,0.421689	0.000154669	0.000178089
2	chr11:10798761:A:G	10798761	NA,G	NA,A	NA,1	NA,-inf	NA,inf	NA,0.414985	0.000154602	0.000178015
2	chr11:10631977:G:T	10631977	NA,T	NA,G	NA,1	NA,inf	NA,inf	NA,0.421693	0.000154551	0.000177904
2	chr11:11144846:G:C	11144846	NA,C	NA,G	NA,1	NA,inf	NA,inf	NA,0.406528	0.000154366	0.000177752
2	chr11:10777649:C:G	10777649	NA,G	NA,C	NA,1	NA,inf	NA,inf	NA,0.4451	0.000154345	0.000178375
2	chr11:10186234:A:G	10186234	G,G	A,A	1,1	-inf,-inf	inf,inf	0.614713,3.15825	0.000154234	0.000175341
2	chr11:11112353:C:G	11112353	NA,G	NA,C	NA,1	NA,inf	NA,inf	NA,0.412542	0.000154124	0.000177474
2	chr11:10541926:T:A	10541926	NA,A	NA,T	NA,1	NA,inf	NA,inf	NA,0.444285	0.000153996	0.000178072
2	chr11:10318876:C:T	10318876	T,T	C,C	1,1	-inf,-inf	inf,inf	0.845752,0.892662	0.000153959	0.00017645
2	chr11:10734929:G:C	10734929	NA,C	NA,G	NA,1	NA,-inf	NA,inf	NA,0.413723	0.000153876	0.000177093
2	chr11:10855039:T:TGATC	10855039	NA,TGATC	NA,T	NA,1	NA,-inf	NA,inf	NA,0.411875	0.000153865	0.000177176
2	chr11:10393754:A:G	10393754	NA,G	NA,A	NA,1	NA,-inf	NA,inf	NA,0.355016	0.000153673	0.000176874
2	chr11:10762541:G:A	10762541	NA,A	NA,G	NA,1	NA,inf	NA,inf	NA,0.437453	0.000153655	0.000177506
2	chr11:10346447:A:G	10346447	NA,G	NA,A	NA,1	NA,-inf	NA,inf	NA,0.448196	0.000153629	0.000176656
2	chr11:10873561:G:T	10873561	NA,T	NA,G	NA,1	NA,-inf	NA,inf	NA,0.383749	0.000153567	0.000176788
2	chr11:10862835:C:G	10862835	NA,G	NA,C	NA,1	NA,-inf	NA,inf	NA,0.401703	0.00015331	0.000176448
2	chr11:11110630:A:G	11110630	NA,G	NA,A	NA,1	NA,-inf	NA,inf	NA,0.369609	0.00015331	0.000176683
2	chr11:11143565:T:A	11143565	NA,A	NA,T	NA,1	NA,inf	NA,inf	NA,0.401566	0.000153262	0.000176498
2	chr11:11133761:A:G	11133761	NA,G	NA,A	NA,1	NA,-inf	NA,inf	NA,0.391337	0.000153194	0.000176316
2	chr11:10648647:T:G	10648647	NA,G	NA,T	NA,1	NA,-inf	NA,inf	NA,0.330626	0.000153133	0.000175115
2	chr11:10745322:A:G	10745322	NA,G	NA,A	NA,1	NA,-inf	NA,inf	NA,0.345882	0.000152964	0.00017573
2	chr11:11093985:G:T	11093985	NA,T	NA,G	NA,1	NA,inf	NA,inf	NA,0.381069	0.000152922	0.00017609
2	chr11:11123138:T:A	11123138	NA,A	NA,T	NA,1	NA,-inf	NA,inf	NA,0.365569	0.000152915	0.000176293
2	chr11:11119931:C:T	11119931	NA,T	NA,C	NA,1	NA,inf	NA,inf	NA,0.382513	0.000152702	0.000175673
2	chr11:10604505:C:G	10604505	NA,G	NA,C	NA,1	NA,inf	NA,inf	NA,0.41308	0.000152664	0.00017612
2	chr11:11142002:T:C	11142002	NA,C	NA,T	NA,1	NA,inf	NA,inf	NA,0.392409	0.000152597	0.000175493
2	chr11:10803546:C:T	10803546	T,NA	C,NA	1,NA	inf,NA	inf,NA	0.468274,NA	0.00015239	0.000174708
2	chr11:10841035:A:G	10841035	NA,G	NA,A	NA,1	NA,-inf	NA,inf	NA,0.364127	0.000152312	0.000174893
2	chr11:11063140:G:A	11063140	NA,A	NA,G	NA,1	NA,inf	NA,inf	NA,0.40376	0.00015228	0.000174999
2	chr11:10637290:C:T	10637290	NA,T	NA,C	NA,1	NA,-inf	NA,inf	NA,0.346035	0.000152216	0.000174397
2	chr11:11146342:A:T	11146342	NA,T	NA,A	NA,1	NA,inf	NA,inf	NA,0.390174	0.000152027	0.000174941
2	chr11:11145046:T:C	11145046	C,C	T,T	1,1	inf,inf	inf,inf	0.0569633,1.39168	0.00015202	0.000174289
2	chr11:10723401:TCTTG:T	10723401	NA,T	NA,TCTTG	NA,1	NA,inf	NA,inf	NA,0.425742	0.000151646	0.000175386
2	chr11:10830445:C:T	10830445	NA,T	NA,C	NA,1	NA,-inf	NA,inf	NA,0.398826	0.000151574	0.00017453
2	chr11:10150021:T:C	10150021	C,C	T,T	1,1	-inf,-inf	inf,inf	0.563361,3.18359	0.000151517	0.000172473
2	chr11:10444768:A:G	10444768	NA,G	NA,A	NA,1	NA,-inf	NA,inf	NA,0.380478	0.000151515	0.000173993
2	chr11:10541897:G:A	10541897	NA,A	NA,G	NA,1	NA,-inf	NA,inf	NA,0.375809	0.00015148	0.000175131
2	chr11:10439049:C:G	10439049	NA,G	NA,C	NA,1	NA,-inf	NA,inf	NA,0.428704	0.000151395	0.000174512
2	chr11:10819223:C:T	10819223	NA,T	NA,C	NA,1	NA,-inf	NA,inf	NA,0.396683	0.000151294	0.000174212
2	chr11:10727767:C:T	10727767	NA,T	NA,C	NA,1	NA,-inf	NA,inf	NA,0.337286	0.000151137	0.000174086
2	chr11:10715726:G:C	10715726	NA,C	NA,G	NA,1	NA,inf	NA,inf	NA,0.382923	0.000151042	0.00017337
2	chr11:11093392:A:G	11093392	G,G	A,A	1,1	-inf,-inf	inf,inf	0.904575,0.667815	0.000150961	0.000172689
2	chr11:10723254:G:A	10723254	NA,A	NA,G	NA,1	NA,inf	NA,inf	NA,0.421106	0.000150819	0.000174422
2	chr11:10231622:G:A	10231622	NA,A	NA,G	NA,1	NA,inf	NA,inf	NA,0.372342	0.000150814	0.000173222
2	chr11:10468279:A:C	10468279	C,C	A,A	1,1	inf,-inf	inf,inf	0.942834,0.605001	0.000150638	0.000172422
2	chr11:10734589:A:C	10734589	NA,C	NA,A	NA,1	NA,-inf	NA,inf	NA,0.394788	0.000150634	0.000173364
2	chr11:10417456:A:C	10417456	NA,C	NA,A	NA,1	NA,inf	NA,inf	NA,0.386909	0.000150525	0.000172949
2	chr11:10838004:A:G	10838004	NA,G	NA,A	NA,1	NA,-inf	NA,inf	NA,0.392461	0.000150447	0.000173228
2	chr11:11011238:G:C	11011238	NA,C	NA,G	NA,1	NA,-inf	NA,inf	NA,0.36136	0.000150425	0.000173121
2	chr11:10890125:T:C	10890125	NA,C	NA,T	NA,1	NA,-inf	NA,inf	NA,0.388562	0.000150416	0.000173129
2	chr11:10203427:C:A	10203427	NA,A	NA,C	NA,1	NA,inf	NA,inf	NA,0.437019	0.000150395	0.000173178
2	chr11:10347684:T:C	10347684	NA,C	NA,T	NA,1	NA,-inf	NA,inf	NA,0.430252	0.000150383	0.000172931
2	chr11:10723255:C:A	10723255	NA,A	NA,C	NA,1	NA,inf	NA,inf	NA,0.418487	0.00015035	0.000173875
2	chr11:10671199:C:A	10671199	NA,A	NA,C	NA,1	NA,-inf	NA,inf	NA,0.304801	0.000150328	0.000172485
2	chr11:10632650:C:T	10632650	T,T	C,C	1,1	-inf,-inf	inf,inf	1.37667,0.344771	0.000150309	0.000176911
2	chr11:10524240:C:T	10524240	NA,T	NA,C	NA,1	NA,-inf	NA,inf	NA,0.384574	0.000150257	0.000173774
2	chr11:10786742:A:G	10786742	NA,G	NA,A	NA,1	NA,inf	NA,inf	NA,0.347232	0.000150182	0.000172669
2	chr11:10774256:G:T	10774256	NA,T	NA,G	NA,1	NA,inf	NA,inf	NA,0.289307	0.000150093	0.000172337
2	chr11:10354233:G:A	10354233	NA,A	NA,G	NA,1	NA,inf	NA,inf	NA,0.302455	0.000150075	0.000172898
2	chr11:10727916:TCTCGGTGGGTGCACACC:T	10727916	NA,T	NA,TCTCGGTGGGTGCACACC	NA,1	NA,inf	NA,inf	NA,0.394339	0.000149917	0.000172926
2	chr11:10645140:G:A	10645140	NA,A	NA,G	NA,1	NA,-inf	NA,inf	NA,0.365554	0.000149762	0.000171046
2	chr11:10548117:G:A	10548117	A,NA	G,NA	1,NA	inf,NA	inf,NA	0.425945,NA	0.000149617	0.000171129
2	chr11:10798566:TAG:T	10798566	NA,T	NA,TAG	NA,1	NA,-inf	NA,inf	NA,0.387855	0.000149524	0.000172166
2	chr11:11102513:T:C	11102513	NA,C	NA,T	NA,1	NA,inf	NA,inf	NA,0.365179	0.000149383	0.000171868
2	chr11:10630714:C:A	10630714	NA,A	NA,C	NA,1	NA,-inf	NA,inf	NA,0.319884	0.000149362	0.000171075
2	chr11:10414899:C:T	10414899	NA,T	NA,C	NA,1	NA,inf	NA,inf	NA,0.374464	0.000149361	0.000171474
2	chr11:10869507:G:A	10869507	A,A	G,G	1,1	-inf,inf	inf,inf	1.32657,0.066518	0.000149301	0.000171477
2	chr11:10465410:T:C	10465410	NA,C	NA,T	NA,1	NA,-inf	NA,inf	NA,0.41009	0.000149296	0.000172095
2	chr11:10228865:T:C	10228865	NA,C	NA,T	NA,1	NA,inf	NA,inf	NA,0.363247	0.000149096	0.000171255
2	chr11:11100244:T:C	11100244	C,C	T,T	1,1	-inf,inf	inf,inf	0.220241,1.25351	0.000149068	0.000170164
2	chr11:10792165:A:T	10792165	NA,T	NA,A	NA,1	NA,-inf	NA,inf	NA,0.3218	0.000149047	0.000171291
2	chr11:10524126:A:G	10524126	NA,G	NA,A	NA,1	NA,-inf	NA,inf	NA,0.374328	0.000149044	0.000170724
2	chr11:10928697:C:T	10928697	NA,T	NA,C	NA,1	NA,-inf	NA,inf	NA,0.327652	0.000148909	0.000170992
2	chr11:10580808:A:G	10580808	NA,G	NA,A	NA,1	NA,inf	NA,inf	NA,0.378846	0.000148897	0.000171486
2	chr11:10886560:T:C	10886560	NA,C	NA,T	NA,1	NA,-inf	NA,inf	NA,0.359323	0.000148849	0.000171357
2	chr11:10830878:A:G	10830878	NA,G	NA,A	NA,1	NA,inf	NA,inf	NA,0.387561	0.000148761	0.000171259
2	chr11:10373342:T:C	10373342	NA,C	NA,T	NA,1	NA,inf	NA,inf	NA,0.409219	0.000148714	0.000171438
2	chr11:10646412:C:T	10646412	NA,T	NA,C	NA,1	NA,-inf	NA,inf	NA,0.360414	0.000148689	0.000169847
2	chr11:10355203:G:A	10355203	A,NA	G,NA	1,NA	-inf,NA	inf,NA	0.390594,NA	0.000148682	0.000169048
2	chr11:11144836:T:C	11144836	NA,C	NA,T	NA,1	NA,inf	NA,inf	NA,0.370104	0.000148681	0.000171106
2	chr11:11144501:C:T	11144501	NA,T	NA,C	NA,1	NA,-inf	NA,inf	NA,0.350097	0.000148665	0.00017108
2	chr11:10925026:A:G	10925026	NA,G	NA,A	NA,1	NA,inf	NA,inf	NA,0.36491	0.000148649	0.000170642
2	chr11:11053607:C:T	11053607	T,NA	C,NA	1,NA	inf,NA	inf,NA	0.479625,NA	0.000148642	0.000171511
2	chr11:11119549:C:T	11119549	NA,T	NA,C	NA,1	NA,inf	NA,inf	NA,0.360482	0.000148494	0.000170815
2	chr11:10891559:A:G	10891559	NA,G	NA,A	NA,1	NA,-inf	NA,inf	NA,0.377766	0.000148473	0.000170895
2	chr11:10829261:T:C	10829261	C,C	T,T	1,1	inf,-inf	inf,inf	0.388849,1.28504	0.000148429	0.000171593
2	chr11:11114811:T:C	11114811	NA,C	NA,T	NA,1	NA,inf	NA,inf	NA,0.338967	0.00014837	0.000170748
2	chr11:11136485:G:A	11136485	NA,A	NA,G	NA,1	NA,inf	NA,inf	NA,0.368743	0.000148308	0.000170573
2	chr11:10498349:A:G	10498349	NA,G	NA,A	NA,1	NA,inf	NA,inf	NA,0.376942	0.000148262	0.000171208
2	chr11:10910726:A:G	10910726	G,G	A,A	1,1	inf,inf	inf,inf	1.39174,0.104439	0.000148213	0.000174583
2	chr11:10761257:A:T	10761257	T,NA	A,NA	1,NA	inf,NA	inf,NA	0.439528,NA	0.000148205	0.000169746
2	chr11:10891516:A:T	10891516	NA,T	NA,A	NA,1	NA,-inf	NA,inf	NA,0.376221	0.000148204	0.000170585
2	chr11:10758878:C:G	10758878	NA,G	NA,C	NA,1	NA,inf	NA,inf	NA,0.406619	0.000148187	0.000171156
2	chr11:11060509:A:G	11060509	G,NA	A,NA	1,NA	-inf,NA	inf,NA	0.415992,NA	0.000148038	0.000169033
2	chr11:10724382:T:C	10724382	C,NA	T,NA	1,NA	-inf,NA	inf,NA	0.646152,NA	0.000148007	0.00017769
2	chr11:10598383:A:G	10598383	G,G	A,A	1,1	inf,inf	inf,inf	0.997353,0.905068	0.000147997	0.000183284
2	chr11:10882724:T:G	10882724	NA,G	NA,T	NA,1	NA,-inf	NA,inf	NA,0.375196	0.00014798	0.000170326
2	chr11:10226130:C:T	10226130	T,NA	C,NA	1,NA	inf,NA	inf,NA	0.518374,NA	0.000147969	0.000171027
2	chr11:10915405:G:T	10915405	T,T	G,G	1,1	-inf,inf	inf,inf	1.29162,0.147164	0.000147846	0.000169871
2	chr11:10671813:T:C	10671813	NA,C	NA,T	NA,1	NA,-inf	NA,inf	NA,0.289634	0.000147817	0.000169573
2	chr11:10469767:C:T	10469767	NA,T	NA,C	NA,1	NA,-inf	NA,inf	NA,0.336097	0.000147802	0.000170395
2	chr11:10304974:G:A	10304974	A,NA	G,NA	1,NA	inf,NA	inf,NA	0.535819,NA	0.000147714	0.00017141
2	chr11:10809500:C:T	10809500	NA,T	NA,C	NA,1	NA,-inf	NA,inf	NA,0.377006	0.000147687	0.000170054
2	chr11:11101881:A:G	11101881	G,G	A,A	1,1	-inf,inf	inf,inf	0.197462,1.26194	0.000147686	0.000168631
2	chr11:10821478:C:T	10821478	NA,T	NA,C	NA,1	NA,-inf	NA,inf	NA,0.317309	0.000147644	0.000169531
2	chr11:10241230:G:A	10241230	A,A	G,G	1,1	inf,-inf	inf,inf	1.18213,0.509193	0.000147623	0.00016994
2	chr11:10923775:G:A	10923775	NA,A	NA,G	NA,1	NA,-inf	NA,inf	NA,0.318311	0.000147539	0.000169422
2	chr11:10586494:T:C	10586494	NA,C	NA,T	NA,1	NA,-inf	NA,inf	NA,0.297818	0.000147515	0.000168989
2	chr11:10823631:CCAAA:C	10823631	NA,C	NA,CCAAA	NA,1	NA,-inf	NA,inf	NA,0.374748	0.000147382	0.000169702
2	chr11:11107161:A:G	11107161	NA,G	NA,A	NA,1	NA,inf	NA,inf	NA,0.369566	0.00014695	0.000169189
2	chr11:10188756:T:TG	10188756	NA,TG	NA,T	NA,1	NA,inf	NA,inf	NA,0.408188	0.000146791	0.000169073
2	chr11:10493540:C:T	10493540	NA,T	NA,C	NA,1	NA,inf	NA,inf	NA,0.392502	0.000146779	0.000169318
2	chr11:10415549:T:C	10415549	C,C	T,T	1,1	inf,inf	inf,inf	0.457655,1.05706	0.000146708	0.00017
2	chr11:10509991:G:A	10509991	NA,A	NA,G	NA,1	NA,-inf	NA,inf	NA,0.366402	0.000146706	0.000168091
2	chr11:10707473:A:G	10707473	NA,G	NA,A	NA,1	NA,inf	NA,inf	NA,0.385746	0.000146654	0.000169364
2	chr11:11038704:G:C	11038704	NA,C	NA,G	NA,1	NA,-inf	NA,inf	NA,0.331883	0.00014656	0.000168569
2	chr11:10471532:G:A	10471532	NA,A	NA,G	NA,1	NA,inf	NA,inf	NA,0.345559	0.000146507	0.000168565
2	chr11:11121917:G:GGTATAT	11121917	NA,GGTATAT	NA,G	NA,1	NA,-inf	NA,inf	NA,0.333885	0.000146471	0.000168839
2	chr11:10369451:A:G	10369451	G,G	A,A	1,1	-inf,inf	inf,inf	1.16864,0.36509	0.000146415	0.000167292
2	chr11:10637437:T:G	10637437	G,NA	T,NA	1,NA	-inf,NA	inf,NA	0.474717,NA	0.00014632	0.000169329
2	chr11:10868819:C:G	10868819	NA,G	NA,C	NA,1	NA,-inf	NA,inf	NA,0.343338	0.000146233	0.000168343
2	chr11:10528556:G:A	10528556	NA,A	NA,G	NA,1	NA,inf	NA,inf	NA,0.316913	0.000146206	0.00016785
2	chr11:10395680:G:A	10395680	NA,A	NA,G	NA,1	NA,-inf	NA,inf	NA,0.32765	0.000146162	0.000168421
2	chr11:10641505:C:T	10641505	T,T	C,C	1,1	-inf,-inf	inf,inf	0.288925,1.39193	0.000146128	0.000169345
2	chr11:10924769:G:A	10924769	NA,A	NA,G	NA,1	NA,-inf	NA,inf	NA,0.354647	0.000146072	0.000167574
2	chr11:10329540:A:C	10329540	NA,C	NA,A	NA,1	NA,inf	NA,inf	NA,0.386062	0.000145951	0.000167739
2	chr11:10755391:T:C	10755391	C,NA	T,NA	1,NA	-inf,NA	inf,NA	0.44454,NA	0.000145806	0.000167631
2	chr11:10370147:A:T	10370147	NA,T	NA,A	NA,1	NA,inf	NA,inf	NA,0.340565	0.000145555	0.000167426
2	chr11:11102773:C:T	11102773	NA,T	NA,C	NA,1	NA,inf	NA,inf	NA,0.356102	0.000145554	0.000167509
2	chr11:10754903:A:G	10754903	NA,G	NA,A	NA,1	NA,-inf	NA,inf	NA,0.320123	0.000145354	0.000167334
2	chr11:11085111:C:A	11085111	A,NA	C,NA	1,NA	-inf,NA	inf,NA	0.413814,NA	0.000145309	0.000166197
2	chr11:10859099:C:T	10859099	NA,T	NA,C	NA,1	NA,-inf	NA,inf	NA,0.335936	0.0001453	0.000167243
2	chr11:10214175:C:T	10214175	NA,T	NA,C	NA,1	NA,inf	NA,inf	NA,0.352611	0.000145262	0.000167143
2	chr11:10603086:A:G	10603086	NA,G	NA,A	NA,1	NA,inf	NA,inf	NA,0.380333	0.000145179	0.000167156
2	chr11:10889187:C:T	10889187	NA,T	NA,C	NA,1	NA,-inf	NA,inf	NA,0.35793	0.000145083	0.000166979
2	chr11:10912371:G:A	10912371	NA,A	NA,G	NA,1	NA,inf	NA,inf	NA,0.318421	0.00014486	0.000166141
2	chr11:10277078:T:C	10277078	C,NA	T,NA	1,NA	-inf,NA	inf,NA	0.387235,NA	0.000144754	0.000164736
2	chr11:10753242:T:G	10753242	NA,G	NA,T	NA,1	NA,-inf	NA,inf	NA,0.316696	0.000144624	0.000166497
2	chr11:10471806:G:A	10471806	NA,A	NA,G	NA,1	NA,inf	NA,inf	NA,0.359309	0.0001446	0.000166038
2	chr11:10730527:G:A	10730527	NA,A	NA,G	NA,1	NA,-inf	NA,inf	NA,0.288747	0.000144583	0.000166121
2	chr11:10804606:C:G	10804606	NA,G	NA,C	NA,1	NA,-inf	NA,inf	NA,0.323294	0.000144484	0.00016608
2	chr11:10878720:C:T	10878720	T,T	C,C	1,1	-inf,inf	inf,inf	1.30564,0.078414	0.000144475	0.00016597
2	chr11:11012806:C:T	11012806	T,NA	C,NA	1,NA	inf,NA	inf,NA	0.465711,NA	0.000144441	0.000166762
2	chr11:10484013:A:G	10484013	NA,G	NA,A	NA,1	NA,-inf	NA,inf	NA,0.305469	0.000144366	0.000166091
2	chr11:10497808:G:A	10497808	A,NA	G,NA	1,NA	-inf,NA	inf,NA	0.384646,NA	0.000144324	0.000164223
2	chr11:11037216:GT:G	11037216	NA,G	NA,GT	NA,1	NA,inf	NA,inf	NA,0.321537	0.000144298	0.000165889
2	chr11:10631373:T:C	10631373	C,NA	T,NA	1,NA	inf,NA	inf,NA	0.846541,NA	0.000144287	0.000187869
2	chr11:10237555:T:C	10237555	NA,C	NA,T	NA,1	NA,inf	NA,inf	NA,0.335705	0.000144207	0.000165663
2	chr11:10472401:C:T	10472401	T,NA	C,NA	1,NA	-inf,NA	inf,NA	0.458858,NA	0.000144157	0.00016608
2	chr11:10917771:T:C	10917771	NA,C	NA,T	NA,1	NA,-inf	NA,inf	NA,0.340659	0.000144133	0.000165704
2	chr11:10157953:G:A	10157953	NA,A	NA,G	NA,1	NA,-inf	NA,inf	NA,0.395404	0.000144101	0.00016565
2	chr11:10849796:T:C	10849796	C,C	T,T	1,1	-inf,inf	inf,inf	0.54479,1.16511	0.000144098	0.000167692
2	chr11:10708740:C:T	10708740	NA,T	NA,C	NA,1	NA,-inf	NA,inf	NA,0.352067	0.000144019	0.000166465
2	chr11:10753235:T:C	10753235	NA,C	NA,T	NA,1	NA,-inf	NA,inf	NA,0.313505	0.000143974	0.000165748
2	chr11:10769858:A:G	10769858	NA,G	NA,A	NA,1	NA,inf	NA,inf	NA,0.379473	0.000143756	0.000166005
2	chr11:10780047:T:A	10780047	NA,A	NA,T	NA,1	NA,inf	NA,inf	NA,0.368665	0.000143694	0.000165674
2	chr11:11140600:C:T	11140600	NA,T	NA,C	NA,1	NA,inf	NA,inf	NA,0.342827	0.000143693	0.00016527
2	chr11:11023683:G:A	11023683	NA,A	NA,G	NA,1	NA,inf	NA,inf	NA,0.355297	0.000143685	0.000165574
2	chr11:10736418:C:T	10736418	NA,T	NA,C	NA,1	NA,-inf	NA,inf	NA,0.321002	0.000143495	0.000165485
2	chr11:10875382:G:T	10875382	NA,T	NA,G	NA,1	NA,-inf	NA,inf	NA,0.322485	0.000143493	0.000165155
2	chr11:10787939:C:A	10787939	NA,A	NA,C	NA,1	NA,-inf	NA,inf	NA,0.350286	0.000143376	0.000164405
2	chr11:10443035:C:T	10443035	T,NA	C,NA	1,NA	inf,NA	inf,NA	0.634863,NA	0.000143255	0.00017305
2	chr11:10895556:C:T	10895556	NA,T	NA,C	NA,1	NA,-inf	NA,inf	NA,0.346681	0.000143199	0.000164827
2	chr11:10671369:A:G	10671369	NA,G	NA,A	NA,1	NA,-inf	NA,inf	NA,0.265006	0.000143189	0.000164304
2	chr11:10654518:T:C	10654518	C,NA	T,NA	1,NA	-inf,NA	inf,NA	0.459228,NA	0.000143172	0.000165914
2	chr11:10447054:T:G	10447054	NA,G	NA,T	NA,1	NA,inf	NA,inf	NA,0.338417	0.000143143	0.00016436
2	chr11:11121430:A:G	11121430	NA,G	NA,A	NA,1	NA,inf	NA,inf	NA,0.359375	0.000143119	0.000164926
2	chr11:10619898:T:C	10619898	NA,C	NA,T	NA,1	NA,-inf	NA,inf	NA,0.304186	0.000143082	0.000164282
2	chr11:11125373:A:G	11125373	G,NA	A,NA	1,NA	inf,NA	inf,NA	0.436559,NA	0.000142976	0.000164652
2	chr11:10884789:G:A	10884789	NA,A	NA,G	NA,1	NA,-inf	NA,inf	NA,0.324877	0.000142947	0.000164561
2	chr11:10445240:A:G	10445240	NA,G	NA,A	NA,1	NA,-inf	NA,inf	NA,0.367061	0.000142888	0.000164792
2	chr11:10844967:A:T	10844967	NA,T	NA,A	NA,1	NA,-inf	NA,inf	NA,0.326491	0.000142875	0.000164491
2	chr11:10381057:G:T	10381057	NA,T	NA,G	NA,1	NA,inf	NA,inf	NA,0.351629	0.00014286	0.000164843
2	chr11:10552079:T:C	10552079	C,NA	T,NA	1,NA	-inf,NA	inf,NA	0.554576,NA	0.000142858	0.000168495
2	chr11:10715750:TC:T	10715750	T,T	TC,TC	1,1	inf,inf	inf,inf	1.33386,0.0172563	0.000142826	0.000162626
2	chr11:10571244:A:T	10571244	NA,T	NA,A	NA,1	NA,inf	NA,inf	NA,0.3389	0.000142798	0.000164504
2	chr11:10354304:A:G	10354304	NA,G	NA,A	NA,1	NA,-inf	NA,inf	NA,0.35205	0.000142692	0.000164178
2	chr11:10927714:C:T	10927714	NA,T	NA,C	NA,1	NA,-inf	NA,inf	NA,0.331433	0.000142687	0.00016405
2	chr11:10788216:G:A	10788216	NA,A	NA,G	NA,1	NA,-inf	NA,inf	NA,0.313228	0.000142676	0.00016467
2	chr11:10250014:T:C	10250014	NA,C	NA,T	NA,1	NA,inf	NA,inf	NA,0.360435	0.0001426	0.000163896
2	chr11:10373688:T:C	10373688	C,NA	T,NA	1,NA	inf,NA	inf,NA	0.416232,NA	0.000142591	0.000163687
2	chr11:10860700:G:A	10860700	NA,A	NA,G	NA,1	NA,-inf	NA,inf	NA,0.318822	0.000142482	0.000164001
2	chr11:10404179:G:A	10404179	NA,A	NA,G	NA,1	NA,-inf	NA,inf	NA,0.24531	0.000142454	0.000164084
2	chr11:10426373:C:T	10426373	NA,T	NA,C	NA,1	NA,inf	NA,inf	NA,0.329229	0.000142373	0.000163799
2	chr11:10423743:T:C	10423743	NA,C	NA,T	NA,1	NA,-inf	NA,inf	NA,0.310692	0.000142332	0.000164014
2	chr11:10912521:A:C	10912521	NA,C	NA,A	NA,1	NA,-inf	NA,inf	NA,0.339258	0.000142218	0.000163589
2	chr11:11114375:A:G	11114375	NA,G	NA,A	NA,1	NA,inf	NA,inf	NA,0.321105	0.000142136	0.000163543
2	chr11:10846293:T:C	10846293	NA,C	NA,T	NA,1	NA,inf	NA,inf	NA,0.309858	0.000142122	0.000163662
2	chr11:10599444:C:T	10599444	T,NA	C,NA	1,NA	-inf,NA	inf,NA	0.730231,NA	0.000142044	0.0001721
2	chr11:10473077:C:G	10473077	NA,G	NA,C	NA,1	NA,inf	NA,inf	NA,0.319562	0.000142012	0.000163396
2	chr11:10245074:C:T	10245074	NA,T	NA,C	NA,1	NA,inf	NA,inf	NA,0.40597	0.000142007	0.000163499
2	chr11:11039526:G:A	11039526	NA,A	NA,G	NA,1	NA,inf	NA,inf	NA,0.329707	0.00014191	0.000163571
2	chr11:10498395:G:T	10498395	NA,T	NA,G	NA,1	NA,-inf	NA,inf	NA,0.315273	0.000141793	0.000163459
2	chr11:11143401:C:A	11143401	A,NA	C,NA	1,NA	-inf,NA	inf,NA	0.424213,NA	0.000141687	0.000162754
2	chr11:10383144:A:G	10383144	NA,G	NA,A	NA,1	NA,-inf	NA,inf	NA,0.302891	0.000141535	0.000163065
2	chr11:11128557:T:A	11128557	NA,A	NA,T	NA,1	NA,inf	NA,inf	NA,0.325113	0.000141524	0.000162834
2	chr11:10279345:G:A	10279345	A,A	G,G	1,1	-inf,-inf	inf,inf	0.721337,0.969108	0.000141514	0.000162328
2	chr11:10895049:A:G	10895049	NA,G	NA,A	NA,1	NA,-inf	NA,inf	NA,0.336079	0.000141462	0.000162827
2	chr11:10578985:A:C	10578985	NA,C	NA,A	NA,1	NA,inf	NA,inf	NA,0.274084	0.000141421	0.000162373
2	chr11:10882162:A:G	10882162	NA,G	NA,A	NA,1	NA,-inf	NA,inf	NA,0.315581	0.000141412	0.000162793
2	chr11:10286283:C:T	10286283	NA,T	NA,C	NA,1	NA,inf	NA,inf	NA,0.319263	0.000141356	0.000162399
2	chr11:10602814:C:A	10602814	A,NA	C,NA	1,NA	-inf,NA	inf,NA	0.250689,NA	0.000141332	0.000158703
2	chr11:11103872:G:A	11103872	A,A	G,G	1,1	-inf,inf	inf,inf	0.190498,1.24049	0.000141319	0.00016136
2	chr11:10646641:A:G	10646641	NA,G	NA,A	NA,1	NA,inf	NA,inf	NA,0.294552	0.000141078	0.000163322
2	chr11:10894256:T:C	10894256	NA,C	NA,T	NA,1	NA,-inf	NA,inf	NA,0.31336	0.000141011	0.000162333
2	chr11:10510465:A:G	10510465	NA,G	NA,A	NA,1	NA,inf	NA,inf	NA,0.303784	0.000140893	0.00016203
2	chr11:10458002:G:A	10458002	NA,A	NA,G	NA,1	NA,-inf	NA,inf	NA,0.334507	0.00014084	0.00016228
2	chr11:10934012:C:G	10934012	NA,G	NA,C	NA,1	NA,-inf	NA,inf	NA,0.303342	0.000140835	0.00016212
2	chr11:11146484:C:T	11146484	NA,T	NA,C	NA,1	NA,inf	NA,inf	NA,0.327835	0.000140833	0.000162031
2	chr11:10492337:G:A	10492337	NA,A	NA,G	NA,1	NA,inf	NA,inf	NA,0.355925	0.000140804	0.000162404
2	chr11:11039318:G:A	11039318	A,NA	G,NA	1,NA	-inf,NA	inf,NA	0.504355,NA	0.00014074	0.000164446
2	chr11:10521260:C:G	10521260	NA,G	NA,C	NA,1	NA,-inf	NA,inf	NA,0.32077	0.000140713	0.000162569
2	chr11:10587818:T:C	10587818	NA,C	NA,T	NA,1	NA,inf	NA,inf	NA,0.364254	0.000140657	0.000162542
2	chr11:11146286:C:T	11146286	NA,T	NA,C	NA,1	NA,inf	NA,inf	NA,0.300292	0.000140585	0.000161587
2	chr11:10333460:T:A	10333460	NA,A	NA,T	NA,1	NA,-inf	NA,inf	NA,0.374824	0.000140359	0.000161375
2	chr11:10287420:T:C	10287420	NA,C	NA,T	NA,1	NA,inf	NA,inf	NA,0.313124	0.000140306	0.000161197
2	chr11:10710393:T:G	10710393	NA,G	NA,T	NA,1	NA,inf	NA,inf	NA,0.404375	0.000140284	0.000162626
2	chr11:10894597:T:C	10894597	NA,C	NA,T	NA,1	NA,-inf	NA,inf	NA,0.327928	0.000140239	0.000161419
2	chr11:10960134:G:A	10960134	NA,A	NA,G	NA,1	NA,-inf	NA,inf	NA,0.281773	0.000140155	0.000160853
2	chr11:10248357:C:T	10248357	NA,T	NA,C	NA,1	NA,-inf	NA,inf	NA,0.587126	0.000140144	0.000161261
2	chr11:10219354:C:T	10219354	NA,T	NA,C	NA,1	NA,inf	NA,inf	NA,0.310561	0.000140138	0.000161023
2	chr11:10701633:G:A	10701633	NA,A	NA,G	NA,1	NA,inf	NA,inf	NA,0.312712	0.0001401	0.000161982
2	chr11:11103162:T:C	11103162	C,C	T,T	1,1	-inf,inf	inf,inf	0.167114,1.24893	0.000140073	0.00015998
2	chr11:10508975:C:T	10508975	T,NA	C,NA	1,NA	inf,NA	inf,NA	0.70071,NA	0.000139981	0.000170315
2	chr11:10713630:A:G	10713630	NA,G	NA,A	NA,1	NA,inf	NA,inf	NA,0.313701	0.000139972	0.000161808
2	chr11:10761256:G:T	10761256	T,NA	G,NA	1,NA	inf,NA	inf,NA	0.398678,NA	0.00013994	0.000160339
2	chr11:10386188:T:C	10386188	NA,C	NA,T	NA,1	NA,-inf	NA,inf	NA,0.292622	0.000139907	0.000161185
2	chr11:10724429:A:G	10724429	NA,G	NA,A	NA,1	NA,inf	NA,inf	NA,0.285109	0.000139904	0.000160593
2	chr11:10663361:T:G	10663361	NA,G	NA,T	NA,1	NA,inf	NA,inf	NA,0.413053	0.000139884	0.000162539
2	chr11:10339753:G:T	10339753	T,T	G,G	1,1	inf,inf	inf,inf	0.9074,0.736821	0.000139878	0.000161652
2	chr11:10337303:G:A	10337303	NA,A	NA,G	NA,1	NA,inf	NA,inf	NA,0.292779	0.000139878	0.000161075
2	chr11:10223756:A:C	10223756	NA,C	NA,A	NA,1	NA,inf	NA,inf	NA,0.309552	0.000139855	0.000160685
2	chr11:11108114:T:G	11108114	G,G	T,T	1,1	-inf,-inf	inf,inf	0.622574,0.911668	0.000139789	0.000159099
2	chr11:10889238:CAG:C	10889238	NA,C	NA,CAG	NA,1	NA,-inf	NA,inf	NA,0.276518	0.000139785	0.000160847
2	chr11:10201667:G:C	10201667	NA,C	NA,G	NA,1	NA,inf	NA,inf	NA,0.244563	0.000139702	0.00016078
2	chr11:10737166:A:G	10737166	NA,G	NA,A	NA,1	NA,inf	NA,inf	NA,0.310895	0.000139699	0.000160953
2	chr11:10806786:T:C	10806786	C,NA	T,NA	1,NA	inf,NA	inf,NA	0.471661,NA	0.000139657	0.00016236
2	chr11:10631471:C:T	10631471	NA,T	NA,C	NA,1	NA,inf	NA,inf	NA,0.341888	0.000139383	0.000161086
2	chr11:10861420:A:G	10861420	NA,G	NA,A	NA,1	NA,-inf	NA,inf	NA,0.299819	0.000139342	0.000160396
2	chr11:10862321:A:G	10862321	NA,G	NA,A	NA,1	NA,-inf	NA,inf	NA,0.299819	0.000139342	0.000160396
2	chr11:10927115:T:G	10927115	NA,G	NA,T	NA,1	NA,-inf	NA,inf	NA,0.322924	0.000139247	0.000160278
2	chr11:10271184:G:C	10271184	NA,C	NA,G	NA,1	NA,inf	NA,inf	NA,0.383483	0.000139247	0.000160285
2	chr11:10876106:C:A	10876106	NA,A	NA,C	NA,1	NA,-inf	NA,inf	NA,0.321908	0.00013914	0.000160141
2	chr11:10523637:A:G	10523637	NA,G	NA,A	NA,1	NA,inf	NA,inf	NA,0.325581	0.000139111	0.000160023
2	chr11:10957111:C:G	10957111	G,G	C,C	1,1	inf,-inf	inf,inf	0.460937,1.06404	0.000139104	0.000159955
2	chr11:10693270:C:T	10693270	NA,T	NA,C	NA,1	NA,-inf	NA,inf	NA,0.330461	0.000139098	0.0001601
2	chr11:10416659:T:C	10416659	NA,C	NA,T	NA,1	NA,inf	NA,inf	NA,0.329956	0.000139057	0.00016037
2	chr11:10869627:G:A	10869627	NA,A	NA,G	NA,1	NA,-inf	NA,inf	NA,0.320565	0.000138994	0.000159971
2	chr11:10993068:C:A	10993068	NA,A	NA,C	NA,1	NA,inf	NA,inf	NA,0.307751	0.000138823	0.000159523
2	chr11:10306337:C:G	10306337	NA,G	NA,C	NA,1	NA,inf	NA,inf	NA,0.341539	0.000138729	0.000159472
2	chr11:11014846:A:G	11014846	NA,G	NA,A	NA,1	NA,inf	NA,inf	NA,0.275831	0.000138724	0.000159573
2	chr11:10286054:C:T	10286054	T,T	C,C	1,1	-inf,-inf	inf,inf	0.97908,0.789684	0.000138709	0.000160302
2	chr11:10869192:T:C	10869192	NA,C	NA,T	NA,1	NA,-inf	NA,inf	NA,0.292233	0.000138523	0.000159439
2	chr11:10793720:C:T	10793720	NA,T	NA,C	NA,1	NA,-inf	NA,inf	NA,0.321973	0.000138441	0.0001594
2	chr11:10571596:T:C	10571596	NA,C	NA,T	NA,1	NA,inf	NA,inf	NA,0.311892	0.000138438	0.000159481
2	chr11:10594929:A:T	10594929	T,T	A,A	1,1	-inf,inf	inf,inf	1.64421,0.104503	0.000138345	0.000170648
2	chr11:10445078:C:T	10445078	T,NA	C,NA	1,NA	-inf,NA	inf,NA	0.477106,NA	0.000138281	0.000161338
2	chr11:10512881:T:C	10512881	NA,C	NA,T	NA,1	NA,inf	NA,inf	NA,0.298546	0.000138227	0.00015892
2	chr11:10917457:G:A	10917457	A,NA	G,NA	1,NA	inf,NA	inf,NA	0.39231,NA	0.00013821	0.000158868
2	chr11:10509478:T:C	10509478	C,C	T,T	1,1	-inf,inf	inf,inf	0.997517,0.632554	0.000138195	0.000156428
2	chr11:10371857:G:A	10371857	NA,A	NA,G	NA,1	NA,-inf	NA,inf	NA,0.308131	0.000138184	0.000158925
2	chr11:10388902:C:T	10388902	NA,T	NA,C	NA,1	NA,inf	NA,inf	NA,0.323198	0.000138176	0.000159143
2	chr11:10465793:A:G	10465793	NA,G	NA,A	NA,1	NA,-inf	NA,inf	NA,0.295854	0.000138096	0.000158762
2	chr11:10211166:A:G	10211166	G,G	A,A	1,1	-inf,-inf	inf,inf	0.518969,2.95478	0.000138062	0.000157342
2	chr11:10821348:T:C	10821348	C,C	T,T	1,1	-inf,inf	inf,inf	0.407639,1.2158	0.000137965	0.000159472
2	chr11:10859231:A:T	10859231	NA,T	NA,A	NA,1	NA,-inf	NA,inf	NA,0.290788	0.000137878	0.000158704
2	chr11:10290443:G:A	10290443	NA,A	NA,G	NA,1	NA,inf	NA,inf	NA,0.33512	0.000137863	0.000158496
2	chr11:10966501:A:T	10966501	NA,T	NA,A	NA,1	NA,-inf	NA,inf	NA,0.267474	0.000137861	0.000158236
2	chr11:10996304:A:G	10996304	NA,G	NA,A	NA,1	NA,inf	NA,inf	NA,0.301702	0.00013786	0.000158645
2	chr11:11128997:G:A	11128997	NA,A	NA,G	NA,1	NA,inf	NA,inf	NA,0.301543	0.000137782	0.000158534
2	chr11:10550223:T:C	10550223	C,NA	T,NA	1,NA	-inf,NA	inf,NA	0.192924,NA	0.000137737	0.000154096
2	chr11:10531319:G:A	10531319	NA,A	NA,G	NA,1	NA,inf	NA,inf	NA,0.254168	0.000137643	0.000157967
2	chr11:10929829:A:G	10929829	NA,G	NA,A	NA,1	NA,-inf	NA,inf	NA,0.312616	0.000137633	0.000158418
2	chr11:10946298:A:G	10946298	NA,G	NA,A	NA,1	NA,inf	NA,inf	NA,0.320154	0.000137585	0.000158685
2	chr11:10922225:G:A	10922225	NA,A	NA,G	NA,1	NA,inf	NA,inf	NA,0.305275	0.000137566	0.000158678
2	chr11:10909326:C:A	10909326	NA,A	NA,C	NA,1	NA,-inf	NA,inf	NA,0.298887	0.000137444	0.000158353
2	chr11:10179429:T:G	10179429	G,NA	T,NA	1,NA	-inf,NA	inf,NA	0.49216,NA	0.000137387	0.00015951
2	chr11:10429223:A:T	10429223	NA,T	NA,A	NA,1	NA,inf	NA,inf	NA,0.296044	0.000137361	0.000158089
2	chr11:10599303:A:C	10599303	NA,C	NA,A	NA,1	NA,-inf	NA,inf	NA,0.317439	0.000137324	0.000158327
2	chr11:11146009:C:T	11146009	NA,T	NA,C	NA,1	NA,inf	NA,inf	NA,0.270267	0.000137288	0.000157955
2	chr11:11034137:G:A	11034137	NA,A	NA,G	NA,1	NA,inf	NA,inf	NA,0.281978	0.000137278	0.000158428
2	chr11:10381258:C:A	10381258	NA,A	NA,C	NA,1	NA,-inf	NA,inf	NA,0.27635	0.000137206	0.00015807
2	chr11:10491959:G:A	10491959	NA,A	NA,G	NA,1	NA,inf	NA,inf	NA,0.333034	0.000137162	0.000158191
2	chr11:10361995:A:G	10361995	G,G	A,A	1,1	-inf,inf	inf,inf	0.670281,0.77361	0.000137099	0.000156578
2	chr11:10920793:T:C	10920793	NA,C	NA,T	NA,1	NA,-inf	NA,inf	NA,0.2967	0.000137092	0.000157634
2	chr11:11026217:G:A	11026217	NA,A	NA,G	NA,1	NA,inf	NA,inf	NA,0.313457	0.000137082	0.000157952
2	chr11:10282498:C:T	10282498	T,T	C,C	1,1	-inf,-inf	inf,inf	0.531401,3.11041	0.000137072	0.000156098
2	chr11:10626251:C:G	10626251	NA,G	NA,C	NA,1	NA,inf	NA,inf	NA,0.370051	0.000137026	0.00015832
2	chr11:10493490:G:A	10493490	NA,A	NA,G	NA,1	NA,inf	NA,inf	NA,0.329937	0.000137001	0.000157991
2	chr11:10789765:G:T	10789765	NA,T	NA,G	NA,1	NA,-inf	NA,inf	NA,0.260152	0.000137001	0.000157515
2	chr11:10307697:T:C	10307697	C,NA	T,NA	1,NA	-inf,NA	inf,NA	0.399945,NA	0.000136983	0.000156923
2	chr11:10592581:A:G	10592581	G,G	A,A	1,1	-inf,-inf	inf,inf	1.66033,0.0226271	0.000136941	0.000169045
2	chr11:10316080:G:T	10316080	T,NA	G,NA	1,NA	inf,NA	inf,NA	0.28271,NA	0.000136897	0.000156772
2	chr11:10274947:A:T	10274947	T,T	A,A	1,1	-inf,-inf	inf,inf	0.611308,3.03818	0.000136822	0.000155617
2	chr11:11064580:C:T	11064580	T,NA	C,NA	1,NA	-inf,NA	inf,NA	0.362157,NA	0.000136773	0.000156345
2	chr11:10844847:G:A	10844847	A,A	G,G	1,1	-inf,inf	inf,inf	0.384134,1.22454	0.000136709	0.000157834
2	chr11:10687659:A:G	10687659	NA,G	NA,A	NA,1	NA,-inf	NA,inf	NA,0.314105	0.00013665	0.000157287
2	chr11:10851615:G:A	10851615	A,NA	G,NA	1,NA	inf,NA	inf,NA	0.425775,NA	0.000136553	0.000157917
2	chr11:11143226:TCC:T	11143226	T,NA	TCC,NA	1,NA	inf,NA	inf,NA	0.416164,NA	0.000136431	0.000157335
2	chr11:10677522:G:A	10677522	NA,A	NA,G	NA,1	NA,inf	NA,inf	NA,0.288716	0.000136388	0.000157337
2	chr11:10934283:A:G	10934283	NA,G	NA,A	NA,1	NA,-inf	NA,inf	NA,0.275054	0.000136373	0.000157236
2	chr11:10506974:A:G	10506974	NA,G	NA,A	NA,1	NA,inf	NA,inf	NA,0.273247	0.000136345	0.000156795
2	chr11:10741245:C:T	10741245	NA,T	NA,C	NA,1	NA,-inf	NA,inf	NA,0.300807	0.000136293	0.000156869
2	chr11:10935551:C:T	10935551	NA,T	NA,C	NA,1	NA,-inf	NA,inf	NA,0.277422	0.000136213	0.000156769
2	chr11:10781484:G:A	10781484	NA,A	NA,G	NA,1	NA,inf	NA,inf	NA,0.27677	0.000136175	0.000156447
2	chr11:10602116:G:A	10602116	A,A	G,G	1,1	-inf,inf	inf,inf	1.64882,0.0119156	0.00013616	0.000167565
2	chr11:10860339:C:T	10860339	NA,T	NA,C	NA,1	NA,-inf	NA,inf	NA,0.279084	0.000136157	0.000156723
2	chr11:10788132:TAAAC:T	10788132	NA,T	NA,TAAAC	NA,1	NA,inf	NA,inf	NA,0.330685	0.000136119	0.000157121
2	chr11:10174617:T:C	10174617	NA,C	NA,T	NA,1	NA,inf	NA,inf	NA,0.350835	0.000136085	0.000156669
2	chr11:10277229:A:T	10277229	NA,T	NA,A	NA,1	NA,inf	NA,inf	NA,0.28033	0.00013601	0.000156283
2	chr11:11115201:C:T	11115201	T,NA	C,NA	1,NA	inf,NA	inf,NA	0.411298,NA	0.000135778	0.000156915
2	chr11:10206800:G:A	10206800	A,NA	G,NA	1,NA	inf,NA	inf,NA	0.454511,NA	0.00013575	0.000156825
2	chr11:10639647:C:G	10639647	NA,G	NA,C	NA,1	NA,-inf	NA,inf	NA,0.23061	0.000135723	0.000155681
2	chr11:10452361:CT:C	10452361	NA,C	NA,CT	NA,1	NA,inf	NA,inf	NA,0.289295	0.000135713	0.000155876
2	chr11:10673016:C:T	10673016	NA,T	NA,C	NA,1	NA,inf	NA,inf	NA,0.255422	0.0001357	0.000155623
2	chr11:10715746:C:T	10715746	T,T	C,C	1,1	inf,-inf	inf,inf	0.35214,1.09803	0.000135669	0.000153983
2	chr11:10493815:A:G	10493815	NA,G	NA,A	NA,1	NA,inf	NA,inf	NA,0.321308	0.000135656	0.000156436
2	chr11:10395533:T:C	10395533	C,C	T,T	1,1	inf,inf	inf,inf	1.19254,0.247733	0.000135646	0.00015819
2	chr11:10761480:C:G	10761480	G,NA	C,NA	1,NA	-inf,NA	inf,NA	0.493068,NA	0.00013562	0.000158887
2	chr11:10385794:A:G	10385794	NA,G	NA,A	NA,1	NA,-inf	NA,inf	NA,0.273503	0.000135549	0.000155876
2	chr11:10776582:C:T	10776582	NA,T	NA,C	NA,1	NA,-inf	NA,inf	NA,0.30055	0.000135544	0.000155856
2	chr11:10772507:T:C	10772507	C,NA	T,NA	1,NA	-inf,NA	inf,NA	0.492311,NA	0.000135479	0.000158726
2	chr11:10802516:GA:G	10802516	NA,G	NA,GA	NA,1	NA,-inf	NA,inf	NA,0.281232	0.000135177	0.000155629
2	chr11:10789664:G:A	10789664	NA,A	NA,G	NA,1	NA,-inf	NA,inf	NA,0.301303	0.000135123	0.000155589
2	chr11:10257225:C:G	10257225	G,G	C,C	1,1	-inf,-inf	inf,inf	1.65014,0.700795	0.000134982	0.000158718
2	chr11:10738794:G:T	10738794	NA,T	NA,G	NA,1	NA,inf	NA,inf	NA,0.331531	0.000134922	0.000155923
2	chr11:10918208:C:T	10918208	NA,T	NA,C	NA,1	NA,-inf	NA,inf	NA,0.281975	0.000134922	0.000155145
2	chr11:10274230:C:T	10274230	NA,T	NA,C	NA,1	NA,inf	NA,inf	NA,0.277057	0.000134904	0.000155025
2	chr11:10805768:T:A	10805768	NA,A	NA,T	NA,1	NA,inf	NA,inf	NA,0.262499	0.000134899	0.000154718
2	chr11:10363925:T:G	10363925	NA,G	NA,T	NA,1	NA,-inf	NA,inf	NA,0.226167	0.000134879	0.000155266
2	chr11:10617114:G:A	10617114	A,NA	G,NA	1,NA	inf,NA	inf,NA	0.699374,NA	0.000134869	0.000166385
2	chr11:10639882:A:T	10639882	NA,T	NA,A	NA,1	NA,inf	NA,inf	NA,0.323846	0.000134827	0.000155309
2	chr11:10170591:A:C	10170591	NA,C	NA,A	NA,1	NA,-inf	NA,inf	NA,0.228335	0.000134739	0.000155323
2	chr11:10459669:A:G	10459669	G,G	A,A	1,1	-inf,-inf	inf,inf	0.0172885,1.34473	0.000134609	0.000153867
2	chr11:10816938:T:C	10816938	C,C	T,T	1,1	inf,-inf	inf,inf	0.537281,0.967845	0.000134604	0.000152648
2	chr11:10492449:T:C	10492449	NA,C	NA,T	NA,1	NA,inf	NA,inf	NA,0.313804	0.000134513	0.000155111
2	chr11:11082088:G:A	11082088	A,NA	G,NA	1,NA	inf,NA	inf,NA	0.439893,NA	0.0001345	0.000156449
2	chr11:10890977:A:G	10890977	G,G	A,A	1,1	-inf,inf	inf,inf	1.26587,0.0765422	0.00013449	0.000154468
2	chr11:10229854:G:T	10229854	NA,T	NA,G	NA,1	NA,inf	NA,inf	NA,0.324738	0.000134488	0.000154468
2	chr11:11134960:T:C	11134960	NA,C	NA,T	NA,1	NA,-inf	NA,inf	NA,0.2702	0.000134457	0.000154902
2	chr11:10839584:G:A	10839584	NA,A	NA,G	NA,1	NA,-inf	NA,inf	NA,0.293682	0.000134407	0.000154756
2	chr11:10421092:C:T	10421092	NA,T	NA,C	NA,1	NA,-inf	NA,inf	NA,0.207227	0.00013437	0.000154498
2	chr11:10622076:T:C	10622076	NA,C	NA,T	NA,1	NA,inf	NA,inf	NA,0.294607	0.000134346	0.000154254
2	chr11:10263552:C:G	10263552	NA,G	NA,C	NA,1	NA,-inf	NA,inf	NA,0.228701	0.000134309	0.000154643
2	chr11:10263978:T:C	10263978	NA,C	NA,T	NA,1	NA,inf	NA,inf	NA,0.271892	0.000134229	0.000154252
2	chr11:10347413:T:C	10347413	C,NA	T,NA	1,NA	inf,NA	inf,NA	0.412158,NA	0.000134226	0.000154177
2	chr11:10625418:C:T	10625418	NA,T	NA,C	NA,1	NA,-inf	NA,inf	NA,0.247541	0.000134133	0.000153679
2	chr11:10275670:AAC:A	10275670	NA,A	NA,AAC	NA,1	NA,inf	NA,inf	NA,0.335658	0.000134114	0.000154393
2	chr11:10650426:G:C	10650426	NA,C	NA,G	NA,1	NA,inf	NA,inf	NA,0.313329	0.000134093	0.00015474
2	chr11:10518864:TAA:T	10518864	T,T	TAA,TAA	1,1	-inf,-inf	inf,inf	0.115383,1.14938	0.000134064	0.000148334
2	chr11:10377542:C:A	10377542	NA,A	NA,C	NA,1	NA,inf	NA,inf	NA,0.293396	0.000134017	0.000154593
2	chr11:10290276:T:C	10290276	NA,C	NA,T	NA,1	NA,inf	NA,inf	NA,0.22912	0.000134016	0.000153872
2	chr11:10910522:C:T	10910522	NA,T	NA,C	NA,1	NA,-inf	NA,inf	NA,0.27527	0.000133963	0.000154334
2	chr11:10836232:GC:G	10836232	NA,G	NA,GC	NA,1	NA,-inf	NA,inf	NA,0.24263	0.00013394	0.000154058
2	chr11:11040355:A:T	11040355	NA,T	NA,A	NA,1	NA,-inf	NA,inf	NA,0.24666	0.00013394	0.000154059
2	chr11:10795577:A:G	10795577	NA,G	NA,A	NA,1	NA,-inf	NA,inf	NA,0.241038	0.00013381	0.000153911
2	chr11:10361619:A:G	10361619	NA,G	NA,A	NA,1	NA,-inf	NA,inf	NA,0.220218	0.000133792	0.000154011
2	chr11:10736783:T:G	10736783	NA,G	NA,T	NA,1	NA,inf	NA,inf	NA,0.324292	0.000133723	0.000154535
2	chr11:10854717:G:A	10854717	NA,A	NA,G	NA,1	NA,-inf	NA,inf	NA,0.234415	0.000133655	0.000153606
2	chr11:10887219:G:T	10887219	NA,T	NA,G	NA,1	NA,-inf	NA,inf	NA,0.265145	0.000133607	0.00015381
2	chr11:10426922:C:T	10426922	NA,T	NA,C	NA,1	NA,-inf	NA,inf	NA,0.203317	0.0001336	0.000153618
2	chr11:11053626:G:A	11053626	A,A	G,G	1,1	inf,-inf	inf,inf	0.0633229,1.30968	0.000133599	0.000153084
2	chr11:11070437:C:G	11070437	NA,G	NA,C	NA,1	NA,-inf	NA,inf	NA,0.253166	0.000133498	0.000153814
2	chr11:10722441:T:C	10722441	C,C	T,T	1,1	inf,-inf	inf,inf	0.0092756,1.24168	0.00013346	0.000152369
2	chr11:11084341:G:A	11084341	NA,A	NA,G	NA,1	NA,inf	NA,inf	NA,0.277338	0.000133249	0.000153433
2	chr11:10365908:A:G	10365908	NA,G	NA,A	NA,1	NA,inf	NA,inf	NA,0.216997	0.000133231	0.000153627
2	chr11:10776179:G:A	10776179	NA,A	NA,G	NA,1	NA,-inf	NA,inf	NA,0.283503	0.000133149	0.000153112
2	chr11:10606933:G:A	10606933	NA,A	NA,G	NA,1	NA,inf	NA,inf	NA,0.277768	0.000133115	0.000153112
2	chr11:10250661:G:A	10250661	NA,A	NA,G	NA,1	NA,inf	NA,inf	NA,0.329791	0.000133092	0.000153279
2	chr11:10696928:T:C	10696928	NA,C	NA,T	NA,1	NA,-inf	NA,inf	NA,0.26185	0.000133087	0.000152586
2	chr11:10721061:T:C	10721061	NA,C	NA,T	NA,1	NA,-inf	NA,inf	NA,0.287375	0.000133052	0.000153139
2	chr11:10531863:C:T	10531863	NA,T	NA,C	NA,1	NA,-inf	NA,inf	NA,0.281261	0.000132993	0.000153308
2	chr11:10697930:T:G	10697930	NA,G	NA,T	NA,1	NA,-inf	NA,inf	NA,0.260747	0.000132933	0.000152412
2	chr11:10786267:AT:A	10786267	NA,A	NA,AT	NA,1	NA,inf	NA,inf	NA,0.248777	0.000132891	0.00015287
2	chr11:10345504:A:G	10345504	NA,G	NA,A	NA,1	NA,-inf	NA,inf	NA,0.215587	0.00013288	0.000153173
2	chr11:10801883:G:T	10801883	NA,T	NA,G	NA,1	NA,inf	NA,inf	NA,0.286487	0.00013286	0.000153124
2	chr11:10697702:T:A	10697702	NA,A	NA,T	NA,1	NA,-inf	NA,inf	NA,0.260026	0.000132855	0.000152325
2	chr11:10287612:AATGT:A	10287612	A,A	AATGT,AATGT	1,1	inf,inf	inf,inf	1.30622,0.215569	0.000132785	0.000153663
2	chr11:11071966:A:T	11071966	NA,T	NA,A	NA,1	NA,-inf	NA,inf	NA,0.28509	0.00013277	0.000153016
2	chr11:10398266:G:A	10398266	NA,A	NA,G	NA,1	NA,inf	NA,inf	NA,0.264384	0.000132731	0.000153077
2	chr11:11068209:A:G	11068209	NA,G	NA,A	NA,1	NA,inf	NA,inf	NA,0.248174	0.000132648	0.000152475
2	chr11:10996744:T:A	10996744	NA,A	NA,T	NA,1	NA,inf	NA,inf	NA,0.269313	0.000132614	0.000152551
2	chr11:11046546:A:C	11046546	NA,C	NA,A	NA,1	NA,-inf	NA,inf	NA,0.264863	0.000132604	0.000152584
2	chr11:10832902:C:T	10832902	NA,T	NA,C	NA,1	NA,-inf	NA,inf	NA,0.233242	0.000132582	0.0001525
2	chr11:10961469:T:C	10961469	NA,C	NA,T	NA,1	NA,inf	NA,inf	NA,0.266543	0.000132567	0.000152355
2	chr11:10152375:A:AC	10152375	AC,AC	A,A	1,1	-inf,-inf	inf,inf	0.877223,1.90226	0.000132559	0.000151555
2	chr11:10511375:T:A	10511375	A,A	T,T	1,1	inf,inf	inf,inf	0.261067,1.37122	0.000132539	0.000155422
2	chr11:10398374:T:C	10398374	NA,C	NA,T	NA,1	NA,inf	NA,inf	NA,0.262786	0.000132526	0.000152839
2	chr11:10639681:A:G	10639681	NA,G	NA,A	NA,1	NA,inf	NA,inf	NA,0.306728	0.000132464	0.00015258
2	chr11:11026848:A:G	11026848	NA,G	NA,A	NA,1	NA,-inf	NA,inf	NA,0.257061	0.000132463	0.000152807
2	chr11:10277917:G:A	10277917	A,A	G,G	1,1	-inf,-inf	inf,inf	0.5627,3.05265	0.000132435	0.000150742
2	chr11:10618789:A:G	10618789	NA,G	NA,A	NA,1	NA,-inf	NA,inf	NA,0.277892	0.000132365	0.000152944
2	chr11:10840663:A:G	10840663	NA,G	NA,A	NA,1	NA,-inf	NA,inf	NA,0.232684	0.000132304	0.000152185
2	chr11:10983270:T:C	10983270	NA,C	NA,T	NA,1	NA,inf	NA,inf	NA,0.281945	0.000132236	0.000152484
2	chr11:10725958:T:G	10725958	NA,G	NA,T	NA,1	NA,-inf	NA,inf	NA,0.279312	0.00013218	0.000152131
2	chr11:10987165:A:G	10987165	G,G	A,A	1,1	-inf,-inf	inf,inf	0.0975987,1.28405	0.000132174	0.000152434
2	chr11:10864631:G:A	10864631	NA,A	NA,G	NA,1	NA,inf	NA,inf	NA,0.260197	0.000132059	0.000151789
2	chr11:11104863:A:G	11104863	NA,G	NA,A	NA,1	NA,-inf	NA,inf	NA,0.24186	0.000132052	0.000152125
2	chr11:10764150:T:C	10764150	NA,C	NA,T	NA,1	NA,-inf	NA,inf	NA,0.236377	0.000132003	0.000151966
2	chr11:10518383:C:T	10518383	T,T	C,C	1,1	-inf,-inf	inf,inf	0.111088,1.14461	0.000131998	0.00014613
2	chr11:10707561:G:A	10707561	A,NA	G,NA	1,NA	-inf,NA	inf,NA	0.188605,NA	0.000131945	0.000148193
2	chr11:10366136:G:C	10366136	NA,C	NA,G	NA,1	NA,-inf	NA,inf	NA,0.327108	0.000131924	0.000151831
2	chr11:10455493:G:C	10455493	NA,C	NA,G	NA,1	NA,-inf	NA,inf	NA,0.227419	0.000131882	0.00015174
2	chr11:10429294:G:C	10429294	NA,C	NA,G	NA,1	NA,inf	NA,inf	NA,0.253679	0.000131801	0.000151832
2	chr11:11064895:C:G	11064895	NA,G	NA,C	NA,1	NA,-inf	NA,inf	NA,0.258195	0.000131729	0.000151674
2	chr11:11100716:A:G	11100716	G,G	A,A	1,1	-inf,inf	inf,inf	0.181593,1.20735	0.00013166	0.000150393
2	chr11:11048097:T:C	11048097	NA,C	NA,T	NA,1	NA,-inf	NA,inf	NA,0.230756	0.00013165	0.00015172
2	chr11:10677999:ATCTC:A	10677999	NA,A	NA,ATCTC	NA,1	NA,-inf	NA,inf	NA,0.197971	0.000131639	0.000151185
2	chr11:10473621:C:T	10473621	NA,T	NA,C	NA,1	NA,inf	NA,inf	NA,0.249205	0.000131638	0.000151469
2	chr11:10284898:C:G	10284898	NA,G	NA,C	NA,1	NA,inf	NA,inf	NA,0.314616	0.000131589	0.000151604
2	chr11:10195714:C:A	10195714	NA,A	NA,C	NA,1	NA,inf	NA,inf	NA,0.316043	0.00013153	0.000151423
2	chr11:10818763:TATG:T	10818763	NA,T	NA,TATG	NA,1	NA,-inf	NA,inf	NA,0.253827	0.000131527	0.000151433
2	chr11:10960834:G:A	10960834	NA,A	NA,G	NA,1	NA,inf	NA,inf	NA,0.276345	0.000131471	0.000151601
2	chr11:10641758:C:T	10641758	NA,T	NA,C	NA,1	NA,-inf	NA,inf	NA,0.171274	0.000131466	0.000150481
2	chr11:10716829:C:T	10716829	NA,T	NA,C	NA,1	NA,inf	NA,inf	NA,0.243693	0.000131456	0.000151198
2	chr11:10946901:A:G	10946901	NA,G	NA,A	NA,1	NA,inf	NA,inf	NA,0.276473	0.000131419	0.000151539
2	chr11:11123150:T:G	11123150	NA,G	NA,T	NA,1	NA,inf	NA,inf	NA,0.262228	0.000131411	0.000151249
2	chr11:10991477:T:A	10991477	A,A	T,T	1,1	inf,-inf	inf,inf	0.165434,1.27102	0.000131371	0.000151907
2	chr11:10171610:T:C	10171610	C,NA	T,NA	1,NA	inf,NA	inf,NA	0.380718,NA	0.00013136	0.000151666
2	chr11:10672831:G:A	10672831	NA,A	NA,G	NA,1	NA,inf	NA,inf	NA,0.282391	0.000131357	0.000151351
2	chr11:10366865:G:A	10366865	NA,A	NA,G	NA,1	NA,inf	NA,inf	NA,0.280016	0.000131325	0.000151225
2	chr11:11076677:T:G	11076677	NA,G	NA,T	NA,1	NA,-inf	NA,inf	NA,0.239377	0.000131239	0.000151089
2	chr11:10385408:A:G	10385408	NA,G	NA,A	NA,1	NA,inf	NA,inf	NA,0.292357	0.000131216	0.000151219
2	chr11:10831367:C:T	10831367	NA,T	NA,C	NA,1	NA,-inf	NA,inf	NA,0.24433	0.000131171	0.0001512
2	chr11:10956182:C:A	10956182	NA,A	NA,C	NA,1	NA,inf	NA,inf	NA,0.256575	0.000131149	0.000150739
2	chr11:11077050:T:C	11077050	NA,C	NA,T	NA,1	NA,-inf	NA,inf	NA,0.238542	0.000131126	0.000150959
2	chr11:10410822:G:A	10410822	NA,A	NA,G	NA,1	NA,-inf	NA,inf	NA,0.192384	0.000131059	0.000150733
2	chr11:10737178:G:A	10737178	NA,A	NA,G	NA,1	NA,inf	NA,inf	NA,0.302341	0.000131048	0.000151396
2	chr11:10501975:A:G	10501975	NA,G	NA,A	NA,1	NA,inf	NA,inf	NA,0.275346	0.000131016	0.000151253
2	chr11:10632329:G:C	10632329	NA,C	NA,G	NA,1	NA,inf	NA,inf	NA,0.319215	0.000131001	0.000151636
2	chr11:10873134:A:G	10873134	NA,G	NA,A	NA,1	NA,-inf	NA,inf	NA,0.264083	0.000130911	0.000150678
2	chr11:11035210:G:C	11035210	NA,C	NA,G	NA,1	NA,-inf	NA,inf	NA,0.226686	0.000130846	0.00015051
2	chr11:10200924:C:T	10200924	T,NA	C,NA	1,NA	-inf,NA	inf,NA	0.366796,NA	0.000130821	0.000149963
2	chr11:11055164:A:T	11055164	NA,T	NA,A	NA,1	NA,-inf	NA,inf	NA,0.251518	0.000130806	0.000150583
2	chr11:10936698:T:G	10936698	NA,G	NA,T	NA,1	NA,inf	NA,inf	NA,0.249913	0.000130722	0.00015015
2	chr11:10628325:C:T	10628325	NA,T	NA,C	NA,1	NA,inf	NA,inf	NA,0.278435	0.000130719	0.000150715
2	chr11:10386743:T:C	10386743	NA,C	NA,T	NA,1	NA,-inf	NA,inf	NA,0.219638	0.000130716	0.000150485
2	chr11:10993846:C:G	10993846	NA,G	NA,C	NA,1	NA,inf	NA,inf	NA,0.251062	0.00013071	0.000150251
2	chr11:11113037:G:A	11113037	A,A	G,G	1,1	inf,-inf	inf,inf	0.381836,1.14174	0.000130661	0.000151437
2	chr11:10739097:T:C	10739097	NA,C	NA,T	NA,1	NA,inf	NA,inf	NA,0.298933	0.000130638	0.000150918
2	chr11:11145581:G:A	11145581	A,NA	G,NA	1,NA	inf,NA	inf,NA	0.381807,NA	0.000130615	0.0001506
2	chr11:11070675:A:C	11070675	NA,C	NA,A	NA,1	NA,inf	NA,inf	NA,0.240568	0.000130614	0.000150241
2	chr11:10675547:G:A	10675547	NA,A	NA,G	NA,1	NA,-inf	NA,inf	NA,0.25243	0.000130546	0.000151015
2	chr11:10493756:G:A	10493756	NA,A	NA,G	NA,1	NA,inf	NA,inf	NA,0.282342	0.000130444	0.000150397
2	chr11:10732438:G:A	10732438	NA,A	NA,G	NA,1	NA,inf	NA,inf	NA,0.223547	0.000130438	0.000149698
2	chr11:10622632:G:A	10622632	NA,A	NA,G	NA,1	NA,-inf	NA,inf	NA,0.221415	0.000130431	0.000149501
2	chr11:10773946:C:T	10773946	NA,T	NA,C	NA,1	NA,inf	NA,inf	NA,0.290366	0.000130416	0.000150541
2	chr11:10795832:T:C	10795832	NA,C	NA,T	NA,1	NA,-inf	NA,inf	NA,0.26026	0.000130404	0.000150339
2	chr11:11012119:A:G	11012119	NA,G	NA,A	NA,1	NA,-inf	NA,inf	NA,0.226497	0.000130378	0.000149913
2	chr11:10381445:T:C	10381445	NA,C	NA,T	NA,1	NA,inf	NA,inf	NA,0.285422	0.000130352	0.00015022
2	chr11:10837332:G:T	10837332	NA,T	NA,G	NA,1	NA,-inf	NA,inf	NA,0.21696	0.000130303	0.000149885
2	chr11:10804118:T:A	10804118	NA,A	NA,T	NA,1	NA,-inf	NA,inf	NA,0.211667	0.000130292	0.000149754
2	chr11:10504908:T:G	10504908	NA,G	NA,T	NA,1	NA,inf	NA,inf	NA,0.240063	0.000130284	0.000149806
2	chr11:11035011:T:A	11035011	NA,A	NA,T	NA,1	NA,inf	NA,inf	NA,0.243726	0.000130281	0.000150207
2	chr11:11048098:A:G	11048098	NA,G	NA,A	NA,1	NA,-inf	NA,inf	NA,0.220489	0.000130278	0.000150135
2	chr11:10995124:G:A	10995124	NA,A	NA,G	NA,1	NA,-inf	NA,inf	NA,0.232328	0.000130231	0.000149687
2	chr11:10786138:CAAG:C	10786138	NA,C	NA,CAAG	NA,1	NA,-inf	NA,inf	NA,0.20671	0.000130228	0.000149593
2	chr11:11052048:C:T	11052048	NA,T	NA,C	NA,1	NA,-inf	NA,inf	NA,0.209269	0.000130224	0.000150098
2	chr11:10995307:A:T	10995307	NA,T	NA,A	NA,1	NA,inf	NA,inf	NA,0.225693	0.00013019	0.000149732
2	chr11:10767311:A:G	10767311	NA,G	NA,A	NA,1	NA,inf	NA,inf	NA,0.292189	0.000130184	0.00015014
2	chr11:11101843:G:A	11101843	A,A	G,G	1,1	-inf,inf	inf,inf	0.192036,1.19001	0.000130105	0.000148593
2	chr11:10849290:T:C	10849290	NA,C	NA,T	NA,1	NA,-inf	NA,inf	NA,0.214975	0.000130048	0.000149595
2	chr11:10453264:T:C	10453264	NA,C	NA,T	NA,1	NA,-inf	NA,inf	NA,0.224617	0.000130023	0.000149847
2	chr11:10769201:G:A	10769201	A,NA	G,NA	1,NA	-inf,NA	inf,NA	0.458323,NA	0.000130018	0.000152183
2	chr11:10882796:T:C	10882796	NA,C	NA,T	NA,1	NA,-inf	NA,inf	NA,0.228425	0.000129963	0.000149861
2	chr11:10675045:G:A	10675045	NA,A	NA,G	NA,1	NA,inf	NA,inf	NA,0.24201	0.000129852	0.000149754
2	chr11:10938341:T:C	10938341	NA,C	NA,T	NA,1	NA,inf	NA,inf	NA,0.220262	0.000129851	0.000149165
2	chr11:10871723:C:G	10871723	NA,G	NA,C	NA,1	NA,inf	NA,inf	NA,0.245551	0.000129825	0.000149262
2	chr11:10842171:C:T	10842171	T,T	C,C	1,1	-inf,inf	inf,inf	0.559172,1.09161	0.000129812	0.000151183
2	chr11:11118006:T:C	11118006	C,C	T,T	1,1	-inf,inf	inf,inf	0.989812,0.662944	0.000129766	0.000154349
2	chr11:10706426:G:T	10706426	NA,T	NA,G	NA,1	NA,inf	NA,inf	NA,0.242121	0.000129748	0.000148902
2	chr11:11046560:A:C	11046560	NA,C	NA,A	NA,1	NA,inf	NA,inf	NA,0.248159	0.000129738	0.000149515
2	chr11:10552524:A:G	10552524	NA,G	NA,A	NA,1	NA,-inf	NA,inf	NA,0.189984	0.00012972	0.000149215
2	chr11:10921873:A:G	10921873	G,NA	A,NA	1,NA	-inf,NA	inf,NA	0.346651,NA	0.000129581	0.00014876
2	chr11:11035533:G:A	11035533	NA,A	NA,G	NA,1	NA,inf	NA,inf	NA,0.23884	0.000129578	0.000149395
2	chr11:10778238:C:A	10778238	NA,A	NA,C	NA,1	NA,-inf	NA,inf	NA,0.257218	0.000129576	0.000149015
2	chr11:10537886:G:A	10537886	NA,A	NA,G	NA,1	NA,inf	NA,inf	NA,0.228853	0.000129519	0.000148984
2	chr11:10979301:G:A	10979301	NA,A	NA,G	NA,1	NA,inf	NA,inf	NA,0.259049	0.000129394	0.000149201
2	chr11:10210952:T:G	10210952	NA,G	NA,T	NA,1	NA,-inf	NA,inf	NA,0.252096	0.000129354	0.000148837
2	chr11:10602947:G:C	10602947	C,C	G,G	1,1	-inf,inf	inf,inf	0.0733482,1.30975	0.00012934	0.000147253
2	chr11:10931390:G:A	10931390	NA,A	NA,G	NA,1	NA,-inf	NA,inf	NA,0.216049	0.000129303	0.000148847
2	chr11:10847392:T:C	10847392	NA,C	NA,T	NA,1	NA,-inf	NA,inf	NA,0.203284	0.00012929	0.000148615
2	chr11:10842223:C:A	10842223	A,A	C,C	1,1	-inf,inf	inf,inf	0.56888,1.08162	0.000129251	0.000150579
2	chr11:10613007:T:C	10613007	NA,C	NA,T	NA,1	NA,inf	NA,inf	NA,0.255444	0.00012919	0.000148377
2	chr11:10846706:G:A	10846706	NA,A	NA,G	NA,1	NA,-inf	NA,inf	NA,0.209951	0.000129183	0.000148604
2	chr11:11120293:T:C	11120293	C,C	T,T	1,1	-inf,inf	inf,inf	1.00804,0.642204	0.000129159	0.000153741
2	chr11:10718383:C:G	10718383	NA,G	NA,C	NA,1	NA,inf	NA,inf	NA,0.226123	0.000129139	0.000148541
2	chr11:10237179:T:C	10237179	NA,C	NA,T	NA,1	NA,inf	NA,inf	NA,0.291796	0.000129135	0.000148689
2	chr11:10847922:G:C	10847922	NA,C	NA,G	NA,1	NA,-inf	NA,inf	NA,0.209444	0.000129118	0.000148529
2	chr11:10954278:G:A	10954278	NA,A	NA,G	NA,1	NA,inf	NA,inf	NA,0.25872	0.000129112	0.000148868
2	chr11:10582005:T:C	10582005	NA,C	NA,T	NA,1	NA,-inf	NA,inf	NA,0.180056	0.000129093	0.000148124
2	chr11:10767605:T:C	10767605	NA,C	NA,T	NA,1	NA,-inf	NA,inf	NA,0.214221	0.000129052	0.000148568
2	chr11:10304144:G:T	10304144	NA,T	NA,G	NA,1	NA,inf	NA,inf	NA,0.283264	0.000129041	0.000148685
2	chr11:10397917:A:G	10397917	NA,G	NA,A	NA,1	NA,-inf	NA,inf	NA,0.199441	0.000128994	0.000148707
2	chr11:10738286:T:C	10738286	NA,C	NA,T	NA,1	NA,inf	NA,inf	NA,0.285393	0.000128968	0.000148966
2	chr11:10727797:G:A	10727797	NA,A	NA,G	NA,1	NA,-inf	NA,inf	NA,0.271867	0.000128959	0.000147932
2	chr11:10934336:G:A	10934336	NA,A	NA,G	NA,1	NA,-inf	NA,inf	NA,0.241468	0.000128898	0.000148391
2	chr11:10563815:G:A	10563815	A,NA	G,NA	1,NA	-inf,NA	inf,NA	0.447566,NA	0.000128853	0.000150361
2	chr11:11107996:A:G	11107996	G,G	A,A	1,1	-inf,-inf	inf,inf	0.613195,0.870265	0.000128794	0.000146609
2	chr11:10953151:G:A	10953151	NA,A	NA,G	NA,1	NA,-inf	NA,inf	NA,0.211695	0.000128784	0.000147898
2	chr11:10901867:C:T	10901867	NA,T	NA,C	NA,1	NA,-inf	NA,inf	NA,0.218014	0.000128775	0.000148155
2	chr11:10322910:A:G	10322910	NA,G	NA,A	NA,1	NA,-inf	NA,inf	NA,0.190715	0.000128775	0.000148279
2	chr11:10198187:A:G	10198187	NA,G	NA,A	NA,1	NA,inf	NA,inf	NA,0.293259	0.000128732	0.0001482
2	chr11:10304584:C:T	10304584	NA,T	NA,C	NA,1	NA,inf	NA,inf	NA,0.280443	0.000128704	0.000148295
2	chr11:10796527:G:A	10796527	NA,A	NA,G	NA,1	NA,inf	NA,inf	NA,0.25332	0.000128653	0.000148258
2	chr11:11018568:G:A	11018568	NA,A	NA,G	NA,1	NA,inf	NA,inf	NA,0.237647	0.000128554	0.000147802
2	chr11:10721797:CA:C	10721797	NA,C	NA,CA	NA,1	NA,inf	NA,inf	NA,0.273663	0.000128488	0.000148362
2	chr11:10813392:C:T	10813392	NA,T	NA,C	NA,1	NA,-inf	NA,inf	NA,0.230622	0.000128486	0.000147931
2	chr11:10308701:A:G	10308701	G,NA	A,NA	1,NA	inf,NA	inf,NA	0.276098,NA	0.000128465	0.000146335
2	chr11:10914728:C:T	10914728	NA,T	NA,C	NA,1	NA,-inf	NA,inf	NA,0.232773	0.000128435	0.000147704
2	chr11:10623350:G:A	10623350	NA,A	NA,G	NA,1	NA,-inf	NA,inf	NA,0.207789	0.000128422	0.000147556
2	chr11:10944181:T:C	10944181	NA,C	NA,T	NA,1	NA,inf	NA,inf	NA,0.25306	0.000128419	0.000148066
2	chr11:10560557:G:A	10560557	NA,A	NA,G	NA,1	NA,-inf	NA,inf	NA,0.178133	0.000128346	0.000147632
2	chr11:10596968:T:C	10596968	NA,C	NA,T	NA,1	NA,inf	NA,inf	NA,0.275694	0.000128335	0.000148167
2	chr11:10865009:T:G	10865009	NA,G	NA,T	NA,1	NA,-inf	NA,inf	NA,0.229614	0.000128262	0.000147686
2	chr11:10511321:G:A	10511321	NA,A	NA,G	NA,1	NA,-inf	NA,inf	NA,0.178702	0.000128248	0.000147527
2	chr11:10718265:G:A	10718265	NA,A	NA,G	NA,1	NA,inf	NA,inf	NA,0.21907	0.000128218	0.000147485
2	chr11:10672037:T:C	10672037	C,C	T,T	1,1	-inf,-inf	inf,inf	4.04558,0.693736	0.000128215	0.00893159
2	chr11:10409168:C:G	10409168	G,NA	C,NA	1,NA	inf,NA	inf,NA	0.434358,NA	0.000128144	0.000150056
2	chr11:10414438:A:C	10414438	C,C	A,A	1,1	inf,-inf	inf,inf	0.804043,0.464813	0.000128031	0.000141466
2	chr11:11091243:A:G	11091243	NA,G	NA,A	NA,1	NA,-inf	NA,inf	NA,0.213716	0.000127934	0.000147387
2	chr11:10856744:T:C	10856744	C,NA	T,NA	1,NA	-inf,NA	inf,NA	0.334812,NA	0.000127856	0.000146799
2	chr11:10924231:A:G	10924231	NA,G	NA,A	NA,1	NA,inf	NA,inf	NA,0.233227	0.00012776	0.000147312
2	chr11:10607878:C:T	10607878	T,NA	C,NA	1,NA	-inf,NA	inf,NA	0.469289,NA	0.000127749	0.000150371
2	chr11:10903671:G:A	10903671	A,NA	G,NA	1,NA	-inf,NA	inf,NA	0.336157,NA	0.00012771	0.000146642
2	chr11:10197995:C:T	10197995	T,T	C,C	1,1	inf,-inf	inf,inf	1.08603,0.467838	0.000127657	0.000147564
2	chr11:10521828:G:C	10521828	NA,C	NA,G	NA,1	NA,-inf	NA,inf	NA,0.208719	0.000127606	0.000147146
2	chr11:11081703:C:A	11081703	NA,A	NA,C	NA,1	NA,-inf	NA,inf	NA,0.203426	0.000127542	0.000146796
2	chr11:10367235:A:G	10367235	G,G	A,A	1,1	-inf,inf	inf,inf	1.12084,0.429638	0.000127534	0.000150845
2	chr11:10720008:C:T	10720008	T,T	C,C	1,1	-inf,inf	inf,inf	0.264281,1.31041	0.000127482	0.000150047
2	chr11:10829111:C:T	10829111	NA,T	NA,C	NA,1	NA,-inf	NA,inf	NA,0.189682	0.000127433	0.000146492
2	chr11:11122861:G:A	11122861	A,A	G,G	1,1	-inf,-inf	inf,inf	0.068187,1.24073	0.000127396	0.000146227
2	chr11:10449985:C:T	10449985	T,NA	C,NA	1,NA	inf,NA	inf,NA	0.492812,NA	0.000127377	0.000151094
2	chr11:10630258:T:C	10630258	NA,C	NA,T	NA,1	NA,-inf	NA,inf	NA,0.191304	0.000127369	0.000146421
2	chr11:11132299:G:C	11132299	NA,C	NA,G	NA,1	NA,-inf	NA,inf	NA,0.209987	0.000127359	0.00014664
2	chr11:10675546:T:C	10675546	C,C	T,T	1,1	-inf,-inf	inf,inf	4.28057,0.45039	0.000127352	0.0103953
2	chr11:10636642:G:GTCA	10636642	NA,GTCA	NA,G	NA,1	NA,-inf	NA,inf	NA,0.174814	0.000127317	0.000146351
2	chr11:10787926:C:G	10787926	NA,G	NA,C	NA,1	NA,-inf	NA,inf	NA,0.187089	0.000127313	0.000146254
2	chr11:10916974:G:C	10916974	C,NA	G,NA	1,NA	-inf,NA	inf,NA	0.333063,NA	0.000127273	0.000146141
2	chr11:10605804:G:A	10605804	NA,A	NA,G	NA,1	NA,-inf	NA,inf	NA,0.196703	0.00012727	0.000146642
2	chr11:10707875:A:G	10707875	NA,G	NA,A	NA,1	NA,-inf	NA,inf	NA,0.191026	0.0001272	0.000146277
2	chr11:11090706:AC:A	11090706	NA,A	NA,AC	NA,1	NA,-inf	NA,inf	NA,0.216062	0.000127183	0.000146702
2	chr11:11075302:C:G	11075302	NA,G	NA,C	NA,1	NA,-inf	NA,inf	NA,0.206043	0.000127161	0.00014649
2	chr11:10925050:G:A	10925050	NA,A	NA,G	NA,1	NA,-inf	NA,inf	NA,0.188751	0.00012716	0.000146253
2	chr11:10922358:C:T	10922358	NA,T	NA,C	NA,1	NA,inf	NA,inf	NA,0.220328	0.00012712	0.000146101
2	chr11:10384088:T:G	10384088	NA,G	NA,T	NA,1	NA,inf	NA,inf	NA,0.225795	0.000126987	0.000146
2	chr11:10295169:T:C	10295169	C,C	T,T	1,1	-inf,-inf	inf,inf	0.672133,2.73111	0.000126978	0.000144392
2	chr11:10299251:T:C	10299251	NA,C	NA,T	NA,1	NA,inf	NA,inf	NA,0.248745	0.00012697	0.000146001
2	chr11:10630089:AAAG:A	10630089	NA,A	NA,AAAG	NA,1	NA,inf	NA,inf	NA,0.247916	0.000126928	0.00014653
2	chr11:10463015:T:C	10463015	NA,C	NA,T	NA,1	NA,-inf	NA,inf	NA,0.22002	0.000126909	0.000146218
2	chr11:10786152:A:G	10786152	NA,G	NA,A	NA,1	NA,-inf	NA,inf	NA,0.2145	0.00012688	0.000146048
2	chr11:10177292:T:C	10177292	NA,C	NA,T	NA,1	NA,inf	NA,inf	NA,0.196295	0.000126834	0.000146027
2	chr11:10698329:A:C	10698329	NA,C	NA,A	NA,1	NA,-inf	NA,inf	NA,0.237844	0.000126715	0.000145853
2	chr11:10611554:T:A	10611554	NA,A	NA,T	NA,1	NA,-inf	NA,inf	NA,0.182683	0.000126707	0.000145672
2	chr11:10943804:A:C	10943804	NA,C	NA,A	NA,1	NA,inf	NA,inf	NA,0.219724	0.000126698	0.000145643
2	chr11:10850854:G:A	10850854	A,A	G,G	1,1	inf,-inf	inf,inf	0.420113,1.08535	0.000126688	0.000144327
2	chr11:10782357:G:A	10782357	NA,A	NA,G	NA,1	NA,inf	NA,inf	NA,0.235836	0.000126662	0.000145609
2	chr11:10743727:C:T	10743727	T,T	C,C	1,1	-inf,-inf	inf,inf	0.853062,0.599217	0.000126594	0.000142355
2	chr11:10914374:G:A	10914374	NA,A	NA,G	NA,1	NA,inf	NA,inf	NA,0.248332	0.000126582	0.000145702
2	chr11:10423947:G:T	10423947	NA,T	NA,G	NA,1	NA,-inf	NA,inf	NA,0.200061	0.000126551	0.000145496
2	chr11:10446076:G:T	10446076	NA,T	NA,G	NA,1	NA,inf	NA,inf	NA,0.253369	0.000126507	0.00014565
2	chr11:10447162:A:G	10447162	G,NA	A,NA	1,NA	inf,NA	inf,NA	0.486876,NA	0.00012649	0.000150003
2	chr11:10857206:A:G	10857206	NA,G	NA,A	NA,1	NA,-inf	NA,inf	NA,0.21173	0.000126363	0.000145492
2	chr11:10855847:A:G	10855847	NA,G	NA,A	NA,1	NA,-inf	NA,inf	NA,0.19961	0.000126332	0.000145672
2	chr11:11101827:C:G	11101827	G,G	C,C	1,1	-inf,inf	inf,inf	0.203326,1.16853	0.000126328	0.000144265
2	chr11:10444700:A:G	10444700	NA,G	NA,A	NA,1	NA,inf	NA,inf	NA,0.215174	0.000126326	0.000145502
2	chr11:11123328:A:G	11123328	NA,G	NA,A	NA,1	NA,inf	NA,inf	NA,0.200805	0.000126314	0.000145343
2	chr11:10473932:C:T	10473932	NA,T	NA,C	NA,1	NA,inf	NA,inf	NA,0.245599	0.000126292	0.000145548
2	chr11:10516861:A:G	10516861	NA,G	NA,A	NA,1	NA,-inf	NA,inf	NA,0.197579	0.000126078	0.000145086
2	chr11:10933604:G:A	10933604	A,A	G,G	1,1	-inf,-inf	inf,inf	1.19441,0.380745	0.000126005	0.000150429
2	chr11:10447755:G:A	10447755	NA,A	NA,G	NA,1	NA,-inf	NA,inf	NA,0.184648	0.00012598	0.000145274
2	chr11:10738437:T:A	10738437	NA,A	NA,T	NA,1	NA,inf	NA,inf	NA,0.259398	0.00012597	0.000145461
2	chr11:11125002:T:G	11125002	G,NA	T,NA	1,NA	-inf,NA	inf,NA	0.280428,NA	0.000125967	0.000143723
2	chr11:10495135:G:C	10495135	NA,C	NA,G	NA,1	NA,inf	NA,inf	NA,0.223531	0.000125939	0.000144946
2	chr11:10182540:A:T	10182540	NA,T	NA,A	NA,1	NA,inf	NA,inf	NA,0.00592393	0.000125841	0.000144907
2	chr11:11010995:C:T	11010995	NA,T	NA,C	NA,1	NA,inf	NA,inf	NA,0.190964	0.00012581	0.00014471
2	chr11:10698857:A:C	10698857	NA,C	NA,A	NA,1	NA,-inf	NA,inf	NA,0.205782	0.0001258	0.000144346
2	chr11:10996992:C:T	10996992	T,NA	C,NA	1,NA	-inf,NA	inf,NA	0.402674,NA	0.000125766	0.000146408
2	chr11:10447215:G:T	10447215	NA,T	NA,G	NA,1	NA,-inf	NA,inf	NA,0.182044	0.000125682	0.000144929
2	chr11:11080514:C:T	11080514	NA,T	NA,C	NA,1	NA,-inf	NA,inf	NA,0.216453	0.000125668	0.000144662
2	chr11:10898645:T:C	10898645	NA,C	NA,T	NA,1	NA,-inf	NA,inf	NA,0.193123	0.000125667	0.000144581
2	chr11:10695670:G:A	10695670	NA,A	NA,G	NA,1	NA,inf	NA,inf	NA,0.217961	0.000125617	0.000144897
2	chr11:10419250:A:G	10419250	NA,G	NA,A	NA,1	NA,inf	NA,inf	NA,0.207493	0.000125576	0.000144536
2	chr11:10903609:G:A	10903609	NA,A	NA,G	NA,1	NA,-inf	NA,inf	NA,0.21851	0.000125481	0.000144436
2	chr11:10621284:AG:A	10621284	NA,A	NA,AG	NA,1	NA,-inf	NA,inf	NA,0.171773	0.000125436	0.000144125
2	chr11:10786061:G:A	10786061	NA,A	NA,G	NA,1	NA,-inf	NA,inf	NA,0.169161	0.000125412	0.000144107
2	chr11:10428504:T:C	10428504	NA,C	NA,T	NA,1	NA,-inf	NA,inf	NA,0.179855	0.000125364	0.000144258
2	chr11:11048012:G:A	11048012	NA,A	NA,G	NA,1	NA,-inf	NA,inf	NA,0.180861	0.000125355	0.000144442
2	chr11:10432227:G:A	10432227	NA,A	NA,G	NA,1	NA,-inf	NA,inf	NA,0.178633	0.00012534	0.000144514
2	chr11:10351648:G:A	10351648	A,NA	G,NA	1,NA	-inf,NA	inf,NA	0.227498,NA	0.000125332	0.000142232
2	chr11:10229508:G:A	10229508	NA,A	NA,G	NA,1	NA,inf	NA,inf	NA,0.330132	0.000125319	0.000144212
2	chr11:11122950:T:C	11122950	NA,C	NA,T	NA,1	NA,inf	NA,inf	NA,0.203838	0.000125267	0.000144168
2	chr11:10765723:A:G	10765723	NA,G	NA,A	NA,1	NA,-inf	NA,inf	NA,0.170501	0.000125261	0.000144041
2	chr11:11055184:T:C	11055184	C,C	T,T	1,1	inf,-inf	inf,inf	0.387324,1.12248	0.000125224	0.000143968
2	chr11:10734869:T:A	10734869	NA,A	NA,T	NA,1	NA,-inf	NA,inf	NA,0.155733	0.000125161	0.000143643
2	chr11:10703967:G:A	10703967	NA,A	NA,G	NA,1	NA,-inf	NA,inf	NA,0.173544	0.000125112	0.00014389
2	chr11:10919617:T:C	10919617	NA,C	NA,T	NA,1	NA,-inf	NA,inf	NA,0.214775	0.000124992	0.000143878
2	chr11:10446719:G:T	10446719	NA,T	NA,G	NA,1	NA,-inf	NA,inf	NA,0.179572	0.000124924	0.000143728
2	chr11:10934238:TGA:T	10934238	NA,T	NA,TGA	NA,1	NA,-inf	NA,inf	NA,0.191986	0.000124923	0.000143776
2	chr11:10354873:G:A	10354873	A,A	G,G	1,1	-inf,inf	inf,inf	0.096182,1.09285	0.000124919	0.000143736
2	chr11:10779157:G:A	10779157	NA,A	NA,G	NA,1	NA,-inf	NA,inf	NA,0.184394	0.000124868	0.000143799
2	chr11:10291801:A:G	10291801	NA,G	NA,A	NA,1	NA,-inf	NA,inf	NA,0.159293	0.00012478	0.000143749
2	chr11:10649759:G:C	10649759	NA,C	NA,G	NA,1	NA,-inf	NA,inf	NA,0.154897	0.000124774	0.000143455
2	chr11:10590368:A:C	10590368	C,NA	A,NA	1,NA	inf,NA	inf,NA	0.42004,NA	0.000124742	0.000145932
2	chr11:10742587:G:A	10742587	NA,A	NA,G	NA,1	NA,-inf	NA,inf	NA,0.164915	0.000124741	0.000143328
2	chr11:10914952:A:C	10914952	NA,C	NA,A	NA,1	NA,-inf	NA,inf	NA,0.211985	0.000124689	0.00014353
2	chr11:11103929:T:C	11103929	C,C	T,T	1,1	-inf,inf	inf,inf	0.166157,1.18323	0.000124683	0.00014243
2	chr11:10715795:A:G	10715795	NA,G	NA,A	NA,1	NA,-inf	NA,inf	NA,0.172681	0.000124669	0.000143337
2	chr11:10353904:G:A	10353904	A,A	G,G	1,1	-inf,inf	inf,inf	0.522342,0.952509	0.000124667	0.000142381
2	chr11:10933527:G:A	10933527	NA,A	NA,G	NA,1	NA,inf	NA,inf	NA,0.202127	0.000124643	0.000143337
2	chr11:10373914:T:G	10373914	NA,G	NA,T	NA,1	NA,inf	NA,inf	NA,0.23987	0.000124638	0.000143418
2	chr11:10705769:C:T	10705769	NA,T	NA,C	NA,1	NA,-inf	NA,inf	NA,0.194581	0.000124636	0.000143032
2	chr11:10388330:G:A	10388330	NA,A	NA,G	NA,1	NA,inf	NA,inf	NA,0.227724	0.000124545	0.000143515
2	chr11:10873342:C:T	10873342	NA,T	NA,C	NA,1	NA,-inf	NA,inf	NA,0.199043	0.000124533	0.000143413
2	chr11:10865872:T:C	10865872	NA,C	NA,T	NA,1	NA,-inf	NA,inf	NA,0.22364	0.000124502	0.000142939
2	chr11:11050050:C:T	11050050	NA,T	NA,C	NA,1	NA,-inf	NA,inf	NA,0.173754	0.000124478	0.000143424
2	chr11:10691913:C:T	10691913	T,NA	C,NA	1,NA	inf,NA	inf,NA	0.184568,NA	0.000124462	0.000140886
2	chr11:10999933:G:A	10999933	NA,A	NA,G	NA,1	NA,inf	NA,inf	NA,0.202391	0.000124368	0.000143094
2	chr11:10740912:A:G	10740912	G,G	A,A	1,1	-inf,-inf	inf,inf	0.581375,0.77655	0.00012436	0.000139176
2	chr11:11041629:T:C	11041629	NA,C	NA,T	NA,1	NA,-inf	NA,inf	NA,0.168788	0.000124326	0.000143256
2	chr11:10534974:T:C	10534974	C,NA	T,NA	1,NA	inf,NA	inf,NA	0.590509,NA	0.000124118	0.000149809
2	chr11:10761760:T:A	10761760	NA,A	NA,T	NA,1	NA,-inf	NA,inf	NA,0.180726	0.000124113	0.000142841
2	chr11:10860842:A:G	10860842	NA,G	NA,A	NA,1	NA,inf	NA,inf	NA,0.18509	0.000124081	0.000142838
2	chr11:10971853:A:AGCT	10971853	NA,AGCT	NA,A	NA,1	NA,inf	NA,inf	NA,0.16611	0.000124076	0.000142756
2	chr11:10865772:G:T	10865772	NA,T	NA,G	NA,1	NA,-inf	NA,inf	NA,0.189681	0.000123958	0.000142772
2	chr11:10998312:C:T	10998312	T,NA	C,NA	1,NA	inf,NA	inf,NA	0.31907,NA	0.000123857	0.000142428
2	chr11:10785355:C:T	10785355	NA,T	NA,C	NA,1	NA,-inf	NA,inf	NA,0.142486	0.000123848	0.000142359
2	chr11:10730831:G:A	10730831	NA,A	NA,G	NA,1	NA,-inf	NA,inf	NA,0.225351	0.000123721	0.000142019
2	chr11:11081599:C:T	11081599	NA,T	NA,C	NA,1	NA,inf	NA,inf	NA,0.201001	0.000123669	0.000142382
2	chr11:11002494:A:T	11002494	NA,T	NA,A	NA,1	NA,inf	NA,inf	NA,0.185932	0.000123559	0.000142241
2	chr11:10156669:T:C	10156669	NA,C	NA,T	NA,1	NA,inf	NA,inf	NA,0.225098	0.000123524	0.000142269
2	chr11:10312963:C:T	10312963	T,NA	C,NA	1,NA	-inf,NA	inf,NA	0.328464,NA	0.000123375	0.000141939
```
