## Supplementary material for "Characterization of shared and ancestry-specific signals driving complex traits using multi-ancestry fine-mapping": susiex_nc3.cs80.snp

```
BP	SNP	PIP(CS1)	LogBF(CS1,Pop1)	LogBF(CS1,Pop2)	PIP(CS2)	LogBF(CS2,Pop1)	LogBF(CS2,Pop2)
10148972	chr11:10148972:G:A	4.34646e-05	-1.1336e-10	-0.48881	0.00029247	-1.1336e-10	-0.471346
10149004	chr11:10149004:G:T	3.79968e-05	-0.623253	-4.07163e-10	0.000252399	-0.618696	-4.07163e-10
10149845	chr11:10149845:C:T	1.05297e-05	-0.661804	-1.24475	6.81022e-05	-0.687285	-1.24141
10149853	chr11:10149853:C:T	1.73731e-05	-1.1336e-10	-1.40583	0.000114821	-1.1336e-10	-1.40633
10149949	chr11:10149949:G:T	1.47018e-05	-1.57279	-4.07163e-10	9.69335e-05	-1.57568	-4.07163e-10
10149986	chr11:10149986:A:G	6.93913e-05	-1.1336e-10	-0.0209955	0.000453887	-1.1336e-10	-0.0318595
10150021	chr11:10150021:T:C	2.09593e-05	-1.39918	0.181004	0.000151517	-1.34389	0.214878
10150105	chr11:10150105:T:C	2.41351e-05	-1.39245	0.315362	0.00017487	-1.33631	0.350647
10150998	chr11:10150998:A:G	7.8895e-06	-0.771111	-1.42411	5.07757e-05	-0.798163	-1.42413
10151503	chr11:10151503:T:C	8.9683e-06	-0.643156	-1.4239	5.75873e-05	-0.672569	-1.42384
10151825	chr11:10151825:C:T	1.77576e-05	-1.38394	-4.07163e-10	0.00011515	-1.40347	-4.07163e-10
10151889	chr11:10151889:A:G	6.13319e-06	-1.25236	-1.19469	3.89037e-05	-1.30642	-1.1822
10152347	chr11:10152347:T:C	4.86861e-05	-1.57542	1.20006	0.000353441	-1.57567	1.29368
10152375	chr11:10152375:A:AC	1.89979e-05	-0.957922	-0.358506	0.000132559	-0.951554	-0.311125
10152900	chr11:10152900:C:T	3.12373e-05	-1.57451	0.75537	0.000224848	-1.57545	0.841167
10154155	chr11:10154155:TC:T	2.51146e-05	-1.27896	0.241656	0.000184126	-1.20204	0.267952
10154260	chr11:10154260:T:C	1.86792e-05	-1.33335	-4.07163e-10	0.000121027	-1.35369	-4.07163e-10
10155265	chr11:10155265:C:T	1.46598e-05	-1.57565	-4.07163e-10	9.81016e-05	-1.5637	-4.07163e-10
10155435	chr11:10155435:T:C	4.25752e-05	-1.1336e-10	-0.509484	0.000285537	-1.1336e-10	-0.495338
10155660	chr11:10155660:T:C	8.92419e-05	-1.1336e-10	0.230595	0.000579266	-1.1336e-10	0.212052
10155801	chr11:10155801:A:G	9.32913e-06	-1.42037	-0.607244	6.21194e-05	-1.45839	-0.562257
10156034	chr11:10156034:G:A	1.2542e-05	-0.677157	-1.05452	8.14288e-05	-0.701113	-1.04887
10156179	chr11:10156179:G:A	9.94206e-06	-1.24833	-0.715656	6.38693e-05	-1.29826	-0.694613
10156430	chr11:10156430:G:A	3.75617e-05	-0.63477	-4.07163e-10	0.000249425	-0.63055	-4.07163e-10
10156559	chr11:10156559:C:A	3.43871e-05	-1.1336e-10	-0.723076	0.000236474	-1.1336e-10	-0.683869
10156588	chr11:10156588:T:C	1.06468e-05	-0.722256	-1.17324	7.05984e-05	-0.726082	-1.16662
10156669	chr11:10156669:T:C	1.8747e-05	-1.1336e-10	-1.32972	0.000123524	-1.1336e-10	-1.33327
10156766	chr11:10156766:A:G	3.43871e-05	-1.1336e-10	-0.723076	0.000236474	-1.1336e-10	-0.683869
10156855	chr11:10156855:C:T	3.21719e-05	-1.56974	0.780079	0.000231447	-1.57266	0.8673
10156890	chr11:10156890:T:C	3.14036e-05	-1.56893	0.755102	0.000225763	-1.57207	0.841847
10156932	chr11:10156932:T:C	7.82289e-06	-1.20801	-0.995693	4.96717e-05	-1.26469	-0.979586
10157298	chr11:10157298:T:C	1.84305e-05	-0.173564	-1.17318	0.000108721	-0.295409	-1.16552
10157953	chr11:10157953:G:A	2.15522e-05	-1.1336e-10	-1.19028	0.000144101	-1.1336e-10	-1.1792
10157979	chr11:10157979:A:C	1.42955e-05	-0.655217	-0.945594	9.22546e-05	-0.687033	-0.938123
10158302	chr11:10158302:A:G	3.595e-05	-1.55921	0.880587	0.000258133	-1.5644	0.968166
10158386	chr11:10158386:A:C	9.57279e-06	-1.25265	-0.749179	6.20098e-05	-1.30987	-0.712543
10158594	chr11:10158594:A:T	4.96686e-05	-1.1336e-10	-0.355384	0.000349514	-1.1336e-10	-0.293166
10158910	chr11:10158910:A:G	5.25821e-06	-1.25839	-1.34258	3.32019e-05	-1.31183	-1.33527
10159195	chr11:10159195:C:T	6.36856e-06	-1.24492	-1.16446	4.0408e-05	-1.29935	-1.15133
10159376	chr11:10159376:G:C	3.40301e-05	-1.36389	0.630374	0.000250176	-1.2955	0.667959
10159444	chr11:10159444:A:G	3.71316e-05	-1.54191	0.89562	0.000266022	-1.54973	0.983607
10159489	chr11:10159489:T:C	1.19548e-05	-0.392351	-1.38727	7.62742e-05	-0.427375	-1.388
10159532	chr11:10159532:T:C	5.41554e-06	-1.25036	-1.32112	3.42002e-05	-1.30445	-1.31302
10159533	chr11:10159533:T:A	5.42125e-06	-1.25352	-1.31691	3.42499e-05	-1.30737	-1.30865
10159535	chr11:10159535:G:A	5.4596e-06	-1.2274	-1.33598	3.43891e-05	-1.2835	-1.32846
10159553	chr11:10159553:T:C	5.48633e-06	-1.23133	-1.32716	3.45811e-05	-1.28707	-1.31933
10159573	chr11:10159573:T:C	3.74239e-05	-1.1336e-10	-0.638447	0.000257922	-1.1336e-10	-0.597053
10159616	chr11:10159616:C:T	1.49412e-05	-1.55663	-4.07163e-10	0.000102024	-1.5245	-4.07163e-10
10159751	chr11:10159751:G:A	5.73998e-06	-1.2143	-1.299	3.61675e-05	-1.27149	-1.29006
10160122	chr11:10160122:A:T	4.97758e-05	-1.1336e-10	-0.353227	0.000333846	-1.1336e-10	-0.339029
10160267	chr11:10160267:G:A	5.72967e-06	-1.23544	-1.27966	3.61849e-05	-1.29095	-1.27012
10161205	chr11:10161205:AAAT:A	1.46091e-05	-0.196098	-1.38301	9.20125e-05	-0.249227	-1.37856
10162312	chr11:10162312:G:C	1.36381e-05	-0.496233	-1.15165	8.78659e-05	-0.527202	-1.1467
10162428	chr11:10162428:T:C	1.04712e-05	-0.48812	-1.42401	6.69899e-05	-0.521096	-1.42407
10162607	chr11:10162607:C:T	4.07365e-05	-1.1336e-10	-0.553631	0.000286173	-1.1336e-10	-0.493113
10162658	chr11:10162658:G:A	9.05694e-06	-0.667259	-1.38997	5.83329e-05	-0.694327	-1.38921
10163060	chr11:10163060:A:C	5.41163e-06	-1.24688	-1.32532	3.42051e-05	-1.30058	-1.31675
10163317	chr11:10163317:A:C	1.72279e-05	-1.1336e-10	-1.41423	0.000113873	-1.1336e-10	-1.41463
10163480	chr11:10163480:A:G	3.76308e-05	-0.632933	-4.07163e-10	0.000247646	-0.637708	-4.07163e-10
10163751	chr11:10163751:G:A	4.28553e-05	-1.1336e-10	-0.502927	0.000296481	-1.1336e-10	-0.457725
10163818	chr11:10163818:T:C	1.09782e-05	-0.740591	-1.12425	7.11804e-05	-0.765626	-1.11887
10164365	chr11:10164365:C:T	4.69692e-05	-1.1336e-10	-0.411264	0.00032563	-1.1336e-10	-0.363948
10164369	chr11:10164369:T:C	9.36981e-06	-0.809056	-1.21421	5.637e-05	-0.915014	-1.20276
10164565	chr11:10164565:G:A	5.47254e-06	-1.2358	-1.32521	3.45544e-05	-1.29057	-1.31661
10164675	chr11:10164675:A:G	3.60769e-05	-1.46128	0.786174	0.000260381	-1.41297	0.825408
10164696	chr11:10164696:C:CA	5.44802e-06	-1.24479	-1.32071	3.4432e-05	-1.2988	-1.31193
10164742	chr11:10164742:G:A	8.97782e-05	-1.28508	1.52167	0.000607877	-1.34659	1.60685
10165042	chr11:10165042:A:G	9.39277e-06	-0.818021	-1.2028	5.65479e-05	-0.923543	-1.19108
10165393	chr11:10165393:A:C	9.29279e-06	-0.827064	-1.20445	5.59861e-05	-0.931865	-1.19274
10165419	chr11:10165419:T:A	1.13833e-05	-0.406962	-1.42165	7.25957e-05	-0.442857	-1.42195
10165971	chr11:10165971:A:G	9.7225e-06	-0.802537	-1.18378	5.84897e-05	-0.909266	-1.17159
10166071	chr11:10166071:T:C	6.91663e-06	-1.20283	-1.12399	4.38292e-05	-1.25956	-1.10985
10166445	chr11:10166445:G:A	3.93767e-05	-1.41153	0.823952	0.000287053	-1.35433	0.864284
10166491	chr11:10166491:A:G	9.45869e-06	-0.821992	-1.19183	5.70247e-05	-0.926386	-1.17984
10166522	chr11:10166522:T:C	1.71393e-05	-1.41938	-4.07163e-10	0.000112039	-1.43086	-4.07163e-10
10166834	chr11:10166834:T:C	6.53182e-06	-1.20149	-1.18258	4.13732e-05	-1.25725	-1.16982
10166889	chr11:10166889:A:G	2.37796e-05	-1.1336e-10	-1.09193	0.000157138	-1.1336e-10	-1.09259
10167178	chr11:10167178:A:G	9.59434e-06	-0.7863	-1.21328	5.76088e-05	-0.894174	-1.20186
10167365	chr11:10167365:A:C	4.7944e-05	-1.1336e-10	-0.390723	0.000338605	-1.1336e-10	-0.324875
10167623	chr11:10167623:T:C	0.0014662	3.02967	-4.07163e-10	0.00788996	2.82364	-4.07163e-10
10167844	chr11:10167844:C:T	4.13065e-05	-1.38244	0.842703	0.00030264	-1.31971	0.882549
10167863	chr11:10167863:C:T	4.60401e-05	-1.1336e-10	-0.431244	0.00031904	-1.1336e-10	-0.384391
10168295	chr11:10168295:A:G	9.93847e-06	-0.754721	-1.20962	5.95544e-05	-0.864708	-1.19811
10168562	chr11:10168562:G:A	4.23476e-05	-1.1336e-10	-0.514845	0.000292889	-1.1336e-10	-0.469916
10168594	chr11:10168594:T:C	9.52988e-06	-0.791559	-1.21477	5.72567e-05	-0.898801	-1.20336
10168665	chr11:10168665:A:G	1.75877e-05	-1.1336e-10	-1.39356	0.000116222	-1.1336e-10	-1.39421
10169084	chr11:10169084:T:G	4.61217e-05	-1.1336e-10	-0.429473	0.000319486	-1.1336e-10	-0.382996
10169889	chr11:10169889:G:C	1.51135e-05	-1.54517	-4.07163e-10	9.87553e-05	-1.55706	-4.07163e-10
10170591	chr11:10170591:A:C	2.05865e-05	-1.1336e-10	-1.23612	0.000134739	-1.1336e-10	-1.24637
10170819	chr11:10170819:T:TC	1.40977e-05	-0.641431	-0.973317	9.3569e-05	-0.657507	-0.953503
10170902	chr11:10170902:T:A	1.68268e-05	-1.43778	-4.07163e-10	0.000119212	-1.36881	-4.07163e-10
10170939	chr11:10170939:T:G	6.21748e-06	-1.09593	-1.33746	3.88769e-05	-1.16197	-1.32733
10170978	chr11:10170978:T:C	1.25254e-05	-0.310233	-1.42276	7.98765e-05	-0.346169	-1.42306
10171087	chr11:10171087:A:G	4.71787e-05	-1.38355	0.976731	0.000345992	-1.32101	1.01772
10171151	chr11:10171151:C:T	9.18139e-06	-0.801036	-1.24254	5.51999e-05	-0.907174	-1.23157
10171262	chr11:10171262:T:A	4.06024e-05	-1.31817	0.761241	0.000273143	-1.37527	0.835556
10171445	chr11:10171445:G:A	3.79977e-05	-1.33877	0.715536	0.000256103	-1.39334	0.789209
10171543	chr11:10171543:A:G	1.14885e-05	-0.402103	-1.41731	7.32479e-05	-0.438006	-1.41785
10171610	chr11:10171610:T:C	2.03085e-05	-1.24972	-4.07163e-10	0.00013136	-1.27176	-4.07163e-10
10171746	chr11:10171746:A:G	2.5151e-05	-1.03586	-4.07163e-10	0.000178344	-0.965997	-4.07163e-10
10171974	chr11:10171974:C:T	6.3128e-05	-1.36715	1.25156	0.000430259	-1.41895	1.33363
10172605	chr11:10172605:G:A	1.33994e-05	-1.22071	-0.44484	0.000105402	-1.07152	-0.420407
10172693	chr11:10172693:G:A	1.81265e-05	-1.1336e-10	-1.36338	0.00011967	-1.1336e-10	-1.36497
10172707	chr11:10172707:C:T	1.35231e-05	-0.234581	-1.42177	8.62467e-05	-0.270329	-1.42217
10172741	chr11:10172741:AC:A	2.19374e-05	-1.37618	0.203615	0.000159056	-1.31069	0.230238
10172778	chr11:10172778:T:C	1.77511e-05	-1.1336e-10	-1.38431	0.000117291	-1.1336e-10	-1.38505
10173147	chr11:10173147:A:G	9.98322e-06	-0.798559	-1.16129	6.62956e-05	-0.800612	-1.15497
10173154	chr11:10173154:G:A	8.74102e-06	-0.853401	-1.23933	5.2733e-05	-0.956212	-1.22826
10173201	chr11:10173201:G:A	1.33918e-05	-0.321269	-1.34484	8.66155e-05	-0.348412	-1.33982
10173272	chr11:10173272:C:T	1.49668e-05	-1.55492	-4.07163e-10	9.80701e-05	-1.56403	-4.07163e-10
10173311	chr11:10173311:C:T	5.48713e-06	-1.28205	-1.2763	3.4871e-05	-1.33218	-1.26587
10173381	chr11:10173381:G:A	1.30712e-05	-0.327475	-1.36287	8.41733e-05	-0.35843	-1.3584
10173418	chr11:10173418:A:G	9.27543e-06	-0.795294	-1.23809	5.57566e-05	-0.901736	-1.22698
10173514	chr11:10173514:C:T	4.42946e-05	-1.1336e-10	-0.469894	0.000306686	-1.1336e-10	-0.423883
10173531	chr11:10173531:T:C	1.77476e-05	-1.1336e-10	-1.38451	0.000117268	-1.1336e-10	-1.38525
10173760	chr11:10173760:T:C	9.01145e-06	-0.796925	-1.26534	5.82422e-05	-0.81716	-1.26794
10174158	chr11:10174158:G:A	0.000116617	0.498136	-4.07163e-10	0.000799468	0.534238	-4.07163e-10
10174174	chr11:10174174:G:A	1.3816e-05	-0.285316	-1.34961	8.909e-05	-0.315411	-1.34465
10174210	chr11:10174210:T:C	5.39745e-06	-1.28748	-1.28735	3.43008e-05	-1.33722	-1.27732
10174531	chr11:10174531:C:A	4.4291e-05	-1.1336e-10	-0.469975	0.000306663	-1.1336e-10	-0.423961
10174533	chr11:10174533:G:T	8.57543e-06	-0.880183	-1.23167	5.18698e-05	-0.980639	-1.22033
10174617	chr11:10174617:T:C	2.05865e-05	-1.1336e-10	-1.23612	0.000136085	-1.1336e-10	-1.23643
10174845	chr11:10174845:G:A	1.27635e-05	-0.458795	-1.25537	8.25766e-05	-0.487624	-1.24836
10175077	chr11:10175077:T:A	3.91025e-05	-1.38629	0.791722	0.00028605	-1.32511	0.831571
10175390	chr11:10175390:C:G	1.18033e-05	-0.550938	-1.24144	7.64946e-05	-0.578282	-1.23421
10175666	chr11:10175666:C:T	1.06466e-05	-0.74824	-1.14728	7.09272e-05	-0.747829	-1.14022
10176767	chr11:10176767:A:G	8.63059e-06	-0.839387	-1.26606	5.19814e-05	-0.942963	-1.25586
10177284	chr11:10177284:G:C	4.70004e-05	-1.1336e-10	-0.4106	0.00032606	-1.1336e-10	-0.362626
10177292	chr11:10177292:T:C	1.91953e-05	-1.1336e-10	-1.30609	0.000126834	-1.1336e-10	-1.30683
10177428	chr11:10177428:T:G	3.27325e-05	-1.54812	0.775734	0.000230882	-1.52262	0.814821
10177455	chr11:10177455:T:C	1.75494e-05	-1.1336e-10	-1.39574	0.000115704	-1.1336e-10	-1.39867
10178347	chr11:10178347:C:T	1.06758e-05	-0.706332	-1.18644	7.09853e-05	-0.707181	-1.18006
10178607	chr11:10178607:T:C	2.58192e-05	-1.1336e-10	-1.00964	0.000177692	-1.1336e-10	-0.969658
10178852	chr11:10178852:C:T	5.71535e-05	-1.1336e-10	-0.215016	0.000385864	-1.1336e-10	-0.194225
10179257	chr11:10179257:G:A	8.75769e-06	-0.76659	-1.32423	5.23715e-05	-0.875283	-1.31606
10179264	chr11:10179264:C:T	8.63638e-06	-0.822965	-1.28181	5.19448e-05	-0.927441	-1.27209
10179363	chr11:10179363:AAACAAAAAACAAAAACAAAAAAAC:A	4.82378e-05	-1.2064	0.821787	0.000361001	-1.12173	0.860907
10179427	chr11:10179427:TA:T	6.41661e-06	-1.21242	-1.18945	4.06189e-05	-1.26833	-1.17715
10179429	chr11:10179429:T:G	2.21256e-05	-1.16402	-4.07163e-10	0.000137387	-1.2269	-4.07163e-10
10179638	chr11:10179638:T:C	9.92164e-06	-0.679869	-1.28617	6.41637e-05	-0.699601	-1.28867
10179698	chr11:10179698:G:A	1.05052e-05	-0.629125	-1.27976	6.78852e-05	-0.649536	-1.28235
10179888	chr11:10179888:A:G	4.18084e-05	-1.1336e-10	-0.527658	0.000293545	-1.1336e-10	-0.467678
10180055	chr11:10180055:C:T	9.15243e-06	-0.801172	-1.24556	5.50169e-05	-0.90738	-1.23469
10180200	chr11:10180200:T:C	1.00443e-05	-0.536896	-1.41685	6.42804e-05	-0.570217	-1.41624
10180363	chr11:10180363:C:T	1.7118e-05	-1.1336e-10	-1.42063	0.00011344	-1.1336e-10	-1.41844
10180468	chr11:10180468:TTC:T	1.83002e-05	-1.1336e-10	-1.35385	0.000122095	-1.1336e-10	-1.34491
10180571	chr11:10180571:T:C	4.47281e-05	-1.1336e-10	-0.460154	0.000314763	-1.1336e-10	-0.397889
10181384	chr11:10181384:A:G	6.68783e-06	-1.17696	-1.18351	4.22231e-05	-1.2359	-1.17084
10181409	chr11:10181409:T:C	9.61581e-06	-0.758217	-1.23913	5.76043e-05	-0.868009	-1.2281
10181476	chr11:10181476:C:T	1.21628e-05	-0.724448	-1.03793	8.1042e-05	-0.725218	-1.02952
10181599	chr11:10181599:T:C	9.30122e-06	-0.763577	-1.26703	5.57322e-05	-0.872275	-1.25688
10181907	chr11:10181907:T:C	4.38578e-05	-1.1336e-10	-0.479804	0.000308763	-1.1336e-10	-0.417136
10182020	chr11:10182020:A:G	9.23724e-06	-0.791321	-1.24619	5.54874e-05	-0.898215	-1.23534
10182022	chr11:10182022:C:G	9.30749e-06	-0.783533	-1.2464	5.58828e-05	-0.890893	-1.23556
10182063	chr11:10182063:A:G	7.29809e-06	-1.57434	-0.698806	4.90346e-05	-1.57499	-0.682192
10182192	chr11:10182192:T:C	4.21548e-05	-1.1336e-10	-0.519409	0.000296199	-1.1336e-10	-0.458678
10182357	chr11:10182357:A:C	8.90368e-06	-0.825214	-1.24908	5.36088e-05	-0.929685	-1.23831
10182442	chr11:10182442:T:C	8.82716e-06	-0.811005	-1.27192	5.30772e-05	-0.916049	-1.26191
10182540	chr11:10182540:A:T	1.90679e-05	-1.1336e-10	-1.31275	0.000125841	-1.1336e-10	-1.31469
10182814	chr11:10182814:G:A	4.38129e-05	-1.1336e-10	-0.480827	0.000308123	-1.1336e-10	-0.419209
10182843	chr11:10182843:G:A	9.11649e-06	-0.802358	-1.24831	5.48188e-05	-0.908104	-1.23757
10182862	chr11:10182862:G:A	8.37334e-06	-0.852288	-1.28342	5.04624e-05	-0.954702	-1.27378
10182920	chr11:10182920:G:A	9.00852e-06	-0.808877	-1.25371	5.41595e-05	-0.914643	-1.24313
10182956	chr11:10182956:A:G	5.99574e-06	-1.26527	-1.20444	3.81112e-05	-1.31685	-1.19235
10182976	chr11:10182976:T:A	1.72866e-05	-1.1336e-10	-1.41083	0.000114238	-1.1336e-10	-1.41142
10183013	chr11:10183013:C:T	1.22448e-05	-0.3368	-1.41885	7.83116e-05	-0.369648	-1.41936
10183021	chr11:10183021:T:C	1.63224e-05	-1.46822	-4.07163e-10	0.000109507	-1.45372	-4.07163e-10
10183245	chr11:10183245:C:T	1.46647e-05	-1.57531	-4.07163e-10	9.69534e-05	-1.57548	-4.07163e-10
10183325	chr11:10183325:T:C	9.11433e-06	-0.776457	-1.27445	5.4627e-05	-0.884651	-1.26453
10183402	chr11:10183402:C:T	8.70298e-06	-0.834251	-1.26284	5.24099e-05	-0.938068	-1.25254
10183549	chr11:10183549:TTTTACA:T	1.25364e-05	-0.312255	-1.41986	8.01433e-05	-0.345582	-1.42031
10183664	chr11:10183664:A:T	8.85972e-06	-0.817861	-1.26138	5.32939e-05	-0.92285	-1.25104
10183799	chr11:10183799:G:A	2.74987e-05	-1.54778	0.601159	0.000193597	-1.52209	0.638157
10183834	chr11:10183834:G:C	3.80749e-05	-1.1336e-10	-0.6212	0.000262482	-1.1336e-10	-0.579525
10183849	chr11:10183849:G:A	2.74189e-05	-1.55083	0.601305	0.000192792	-1.52637	0.638277
10184061	chr11:10184061:C:T	5.48683e-06	-1.27405	-1.28436	3.48243e-05	-1.32517	-1.27422
10184295	chr11:10184295:T:C	7.16853e-06	-1.30113	-0.989927	4.61092e-05	-1.34642	-0.972275
10184641	chr11:10184641:A:G	5.64727e-06	-1.21721	-1.31238	3.55774e-05	-1.27374	-1.30425
10185474	chr11:10185474:G:T	4.72892e-05	-1.1336e-10	-0.404475	0.000327962	-1.1336e-10	-0.356812
10185594	chr11:10185594:G:A	3.34817e-05	-1.1336e-10	-0.749758	0.000222921	-1.1336e-10	-0.742891
10185708	chr11:10185708:G:A	1.812e-05	-1.1336e-10	-1.36374	0.000119172	-1.1336e-10	-1.36914
10185842	chr11:10185842:C:T	9.06685e-06	-0.806167	-1.24996	5.45128e-05	-0.911981	-1.23929
10185871	chr11:10185871:A:C	2.6923e-05	-1.54657	0.578799	0.000189576	-1.5204	0.61548
10185957	chr11:10185957:A:C	1.7524e-05	-1.1336e-10	-1.39718	0.000115915	-1.1336e-10	-1.39685
10186119	chr11:10186119:A:G	4.64151e-05	-1.1336e-10	-0.423131	0.000326338	-1.1336e-10	-0.361775
10186234	chr11:10186234:A:G	2.11103e-05	-1.36249	0.151491	0.000154234	-1.29698	0.185743
10186481	chr11:10186481:A:G	4.43446e-05	-1.1336e-10	-0.468767	0.000307039	-1.1336e-10	-0.422735
10186753	chr11:10186753:T:C	8.29471e-06	-0.779417	-1.36572	5.38459e-05	-0.796178	-1.3674
10187075	chr11:10187075:T:C	5.00089e-05	-1.1336e-10	-0.348555	0.000338761	-1.1336e-10	-0.324415
10187246	chr11:10187246:A:G	0.00020099	1.67368	-0.631183	0.00119628	1.5746	-0.637342
10187774	chr11:10187774:T:C	0.000554597	2.05749	-4.07163e-10	0.00359444	2.03744	-4.07163e-10
10187833	chr11:10187833:A:G	4.42946e-05	-1.1336e-10	-0.469894	0.000306686	-1.1336e-10	-0.423883
10188252	chr11:10188252:A:T	8.6037e-06	-0.882372	-1.22619	5.21065e-05	-0.981419	-1.215
10188356	chr11:10188356:C:T	8.85017e-06	-0.853833	-1.22649	5.34561e-05	-0.955532	-1.21532
10188373	chr11:10188373:G:A	3.30593e-05	-0.762454	-4.07163e-10	0.000184513	-0.931988	-4.07163e-10
10188386	chr11:10188386:A:AGATGTAGTG	8.77917e-06	-0.873015	-1.21536	5.3109e-05	-0.973483	-1.20388
10188577	chr11:10188577:C:A	1.01322e-05	-0.743012	-1.20202	6.07218e-05	-0.853202	-1.1902
10188677	chr11:10188677:T:C	9.7648e-06	-0.782351	-1.19962	5.8649e-05	-0.890401	-1.18774
10188756	chr11:10188756:T:TG	2.22854e-05	-1.1336e-10	-1.15683	0.000146791	-1.1336e-10	-1.1607
10189290	chr11:10189290:G:T	5.00491e-05	-1.1336e-10	-0.347753	0.000345582	-1.1336e-10	-0.304479
10189580	chr11:10189580:A:G	9.86548e-06	-0.773502	-1.19821	5.91834e-05	-0.88278	-1.18629
10189585	chr11:10189585:CAGA:C	1.24013e-05	-0.325085	-1.41787	7.9249e-05	-0.359704	-1.41741
10189674	chr11:10189674:A:C	4.46682e-05	-1.1336e-10	-0.461495	0.00030931	-1.1336e-10	-0.415365
10189686	chr11:10189686:A:G	9.63503e-06	-0.799041	-1.19631	5.7972e-05	-0.905423	-1.18433
10189690	chr11:10189690:T:G	4.21536e-05	-1.1336e-10	-0.519436	0.00029151	-1.1336e-10	-0.474633
10189761	chr11:10189761:C:G	1.03267e-05	-0.501924	-1.4241	6.60183e-05	-0.535748	-1.42403
10189788	chr11:10189788:C:T	9.86673e-06	-0.77856	-1.19303	5.92369e-05	-0.887198	-1.18097
10190062	chr11:10190062:G:A	9.84752e-06	-0.795781	-1.17776	5.92541e-05	-0.902565	-1.16531
10190073	chr11:10190073:T:C	2.43101e-05	-1.1336e-10	-1.06986	0.000161253	-1.1336e-10	-1.06673
10190354	chr11:10190354:T:A	5.54885e-05	-1.33608	1.0915	0.000375805	-1.39109	1.17045
10190632	chr11:10190632:T:C	1.59359e-05	-1.43694	-0.0552379	0.000114062	-1.38295	-0.0300224
10191519	chr11:10191519:A:G	9.87012e-06	-0.723362	-1.24788	6.41887e-05	-0.743937	-1.24394
10191549	chr11:10191549:C:T	1.76275e-05	-1.3913	-4.07163e-10	0.000107356	-1.47356	-4.07163e-10
10191776	chr11:10191776:T:C	9.93738e-06	-0.767329	-1.19712	5.96593e-05	-0.875881	-1.18518
10192079	chr11:10192079:T:A	8.23268e-06	-0.817806	-1.33484	4.41768e-05	-1.02328	-1.33822
10192094	chr11:10192094:C:T	4.79939e-05	-1.1336e-10	-0.389682	0.000333073	-1.1336e-10	-0.341346
10192113	chr11:10192113:A:G	1.08637e-05	-0.839365	-1.03597	6.59738e-05	-0.944674	-1.01578
10192647	chr11:10192647:T:G	4.95389e-05	-1.1336e-10	-0.357999	0.000344049	-1.1336e-10	-0.308923
10192908	chr11:10192908:C:T	1.05595e-05	-0.713145	-1.19058	6.31894e-05	-0.825091	-1.17848
10193035	chr11:10193035:C:T	1.00821e-05	-0.743057	-1.20694	6.04175e-05	-0.853225	-1.1952
10193598	chr11:10193598:C:A	4.52711e-05	-1.1336e-10	-0.448088	0.000313566	-1.1336e-10	-0.401699
10193616	chr11:10193616:T:C	8.18988e-06	-0.735725	-1.42213	4.81624e-05	-0.852997	-1.42213
10193627	chr11:10193627:C:T	7.75223e-06	-1.5682	-0.644572	5.23248e-05	-1.56577	-0.626467
10193644	chr11:10193644:G:A	1.83346e-05	-1.35197	-4.07163e-10	0.000122294	-1.34328	-4.07163e-10
10194051	chr11:10194051:C:T	7.03137e-05	0.629749	-0.637539	0.000371551	0.400438	-0.632461
10194206	chr11:10194206:A:G	1.80674e-05	-1.1336e-10	-1.36665	0.000119399	-1.1336e-10	-1.36724
10194249	chr11:10194249:A:T	1.65129e-05	-1.39442	-0.0621984	0.000119192	-1.33209	-0.0368882
10194603	chr11:10194603:C:T	2.46875e-05	-1.26232	0.207855	0.000181447	-1.18285	0.234105
10194996	chr11:10194996:A:C	1.47301e-05	-1.57086	-4.07163e-10	9.7397e-05	-1.57091	-4.07163e-10
10195653	chr11:10195653:C:G	1.00471e-05	-0.742459	-1.21101	6.00992e-05	-0.854309	-1.1994
10195669	chr11:10195669:A:C	1.00468e-05	-0.761413	-1.19209	6.01947e-05	-0.872143	-1.17998
10195714	chr11:10195714:C:A	1.98955e-05	-1.1336e-10	-1.27026	0.00013153	-1.1336e-10	-1.27048
10196106	chr11:10196106:C:G	7.52148e-05	-1.1336e-10	0.0595911	0.00052183	-1.1336e-10	0.107633
10196316	chr11:10196316:A:G	9.94935e-06	-0.782236	-1.18101	5.95203e-05	-0.894774	-1.16862
10196449	chr11:10196449:C:T	1.00596e-05	-0.7481	-1.20413	5.9994e-05	-0.863174	-1.19229
10196456	chr11:10196456:C:T	9.94262e-06	-0.771446	-1.19248	5.94263e-05	-0.884578	-1.18039
10196513	chr11:10196513:G:A	9.65821e-06	-0.80323	-1.18972	5.78622e-05	-0.914147	-1.1775
10196569	chr11:10196569:G:A	4.37947e-05	-1.1336e-10	-0.481244	0.000303122	-1.1336e-10	-0.435572
10196668	chr11:10196668:G:A	4.42098e-05	-1.1336e-10	-0.47181	0.000306061	-1.1336e-10	-0.425925
10197009	chr11:10197009:C:T	1.01651e-05	-0.767073	-1.17472	6.08085e-05	-0.879915	-1.16206
10197230	chr11:10197230:T:C	5.53427e-05	-1.1336e-10	-0.247212	0.000382673	-1.1336e-10	-0.202529
10197234	chr11:10197234:T:C	1.09815e-05	-0.441387	-1.42316	7.01263e-05	-0.476536	-1.42287
10197315	chr11:10197315:C:T	1.01586e-05	-0.769633	-1.1728	6.07154e-05	-0.883374	-1.16014
10197490	chr11:10197490:T:A	1.00617e-05	-0.740391	-1.21163	5.99519e-05	-0.856177	-1.19999
10197601	chr11:10197601:C:T	1.58303e-05	-1.49883	-4.07163e-10	0.000108805	-1.46015	-4.07163e-10
10197950	chr11:10197950:T:C	9.75074e-06	-0.813436	-1.16998	5.84674e-05	-0.923987	-1.15725
10197995	chr11:10197995:C:T	1.9909e-05	-0.293629	-0.975954	0.000127657	-0.33402	-0.966342
10198187	chr11:10198187:A:G	1.947e-05	-1.1336e-10	-1.29188	0.000128732	-1.1336e-10	-1.29197
10198339	chr11:10198339:G:A	5.00509e-05	-1.1336e-10	-0.347716	0.0003456	-1.1336e-10	-0.304426
10198504	chr11:10198504:C:T	1.01982e-05	-0.514425	-1.42412	6.51781e-05	-0.54852	-1.42407
10198569	chr11:10198569:C:T	9.94449e-06	-0.791595	-1.17214	5.95366e-05	-0.903636	-1.15948
10199418	chr11:10199418:G:A	9.69321e-06	-0.819902	-1.16943	5.81536e-05	-0.929947	-1.15667
10199829	chr11:10199829:A:AT	4.54174e-06	-1.56552	-1.18193	3.0632e-05	-1.55606	-1.1716
10200112	chr11:10200112:T:C	6.90489e-05	-1.1336e-10	-0.025941	0.000491688	-1.1336e-10	0.0481354
10200320	chr11:10200320:A:G	4.5931e-05	-1.1336e-10	-0.433615	0.00031821	-1.1336e-10	-0.386996
10200525	chr11:10200525:A:C	1.70136e-05	-0.342827	-1.08392	0.000109118	-0.380373	-1.0769
10200570	chr11:10200570:T:C	8.85468e-06	-1.32861	-0.751196	6.40857e-05	-1.25107	-0.738417
10200924	chr11:10200924:C:T	1.9145e-05	-1.30871	-4.07163e-10	0.000130821	-1.27588	-4.07163e-10
10200977	chr11:10200977:T:C	2.80958e-05	-1.1336e-10	-0.925138	0.000182555	-1.1336e-10	-0.942658
10201391	chr11:10201391:A:G	5.03782e-05	-1.1336e-10	-0.341197	0.000354994	-1.1336e-10	-0.277607
10201667	chr11:10201667:G:C	2.10817e-05	-1.1336e-10	-1.21235	0.000139702	-1.1336e-10	-1.2102
10202592	chr11:10202592:T:C	1.0336e-05	-0.750698	-1.17442	6.199e-05	-0.860973	-1.16176
10202810	chr11:10202810:T:C	3.11684e-05	-1.44345	0.622095	0.000225495	-1.39148	0.660064
10203203	chr11:10203203:A:G	3.24172e-05	-1.1336e-10	-0.782067	0.000215553	-1.1336e-10	-0.7765
10203427	chr11:10203427:C:A	2.27868e-05	-1.1336e-10	-1.13458	0.000150395	-1.1336e-10	-1.13644
10203803	chr11:10203803:A:AG	9.17799e-06	-0.929143	-1.1148	6.1224e-05	-0.918937	-1.11623
10203994	chr11:10203994:C:T	7.07026e-05	-1.1336e-10	-0.00227404	0.000504926	-1.1336e-10	0.0747037
10204089	chr11:10204089:A:C	5.50308e-05	-1.1336e-10	-0.252862	0.000380753	-1.1336e-10	-0.207558
10204301	chr11:10204301:A:C	3.36667e-05	-1.49037	0.746122	0.000241448	-1.44799	0.784929
10204460	chr11:10204460:G:A	1.53625e-05	-0.281435	-1.24739	0.000101498	-0.299962	-1.22971
10204721	chr11:10204721:A:G	8.82634e-06	-0.944136	-1.13888	5.88445e-05	-0.934594	-1.14022
10204870	chr11:10204870:G:A	4.44277e-05	-1.1336e-10	-0.466892	0.000307609	-1.1336e-10	-0.420879
10205110	chr11:10205110:G:A	5.10843e-05	-1.1336e-10	-0.327279	0.000360064	-1.1336e-10	-0.263427
10205207	chr11:10205207:A:G	1.46707e-05	-1.57491	-4.07163e-10	9.69366e-05	-1.57565	-4.07163e-10
10205504	chr11:10205504:C:A	1.04706e-05	-0.496027	-1.41616	6.71482e-05	-0.52594	-1.41687
10205846	chr11:10205846:A:T	9.29587e-06	-0.896403	-1.13478	6.20479e-05	-0.885534	-1.13627
10206133	chr11:10206133:C:G	2.42756e-05	-1.1336e-10	-1.07129	0.000165	-1.1336e-10	-1.04376
10206649	chr11:10206649:G:A	9.16656e-06	-0.887986	-1.15721	6.11803e-05	-0.877233	-1.15865
10206768	chr11:10206768:G:A	6.5442e-05	-1.1336e-10	-0.0795918	0.000465402	-1.1336e-10	-0.00680818
10206800	chr11:10206800:G:A	2.10785e-05	-1.2125	-4.07163e-10	0.00013575	-1.2389	-4.07163e-10
10206806	chr11:10206806:A:G	3.09304e-05	-1.48708	0.658067	0.000221746	-1.44419	0.696009
10206832	chr11:10206832:TG:T	1.80777e-05	-0.17616	-1.18992	0.000116007	-0.213086	-1.18297
10206899	chr11:10206899:A:G	3.35222e-05	-1.49152	0.742973	0.000240306	-1.44945	0.781649
10206905	chr11:10206905:G:A	8.23754e-06	-0.97569	-1.17636	5.49038e-05	-0.966317	-1.17781
10207181	chr11:10207181:A:G	8.13085e-06	-0.99969	-1.1654	5.41791e-05	-0.990572	-1.16684
10207262	chr11:10207262:G:A	8.23092e-06	-1.00254	-1.15032	5.48417e-05	-0.993488	-1.15177
10207300	chr11:10207300:G:A	1.16822e-05	-0.559862	-1.24282	7.6001e-05	-0.580984	-1.23798
10207378	chr11:10207378:A:G	1.26093e-05	-0.308744	-1.41758	8.06148e-05	-0.341792	-1.41823
10207529	chr11:10207529:C:T	1.73508e-05	-1.1336e-10	-1.40712	0.000114671	-1.1336e-10	-1.40764
10207770	chr11:10207770:G:A	1.28096e-05	-0.293594	-1.41697	8.18983e-05	-0.326575	-1.41765
10208201	chr11:10208201:T:TC	6.24451e-06	-1.57552	-0.853536	4.19426e-05	-1.57517	-0.838241
10208494	chr11:10208494:A:T	1.64409e-05	-0.215408	-1.24557	0.000108695	-0.233287	-1.22788
10208939	chr11:10208939:T:C	3.24981e-05	-1.48192	0.702345	0.000233376	-1.43779	0.740729
10209257	chr11:10209257:A:G	3.05324e-05	-1.49823	0.656266	0.000218368	-1.45766	0.69413
10209776	chr11:10209776:T:C	4.72786e-05	-1.1336e-10	-0.404699	0.000327747	-1.1336e-10	-0.357466
10210105	chr11:10210105:A:C	8.4579e-05	-1.1336e-10	0.176929	0.000604928	-1.1336e-10	0.2554
10210160	chr11:10210160:T:G	2.52148e-05	-1.03332	-4.07163e-10	0.000169565	-1.01647	-4.07163e-10
10210574	chr11:10210574:A:G	9.51208e-06	-0.866227	-1.14197	5.76115e-05	-0.967302	-1.12868
10210894	chr11:10210894:A:T	8.56692e-06	-0.949721	-1.16313	5.22031e-05	-1.04426	-1.15031
10210952	chr11:10210952:T:G	1.94854e-05	-1.1336e-10	-1.29109	0.000129354	-1.1336e-10	-1.28716
10211166	chr11:10211166:A:G	1.92821e-05	-1.44098	0.139399	0.000138062	-1.38721	0.165202
10211466	chr11:10211466:A:G	2.30665e-05	-1.43067	0.308294	0.000166758	-1.37669	0.343525
10211609	chr11:10211609:T:C	6.36305e-06	-1.23081	-1.17944	4.03594e-05	-1.28537	-1.16652
10211735	chr11:10211735:G:A	1.59159e-05	-1.49344	-4.07163e-10	0.000105254	-1.49333	-4.07163e-10
10212342	chr11:10212342:T:C	6.36235e-06	-1.23092	-1.17944	4.03483e-05	-1.28564	-1.16652
10212553	chr11:10212553:T:C	1.75317e-05	-1.1336e-10	-1.39675	0.000115828	-1.1336e-10	-1.3976
10212879	chr11:10212879:T:C	9.49744e-06	-0.838037	-1.1717	5.73369e-05	-0.941571	-1.15919
10213024	chr11:10213024:G:T	3.90578e-05	-1.1336e-10	-0.595714	0.000269465	-1.1336e-10	-0.553271
10213030	chr11:10213030:A:T	3.62241e-05	-1.1336e-10	-0.671032	0.000249448	-1.1336e-10	-0.630457
10213045	chr11:10213045:C:T	2.02167e-05	-1.25425	-4.07163e-10	0.000121452	-1.35019	-4.07163e-10
10213165	chr11:10213165:G:T	7.16168e-06	-1.34536	-0.946655	5.10993e-05	-1.27968	-0.936261
10213383	chr11:10213383:C:T	3.70014e-06	-1.57261	-1.37978	2.46727e-05	-1.56378	-1.38023
10213574	chr11:10213574:G:T	0.000166068	0.851643	-4.07163e-10	0.00108007	0.835075	-4.07163e-10
10213895	chr11:10213895:C:A	5.1038e-05	-1.1336e-10	-0.328185	0.000359729	-1.1336e-10	-0.264358
10214175	chr11:10214175:C:T	2.18844e-05	-1.1336e-10	-1.17498	0.000145262	-1.1336e-10	-1.17117
10214265	chr11:10214265:A:G	1.80981e-05	-1.1336e-10	-1.36495	0.000119149	-1.1336e-10	-1.36934
10214413	chr11:10214413:G:A	4.9866e-05	-1.1336e-10	-0.351417	0.000352407	-1.1336e-10	-0.284921
10214931	chr11:10214931:G:A	9.69246e-06	-1.35237	-0.637034	6.80168e-05	-1.32299	-0.606962
10215118	chr11:10215118:G:C	5.63318e-06	-1.18715	-1.34493	3.64762e-05	-1.20694	-1.3461
10215668	chr11:10215668:CAACA:C	7.54179e-06	-0.951678	-1.28862	5.00727e-05	-0.952368	-1.28386
10215998	chr11:10215998:T:G	1.80952e-05	-1.1336e-10	-1.36511	0.000119135	-1.1336e-10	-1.36945
10216017	chr11:10216017:C:G	1.84328e-05	-1.1336e-10	-1.34662	0.000121291	-1.1336e-10	-1.35152
10216324	chr11:10216324:A:T	6.51712e-06	-1.21848	-1.16784	4.12862e-05	-1.27454	-1.15464
10216747	chr11:10216747:G:A	7.66958e-06	-1.24597	-0.977526	4.91082e-05	-1.29621	-0.959474
10216839	chr11:10216839:T:C	9.47922e-06	-0.834963	-1.17669	6.16658e-05	-0.856553	-1.17143
10216876	chr11:10216876:G:A	7.62257e-06	-1.44737	-0.782274	5.3143e-05	-1.42154	-0.755181
10216883	chr11:10216883:T:A	1.33804e-05	-0.376723	-1.29024	8.70039e-05	-0.396653	-1.2871
10217208	chr11:10217208:A:G	4.88893e-05	-1.1336e-10	-0.371199	0.000330836	-1.1336e-10	-0.348086
10217705	chr11:10217705:A:G	4.77745e-05	-1.1336e-10	-0.394263	0.000337182	-1.1336e-10	-0.329086
10217758	chr11:10217758:C:T	8.17657e-06	-1.25939	-0.900096	5.71184e-05	-1.22698	-0.877601
10217911	chr11:10217911:C:T	7.98837e-06	-1.22662	-0.956153	5.58697e-05	-1.19215	-0.934533
10218952	chr11:10218952:A:G	1.24518e-05	-0.562643	-1.17625	8.06163e-05	-0.588952	-1.17106
10219144	chr11:10219144:C:T	3.54189e-05	-1.40666	0.71315	0.000258445	-1.34701	0.751981
10219354	chr11:10219354:C:T	2.08875e-05	-1.1336e-10	-1.22161	0.000140138	-1.1336e-10	-1.20708
10219390	chr11:10219390:G:C	4.39383e-05	-1.1336e-10	-0.47797	0.00030417	-1.1336e-10	-0.432123
10219654	chr11:10219654:T:C	1.1291e-05	-0.616832	-1.21992	7.39133e-05	-0.626207	-1.22061
10219723	chr11:10219723:C:G	1.11057e-05	-0.633842	-1.21945	7.26898e-05	-0.643365	-1.22014
10220013	chr11:10220013:C:A	1.73541e-05	-1.1336e-10	-1.40693	0.000114694	-1.1336e-10	-1.40744
10220081	chr11:10220081:A:C	3.10688e-05	-1.1336e-10	-0.824551	0.000207588	-1.1336e-10	-0.814153
10220110	chr11:10220110:C:T	1.77299e-05	-1.1336e-10	-1.3855	0.000116824	-1.1336e-10	-1.38904
10220134	chr11:10220134:C:T	4.78489e-05	-1.1336e-10	-0.392708	0.000332101	-1.1336e-10	-0.344269
10220324	chr11:10220324:G:A	8.31348e-06	-0.948948	-1.19393	5.12663e-05	-1.02824	-1.18444
10220653	chr11:10220653:C:G	6.38006e-06	-0.989233	-1.41835	4.32345e-05	-0.963406	-1.41966
10220798	chr11:10220798:C:T	2.54864e-05	-1.38734	0.36473	0.000185547	-1.32445	0.398048
10221239	chr11:10221239:T:C	3.7062e-05	-1.1336e-10	-0.648165	0.000261108	-1.1336e-10	-0.584774
10221306	chr11:10221306:T:C	8.2214e-06	-1.22651	-0.927505	5.76022e-05	-1.19115	-0.904996
10221432	chr11:10221432:C:T	8.19393e-06	-1.2353	-0.922064	5.73594e-05	-1.20077	-0.899601
10221506	chr11:10221506:T:C	6.05515e-06	-1.0507	-1.40915	4.09408e-05	-1.02626	-1.41132
10221512	chr11:10221512:C:T	3.24718e-05	-1.1336e-10	-0.780384	0.000227452	-1.1336e-10	-0.722772
10221945	chr11:10221945:T:C	6.35003e-06	-1.24135	-1.17094	4.02495e-05	-1.29665	-1.15797
10222558	chr11:10222558:C:G	9.89627e-06	-1.41089	-0.557707	6.93898e-05	-1.38379	-0.526178
10223234	chr11:10223234:A:G	7.07533e-06	-1.19835	-1.10579	4.47937e-05	-1.25639	-1.09125
10223508	chr11:10223508:G:A	6.19844e-06	-1.06609	-1.37037	4.01235e-05	-1.08584	-1.3719
10223756	chr11:10223756:A:C	2.08334e-05	-1.1336e-10	-1.2242	0.000139855	-1.1336e-10	-1.20911
10224144	chr11:10224144:C:T	8.26972e-06	-1.37349	-0.77467	5.80307e-05	-1.34135	-0.74739
10224684	chr11:10224684:G:A	4.8103e-05	-1.1336e-10	-0.387412	0.000339684	-1.1336e-10	-0.321694
10224774	chr11:10224774:A:G	2.96377e-05	-1.1336e-10	-0.871709	0.000200044	-1.1336e-10	-0.85117
10225308	chr11:10225308:C:T	5.75048e-05	0.9356	-1.14449	0.000310741	0.725496	-1.13624
10225748	chr11:10225748:C:T	5.18029e-06	-1.24084	-1.37505	3.53071e-05	-1.2102	-1.37542
10226130	chr11:10226130:C:T	2.30616e-05	-1.12259	-4.07163e-10	0.000147969	-1.15271	-4.07163e-10
10226195	chr11:10226195:T:C	8.80925e-06	-0.84859	-1.23636	5.68853e-05	-0.869115	-1.23956
10226252	chr11:10226252:A:G	8.01446e-06	-1.41249	-0.767015	5.60771e-05	-1.38343	-0.739546
10226295	chr11:10226295:T:C	4.99917e-05	-1.1336e-10	-0.3489	0.00035343	-1.1336e-10	-0.282024
10226349	chr11:10226349:G:C	4.9135e-06	-1.28307	-1.3857	3.34201e-05	-1.25444	-1.38612
10226789	chr11:10226789:T:C	3.30692e-05	-1.41288	0.650726	0.00024079	-1.35465	0.688866
10227018	chr11:10227018:T:G	3.75541e-05	-1.1336e-10	-0.634974	0.000251609	-1.1336e-10	-0.621832
10227086	chr11:10227086:C:T	1.32364e-05	-0.266397	-1.41139	8.43116e-05	-0.303005	-1.41218
10227102	chr11:10227102:T:C	1.78691e-05	-1.1336e-10	-1.37769	0.000118056	-1.1336e-10	-1.37855
10227145	chr11:10227145:A:G	8.34201e-06	-1.40049	-0.738968	5.84575e-05	-1.37048	-0.710925
10227188	chr11:10227188:T:G	6.8012e-06	-1.2117	-1.13195	4.30479e-05	-1.2694	-1.118
10227273	chr11:10227273:C:G	5.15667e-05	-1.1336e-10	-0.31788	0.000358478	-1.1336e-10	-0.267842
10227415	chr11:10227415:G:A	8.15106e-06	-1.40039	-0.762217	5.7095e-05	-1.37028	-0.734711
10227638	chr11:10227638:G:A	7.16463e-06	-1.18911	-1.10249	4.53142e-05	-1.24827	-1.08782
10228117	chr11:10228117:CTGTT:C	9.45499e-06	-0.61348	-1.40073	6.05723e-05	-0.643877	-1.40199
10228357	chr11:10228357:T:C	6.56744e-06	-1.38355	-0.995081	4.57805e-05	-1.35191	-0.973939
10228495	chr11:10228495:C:A	4.98106e-05	-1.1336e-10	-0.35253	0.00035204	-1.1336e-10	-0.285964
10228851	chr11:10228851:T:G	1.7999e-05	-1.37044	-4.07163e-10	0.000117849	-1.38031	-4.07163e-10
10228865	chr11:10228865:T:C	2.21623e-05	-1.1336e-10	-1.16237	0.000149096	-1.1336e-10	-1.14512
10229111	chr11:10229111:T:G	3.06377e-05	-1.41099	0.572467	0.000222998	-1.35242	0.609878
10229129	chr11:10229129:G:A	9.13393e-06	-0.69696	-1.3518	5.90729e-05	-0.717394	-1.35354
10229151	chr11:10229151:T:C	4.79741e-05	-1.1336e-10	-0.390096	0.000332749	-1.1336e-10	-0.342322
10229232	chr11:10229232:A:G	9.14322e-06	-0.892035	-1.15571	6.07275e-05	-0.894112	-1.1492
10229258	chr11:10229258:A:T	6.64968e-06	-1.23377	-1.13242	4.21718e-05	-1.28949	-1.11846
10229508	chr11:10229508:G:A	1.88957e-05	-1.1336e-10	-1.32182	0.000125319	-1.1336e-10	-1.31885
10229709	chr11:10229709:T:A	1.4348e-05	-0.188198	-1.40895	9.10857e-05	-0.227963	-1.40994
10229830	chr11:10229830:C:T	3.09329e-05	-1.39655	0.567609	0.000225391	-1.3352	0.603329
10229854	chr11:10229854:G:T	1.99822e-05	-1.1336e-10	-1.26591	0.000134488	-1.1336e-10	-1.24823
10230199	chr11:10230199:T:C	3.66289e-05	-1.35672	0.696806	0.000269243	-1.28905	0.734955
10230253	chr11:10230253:A:T	8.32713e-06	-1.40429	-0.736945	5.83629e-05	-1.37415	-0.708882
10230449	chr11:10230449:C:T	0.000122286	-1.1336e-10	0.545604	0.00088165	-1.1336e-10	0.632086
10230680	chr11:10230680:G:A	4.15444e-05	-1.1336e-10	-0.533994	0.00028735	-1.1336e-10	-0.489008
10230895	chr11:10230895:T:C	8.38172e-06	-1.39213	-0.74257	5.87966e-05	-1.36108	-0.714544
10230943	chr11:10230943:A:G	1.72054e-05	-1.1336e-10	-1.41553	0.000113728	-1.1336e-10	-1.4159
10231392	chr11:10231392:T:C	7.95499e-06	-1.41716	-0.769794	5.56558e-05	-1.38817	-0.742351
10231484	chr11:10231484:TTG:T	1.71827e-05	-1.1336e-10	-1.41686	0.000113581	-1.1336e-10	-1.41719
10231622	chr11:10231622:G:A	2.24113e-05	-1.1336e-10	-1.15119	0.000150814	-1.1336e-10	-1.13366
10231875	chr11:10231875:C:T	3.21798e-05	-1.36933	0.579918	0.000235911	-1.30358	0.617326
10231965	chr11:10231965:G:C	1.19135e-05	-0.769567	-1.01352	7.74123e-05	-0.792825	-1.00774
10231975	chr11:10231975:C:T	4.83074e-05	-1.1336e-10	-0.383172	0.000335111	-1.1336e-10	-0.335248
10232184	chr11:10232184:C:T	5.08223e-05	-1.1336e-10	-0.332422	0.000359356	-1.1336e-10	-0.265396
10232239	chr11:10232239:G:A	8.36474e-05	0.744103	-0.578248	0.000442521	0.515786	-0.573006
10232249	chr11:10232249:A:G	1.09377e-05	-0.746581	-1.12196	7.30716e-05	-0.743005	-1.11526
10232257	chr11:10232257:G:T	4.98106e-05	-1.1336e-10	-0.35253	0.00035204	-1.1336e-10	-0.285964
10232457	chr11:10232457:A:G	8.73498e-06	-1.35513	-0.738295	6.16184e-05	-1.31875	-0.709993
10232778	chr11:10232778:G:A	4.95206e-05	-1.1336e-10	-0.358367	0.000349927	-1.1336e-10	-0.291985
10232824	chr11:10232824:C:T	5.40392e-06	-1.20746	-1.36617	3.69806e-05	-1.17276	-1.36656
10233010	chr11:10233010:T:C	8.83036e-06	-1.38001	-0.702553	6.21763e-05	-1.34626	-0.673478
10233236	chr11:10233236:T:C	4.98374e-05	-1.1336e-10	-0.35199	0.000352226	-1.1336e-10	-0.285435
10233315	chr11:10233315:C:G	5.06397e-05	-1.1336e-10	-0.336021	0.000356846	-1.1336e-10	-0.272403
10233428	chr11:10233428:GCTC:G	1.28022e-05	-0.314067	-1.39708	8.15948e-05	-0.349891	-1.39805
10233563	chr11:10233563:C:A	1.00497e-05	-0.624711	-1.3285	6.52759e-05	-0.645013	-1.32607
10233668	chr11:10233668:A:G	3.14736e-05	-1.43027	0.618661	0.000228402	-1.37512	0.656523
10233856	chr11:10233856:A:G	5.21188e-05	1.03198	-1.33921	0.000281037	0.823761	-1.33498
10234248	chr11:10234248:T:C	3.17148e-05	-1.41084	0.60687	0.000230903	-1.3524	0.644695
10234419	chr11:10234419:G:A	5.57514e-06	-1.18005	-1.36239	3.81752e-05	-1.14473	-1.36279
10234688	chr11:10234688:T:G	6.51954e-06	-1.24472	-1.14123	4.13738e-05	-1.29967	-1.12739
10235488	chr11:10235488:C:T	5.55757e-06	-1.16434	-1.38125	3.81709e-05	-1.12605	-1.38159
10236208	chr11:10236208:T:C	3.24675e-05	-1.42482	0.644308	0.00023588	-1.36875	0.682365
10236288	chr11:10236288:T:A	2.3928e-05	-1.1336e-10	-1.08571	0.000156211	-1.1336e-10	-1.0985
10236613	chr11:10236613:C:CT	8.95173e-06	-1.39898	-0.669926	6.29714e-05	-1.36677	-0.640256
10236950	chr11:10236950:A:G	1.58237e-05	-1.49925	-4.07163e-10	0.000108238	-1.46538	-4.07163e-10
10237179	chr11:10237179:T:C	1.95568e-05	-1.1336e-10	-1.28743	0.000129135	-1.1336e-10	-1.28885
10237379	chr11:10237379:T:TGGAGCCAAATAAGGGAGTGTTGTTAA	1.46811e-05	-1.5742	-4.07163e-10	9.70541e-05	-1.57444	-4.07163e-10
10237498	chr11:10237498:A:T	6.46373e-06	-1.25182	-1.14273	4.1036e-05	-1.30632	-1.12894
10237555	chr11:10237555:T:C	2.14592e-05	-1.1336e-10	-1.1946	0.000144207	-1.1336e-10	-1.17846
10237662	chr11:10237662:G:A	1.70982e-05	-1.1336e-10	-1.42179	0.000113289	-1.1336e-10	-1.41977
10237739	chr11:10237739:G:T	1.52697e-05	-0.217927	-1.31696	9.05914e-05	-0.331121	-1.31223
10237831	chr11:10237831:G:A	8.25319e-06	-1.39094	-0.759213	5.78731e-05	-1.35974	-0.731719
10238287	chr11:10238287:C:A	7.81188e-06	-1.42707	-0.778039	5.45531e-05	-1.39963	-0.750905
10239419	chr11:10239419:A:G	3.2132e-05	-1.1336e-10	-0.790905	0.000217995	-1.1336e-10	-0.765235
10239571	chr11:10239571:T:G	3.30835e-05	-1.1336e-10	-0.761721	0.000224564	-1.1336e-10	-0.73555
10239722	chr11:10239722:G:A	3.29751e-05	-1.1336e-10	-0.765004	0.000224083	-1.1336e-10	-0.737691
10239771	chr11:10239771:T:C	9.17099e-06	-0.817015	-1.2277	5.97035e-05	-0.837303	-1.22302
10240125	chr11:10240125:C:T	3.44026e-05	-1.36243	0.639802	0.000252599	-1.29591	0.678004
10240264	chr11:10240264:A:C	1.73344e-05	-1.1336e-10	-1.40807	0.000114563	-1.1336e-10	-1.40859
10240659	chr11:10240659:G:A	8.64346e-06	-0.924379	-1.17957	5.7437e-05	-0.925543	-1.17348
10240664	chr11:10240664:A:C	3.84441e-05	-1.1336e-10	-0.611551	0.000257493	-1.1336e-10	-0.598715
10240749	chr11:10240749:A:G	1.73556e-05	-1.1336e-10	-1.40684	0.000114702	-1.1336e-10	-1.40737
10240755	chr11:10240755:T:G	9.32568e-06	-0.808943	-1.21904	6.07081e-05	-0.82937	-1.21426
10241004	chr11:10241004:T:C	7.93352e-06	-1.4068	-0.782859	5.55272e-05	-1.3771	-0.755739
10241230	chr11:10241230:G:A	2.23202e-05	-0.120664	-1.0346	0.000147623	-0.147023	-1.00803
10241520	chr11:10241520:T:C	4.82942e-05	-1.1336e-10	-0.383445	0.000341118	-1.1336e-10	-0.317481
10241678	chr11:10241678:C:T	9.22681e-06	-0.867622	-1.17102	6.13406e-05	-0.868506	-1.16476
10242007	chr11:10242007:C:T	1.00351e-05	-0.796015	-1.15865	6.67308e-05	-0.796855	-1.15219
10242015	chr11:10242015:AG:A	0.000106273	-1.1336e-10	0.405256	0.000746685	-1.1336e-10	0.465934
10242186	chr11:10242186:A:G	1.73162e-05	-1.1336e-10	-1.40911	0.00011497	-1.1336e-10	-1.40504
10242575	chr11:10242575:A:G	2.75204e-05	-0.3983	-0.547529	0.000176508	-0.467813	-0.508531
10242663	chr11:10242663:A:G	5.35116e-06	-1.33809	-1.24536	3.40297e-05	-1.38554	-1.23694
10242782	chr11:10242782:A:AT	0.000164451	-1.1336e-10	0.841858	0.00115092	-1.1336e-10	0.898607
10243357	chr11:10243357:C:T	4.78061e-05	-1.1336e-10	-0.393604	0.000331561	-1.1336e-10	-0.345898
10243489	chr11:10243489:G:A	1.02671e-05	-0.759797	-1.17202	6.82603e-05	-0.760456	-1.16592
10243526	chr11:10243526:A:C	8.65865e-06	-1.34868	-0.753513	6.09374e-05	-1.31429	-0.725575
10243592	chr11:10243592:A:C	1.11639e-05	-0.430477	-1.41759	7.1322e-05	-0.4643	-1.4182
10243634	chr11:10243634:G:A	4.82494e-05	-1.1336e-10	-0.384373	0.000334694	-1.1336e-10	-0.336493
10243664	chr11:10243664:G:A	4.66992e-05	-1.1336e-10	-0.41703	0.000329438	-1.1336e-10	-0.352321
10243931	chr11:10243931:T:C	3.02278e-05	-0.381368	-0.470628	0.000194186	-0.450908	-0.429986
10243953	chr11:10243953:C:T	5.22393e-06	-1.3602	-1.2473	3.33007e-05	-1.40525	-1.23888
10244248	chr11:10244248:TTCA:T	0.000108184	-1.1336e-10	0.423076	0.000756913	-1.1336e-10	0.479539
10244330	chr11:10244330:G:A	1.11583e-05	-0.431678	-1.41689	7.12693e-05	-0.465696	-1.41755
10244675	chr11:10244675:A:G	5.32588e-06	-1.35029	-1.23789	3.39192e-05	-1.39647	-1.22926
10244711	chr11:10244711:G:A	1.29435e-05	-0.318432	-1.38173	8.24724e-05	-0.35424	-1.38301
10244931	chr11:10244931:T:C	4.65723e-05	-1.1336e-10	-0.419751	0.000322814	-1.1336e-10	-0.372632
10245074	chr11:10245074:C:T	2.1495e-05	-1.1336e-10	-1.19294	0.000142007	-1.1336e-10	-1.19383
10245223	chr11:10245223:A:G	5.18916e-06	-1.3422	-1.27199	3.29932e-05	-1.38929	-1.26411
10245245	chr11:10245245:A:T	5.00612e-05	-1.1336e-10	-0.34751	0.000347565	-1.1336e-10	-0.298758
10245309	chr11:10245309:C:T	9.817e-06	-0.802266	-1.17437	6.52919e-05	-0.802396	-1.16844
10245336	chr11:10245336:AG:A	5.20123e-06	-1.34479	-1.26708	3.30832e-05	-1.39157	-1.25912
10245365	chr11:10245365:C:T	5.1137e-06	-1.36772	-1.26112	3.26136e-05	-1.41195	-1.25303
10245432	chr11:10245432:AAAAC:A	4.61161e-05	-1.1336e-10	-0.429593	0.00032526	-1.1336e-10	-0.365085
10245451	chr11:10245451:A:G	1.84777e-05	0.0551074	-1.3993	0.000109917	-0.0497093	-1.40028
10245598	chr11:10245598:A:T	1.2521e-05	-0.31666	-1.41669	7.98337e-05	-0.352412	-1.41735
10245803	chr11:10245803:G:C	3.24709e-05	-1.35792	0.577511	0.000238607	-1.29074	0.615847
10245986	chr11:10245986:C:T	4.63355e-05	-1.1336e-10	-0.424847	0.000326854	-1.1336e-10	-0.360194
10246058	chr11:10246058:G:A	5.81924e-05	0.27297	-0.469972	0.00034279	0.0959701	-0.408562
10246071	chr11:10246071:T:C	3.1695e-05	-0.325861	-0.478737	0.000203158	-0.397579	-0.438145
10246208	chr11:10246208:C:T	4.24055e-05	-0.513478	-4.07163e-10	0.000257452	-0.598875	-4.07163e-10
10246291	chr11:10246291:T:C	5.26721e-06	-1.20134	-1.39792	3.55899e-05	-1.17653	-1.40112
10246344	chr11:10246344:C:T	3.04248e-05	-0.346153	-0.499344	0.000195156	-0.416759	-0.459153
10246403	chr11:10246403:C:G	0.000105842	-1.1336e-10	0.401188	0.000739707	-1.1336e-10	0.456545
10246549	chr11:10246549:T:C	4.58198e-05	-1.1336e-10	-0.43604	0.000323133	-1.1336e-10	-0.371645
10246998	chr11:10246998:G:C	4.71213e-05	-1.1336e-10	-0.408032	0.000326716	-1.1336e-10	-0.360619
10247046	chr11:10247046:C:T	4.94851e-06	-1.406	-1.25567	3.17062e-05	-1.44578	-1.24742
10247137	chr11:10247137:C:A	4.94356e-06	-1.40263	-1.26004	3.16654e-05	-1.44257	-1.25192
10247428	chr11:10247428:G:A	1.6084e-05	-1.48293	-4.07163e-10	0.000105904	-1.48717	-4.07163e-10
10247620	chr11:10247620:A:G	4.78536e-05	-1.1336e-10	-0.392609	0.000337935	-1.1336e-10	-0.326855
10247631	chr11:10247631:A:G	4.71756e-06	-1.40658	-1.30289	3.0262e-05	-1.44422	-1.2956
10247828	chr11:10247828:A:T	8.89729e-06	-0.833406	-1.2416	5.91249e-05	-0.833833	-1.23622
10248195	chr11:10248195:G:T	1.79522e-05	-1.37305	-4.07163e-10	0.000120246	-1.36017	-4.07163e-10
10248357	chr11:10248357:C:T	2.11205e-05	-1.1336e-10	-1.21051	0.000140144	-1.1336e-10	-1.20704
10248871	chr11:10248871:G:A	5.01045e-06	-1.24444	-1.40479	3.37813e-05	-1.22226	-1.40754
10249244	chr11:10249244:T:C	0.000111625	-1.1336e-10	0.45439	0.000780757	-1.1336e-10	0.510556
10249342	chr11:10249342:G:A	3.40308e-05	-0.300871	-0.432618	0.000218293	-0.372792	-0.39108
10249550	chr11:10249550:T:A	5.07977e-06	-1.39356	-1.24193	3.25153e-05	-1.43463	-1.23336
10250014	chr11:10250014:T:C	2.12997e-05	-1.1336e-10	-1.20206	0.0001426	-1.1336e-10	-1.18967
10250042	chr11:10250042:T:C	5.10722e-06	-1.33217	-1.29793	3.24114e-05	-1.37942	-1.29178
10250060	chr11:10250060:G:A	1.24773e-05	-0.325578	-1.41126	7.96569e-05	-0.359826	-1.41215
10250254	chr11:10250254:G:T	1.00725e-05	-1.11227	-0.838677	7.48383e-05	-1.00768	-0.826704
10250612	chr11:10250612:C:T	0.000151183	-1.1336e-10	0.757736	0.00106264	-1.1336e-10	0.818798
10250661	chr11:10250661:G:A	2.01894e-05	-1.1336e-10	-1.2556	0.000133092	-1.1336e-10	-1.25867
10250761	chr11:10250761:C:T	3.42403e-05	-1.1336e-10	-0.727352	0.000235406	-1.1336e-10	-0.688397
10251005	chr11:10251005:C:T	5.33537e-06	-1.32275	-1.26365	3.38768e-05	-1.37137	-1.2556
10251581	chr11:10251581:C:T	3.98929e-06	-1.49149	-1.38565	2.59428e-05	-1.51204	-1.38177
10252101	chr11:10252101:C:T	3.90378e-05	-1.1336e-10	-0.596225	0.000273821	-1.1336e-10	-0.537235
10252598	chr11:10252598:C:G	4.25128e-05	-1.1336e-10	-0.510951	0.00029794	-1.1336e-10	-0.452817
10252660	chr11:10252660:A:T	5.93057e-06	-1.14314	-1.3375	3.73162e-05	-1.19764	-1.33264
10252879	chr11:10252879:G:T	3.59077e-05	-1.1336e-10	-0.679805	0.000251088	-1.1336e-10	-0.623904
10253220	chr11:10253220:T:C	1.78986e-05	-1.1336e-10	-1.37603	0.000118341	-1.1336e-10	-1.37614
10253276	chr11:10253276:T:C	3.45812e-05	-1.1336e-10	-0.717447	0.000241456	-1.1336e-10	-0.66302
10253277	chr11:10253277:AAT:A	3.83273e-05	-1.1336e-10	-0.614595	0.000264479	-1.1336e-10	-0.571948
10253573	chr11:10253573:T:C	4.83123e-06	-1.36351	-1.32215	3.07889e-05	-1.40669	-1.31586
10253577	chr11:10253577:A:G	2.56578e-05	-1.01591	-4.07163e-10	0.000180128	-0.95604	-4.07163e-10
10253627	chr11:10253627:T:C	5.08755e-06	-1.32502	-1.30894	3.22871e-05	-1.37278	-1.30226
10253671	chr11:10253671:T:C	0.000174892	-1.1336e-10	0.903411	0.00120345	-1.1336e-10	0.943237
10253796	chr11:10253796:T:G	3.82673e-06	-1.52338	-1.39537	2.49697e-05	-1.53959	-1.39246
10254226	chr11:10254226:A:T	3.49879e-05	-1.1336e-10	-0.705754	0.000244425	-1.1336e-10	-0.650799
10254521	chr11:10254521:G:A	4.96645e-06	-1.3566	-1.30145	3.16166e-05	-1.40151	-1.29451
10254639	chr11:10254639:C:A	3.47438e-05	-1.1336e-10	-0.712756	0.000242667	-1.1336e-10	-0.658018
10254736	chr11:10254736:A:G	3.46474e-05	-1.1336e-10	-0.715534	0.000231453	-1.1336e-10	-0.705333
10255351	chr11:10255351:A:T	3.02476e-05	-1.34025	0.488914	0.000222341	-1.27043	0.524932
10255511	chr11:10255511:G:C	5.43874e-06	-1.27574	-1.29147	3.44998e-05	-1.31943	-1.28932
10255958	chr11:10255958:T:C	4.03171e-05	-1.1336e-10	-0.563981	0.000283027	-1.1336e-10	-0.504167
10256509	chr11:10256509:A:T	1.70676e-05	-1.1336e-10	-1.42358	0.000112822	-1.1336e-10	-1.4239
10256884	chr11:10256884:C:T	5.2019e-06	-1.30876	-1.30298	3.29203e-05	-1.35951	-1.29611
10256913	chr11:10256913:G:A	3.01438e-05	-0.403935	-0.450841	0.000193858	-0.47305	-0.409531
10257160	chr11:10257160:T:C	1.18062e-05	-0.36847	-1.42366	7.54276e-05	-0.403047	-1.42349
10257225	chr11:10257225:C:G	2.37394e-05	0.225463	-1.31908	0.000134982	0.0696485	-1.31422
10257290	chr11:10257290:A:G	4.49737e-06	-1.37494	-1.38232	3.13084e-05	-1.32198	-1.38384
10257794	chr11:10257794:C:T	3.87119e-05	-1.1336e-10	-0.604609	0.000271409	-1.1336e-10	-0.546082
10258165	chr11:10258165:T:C	2.00969e-05	0.105765	-1.36596	0.000114524	-0.0460093	-1.36292
10258201	chr11:10258201:C:T	1.29832e-05	-0.308351	-1.38875	8.26779e-05	-0.344754	-1.39
10258468	chr11:10258468:C:T	4.58486e-05	-1.1336e-10	-0.435412	0.000317673	-1.1336e-10	-0.388687
10258511	chr11:10258511:T:C	1.20052e-05	-0.351848	-1.42357	7.66493e-05	-0.387089	-1.42338
10258593	chr11:10258593:C:G	4.87291e-05	-1.1336e-10	-0.374479	0.000326811	-1.1336e-10	-0.360325
10258945	chr11:10258945:T:C	3.97825e-05	-1.1336e-10	-0.57733	0.000279153	-1.1336e-10	-0.517949
10259216	chr11:10259216:G:C	6.67248e-05	-1.1336e-10	-0.0601794	0.000433427	-1.1336e-10	-0.0779851
10259250	chr11:10259250:T:C	4.98785e-05	-1.1336e-10	-0.351166	0.000351275	-1.1336e-10	-0.288139
10259431	chr11:10259431:T:A	3.96974e-05	-1.1336e-10	-0.57947	0.00027854	-1.1336e-10	-0.520145
10259599	chr11:10259599:C:T	2.84123e-05	-1.38377	0.469841	0.000207278	-1.32101	0.505366
10259748	chr11:10259748:T:A	4.13883e-05	-1.1336e-10	-0.537758	0.000290781	-1.1336e-10	-0.477138
10259836	chr11:10259836:G:GAC	4.96377e-05	-1.1336e-10	-0.356006	0.000344532	-1.1336e-10	-0.307522
10259848	chr11:10259848:TAAC:T	4.98642e-05	-1.1336e-10	-0.351453	0.00034616	-1.1336e-10	-0.302808
10260205	chr11:10260205:G:C	4.05012e-05	-1.1336e-10	-0.559426	0.000284371	-1.1336e-10	-0.499429
10261007	chr11:10261007:A:G	2.46657e-05	-1.1336e-10	-1.05534	0.000162551	-1.1336e-10	-1.05871
10261032	chr11:10261032:C:T	3.99827e-05	-1.1336e-10	-0.572308	0.000280608	-1.1336e-10	-0.51275
10261478	chr11:10261478:C:T	4.10855e-05	-1.1336e-10	-0.545101	0.000288614	-1.1336e-10	-0.484617
10261666	chr11:10261666:C:T	0.00069369	2.28127	-4.07163e-10	0.00445058	2.25108	-4.07163e-10
10261828	chr11:10261828:A:G	3.7998e-05	-1.1336e-10	-0.623223	0.000266201	-1.1336e-10	-0.565458
10261996	chr11:10261996:C:T	3.43359e-05	-1.1336e-10	-0.724565	0.000239704	-1.1336e-10	-0.670305
10262431	chr11:10262431:G:A	1.1259e-05	-0.834372	-1.00521	7.50951e-05	-0.833238	-0.997715
10262752	chr11:10262752:T:C	3.53862e-05	-0.432337	-0.262097	0.000229183	-0.497998	-0.21719
10263215	chr11:10263215:C:A	2.6979e-05	-1.05273	0.0870287	0.000191247	-1.03885	0.142702
10263343	chr11:10263343:T:A	4.45587e-05	-1.1336e-10	-0.463949	0.000308602	-1.1336e-10	-0.417656
10263552	chr11:10263552:C:G	2.03366e-05	-1.1336e-10	-1.24833	0.000134309	-1.1336e-10	-1.24957
10263857	chr11:10263857:C:T	4.26644e-06	-1.41325	-1.39673	2.95566e-05	-1.3655	-1.3979
10263978	chr11:10263978:T:C	2.00254e-05	-1.1336e-10	-1.26376	0.000134229	-1.1336e-10	-1.25016
10264054	chr11:10264054:A:G	4.01525e-05	-1.1336e-10	-0.568072	0.000277262	-1.1336e-10	-0.524746
10264317	chr11:10264317:AC:A	3.4487e-05	-1.1336e-10	-0.720173	0.000240821	-1.1336e-10	-0.665653
10265211	chr11:10265211:A:G	8.40723e-06	-0.972543	-1.15912	5.59852e-05	-0.971891	-1.15273
10265753	chr11:10265753:A:G	9.0807e-05	-1.1336e-10	0.24798	0.000633289	-1.1336e-10	0.301218
10265763	chr11:10265763:A:G	9.33171e-06	-0.924318	-1.10302	6.22027e-05	-0.922813	-1.0965
10265881	chr11:10265881:G:A	2.68189e-05	-1.1336e-10	-0.97165	0.000184399	-1.1336e-10	-0.932604
10266263	chr11:10266263:G:A	4.6211e-06	-1.35739	-1.37273	3.22195e-05	-1.30267	-1.37446
10266322	chr11:10266322:G:A	2.82012e-05	-1.37389	0.452492	0.000205704	-1.31004	0.486774
10266324	chr11:10266324:A:C	1.30472e-05	-0.300242	-1.39194	8.31746e-05	-0.335322	-1.39344
10266441	chr11:10266441:G:A	9.70328e-06	-0.883962	-1.10433	6.46941e-05	-0.882213	-1.09783
10266688	chr11:10266688:G:A	8.7206e-06	-0.934476	-1.16059	5.81009e-05	-0.933219	-1.15431
10266857	chr11:10266857:G:A	1.46941e-05	-1.57331	-4.07163e-10	9.69577e-05	-1.57543	-4.07163e-10
10266957	chr11:10266957:A:G	1.37304e-05	-0.236204	-1.40494	8.73837e-05	-0.273318	-1.40608
10267483	chr11:10267483:G:A	8.59034e-06	-0.901656	-1.20846	5.72733e-05	-0.899531	-1.20234
10267583	chr11:10267583:C:A	1.18807e-05	-1.23512	-0.550718	8.31191e-05	-1.22262	-0.506811
10267720	chr11:10267720:C:A	4.32321e-05	-1.1336e-10	-0.494173	0.000299036	-1.1336e-10	-0.449144
10268051	chr11:10268051:G:A	3.0843e-05	-1.1336e-10	-0.831846	0.000211433	-1.1336e-10	-0.7958
10268054	chr11:10268054:G:A	3.97548e-05	-1.1336e-10	-0.578025	0.000279087	-1.1336e-10	-0.518185
10268254	chr11:10268254:T:A	3.94732e-05	-1.1336e-10	-0.585135	0.000277032	-1.1336e-10	-0.525575
10268356	chr11:10268356:C:T	3.70539e-05	-1.1336e-10	-0.648383	0.000259477	-1.1336e-10	-0.59104
10268427	chr11:10268427:G:T	3.42043e-05	-1.1336e-10	-0.728405	0.000228725	-1.1336e-10	-0.717189
10268458	chr11:10268458:A:T	3.90856e-05	-1.1336e-10	-0.595003	0.000274227	-1.1336e-10	-0.535754
10268567	chr11:10268567:C:A	3.81503e-05	-1.1336e-10	-0.619222	0.000257509	-1.1336e-10	-0.598654
10268601	chr11:10268601:C:G	4.58899e-05	-1.1336e-10	-0.434512	0.000323637	-1.1336e-10	-0.370086
10268802	chr11:10268802:C:T	4.01814e-05	-1.1336e-10	-0.567352	0.000282187	-1.1336e-10	-0.50714
10268824	chr11:10268824:G:C	1.40314e-05	-0.264717	-1.35474	8.93433e-05	-0.300763	-1.35646
10269041	chr11:10269041:A:G	3.95621e-05	-1.1336e-10	-0.582884	0.000277693	-1.1336e-10	-0.523193
10269220	chr11:10269220:C:A	2.34102e-05	-1.1336e-10	-1.10758	0.000157941	-1.1336e-10	-1.08749
10269376	chr11:10269376:C:T	8.45272e-06	-0.915377	-1.21089	5.62334e-05	-0.914934	-1.20526
10269432	chr11:10269432:G:A	4.31515e-05	-1.1336e-10	-0.49604	0.000303786	-1.1336e-10	-0.433387
10269492	chr11:10269492:T:C	1.73519e-05	-1.1336e-10	-1.40705	0.000114721	-1.1336e-10	-1.40721
10269765	chr11:10269765:TTATC:T	3.96734e-05	-1.1336e-10	-0.580075	0.000278498	-1.1336e-10	-0.520299
10270165	chr11:10270165:G:GT	1.76293e-05	-1.1336e-10	-1.39119	0.000116445	-1.1336e-10	-1.39229
10270420	chr11:10270420:AAC:A	1.73366e-05	-1.1336e-10	-1.40794	0.000114578	-1.1336e-10	-1.40845
10270456	chr11:10270456:A:G	3.7686e-05	-0.394767	-0.236701	0.000244228	-0.460412	-0.191195
10270930	chr11:10270930:C:G	7.81117e-06	-1.02935	-1.17585	5.18804e-05	-1.03119	-1.16957
10271184	chr11:10271184:G:C	2.10415e-05	-1.1336e-10	-1.21426	0.000139247	-1.1336e-10	-1.21346
10272525	chr11:10272525:T:C	1.688e-05	-1.21381	-0.220817	0.000118696	-1.20246	-0.170684
10272690	chr11:10272690:G:C	1.58184e-05	-1.23099	-0.268594	0.000111033	-1.22005	-0.219826
10272791	chr11:10272791:C:T	1.55659e-05	-1.25868	-0.256993	0.000109287	-1.24805	-0.207681
10272846	chr11:10272846:A:G	1.58951e-05	-1.23237	-0.262377	0.000111644	-1.22127	-0.213124
10272939	chr11:10272939:A:G	2.87178e-05	0.314578	-1.21782	0.000160922	0.142536	-1.21132
10273023	chr11:10273023:T:C	9.79191e-05	-1.1336e-10	0.323385	0.000683631	-1.1336e-10	0.37771
10273026	chr11:10273026:C:T	2.22108e-05	-1.10123	-0.0589443	0.000157033	-1.08762	-0.00563042
10273047	chr11:10273047:G:T	1.62519e-05	-1.23554	-0.237002	0.000114187	-1.22451	-0.187359
10273081	chr11:10273081:AT:A	4.14937e-05	-1.1336e-10	-0.535215	0.000289547	-1.1336e-10	-0.48139
10273082	chr11:10273082:T:A	1.47462e-05	-1.56977	-4.07163e-10	9.74978e-05	-1.56988	-4.07163e-10
10273225	chr11:10273225:G:A	8.19359e-06	-1.00449	-1.15292	5.45562e-05	-1.00402	-1.14646
10273293	chr11:10273293:C:G	8.79845e-06	-1.16898	-0.917203	6.02632e-05	-1.1536	-0.897383
10273556	chr11:10273556:T:C	8.84047e-06	-0.972105	-1.10931	5.88785e-05	-0.971459	-1.10277
10273920	chr11:10273920:T:C	1.57842e-05	-1.24943	-0.25232	0.000110836	-1.23872	-0.202931
10274230	chr11:10274230:C:T	2.01233e-05	-1.1336e-10	-1.25888	0.000134904	-1.1336e-10	-1.24514
10274393	chr11:10274393:GGTTTT:G	3.54829e-05	-0.691704	-4.07163e-10	0.000240744	-0.665974	-4.07163e-10
10274549	chr11:10274549:A:G	8.37083e-06	-0.984605	-1.1514	5.56681e-05	-0.984921	-1.14538
10274622	chr11:10274622:G:A	1.75237e-05	-1.1336e-10	-1.3972	0.000116335	-1.1336e-10	-1.39323
10274674	chr11:10274674:C:G	1.27988e-05	-0.300684	-1.41072	8.1545e-05	-0.336991	-1.41156
10274947	chr11:10274947:A:T	1.87977e-05	-1.36554	0.0385223	0.000136822	-1.3008	0.0697769
10275106	chr11:10275106:C:T	4.32956e-06	-1.37611	-1.41918	2.73705e-05	-1.42118	-1.41906
10275289	chr11:10275289:G:C	1.19399e-05	-0.371744	-1.40912	7.61e-05	-0.407527	-1.41013
10275670	chr11:10275670:AAC:A	2.02818e-05	-1.1336e-10	-1.25103	0.000134114	-1.1336e-10	-1.25102
10276133	chr11:10276133:T:C	1.43578e-05	-0.172462	-1.424	9.14064e-05	-0.210465	-1.42393
10276410	chr11:10276410:A:C	7.91877e-06	-1.02868	-1.16284	5.26908e-05	-1.02892	-1.15635
10276503	chr11:10276503:C:T	9.72649e-06	-0.908068	-1.07784	6.47474e-05	-0.90837	-1.07085
10276905	chr11:10276905:G:A	9.44699e-06	-0.909407	-1.10565	6.28556e-05	-0.909963	-1.09891
10277078	chr11:10277078:T:C	1.99844e-05	-1.2658	-4.07163e-10	0.000144754	-1.17467	-4.07163e-10
10277162	chr11:10277162:G:A	0.000134158	-1.1336e-10	0.638264	0.00093987	-1.1336e-10	0.696033
10277200	chr11:10277200:G:A	1.75615e-05	-1.1336e-10	-1.39505	0.000116613	-1.1336e-10	-1.39085
10277229	chr11:10277229:A:T	2.02761e-05	-1.1336e-10	-1.25131	0.00013601	-1.1336e-10	-1.23698
10277774	chr11:10277774:T:C	2.79573e-05	-0.295397	-0.634682	0.000180812	-0.32551	-0.626742
10277917	chr11:10277917:G:A	1.83098e-05	-1.40677	0.0534513	0.000132435	-1.34842	0.0847968
10278024	chr11:10278024:G:A	1.76728e-05	-1.1336e-10	-1.38873	0.000117392	-1.1336e-10	-1.38419
10278590	chr11:10278590:G:A	3.21561e-05	-1.1336e-10	-0.790153	0.000214893	-1.1336e-10	-0.779571
10279248	chr11:10279248:C:T	3.48699e-05	-0.416308	-0.292825	0.000225374	-0.483105	-0.248841
10279345	chr11:10279345:G:A	2.08173e-05	-0.875618	-0.349355	0.000141514	-0.881596	-0.315714
10279607	chr11:10279607:C:T	1.25393e-05	-0.340427	-1.39146	7.98412e-05	-0.376756	-1.39291
10279825	chr11:10279825:T:C	1.70626e-05	-1.1336e-10	-1.42387	0.000112926	-1.1336e-10	-1.42298
10279827	chr11:10279827:G:T	1.02082e-05	-0.872111	-1.06545	6.80853e-05	-0.870901	-1.05805
10279877	chr11:10279877:C:T	3.7972e-05	-0.351587	-0.27232	0.000245618	-0.417613	-0.22832
10280018	chr11:10280018:C:T	3.79787e-05	-1.1336e-10	-0.62373	0.000266144	-1.1336e-10	-0.565672
10280261	chr11:10280261:T:C	2.43187e-05	-1.06951	-4.07163e-10	0.000170191	-1.01279	-4.07163e-10
10280317	chr11:10280317:G:T	4.33278e-05	-1.1336e-10	-0.491963	0.000305095	-1.1336e-10	-0.429085
10280773	chr11:10280773:A:G	1.72764e-05	-1.1336e-10	-1.41142	0.000113969	-1.1336e-10	-1.41379
10280843	chr11:10280843:G:C	4.11108e-05	-1.1336e-10	-0.544487	0.000288983	-1.1336e-10	-0.483341
10280991	chr11:10280991:C:T	4.12379e-05	-1.1336e-10	-0.541398	0.000289893	-1.1336e-10	-0.480196
10281327	chr11:10281327:C:T	4.04752e-05	-1.1336e-10	-0.560068	0.000284319	-1.1336e-10	-0.499611
10281630	chr11:10281630:T:C	7.4775e-06	-1.36172	-0.887135	4.84536e-05	-1.40156	-0.867538
10281731	chr11:10281731:ACCCAGT:A	1.75489e-05	-1.1336e-10	-1.39576	0.000116457	-1.1336e-10	-1.39218
10282178	chr11:10282178:A:G	1.7348e-05	-1.1336e-10	-1.40728	0.000114652	-1.1336e-10	-1.4078
10282199	chr11:10282199:T:C	1.74831e-05	-1.1336e-10	-1.39952	0.000115277	-1.1336e-10	-1.40237
10282498	chr11:10282498:C:T	1.90288e-05	-1.43173	0.116929	0.000137072	-1.37797	0.148765
10282701	chr11:10282701:A:G	1.74792e-05	-1.1336e-10	-1.39974	0.000115253	-1.1336e-10	-1.40258
10283348	chr11:10283348:G:GT	1.74967e-05	-1.1336e-10	-1.39874	0.000116147	-1.1336e-10	-1.39486
10283458	chr11:10283458:C:T	7.32035e-06	-1.31202	-0.95808	4.71208e-05	-1.35698	-0.94001
10283548	chr11:10283548:A:T	8.96999e-06	-0.947562	-1.11931	5.97462e-05	-0.946694	-1.11291
10284223	chr11:10284223:A:G	3.87569e-05	-1.1336e-10	-0.603447	0.000271857	-1.1336e-10	-0.544433
10284481	chr11:10284481:C:T	1.33606e-05	-1.22545	-0.442994	9.34462e-05	-1.21522	-0.397107
10284782	chr11:10284782:T:C	4.08483e-05	-1.1336e-10	-0.550892	0.000282234	-1.1336e-10	-0.506973
10284898	chr11:10284898:C:G	2.00183e-05	-1.1336e-10	-1.26411	0.000131589	-1.1336e-10	-1.27003
10285227	chr11:10285227:C:T	8.12322e-06	-1.0245	-1.14153	5.41012e-05	-1.02379	-1.13506
10285334	chr11:10285334:A:G	8.1012e-06	-1.00347	-1.16527	5.39013e-05	-1.00349	-1.15906
10285335	chr11:10285335:G:C	8.03814e-06	-1.02693	-1.14963	5.35023e-05	-1.02686	-1.14312
10285682	chr11:10285682:C:A	0.000123543	-1.1336e-10	0.555835	0.000846799	-1.1336e-10	0.591754
10285800	chr11:10285800:C:T	1.72868e-05	-1.1336e-10	-1.41081	0.000114752	-1.1336e-10	-1.40694
10286054	chr11:10286054:C:T	2.15967e-05	-0.512217	-0.676	0.000138709	-0.57701	-0.640323
10286283	chr11:10286283:C:T	2.10463e-05	-1.1336e-10	-1.21403	0.000141356	-1.1336e-10	-1.19843
10286332	chr11:10286332:A:G	9.0949e-06	-0.895783	-1.15726	6.05007e-05	-0.896099	-1.15096
10286862	chr11:10286862:C:T	1.34696e-05	-1.36823	-0.292092	9.7238e-05	-1.30304	-0.26951
10287206	chr11:10287206:A:G	9.16954e-05	-1.1336e-10	0.257716	0.000639665	-1.1336e-10	0.311236
10287420	chr11:10287420:T:C	2.08936e-05	-1.1336e-10	-1.22131	0.000140306	-1.1336e-10	-1.20588
10287432	chr11:10287432:T:C	7.85761e-06	-1.15239	-1.04688	5.24718e-05	-1.14919	-1.04024
10287444	chr11:10287444:G:T	1.42063e-05	-0.784933	-0.822137	9.22088e-05	-0.83455	-0.791103
10287452	chr11:10287452:T:C	4.50374e-05	-1.1336e-10	-0.453263	0.000310727	-1.1336e-10	-0.410794
10287612	chr11:10287612:AATGT:A	2.08809e-05	0.0975987	-1.31952	0.000132785	0.0619272	-1.32291
10287879	chr11:10287879:T:C	6.99372e-06	-1.10839	-1.20735	4.64054e-05	-1.10716	-1.20513
10287959	chr11:10287959:T:C	2.42049e-05	-1.1336e-10	-1.0742	0.000161298	-1.1336e-10	-1.06646
10288041	chr11:10288041:C:T	4.15708e-05	-0.533358	-4.07163e-10	0.00027306	-0.540018	-4.07163e-10
10288159	chr11:10288159:T:C	5.39963e-05	-1.1336e-10	-0.271842	0.00036643	-1.1336e-10	-0.245901
10289258	chr11:10289258:T:A	6.34658e-06	-1.15652	-1.25632	4.21639e-05	-1.15366	-1.25449
10289513	chr11:10289513:A:C	1.84436e-05	-1.34604	-4.07163e-10	0.000122551	-1.34118	-4.07163e-10
10289554	chr11:10289554:A:AG	4.31725e-05	-0.495553	-4.07163e-10	0.000272618	-0.541637	-4.07163e-10
10289790	chr11:10289790:T:A	4.39696e-06	-1.43652	-1.34332	2.81525e-05	-1.46828	-1.34379
10289926	chr11:10289926:G:A	2.48821e-05	-0.600874	-0.445735	0.00016182	-0.656714	-0.40651
10290002	chr11:10290002:C:T	1.80105e-05	-1.1336e-10	-1.3698	0.000119002	-1.1336e-10	-1.37057
10290242	chr11:10290242:T:C	2.48302e-05	-0.615122	-0.433574	0.000161615	-0.671	-0.39349
10290276	chr11:10290276:T:C	1.98595e-05	-1.1336e-10	-1.27207	0.000134016	-1.1336e-10	-1.25175
10290338	chr11:10290338:C:CA	3.38263e-05	-1.1336e-10	-0.739516	0.000227257	-1.1336e-10	-0.723626
10290443	chr11:10290443:G:A	2.06367e-05	-1.1336e-10	-1.23369	0.000137863	-1.1336e-10	-1.22345
10290756	chr11:10290756:T:C	6.32764e-05	-1.1336e-10	-0.113244	0.000431766	-1.1336e-10	-0.0818255
10291708	chr11:10291708:T:C	1.73709e-05	-1.1336e-10	-1.40596	0.000114908	-1.1336e-10	-1.40558
10291801	chr11:10291801:A:G	1.8972e-05	-1.1336e-10	-1.31779	0.00012478	-1.1336e-10	-1.32316
10291810	chr11:10291810:G:A	4.42652e-05	-1.1336e-10	-0.470557	0.000311754	-1.1336e-10	-0.407494
10292447	chr11:10292447:C:T	2.33068e-05	-1.1336e-10	-1.11201	0.000156331	-1.1336e-10	-1.09773
10293236	chr11:10293236:G:T	7.44993e-05	-1.1336e-10	0.0500337	0.000507235	-1.1336e-10	0.0792656
10295152	chr11:10295152:C:T	3.72433e-05	-1.1336e-10	-0.643285	0.000249152	-1.1336e-10	-0.631648
10295169	chr11:10295169:T:C	1.74164e-05	-1.30696	-0.0963901	0.000126978	-1.23301	-0.0726798
10296179	chr11:10296179:G:T	1.73612e-05	-1.1336e-10	-1.40652	0.000114744	-1.1336e-10	-1.407
10296450	chr11:10296450:T:TA	6.36735e-05	-1.1336e-10	-0.106988	0.000427528	-1.1336e-10	-0.0916882
10296596	chr11:10296596:T:C	2.21715e-05	-1.35992	0.197976	0.000160913	-1.29308	0.224236
10296599	chr11:10296599:T:C	2.93853e-05	-0.569066	-0.311194	0.000192227	-0.624253	-0.266779
10296740	chr11:10296740:T:G	3.81006e-05	-0.261843	-0.358682	0.00026124	-0.256844	-0.327427
10297776	chr11:10297776:C:T	1.62456e-05	-1.28816	-0.18477	0.000118804	-1.21065	-0.161582
10298615	chr11:10298615:G:A	1.48118e-05	-1.30803	-0.257308	0.000107793	-1.2345	-0.234995
10298926	chr11:10298926:A:T	2.99352e-05	-1.1336e-10	-0.861723	0.000203076	-1.1336e-10	-0.836127
10299061	chr11:10299061:A:G	2.61733e-05	-0.118853	-0.877164	0.000171943	-0.129611	-0.872937
10299251	chr11:10299251:T:C	1.90336e-05	-1.1336e-10	-1.31455	0.00012697	-1.1336e-10	-1.30576
10299285	chr11:10299285:T:C	7.21609e-06	-0.96522	-1.31922	4.78782e-05	-0.964465	-1.31658
10299378	chr11:10299378:G:A	9.32673e-05	-1.1336e-10	0.274713	0.000649454	-1.1336e-10	0.326424
10299588	chr11:10299588:T:C	2.91963e-05	-1.1336e-10	-0.886715	0.000197924	-1.1336e-10	-0.861826
10299762	chr11:10299762:C:G	6.33312e-06	-1.5645	-0.850465	4.34185e-05	-1.5517	-0.827122
10299801	chr11:10299801:A:G	6.71675e-06	-1.05787	-1.29828	4.46104e-05	-1.05626	-1.29548
10300235	chr11:10300235:G:A	0.000176286	-1.1336e-10	0.911349	0.00125196	-1.1336e-10	0.98276
10300516	chr11:10300516:T:A	7.55914e-05	-1.1336e-10	0.0645863	0.000514312	-1.1336e-10	0.0931212
10300895	chr11:10300895:T:C	1.55917e-05	-1.29458	-0.21944	0.000113687	-1.21939	-0.196878
10301024	chr11:10301024:A:G	3.78118e-05	-1.1336e-10	-0.628134	0.000255407	-1.1336e-10	-0.606852
10301173	chr11:10301173:A:G	0.000546723	-0.356791	2.39998	0.00414241	-0.333605	2.51293
10301197	chr11:10301197:A:G	9.79303e-06	-0.878332	-1.10075	6.32913e-05	-0.89864	-1.10332
10301931	chr11:10301931:A:G	2.68457e-05	-0.614149	-0.3565	0.000175706	-0.668342	-0.312557
10302281	chr11:10302281:C:T	4.0011e-05	-0.421391	-0.150211	0.000280243	-0.395484	-0.118566
10302312	chr11:10302312:A:C	1.52172e-05	-1.32202	-0.216305	0.000110554	-1.25047	-0.19373
10302324	chr11:10302324:C:T	1.50501e-05	-1.33307	-0.216305	0.000109175	-1.26303	-0.19373
10302514	chr11:10302514:A:G	7.38466e-06	-0.986536	-1.27482	4.90397e-05	-0.985101	-1.27198
10302644	chr11:10302644:T:C	4.61167e-05	-0.086035	-0.343547	0.000315098	-0.0795394	-0.317284
10303111	chr11:10303111:T:C	3.59092e-06	-1.57535	-1.407	2.38699e-05	-1.57491	-1.40218
10303229	chr11:10303229:G:C	3.06749e-05	-1.1336e-10	-0.83731	0.000208232	-1.1336e-10	-0.811056
10303258	chr11:10303258:G:C	3.58157e-05	-1.1336e-10	-0.682369	0.000241563	-1.1336e-10	-0.662579
10304144	chr11:10304144:G:T	1.96463e-05	-1.1336e-10	-1.28287	0.000129041	-1.1336e-10	-1.28958
10304584	chr11:10304584:C:T	1.95938e-05	-1.1336e-10	-1.28554	0.000128704	-1.1336e-10	-1.29219
10304974	chr11:10304974:G:A	2.37002e-05	-1.09527	-4.07163e-10	0.000147714	-1.15443	-4.07163e-10
10305294	chr11:10305294:A:C	4.94918e-05	-1.1336e-10	-0.358949	0.000334636	-1.1336e-10	-0.336666
10306000	chr11:10306000:C:G	0.00014637	-1.1336e-10	0.725379	0.00106009	-1.1336e-10	0.816397
10306173	chr11:10306173:C:G	4.38777e-05	-1.1336e-10	-0.47935	0.000296605	-1.1336e-10	-0.457309
10306337	chr11:10306337:C:G	2.07454e-05	-1.1336e-10	-1.22843	0.000138729	-1.1336e-10	-1.21718
10307200	chr11:10307200:T:TC	6.75039e-06	-0.979032	-1.37212	4.51887e-05	-0.966291	-1.37257
10307220	chr11:10307220:A:G	0.000155728	-1.1336e-10	0.787356	0.00110033	-1.1336e-10	0.853653
10307335	chr11:10307335:T:C	3.46845e-05	-1.1336e-10	-0.714465	0.000237692	-1.1336e-10	-0.678732
10307697	chr11:10307697:T:C	1.99422e-05	-1.26792	-4.07163e-10	0.000136983	-1.22985	-4.07163e-10
10308138	chr11:10308138:C:T	3.42365e-05	-1.1336e-10	-0.727463	0.000225207	-1.1336e-10	-0.732691
10308189	chr11:10308189:T:C	6.40269e-05	-1.1336e-10	-0.101453	0.00043474	-1.1336e-10	-0.0749595
10308278	chr11:10308278:CT:C	3.15023e-05	-1.1336e-10	-0.810695	0.000215275	-1.1336e-10	-0.777793
10308498	chr11:10308498:A:G	4.93784e-06	-1.37164	-1.29219	3.53679e-05	-1.29855	-1.28535
10308701	chr11:10308701:A:G	1.78717e-05	-1.37754	-4.07163e-10	0.000128465	-1.29405	-4.07163e-10
10308747	chr11:10308747:C:A	4.21161e-05	-1.1336e-10	-0.520326	0.000290114	-1.1336e-10	-0.479433
10308902	chr11:10308902:T:TA	4.84109e-06	-1.38419	-1.29943	3.4578e-05	-1.31364	-1.29285
10308908	chr11:10308908:A:G	0.000106476	-1.41778	1.82494	0.000823723	-1.37846	1.94259
10309764	chr11:10309764:G:A	7.55831e-05	1.19928	-1.1348	0.000386427	0.945697	-1.13846
10310023	chr11:10310023:C:T	4.47459e-06	-1.57053	-1.19181	2.97567e-05	-1.57492	-1.18173
10310051	chr11:10310051:C:T	1.71062e-05	-1.1336e-10	-1.42131	0.000113189	-1.1336e-10	-1.42065
10310117	chr11:10310117:A:C	8.45906e-05	-0.403017	0.580084	0.000615987	-0.366814	0.640331
10310706	chr11:10310706:TC:T	8.84332e-05	-1.1336e-10	0.221491	0.000619473	-1.1336e-10	0.279161
10310742	chr11:10310742:G:T	1.27504e-05	-1.40675	-0.308448	9.18548e-05	-1.34298	-0.286524
10311455	chr11:10311455:C:T	2.40622e-05	-1.1336e-10	-1.08012	0.000162305	-1.1336e-10	-1.06023
10311836	chr11:10311836:A:G	4.6654e-06	-1.48428	-1.2363	3.07241e-05	-1.48114	-1.24352
10311847	chr11:10311847:G:A	3.46082e-05	-1.1336e-10	-0.716665	0.000235396	-1.1336e-10	-0.688438
10312302	chr11:10312302:T:C	5.11808e-06	-1.23945	-1.38853	3.40656e-05	-1.23426	-1.38716
10312963	chr11:10312963:C:T	1.85658e-05	-1.33944	-4.07163e-10	0.000123375	-1.33448	-4.07163e-10
10313321	chr11:10313321:T:C	3.36936e-05	-1.1336e-10	-0.743449	0.000230634	-1.1336e-10	-0.708879
10313587	chr11:10313587:G:T	4.40598e-06	-1.46686	-1.31094	3.06865e-05	-1.42009	-1.3058
10314054	chr11:10314054:T:G	1.47184e-05	-1.35518	-0.216474	0.000107153	-1.28196	-0.193489
10314115	chr11:10314115:G:A	1.41208e-05	-1.38138	-0.23173	0.000102352	-1.31229	-0.209002
10314153	chr11:10314153:T:G	5.98836e-06	-1.04878	-1.42216	4.29474e-05	-0.966539	-1.42319
10315112	chr11:10315112:T:G	4.21989e-05	-1.1336e-10	-0.518362	0.000295725	-1.1336e-10	-0.460278
10315337	chr11:10315337:G:A	9.8468e-06	-0.649112	-1.3245	6.39145e-05	-0.672819	-1.31934
10315471	chr11:10315471:G:A	7.85972e-06	-0.774905	-1.4241	5.10017e-05	-0.793894	-1.42396
10315631	chr11:10315631:G:A	4.30921e-05	-0.497416	-4.07163e-10	0.000293614	-0.467443	-4.07163e-10
10315695	chr11:10315695:G:C	8.15075e-06	-0.814524	-1.34812	5.30348e-05	-0.835081	-1.34368
10315851	chr11:10315851:A:G	5.22555e-06	-1.18573	-1.42146	3.70753e-05	-1.11402	-1.42273
10316060	chr11:10316060:T:G	3.911e-05	-1.1336e-10	-0.594378	0.000266205	-1.1336e-10	-0.565442
10316080	chr11:10316080:G:T	1.98777e-05	-1.27116	-4.07163e-10	0.000136897	-1.23048	-4.07163e-10
10316093	chr11:10316093:T:C	5.76489e-06	-1.08567	-1.4233	4.12425e-05	-1.00632	-1.42391
10316933	chr11:10316933:C:T	1.47138e-05	-1.57197	-4.07163e-10	9.72616e-05	-1.5723	-4.07163e-10
10317217	chr11:10317217:A:T	5.48527e-06	-1.321	-1.23769	3.97748e-05	-1.23673	-1.22975
10317587	chr11:10317587:G:A	2.89596e-05	-0.562062	-0.332794	0.000198745	-0.554437	-0.303247
10317852	chr11:10317852:T:C	3.43012e-05	-1.1336e-10	-0.725575	0.000228492	-1.1336e-10	-0.718209
10318221	chr11:10318221:A:G	1.58866e-05	-0.588671	-0.906611	0.000107321	-0.586338	-0.887549
10318289	chr11:10318289:T:C	3.23962e-05	-1.1336e-10	-0.782714	0.000216151	-1.1336e-10	-0.773731
10318520	chr11:10318520:C:T	3.58335e-05	-1.1336e-10	-0.681872	0.000238857	-1.1336e-10	-0.673843
10318532	chr11:10318532:G:A	1.66593e-05	-1.44779	-4.07163e-10	0.000107406	-1.47309	-4.07163e-10
10318876	chr11:10318876:C:T	2.24951e-05	-0.678405	-0.469054	0.000153959	-0.672	-0.441024
10319395	chr11:10319395:T:C	5.93337e-05	-1.1336e-10	-0.177578	0.00040267	-1.1336e-10	-0.151591
10320458	chr11:10320458:A:G	5.20523e-05	-1.1336e-10	-0.308507	0.000348718	-1.1336e-10	-0.295446
10320979	chr11:10320979:A:G	0.00012833	-1.1336e-10	0.593848	0.000898571	-1.1336e-10	0.651096
10321615	chr11:10321615:G:A	7.55596e-06	-1.41521	-0.823213	5.33316e-05	-1.35515	-0.81803
10321894	chr11:10321894:G:C	2.69491e-05	-1.1336e-10	-0.966807	0.000178903	-1.1336e-10	-0.962867
10321976	chr11:10321976:T:G	4.65929e-05	-1.1336e-10	-0.419309	0.000327577	-1.1336e-10	-0.357986
10322434	chr11:10322434:C:T	1.39418e-05	-1.2531	-0.372766	0.000102062	-1.17222	-0.351905
10322910	chr11:10322910:A:G	1.95064e-05	-1.1336e-10	-1.29001	0.000128775	-1.1336e-10	-1.29165
10323241	chr11:10323241:G:A	4.04811e-06	-1.48089	-1.38161	2.71035e-05	-1.47387	-1.37617
10323363	chr11:10323363:T:G	4.53931e-05	-1.1336e-10	-0.445397	0.000319131	-1.1336e-10	-0.384106
10323436	chr11:10323436:A:G	8.55083e-05	-1.1336e-10	0.187857	0.000582907	-1.1336e-10	0.218318
10324987	chr11:10324987:C:T	3.82139e-05	-1.1336e-10	-0.617558	0.000254779	-1.1336e-10	-0.609313
10325331	chr11:10325331:G:T	1.37819e-05	-0.575889	-1.06151	9.27174e-05	-0.574598	-1.04556
10325447	chr11:10325447:T:G	1.03653e-05	-1.42488	-0.497406	7.40501e-05	-1.36661	-0.478355
10325583	chr11:10325583:G:A	3.55969e-06	-1.57301	-1.41808	2.38288e-05	-1.56127	-1.41754
10326023	chr11:10326023:G:A	8.22455e-05	-1.1336e-10	0.148952	0.000560573	-1.1336e-10	0.17925
10326106	chr11:10326106:GA:G	1.53947e-05	-1.37593	-0.150806	0.000111436	-1.30852	-0.127741
10327168	chr11:10327168:T:C	8.19511e-06	-1.41805	-0.739165	5.8488e-05	-1.35858	-0.72231
10329084	chr11:10329084:A:G	9.47288e-06	-0.594902	-1.41742	6.12481e-05	-0.618705	-1.41607
10329540	chr11:10329540:A:C	2.1791e-05	-1.1336e-10	-1.17926	0.000145951	-1.1336e-10	-1.16644
10329798	chr11:10329798:A:G	1.28674e-05	-1.38208	-0.32398	9.29294e-05	-1.31559	-0.302284
10329875	chr11:10329875:TG:T	1.43475e-05	-1.38877	-0.208403	0.000103595	-1.32341	-0.185815
10330628	chr11:10330628:C:G	5.89826e-06	-1.0629	-1.4232	4.08984e-05	-1.01528	-1.42334
10330748	chr11:10330748:A:G	6.51616e-06	-1.05416	-1.33231	4.53473e-05	-1.00534	-1.33002
10330813	chr11:10330813:G:T	6.99183e-06	-1.44781	-0.868203	5.19308e-05	-1.34923	-0.850566
10331208	chr11:10331208:G:T	6.88761e-05	-1.1336e-10	-0.0284466	0.000467633	-1.1336e-10	-0.0020252
10332170	chr11:10332170:G:A	4.82156e-06	-1.28952	-1.39814	3.1725e-05	-1.29574	-1.39686
10332183	chr11:10332183:G:A	1.44952e-05	-0.850024	-0.736914	9.74858e-05	-0.855565	-0.714437
10332198	chr11:10332198:A:G	1.43052e-05	-0.847789	-0.752341	9.62029e-05	-0.853182	-0.730068
10332461	chr11:10332461:T:C	8.04178e-06	-1.46923	-0.706876	5.66865e-05	-1.42754	-0.684636
10332602	chr11:10332602:C:T	6.4157e-06	-1.02246	-1.37955	4.43187e-05	-0.979609	-1.37869
10332653	chr11:10332653:T:G	6.18925e-06	-1.07241	-1.36554	4.26618e-05	-1.03198	-1.36443
10332896	chr11:10332896:G:A	1.7358e-05	-1.1336e-10	-1.4067	0.000114615	-1.1336e-10	-1.40813
10333363	chr11:10333363:G:A	6.72462e-06	-0.939788	-1.41519	4.65272e-05	-0.894239	-1.41543
10333460	chr11:10333460:T:A	2.10187e-05	-1.1336e-10	-1.21534	0.000140359	-1.1336e-10	-1.2055
10333598	chr11:10333598:A:G	5.15389e-05	-1.1336e-10	-0.318419	0.000348818	-1.1336e-10	-0.295157
10333634	chr11:10333634:G:A	4.46903e-06	-1.4695	-1.29409	3.08932e-05	-1.43459	-1.28459
10334041	chr11:10334041:C:T	7.68991e-06	-0.871414	-1.34943	4.96846e-05	-0.89024	-1.35377
10335481	chr11:10335481:A:G	3.97275e-06	-1.45962	-1.42168	2.71658e-05	-1.42682	-1.42093
10335807	chr11:10335807:G:A	6.98247e-06	-1.20279	-1.11456	5.13617e-05	-1.10529	-1.10553
10336025	chr11:10336025:C:T	5.92455e-06	-1.08588	-1.39577	4.07109e-05	-1.04702	-1.39619
10336356	chr11:10336356:G:A	1.25326e-05	-0.319485	-1.41294	8.18716e-05	-0.333475	-1.41108
10336592	chr11:10336592:A:T	6.14878e-06	-1.04706	-1.39744	4.23521e-05	-1.00578	-1.39791
10336598	chr11:10336598:A:G	6.01526e-06	-1.06564	-1.40082	4.13919e-05	-1.02535	-1.40127
10336619	chr11:10336619:G:A	6.05921e-06	-1.05644	-1.40274	4.17177e-05	-1.01562	-1.40317
10336912	chr11:10336912:C:T	5.97525e-06	-1.06739	-1.40574	4.10792e-05	-1.02808	-1.40612
10336993	chr11:10336993:G:A	1.25418e-05	-0.322573	-1.40912	8.73522e-05	-0.27075	-1.40901
10337119	chr11:10337119:T:G	1.83138e-05	-1.1336e-10	-1.3531	0.000121057	-1.1336e-10	-1.35345
10337241	chr11:10337241:G:A	7.14648e-06	-0.879669	-1.41447	4.64629e-05	-0.89821	-1.41285
10337303	chr11:10337303:G:A	2.12004e-05	-1.1336e-10	-1.20674	0.000139878	-1.1336e-10	-1.20894
10337367	chr11:10337367:C:T	4.7784e-05	-1.1336e-10	-0.394065	0.000311588	-1.1336e-10	-0.408027
10337501	chr11:10337501:A:G	1.61113e-05	-1.48123	-4.07163e-10	0.000109623	-1.45266	-4.07163e-10
10337712	chr11:10337712:GGAGA:G	4.59515e-06	-1.31624	-1.41952	3.1874e-05	-1.26938	-1.41854
10337794	chr11:10337794:T:C	8.30811e-06	-0.878077	-1.26545	5.35686e-05	-0.895709	-1.27304
10337868	chr11:10337868:A:T	7.06328e-06	-0.986349	-1.3195	4.67883e-05	-0.99305	-1.31103
10337955	chr11:10337955:G:A	0.000118712	1.90575	-1.3898	0.000677676	1.76029	-1.39133
10338614	chr11:10338614:A:G	3.69755e-06	-1.52898	-1.42411	2.49798e-05	-1.50764	-1.424
10339387	chr11:10339387:A:T	1.29882e-05	-0.273938	-1.42277	9.07079e-05	-0.219244	-1.42282
10339397	chr11:10339397:A:G	1.72858e-05	-1.1336e-10	-1.41087	0.000114163	-1.1336e-10	-1.41208
10339753	chr11:10339753:G:T	2.17763e-05	-0.562519	-0.617415	0.000139878	-0.57275	-0.636186
10339904	chr11:10339904:T:C	8.7994e-06	-0.951951	-1.13412	5.66874e-05	-0.967379	-1.14478
10339962	chr11:10339962:A:G	5.95082e-06	-1.06978	-1.40745	4.09276e-05	-1.03023	-1.40768
10340296	chr11:10340296:A:G	1.83112e-05	-1.1336e-10	-1.35325	0.00012049	-1.1336e-10	-1.35814
10340344	chr11:10340344:G:A	1.32853e-05	-0.322496	-1.3516	8.70925e-05	-0.335961	-1.34678
10340423	chr11:10340423:A:G	6.63612e-06	-1.01321	-1.35502	4.29872e-05	-1.02894	-1.35987
10340850	chr11:10340850:T:G	1.41031e-05	-0.348846	-1.26552	9.96762e-05	-0.289239	-1.25854
10340903	chr11:10340903:A:G	1.16045e-05	-0.391055	-1.41831	7.57573e-05	-0.405169	-1.41701
10341458	chr11:10341458:C:A	4.79501e-05	-1.1336e-10	-0.390596	0.000324339	-1.1336e-10	-0.367919
10341610	chr11:10341610:A:G	1.06938e-05	-0.771615	-1.11948	7.20284e-05	-0.767331	-1.10532
10341680	chr11:10341680:G:A	1.49746e-05	-1.22551	-0.328892	0.00010212	-1.23423	-0.289331
10341687	chr11:10341687:T:G	1.33945e-05	-1.15695	-0.508957	9.0986e-05	-1.16609	-0.472917
10341704	chr11:10341704:T:C	1.24127e-05	-1.18343	-0.558612	8.42105e-05	-1.19209	-0.524302
10341724	chr11:10341724:G:C	5.94913e-06	-1.09832	-1.37919	4.09501e-05	-1.05769	-1.37966
10342807	chr11:10342807:G:A	1.87124e-05	-1.1336e-10	-1.33157	0.000122948	-1.1336e-10	-1.33795
10343416	chr11:10343416:G:A	5.92177e-06	-1.09739	-1.38473	4.07548e-05	-1.0567	-1.38543
10343446	chr11:10343446:G:A	6.13721e-06	-1.03991	-1.40648	3.98701e-05	-1.05575	-1.40833
10343480	chr11:10343480:T:A	4.50636e-05	-1.1336e-10	-0.452682	0.000308097	-1.1336e-10	-0.419294
10343497	chr11:10343497:A:T	1.5777e-05	-0.44852	-1.05368	0.000111202	-0.392609	-1.04575
10343547	chr11:10343547:A:G	1.15731e-05	-1.0675	-0.744571	7.82431e-05	-1.07713	-0.712755
10343580	chr11:10343580:C:T	0.000554325	2.057	-4.07163e-10	0.0035888	2.03586	-4.07163e-10
10343695	chr11:10343695:T:G	1.40234e-05	-1.0478	-0.572224	9.51172e-05	-1.05776	-0.536835
10343925	chr11:10343925:G:T	6.17902e-06	-1.01957	-1.42002	4.02471e-05	-1.03563	-1.41904
10343969	chr11:10343969:A:G	1.46859e-05	-1.57387	-4.07163e-10	9.69912e-05	-1.57509	-4.07163e-10
10344101	chr11:10344101:T:C	5.02318e-05	-1.1336e-10	-0.344108	0.000344014	-1.1336e-10	-0.309026
10344768	chr11:10344768:T:C	5.14411e-06	-1.57383	-1.04908	3.49257e-05	-1.55829	-1.0382
10344915	chr11:10344915:A:G	9.95519e-06	-1.13139	-0.831269	6.60366e-05	-1.15374	-0.805761
10344975	chr11:10344975:G:A	1.11709e-05	-1.12619	-0.721256	7.43201e-05	-1.1491	-0.692224
10345056	chr11:10345056:A:G	1.09304e-05	-0.712183	-1.15702	6.62687e-05	-0.805781	-1.15021
10345099	chr11:10345099:T:C	4.42398e-05	-1.1336e-10	-0.471132	0.000301879	-1.1336e-10	-0.439683
10345326	chr11:10345326:AAAAC:A	1.55181e-05	-0.487381	-1.03137	0.000108713	-0.438144	-1.02285
10345504	chr11:10345504:A:G	2.02961e-05	-1.1336e-10	-1.25033	0.00013288	-1.1336e-10	-1.26027
10345522	chr11:10345522:G:T	8.51341e-06	-1.37591	-0.743203	6.07157e-05	-1.31456	-0.728952
10345726	chr11:10345726:A:G	6.16219e-06	-1.09355	-1.34877	4.22783e-05	-1.05649	-1.34894
10345729	chr11:10345729:A:G	1.70902e-05	-1.1336e-10	-1.42225	0.00011313	-1.1336e-10	-1.42117
10345812	chr11:10345812:T:C	9.40791e-05	-1.1336e-10	0.28338	0.000632476	-1.1336e-10	0.299934
10345820	chr11:10345820:T:C	1.21118e-05	-1.03768	-0.728895	8.1676e-05	-1.04879	-0.698156
10346177	chr11:10346177:T:A	1.71299e-05	-1.1336e-10	-1.41993	0.000113267	-1.1336e-10	-1.41996
10346197	chr11:10346197:C:G	1.72635e-05	-1.1336e-10	-1.41216	0.000114315	-1.1336e-10	-1.41075
10346447	chr11:10346447:A:G	2.30305e-05	-1.1336e-10	-1.12394	0.000153629	-1.1336e-10	-1.11517
10346583	chr11:10346583:T:C	3.08296e-05	-1.1336e-10	-0.832281	0.000203658	-1.1336e-10	-0.833265
10346889	chr11:10346889:T:C	4.24277e-05	-1.1336e-10	-0.512956	0.000283635	-1.1336e-10	-0.502022
10347276	chr11:10347276:T:C	4.07205e-06	-1.54465	-1.31195	2.7644e-05	-1.52625	-1.30404
10347413	chr11:10347413:T:C	1.99537e-05	-1.26734	-4.07163e-10	0.000134226	-1.25018	-4.07163e-10
10347429	chr11:10347429:A:G	1.16218e-05	-0.623387	-1.18448	7.62729e-05	-0.642137	-1.17325
10347436	chr11:10347436:C:G	1.24587e-05	-0.59421	-1.14413	8.18009e-05	-0.613416	-1.132
10347649	chr11:10347649:TG:T	1.05392e-05	-0.514125	-1.39153	6.80699e-05	-0.535365	-1.39381
10347684	chr11:10347684:T:C	2.25511e-05	-1.1336e-10	-1.14497	0.000150383	-1.1336e-10	-1.13652
10347699	chr11:10347699:C:A	1.46595e-05	-1.57567	-4.07163e-10	9.73291e-05	-1.57161	-4.07163e-10
10347793	chr11:10347793:C:A	1.68576e-05	-0.0180905	-1.41786	0.000117303	0.0326837	-1.41763
10348077	chr11:10348077:C:G	3.26504e-05	-0.774898	-4.07163e-10	0.000216405	-0.772559	-4.07163e-10
10348081	chr11:10348081:C:CT	8.6149e-06	-0.749703	-1.35756	5.60629e-05	-0.770073	-1.35316
10348085	chr11:10348085:G:C	8.68215e-06	-0.741549	-1.35794	5.64947e-05	-0.762008	-1.35355
10348253	chr11:10348253:A:G	5.0707e-05	-1.1336e-10	-0.334691	0.000346795	-1.1336e-10	-0.300975
10348387	chr11:10348387:A:G	8.88432e-06	-0.66938	-1.40709	5.76117e-05	-0.691321	-1.40466
10348546	chr11:10348546:T:A	5.91205e-06	-1.52984	-0.953922	4.05156e-05	-1.50817	-0.939852
10348572	chr11:10348572:C:T	5.19371e-05	-0.310724	-4.07163e-10	0.000344224	-0.308415	-4.07163e-10
10349087	chr11:10349087:T:C	5.78838e-06	-1.08298	-1.42192	3.9876e-05	-1.04187	-1.42206
10349128	chr11:10349128:A:T	6.14041e-06	-1.04587	-1.39999	4.2306e-05	-1.00438	-1.4004
10349562	chr11:10349562:C:T	1.42498e-05	-0.580338	-1.02367	0.000107363	-0.468938	-1.00456
10349871	chr11:10349871:T:C	1.8117e-05	-1.1336e-10	-1.36391	0.000119198	-1.1336e-10	-1.36892
10350067	chr11:10350067:G:A	1.2775e-05	-1.15745	-0.555819	8.48091e-05	-1.16552	-0.543783
10350130	chr11:10350130:A:G	7.93289e-06	-1.19333	-0.996407	4.83766e-05	-1.3102	-0.960497
10350807	chr11:10350807:G:A	3.76689e-05	-1.1336e-10	-0.631922	0.000260708	-1.1336e-10	-0.586308
10351169	chr11:10351169:A:G	1.75207e-05	-1.1336e-10	-1.39737	0.000115899	-1.1336e-10	-1.39699
10351226	chr11:10351226:CAT:C	1.75623e-05	-1.1336e-10	-1.395	0.000116178	-1.1336e-10	-1.39459
10351648	chr11:10351648:G:A	1.69022e-05	-1.43331	-4.07163e-10	0.000125332	-1.31874	-4.07163e-10
10351697	chr11:10351697:G:A	1.7242e-05	-1.1336e-10	-1.41341	0.000114635	-1.1336e-10	-1.40795
10351769	chr11:10351769:G:T	1.70666e-05	-1.1336e-10	-1.42363	0.000112825	-1.1336e-10	-1.42387
10351892	chr11:10351892:G:A	1.72241e-05	-1.1336e-10	-1.41445	0.00011394	-1.1336e-10	-1.41404
10352145	chr11:10352145:G:T	1.75108e-05	-1.1336e-10	-1.39794	0.000116086	-1.1336e-10	-1.39538
10352247	chr11:10352247:T:C	1.71212e-05	-1.1336e-10	-1.42044	0.00011323	-1.1336e-10	-1.42029
10352949	chr11:10352949:A:G	1.70621e-05	-1.1336e-10	-1.4239	0.000112883	-1.1336e-10	-1.42336
10353029	chr11:10353029:A:T	1.57735e-05	-0.0990674	-1.40336	8.29749e-05	-0.322551	-1.40862
10353110	chr11:10353110:C:T	1.82529e-05	-1.1336e-10	-1.35643	0.000120736	-1.1336e-10	-1.3561
10353165	chr11:10353165:T:C	3.72055e-06	-1.52491	-1.42198	2.40308e-05	-1.54814	-1.42223
10353288	chr11:10353288:G:GTC	3.47034e-05	0.317593	-1.03151	0.000171533	0.047288	-1.05222
10353306	chr11:10353306:T:C	1.80815e-05	-1.1336e-10	-1.36587	0.000118887	-1.1336e-10	-1.37153
10353488	chr11:10353488:A:G	1.71887e-05	-1.1336e-10	-1.4165	0.000113433	-1.1336e-10	-1.4185
10353808	chr11:10353808:A:C	4.62132e-06	-1.47143	-1.25865	2.90584e-05	-1.51292	-1.26748
10353855	chr11:10353855:CTTG:C	1.76078e-05	-1.1336e-10	-1.39242	0.000115847	-1.1336e-10	-1.39744
10353904	chr11:10353904:G:A	1.77164e-05	-1.08428	-0.301988	0.000124667	-1.035	-0.289061
10353989	chr11:10353989:T:C	6.51855e-05	0.29222	-0.375739	0.000414693	0.200132	-0.322302
10354183	chr11:10354183:C:G	2.6987e-05	-1.1336e-10	-0.965402	0.00018318	-1.1336e-10	-0.93924
10354233	chr11:10354233:G:A	2.28263e-05	-1.1336e-10	-1.13284	0.000150075	-1.1336e-10	-1.13858
10354304	chr11:10354304:A:G	2.14887e-05	-1.1336e-10	-1.19323	0.000142692	-1.1336e-10	-1.18902
10354352	chr11:10354352:C:T	7.36014e-05	-0.517034	0.554942	0.000436559	-0.62722	0.556436
10354361	chr11:10354361:C:G	1.74214e-05	-1.1336e-10	-1.40306	0.000114903	-1.1336e-10	-1.40562
10354873	chr11:10354873:G:A	1.8819e-05	-1.56036	0.23447	0.000124919	-1.55942	0.237383
10355203	chr11:10355203:G:A	2.03692e-05	-1.24673	-4.07163e-10	0.000148682	-1.1479	-4.07163e-10
10355597	chr11:10355597:A:G	1.60302e-05	-1.48628	-4.07163e-10	0.000101716	-1.52752	-4.07163e-10
10355628	chr11:10355628:A:T	6.74455e-06	-0.930991	-1.42103	4.12646e-05	-1.00869	-1.42101
10355711	chr11:10355711:T:G	7.15123e-06	-0.878237	-1.41523	4.35387e-05	-0.960824	-1.41524
10355740	chr11:10355740:A:G	6.5038e-06	-0.969526	-1.41884	3.98303e-05	-1.04631	-1.41877
10355887	chr11:10355887:T:C	7.14708e-06	-0.935207	-1.35885	4.37671e-05	-1.01478	-1.35604
10355951	chr11:10355951:A:G	6.52485e-06	-0.966012	-1.41913	3.98752e-05	-1.04491	-1.41904
10356352	chr11:10356352:C:A	6.07823e-06	-1.03797	-1.41807	3.73538e-05	-1.11129	-1.41798
10356762	chr11:10356762:A:G	7.79189e-06	-0.791406	-1.41627	4.67297e-05	-0.88915	-1.41618
10356787	chr11:10356787:T:G	8.20223e-06	-0.740855	-1.4155	4.89872e-05	-0.842748	-1.4154
10356851	chr11:10356851:G:A	1.73929e-05	-1.1336e-10	-1.40469	0.000114558	-1.1336e-10	-1.40862
10356854	chr11:10356854:A:G	9.68112e-05	-1.1336e-10	0.312006	0.000663838	-1.1336e-10	0.348329
10356884	chr11:10356884:G:A	2.53335e-05	-1.1336e-10	-1.02863	0.000166939	-1.1336e-10	-1.03208
10357214	chr11:10357214:TG:T	5.37185e-06	-1.30072	-1.27887	3.42506e-05	-1.33334	-1.28266
10357266	chr11:10357266:C:T	8.13291e-06	-0.757425	-1.40741	4.87124e-05	-0.856554	-1.40722
10357293	chr11:10357293:A:G	8.312e-06	-0.731886	-1.41117	4.96653e-05	-0.833338	-1.41106
10357333	chr11:10357333:G:A	2.81104e-05	-1.1336e-10	-0.924618	0.0001875	-1.1336e-10	-0.915929
10357549	chr11:10357549:A:C	8.33606e-06	-0.799479	-1.34069	5.03283e-05	-0.893701	-1.33744
10357906	chr11:10357906:T:C	8.78622e-05	0.215013	-4.07163e-10	0.000535517	0.133524	-4.07163e-10
10358223	chr11:10358223:T:C	3.63505e-05	-0.973862	0.306314	0.00025605	-0.932491	0.328157
10358259	chr11:10358259:A:G	8.23644e-06	-0.738244	-1.41394	4.92566e-05	-0.838817	-1.41385
10358405	chr11:10358405:T:A	8.58748e-06	-0.69613	-1.41432	5.11724e-05	-0.800256	-1.41425
10358514	chr11:10358514:A:G	1.57611e-05	-1.50321	-4.07163e-10	0.000101118	-1.53342	-4.07163e-10
10358676	chr11:10358676:G:A	1.78976e-05	-0.0102198	-1.36587	9.57752e-05	-0.218765	-1.36894
10358841	chr11:10358841:C:T	1.57158e-05	-0.855204	-0.650885	0.000110894	-0.800253	-0.640884
10358973	chr11:10358973:G:A	1.70627e-05	-1.1336e-10	-1.42386	0.000112833	-1.1336e-10	-1.4238
10359156	chr11:10359156:T:G	9.052e-06	-0.641799	-1.41597	5.3775e-05	-0.748934	-1.41597
10359228	chr11:10359228:A:G	8.63523e-06	-0.689826	-1.41508	5.14519e-05	-0.794058	-1.415
10359281	chr11:10359281:C:A	5.42815e-06	-1.26709	-1.30207	3.45374e-05	-1.30215	-1.30552
10359311	chr11:10359311:G:A	8.73015e-06	-0.682316	-1.41166	5.19942e-05	-0.787023	-1.41155
10359844	chr11:10359844:ATAACTT:A	8.63753e-06	-0.683101	-1.42154	5.14505e-05	-0.7876	-1.42149
10360144	chr11:10360144:C:A	3.01166e-05	-1.1336e-10	-0.855679	0.000200668	-1.1336e-10	-0.848058
10360212	chr11:10360212:G:T	1.70628e-05	-1.1336e-10	-1.42385	0.000112834	-1.1336e-10	-1.42379
10360219	chr11:10360219:A:T	5.43968e-06	-1.275	-1.29203	3.46634e-05	-1.30838	-1.29564
10360637	chr11:10360637:T:C	8.69314e-06	-0.887676	-1.21055	5.37221e-05	-0.961382	-1.2045
10360735	chr11:10360735:A:G	8.12369e-06	-0.747352	-1.41862	4.8587e-05	-0.847752	-1.4186
10360746	chr11:10360746:A:G	1.81824e-05	-1.1336e-10	-1.3603	0.000120727	-1.1336e-10	-1.35617
10361377	chr11:10361377:G:T	8.36911e-06	-0.718245	-1.41796	4.99006e-05	-0.821795	-1.41788
10361499	chr11:10361499:T:A	8.15699e-06	-0.754943	-1.40694	4.88309e-05	-0.854488	-1.40686
10361593	chr11:10361593:G:A	8.46796e-06	-0.707932	-1.41653	5.05365e-05	-0.810569	-1.41644
10361619	chr11:10361619:A:G	2.02216e-05	-1.1336e-10	-1.254	0.000133792	-1.1336e-10	-1.25342
10361622	chr11:10361622:G:A	1.70753e-05	-1.1336e-10	-1.42312	0.000112897	-1.1336e-10	-1.42324
10361694	chr11:10361694:A:C	7.661e-06	-0.80149	-1.42312	4.59979e-05	-0.898009	-1.4231
10361698	chr11:10361698:A:C	9.17889e-06	-0.619721	-1.42413	5.49127e-05	-0.71983	-1.42413
10361775	chr11:10361775:AGT:A	5.28009e-06	-1.27505	-1.32176	3.36585e-05	-1.30846	-1.32498
10361835	chr11:10361835:G:A	8.24604e-06	-0.736096	-1.41493	4.93109e-05	-0.836741	-1.41482
10361880	chr11:10361880:C:T	8.3986e-06	-0.726886	-1.4058	5.01595e-05	-0.82885	-1.40565
10361889	chr11:10361889:G:A	4.65571e-06	-1.39141	-1.33125	2.88938e-05	-1.4595	-1.32659
10361995	chr11:10361995:A:G	1.94822e-05	-0.866783	-0.424473	0.000137099	-0.823555	-0.405451
10362202	chr11:10362202:TA:T	8.63594e-06	-0.699346	-1.40548	5.15085e-05	-0.802634	-1.40533
10362397	chr11:10362397:G:A	7.78381e-05	0.0938749	-4.07163e-10	0.000475848	0.015389	-4.07163e-10
10362756	chr11:10362756:G:A	4.70324e-06	-1.57465	-1.13785	3.16165e-05	-1.57357	-1.12246
10362893	chr11:10362893:T:C	1.70581e-05	-1.1336e-10	-1.42413	0.000112798	-1.1336e-10	-1.42411
10363036	chr11:10363036:T:C	1.96652e-05	0.0470911	-1.329	0.000120229	-0.0340917	-1.32622
10363219	chr11:10363219:C:A	1.76452e-05	-1.1336e-10	-1.39029	0.000117204	-1.1336e-10	-1.38579
10363242	chr11:10363242:T:G	7.71337e-06	-0.793865	-1.42394	4.64464e-05	-0.887462	-1.42395
10363325	chr11:10363325:A:G	8.71415e-06	-0.683385	-1.41242	5.21006e-05	-0.78425	-1.41228
10363364	chr11:10363364:A:G	7.15493e-06	-0.880691	-1.41226	4.37138e-05	-0.959927	-1.41212
10363421	chr11:10363421:G:A	1.45451e-05	-0.159629	-1.42387	8.56815e-05	-0.27516	-1.42391
10363830	chr11:10363830:A:G	6.28226e-06	-1.01817	-1.40486	3.8725e-05	-1.08861	-1.40461
10363872	chr11:10363872:A:G	1.79254e-05	-1.37454	-4.07163e-10	0.000120922	-1.35457	-4.07163e-10
10363925	chr11:10363925:T:G	2.03902e-05	-1.1336e-10	-1.2457	0.000134879	-1.1336e-10	-1.24533
10364536	chr11:10364536:T:A	6.73517e-06	-0.940097	-1.41332	4.13007e-05	-1.01574	-1.41309
10364599	chr11:10364599:C:T	1.8385e-05	-1.1336e-10	-1.34922	0.00012177	-1.1336e-10	-1.34758
10364927	chr11:10364927:C:T	2.81438e-05	-1.1336e-10	-0.923429	0.000187673	-1.1336e-10	-0.915007
10364929	chr11:10364929:T:C	2.34992e-05	-1.1336e-10	-1.10379	0.000156378	-1.1336e-10	-1.09743
10365236	chr11:10365236:C:T	2.37969e-05	-1.1336e-10	-1.0912	0.000156961	-1.1336e-10	-1.09371
10365404	chr11:10365404:C:A	0.000112845	-1.1336e-10	0.465256	0.000776846	-1.1336e-10	0.505533
10365908	chr11:10365908:A:G	2.03993e-05	-1.1336e-10	-1.24526	0.000133231	-1.1336e-10	-1.25763
10366136	chr11:10366136:G:C	1.99094e-05	-1.1336e-10	-1.26957	0.000131924	-1.1336e-10	-1.26748
10366286	chr11:10366286:T:C	5.02454e-06	-1.34999	-1.29643	3.21867e-05	-1.3847	-1.29346
10366865	chr11:10366865:G:A	1.99023e-05	-1.1336e-10	-1.26992	0.000131325	-1.1336e-10	-1.27203
10366952	chr11:10366952:T:C	1.70588e-05	-1.1336e-10	-1.42409	0.000112799	-1.1336e-10	-1.4241
10367235	chr11:10367235:A:G	2.33138e-05	0.0171525	-1.12886	0.000127534	-0.169041	-1.13228
10367462	chr11:10367462:T:G	3.14863e-05	-1.1336e-10	-0.811205	0.00020652	-1.1336e-10	-0.819313
10367566	chr11:10367566:C:T	5.83362e-05	-1.1336e-10	-0.194534	0.000393945	-1.1336e-10	-0.173497
10367901	chr11:10367901:G:C	1.49129e-05	-0.276893	-1.28163	9.85641e-05	-0.280888	-1.27811
10368089	chr11:10368089:G:A	2.65335e-05	-1.1336e-10	-0.982348	0.0001752	-1.1336e-10	-0.983782
10368346	chr11:10368346:T:C	1.75037e-05	-1.1336e-10	-1.39834	0.000115421	-1.1336e-10	-1.40112
10368691	chr11:10368691:A:G	1.742e-05	-1.1336e-10	-1.40314	0.000114902	-1.1336e-10	-1.40563
10368799	chr11:10368799:G:C	1.635e-05	-0.259231	-1.2073	0.000113934	-0.197804	-1.21629
10368954	chr11:10368954:G:T	5.2889e-06	-1.19418	-1.40097	3.79979e-05	-1.1068	-1.40538
10369230	chr11:10369230:G:T	1.80653e-05	-1.1336e-10	-1.36676	0.000119089	-1.1336e-10	-1.36984
10369251	chr11:10369251:T:G	4.62638e-05	-1.1336e-10	-0.426396	0.000309855	-1.1336e-10	-0.413604
10369451	chr11:10369451:A:G	2.08801e-05	0.0112479	-1.23321	0.000146415	0.078289	-1.24155
10369471	chr11:10369471:C:A	4.66808e-05	-1.1336e-10	-0.417423	0.000312655	-1.1336e-10	-0.404608
10369497	chr11:10369497:C:A	4.33961e-05	0.758204	-1.24859	0.000223985	0.512446	-1.25058
10369500	chr11:10369500:G:A	1.80456e-05	-1.1336e-10	-1.36785	0.000119932	-1.1336e-10	-1.36278
10369698	chr11:10369698:G:A	2.40511e-05	-1.1336e-10	-1.08058	0.000158257	-1.1336e-10	-1.08549
10369944	chr11:10369944:G:A	1.73835e-05	-1.1336e-10	-1.40524	0.000115534	-1.1336e-10	-1.40015
10370014	chr11:10370014:C:T	0.00022159	1.14007	-4.07163e-10	0.00131647	1.033	-4.07163e-10
10370130	chr11:10370130:A:T	1.66024e-05	-1.45121	-4.07163e-10	0.000106312	-1.48333	-4.07163e-10
10370147	chr11:10370147:A:T	2.18749e-05	-1.1336e-10	-1.17542	0.000145555	-1.1336e-10	-1.16916
10370333	chr11:10370333:C:T	1.61595e-05	-0.275533	-1.20272	0.000106773	-0.282158	-1.19684
10370825	chr11:10370825:C:G	4.70252e-06	-1.41818	-1.29448	3.27082e-05	-1.35985	-1.30223
10370890	chr11:10370890:C:T	5.49058e-06	-1.37373	-1.184	3.66065e-05	-1.37089	-1.1786
10371043	chr11:10371043:C:G	4.21506e-06	-1.52995	-1.29214	2.95608e-05	-1.48232	-1.28093
10371694	chr11:10371694:C:T	2.50986e-05	-1.1336e-10	-1.03794	0.000166321	-1.1336e-10	-1.03579
10371857	chr11:10371857:G:A	2.0744e-05	-1.1336e-10	-1.2285	0.000138184	-1.1336e-10	-1.22112
10371900	chr11:10371900:C:T	5.04141e-06	-1.55769	-1.08538	3.43036e-05	-1.52177	-1.09269
10371921	chr11:10371921:G:A	3.75175e-06	-1.56607	-1.37247	2.53776e-05	-1.5467	-1.36914
10372244	chr11:10372244:T:C	1.48308e-05	-1.56405	-4.07163e-10	9.69337e-05	-1.57568	-4.07163e-10
10372326	chr11:10372326:A:G	9.46361e-06	-0.809565	-1.20374	6.29302e-05	-0.815038	-1.19264
10373342	chr11:10373342:T:C	2.27281e-05	-1.1336e-10	-1.13715	0.000148714	-1.1336e-10	-1.14769
10373413	chr11:10373413:G:A	3.78927e-06	-1.57568	-1.35291	2.53129e-05	-1.56959	-1.3488
10373659	chr11:10373659:G:A	3.76447e-05	-1.1336e-10	-0.632564	0.000252873	-1.1336e-10	-0.616821
10373688	chr11:10373688:T:C	2.10986e-05	-1.21155	-4.07163e-10	0.000142591	-1.18973	-4.07163e-10
10373898	chr11:10373898:TTTTTTA:T	6.38111e-06	-1.50402	-0.903399	4.51302e-05	-1.43276	-0.907395
10373914	chr11:10373914:T:G	1.87819e-05	-1.1336e-10	-1.32786	0.000124638	-1.1336e-10	-1.32429
10374050	chr11:10374050:A:G	1.51487e-05	-1.54284	-4.07163e-10	0.000105238	-1.49349	-4.07163e-10
10374186	chr11:10374186:A:G	1.87084e-05	-1.1336e-10	-1.33178	0.000123335	-1.1336e-10	-1.33481
10374247	chr11:10374247:T:C	1.50553e-05	-1.54903	-4.07163e-10	0.000103657	-1.50862	-4.07163e-10
10374331	chr11:10374331:T:G	2.76975e-05	-1.1336e-10	-0.939416	0.000184414	-1.1336e-10	-0.932523
10374590	chr11:10374590:T:C	1.54492e-05	-1.5232	-4.07163e-10	0.000107801	-1.46942	-4.07163e-10
10374715	chr11:10374715:C:G	4.51696e-05	-1.1336e-10	-0.450332	0.000293706	-1.1336e-10	-0.467131
10374744	chr11:10374744:C:T	4.54524e-05	-1.1336e-10	-0.44409	0.000303009	-1.1336e-10	-0.435945
10374796	chr11:10374796:T:C	4.54962e-05	-1.1336e-10	-0.443128	0.000303304	-1.1336e-10	-0.434974
10375044	chr11:10375044:A:G	1.61417e-05	-1.47935	-4.07163e-10	0.000103482	-1.51031	-4.07163e-10
10375293	chr11:10375293:A:G	1.52303e-05	-1.53747	-4.07163e-10	0.000100654	-1.53802	-4.07163e-10
10375793	chr11:10375793:C:T	4.13212e-06	-1.49534	-1.34663	2.85627e-05	-1.45632	-1.34128
10375906	chr11:10375906:C:T	1.74469e-05	-1.1336e-10	-1.40159	0.000115732	-1.1336e-10	-1.39844
10376348	chr11:10376348:G:A	1.49217e-05	-1.55794	-4.07163e-10	9.76499e-05	-1.56832	-4.07163e-10
10376390	chr11:10376390:C:T	1.71847e-05	-1.1336e-10	-1.41674	0.000113835	-1.1336e-10	-1.41496
10376646	chr11:10376646:A:G	5.33248e-06	-1.43246	-1.15448	3.68376e-05	-1.39017	-1.15302
10376704	chr11:10376704:C:T	1.79911e-05	-1.1336e-10	-1.37088	0.000118622	-1.1336e-10	-1.37376
10376726	chr11:10376726:C:T	5.46706e-06	-1.47382	-1.08819	3.75477e-05	-1.43714	-1.08696
10376759	chr11:10376759:G:A	5.23475e-06	-1.45663	-1.14881	3.60353e-05	-1.41806	-1.14715
10376971	chr11:10376971:C:A	4.7998e-06	-1.4826	-1.20958	3.29167e-05	-1.44738	-1.20835
10377038	chr11:10377038:A:T	4.97081e-06	-1.45573	-1.20144	3.42466e-05	-1.41591	-1.20022
10377418	chr11:10377418:G:A	4.11734e-06	-1.43448	-1.41107	2.62734e-05	-1.46823	-1.41292
10377542	chr11:10377542:C:A	2.05784e-05	-1.1336e-10	-1.23651	0.000134017	-1.1336e-10	-1.25174
10377574	chr11:10377574:C:T	5.27858e-06	-1.51652	-1.08058	3.48631e-05	-1.49305	-1.10523
10377621	chr11:10377621:G:A	4.28057e-06	-1.40206	-1.40461	3.10194e-05	-1.30816	-1.40693
10377829	chr11:10377829:G:A	5.04597e-06	-1.44867	-1.1935	3.48083e-05	-1.40758	-1.19227
10377933	chr11:10377933:A:G	7.19559e-06	-1.56642	-0.720864	4.71793e-05	-1.56076	-0.734992
10378172	chr11:10378172:T:C	3.5261e-05	-1.1336e-10	-0.697979	0.000235568	-1.1336e-10	-0.687709
10378867	chr11:10378867:C:T	3.99285e-06	-1.50045	-1.3758	2.75638e-05	-1.46023	-1.37298
10379400	chr11:10379400:C:T	1.49422e-05	-1.55657	-4.07163e-10	0.000103082	-1.51418	-4.07163e-10
10379692	chr11:10379692:A:G	1.75237e-05	-1.1336e-10	-1.3972	0.000116266	-1.1336e-10	-1.39383
10380231	chr11:10380231:C:CT	1.6592e-05	-1.2467	-0.205139	0.000118074	-1.16323	-0.215166
10380310	chr11:10380310:T:G	4.36595e-06	-1.489	-1.29792	3.02998e-05	-1.44704	-1.29152
10380431	chr11:10380431:A:G	1.75978e-05	-1.1336e-10	-1.39298	0.000115895	-1.1336e-10	-1.39702
10381057	chr11:10381057:G:T	2.19868e-05	-1.1336e-10	-1.17031	0.00014286	-1.1336e-10	-1.18785
10381147	chr11:10381147:C:A	3.93847e-06	-1.47101	-1.41896	2.79163e-05	-1.40271	-1.41779
10381179	chr11:10381179:G:A	4.49404e-06	-1.33417	-1.42384	3.21258e-05	-1.25598	-1.42407
10381258	chr11:10381258:C:A	2.08672e-05	-1.1336e-10	-1.22258	0.000137206	-1.1336e-10	-1.22823
10381445	chr11:10381445:T:C	1.98702e-05	-1.1336e-10	-1.27154	0.000130352	-1.1336e-10	-1.27947
10381598	chr11:10381598:C:T	1.83475e-05	-1.1336e-10	-1.35126	0.00012138	-1.1336e-10	-1.35079
10381992	chr11:10381992:T:G	4.38524e-06	-1.4896	-1.29292	3.04518e-05	-1.44719	-1.28638
10382030	chr11:10382030:A:G	4.41164e-06	-1.49176	-1.28475	3.06161e-05	-1.45019	-1.278
10382178	chr11:10382178:A:C	4.39509e-06	-1.49674	-1.28353	3.04738e-05	-1.45614	-1.27671
10382210	chr11:10382210:G:A	1.74146e-05	-1.1336e-10	-1.40345	0.000114563	-1.1336e-10	-1.40858
10382708	chr11:10382708:C:CTGAG	4.54991e-06	-1.48715	-1.2585	3.16331e-05	-1.44447	-1.25103
10382835	chr11:10382835:T:C	4.004e-06	-1.4526	-1.42087	2.85273e-05	-1.37894	-1.41991
10382851	chr11:10382851:C:T	1.46832e-05	-1.57405	-4.07163e-10	9.89744e-05	-1.55485	-4.07163e-10
10382938	chr11:10382938:C:G	1.78493e-05	-1.1336e-10	-1.37879	0.000118114	-1.1336e-10	-1.37805
10383144	chr11:10383144:A:G	2.15333e-05	-1.1336e-10	-1.19116	0.000141535	-1.1336e-10	-1.19716
10383190	chr11:10383190:G:C	1.75369e-05	-1.1336e-10	-1.39645	0.000116037	-1.1336e-10	-1.3958
10383211	chr11:10383211:CA:C	4.45262e-06	-1.46517	-1.3021	3.10677e-05	-1.41773	-1.29581
10383374	chr11:10383374:A:C	1.70764e-05	-1.1336e-10	-1.42306	0.000112996	-1.1336e-10	-1.42236
10383724	chr11:10383724:G:A	4.03758e-05	-1.1336e-10	-0.562527	0.000270886	-1.1336e-10	-0.548009
10384088	chr11:10384088:T:G	1.90149e-05	-1.1336e-10	-1.31553	0.000126987	-1.1336e-10	-1.30562
10384146	chr11:10384146:C:T	4.09506e-06	-1.46378	-1.38719	2.84829e-05	-1.4167	-1.38371
10384203	chr11:10384203:G:A	1.51588e-05	-1.54218	-4.07163e-10	0.000105836	-1.48782	-4.07163e-10
10384225	chr11:10384225:G:C	1.53317e-05	-1.53083	-4.07163e-10	0.000106949	-1.47735	-4.07163e-10
10384733	chr11:10384733:C:T	5.2491e-06	-1.38804	-1.21466	3.65205e-05	-1.33779	-1.21405
10384738	chr11:10384738:A:G	4.66239e-05	-1.1336e-10	-0.418642	0.000310717	-1.1336e-10	-0.410825
10384901	chr11:10384901:G:A	5.24309e-06	-1.40697	-1.19687	3.63895e-05	-1.35918	-1.19625
10384908	chr11:10384908:G:A	5.48057e-06	-1.36839	-1.19116	3.82238e-05	-1.31572	-1.19053
10384917	chr11:10384917:T:C	5.43904e-06	-1.38016	-1.187	3.78819e-05	-1.32892	-1.18632
10384972	chr11:10384972:A:G	5.3943e-06	-1.379	-1.19642	3.75772e-05	-1.32758	-1.19574
10385023	chr11:10385023:A:G	5.00348e-06	-1.38427	-1.26636	3.48068e-05	-1.33385	-1.26604
10385031	chr11:10385031:C:T	1.63459e-05	-1.46678	-4.07163e-10	0.000107613	-1.47117	-4.07163e-10
10385101	chr11:10385101:A:T	1.53559e-05	-0.105165	-1.42409	6.84601e-05	-0.499561	-1.4239
10385150	chr11:10385150:T:A	5.41842e-06	-1.38237	-1.18858	3.7705e-05	-1.33202	-1.1879
10385153	chr11:10385153:A:G	5.37677e-06	-1.39182	-1.18685	3.7394e-05	-1.34208	-1.18611
10385378	chr11:10385378:C:T	5.25629e-06	-1.39987	-1.20147	3.64844e-05	-1.35193	-1.20089
10385408	chr11:10385408:A:G	2.00052e-05	-1.1336e-10	-1.26476	0.000131216	-1.1336e-10	-1.27286
10385535	chr11:10385535:C:G	5.36163e-06	-1.37721	-1.20428	3.73539e-05	-1.32567	-1.2036
10385794	chr11:10385794:A:G	2.03305e-05	-1.1336e-10	-1.24863	0.000135549	-1.1336e-10	-1.24038
10386109	chr11:10386109:G:T	5.48807e-06	-1.47226	-1.08592	3.5601e-05	-1.46836	-1.10897
10386188	chr11:10386188:T:C	2.12809e-05	-1.1336e-10	-1.20294	0.000139907	-1.1336e-10	-1.20873
10386408	chr11:10386408:T:C	6.228e-06	-1.35196	-1.07974	4.37095e-05	-1.29503	-1.07711
10386460	chr11:10386460:A:T	5.56521e-06	-1.36649	-1.17773	3.88263e-05	-1.31361	-1.177
10386569	chr11:10386569:C:G	5.08464e-06	-1.41094	-1.22359	3.52533e-05	-1.36399	-1.22316
10386743	chr11:10386743:T:C	1.97724e-05	-1.1336e-10	-1.27647	0.000130716	-1.1336e-10	-1.27669
10386756	chr11:10386756:G:A	5.322e-06	-1.39716	-1.19174	3.69341e-05	-1.34965	-1.19093
10386843	chr11:10386843:A:G	4.02838e-05	-1.1336e-10	-0.564806	0.000269418	-1.1336e-10	-0.553443
10387494	chr11:10387494:C:T	5.59372e-06	-1.41422	-1.12489	3.87524e-05	-1.36854	-1.12398
10387569	chr11:10387569:T:C	1.73893e-05	-1.1336e-10	-1.4049	0.000114611	-1.1336e-10	-1.40817
10387835	chr11:10387835:G:C	5.97816e-06	-1.46643	-1.00621	3.87594e-05	-1.46134	-1.031
10387972	chr11:10387972:A:G	2.96245e-05	-1.1336e-10	-0.872156	0.000197854	-1.1336e-10	-0.862181
10388330	chr11:10388330:G:A	1.89726e-05	-1.1336e-10	-1.31776	0.000124545	-1.1336e-10	-1.32504
10388606	chr11:10388606:C:T	1.70581e-05	-1.1336e-10	-1.42413	0.000112805	-1.1336e-10	-1.42405
10388625	chr11:10388625:G:A	1.76813e-05	-1.1336e-10	-1.38825	0.000117016	-1.1336e-10	-1.3874
10388714	chr11:10388714:G:T	4.53943e-06	-1.46679	-1.28116	2.96089e-05	-1.47419	-1.28744
10388718	chr11:10388718:C:T	1.85045e-05	-1.1336e-10	-1.34274	0.000122618	-1.1336e-10	-1.34064
10388769	chr11:10388769:G:A	5.54858e-06	-1.13915	-1.40806	4.05377e-05	-1.03782	-1.40966
10388902	chr11:10388902:C:T	2.09699e-05	-1.1336e-10	-1.21767	0.000138176	-1.1336e-10	-1.22118
10389224	chr11:10389224:C:T	7.1145e-05	-1.1336e-10	0.0039638	0.000487028	-1.1336e-10	0.0386121
10389245	chr11:10389245:C:T	0.000261688	-1.1336e-10	1.3064	0.00184873	-1.1336e-10	1.37254
10389401	chr11:10389401:C:T	3.94126e-05	-1.1336e-10	-0.586672	0.000270254	-1.1336e-10	-0.550346
10389456	chr11:10389456:G:A	3.90319e-05	-1.1336e-10	-0.596377	0.000267592	-1.1336e-10	-0.560247
10389501	chr11:10389501:G:T	0.000142887	-1.1336e-10	0.701299	0.000975055	-1.1336e-10	0.732785
10389516	chr11:10389516:T:C	3.6111e-05	-1.1336e-10	-0.67416	0.000247147	-1.1336e-10	-0.639725
10389537	chr11:10389537:G:A	3.93206e-05	-1.1336e-10	-0.589007	0.000269597	-1.1336e-10	-0.552782
10389598	chr11:10389598:C:T	3.96749e-05	-1.1336e-10	-0.580038	0.00027207	-1.1336e-10	-0.543648
10389671	chr11:10389671:A:G	1.29813e-05	-1.21155	-0.48569	7.98117e-05	-1.30589	-0.464143
10390345	chr11:10390345:A:T	3.46586e-05	-1.1336e-10	-0.71521	0.000237015	-1.1336e-10	-0.681585
10391200	chr11:10391200:T:C	3.60784e-05	-1.1336e-10	-0.675061	0.000246954	-1.1336e-10	-0.640508
10392250	chr11:10392250:A:G	4.55821e-05	-1.1336e-10	-0.441241	0.000310395	-1.1336e-10	-0.411863
10392327	chr11:10392327:C:T	2.86854e-05	-1.1336e-10	-0.904368	0.000187899	-1.1336e-10	-0.913803
10392375	chr11:10392375:G:C	1.90944e-05	-1.31136	-4.07163e-10	0.000113254	-1.42007	-4.07163e-10
10392907	chr11:10392907:G:A	8.31986e-06	-1.5406	-0.601507	6.01111e-05	-1.47846	-0.575056
10393155	chr11:10393155:G:A	2.47267e-05	-1.1336e-10	-1.05287	0.000164852	-1.1336e-10	-1.04466
10393249	chr11:10393249:A:G	1.48226e-05	-1.5646	-4.07163e-10	0.000100639	-1.53817	-4.07163e-10
10393597	chr11:10393597:A:G	8.35816e-05	-1.1336e-10	0.165067	0.00054603	-1.1336e-10	0.152965
10393679	chr11:10393679:A:G	3.63047e-05	-1.1336e-10	-0.668809	0.000247976	-1.1336e-10	-0.636376
10393754	chr11:10393754:A:G	2.3205e-05	-1.1336e-10	-1.11639	0.000153673	-1.1336e-10	-1.11488
10394053	chr11:10394053:G:T	0.000162284	-1.1336e-10	0.828592	0.00112176	-1.1336e-10	0.872947
10394349	chr11:10394349:C:T	1.70687e-05	-1.1336e-10	-1.42351	0.000112846	-1.1336e-10	-1.42368
10394413	chr11:10394413:G:C	0.000272363	-1.1336e-10	1.34638	0.00191651	-1.1336e-10	1.40855
10394473	chr11:10394473:C:T	1.34214e-05	-0.260152	-1.40375	8.45488e-05	-0.313938	-1.39844
10395127	chr11:10395127:A:G	2.78864e-05	-1.1336e-10	-0.932619	0.000184721	-1.1336e-10	-0.930861
10395233	chr11:10395233:G:A	1.54768e-05	-0.181704	-1.33971	0.000116745	-0.0498009	-1.33991
10395238	chr11:10395238:C:T	1.99079e-05	-1.26964	-4.07163e-10	0.000113967	-1.4138	-4.07163e-10
10395441	chr11:10395441:C:T	1.57722e-05	-0.0829044	-1.4196	9.79704e-05	-0.143259	-1.42178
10395533	chr11:10395533:T:C	2.2547e-05	0.153645	-1.2988	0.000135646	0.061077	-1.30073
10395663	chr11:10395663:T:G	6.98978e-06	-1.30415	-1.01216	4.09881e-05	-1.42849	-1.00794
10395680	chr11:10395680:G:A	2.22623e-05	-1.1336e-10	-1.15786	0.000146162	-1.1336e-10	-1.16499
10396102	chr11:10396102:G:A	1.74539e-05	-1.1336e-10	-1.40119	0.000115428	-1.1336e-10	-1.40106
10396105	chr11:10396105:T:C	2.73741e-05	-1.1336e-10	-0.951161	0.000181316	-1.1336e-10	-0.949467
10396150	chr11:10396150:G:C	2.74416e-05	-1.1336e-10	-0.948695	0.000181765	-1.1336e-10	-0.946996
10396231	chr11:10396231:A:G	2.36525e-05	-1.1336e-10	-1.09729	0.00015627	-1.1336e-10	-1.09812
10396418	chr11:10396418:G:C	4.24508e-06	-1.40144	-1.41356	2.45054e-05	-1.53437	-1.41644
10396891	chr11:10396891:G:A	2.74011e-05	-1.1336e-10	-0.950172	0.000181496	-1.1336e-10	-0.948475
10397250	chr11:10397250:A:T	6.59528e-05	0.313026	-0.384843	0.000383821	0.172609	-0.372142
10397341	chr11:10397341:C:G	1.72347e-05	-1.1336e-10	-1.41383	0.000114229	-1.1336e-10	-1.41151
10397354	chr11:10397354:T:G	2.01117e-05	-1.25945	-4.07163e-10	0.00011485	-1.40608	-4.07163e-10
10397467	chr11:10397467:A:G	1.89626e-05	-1.31829	-4.07163e-10	0.000117976	-1.37923	-4.07163e-10
10397917	chr11:10397917:A:G	1.97153e-05	-1.1336e-10	-1.27936	0.000128994	-1.1336e-10	-1.28994
10398039	chr11:10398039:G:A	5.54338e-05	0.406538	-0.652106	0.000327707	0.285494	-0.643083
10398266	chr11:10398266:G:A	2.03488e-05	-1.1336e-10	-1.24773	0.000132731	-1.1336e-10	-1.26138
10398309	chr11:10398309:A:G	1.90274e-05	-1.31488	-4.07163e-10	0.00011041	-1.44551	-4.07163e-10
10398374	chr11:10398374:T:C	2.03155e-05	-1.1336e-10	-1.24937	0.000132526	-1.1336e-10	-1.26293
10398445	chr11:10398445:T:C	1.76368e-05	-1.1336e-10	-1.39077	0.00011603	-1.1336e-10	-1.39586
10398634	chr11:10398634:G:C	6.34953e-05	-1.1336e-10	-0.10979	0.000431923	-1.1336e-10	-0.0814607
10398684	chr11:10398684:CAGGCTCTCGTCCTTCTGTGACCTCGAGAGCAG:C	1.71119e-05	-1.1336e-10	-1.42098	0.000112977	-1.1336e-10	-1.42252
10398708	chr11:10398708:C:T	1.71806e-05	-1.1336e-10	-1.41698	0.000113843	-1.1336e-10	-1.41489
10398929	chr11:10398929:G:C	2.38613e-05	-1.1336e-10	-1.0885	0.000156239	-1.1336e-10	-1.09832
10398984	chr11:10398984:T:C	1.79455e-05	-1.1336e-10	-1.37342	0.000117633	-1.1336e-10	-1.38214
10399002	chr11:10399002:G:A	1.79652e-05	-1.1336e-10	-1.37232	0.000117749	-1.1336e-10	-1.38116
10399521	chr11:10399521:C:T	2.35861e-05	-1.1336e-10	-1.1001	0.000156619	-1.1336e-10	-1.09589
10399615	chr11:10399615:A:G	1.72069e-05	-1.1336e-10	-1.41544	0.000113467	-1.1336e-10	-1.4182
10399750	chr11:10399750:T:C	7.13228e-06	-1.09704	-1.19909	6.52375e-05	-0.772635	-1.19904
10399789	chr11:10399789:G:C	3.93951e-06	-1.4666	-1.4231	2.49062e-05	-1.51231	-1.42228
10399922	chr11:10399922:CAT:C	1.91463e-05	-1.30865	-4.07163e-10	0.000110893	-1.44114	-4.07163e-10
10399973	chr11:10399973:G:A	7.86398e-06	-0.912662	-1.2858	5.31e-05	-0.89054	-1.28699
10400203	chr11:10400203:CT:C	4.87409e-06	-1.28855	-1.38827	3.43781e-05	-1.22038	-1.39191
10400207	chr11:10400207:T:C	1.87702e-05	-1.32848	-4.07163e-10	0.000109204	-1.45649	-4.07163e-10
10400264	chr11:10400264:A:G	7.72111e-06	-0.936195	-1.2806	4.91206e-05	-0.966902	-1.28853
10400457	chr11:10400457:G:A	1.80002e-05	-1.1336e-10	-1.37037	0.000117952	-1.1336e-10	-1.37943
10400665	chr11:10400665:A:G	4.88246e-06	-1.31575	-1.35935	2.84353e-05	-1.43602	-1.36605
10400797	chr11:10400797:T:A	2.72766e-05	-1.1336e-10	-0.954729	0.000180651	-1.1336e-10	-0.953141
10400888	chr11:10400888:C:G	1.7393e-05	-1.1336e-10	-1.40469	0.000115029	-1.1336e-10	-1.40452
10400974	chr11:10400974:C:T	1.83102e-05	-1.1336e-10	-1.3533	0.000119877	-1.1336e-10	-1.36324
10401316	chr11:10401316:C:CT	4.43374e-06	-1.36703	-1.40448	3.20183e-05	-1.2805	-1.4029
10401382	chr11:10401382:C:A	4.8412e-06	-1.3439	-1.33969	3.37428e-05	-1.28536	-1.34558
10401889	chr11:10401889:T:G	1.90648e-05	0.0761961	-1.38911	0.000114749	-0.0112076	-1.39576
10402560	chr11:10402560:T:A	4.57699e-06	-1.51197	-1.22775	2.90887e-05	-1.5362	-1.24316
10402604	chr11:10402604:T:C	1.73496e-05	-1.1336e-10	-1.40719	0.000114741	-1.1336e-10	-1.40703
10402750	chr11:10402750:A:G	1.78225e-05	-1.1336e-10	-1.38029	0.000116913	-1.1336e-10	-1.38828
10402753	chr11:10402753:G:A	1.71209e-05	-1.1336e-10	-1.42046	0.000113458	-1.1336e-10	-1.41827
10402788	chr11:10402788:A:G	1.73538e-05	-1.1336e-10	-1.40695	0.000114768	-1.1336e-10	-1.40679
10402962	chr11:10402962:T:C	4.94447e-05	0.250308	-0.610209	0.000300822	0.158819	-0.602009
10403053	chr11:10403053:A:G	1.84852e-05	-1.34378	-4.07163e-10	0.000108217	-1.46557	-4.07163e-10
10403062	chr11:10403062:G:A	8.14048e-06	-0.79667	-1.36724	3.85018e-05	-1.12472	-1.37428
10403089	chr11:10403089:G:A	5.55445e-06	-1.2368	-1.30936	3.90527e-05	-1.16431	-1.32048
10403187	chr11:10403187:G:A	1.80384e-05	-1.36826	-4.07163e-10	0.000106441	-1.48211	-4.07163e-10
10403420	chr11:10403420:C:T	9.2009e-05	-1.1336e-10	0.26113	0.000624718	-1.1336e-10	0.287592
10403764	chr11:10403764:CAAT:C	6.28854e-05	-1.1336e-10	-0.119442	0.000407167	-1.1336e-10	-0.140485
10403870	chr11:10403870:A:G	5.25334e-06	-1.27095	-1.33094	3.68583e-05	-1.20166	-1.34097
10403963	chr11:10403963:C:T	5.36749e-06	-1.2698	-1.31059	3.76168e-05	-1.20067	-1.32159
10404106	chr11:10404106:A:T	5.45674e-06	-1.25841	-1.3055	3.82846e-05	-1.18788	-1.31678
10404153	chr11:10404153:G:A	1.70681e-05	-1.1336e-10	-1.42355	0.000112803	-1.1336e-10	-1.42407
10404179	chr11:10404179:G:A	2.16336e-05	-1.1336e-10	-1.18651	0.000142454	-1.1336e-10	-1.19069
10404248	chr11:10404248:T:C	3.97217e-06	-1.53069	-1.35076	2.54925e-05	-1.55012	-1.36121
10404362	chr11:10404362:AATAG:A	2.69496e-05	-1.1336e-10	-0.966787	0.000177511	-1.1336e-10	-0.970676
10404452	chr11:10404452:A:T	1.70583e-05	-1.1336e-10	-1.42412	0.000112796	-1.1336e-10	-1.42412
10404582	chr11:10404582:A:G	4.19985e-05	0.160239	-0.68336	0.000250373	0.0472892	-0.674048
10404614	chr11:10404614:C:G	8.23952e-06	-1.18036	-0.971455	7.31083e-05	-0.887019	-0.970748
10404779	chr11:10404779:A:G	5.55497e-06	-1.23866	-1.30741	3.90645e-05	-1.16611	-1.31838
10405026	chr11:10405026:TG:T	1.74336e-05	-1.40236	-4.07163e-10	0.000104132	-1.50405	-4.07163e-10
10405031	chr11:10405031:G:A	5.70952e-06	-1.22043	-1.29819	4.01746e-05	-1.14697	-1.3095
10405405	chr11:10405405:A:G	4.20707e-06	-1.49665	-1.32734	2.71758e-05	-1.5323	-1.31509
10405630	chr11:10405630:T:C	7.49371e-06	-0.971754	-1.27494	5.20082e-05	-0.93309	-1.26522
10405810	chr11:10405810:T:C	3.8079e-06	-1.55328	-1.3704	2.66436e-05	-1.49014	-1.37702
10406460	chr11:10406460:T:A	2.48055e-05	0.303279	-1.35297	0.000200182	0.504526	-1.35501
10406721	chr11:10406721:A:G	5.89358e-05	-1.1336e-10	-0.184307	0.000384994	-1.1336e-10	-0.196482
10406726	chr11:10406726:C:T	1.7855e-05	-1.1336e-10	-1.37847	0.000117202	-1.1336e-10	-1.38581
10406910	chr11:10406910:A:G	5.3421e-06	-1.57168	-1.01346	3.6041e-05	-1.56149	-1.00356
10407312	chr11:10407312:C:G	5.82147e-06	-1.52102	-0.97818	3.79891e-05	-1.55462	-0.957784
10407537	chr11:10407537:A:T	7.14784e-06	-0.877522	-1.41642	6.95617e-05	-0.490516	-1.41698
10407622	chr11:10407622:C:T	5.19228e-06	-1.49256	-1.12103	3.34179e-05	-1.5358	-1.10481
10407799	chr11:10407799:G:A	5.05258e-06	-1.50535	-1.1355	3.26505e-05	-1.54428	-1.11957
10408047	chr11:10408047:C:T	1.55569e-05	-1.51625	-4.07163e-10	0.000100967	-1.53491	-4.07163e-10
10408050	chr11:10408050:G:C	1.70618e-05	-1.1336e-10	-1.42391	0.000112842	-1.1336e-10	-1.42372
10408071	chr11:10408071:T:C	5.67203e-06	-1.50324	-1.02197	3.66865e-05	-1.54293	-1.00437
10408244	chr11:10408244:A:T	2.60197e-05	-1.1336e-10	-1.0019	0.000175289	-1.1336e-10	-0.983272
10408313	chr11:10408313:T:C	5.37934e-06	-1.40122	-1.17697	3.86293e-05	-1.32723	-1.16847
10408434	chr11:10408434:G:A	3.30755e-05	-1.1336e-10	-0.761965	0.000225052	-1.1336e-10	-0.733378
10408451	chr11:10408451:C:T	6.57818e-06	-1.47674	-0.900261	4.23151e-05	-1.52458	-0.879982
10408557	chr11:10408557:A:G	6.48685e-06	-1.49919	-0.89179	4.19474e-05	-1.54005	-0.873243
10409090	chr11:10409090:A:G	3.86201e-06	-1.48759	-1.42198	2.44522e-05	-1.53191	-1.42108
10409094	chr11:10409094:A:C	3.82634e-06	-1.49688	-1.42197	2.42943e-05	-1.5384	-1.42106
10409168	chr11:10409168:C:G	2.19145e-05	-1.17361	-4.07163e-10	0.000128144	-1.29655	-4.07163e-10
10409286	chr11:10409286:G:A	4.1239e-06	-1.50274	-1.34122	2.96614e-05	-1.41139	-1.34847
10409339	chr11:10409339:T:G	7.9831e-06	-0.777804	-1.40562	6.40874e-05	-0.585687	-1.40377
10409352	chr11:10409352:G:A	8.73733e-06	-0.823846	-1.26931	6.9231e-05	-0.639108	-1.27315
10409394	chr11:10409394:G:A	3.53423e-06	-1.57514	-1.42312	2.345e-05	-1.57117	-1.42367
10409444	chr11:10409444:A:G	8.44189e-06	-0.714037	-1.41351	6.81232e-05	-0.516222	-1.41217
10409876	chr11:10409876:T:C	2.42184e-05	-1.1336e-10	-1.07364	0.000161511	-1.1336e-10	-1.06513
10410287	chr11:10410287:C:T	4.01947e-06	-1.47084	-1.39877	2.52985e-05	-1.52448	-1.39448
10410355	chr11:10410355:G:T	1.7249e-05	-1.1336e-10	-1.413	0.000114002	-1.1336e-10	-1.41349
10410653	chr11:10410653:C:T	1.66136e-05	-1.45054	-4.07163e-10	0.000102708	-1.51782	-4.07163e-10
10410683	chr11:10410683:CAT:C	9.09118e-06	-0.876287	-1.17716	8.97428e-05	-0.491665	-1.1611
10410788	chr11:10410788:G:A	6.97249e-06	-0.9002	-1.41858	6.70331e-05	-0.524967	-1.41956
10410822	chr11:10410822:G:A	1.9677e-05	-1.1336e-10	-1.28131	0.000131059	-1.1336e-10	-1.27406
10410823	chr11:10410823:A:C	3.82201e-06	-1.57475	-1.34523	2.51063e-05	-1.57409	-1.3525
10411241	chr11:10411241:G:A	5.40832e-06	-1.1595	-1.41331	4.09438e-05	-1.02122	-1.41629
10411355	chr11:10411355:G:A	5.38721e-06	-1.16313	-1.4136	4.07537e-05	-1.02564	-1.41652
10411435	chr11:10411435:A:G	5.77467e-06	-1.10615	-1.40112	4.40537e-05	-0.959283	-1.40502
10411465	chr11:10411465:T:C	5.72964e-06	-1.12556	-1.38954	4.35638e-05	-0.981136	-1.39435
10411536	chr11:10411536:T:C	5.49391e-06	-1.15863	-1.39849	4.15782e-05	-1.0195	-1.40263
10411707	chr11:10411707:CT:C	3.94799e-06	-1.54402	-1.34353	2.56426e-05	-1.55476	-1.3507
10411793	chr11:10411793:A:G	5.68031e-06	-1.13479	-1.38896	4.31298e-05	-0.99165	-1.39385
10411822	chr11:10411822:T:C	5.88682e-05	-1.1336e-10	-0.185456	0.000377999	-1.1336e-10	-0.214817
10411879	chr11:10411879:A:G	5.79225e-06	-1.12255	-1.38169	4.40335e-05	-0.978005	-1.38675
10412248	chr11:10412248:C:T	1.31992e-05	-0.565108	-1.1155	0.000106997	-0.367809	-1.1091
10412341	chr11:10412341:C:T	1.44946e-05	-0.919533	-0.667448	0.000115975	-0.710557	-0.685778
10412406	chr11:10412406:T:G	6.99836e-06	-1.09474	-1.22034	4.66667e-05	-1.09843	-1.20825
10412419	chr11:10412419:C:T	7.2371e-06	-1.12193	-1.15961	4.9899e-05	-1.09359	-1.14612
10412445	chr11:10412445:T:G	5.64651e-06	-1.14201	-1.38771	4.22682e-05	-1.01331	-1.39236
10412446	chr11:10412446:C:T	7.27472e-06	-1.10997	-1.16638	5.01916e-05	-1.08077	-1.15309
10412531	chr11:10412531:G:C	3.94546e-06	-1.57543	-1.31276	2.58356e-05	-1.57556	-1.3224
10412605	chr11:10412605:C:T	7.1081e-06	-0.990717	-1.30881	4.93301e-05	-0.940338	-1.31084
10412689	chr11:10412689:G:GC	1.16799e-05	-0.577897	-1.22499	9.43813e-05	-0.382137	-1.22023
10412789	chr11:10412789:G:A	6.47016e-06	-1.13341	-1.26015	4.44649e-05	-1.10502	-1.24999
10412813	chr11:10412813:C:G	6.24315e-06	-1.16063	-1.26864	4.28604e-05	-1.13309	-1.25867
10412862	chr11:10412862:T:A	4.18949e-06	-1.56374	-1.26443	2.72337e-05	-1.56931	-1.27595
10412899	chr11:10412899:T:TTTTG	5.1619e-06	-1.38281	-1.23665	3.6697e-05	-1.32131	-1.2257
10413114	chr11:10413114:GACTGCAGCCACAATCTTGATGCTT:G	1.70667e-05	-1.1336e-10	-1.42363	0.000112842	-1.1336e-10	-1.42372
10413263	chr11:10413263:C:A	4.36044e-05	-1.1336e-10	-0.485597	0.000296813	-1.1336e-10	-0.456605
10413271	chr11:10413271:C:T	5.47477e-06	-1.13743	-1.42318	4.17162e-05	-0.99497	-1.42385
10413389	chr11:10413389:T:C	1.19976e-05	-0.545321	-1.23073	9.72208e-05	-0.346743	-1.22598
10413418	chr11:10413418:G:A	9.5243e-06	-0.588999	-1.41791	7.39969e-05	-0.427891	-1.41779
10413543	chr11:10413543:C:T	3.90614e-06	-1.49842	-1.39978	2.48146e-05	-1.54355	-1.39472
10413989	chr11:10413989:G:A	1.52e-05	-1.53946	-4.07163e-10	0.000103815	-1.5071	-4.07163e-10
10414150	chr11:10414150:G:A	1.51467e-05	-1.54297	-4.07163e-10	0.000103326	-1.51182	-4.07163e-10
10414438	chr11:10414438:A:C	1.34364e-05	-0.593098	-1.06969	0.000128031	-0.247953	-1.04948
10414489	chr11:10414489:C:T	1.71142e-05	-1.1336e-10	-1.42085	0.000113162	-1.1336e-10	-1.42089
10414752	chr11:10414752:T:C	1.7449e-05	-1.1336e-10	-1.40147	0.000114778	-1.1336e-10	-1.40671
10414894	chr11:10414894:A:G	9.82375e-06	-0.627952	-1.348	9.31868e-05	-0.274509	-1.34059
10414899	chr11:10414899:C:T	2.21167e-05	-1.1336e-10	-1.16442	0.000149361	-1.1336e-10	-1.14334
10415169	chr11:10415169:T:C	4.07734e-06	-1.43617	-1.41914	2.58324e-05	-1.4795	-1.41858
10415349	chr11:10415349:T:C	7.49695e-06	-0.862217	-1.38404	5.87885e-05	-0.690529	-1.38523
10415549	chr11:10415549:T:C	2.3296e-05	-1.17709	0.0646123	0.000146708	-1.24475	0.0834869
10415792	chr11:10415792:A:G	6.92887e-06	-0.925419	-1.39964	7.13976e-05	-0.480831	-1.40061
10416336	chr11:10416336:C:G	9.28167e-06	-0.800076	-1.23264	0.000100559	-0.308129	-1.23083
10416613	chr11:10416613:G:A	7.40669e-06	-0.896625	-1.36175	7.6894e-05	-0.443926	-1.36336
10416659	chr11:10416659:T:C	2.13155e-05	-1.1336e-10	-1.20132	0.000139057	-1.1336e-10	-1.21482
10416806	chr11:10416806:A:G	9.63562e-06	-0.584878	-1.41041	8.97912e-05	-0.241271	-1.41095
10416994	chr11:10416994:C:T	8.49847e-06	-0.77609	-1.34478	7.85614e-05	-0.449965	-1.33586
10417456	chr11:10417456:A:C	2.24277e-05	-1.1336e-10	-1.15046	0.000150525	-1.1336e-10	-1.13558
10417945	chr11:10417945:G:A	3.08814e-05	-1.1336e-10	-0.830603	0.000219649	-1.1336e-10	-0.757677
10418044	chr11:10418044:A:G	3.78405e-06	-1.50586	-1.4241	2.38235e-05	-1.55539	-1.42365
10418164	chr11:10418164:C:A	6.60749e-06	-1.56707	-0.805485	4.3045e-05	-1.56495	-0.822509
10418548	chr11:10418548:T:A	1.82458e-05	-1.1336e-10	-1.35682	0.000120811	-1.1336e-10	-1.35548
10418797	chr11:10418797:A:G	3.761e-06	-1.56075	-1.37533	2.61086e-05	-1.51426	-1.37319
10418889	chr11:10418889:T:C	3.64772e-05	-0.664068	-4.07163e-10	0.000217926	-0.765552	-4.07163e-10
10419044	chr11:10419044:A:G	1.7069e-05	-1.1336e-10	-1.42349	0.000112854	-1.1336e-10	-1.42361
10419057	chr11:10419057:A:T	0.000121225	-1.1336e-10	0.536892	0.000850512	-1.1336e-10	0.59613
10419121	chr11:10419121:A:G	5.65397e-06	-1.10573	-1.42267	4.35694e-05	-0.953045	-1.42231
10419250	chr11:10419250:A:G	1.8962e-05	-1.1336e-10	-1.31832	0.000125576	-1.1336e-10	-1.3168
10420163	chr11:10420163:A:G	1.71599e-05	-1.41818	-4.07163e-10	0.000102277	-1.52202	-4.07163e-10
10420768	chr11:10420768:G:A	7.95127e-06	-0.923126	-1.2643	8.28081e-05	-0.469868	-1.26331
10420945	chr11:10420945:C:T	2.49694e-05	-1.04311	-4.07163e-10	0.000168976	-1.01995	-4.07163e-10
10421092	chr11:10421092:C:T	2.01301e-05	-1.1336e-10	-1.25854	0.00013437	-1.1336e-10	-1.24911
10421133	chr11:10421133:A:G	1.82521e-05	-1.1336e-10	-1.35647	0.000119638	-1.1336e-10	-1.36524
10421179	chr11:10421179:C:T	1.71676e-05	-1.1336e-10	-1.41773	0.000113595	-1.1336e-10	-1.41707
10422054	chr11:10422054:G:A	5.40987e-06	-1.1502	-1.42234	3.71385e-05	-1.11369	-1.42137
10422375	chr11:10422375:T:C	1.62476e-05	-1.47281	-4.07163e-10	9.92685e-05	-1.55188	-4.07163e-10
10422381	chr11:10422381:G:A	0.000103038	-1.1336e-10	0.374338	0.000686634	-1.1336e-10	0.382092
10422471	chr11:10422471:G:A	5.89347e-05	-1.1336e-10	-0.184327	0.000377281	-1.1336e-10	-0.216719
10422696	chr11:10422696:C:G	3.61813e-06	-1.55068	-1.42412	2.33779e-05	-1.57419	-1.42373
10422743	chr11:10422743:A:G	4.48029e-06	-1.56008	-1.20099	2.92482e-05	-1.55644	-1.21745
10422816	chr11:10422816:C:T	1.01907e-05	-0.669724	-1.26956	9.66211e-05	-0.322314	-1.2566
10423047	chr11:10423047:C:G	1.85201e-05	-1.1336e-10	-1.3419	0.000122763	-1.1336e-10	-1.33945
10423209	chr11:10423209:G:A	3.68107e-06	-1.53365	-1.4239	2.35002e-05	-1.56857	-1.42413
10423332	chr11:10423332:G:T	9.58059e-06	-0.730194	-1.27082	0.000104735	-0.229255	-1.26902
10423553	chr11:10423553:T:C	8.20678e-06	-0.847644	-1.30815	8.67469e-05	-0.376579	-1.31014
10423630	chr11:10423630:T:G	1.77037e-05	-1.1336e-10	-1.38698	0.000117159	-1.1336e-10	-1.38618
10423743	chr11:10423743:T:C	2.16849e-05	-1.1336e-10	-1.18414	0.000142332	-1.1336e-10	-1.19155
10423947	chr11:10423947:G:T	1.89467e-05	-1.1336e-10	-1.31913	0.000126551	-1.1336e-10	-1.30906
10424107	chr11:10424107:T:A	7.3453e-06	-1.25224	-1.01446	5.09684e-05	-1.22454	-0.993967
10424673	chr11:10424673:C:A	6.10694e-05	-1.1336e-10	-0.148746	0.000456229	-1.1336e-10	-0.0267142
10424702	chr11:10424702:T:G	6.82096e-06	-0.916624	-1.42413	5.29011e-05	-0.757193	-1.42409
10424817	chr11:10424817:C:A	1.72726e-05	-1.41163	-4.07163e-10	0.000102177	-1.523	-4.07163e-10
10424869	chr11:10424869:C:T	1.58489e-05	-1.49766	-4.07163e-10	0.000108184	-1.46587	-4.07163e-10
10424870	chr11:10424870:G:A	5.24315e-06	-1.2659	-1.33794	3.60836e-05	-1.23341	-1.33046
10425131	chr11:10425131:C:T	4.54415e-06	-1.53772	-1.2092	2.94931e-05	-1.54045	-1.2251
10425478	chr11:10425478:A:T	8.82792e-06	-0.756424	-1.32641	9.55115e-05	-0.262204	-1.32826
10425731	chr11:10425731:C:T	9.74431e-06	-0.781736	-1.20234	0.00010614	-0.284535	-1.20041
10426210	chr11:10426210:G:A	1.7305e-05	-1.1336e-10	-1.40976	0.000113991	-1.1336e-10	-1.41359
10426313	chr11:10426313:C:T	7.54988e-05	-1.1336e-10	0.0633599	0.000569126	-1.1336e-10	0.194393
10426370	chr11:10426370:T:C	4.01973e-06	-1.56435	-1.30519	2.7898e-05	-1.5207	-1.30045
10426373	chr11:10426373:C:T	2.14286e-05	-1.1336e-10	-1.19603	0.000142373	-1.1336e-10	-1.19126
10426414	chr11:10426414:G:A	1.84608e-05	-1.1336e-10	-1.34511	0.000122547	-1.1336e-10	-1.34122
10426423	chr11:10426423:C:T	6.34546e-05	-1.1336e-10	-0.110432	0.00047485	-1.1336e-10	0.0132897
10426649	chr11:10426649:G:A	1.70633e-05	-1.1336e-10	-1.42383	0.000112795	-1.1336e-10	-1.42413
10426856	chr11:10426856:C:T	4.38559e-06	-1.46117	-1.32126	2.73667e-05	-1.5478	-1.29259
10426922	chr11:10426922:C:T	2.00208e-05	-1.1336e-10	-1.26398	0.0001336	-1.1336e-10	-1.25486
10426951	chr11:10426951:C:T	2.40965e-05	-1.1336e-10	-1.07869	0.000161542	-1.1336e-10	-1.06494
10427033	chr11:10427033:C:T	1.71616e-05	-1.1336e-10	-1.41808	0.000113532	-1.1336e-10	-1.41762
10427181	chr11:10427181:G:A	1.72657e-05	-1.1336e-10	-1.41204	0.000114228	-1.1336e-10	-1.41151
10427624	chr11:10427624:GT:G	2.32814e-05	-1.1336e-10	-1.1131	0.00015571	-1.1336e-10	-1.10172
10428123	chr11:10428123:A:T	7.69759e-06	-0.818013	-1.40184	8.13417e-05	-0.351275	-1.39978
10428340	chr11:10428340:T:A	7.19335e-06	-1.36865	-0.918953	4.14183e-05	-1.49669	-0.929293
10428504	chr11:10428504:T:C	1.88967e-05	-1.1336e-10	-1.32177	0.000125364	-1.1336e-10	-1.31849
10428613	chr11:10428613:T:A	1.70996e-05	-1.1336e-10	-1.4217	0.000113037	-1.1336e-10	-1.42199
10429061	chr11:10429061:CA:C	6.2883e-06	-1.0017	-1.42037	4.85697e-05	-0.846934	-1.41977
10429156	chr11:10429156:T:A	6.46251e-06	-0.973493	-1.42125	5.01031e-05	-0.814907	-1.42072
10429223	chr11:10429223:A:T	2.07316e-05	-1.1336e-10	-1.2291	0.000137361	-1.1336e-10	-1.2271
10429294	chr11:10429294:G:C	2.00342e-05	-1.1336e-10	-1.26331	0.000131801	-1.1336e-10	-1.26842
10429316	chr11:10429316:A:G	7.29548e-05	-1.1336e-10	0.0290832	0.000466207	-1.1336e-10	-0.00507806
10429543	chr11:10429543:T:C	2.52174e-05	-1.1336e-10	-1.03322	0.000169999	-1.1336e-10	-1.01392
10430184	chr11:10430184:C:G	3.74636e-06	-1.51927	-1.4207	2.38018e-05	-1.5614	-1.41854
10430572	chr11:10430572:G:T	4.84931e-06	-1.55825	-1.12367	3.17919e-05	-1.55482	-1.13568
10431058	chr11:10431058:G:A	7.75369e-05	-1.1336e-10	0.0899974	0.000489901	-1.1336e-10	0.0444942
10431161	chr11:10431161:A:G	3.66539e-06	-1.54064	-1.42118	2.35634e-05	-1.57065	-1.41937
10431434	chr11:10431434:T:C	3.86479e-06	-1.52859	-1.38026	2.86365e-05	-1.40558	-1.38945
10431479	chr11:10431479:A:G	4.80219e-05	-1.1336e-10	-0.3891	0.000308052	-1.1336e-10	-0.41944
10432173	chr11:10432173:G:A	1.33486e-05	-0.255817	-1.41353	7.95255e-05	-0.355638	-1.41799
10432227	chr11:10432227:G:A	1.91769e-05	-1.1336e-10	-1.30705	0.00012534	-1.1336e-10	-1.31868
10432767	chr11:10432767:C:T	3.72098e-06	-1.52934	-1.41743	2.37849e-05	-1.5663	-1.41436
10433523	chr11:10433523:C:T	1.47547e-05	-0.559522	-1.00967	9.5508e-05	-0.603308	-0.987191
10433528	chr11:10433528:A:C	1.76574e-05	-1.3896	-4.07163e-10	0.000103486	-1.51027	-4.07163e-10
10433659	chr11:10433659:C:T	1.53974e-05	-0.524441	-1.00211	9.95649e-05	-0.56948	-0.979419
10433935	chr11:10433935:A:T	3.67787e-06	-1.54098	-1.41744	2.35431e-05	-1.57109	-1.41979
10433962	chr11:10433962:G:T	1.50472e-05	-0.494787	-1.05478	9.70827e-05	-0.540517	-1.03363
10434307	chr11:10434307:T:C	5.93281e-06	-1.56731	-0.912949	4.06687e-05	-1.55403	-0.890221
10434732	chr11:10434732:C:T	1.57356e-05	-0.548836	-0.955996	0.000101928	-0.593183	-0.932261
10435048	chr11:10435048:G:T	2.51899e-05	-1.1336e-10	-1.03431	0.000169808	-1.1336e-10	-1.01504
10435135	chr11:10435135:TG:T	6.88588e-05	-1.1336e-10	-0.0286983	0.000517204	-1.1336e-10	0.0987283
10435650	chr11:10435650:A:G	6.18683e-06	-1.21388	-1.22446	4.27241e-05	-1.18334	-1.2116
10435697	chr11:10435697:A:G	1.70775e-05	-1.1336e-10	-1.423	0.000112905	-1.1336e-10	-1.42316
10435730	chr11:10435730:A:G	7.2241e-05	-1.1336e-10	0.0192512	0.000543756	-1.1336e-10	0.148793
10436044	chr11:10436044:T:C	4.6014e-06	-1.50244	-1.23196	3.5253e-05	-1.36858	-1.21858
10436551	chr11:10436551:C:T	3.72363e-06	-1.53096	-1.4151	2.42117e-05	-1.5499	-1.41298
10436965	chr11:10436965:T:C	5.21215e-05	-1.1336e-10	-0.30718	0.00033543	-1.1336e-10	-0.334296
10437049	chr11:10437049:T:C	4.6595e-06	-1.32466	-1.39719	3.08932e-05	-1.31253	-1.40665
10437435	chr11:10437435:T:C	6.33369e-05	-1.1336e-10	-0.112289	0.000423013	-1.1336e-10	-0.102307
10438482	chr11:10438482:A:G	5.06524e-05	-1.1336e-10	-0.33577	0.000324247	-1.1336e-10	-0.368202
10438751	chr11:10438751:G:T	2.50343e-05	-1.1336e-10	-1.04051	0.000169892	-1.1336e-10	-1.01455
10438781	chr11:10438781:A:G	4.09434e-05	-1.1336e-10	-0.548567	0.000266289	-1.1336e-10	-0.565127
10439049	chr11:10439049:C:G	2.31209e-05	-1.1336e-10	-1.12002	0.000151395	-1.1336e-10	-1.12982
10439850	chr11:10439850:G:A	4.03773e-06	-1.48524	-1.37983	2.51981e-05	-1.54716	-1.37578
10440376	chr11:10440376:T:C	2.44166e-05	-1.1336e-10	-1.06549	0.000165575	-1.1336e-10	-1.04029
10440962	chr11:10440962:C:T	2.42732e-05	-1.1336e-10	-1.07138	0.000163412	-1.1336e-10	-1.05344
10441561	chr11:10441561:T:C	5.8801e-06	-1.5614	-0.927784	3.90755e-05	-1.56996	-0.914253
10441702	chr11:10441702:A:G	4.27522e-06	-1.38914	-1.41878	2.93645e-05	-1.35053	-1.41939
10442021	chr11:10442021:A:T	4.58243e-06	-1.31537	-1.42316	4.0566e-05	-1.0232	-1.42357
10442517	chr11:10442517:G:A	1.82308e-05	-1.1336e-10	-1.35764	0.000120822	-1.1336e-10	-1.35539
10442675	chr11:10442675:T:C	2.45505e-05	-1.1336e-10	-1.06002	0.000160171	-1.1336e-10	-1.07347
10442773	chr11:10442773:G:A	5.77899e-06	-1.0831	-1.42342	4.32812e-05	-0.961444	-1.42055
10442860	chr11:10442860:C:T	1.78946e-05	-1.1336e-10	-1.37626	0.000118352	-1.1336e-10	-1.37605
10443035	chr11:10443035:C:T	2.97985e-05	-0.866298	-4.07163e-10	0.000143255	-1.18508	-4.07163e-10
10443112	chr11:10443112:T:C	3.85695e-06	-1.53486	-1.37602	2.52106e-05	-1.54695	-1.3755
10443248	chr11:10443248:T:C	2.57012e-05	-1.1336e-10	-1.01422	0.000174249	-1.1336e-10	-0.989221
10443365	chr11:10443365:G:T	8.96776e-06	-1.0861	-0.981022	6.4721e-05	-1.0098	-0.969825
10443465	chr11:10443465:C:G	1.77943e-05	-1.1336e-10	-1.38188	0.000117211	-1.1336e-10	-1.38573
10443665	chr11:10443665:C:T	2.7293e-05	-1.1336e-10	-0.954127	0.000183698	-1.1336e-10	-0.936417
10444011	chr11:10444011:G:A	1.64537e-05	-1.46021	-4.07163e-10	0.000110274	-1.44674	-4.07163e-10
10444700	chr11:10444700:A:G	1.91784e-05	-1.1336e-10	-1.30697	0.000126326	-1.1336e-10	-1.31084
10444768	chr11:10444768:A:G	2.24821e-05	-1.1336e-10	-1.14804	0.000151515	-1.1336e-10	-1.12903
10444906	chr11:10444906:GC:G	3.62859e-06	-1.5707	-1.40122	2.4038e-05	-1.5705	-1.39957
10444927	chr11:10444927:T:C	9.60677e-06	-1.23544	-0.762849	6.70788e-05	-1.20685	-0.736988
10444971	chr11:10444971:T:C	6.38969e-06	-1.1096	-1.29647	6.05641e-05	-0.755272	-1.29073
10445078	chr11:10445078:C:T	2.30607e-05	-1.12263	-4.07163e-10	0.000138281	-1.22042	-4.07163e-10
10445240	chr11:10445240:A:G	2.19071e-05	-1.1336e-10	-1.17395	0.000142888	-1.1336e-10	-1.18765
10445836	chr11:10445836:C:T	4.90001e-06	-1.30589	-1.36563	3.68593e-05	-1.19597	-1.34663
10446056	chr11:10446056:G:A	1.75825e-05	-1.39385	-4.07163e-10	0.000103561	-1.50955	-4.07163e-10
10446060	chr11:10446060:G:T	6.44918e-06	-1.29448	-1.10232	4.37179e-05	-1.27804	-1.09391
10446074	chr11:10446074:G:C	4.10787e-06	-1.45356	-1.39429	2.5567e-05	-1.52258	-1.38583
10446076	chr11:10446076:G:T	1.91453e-05	-1.1336e-10	-1.3087	0.000126507	-1.1336e-10	-1.30941
10446254	chr11:10446254:C:A	2.70859e-05	-1.1336e-10	-0.961745	0.00018229	-1.1336e-10	-0.944109
10446444	chr11:10446444:G:A	3.3735e-05	-1.1336e-10	-0.742219	0.000229452	-1.1336e-10	-0.714014
10446453	chr11:10446453:A:T	1.76486e-05	-1.1336e-10	-1.3901	0.000116419	-1.1336e-10	-1.39251
10446719	chr11:10446719:G:T	1.88061e-05	-1.1336e-10	-1.32657	0.000124924	-1.1336e-10	-1.322
10446964	chr11:10446964:G:A	1.75202e-05	-1.1336e-10	-1.3974	0.000115985	-1.1336e-10	-1.39625
10447054	chr11:10447054:T:G	2.12202e-05	-1.1336e-10	-1.2058	0.000143143	-1.1336e-10	-1.18586
10447124	chr11:10447124:A:G	4.45678e-06	-1.52957	-1.23676	2.92811e-05	-1.53085	-1.24191
10447162	chr11:10447162:A:G	2.35166e-05	-1.10305	-4.07163e-10	0.00012649	-1.30955	-4.07163e-10
10447215	chr11:10447215:G:T	1.92491e-05	-1.1336e-10	-1.30329	0.000125682	-1.1336e-10	-1.31595
10447359	chr11:10447359:A:G	4.04094e-06	-1.55451	-1.30977	2.66151e-05	-1.55453	-1.3137
10447412	chr11:10447412:A:G	0.000124871	-1.1336e-10	0.566528	0.000941597	-1.1336e-10	0.697869
10447682	chr11:10447682:G:A	3.70931e-05	-1.1336e-10	-0.647324	0.000252784	-1.1336e-10	-0.617173
10447755	chr11:10447755:G:A	1.92967e-05	-1.1336e-10	-1.30082	0.00012598	-1.1336e-10	-1.31358
10447907	chr11:10447907:A:C	4.13441e-06	-1.50984	-1.33157	2.55141e-05	-1.57556	-1.33491
10447968	chr11:10447968:T:C	1.87908e-05	-1.1336e-10	-1.32739	0.000122848	-1.1336e-10	-1.33876
10448728	chr11:10448728:G:A	5.70373e-06	-1.25797	-1.26167	4.75747e-05	-1.0471	-1.24031
10448893	chr11:10448893:G:C	5.00355e-06	-1.54406	-1.10655	3.30345e-05	-1.54553	-1.10663
10449131	chr11:10449131:G:A	3.22249e-05	-1.1336e-10	-0.788017	0.00020997	-1.1336e-10	-0.802743
10449197	chr11:10449197:G:A	8.01332e-06	-1.0387	-1.14096	5.49826e-05	-1.01003	-1.13267
10449305	chr11:10449305:A:G	3.87325e-06	-1.56339	-1.34327	2.55079e-05	-1.56343	-1.34729
10449340	chr11:10449340:A:G	1.89192e-05	-0.589951	-0.730629	0.000182888	-0.267625	-0.673211
10449652	chr11:10449652:C:A	1.07324e-05	-0.832611	-1.05488	7.41242e-05	-0.798888	-1.04508
10449671	chr11:10449671:C:T	3.82486e-06	-1.56351	-1.35573	2.51969e-05	-1.56355	-1.35944
10449985	chr11:10449985:C:T	2.37201e-05	-1.09443	-4.07163e-10	0.000127377	-1.30256	-4.07163e-10
10450133	chr11:10450133:G:A	3.64837e-06	-1.56033	-1.40615	2.41561e-05	-1.55802	-1.40715
10450384	chr11:10450384:G:A	6.59851e-06	-1.11118	-1.26273	5.7537e-05	-0.856159	-1.24112
10450517	chr11:10450517:C:T	3.94639e-06	-1.47898	-1.40898	2.59837e-05	-1.48005	-1.41219
10450692	chr11:10450692:A:G	8.89577e-06	-1.03626	-1.03892	8.756e-05	-0.648018	-1.02937
10450945	chr11:10450945:GC:G	7.48867e-06	-0.832826	-1.41454	6.71474e-05	-0.53258	-1.41024
10451623	chr11:10451623:G:A	1.01165e-05	-0.674315	-1.27228	6.61467e-05	-0.693194	-1.26464
10451746	chr11:10451746:T:G	0.000345663	-1.1336e-10	1.58471	0.00278041	-1.1336e-10	1.78065
10451846	chr11:10451846:G:A	1.75345e-05	-1.39659	-4.07163e-10	0.00010836	-1.46425	-4.07163e-10
10452361	chr11:10452361:CT:C	2.0166e-05	-1.1336e-10	-1.25676	0.000135713	-1.1336e-10	-1.23917
10452463	chr11:10452463:G:A	4.93452e-06	-1.57564	-1.08886	3.26298e-05	-1.57375	-1.09074
10452620	chr11:10452620:C:T	1.75871e-05	-1.39359	-4.07163e-10	0.000118417	-1.37549	-4.07163e-10
10453063	chr11:10453063:C:T	0.00024432	-1.1336e-10	1.23772	0.00194395	-1.1336e-10	1.42277
10453161	chr11:10453161:G:C	5.31557e-06	-1.57515	-1.01497	3.58724e-05	-1.57437	-0.995373
10453264	chr11:10453264:T:C	1.98265e-05	-1.1336e-10	-1.27374	0.000130023	-1.1336e-10	-1.282
10453649	chr11:10453649:T:C	8.59544e-06	-0.711742	-1.39778	5.60761e-05	-0.723791	-1.39921
10453823	chr11:10453823:G:A	1.03388e-05	-0.697578	-1.22727	7.01139e-05	-0.681867	-1.21772
10453920	chr11:10453920:G:A	1.01029e-05	-0.73299	-1.21495	6.8524e-05	-0.717593	-1.20493
10453999	chr11:10453999:C:T	4.36562e-05	-1.1336e-10	-0.484411	0.000283967	-1.1336e-10	-0.500852
10454214	chr11:10454214:G:A	1.06617e-05	-0.658952	-1.23515	7.2347e-05	-0.642858	-1.22538
10454309	chr11:10454309:G:A	7.82269e-06	-1.22034	-0.983383	4.30245e-05	-1.37939	-1.00855
10454315	chr11:10454315:A:G	1.75625e-05	-1.1336e-10	-1.39499	0.000116649	-1.1336e-10	-1.39054
10454420	chr11:10454420:A:G	1.13817e-05	-0.653079	-1.17567	7.73152e-05	-0.637571	-1.16425
10454979	chr11:10454979:GC:G	9.36501e-06	-0.761357	-1.26242	6.09292e-05	-0.772679	-1.26732
10455142	chr11:10455142:A:G	1.08732e-05	-0.83793	-1.03653	7.42614e-05	-0.82858	-1.01354
10455151	chr11:10455151:C:T	1.31081e-05	-0.838499	-0.849029	8.77387e-05	-0.796416	-0.878929
10455351	chr11:10455351:T:C	5.90836e-06	-1.34674	-1.13765	4.57042e-05	-1.2294	-1.09812
10455366	chr11:10455366:G:T	6.03594e-05	-0.8372	0.676761	0.000624103	-0.432082	0.718688
10455372	chr11:10455372:T:G	6.35069e-06	-0.988078	-1.42412	3.43213e-05	-1.19045	-1.42349
10455493	chr11:10455493:G:C	1.986e-05	-1.1336e-10	-1.27205	0.000131882	-1.1336e-10	-1.2678
10455580	chr11:10455580:C:T	1.10825e-05	-1.40312	-0.452265	6.9582e-05	-1.48368	-0.423525
10456392	chr11:10456392:G:T	0.000140191	-1.1336e-10	0.682248	0.00109345	-1.1336e-10	0.847386
10456681	chr11:10456681:C:T	5.79292e-06	-1.52209	-0.98203	3.8977e-05	-1.51679	-0.969943
10457045	chr11:10457045:A:G	0.000200493	-1.1336e-10	1.04002	0.00157713	-1.1336e-10	1.21365
10457241	chr11:10457241:T:C	5.11314e-06	-1.22481	-1.40413	2.88229e-05	-1.3894	-1.39914
10457698	chr11:10457698:C:A	2.7201e-05	-0.423225	-0.534277	0.000175682	-0.455117	-0.525917
10457756	chr11:10457756:A:G	1.74223e-05	-0.580854	-0.822151	0.00011188	-0.611181	-0.821101
10457788	chr11:10457788:G:A	5.11254e-05	-0.326475	-4.07163e-10	0.000230749	-0.708377	-4.07163e-10
10458002	chr11:10458002:G:A	2.14429e-05	-1.1336e-10	-1.19536	0.00014084	-1.1336e-10	-1.20208
10458175	chr11:10458175:A:T	1.84438e-05	-1.1336e-10	-1.34603	0.00012141	-1.1336e-10	-1.35054
10458317	chr11:10458317:G:A	4.51733e-05	-1.1336e-10	-0.450249	0.000304551	-1.1336e-10	-0.430869
10458777	chr11:10458777:G:A	0.000206226	-1.1336e-10	1.06822	0.00162339	-1.1336e-10	1.24256
10458880	chr11:10458880:A:G	4.73688e-05	-0.402793	-4.07163e-10	0.000216482	-0.772202	-4.07163e-10
10458919	chr11:10458919:C:T	3.93014e-06	-1.46924	-1.42285	2.42799e-05	-1.53623	-1.42383
10459216	chr11:10459216:G:A	4.01739e-06	-1.46839	-1.40173	2.49331e-05	-1.5373	-1.39622
10459592	chr11:10459592:A:G	1.34133e-05	-0.669283	-0.995224	8.63185e-05	-0.69682	-0.994844
10459632	chr11:10459632:A:C	3.22954e-05	-0.785831	-4.07163e-10	0.000229595	-0.713393	-4.07163e-10
10459669	chr11:10459669:A:G	1.92609e-05	-1.5756	0.272925	0.000134609	-1.5457	0.298363
10459749	chr11:10459749:C:T	0.000317716	-0.713612	2.21401	0.00374866	-0.274694	2.35414
10460120	chr11:10460120:C:T	6.44689e-06	-1.57103	-0.826125	4.2987e-05	-1.56806	-0.820754
10460395	chr11:10460395:G:A	3.77825e-05	-1.1336e-10	-0.628909	0.000254787	-1.1336e-10	-0.609282
10460639	chr11:10460639:C:T	4.67807e-05	-0.415287	-4.07163e-10	0.000214029	-0.783598	-4.07163e-10
10460648	chr11:10460648:A:G	3.54036e-06	-1.5745	-1.42203	2.40423e-05	-1.54664	-1.42326
10460700	chr11:10460700:C:T	0.000168625	-1.1336e-10	0.866924	0.00131918	-1.1336e-10	1.03506
10460878	chr11:10460878:T:G	4.0003e-06	-1.51023	-1.36415	2.50119e-05	-1.55794	-1.37241
10461187	chr11:10461187:C:G	0.000108631	-1.1336e-10	0.427198	0.000748012	-1.1336e-10	0.46771
10461254	chr11:10461254:A:G	2.86829e-05	-1.1336e-10	-0.904456	0.000194804	-1.1336e-10	-0.877713
10461374	chr11:10461374:C:T	2.56987e-05	-1.1336e-10	-1.01432	0.000179476	-1.1336e-10	-0.959668
10461993	chr11:10461993:C:T	0.000284521	-1.1336e-10	1.39005	0.00227473	-1.1336e-10	1.57991
10462203	chr11:10462203:C:T	2.33488e-05	-1.1336e-10	-1.11021	0.00015524	-1.1336e-10	-1.10474
10462706	chr11:10462706:G:A	2.34491e-05	-1.1336e-10	-1.10592	0.000155913	-1.1336e-10	-1.10041
10462824	chr11:10462824:G:A	4.3026e-05	-1.1336e-10	-0.498953	0.000276057	-1.1336e-10	-0.529102
10463015	chr11:10463015:T:C	1.9312e-05	-1.1336e-10	-1.30003	0.000126909	-1.1336e-10	-1.30624
10463299	chr11:10463299:G:T	2.35042e-05	-1.1336e-10	-1.10358	0.000156282	-1.1336e-10	-1.09804
10463640	chr11:10463640:A:G	6.04482e-06	-1.40727	-1.05429	4.04388e-05	-1.36856	-1.08136
10463886	chr11:10463886:G:A	3.40498e-05	-0.766368	0.0334349	0.000347367	-0.34889	0.0495636
10464243	chr11:10464243:A:G	1.74824e-05	-1.1336e-10	-1.39956	0.00011536	-1.1336e-10	-1.40165
10464626	chr11:10464626:T:C	1.52763e-05	-0.487834	-1.04662	9.91812e-05	-0.495103	-1.05766
10464640	chr11:10464640:G:A	1.11826e-05	-1.31848	-0.527922	9.06503e-05	-1.12357	-0.519133
10464707	chr11:10464707:C:T	9.54289e-06	-1.22884	-0.776123	6.2804e-05	-1.24448	-0.765208
10465271	chr11:10465271:A:T	4.98589e-06	-1.54829	-1.10585	3.16254e-05	-1.5734	-1.12235
10465284	chr11:10465284:A:G	1.7126e-05	-1.1336e-10	-1.42016	0.00011343	-1.1336e-10	-1.41852
10465351	chr11:10465351:G:A	1.52963e-05	-1.53314	-4.07163e-10	0.00010204	-1.52435	-4.07163e-10
10465410	chr11:10465410:T:C	2.2802e-05	-1.1336e-10	-1.13391	0.000149296	-1.1336e-10	-1.14378
10465545	chr11:10465545:C:T	1.83392e-05	-1.1336e-10	-1.35172	0.000122116	-1.1336e-10	-1.34474
10465793	chr11:10465793:A:G	2.06687e-05	-1.1336e-10	-1.23214	0.000138096	-1.1336e-10	-1.22176
10466122	chr11:10466122:C:T	2.52657e-05	-1.1336e-10	-1.03131	0.000165124	-1.1336e-10	-1.04301
10466450	chr11:10466450:C:T	1.83342e-05	-1.35199	-4.07163e-10	0.000105451	-1.49146	-4.07163e-10
10466466	chr11:10466466:T:C	3.22985e-05	-1.1336e-10	-0.785737	0.000219475	-1.1336e-10	-0.75847
10466552	chr11:10466552:T:C	9.89024e-06	-0.909108	-1.0601	9.64065e-05	-0.522694	-1.05844
10466932	chr11:10466932:C:G	0.000102325	-1.1336e-10	0.367398	0.000705279	-1.1336e-10	0.408884
10466955	chr11:10466955:G:A	1.74435e-05	-1.1336e-10	-1.40179	0.000115672	-1.1336e-10	-1.39895
10467132	chr11:10467132:G:T	1.70583e-05	-1.1336e-10	-1.42412	0.000112802	-1.1336e-10	-1.42407
10467881	chr11:10467881:G:T	1.9628e-05	-1.2838	-4.07163e-10	0.000109442	-1.45431	-4.07163e-10
10468084	chr11:10468084:C:G	3.95464e-05	-0.817856	0.234573	0.000400989	-0.415664	0.25989
10468279	chr11:10468279:A:C	2.17874e-05	-0.325999	-0.853425	0.000150638	-0.282596	-0.852235
10468311	chr11:10468311:G:A	1.18852e-05	-1.13593	-0.649531	8.27091e-05	-1.05743	-0.676946
10468886	chr11:10468886:A:G	3.85573e-05	-1.1336e-10	-0.60861	0.000260062	-1.1336e-10	-0.588788
10468965	chr11:10468965:C:T	1.57145e-05	-1.50617	-4.07163e-10	0.000110197	-1.44744	-4.07163e-10
10469164	chr11:10469164:G:C	9.60119e-05	-1.1336e-10	0.303716	0.000661322	-1.1336e-10	0.344532
10469343	chr11:10469343:T:C	1.02447e-05	-0.869012	-1.06498	0.0001007	-0.474015	-1.06355
10469401	chr11:10469401:T:A	9.02002e-05	-1.1336e-10	0.241275	0.000620856	-1.1336e-10	0.281391
10469418	chr11:10469418:T:C	1.15975e-05	-0.565175	-1.24479	7.55747e-05	-0.572771	-1.25182
10469552	chr11:10469552:A:C	9.57987e-06	-0.943135	-1.05796	9.24678e-05	-0.566334	-1.05651
10469762	chr11:10469762:G:A	0.00033513	-1.1336e-10	1.55376	0.00269758	-1.1336e-10	1.7504
10469767	chr11:10469767:C:T	2.25963e-05	-1.1336e-10	-1.14297	0.000147802	-1.1336e-10	-1.15384
10469810	chr11:10469810:C:T	7.5695e-06	-1.08107	-1.15556	4.96561e-05	-1.10229	-1.1423
10469815	chr11:10469815:A:G	8.88444e-05	-1.1336e-10	0.22613	0.000611401	-1.1336e-10	0.266045
10469857	chr11:10469857:G:A	9.38791e-05	-1.1336e-10	0.281251	0.000646667	-1.1336e-10	0.322122
10469902	chr11:10469902:TAGTGGCGGGCGC:T	3.95812e-05	-1.1336e-10	-0.582403	0.000254249	-1.1336e-10	-0.611396
10469909	chr11:10469909:G:A	0.000106176	-1.1336e-10	0.404337	0.000740721	-1.1336e-10	0.457916
10469996	chr11:10469996:C:T	3.19012e-05	-0.798111	-4.07163e-10	0.000182356	-0.94375	-4.07163e-10
10470194	chr11:10470194:A:T	3.74035e-06	-1.54898	-1.39259	2.47791e-05	-1.54905	-1.39066
10470398	chr11:10470398:C:T	3.74639e-06	-1.52441	-1.41555	2.37795e-05	-1.5663	-1.41459
10470425	chr11:10470425:C:T	1.77512e-05	-1.1336e-10	-1.3843	0.000117114	-1.1336e-10	-1.38656
10470445	chr11:10470445:G:T	1.20087e-05	-0.612199	-1.16292	7.85737e-05	-0.613826	-1.17185
10470613	chr11:10470613:A:G	1.71688e-05	-1.1336e-10	-1.41766	0.000113829	-1.1336e-10	-1.41501
10471082	chr11:10471082:A:C	7.68795e-06	-0.810382	-1.41072	7.74221e-05	-0.389673	-1.41076
10471164	chr11:10471164:C:T	3.78906e-06	-1.5138	-1.41484	2.3911e-05	-1.56152	-1.41385
10471281	chr11:10471281:C:CTCCT	7.26548e-06	-0.876202	-1.40142	7.16258e-05	-0.479134	-1.39912
10471318	chr11:10471318:T:A	9.95014e-06	-0.764168	-1.199	6.49958e-05	-0.768399	-1.20699
10471532	chr11:10471532:G:A	2.20614e-05	-1.1336e-10	-1.16693	0.000146507	-1.1336e-10	-1.16264
10471709	chr11:10471709:C:T	2.25116e-05	-1.0383	-0.108425	0.000210819	-0.71173	-0.0869804
10471806	chr11:10471806:G:A	2.14411e-05	-1.1336e-10	-1.19545	0.0001446	-1.1336e-10	-1.17574
10471809	chr11:10471809:G:C	2.79081e-05	-1.1336e-10	-0.931838	0.000186169	-1.1336e-10	-0.923056
10472160	chr11:10472160:A:G	3.65174e-06	-1.54144	-1.42411	2.34016e-05	-1.57287	-1.42404
10472401	chr11:10472401:C:T	2.19269e-05	-1.17304	-4.07163e-10	0.000144157	-1.17881	-4.07163e-10
10472626	chr11:10472626:T:C	1.72709e-05	-1.1336e-10	-1.41174	0.000113921	-1.1336e-10	-1.41421
10472960	chr11:10472960:C:A	1.37693e-05	-0.997779	-0.640534	9.66425e-05	-0.910827	-0.667864
10473077	chr11:10473077:C:G	2.13873e-05	-1.1336e-10	-1.19796	0.000142012	-1.1336e-10	-1.1938
10473131	chr11:10473131:A:G	5.98324e-05	-1.1336e-10	-0.169209	0.000409402	-1.1336e-10	-0.135011
10473275	chr11:10473275:A:C	0.000433942	-1.1336e-10	1.81215	0.00353326	-1.1336e-10	2.02027
10473621	chr11:10473621:C:T	1.9833e-05	-1.1336e-10	-1.27341	0.000131638	-1.1336e-10	-1.26965
10473678	chr11:10473678:C:T	3.05056e-05	-1.14921	0.306364	0.000214941	-1.07754	0.298192
10473788	chr11:10473788:G:A	1.56623e-05	-1.5095	-4.07163e-10	0.000104597	-1.49959	-4.07163e-10
10473870	chr11:10473870:A:G	3.45609e-05	-1.1336e-10	-0.718034	0.000234985	-1.1336e-10	-0.690188
10473919	chr11:10473919:A:G	3.30021e-05	-1.1336e-10	-0.764184	0.000221838	-1.1336e-10	-0.747761
10473932	chr11:10473932:C:T	1.92586e-05	-1.1336e-10	-1.3028	0.000126292	-1.1336e-10	-1.31111
10474172	chr11:10474172:C:T	1.37398e-05	-0.994855	-0.645608	9.70425e-05	-0.902072	-0.672487
10474620	chr11:10474620:G:A	4.05162e-06	-1.54814	-1.3135	2.59016e-05	-1.57378	-1.32162
10474664	chr11:10474664:T:A	2.60928e-05	-1.1336e-10	-0.999098	0.000176081	-1.1336e-10	-0.978766
10475634	chr11:10475634:T:A	1.83196e-05	-1.35279	-4.07163e-10	0.000120022	-1.36204	-4.07163e-10
10475920	chr11:10475920:C:A	4.43421e-06	-1.36056	-1.41085	2.97905e-05	-1.34725	-1.40827
10476923	chr11:10476923:T:TAGCA	3.97349e-06	-1.5264	-1.35471	2.61462e-05	-1.53009	-1.35591
10476973	chr11:10476973:C:G	3.47974e-05	-1.1336e-10	-0.711214	0.000230016	-1.1336e-10	-0.711561
10477787	chr11:10477787:G:T	7.0902e-06	-0.895943	-1.4061	6.8391e-05	-0.515513	-1.40895
10477925	chr11:10477925:C:T	4.41298e-06	-1.49451	-1.2817	2.67162e-05	-1.57566	-1.28878
10478157	chr11:10478157:G:A	1.71106e-05	-1.1336e-10	-1.42106	0.000113484	-1.1336e-10	-1.41805
10478340	chr11:10478340:G:A	1.51648e-05	-1.54178	-4.07163e-10	0.000101051	-1.53408	-4.07163e-10
10478448	chr11:10478448:G:A	8.90077e-06	-1.23529	-0.839326	5.99529e-05	-1.19319	-0.862962
10478509	chr11:10478509:T:C	3.70919e-06	-1.57459	-1.37536	2.47216e-05	-1.57449	-1.36755
10478738	chr11:10478738:G:A	1.76169e-05	-1.1336e-10	-1.3919	0.000116272	-1.1336e-10	-1.39377
10478787	chr11:10478787:T:C	4.14988e-06	-1.53642	-1.30126	2.64406e-05	-1.56716	-1.30765
10479100	chr11:10479100:A:G	1.89996e-05	-1.31634	-4.07163e-10	0.000116554	-1.39135	-4.07163e-10
10479114	chr11:10479114:G:A	8.12734e-06	-1.26295	-0.902577	5.47275e-05	-1.22254	-0.924806
10479481	chr11:10479481:A:G	4.1849e-06	-1.53105	-1.29823	2.64645e-05	-1.56921	-1.3047
10479757	chr11:10479757:C:G	8.89891e-06	-1.20255	-0.872273	5.68869e-05	-1.22366	-0.884986
10480402	chr11:10480402:G:A	1.70581e-05	-1.1336e-10	-1.42413	0.000112799	-1.1336e-10	-1.4241
10480651	chr11:10480651:G:T	1.90253e-05	-1.31499	-4.07163e-10	0.000116746	-1.38971	-4.07163e-10
10480875	chr11:10480875:A:G	4.6077e-06	-1.56247	-1.17056	3.03555e-05	-1.56356	-1.17318
10481864	chr11:10481864:G:A	3.99823e-06	-1.54035	-1.33455	2.56445e-05	-1.56528	-1.3401
10481893	chr11:10481893:G:A	3.97325e-06	-1.57482	-1.30635	2.6227e-05	-1.57532	-1.3076
10482189	chr11:10482189:C:T	4.26406e-06	-1.52819	-1.28234	2.68408e-05	-1.57057	-1.28921
10483086	chr11:10483086:A:T	5.03408e-05	-1.1336e-10	-0.341941	0.00032157	-1.1336e-10	-0.376492
10483204	chr11:10483204:A:G	4.30074e-06	-1.4074	-1.39456	2.82122e-05	-1.40971	-1.40025
10483627	chr11:10483627:C:T	4.36774e-06	-1.42426	-1.36225	2.84817e-05	-1.43043	-1.37002
10483662	chr11:10483662:C:G	4.65351e-06	-1.37479	-1.34834	3.02698e-05	-1.3824	-1.35716
10483790	chr11:10483790:G:A	8.33023e-06	-1.23299	-0.907874	5.62755e-05	-1.18928	-0.930169
10483911	chr11:10483911:A:G	4.62669e-06	-1.38339	-1.34553	3.01131e-05	-1.39026	-1.35449
10484013	chr11:10484013:A:G	2.17285e-05	-1.1336e-10	-1.18213	0.000144366	-1.1336e-10	-1.17736
10484149	chr11:10484149:A:G	7.32254e-05	-1.21244	1.24523	0.00060604	-1.00608	1.26332
10484171	chr11:10484171:A:C	3.92926e-06	-1.46868	-1.42362	2.59035e-05	-1.47129	-1.42404
10484395	chr11:10484395:G:A	8.08163e-06	-1.20388	-0.967285	5.47465e-05	-1.15855	-0.988441
10484467	chr11:10484467:G:A	1.8509e-05	-1.1336e-10	-1.3425	0.000123358	-1.1336e-10	-1.33462
10484488	chr11:10484488:A:G	5.02535e-06	-1.57568	-1.07058	3.596e-05	-1.49913	-1.06817
10484708	chr11:10484708:G:T	5.95112e-06	-1.07677	-1.4004	3.86047e-05	-1.09071	-1.40562
10484712	chr11:10484712:A:G	3.56105e-06	-1.57187	-1.41883	2.63348e-05	-1.45988	-1.41894
10484750	chr11:10484750:C:T	3.81605e-06	-1.57471	-1.34683	2.69039e-05	-1.50548	-1.35195
10484899	chr11:10484899:C:T	1.7804e-05	-1.1336e-10	-1.38133	0.00011914	-1.1336e-10	-1.36941
10485127	chr11:10485127:G:C	3.80657e-06	-1.57266	-1.35137	2.64607e-05	-1.51768	-1.35637
10485160	chr11:10485160:C:T	4.57826e-06	-1.40554	-1.3339	2.97339e-05	-1.41433	-1.34309
10485393	chr11:10485393:C:T	3.74244e-06	-1.57477	-1.36625	2.73632e-05	-1.46953	-1.37098
10485706	chr11:10485706:C:T	9.39971e-06	-0.929316	-1.09076	8.83982e-05	-0.586156	-1.0817
10485780	chr11:10485780:G:A	5.27812e-06	-1.57554	-1.02165	3.80437e-05	-1.49227	-1.0187
10486001	chr11:10486001:G:GTC	6.89506e-06	-1.27707	-1.05288	5.45722e-05	-1.07692	-1.07326
10486099	chr11:10486099:C:T	1.4123e-05	-0.60202	-1.01093	0.000121829	-0.299797	-1.04729
10486208	chr11:10486208:C:T	1.70657e-05	-1.1336e-10	-1.42368	0.000112866	-1.1336e-10	-1.42351
10486251	chr11:10486251:G:A	1.80546e-05	-1.1336e-10	-1.36736	0.000118714	-1.1336e-10	-1.37299
10486434	chr11:10486434:A:G	6.40346e-06	-1.32775	-1.07617	4.0647e-05	-1.34613	-1.09865
10486797	chr11:10486797:A:C	1.75131e-05	-1.1336e-10	-1.39781	0.000115848	-1.1336e-10	-1.39743
10486848	chr11:10486848:C:T	3.73686e-06	-1.5743	-1.36821	2.74381e-05	-1.46515	-1.37263
10486861	chr11:10486861:C:G	7.46341e-06	-0.827027	-1.42372	7.36036e-05	-0.4271	-1.42392
10487017	chr11:10487017:T:C	3.83186e-06	-1.57534	-1.34207	2.78127e-05	-1.47675	-1.34747
10487391	chr11:10487391:T:C	5.26159e-06	-1.44412	-1.1562	3.91785e-05	-1.29981	-1.18177
10487646	chr11:10487646:G:C	3.81631e-06	-1.57539	-1.34609	2.76683e-05	-1.4781	-1.35132
10487797	chr11:10487797:G:A	2.41456e-05	-1.1336e-10	-1.07665	0.000163926	-1.1336e-10	-1.0503
10488125	chr11:10488125:C:T	4.41309e-06	-1.38219	-1.394	2.92997e-05	-1.38731	-1.38482
10488128	chr11:10488128:AG:A	1.71015e-05	-1.1336e-10	-1.42159	0.000112888	-1.1336e-10	-1.42331
10488499	chr11:10488499:A:G	3.92344e-06	-1.57441	-1.31938	2.55542e-05	-1.57331	-1.3356
10488517	chr11:10488517:T:C	5.93676e-06	-1.10629	-1.3733	4.9582e-05	-0.870596	-1.37548
10488605	chr11:10488605:A:C	4.60682e-06	-1.3721	-1.36112	3.54206e-05	-1.23255	-1.34986
10488612	chr11:10488612:G:T	7.83383e-06	-0.778181	-1.42412	8.6405e-05	-0.268437	-1.42223
10488725	chr11:10488725:T:C	9.55721e-06	-0.748981	-1.25448	0.000102099	-0.284939	-1.23883
10489276	chr11:10489276:C:T	0.000198928	-1.1336e-10	1.03219	0.00138377	-1.1336e-10	1.08286
10489470	chr11:10489470:G:T	5.94963e-05	-1.1336e-10	-0.174842	0.000409762	-1.1336e-10	-0.134131
10489595	chr11:10489595:C:T	3.80555e-06	-1.53533	-1.38897	2.82569e-05	-1.42372	-1.38465
10489805	chr11:10489805:C:T	4.33109e-06	-1.38909	-1.40584	3.54635e-05	-1.17193	-1.40927
10490034	chr11:10490034:C:A	2.50455e-05	-1.1336e-10	-1.04006	0.000169733	-1.1336e-10	-1.01548
10490761	chr11:10490761:C:T	3.68955e-06	-1.55929	-1.39596	2.86284e-05	-1.39629	-1.39902
10490840	chr11:10490840:C:T	6.70138e-06	-0.981499	-1.37694	5.05703e-05	-0.859009	-1.36733
10491081	chr11:10491081:G:A	3.59269e-06	-1.56618	-1.41568	2.73973e-05	-1.42206	-1.41721
10491135	chr11:10491135:G:A	1.75722e-05	-1.1336e-10	-1.39444	0.000115729	-1.1336e-10	-1.39846
10491770	chr11:10491770:A:C	5.05064e-06	-1.23013	-1.41111	3.05175e-05	-1.32398	-1.40743
10491959	chr11:10491959:G:A	2.10321e-05	-1.1336e-10	-1.21471	0.000137162	-1.1336e-10	-1.22855
10492002	chr11:10492002:C:T	6.80623e-05	-1.1336e-10	-0.0403328	0.000429391	-1.1336e-10	-0.0873414
10492337	chr11:10492337:G:A	2.16031e-05	-1.1336e-10	-1.18792	0.000140804	-1.1336e-10	-1.20234
10492449	chr11:10492449:T:C	2.0601e-05	-1.1336e-10	-1.23542	0.000134513	-1.1336e-10	-1.24805
10493160	chr11:10493160:A:G	9.56621e-06	-1.55542	-0.447098	6.1993e-05	-1.5633	-0.45939
10493221	chr11:10493221:A:G	2.44186e-05	-1.1336e-10	-1.06541	0.000158556	-1.1336e-10	-1.0836
10493476	chr11:10493476:G:A	2.35819e-05	-1.1336e-10	-1.10028	0.00015671	-1.1336e-10	-1.09531
10493490	chr11:10493490:G:A	2.09932e-05	-1.1336e-10	-1.21656	0.000137001	-1.1336e-10	-1.22972
10493540	chr11:10493540:C:T	2.25425e-05	-1.1336e-10	-1.14536	0.000146779	-1.1336e-10	-1.16078
10493756	chr11:10493756:G:A	1.99557e-05	-1.1336e-10	-1.26724	0.000130444	-1.1336e-10	-1.27877
10493815	chr11:10493815:A:G	2.07824e-05	-1.1336e-10	-1.22665	0.000135656	-1.1336e-10	-1.23958
10494154	chr11:10494154:A:G	3.01117e-05	-1.1336e-10	-0.855843	0.000201482	-1.1336e-10	-0.844007
10494799	chr11:10494799:G:A	5.01912e-05	-1.1336e-10	-0.344918	0.000337765	-1.1336e-10	-0.327358
10494872	chr11:10494872:G:A	4.11121e-05	-1.1336e-10	-0.544455	0.000269995	-1.1336e-10	-0.551306
10495135	chr11:10495135:G:C	1.90097e-05	-1.1336e-10	-1.31581	0.000125939	-1.1336e-10	-1.31391
10495199	chr11:10495199:C:T	3.86221e-05	-1.1336e-10	-0.606931	0.000252128	-1.1336e-10	-0.61977
10495447	chr11:10495447:G:C	7.13195e-06	-1.31101	-0.985166	6.736e-05	-0.95265	-0.987008
10495666	chr11:10495666:T:C	4.08305e-05	-1.1336e-10	-0.551327	0.000261999	-1.1336e-10	-0.581367
10496114	chr11:10496114:A:G	3.58008e-06	-1.57337	-1.41201	2.6619e-05	-1.45411	-1.41398
10496411	chr11:10496411:C:T	9.89756e-05	-1.1336e-10	0.334117	0.000683908	-1.1336e-10	0.378114
10496555	chr11:10496555:C:T	4.0237e-06	-1.51259	-1.35597	2.7295e-05	-1.47224	-1.37077
10496742	chr11:10496742:T:C	7.95517e-06	-1.11275	-1.07419	4.75405e-05	-1.22022	-1.06791
10496971	chr11:10496971:T:C	4.66322e-05	-0.418465	-4.07163e-10	0.000288129	-0.4863	-4.07163e-10
10496974	chr11:10496974:C:T	4.30449e-06	-1.51613	-1.28496	2.89286e-05	-1.50539	-1.27949
10497038	chr11:10497038:A:G	7.33529e-05	0.711428	-0.676903	0.000486643	0.684213	-0.646391
10497079	chr11:10497079:A:C	3.54079e-05	-0.693821	-4.07163e-10	0.000187375	-0.916596	-4.07163e-10
10497311	chr11:10497311:A:G	3.31642e-05	0.639102	-1.39839	0.000207575	0.591847	-1.40607
10497313	chr11:10497313:A:G	7.15137e-06	-1.10202	-1.19143	5.37367e-05	-0.994771	-1.17084
10497370	chr11:10497370:A:G	2.78465e-05	-1.1336e-10	-0.934048	0.000191841	-1.1336e-10	-0.893041
10497468	chr11:10497468:G:A	0.000218635	-1.1336e-10	1.12665	0.00158611	-1.1336e-10	1.21933
10497530	chr11:10497530:G:A	4.32104e-05	-1.52564	1.03096	0.000285344	-1.56753	1.07152
10497533	chr11:10497533:A:G	3.17237e-05	-1.1336e-10	-0.803691	0.000210565	-1.1336e-10	-0.799912
10497541	chr11:10497541:G:C	5.17773e-06	-1.57322	-1.04317	3.49428e-05	-1.5417	-1.0543
10497602	chr11:10497602:A:G	0.000638121	2.62435	-0.426582	0.00223608	1.98897	-0.426202
10497604	chr11:10497604:A:G	0.000479517	2.3312	-0.419178	0.00171471	1.7161	-0.418802
10497700	chr11:10497700:T:A	2.09127e-05	-0.0261846	-1.19422	0.00012329	-0.154524	-1.18065
10497808	chr11:10497808:G:A	1.99016e-05	-1.26995	-4.07163e-10	0.000144324	-1.17765	-4.07163e-10
10497871	chr11:10497871:G:A	0.000114922	-1.1336e-10	0.483498	0.000851209	-1.1336e-10	0.596949
10498091	chr11:10498091:T:C	9.8544e-06	-0.627154	-1.34568	6.81072e-05	-0.601674	-1.32695
10498135	chr11:10498135:G:A	1.71225e-05	-1.42036	-4.07163e-10	0.000112308	-1.42846	-4.07163e-10
10498323	chr11:10498323:G:A	3.91729e-06	-1.47271	-1.42265	2.35543e-05	-1.56691	-1.42349
10498349	chr11:10498349:A:G	2.295e-05	-1.1336e-10	-1.12744	0.000148262	-1.1336e-10	-1.15073
10498395	chr11:10498395:G:T	2.16688e-05	-1.1336e-10	-1.18488	0.000141793	-1.1336e-10	-1.19534
10498402	chr11:10498402:C:T	1.77535e-05	-1.1336e-10	-1.38417	0.000117681	-1.1336e-10	-1.38173
10498729	chr11:10498729:T:C	1.7116e-05	-1.1336e-10	-1.42074	0.000113913	-1.1336e-10	-1.41427
10498824	chr11:10498824:A:G	0.000155566	0.786312	-4.07163e-10	0.000700689	0.402356	-4.07163e-10
10498857	chr11:10498857:C:G	2.91665e-05	-1.1336e-10	-0.887735	0.000179346	-1.1336e-10	-0.960394
10498888	chr11:10498888:T:C	3.38892e-05	-1.1336e-10	-0.73766	0.000244043	-1.1336e-10	-0.652366
10499025	chr11:10499025:AGAGG:A	5.15205e-06	-1.50551	-1.11585	3.65345e-05	-1.4677	-1.08375
10499089	chr11:10499089:GCAAGGACCCT:G	1.84214e-05	-1.1336e-10	-1.34724	0.000120073	-1.1336e-10	-1.36161
10499124	chr11:10499124:C:T	3.16857e-05	-1.1336e-10	-0.804891	0.000215412	-1.1336e-10	-0.777158
10499143	chr11:10499143:C:T	3.12153e-05	-1.1336e-10	-0.819848	0.000212139	-1.1336e-10	-0.792465
10499236	chr11:10499236:T:A	2.8607e-05	-1.1336e-10	-0.907106	0.000194065	-1.1336e-10	-0.881517
10499305	chr11:10499305:C:T	2.49006e-05	-1.1336e-10	-1.04586	0.000164282	-1.1336e-10	-1.04812
10499528	chr11:10499528:T:G	2.84203e-05	-1.1336e-10	-0.913652	0.000189043	-1.1336e-10	-0.907733
10500025	chr11:10500025:C:T	5.20418e-06	-1.26506	-1.34624	2.74617e-05	-1.48133	-1.35559
10500202	chr11:10500202:C:T	4.3355e-05	-0.491335	-4.07163e-10	0.000185797	-0.925053	-4.07163e-10
10500217	chr11:10500217:T:C	1.91807e-05	-1.31254	0.00568986	0.000114274	-1.52908	0.117972
10500450	chr11:10500450:C:T	4.87943e-06	-1.25696	-1.41877	2.54533e-05	-1.4998	-1.41307
10500453	chr11:10500453:G:C	1.42505e-05	-1.03928	-0.564683	0.000101164	-1.02562	-0.507349
10500573	chr11:10500573:C:T	4.37206e-06	-1.36749	-1.41803	2.47717e-05	-1.52729	-1.41272
10500779	chr11:10500779:G:A	1.72603e-05	-1.1336e-10	-1.41234	0.000113527	-1.1336e-10	-1.41767
10500801	chr11:10500801:C:G	1.79181e-05	-1.31041	-0.0645356	0.00010371	-1.48577	-0.0223418
10500878	chr11:10500878:G:A	3.92482e-05	-0.590851	-4.07163e-10	0.000163384	-1.05361	-4.07163e-10
10501166	chr11:10501166:G:A	5.20999e-05	-0.307594	-4.07163e-10	0.000214149	-0.783038	-4.07163e-10
10501209	chr11:10501209:G:A	3.93869e-06	-1.46702	-1.42289	2.70291e-05	-1.43247	-1.42032
10501299	chr11:10501299:A:G	1.70865e-05	-1.1336e-10	-1.42247	0.000113117	-1.1336e-10	-1.42129
10501413	chr11:10501413:C:T	1.72623e-05	-1.1336e-10	-1.41223	0.000113537	-1.1336e-10	-1.41758
10501677	chr11:10501677:G:A	6.67392e-06	-0.941313	-1.42124	3.26567e-05	-1.24029	-1.42337
10501929	chr11:10501929:C:T	8.1212e-06	-1.49468	-0.671602	5.51286e-05	-1.50607	-0.633974
10501954	chr11:10501954:A:G	4.26238e-06	-1.47098	-1.33995	2.99997e-05	-1.42502	-1.32351
10501972	chr11:10501972:G:A	8.45498e-06	-1.24463	-0.881368	4.77583e-05	-1.48984	-0.793721
10501975	chr11:10501975:A:G	2.02393e-05	-1.1336e-10	-1.25313	0.000131016	-1.1336e-10	-1.27439
10503059	chr11:10503059:C:G	5.96554e-06	-1.42775	-1.04701	3.55989e-05	-1.56663	-1.01076
10503553	chr11:10503553:AC:A	1.95882e-05	-1.28583	-4.07163e-10	0.000165095	-1.04319	-4.07163e-10
10503832	chr11:10503832:A:G	5.78503e-06	-1.27759	-1.22789	4.46295e-05	-1.12369	-1.22763
10504244	chr11:10504244:A:C	4.65735e-06	-1.45461	-1.2677	2.7585e-05	-1.56079	-1.27165
10504248	chr11:10504248:G:T	3.82105e-06	-1.50189	-1.41834	2.92792e-05	-1.35111	-1.42172
10504372	chr11:10504372:A:G	4.02735e-06	-1.57568	-1.29196	2.81058e-05	-1.54531	-1.26842
10504513	chr11:10504513:C:T	1.25913e-05	-1.1771	-0.55065	7.65905e-05	-1.29518	-0.516051
10504908	chr11:10504908:T:G	1.95245e-05	-1.1336e-10	-1.28909	0.000130284	-1.1336e-10	-1.27999
10505410	chr11:10505410:CT:C	7.5826e-06	-1.26158	-0.973323	4.72634e-05	-1.37111	-0.92286
10505505	chr11:10505505:AC:A	5.13389e-06	-1.21862	-1.40627	2.63315e-05	-1.48411	-1.39484
10505827	chr11:10505827:G:A	3.90099e-05	-1.1336e-10	-0.596941	0.000271227	-1.1336e-10	-0.546754
10505959	chr11:10505959:C:T	1.74765e-05	-1.1336e-10	-1.3999	0.000116411	-1.1336e-10	-1.39258
10506171	chr11:10506171:T:C	6.23289e-05	-0.128331	-4.07163e-10	0.000258859	-0.593424	-4.07163e-10
10506894	chr11:10506894:G:GTT	2.15977e-05	-1.18817	-4.07163e-10	0.0001131	-1.42144	-4.07163e-10
10506936	chr11:10506936:A:G	5.29327e-06	-1.44718	-1.14714	3.16664e-05	-1.54694	-1.14751
10506954	chr11:10506954:A:G	3.58298e-06	-1.56118	-1.42338	2.92712e-05	-1.34912	-1.42399
10506974	chr11:10506974:A:G	2.04523e-05	-1.1336e-10	-1.24266	0.000136345	-1.1336e-10	-1.23452
10507285	chr11:10507285:T:TA	4.57882e-06	-1.51719	-1.22212	2.84773e-05	-1.57424	-1.22636
10507469	chr11:10507469:G:A	2.68312e-05	-1.1336e-10	-0.971189	0.000179778	-1.1336e-10	-0.957987
10508275	chr11:10508275:A:G	3.67103e-06	-1.56983	-1.39045	2.47236e-05	-1.5587	-1.38325
10508332	chr11:10508332:T:C	3.79346e-05	-1.1336e-10	-0.624892	0.00025256	-1.1336e-10	-0.618061
10508709	chr11:10508709:ACT:A	1.71227e-05	-1.1336e-10	-1.42035	0.000112864	-1.1336e-10	-1.42352
10508746	chr11:10508746:C:G	9.76409e-06	-0.583662	-1.39838	4.04597e-05	-1.04193	-1.40747
10508858	chr11:10508858:G:A	1.0214e-05	-0.524026	-1.41297	4.1912e-05	-0.99553	-1.41861
10508881	chr11:10508881:C:T	1.74643e-05	-1.1336e-10	-1.4006	0.000114562	-1.1336e-10	-1.4086
10508889	chr11:10508889:C:T	0.000250272	1.26179	-4.07163e-10	0.00145066	1.13007	-4.07163e-10
10508975	chr11:10508975:C:T	3.03386e-05	-0.848335	-4.07163e-10	0.000139981	-1.2082	-4.07163e-10
10509053	chr11:10509053:A:G	4.04579e-06	-1.5614	-1.30168	2.63875e-05	-1.57207	-1.30475
10509149	chr11:10509149:T:C	0.000143516	-1.1336e-10	0.705692	0.000982811	-1.1336e-10	0.740708
10509375	chr11:10509375:G:A	1.03603e-05	-0.520083	-1.40269	4.2907e-05	-0.979996	-1.41068
10509379	chr11:10509379:T:G	3.09694e-05	-1.1336e-10	-0.827756	0.000213765	-1.1336e-10	-0.784833
10509478	chr11:10509478:T:C	1.82355e-05	-0.548186	-0.809203	0.000138195	-0.368628	-0.852416
10509632	chr11:10509632:C:T	0.000103467	-1.1336e-10	0.378493	0.000723043	-1.1336e-10	0.43376
10509876	chr11:10509876:A:G	2.85364e-05	-1.1336e-10	-0.909577	0.000191799	-1.1336e-10	-0.893259
10509991	chr11:10509991:G:A	2.13882e-05	-1.1336e-10	-1.19792	0.000146706	-1.1336e-10	-1.16128
10510001	chr11:10510001:CTTAG:C	4.868e-06	-1.28781	-1.39026	3.99729e-05	-1.07866	-1.38285
10510465	chr11:10510465:A:G	2.11391e-05	-1.1336e-10	-1.20963	0.000140893	-1.1336e-10	-1.2017
10511321	chr11:10511321:G:A	1.92823e-05	-1.1336e-10	-1.30157	0.000128248	-1.1336e-10	-1.29575
10511329	chr11:10511329:G:A	5.33155e-06	-1.56044	-1.02668	3.46092e-05	-1.57235	-1.03324
10511375	chr11:10511375:T:A	2.2886e-05	-1.43121	0.300981	0.000132539	-1.54564	0.282802
10511606	chr11:10511606:G:C	4.89984e-06	-1.25301	-1.41854	4.38981e-05	-0.944816	-1.42302
10512154	chr11:10512154:A:G	1.77054e-05	-1.1336e-10	-1.38689	0.000115863	-1.1336e-10	-1.3973
10512229	chr11:10512229:AGT:A	4.97034e-06	-1.56209	-1.09518	3.23719e-05	-1.57142	-1.101
10512405	chr11:10512405:T:C	4.74893e-06	-1.3034	-1.39944	4.13415e-05	-1.01765	-1.41019
10512881	chr11:10512881:T:C	2.06957e-05	-1.1336e-10	-1.23083	0.000138227	-1.1336e-10	-1.22081
10513008	chr11:10513008:A:C	5.59256e-06	-1.19972	-1.3396	3.02493e-05	-1.4376	-1.30264
10513298	chr11:10513298:G:A	1.72769e-05	-1.1336e-10	-1.41138	0.000114768	-1.1336e-10	-1.4068
10513319	chr11:10513319:C:T	7.77877e-06	-1.57004	-0.639322	6.6565e-05	-1.38764	-0.563887
10513474	chr11:10513474:T:C	2.54856e-05	-1.1336e-10	-1.02264	0.000173719	-1.1336e-10	-0.992271
10513802	chr11:10513802:G:A	8.27226e-06	-1.19673	-0.951116	3.90693e-05	-1.51143	-0.972939
10514139	chr11:10514139:A:C	3.4455e-05	-1.1336e-10	-0.721104	0.000218277	-1.1336e-10	-0.763944
10514243	chr11:10514243:G:GA	3.21657e-05	-1.1336e-10	-0.789855	0.000219577	-1.1336e-10	-0.758008
10514244	chr11:10514244:A:C	6.22388e-05	0.613211	-0.74299	0.000471775	0.660135	-0.653342
10514569	chr11:10514569:A:G	4.50274e-05	-1.30016	0.846671	0.000369087	-1.16261	0.92393
10514694	chr11:10514694:TA:T	3.80602e-05	-1.1336e-10	-0.621587	0.000250247	-1.1336e-10	-0.627259
10514751	chr11:10514751:T:C	1.0144e-05	-1.24218	-0.701691	4.91794e-05	-1.53013	-0.7241
10515177	chr11:10515177:T:C	6.52754e-06	-1.5689	-0.815832	5.5743e-05	-1.38084	-0.748117
10515749	chr11:10515749:C:T	3.21577e-05	-1.1336e-10	-0.790103	0.00021144	-1.1336e-10	-0.795768
10516034	chr11:10516034:G:T	8.99562e-06	-1.19869	-0.865327	4.26102e-05	-1.51131	-0.886309
10516174	chr11:10516174:G:A	8.09263e-05	-1.27176	1.40454	0.00067197	-1.12469	1.48519
10516623	chr11:10516623:G:A	9.37011e-06	-1.1833	-0.839929	4.39518e-05	-1.50501	-0.861611
10516861	chr11:10516861:A:G	1.90103e-05	-1.1336e-10	-1.31578	0.000126078	-1.1336e-10	-1.31281
10517269	chr11:10517269:C:T	4.63762e-06	-1.53983	-1.18672	2.95867e-05	-1.57254	-1.18984
10517312	chr11:10517312:A:G	1.20894e-05	-1.53569	-0.232739	0.000115251	-1.26377	-0.138834
10517332	chr11:10517332:G:C	1.70959e-05	-1.1336e-10	-1.42192	0.000112999	-1.1336e-10	-1.42233
10517559	chr11:10517559:G:C	1.02284e-05	-1.12585	-0.809746	4.64631e-05	-1.47936	-0.831688
10517727	chr11:10517727:A:G	9.13151e-06	-1.47178	-0.577241	9.02012e-05	-1.10272	-0.544943
10517854	chr11:10517854:G:A	3.41458e-05	-0.730116	-4.07163e-10	0.00017598	-0.979341	-4.07163e-10
10518075	chr11:10518075:G:A	2.13258e-05	-1.20084	-4.07163e-10	0.00011215	-1.42987	-4.07163e-10
10518339	chr11:10518339:T:C	2.4118e-05	-1.1336e-10	-1.0778	0.000161883	-1.1336e-10	-1.06284
10518383	chr11:10518383:C:T	1.41339e-05	-1.5486	-0.0635819	0.000131998	-1.30219	0.0352697
10518516	chr11:10518516:A:C	0.000179043	-1.1336e-10	0.926869	0.00141821	-1.1336e-10	1.10744
10518592	chr11:10518592:T:C	1.28899e-05	-1.53889	-0.165422	0.000122384	-1.27305	-0.0694981
10518620	chr11:10518620:C:T	1.81291e-05	-1.1336e-10	-1.36324	0.000118263	-1.1336e-10	-1.3768
10518823	chr11:10518823:C:T	1.84261e-05	-1.1336e-10	-1.34699	0.00012212	-1.1336e-10	-1.34471
10518825	chr11:10518825:A:G	4.33017e-05	-0.492565	-4.07163e-10	0.000190638	-0.899335	-4.07163e-10
10518864	chr11:10518864:TAA:T	1.4272e-05	-1.54631	-0.056142	0.000134064	-1.29463	0.0432382
10518870	chr11:10518870:C:T	3.95566e-06	-1.55993	-1.32568	2.58101e-05	-1.57269	-1.32626
10520066	chr11:10520066:C:T	1.00485e-05	-1.18259	-0.770739	4.7072e-05	-1.50503	-0.793004
10520079	chr11:10520079:T:C	9.17525e-05	1.0437	-0.785367	0.000695823	1.09348	-0.698091
10520154	chr11:10520154:T:A	7.68163e-06	-1.54026	-0.681661	7.1221e-05	-1.27639	-0.607529
10520428	chr11:10520428:C:T	2.38888e-05	-1.1336e-10	-1.08735	0.000160565	-1.1336e-10	-1.07101
10520491	chr11:10520491:T:G	1.7175e-05	-1.1336e-10	-1.4173	0.000113209	-1.1336e-10	-1.42047
10520797	chr11:10520797:A:C	0.000147981	-1.1336e-10	0.736329	0.00106336	-1.1336e-10	0.81948
10520945	chr11:10520945:T:G	2.58166e-05	-1.1336e-10	-1.00974	0.000179418	-1.1336e-10	-0.959989
10520976	chr11:10520976:T:C	4.9274e-06	-1.57025	-1.0957	3.42332e-05	-1.51467	-1.10185
10521258	chr11:10521258:A:C	1.78125e-05	-1.1336e-10	-1.38086	0.000120049	-1.1336e-10	-1.36181
10521260	chr11:10521260:C:G	2.18584e-05	-1.1336e-10	-1.17617	0.000140713	-1.1336e-10	-1.20298
10521749	chr11:10521749:C:T	9.37387e-06	-1.1907	-0.832133	4.41865e-05	-1.50777	-0.853517
10521828	chr11:10521828:G:C	1.95419e-05	-1.1336e-10	-1.28819	0.000127606	-1.1336e-10	-1.30076
10521971	chr11:10521971:T:C	5.50076e-06	-1.55146	-1.00441	3.52841e-05	-1.57503	-1.01125
10522325	chr11:10522325:G:A	8.80193e-05	-1.1336e-10	0.216799	0.000672789	-1.1336e-10	0.361723
10522694	chr11:10522694:T:A	2.88121e-05	-1.1336e-10	-0.899962	0.00018347	-1.1336e-10	-0.937656
10522944	chr11:10522944:A:G	5.71763e-06	-1.55891	-0.958292	3.69902e-05	-1.57305	-0.966004
10523275	chr11:10523275:T:C	0.000120709	-1.1336e-10	0.532628	0.00086993	-1.1336e-10	0.618704
10523305	chr11:10523305:C:T	2.71221e-05	-1.1336e-10	-0.960409	0.000182632	-1.1336e-10	-0.942234
10523635	chr11:10523635:C:G	5.93928e-06	-1.5599	-0.919268	3.84741e-05	-1.5726	-0.927127
10523637	chr11:10523637:A:G	2.09147e-05	-1.1336e-10	-1.2203	0.000139111	-1.1336e-10	-1.21443
10523857	chr11:10523857:G:A	6.55204e-05	-1.25259	1.17419	0.000548898	-1.09966	1.25787
10524108	chr11:10524108:G:C	3.03951e-05	-1.1336e-10	-0.846475	0.000213096	-1.1336e-10	-0.787964
10524126	chr11:10524126:A:G	2.16834e-05	-1.1336e-10	-1.18421	0.000149044	-1.1336e-10	-1.14547
10524166	chr11:10524166:G:A	6.61481e-06	-1.22142	-1.15003	5.83616e-05	-0.898395	-1.18466
10524180	chr11:10524180:C:T	8.16276e-06	-1.48033	-0.680848	6.21564e-05	-1.35984	-0.660219
10524240	chr11:10524240:C:T	2.35201e-05	-1.1336e-10	-1.1029	0.000150257	-1.1336e-10	-1.13736
10524272	chr11:10524272:G:A	9.28895e-06	-1.20483	-0.827099	4.4078e-05	-1.51417	-0.849573
10524333	chr11:10524333:T:C	3.15155e-05	-1.27422	0.463944	0.000258561	-1.12845	0.533879
10524604	chr11:10524604:C:G	2.73679e-05	-1.1336e-10	-0.951386	0.000191099	-1.1336e-10	-0.89692
10524806	chr11:10524806:C:CATTTTT	2.09961e-05	-1.21642	-4.07163e-10	0.000111065	-1.43959	-4.07163e-10
10525176	chr11:10525176:C:T	9.46034e-05	0.288937	-4.07163e-10	0.000363614	-0.253617	-4.07163e-10
10525503	chr11:10525503:A:T	0.000165392	-1.1336e-10	0.847561	0.00131386	-1.1336e-10	1.03102
10525627	chr11:10525627:G:C	3.28282e-05	-1.28275	0.513277	0.000268976	-1.13887	0.583782
10526129	chr11:10526129:T:C	4.52716e-06	-1.56055	-1.19011	2.98425e-05	-1.56061	-1.19317
10526501	chr11:10526501:C:T	4.36869e-06	-1.56992	-1.21638	2.94745e-05	-1.54695	-1.21923
10527828	chr11:10527828:G:A	2.82861e-05	-1.1336e-10	-0.918384	0.000197631	-1.1336e-10	-0.863305
10527854	chr11:10527854:C:T	7.89794e-05	1.0175	-0.909067	0.000592256	1.06469	-0.830462
10527921	chr11:10527921:C:G	3.62503e-05	-1.24861	0.578304	0.000298817	-1.09977	0.649889
10527926	chr11:10527926:G:A	3.726e-05	-1.2292	0.586366	0.000308447	-1.07615	0.657989
10528556	chr11:10528556:G:A	2.16467e-05	-1.1336e-10	-1.1859	0.000146206	-1.1336e-10	-1.16469
10528704	chr11:10528704:T:C	8.40378e-06	-1.18445	-0.947624	3.9517e-05	-1.50609	-0.966893
10528863	chr11:10528863:A:C	5.44672e-06	-1.18466	-1.38108	2.89985e-05	-1.42874	-1.35372
10528900	chr11:10528900:T:A	6.84498e-06	-1.56288	-0.774363	6.01193e-05	-1.352	-0.70138
10529051	chr11:10529051:TG:T	6.80843e-06	-1.56469	-0.777908	5.94334e-05	-1.35978	-0.705075
10529077	chr11:10529077:C:G	1.7439e-05	-1.1336e-10	-1.40204	0.000114417	-1.1336e-10	-1.40986
10529417	chr11:10529417:T:C	5.07367e-05	-0.334108	-4.07163e-10	0.000295023	-0.462655	-4.07163e-10
10529559	chr11:10529559:T:C	4.40367e-05	-1.2674	0.791664	0.000364413	-1.12044	0.869024
10529956	chr11:10529956:T:C	0.000142841	-1.1336e-10	0.700977	0.0011284	-1.1336e-10	0.878848
10531125	chr11:10531125:C:T	5.32238e-06	-1.56152	-1.02732	3.4573e-05	-1.57234	-1.0343
10531158	chr11:10531158:C:T	2.1899e-05	-1.17432	-4.07163e-10	0.00011403	-1.41325	-4.07163e-10
10531176	chr11:10531176:T:A	5.45816e-06	-1.56514	-0.998504	3.56492e-05	-1.57017	-1.00581
10531186	chr11:10531186:C:G	1.17867e-05	-1.00373	-0.790055	5.03855e-05	-1.4178	-0.812208
10531204	chr11:10531204:G:A	3.66424e-05	-1.29427	0.634714	0.000300175	-1.15243	0.707085
10531243	chr11:10531243:C:T	5.7926e-05	-1.25446	1.05287	0.000484624	-1.10323	1.13689
10531319	chr11:10531319:G:A	2.03264e-05	-1.1336e-10	-1.24884	0.000137643	-1.1336e-10	-1.22504
10531777	chr11:10531777:C:T	8.23541e-06	-1.00754	-1.14477	3.92614e-05	-1.32045	-1.15902
10531808	chr11:10531808:C:T	4.17922e-06	-1.56919	-1.26144	3.23496e-05	-1.38034	-1.29277
10531863	chr11:10531863:C:T	2.0318e-05	-1.1336e-10	-1.24925	0.000132993	-1.1336e-10	-1.25941
10532125	chr11:10532125:C:T	6.1604e-06	-1.18985	-1.25276	4.93833e-05	-1.0225	-1.22759
10532983	chr11:10532983:T:C	1.76397e-05	-1.1336e-10	-1.3906	0.000115497	-1.1336e-10	-1.40047
10533160	chr11:10533160:T:C	1.71106e-05	-1.42106	-4.07163e-10	0.000100411	-1.54043	-4.07163e-10
10533337	chr11:10533337:C:T	1.06986e-05	-1.19784	-0.692805	5.04823e-05	-1.51133	-0.716753
10533380	chr11:10533380:A:G	5.95152e-06	-1.56873	-0.90838	3.91094e-05	-1.56733	-0.916012
10533430	chr11:10533430:GTTAA:G	0.000116331	1.63301	-1.13733	0.000772525	1.65515	-1.15519
10534039	chr11:10534039:C:G	2.23913e-05	-1.15209	-4.07163e-10	0.000115692	-1.39878	-4.07163e-10
10534042	chr11:10534042:A:G	1.38435e-05	-1.08174	-0.551198	6.75581e-05	-1.44468	-0.492041
10534251	chr11:10534251:G:A	1.76033e-05	-1.1336e-10	-1.39267	0.000115297	-1.1336e-10	-1.4022
10534894	chr11:10534894:A:T	4.99429e-05	-1.05853	0.708658	0.000411067	-0.913463	0.782511
10534974	chr11:10534974:T:C	2.56942e-05	-1.01449	-4.07163e-10	0.000124118	-1.32847	-4.07163e-10
10535383	chr11:10535383:T:C	9.30464e-06	-1.19179	-0.838449	4.58291e-05	-1.49527	-0.829515
10535720	chr11:10535720:C:T	1.7059e-05	-1.1336e-10	-1.42408	0.000112798	-1.1336e-10	-1.42411
10535812	chr11:10535812:A:G	5.54094e-06	-1.56905	-0.979538	3.64517e-05	-1.56697	-0.986752
10535937	chr11:10535937:T:A	3.05612e-05	-0.841026	-4.07163e-10	0.00017808	-0.967477	-4.07163e-10
10535961	chr11:10535961:C:A	9.85724e-06	-0.949136	-1.02341	7.9368e-05	-0.789661	-0.985952
10536299	chr11:10536299:C:G	1.1043e-05	-0.916312	-0.942651	4.92166e-05	-1.34144	-0.912033
10536403	chr11:10536403:T:C	8.33297e-06	-1.54337	-0.597169	7.51225e-05	-1.31199	-0.518597
10536439	chr11:10536439:G:A	0.000108972	-1.1336e-10	0.430338	0.000744649	-1.1336e-10	0.463204
10536880	chr11:10536880:T:C	3.3625e-05	-1.1336e-10	-0.745486	0.000221244	-1.1336e-10	-0.750441
10537230	chr11:10537230:A:G	9.37122e-06	-1.01623	-1.00688	4.02468e-05	-1.42526	-1.02942
10537623	chr11:10537623:A:G	0.000455235	-1.1336e-10	1.86006	0.00271312	-1.1336e-10	1.75614
10537886	chr11:10537886:G:A	1.94682e-05	-1.1336e-10	-1.29197	0.000129519	-1.1336e-10	-1.28588
10538236	chr11:10538236:A:G	7.47858e-06	-1.20397	-1.04474	3.6036e-05	-1.4997	-1.06549
10538271	chr11:10538271:G:C	1.72495e-05	-1.1336e-10	-1.41297	0.000114145	-1.1336e-10	-1.41224
10538348	chr11:10538348:T:C	6.58184e-06	-1.1035	-1.27295	5.67012e-05	-0.868575	-1.24334
10538362	chr11:10538362:C:T	0.000170255	-1.1336e-10	0.876544	0.0012273	-1.1336e-10	0.962861
10538561	chr11:10538561:A:G	1.81104e-05	-1.13713	-0.227141	9.09837e-05	-1.46682	-0.172209
10538900	chr11:10538900:A:C	2.02424e-05	-1.25298	-4.07163e-10	0.000108687	-1.46124	-4.07163e-10
10538943	chr11:10538943:G:A	6.09283e-06	-1.11664	-1.337	5.19725e-05	-0.885357	-1.31364
10539072	chr11:10539072:C:T	1.75156e-05	-1.1336e-10	-1.39766	0.00011482	-1.1336e-10	-1.40634
10539485	chr11:10539485:C:T	8.39334e-05	1.27687	-1.10761	0.000617851	1.32152	-1.04499
10540451	chr11:10540451:AC:A	1.70691e-05	-1.1336e-10	-1.42349	0.000112913	-1.1336e-10	-1.42309
10540453	chr11:10540453:AG:A	1.70724e-05	-1.1336e-10	-1.4233	0.00011294	-1.1336e-10	-1.42285
10540457	chr11:10540457:GC:G	1.70735e-05	-1.1336e-10	-1.42323	0.00011295	-1.1336e-10	-1.42277
10540888	chr11:10540888:C:A	2.62637e-05	-1.1336e-10	-0.99257	0.000177667	-1.1336e-10	-0.969797
10541133	chr11:10541133:G:A	3.10108e-05	-0.826422	-4.07163e-10	0.000119442	-1.36688	-4.07163e-10
10541389	chr11:10541389:G:T	8.68682e-05	1.58364	-1.38	0.000663362	1.74192	-1.39431
10541543	chr11:10541543:G:T	8.78338e-06	-1.0516	-1.0363	4.32579e-05	-1.35307	-1.02946
10541723	chr11:10541723:G:A	0.00019763	2.16149	-1.13585	0.00126734	2.07143	-1.07647
10541897	chr11:10541897:G:A	2.36547e-05	-1.1336e-10	-1.09719	0.00015148	-1.1336e-10	-1.12926
10541926	chr11:10541926:T:A	2.40798e-05	-1.1336e-10	-1.07938	0.000153996	-1.1336e-10	-1.11278
10542027	chr11:10542027:AAT:A	4.62566e-05	-0.426551	-4.07163e-10	0.000187178	-0.917648	-4.07163e-10
10543071	chr11:10543071:G:A	1.47059e-05	-1.57251	-4.07163e-10	9.6945e-05	-1.57556	-4.07163e-10
10543080	chr11:10543080:C:T	2.24358e-05	-1.1501	-4.07163e-10	0.000156366	-1.09751	-4.07163e-10
10543153	chr11:10543153:A:T	0.000123016	-1.1336e-10	0.551558	0.000958688	-1.1336e-10	0.715857
10543382	chr11:10543382:C:T	0.000189444	2.07602	-1.09268	0.00122149	1.98797	-1.02985
10544051	chr11:10544051:G:A	6.16832e-06	-1.56601	-0.875325	4.31027e-05	-1.50288	-0.883246
10544070	chr11:10544070:C:T	0.000205968	2.12279	-1.05583	0.00133072	2.03375	-0.989985
10544280	chr11:10544280:CCTT:C	0.000125316	-1.1336e-10	0.570079	0.00086192	-1.1336e-10	0.609453
10544347	chr11:10544347:AGTCCTGCCATTTGGCAG:A	3.7764e-05	-1.1336e-10	-0.629401	0.00022985	-1.1336e-10	-0.712281
10544413	chr11:10544413:T:C	5.20135e-05	-1.1336e-10	-0.309253	0.00033473	-1.1336e-10	-0.336383
10544518	chr11:10544518:G:T	2.49967e-05	-1.1336e-10	-1.04201	0.000170059	-1.1336e-10	-1.01356
10544939	chr11:10544939:C:T	1.73978e-05	-1.1336e-10	-1.40441	0.000114537	-1.1336e-10	-1.40881
10545004	chr11:10545004:G:GGGGCT	2.6862e-05	-1.1336e-10	-0.970045	0.000176685	-1.1336e-10	-0.975339
10545043	chr11:10545043:C:T	1.47996e-05	-1.56616	-4.07163e-10	9.9896e-05	-1.54558	-4.07163e-10
10545051	chr11:10545051:T:C	3.03032e-05	-0.849503	-4.07163e-10	0.000296418	-0.457939	-4.07163e-10
10545109	chr11:10545109:C:A	5.06728e-06	-1.55528	-1.08267	3.45623e-05	-1.45577	-1.15118
10545131	chr11:10545131:T:C	1.6337e-05	-1.46733	-4.07163e-10	0.000106661	-1.48005	-4.07163e-10
10545730	chr11:10545730:A:T	4.42591e-05	-0.470696	-4.07163e-10	0.000181048	-0.950949	-4.07163e-10
10545820	chr11:10545820:C:T	3.93416e-06	-1.55285	-1.33821	2.77326e-05	-1.46476	-1.36234
10546207	chr11:10546207:A:C	0.000153883	-1.1336e-10	0.775435	0.00100734	-1.1336e-10	0.765359
10546350	chr11:10546350:A:G	4.3815e-06	-1.36284	-1.42052	4.56635e-05	-0.904742	-1.42367
10546357	chr11:10546357:G:C	1.01206e-05	-1.56035	-0.385827	9.23651e-05	-1.31904	-0.30492
10546372	chr11:10546372:G:T	2.2848e-05	-0.350277	-0.781617	7.51141e-05	-1.0764	-0.754299
10546960	chr11:10546960:T:G	1.75892e-05	-1.1336e-10	-1.39347	0.000115188	-1.1336e-10	-1.40315
10547079	chr11:10547079:T:G	0.00161703	-1.1336e-10	3.12759	0.0117922	-1.1336e-10	3.22548
10547186	chr11:10547186:AAC:A	5.15163e-05	-0.318858	-4.07163e-10	0.000289541	-0.481412	-4.07163e-10
10547375	chr11:10547375:G:A	0.000164907	2.26425	-1.41962	0.000988034	2.16988	-1.42387
10547413	chr11:10547413:C:T	0.000110852	-1.1336e-10	0.447438	0.000860405	-1.1336e-10	0.607694
10547618	chr11:10547618:A:G	2.71218e-05	-1.1336e-10	-0.960418	0.000178097	-1.1336e-10	-0.967382
10547665	chr11:10547665:G:C	1.72875e-05	-1.1336e-10	-1.41077	0.000113621	-1.1336e-10	-1.41684
10547784	chr11:10547784:T:A	8.84205e-05	0.261029	-0.0396818	0.000337876	-0.254565	-0.072466
10548117	chr11:10548117:G:A	2.1515e-05	-1.19201	-4.07163e-10	0.000149617	-1.14163	-4.07163e-10
10548339	chr11:10548339:C:T	2.83539e-05	-1.1336e-10	-0.915993	0.000184829	-1.1336e-10	-0.930276
10548347	chr11:10548347:T:C	0.000659749	2.2311	-4.07163e-10	0.00364351	2.05099	-4.07163e-10
10548548	chr11:10548548:A:G	2.74054e-05	-1.1336e-10	-0.950018	0.000180264	-1.1336e-10	-0.955289
10548709	chr11:10548709:C:G	0.000773856	1.74782	0.642809	0.00582954	1.64572	0.87527
10548912	chr11:10548912:C:T	0.000205842	2.177	-1.11064	0.00132703	2.09029	-1.0493
10548957	chr11:10548957:C:G	2.59469e-05	-1.1336e-10	-1.00471	0.000170679	-1.1336e-10	-1.00992
10549247	chr11:10549247:A:G	4.15089e-05	-1.1336e-10	-0.534848	0.000268072	-1.1336e-10	-0.558453
10549261	chr11:10549261:C:T	2.75152e-05	-1.1336e-10	-0.946017	0.000186361	-1.1336e-10	-0.922024
10549367	chr11:10549367:A:G	4.52709e-05	-1.1336e-10	-0.448091	0.000309744	-1.1336e-10	-0.413962
10549451	chr11:10549451:T:C	2.38212e-05	-0.80799	-0.282191	0.000107486	-1.12389	-0.348453
10549597	chr11:10549597:A:G	0.000456235	2.42065	-0.558395	0.00304359	2.32954	-0.458454
10549715	chr11:10549715:A:T	3.1979e-05	-1.1336e-10	-0.795676	0.000218019	-1.1336e-10	-0.765127
10549804	chr11:10549804:C:T	2.7801e-05	-0.277305	-0.658379	8.83176e-05	-1.0326	-0.636172
10550223	chr11:10550223:T:C	1.63616e-05	-1.46582	-4.07163e-10	0.000137737	-1.22436	-4.07163e-10
10550370	chr11:10550370:T:C	1.73621e-05	-1.1336e-10	-1.40647	0.000113995	-1.1336e-10	-1.41356
10550685	chr11:10550685:T:C	5.68591e-05	-0.201013	-0.0191666	0.000179466	-0.980885	0.0211613
10550844	chr11:10550844:C:T	2.87285e-05	-1.1336e-10	-0.902868	0.000196202	-1.1336e-10	-0.870565
10550847	chr11:10550847:G:C	5.92218e-06	-1.558	-0.924047	4.19571e-05	-1.4817	-0.931364
10550917	chr11:10550917:G:A	2.30469e-05	0.279481	-1.40271	5.49834e-05	-0.754682	-1.388
10551566	chr11:10551566:C:T	0.000298421	2.27326	-0.835509	0.00195856	2.18312	-0.752862
10551717	chr11:10551717:T:C	1.67827e-05	-1.44041	-4.07163e-10	0.000106536	-1.48122	-4.07163e-10
10551720	chr11:10551720:AAGGAATGGC:A	3.44799e-05	-1.1336e-10	-0.72038	0.000234561	-1.1336e-10	-0.691993
10551743	chr11:10551743:GA:G	0.000221291	2.2043	-1.06558	0.00143039	2.11636	-1.00037
10551945	chr11:10551945:A:T	1.72933e-05	-1.1336e-10	-1.41044	0.000113652	-1.1336e-10	-1.41657
10552079	chr11:10552079:T:C	2.56401e-05	-1.0166	-4.07163e-10	0.000142858	-1.18786	-4.07163e-10
10552121	chr11:10552121:T:C	1.7253e-05	-1.1336e-10	-1.41277	0.000113455	-1.1336e-10	-1.4183
10552227	chr11:10552227:G:T	2.83131e-05	-1.1336e-10	-0.91743	0.000186152	-1.1336e-10	-0.923144
10552288	chr11:10552288:G:A	3.98616e-05	-1.1336e-10	-0.575344	0.000271896	-1.1336e-10	-0.54429
10552524	chr11:10552524:A:G	1.94977e-05	-1.1336e-10	-1.29046	0.00012972	-1.1336e-10	-1.28433
10552565	chr11:10552565:A:G	3.54163e-05	-1.1336e-10	-0.693585	0.000250792	-1.1336e-10	-0.625083
10552625	chr11:10552625:C:T	3.10504e-05	-1.1336e-10	-0.825144	0.000204107	-1.1336e-10	-0.831064
10552975	chr11:10552975:C:T	0.000332638	2.2254	-0.679104	0.00220596	2.13573	-0.586518
10553048	chr11:10553048:T:A	0.00137012	-0.297493	3.25939	0.00633228	-0.769578	3.37328
10553539	chr11:10553539:G:C	1.81137e-05	-1.1336e-10	-1.36409	0.000119521	-1.1336e-10	-1.36621
10553570	chr11:10553570:C:T	0.000364061	2.3069	-0.670332	0.00241503	2.21695	-0.57719
10553657	chr11:10553657:A:G	5.36556e-05	-1.1336e-10	-0.27817	0.000403212	-1.1336e-10	-0.150245
10553762	chr11:10553762:A:G	1.57777e-05	-1.50216	-4.07163e-10	0.000120385	-1.35902	-4.07163e-10
10554088	chr11:10554088:T:C	4.19625e-06	-1.40336	-1.42321	4.29868e-05	-0.977194	-1.41162
10554542	chr11:10554542:A:G	4.61721e-05	-0.717992	0.289611	0.000201033	-1.04683	0.200586
10554685	chr11:10554685:C:A	1.70364e-05	-0.669678	-0.755725	6.23817e-05	-1.2651	-0.751335
10554720	chr11:10554720:C:T	5.65029e-05	-0.226465	-4.07163e-10	0.000209244	-0.806208	-4.07163e-10
10554809	chr11:10554809:G:A	4.24156e-06	-1.39318	-1.42264	4.32743e-05	-0.959949	-1.4222
10555304	chr11:10555304:C:T	0.00307279	1.39583	2.37376	0.0140607	0.780104	2.62133
10555309	chr11:10555309:A:G	2.4705e-05	-0.327555	-0.726195	8.01911e-05	-1.06347	-0.701826
10555834	chr11:10555834:C:T	0.000133854	-1.1336e-10	0.635995	0.000919152	-1.1336e-10	0.673743
10555850	chr11:10555850:T:G	4.25663e-06	-1.39401	-1.41827	4.43083e-05	-0.959268	-1.39927
10556198	chr11:10556198:T:A	0.0001844	0.95635	-4.07163e-10	0.000320461	-0.379949	-4.07163e-10
10556297	chr11:10556297:G:A	4.74116e-05	-0.40189	-4.07163e-10	0.000190728	-0.89886	-4.07163e-10
10556431	chr11:10556431:T:G	4.38079e-05	-1.1336e-10	-0.480941	0.000300469	-1.1336e-10	-0.444365
10556442	chr11:10556442:T:G	7.24707e-06	-1.5529	-0.727256	5.18329e-05	-1.46681	-0.734878
10556815	chr11:10556815:G:C	7.11639e-06	-1.53595	-0.762404	5.17952e-05	-1.43183	-0.770584
10557112	chr11:10557112:T:C	3.42676e-05	-1.1336e-10	-0.726557	0.000235386	-1.1336e-10	-0.688483
10557220	chr11:10557220:G:A	2.96024e-05	-1.1336e-10	-0.872902	0.000202377	-1.1336e-10	-0.839578
10557260	chr11:10557260:G:C	5.71409e-05	-1.1336e-10	-0.215237	0.000430593	-1.1336e-10	-0.0845458
10557281	chr11:10557281:G:T	0.000132082	-1.1336e-10	0.622668	0.000938993	-1.1336e-10	0.695099
10557561	chr11:10557561:G:A	4.79872e-06	-1.46681	-1.22559	4.96002e-05	-1.00224	-1.24348
10557993	chr11:10557993:G:C	0.00019853	2.15102	-1.12084	0.00127509	2.06187	-1.0608
10558002	chr11:10558002:A:G	0.000208352	-1.1336e-10	1.07847	0.00166756	-1.1336e-10	1.26941
10558140	chr11:10558140:T:C	1.21969e-05	-0.520653	-1.23892	3.09499e-05	-1.49217	-1.22517
10558298	chr11:10558298:T:C	0.00019885	1.94445	-0.912652	0.00129812	1.85648	-0.837512
10558884	chr11:10558884:A:C	1.81791e-05	-1.1336e-10	-1.36048	0.00011979	-1.1336e-10	-1.36397
10559089	chr11:10559089:T:G	4.74073e-05	-1.1336e-10	-0.401981	0.000311424	-1.1336e-10	-0.408552
10559137	chr11:10559137:C:T	7.36611e-06	-1.54646	-0.717407	5.30243e-05	-1.45321	-0.725743
10559541	chr11:10559541:A:G	5.60448e-05	-1.1336e-10	-0.234605	0.000425209	-1.1336e-10	-0.0971276
10559644	chr11:10559644:C:G	2.69852e-05	0.458623	-1.42409	0.000214073	0.638048	-1.42144
10559670	chr11:10559670:G:A	0.000252529	2.3804	-1.10962	0.00162213	2.29025	-1.04846
10559714	chr11:10559714:T:TA	6.64355e-06	-1.53807	-0.829042	4.81735e-05	-1.43876	-0.836144
10559810	chr11:10559810:C:T	5.70052e-05	-0.217613	-4.07163e-10	0.000210632	-0.799598	-4.07163e-10
10559890	chr11:10559890:G:T	1.57693e-05	-1.50269	-4.07163e-10	0.000121071	-1.35333	-4.07163e-10
10560557	chr11:10560557:G:A	1.92878e-05	-1.1336e-10	-1.30129	0.000128346	-1.1336e-10	-1.29498
10560996	chr11:10560996:T:G	1.07283e-05	-1.44651	-0.441361	6.05354e-05	-1.54341	-0.503072
10561181	chr11:10561181:G:GT	4.00455e-05	-1.1336e-10	-0.570741	0.000285013	-1.1336e-10	-0.497174
10561182	chr11:10561182:G:T	3.99205e-05	-1.1336e-10	-0.573867	0.000284086	-1.1336e-10	-0.500431
10562053	chr11:10562053:T:C	3.56608e-06	-1.57425	-1.41504	2.47248e-05	-1.53686	-1.40504
10562162	chr11:10562162:C:T	2.56824e-05	-1.1336e-10	-1.01495	0.000169152	-1.1336e-10	-1.01891
10562805	chr11:10562805:G:C	0.000137156	-1.1336e-10	0.660361	0.000942734	-1.1336e-10	0.699076
10563201	chr11:10563201:G:A	5.30709e-05	-0.289128	-4.07163e-10	0.000207706	-0.813583	-4.07163e-10
10563454	chr11:10563454:G:C	3.76518e-05	-1.1336e-10	-0.632377	0.000262966	-1.1336e-10	-0.577685
10563463	chr11:10563463:T:C	4.04726e-05	-1.1336e-10	-0.56013	0.000283418	-1.1336e-10	-0.502785
10563622	chr11:10563622:T:C	0.000537289	3.09216	-1.06638	0.0026635	2.74287	-1.00519
10563695	chr11:10563695:G:A	4.34821e-05	-1.1336e-10	-0.488408	0.000289209	-1.1336e-10	-0.48256
10563815	chr11:10563815:G:A	2.15111e-05	-1.19219	-4.07163e-10	0.000128853	-1.29104	-4.07163e-10
10563840	chr11:10563840:G:C	0.000374409	2.74948	-1.08488	0.00188492	2.41717	-1.02524
10563917	chr11:10563917:G:T	5.6121e-06	-1.54771	-0.98812	4.0423e-05	-1.4551	-0.995213
10564555	chr11:10564555:T:C	8.83891e-05	-1.1336e-10	0.220992	0.000613071	-1.1336e-10	0.268772
10564599	chr11:10564599:A:G	8.57944e-05	-1.1336e-10	0.191197	0.000595599	-1.1336e-10	0.239859
10564961	chr11:10564961:G:A	4.55326e-05	-1.1336e-10	-0.442329	0.000302918	-1.1336e-10	-0.436247
10565034	chr11:10565034:G:A	4.55912e-05	-1.1336e-10	-0.441041	0.000303384	-1.1336e-10	-0.43471
10565646	chr11:10565646:TA:T	5.74157e-06	-1.54872	-0.964301	4.13003e-05	-1.45721	-0.971626
10565725	chr11:10565725:C:G	0.000214101	1.10569	-4.07163e-10	0.000649629	0.326692	-4.07163e-10
10565985	chr11:10565985:C:T	4.77305e-05	-1.1336e-10	-0.395186	0.000317653	-1.1336e-10	-0.388748
10566171	chr11:10566171:G:A	3.69395e-06	-1.55865	-1.39541	2.68753e-05	-1.44532	-1.41318
10566218	chr11:10566218:T:C	5.62577e-06	-1.26483	-1.26857	5.11136e-05	-0.929318	-1.28634
10566421	chr11:10566421:T:A	0.000171432	-1.1336e-10	0.883431	0.00118031	-1.1336e-10	0.923824
10566938	chr11:10566938:T:C	3.38321e-05	-0.739345	-4.07163e-10	0.000329564	-0.351937	-4.07163e-10
10567736	chr11:10567736:C:T	0.000113539	-1.1336e-10	0.471389	0.000781095	-1.1336e-10	0.510988
10568035	chr11:10568035:C:T	1.8236e-05	-1.1336e-10	-1.35736	0.000120107	-1.1336e-10	-1.36133
10568136	chr11:10568136:C:T	0.000244251	2.38827	-1.15083	0.00156294	2.2984	-1.09378
10568149	chr11:10568149:T:C	5.36896e-06	-1.55493	-1.02519	3.83631e-05	-1.47109	-1.03152
10568582	chr11:10568582:A:G	3.60063e-05	-1.1336e-10	-0.677062	0.00023933	-1.1336e-10	-0.671864
10569015	chr11:10569015:T:C	1.72762e-05	-1.1336e-10	-1.41143	0.000113562	-1.1336e-10	-1.41736
10569340	chr11:10569340:C:T	6.54022e-05	-1.1336e-10	-0.0802012	0.00043635	-1.1336e-10	-0.0712643
10569435	chr11:10569435:A:G	1.73123e-05	-1.1336e-10	-1.40934	0.000113736	-1.1336e-10	-1.41583
10570254	chr11:10570254:T:C	4.86686e-05	-0.375723	-4.07163e-10	0.000194911	-0.877166	-4.07163e-10
10570287	chr11:10570287:T:C	0.000110714	-1.1336e-10	0.446196	0.000773043	-1.1336e-10	0.500625
10570322	chr11:10570322:G:T	3.72894e-05	-1.1336e-10	-0.642048	0.000260952	-1.1336e-10	-0.585373
10570476	chr11:10570476:G:A	0.000194676	-1.1336e-10	1.01058	0.00134197	-1.1336e-10	1.05219
10570692	chr11:10570692:C:T	0.000219232	2.33647	-1.2071	0.00139849	2.24949	-1.15605
10570705	chr11:10570705:A:G	4.30756e-06	-1.37678	-1.42361	3.242e-05	-1.24843	-1.4225
10570811	chr11:10570811:G:A	6.42908e-05	-0.38053	0.283191	0.000203294	-1.09478	0.259729
10570817	chr11:10570817:C:T	6.8416e-06	-1.34109	-0.996646	5.37108e-05	-1.13519	-1.03091
10571244	chr11:10571244:A:T	2.17096e-05	-1.1336e-10	-1.183	0.000142798	-1.1336e-10	-1.18828
10571250	chr11:10571250:A:T	0.000193507	-1.1336e-10	1.00456	0.00133339	-1.1336e-10	1.04577
10571459	chr11:10571459:T:C	4.02845e-06	-1.53662	-1.33076	3.88947e-05	-1.13301	-1.35584
10571596	chr11:10571596:T:C	2.10457e-05	-1.1336e-10	-1.21406	0.000138438	-1.1336e-10	-1.21929
10571893	chr11:10571893:TTG:T	0.000115769	-0.26935	0.760192	0.000368792	-1.02422	0.784746
10573568	chr11:10573568:C:T	2.38337e-05	-1.1336e-10	-1.08966	0.000157045	-1.1336e-10	-1.09318
10573798	chr11:10573798:G:A	2.28257e-05	-1.1336e-10	-1.13287	0.000155937	-1.1336e-10	-1.10026
10573839	chr11:10573839:G:A	0.00019229	-1.1336e-10	0.998249	0.00132455	-1.1336e-10	1.03912
10574435	chr11:10574435:A:G	5.79326e-06	-1.31702	-1.18704	4.63e-05	-1.10237	-1.21219
10574775	chr11:10574775:A:G	4.92008e-05	-1.1336e-10	-0.364847	0.000352922	-1.1336e-10	-0.283462
10574864	chr11:10574864:G:A	3.64356e-06	-1.57554	-1.39226	2.59739e-05	-1.53681	-1.35581
10574985	chr11:10574985:C:G	1.78637e-05	-1.37798	-4.07163e-10	0.000104346	-1.502	-4.07163e-10
10575018	chr11:10575018:A:G	5.00552e-06	-1.32545	-1.32477	3.68419e-05	-1.19108	-1.35199
10575130	chr11:10575130:T:C	5.00832e-06	-1.33182	-1.31784	3.67801e-05	-1.19873	-1.34602
10575315	chr11:10575315:G:A	0.000188383	-1.1336e-10	0.977723	0.00129767	-1.1336e-10	1.01862
10575534	chr11:10575534:G:A	2.48171e-05	-0.406183	-0.64304	7.79352e-05	-1.15016	-0.64367
10575801	chr11:10575801:C:G	2.5777e-05	-1.1336e-10	-1.01127	0.000169782	-1.1336e-10	-1.0152
10575991	chr11:10575991:G:A	0.00016794	-1.1336e-10	0.862848	0.00134056	-1.1336e-10	1.05114
10576124	chr11:10576124:T:C	1.72211e-05	-0.375166	-1.03945	5.47059e-05	-1.14916	-0.998579
10576682	chr11:10576682:A:C	0.000162814	2.07226	-1.24041	0.00103991	1.99038	-1.1932
10576748	chr11:10576748:A:G	6.82603e-06	-1.13379	-1.20623	5.14203e-05	-0.968668	-1.24101
10576848	chr11:10576848:A:G	3.56579e-06	-1.56621	-1.42316	3.35397e-05	-1.2142	-1.42278
10576874	chr11:10576874:G:T	0.000179245	2.10704	-1.17904	0.00115734	2.02924	-1.12507
10577146	chr11:10577146:T:A	1.76605e-05	-1.1336e-10	-1.38943	0.000116378	-1.1336e-10	-1.39287
10577204	chr11:10577204:G:A	6.22284e-05	-1.1336e-10	-0.129945	0.00042994	-1.1336e-10	-0.0860638
10577205	chr11:10577205:T:C	6.21324e-06	-1.42626	-1.00781	4.29841e-05	-1.33443	-1.05445
10577448	chr11:10577448:G:C	0.000121511	-1.1336e-10	0.539245	0.000834914	-1.1336e-10	0.577619
10577804	chr11:10577804:T:C	2.62876e-05	-1.1336e-10	-0.991659	0.000182647	-1.1336e-10	-0.942155
10578037	chr11:10578037:CA:C	1.63035e-05	-1.46938	-4.07163e-10	9.8549e-05	-1.55915	-4.07163e-10
10578229	chr11:10578229:TGA:T	2.37425e-05	-1.1336e-10	-1.09349	0.000156428	-1.1336e-10	-1.09711
10578401	chr11:10578401:T:C	3.58479e-06	-1.56541	-1.41865	3.23566e-05	-1.2488	-1.42409
10578421	chr11:10578421:T:C	0.000181033	2.03855	-1.10063	0.0011525	1.96201	-1.06203
10578697	chr11:10578697:G:A	2.30845e-05	-1.1336e-10	-1.1216	0.000162381	-1.1336e-10	-1.05976
10578985	chr11:10578985:A:C	2.09546e-05	-1.1336e-10	-1.2184	0.000141421	-1.1336e-10	-1.19796
10579428	chr11:10579428:G:A	2.37486e-05	-1.1336e-10	-1.09323	0.000156468	-1.1336e-10	-1.09686
10579618	chr11:10579618:TA:T	4.75724e-06	-1.28222	-1.41887	2.60988e-05	-1.47088	-1.41694
10579726	chr11:10579726:A:G	5.12546e-05	-0.323951	-4.07163e-10	0.000202815	-0.837416	-4.07163e-10
10579849	chr11:10579849:T:C	4.71391e-06	-1.28643	-1.42381	2.56249e-05	-1.48212	-1.42403
10579975	chr11:10579975:C:T	0.000204295	2.1502	-1.0914	0.00132596	2.06898	-1.02879
10580168	chr11:10580168:G:A	0.000115878	-1.1336e-10	0.491783	0.000911656	-1.1336e-10	0.665554
10580254	chr11:10580254:T:C	7.35448e-05	-1.1336e-10	0.0371389	0.000565489	-1.1336e-10	0.187982
10580281	chr11:10580281:T:C	5.03183e-06	-1.50445	-1.14052	3.79133e-05	-1.36931	-1.1451
10580532	chr11:10580532:TTCC:T	0.000215213	-1.1336e-10	1.11087	0.00172577	-1.1336e-10	1.30372
10580602	chr11:10580602:AAG:A	0.000143669	-1.1336e-10	0.706755	0.000987401	-1.1336e-10	0.745368
10580808	chr11:10580808:A:G	2.25928e-05	-1.1336e-10	-1.14312	0.000148897	-1.1336e-10	-1.14646
10580939	chr11:10580939:C:A	3.40929e-05	-1.1336e-10	-0.731667	0.000231798	-1.1336e-10	-0.703841
10581034	chr11:10581034:A:G	5.3733e-05	-0.276729	-4.07163e-10	0.000209751	-0.803788	-4.07163e-10
10581783	chr11:10581783:G:A	1.56569e-05	-1.50984	-4.07163e-10	0.000119544	-1.36602	-4.07163e-10
10582005	chr11:10582005:T:C	1.90332e-05	-1.1336e-10	-1.31457	0.000129093	-1.1336e-10	-1.28917
10582101	chr11:10582101:A:G	1.97929e-05	-0.311995	-0.963438	6.45301e-05	-1.06341	-0.919167
10582163	chr11:10582163:T:C	0.000153573	1.98389	-1.21047	0.000987977	1.90561	-1.15966
10582230	chr11:10582230:C:T	1.706e-05	-1.1336e-10	-1.42402	0.000112947	-1.1336e-10	-1.42279
10583118	chr11:10583118:T:A	4.37272e-06	-1.54256	-1.24281	2.93314e-05	-1.50101	-1.27003
10583270	chr11:10583270:C:T	0.000189792	-1.1336e-10	0.985174	0.00151252	-1.1336e-10	1.17183
10583347	chr11:10583347:G:C	0.000108576	-1.1336e-10	0.426698	0.000752609	-1.1336e-10	0.473837
10583671	chr11:10583671:G:A	1.32958e-05	-1.57285	-0.100463	8.60788e-05	-1.5708	-0.123643
10583813	chr11:10583813:T:C	0.000161805	2.06577	-1.24013	0.00103445	1.98479	-1.19288
10584052	chr11:10584052:C:T	5.98029e-05	-1.1336e-10	-0.169703	0.000450686	-1.1336e-10	-0.038938
10584736	chr11:10584736:A:G	1.7945e-05	-1.1336e-10	-1.37344	0.000120781	-1.1336e-10	-1.35573
10585059	chr11:10585059:G:A	3.20828e-05	-1.1336e-10	-0.792437	0.000225477	-1.1336e-10	-0.731492
10585458	chr11:10585458:A:G	2.92534e-05	-1.57568	0.69092	0.000190963	-1.56203	0.664399
10585986	chr11:10585986:A:G	1.80318e-05	-1.1336e-10	-1.36862	0.000122294	-1.1336e-10	-1.34328
10586174	chr11:10586174:T:C	1.73368e-05	-1.1336e-10	-1.40792	0.000115065	-1.1336e-10	-1.40421
10586340	chr11:10586340:C:T	2.763e-05	-1.1336e-10	-0.941855	0.000192783	-1.1336e-10	-0.888146
10586490	chr11:10586490:A:T	2.28474e-05	-1.1336e-10	-1.13192	0.000157616	-1.1336e-10	-1.08955
10586494	chr11:10586494:T:C	2.1477e-05	-1.1336e-10	-1.19377	0.000147515	-1.1336e-10	-1.15578
10586935	chr11:10586935:A:G	7.79267e-05	-1.1336e-10	0.0950127	0.000519272	-1.1336e-10	0.102718
10586965	chr11:10586965:A:G	5.97061e-05	1.00353	-1.17485	0.000561255	1.29867	-1.1182
10587818	chr11:10587818:T:C	2.18878e-05	-1.1336e-10	-1.17483	0.000140657	-1.1336e-10	-1.20338
10587864	chr11:10587864:A:G	1.72438e-05	-1.1336e-10	-1.4133	0.000113439	-1.1336e-10	-1.41844
10588677	chr11:10588677:T:TC	0.000652075	2.2194	-4.07163e-10	0.00179417	1.34259	-4.07163e-10
10588985	chr11:10588985:A:G	0.00014585	-1.1336e-10	0.72182	0.00114889	-1.1336e-10	0.896842
10589483	chr11:10589483:G:A	3.54005e-06	-1.57508	-1.42154	2.39462e-05	-1.55073	-1.42317
10590041	chr11:10590041:G:T	5.11012e-06	-1.56207	-1.06747	3.62254e-05	-1.48711	-1.07284
10590172	chr11:10590172:G:A	3.82019e-06	-1.52375	-1.3967	2.94771e-05	-1.38363	-1.38247
10590368	chr11:10590368:A:C	2.11921e-05	-1.20713	-4.07163e-10	0.000124742	-1.32346	-4.07163e-10
10590384	chr11:10590384:A:C	7.60286e-05	-1.1336e-10	0.0703534	0.000578856	-1.1336e-10	0.211345
10590745	chr11:10590745:T:C	5.31971e-06	-1.56158	-1.02776	3.77368e-05	-1.48562	-1.03346
10590832	chr11:10590832:A:C	1.12047e-05	-0.461909	-1.38252	5.11282e-05	-0.85809	-1.35728
10590883	chr11:10590883:T:C	1.74569e-05	-1.1336e-10	-1.40102	0.000114501	-1.1336e-10	-1.40913
10590999	chr11:10590999:T:C	1.70991e-05	-1.1336e-10	-1.42173	0.000113743	-1.1336e-10	-1.41577
10591723	chr11:10591723:C:T	1.71351e-05	-1.1336e-10	-1.41963	0.000114311	-1.1336e-10	-1.41078
10591897	chr11:10591897:G:A	3.69579e-05	0.678565	-1.32954	0.000159429	0.250236	-1.32835
10591921	chr11:10591921:C:T	1.46784e-05	-1.57438	-4.07163e-10	9.69341e-05	-1.57568	-4.07163e-10
10591938	chr11:10591938:T:C	0.000112576	-1.1336e-10	0.462869	0.000758741	-1.1336e-10	0.481951
10592207	chr11:10592207:A:G	4.45305e-05	-0.464582	-4.07163e-10	0.000181094	-0.95069	-4.07163e-10
10592246	chr11:10592246:T:C	4.81927e-05	-0.38555	-4.07163e-10	0.000192359	-0.890343	-4.07163e-10
10592341	chr11:10592341:T:G	2.36514e-05	-0.17263	-0.924703	7.22634e-05	-0.968397	-0.900994
10592532	chr11:10592532:T:G	1.52057e-05	-1.53909	-4.07163e-10	9.8645e-05	-1.55818	-4.07163e-10
10592581	chr11:10592581:A:G	3.21084e-05	0.631216	-1.42285	0.000136941	0.19337	-1.42353
10593364	chr11:10593364:C:G	1.86723e-05	-0.353827	-0.979889	6.06127e-05	-1.08707	-0.958135
10593366	chr11:10593366:A:G	8.41403e-06	-0.745717	-1.38514	3.78274e-05	-1.13002	-1.38666
10593442	chr11:10593442:A:T	5.26157e-05	-0.297743	-4.07163e-10	0.000206252	-0.82061	-4.07163e-10
10593653	chr11:10593653:G:T	0.000135397	-1.1336e-10	0.647452	0.000942125	-1.1336e-10	0.69843
10593710	chr11:10593710:G:T	1.8152e-05	-1.36198	-4.07163e-10	0.000118516	-1.37466	-4.07163e-10
10593926	chr11:10593926:C:T	6.89139e-06	-1.19975	-1.13073	2.88917e-05	-1.55906	-1.2271
10594589	chr11:10594589:G:A	4.3725e-05	-0.482836	-4.07163e-10	0.0001788	-0.96344	-4.07163e-10
10594662	chr11:10594662:G:A	6.50942e-06	-1.20128	-1.18623	2.76144e-05	-1.5594	-1.27197
10594829	chr11:10594829:A:G	2.81584e-05	-0.922911	-4.07163e-10	0.000275173	-0.532308	-4.07163e-10
10594929	chr11:10594929:A:T	3.23072e-05	0.599934	-1.3854	0.000138345	0.161056	-1.38101
10594971	chr11:10594971:C:T	4.07573e-05	-1.1336e-10	-0.553122	0.000274317	-1.1336e-10	-0.535426
10595121	chr11:10595121:C:T	4.4181e-05	-1.1336e-10	-0.472463	0.000294592	-1.1336e-10	-0.464116
10595156	chr11:10595156:C:CT	1.23701e-05	-1.57069	-0.174784	9.03177e-05	-1.43339	-0.212986
10595261	chr11:10595261:A:C	5.04185e-05	-0.340397	-4.07163e-10	0.000232318	-0.701601	-4.07163e-10
10595638	chr11:10595638:G:A	5.30001e-06	-1.57433	-1.01872	3.6498e-05	-1.52772	-1.02473
10595777	chr11:10595777:A:C	5.12507e-05	-1.1336e-10	-0.324028	0.000342304	-1.1336e-10	-0.314011
10595821	chr11:10595821:A:AT	0.000101965	-1.1336e-10	0.363874	0.000655397	-1.1336e-10	0.335533
10596019	chr11:10596019:A:C	4.18119e-05	-1.1336e-10	-0.527576	0.000281469	-1.1336e-10	-0.509688
10596285	chr11:10596285:A:G	1.73398e-05	-1.1336e-10	-1.40775	0.000114451	-1.1336e-10	-1.40956
10596487	chr11:10596487:T:C	1.72749e-05	-1.1336e-10	-1.4115	0.000114247	-1.1336e-10	-1.41135
10596738	chr11:10596738:T:A	3.93074e-05	0.437496	-1.02684	0.000183616	0.050828	-0.987692
10596968	chr11:10596968:T:C	1.98343e-05	-1.1336e-10	-1.27334	0.000128335	-1.1336e-10	-1.29506
10597203	chr11:10597203:A:C	5.1572e-05	-0.317777	-4.07163e-10	0.000202869	-0.83715	-4.07163e-10
10597218	chr11:10597218:A:G	3.89573e-06	-1.55482	-1.34605	2.85516e-05	-1.46379	-1.3342
10597494	chr11:10597494:T:A	4.07537e-06	-1.55059	-1.30521	3.01108e-05	-1.45421	-1.29062
10597870	chr11:10597870:C:G	6.63793e-06	-0.946236	-1.42172	3.15952e-05	-1.27444	-1.42227
10597872	chr11:10597872:A:G	3.53434e-06	-1.57546	-1.42277	2.71819e-05	-1.4238	-1.42336
10597898	chr11:10597898:A:G	3.85407e-05	-1.1336e-10	-0.609042	0.000241679	-1.1336e-10	-0.6621
10598383	chr11:10598383:A:G	3.52919e-05	-0.36126	-0.335844	0.000147997	-0.811419	-0.341096
10598412	chr11:10598412:T:G	1.71173e-05	-1.1336e-10	-1.42067	0.000112888	-1.1336e-10	-1.42331
10598429	chr11:10598429:A:G	1.70933e-05	-1.1336e-10	-1.42207	0.000112821	-1.1336e-10	-1.4239
10599082	chr11:10599082:C:T	4.13645e-05	-1.3708	0.832464	0.000200099	-1.55668	0.705786
10599303	chr11:10599303:A:C	2.10062e-05	-1.1336e-10	-1.21594	0.000137324	-1.1336e-10	-1.22737
10599324	chr11:10599324:C:T	3.75251e-05	-1.1336e-10	-0.635747	0.000270134	-1.1336e-10	-0.550791
10599444	chr11:10599444:C:T	3.00605e-05	-0.857544	-4.07163e-10	0.000142044	-1.19357	-4.07163e-10
10599642	chr11:10599642:T:C	5.88366e-05	-1.1336e-10	-0.185992	0.000397282	-1.1336e-10	-0.165062
10599859	chr11:10599859:C:T	2.67923e-05	-1.1336e-10	-0.972641	0.000175057	-1.1336e-10	-0.984597
10599914	chr11:10599914:C:A	4.43372e-05	-1.1336e-10	-0.468933	0.000290984	-1.1336e-10	-0.47644
10600032	chr11:10600032:A:G	4.25256e-05	-1.1336e-10	-0.51065	0.000275827	-1.1336e-10	-0.529937
10601064	chr11:10601064:G:A	6.44546e-05	-0.094796	-4.07163e-10	0.000259	-0.592881	-4.07163e-10
10601330	chr11:10601330:GC:G	4.38426e-05	-1.1336e-10	-0.48015	0.000287611	-1.1336e-10	-0.488101
10601405	chr11:10601405:C:T	2.65198e-05	-1.1336e-10	-0.982863	0.000173016	-1.1336e-10	-0.996327
10601409	chr11:10601409:G:A	4.20687e-05	-1.1336e-10	-0.521453	0.000276039	-1.1336e-10	-0.529165
10602115	chr11:10602115:C:T	4.42049e-06	-1.57175	-1.20275	3.00554e-05	-1.5095	-1.23717
10602116	chr11:10602116:G:A	3.14098e-05	0.609097	-1.42274	0.00013616	0.186784	-1.42267
10602188	chr11:10602188:C:G	2.40147e-05	-1.08209	-4.07163e-10	0.000120299	-1.35973	-4.07163e-10
10602524	chr11:10602524:G:A	1.7824e-05	-1.1336e-10	-1.38021	0.000118322	-1.1336e-10	-1.3763
10602668	chr11:10602668:A:G	3.00204e-05	-1.18994	0.331061	0.000183495	-1.52521	0.587691
10602814	chr11:10602814:C:A	1.73731e-05	-1.40583	-4.07163e-10	0.000141332	-1.19859	-4.07163e-10
10602947	chr11:10602947:G:C	1.79154e-05	-1.55436	0.179262	0.00012934	-1.47614	0.188876
10602962	chr11:10602962:C:CA	8.32143e-05	0.160663	-4.07163e-10	0.000293047	-0.469375	-4.07163e-10
10603086	chr11:10603086:A:G	2.198e-05	-1.1336e-10	-1.17062	0.000145179	-1.1336e-10	-1.17174
10603259	chr11:10603259:G:A	2.64754e-05	-1.1336e-10	-0.984542	0.000174555	-1.1336e-10	-0.987468
10603436	chr11:10603436:C:T	8.01689e-06	-0.812884	-1.36632	3.03821e-05	-1.4013	-1.33456
10603594	chr11:10603594:G:A	0.000201735	-1.1336e-10	1.0462	0.00152228	-1.1336e-10	1.17826
10603599	chr11:10603599:C:T	1.90071e-05	-0.156649	-1.1593	4.33125e-05	-1.13323	-1.24804
10603684	chr11:10603684:A:T	0.000299629	-1.1336e-10	1.44179	0.00228446	-1.1336e-10	1.58417
10604016	chr11:10604016:G:A	0.000208305	-1.50091	2.57916	0.00163233	-1.40106	2.64911
10604070	chr11:10604070:A:G	3.40268e-05	0.563796	-1.2974	6.00542e-05	-0.699119	-1.35534
10604505	chr11:10604505:C:G	2.346e-05	-1.1336e-10	-1.10546	0.000152664	-1.1336e-10	-1.12147
10605144	chr11:10605144:G:A	5.14942e-06	-1.45304	-1.16883	2.96613e-05	-1.55903	-1.20084
10605264	chr11:10605264:G:A	2.41764e-05	-1.1336e-10	-1.07538	0.000158969	-1.1336e-10	-1.081
10605804	chr11:10605804:G:A	1.93749e-05	-1.1336e-10	-1.29678	0.00012727	-1.1336e-10	-1.3034
10606164	chr11:10606164:T:C	3.8605e-06	-1.49433	-1.41563	3.03991e-05	-1.31478	-1.42052
10606732	chr11:10606732:A:C	0.000244772	-1.1336e-10	1.23957	0.00145146	-1.1336e-10	1.13062
10606933	chr11:10606933:G:A	2e-05	-1.1336e-10	-1.26503	0.000133115	-1.1336e-10	-1.2585
10607078	chr11:10607078:ATGTATGTATG:A	6.13905e-05	-1.1336e-10	-0.143502	0.000417864	-1.1336e-10	-0.114552
10607098	chr11:10607098:T:C	3.40634e-05	-1.1336e-10	-0.732533	0.000223646	-1.1336e-10	-0.739644
10607239	chr11:10607239:T:C	8.60501e-05	-0.37466	0.568834	0.00035802	-0.870121	0.601003
10607597	chr11:10607597:T:C	1.70835e-05	-1.1336e-10	-1.42265	0.000113027	-1.1336e-10	-1.42208
10607609	chr11:10607609:GC:G	3.27545e-05	-1.1336e-10	-0.771716	0.000217975	-1.1336e-10	-0.765327
10607660	chr11:10607660:GC:G	7.12098e-06	-0.911921	-1.38579	2.85648e-05	-1.43757	-1.35997
10607707	chr11:10607707:C:T	2.09861e-05	-1.2169	-4.07163e-10	0.000114345	-1.41049	-4.07163e-10
10607748	chr11:10607748:A:G	2.13894e-05	-1.19786	-4.07163e-10	0.00011214	-1.42996	-4.07163e-10
10607840	chr11:10607840:G:A	5.02446e-05	-1.1336e-10	-0.343853	0.000332923	-1.1336e-10	-0.341798
10607851	chr11:10607851:G:A	8.18629e-06	-1.541	-0.617294	5.97594e-05	-1.43792	-0.621459
10607878	chr11:10607878:C:T	2.26252e-05	-1.14169	-4.07163e-10	0.000127749	-1.29964	-4.07163e-10
10607965	chr11:10607965:C:T	1.76265e-05	-1.1336e-10	-1.39135	0.000119263	-1.1336e-10	-1.36838
10608919	chr11:10608919:T:C	1.01136e-05	-0.931846	-1.01503	4.36392e-05	-1.44589	-0.927862
10609031	chr11:10609031:T:C	5.28279e-06	-1.5547	-1.04161	3.32275e-05	-1.57403	-1.0723
10609318	chr11:10609318:G:T	6.54818e-06	-0.991314	-1.39026	2.70422e-05	-1.47969	-1.37261
10609436	chr11:10609436:A:G	3.31475e-05	-1.1336e-10	-0.759789	0.000228033	-1.1336e-10	-0.720218
10609653	chr11:10609653:C:T	4.6114e-05	-0.429641	-4.07163e-10	0.000236156	-0.685217	-4.07163e-10
10609680	chr11:10609680:AG:A	3.56937e-05	-1.1336e-10	-0.685782	0.000246613	-1.1336e-10	-0.641887
10609700	chr11:10609700:C:T	2.46012e-05	-0.0282167	-1.02974	4.52569e-05	-1.19861	-1.13874
10610042	chr11:10610042:C:T	4.72067e-06	-1.55919	-1.14962	2.99686e-05	-1.57308	-1.17648
10610705	chr11:10610705:A:G	1.82003e-05	-0.46337	-0.895949	4.87312e-05	-1.26091	-1.00248
10611554	chr11:10611554:T:A	1.89675e-05	-1.1336e-10	-1.31803	0.000126707	-1.1336e-10	-1.30783
10611823	chr11:10611823:T:C	5.33585e-06	-1.56858	-1.01773	3.43632e-05	-1.56491	-1.04781
10611905	chr11:10611905:A:T	1.46703e-05	-1.57493	-4.07163e-10	9.74539e-05	-1.57033	-4.07163e-10
10611927	chr11:10611927:C:A	1.72149e-05	-1.1336e-10	-1.41498	0.000113256	-1.1336e-10	-1.42006
10612174	chr11:10612174:C:T	0.000215618	-1.1336e-10	1.11275	0.00172721	-1.1336e-10	1.30456
10612543	chr11:10612543:C:T	6.41115e-06	-1.55136	-0.851363	3.96129e-05	-1.57522	-0.895329
10612955	chr11:10612955:A:C	2.14006e-05	-1.19734	-4.07163e-10	0.000117276	-1.38518	-4.07163e-10
10613007	chr11:10613007:T:C	1.91893e-05	-1.1336e-10	-1.3064	0.00012919	-1.1336e-10	-1.28843
10613437	chr11:10613437:A:AT	4.59206e-06	-1.563	-1.17343	2.84094e-05	-1.57352	-1.22947
10613460	chr11:10613460:T:C	9.31668e-06	-0.696191	-1.33276	3.0161e-05	-1.39057	-1.35259
10613481	chr11:10613481:C:T	1.70705e-05	-1.1336e-10	-1.4234	0.000113593	-1.1336e-10	-1.41709
10613541	chr11:10613541:C:T	5.58153e-06	-1.5754	-0.96589	3.7231e-05	-1.53467	-0.997893
10613808	chr11:10613808:C:T	4.73271e-06	-1.47637	-1.22989	2.8283e-05	-1.5659	-1.24155
10614006	chr11:10614006:G:A	1.73071e-05	-1.1336e-10	-1.40964	0.000113689	-1.1336e-10	-1.41624
10614046	chr11:10614046:T:G	4.63885e-06	-1.57391	-1.15238	2.92784e-05	-1.56208	-1.21078
10614812	chr11:10614812:A:G	2.50058e-05	0.114185	-1.15583	5.34966e-05	-0.950641	-1.21945
10615215	chr11:10615215:A:G	1.72559e-05	-1.1336e-10	-1.4126	0.000113443	-1.1336e-10	-1.41841
10615341	chr11:10615341:G:A	6.23468e-05	0.45471	-0.582755	8.35795e-05	-0.961054	-0.762857
10615430	chr11:10615430:G:T	4.73901e-06	-1.56852	-1.13641	3.04171e-05	-1.56789	-1.16682
10616193	chr11:10616193:C:T	5.73051e-06	-1.57064	-0.944314	3.69972e-05	-1.56179	-0.977075
10616405	chr11:10616405:G:A	5.50591e-06	-1.56784	-0.987098	3.5364e-05	-1.56577	-1.01824
10616447	chr11:10616447:T:C	1.70635e-05	-1.1336e-10	-1.42381	0.000113426	-1.1336e-10	-1.41856
10616781	chr11:10616781:T:C	5.68737e-05	-1.1336e-10	-0.219923	0.000384305	-1.1336e-10	-0.198272
10616901	chr11:10616901:A:G	1.73593e-05	-1.1336e-10	-1.40663	0.000113942	-1.1336e-10	-1.41402
10617114	chr11:10617114:G:A	3.15197e-05	-0.810144	-4.07163e-10	0.000134869	-1.2454	-4.07163e-10
10617325	chr11:10617325:C:A	1.78967e-05	-1.1336e-10	-1.37614	0.000116015	-1.1336e-10	-1.39599
10617425	chr11:10617425:G:A	0.000139941	1.35921	-0.678746	0.000746089	1.08042	-0.615287
10617471	chr11:10617471:A:G	1.04349e-05	-1.43457	-0.481034	5.82692e-05	-1.56062	-0.524017
10617553	chr11:10617553:A:G	1.70583e-05	-1.1336e-10	-1.42412	0.0001128	-1.1336e-10	-1.42409
10617696	chr11:10617696:C:T	3.78582e-05	-1.1336e-10	-0.626908	0.000248144	-1.1336e-10	-0.6357
10617902	chr11:10617902:T:C	8.18048e-06	-0.738111	-1.42089	2.84619e-05	-1.39507	-1.40607
10617908	chr11:10617908:CTGCTGTTTCAGGCCAGCTCTCACAATCTG:C	1.71798e-05	-1.1336e-10	-1.41702	0.000113119	-1.1336e-10	-1.42127
10618097	chr11:10618097:T:C	6.10523e-05	-1.1336e-10	-0.149025	0.000412746	-1.1336e-10	-0.126877
10618208	chr11:10618208:T:C	7.89614e-05	0.108203	-4.07163e-10	0.000353704	-0.28125	-4.07163e-10
10618242	chr11:10618242:C:T	5.10158e-06	-1.57537	-1.05584	3.37341e-05	-1.54671	-1.08449
10618706	chr11:10618706:A:C	4.85403e-06	-1.57524	-1.10571	3.19737e-05	-1.54999	-1.1348
10618789	chr11:10618789:A:G	2.05814e-05	-1.1336e-10	-1.23637	0.000132365	-1.1336e-10	-1.26414
10618944	chr11:10618944:T:C	2.12263e-05	-1.20551	-4.07163e-10	0.000121196	-1.3523	-4.07163e-10
10619898	chr11:10619898:T:C	2.12036e-05	-1.1336e-10	-1.20658	0.000143082	-1.1336e-10	-1.18629
10620466	chr11:10620466:A:G	5.47297e-06	-1.5752	-0.985739	3.60273e-05	-1.54799	-1.01744
10620480	chr11:10620480:T:A	8.92993e-06	-1.56377	-0.507579	6.76039e-05	-1.35293	-0.583114
10621105	chr11:10621105:G:GT	3.36498e-05	-1.1336e-10	-0.74475	0.000220946	-1.1336e-10	-0.75179
10621117	chr11:10621117:G:GT	5.93467e-06	-1.57195	-0.907999	3.94758e-05	-1.55915	-0.914867
10621284	chr11:10621284:AG:A	1.86913e-05	-1.1336e-10	-1.3327	0.000125436	-1.1336e-10	-1.31791
10621509	chr11:10621509:A:G	1.76876e-05	-1.1336e-10	-1.38789	0.00011996	-1.1336e-10	-1.36255
10621677	chr11:10621677:C:T	7.0825e-06	-0.895349	-1.40778	2.72741e-05	-1.44139	-1.40238
10622068	chr11:10622068:G:C	5.42694e-05	0.646639	-0.913434	8.08816e-05	-0.765667	-0.991055
10622076	chr11:10622076:T:C	1.99105e-05	-1.1336e-10	-1.26951	0.000134346	-1.1336e-10	-1.24929
10622325	chr11:10622325:G:C	3.23228e-05	-1.1336e-10	-0.784983	0.00021296	-1.1336e-10	-0.788602
10622397	chr11:10622397:C:A	4.13669e-06	-1.57426	-1.2666	2.65264e-05	-1.56076	-1.31081
10622632	chr11:10622632:G:A	1.90724e-05	-1.1336e-10	-1.31251	0.000130431	-1.1336e-10	-1.27886
10623052	chr11:10623052:G:T	4.86098e-06	-1.53866	-1.14085	2.99173e-05	-1.57231	-1.17896
10623350	chr11:10623350:G:A	1.91358e-05	-1.1336e-10	-1.30919	0.000128422	-1.1336e-10	-1.29438
10623398	chr11:10623398:G:A	1.81181e-05	-1.1336e-10	-1.36384	0.000120058	-1.1336e-10	-1.36173
10623683	chr11:10623683:A:G	1.80498e-05	-1.1336e-10	-1.36762	0.000122284	-1.1336e-10	-1.34336
10623742	chr11:10623742:A:G	9.5799e-06	-0.637786	-1.3633	3.22997e-05	-1.32213	-1.35252
10623997	chr11:10623997:A:G	2.8762e-05	-1.1336e-10	-0.901703	0.000204345	-1.1336e-10	-0.8299
10624019	chr11:10624019:A:T	0.000106224	0.297618	0.107175	0.000364357	-0.410692	0.159116
10624332	chr11:10624332:C:T	1.68104e-05	-1.43876	-4.07163e-10	9.87876e-05	-1.55674	-4.07163e-10
10624595	chr11:10624595:TTGGGAATGGTTTGTCCCCCGA:T	5.40375e-05	-1.1336e-10	-0.271078	0.000364854	-1.1336e-10	-0.250212
10624597	chr11:10624597:G:A	1.82256e-05	-1.35793	-4.07163e-10	0.000102411	-1.52071	-4.07163e-10
10624680	chr11:10624680:G:A	1.82781e-05	-1.35505	-4.07163e-10	0.000102545	-1.51941	-4.07163e-10
10625004	chr11:10625004:G:A	1.10611e-05	-1.56619	-0.29113	7.30292e-05	-1.51748	-0.34137
10625084	chr11:10625084:A:T	1.13933e-05	-1.56113	-0.266597	7.56982e-05	-1.50568	-0.31727
10625132	chr11:10625132:C:G	1.09576e-05	-1.56376	-0.302958	7.26175e-05	-1.51157	-0.352933
10625259	chr11:10625259:C:T	3.65488e-05	-1.1336e-10	-0.662108	0.000251161	-1.1336e-10	-0.623616
10625418	chr11:10625418:C:T	1.95481e-05	-1.1336e-10	-1.28788	0.000134133	-1.1336e-10	-1.25088
10625623	chr11:10625623:G:A	1.72128e-05	-1.1336e-10	-1.4151	0.000113036	-1.1336e-10	-1.422
10625951	chr11:10625951:C:A	5.30795e-05	-1.1336e-10	-0.288966	0.000358955	-1.1336e-10	-0.266512
10625958	chr11:10625958:G:A	1.76775e-05	-1.38847	-4.07163e-10	0.000100927	-1.53531	-4.07163e-10
10626196	chr11:10626196:G:A	1.70914e-05	-1.1336e-10	-1.42218	0.000112922	-1.1336e-10	-1.42301
10626251	chr11:10626251:C:G	2.1297e-05	-1.1336e-10	-1.20219	0.000137026	-1.1336e-10	-1.22954
10626351	chr11:10626351:C:T	1.70595e-05	-1.1336e-10	-1.42405	0.00011322	-1.1336e-10	-1.42037
10626430	chr11:10626430:T:C	1.47367e-05	-1.57042	-4.07163e-10	0.00010505	-1.49527	-4.07163e-10
10626448	chr11:10626448:G:A	1.34536e-05	-1.36731	-0.294199	7.43197e-05	-1.52151	-0.319825
10626675	chr11:10626675:C:T	1.82007e-05	-1.1336e-10	-1.3593	0.000121009	-1.1336e-10	-1.35384
10627162	chr11:10627162:C:T	1.75034e-05	-1.1336e-10	-1.39836	0.000115274	-1.1336e-10	-1.40239
10627501	chr11:10627501:G:A	1.75517e-05	-1.1336e-10	-1.39561	0.000115791	-1.1336e-10	-1.39792
10627509	chr11:10627509:C:T	8.02444e-05	-1.1336e-10	0.12432	0.000489694	-1.1336e-10	0.0440712
10627601	chr11:10627601:A:G	1.81197e-05	-1.1336e-10	-1.36376	0.000118405	-1.1336e-10	-1.3756
10627614	chr11:10627614:C:A	0.000127993	0.898256	-0.30704	0.000160382	-0.653996	-0.418155
10627746	chr11:10627746:G:A	6.82699e-06	-1.52214	-0.817729	5.07183e-05	-1.39723	-0.826196
10627806	chr11:10627806:C:T	1.88389e-05	-1.1336e-10	-1.32483	0.000122054	-1.1336e-10	-1.34525
10628105	chr11:10628105:G:A	4.31742e-05	0.061153	-0.556666	0.00028295	-0.0868953	-0.417542
10628249	chr11:10628249:G:A	1.78155e-05	-1.1336e-10	-1.38069	0.000118598	-1.1336e-10	-1.37397
10628311	chr11:10628311:G:A	2.96379e-05	0.187018	-1.05872	0.000182826	0.0442586	-0.985432
10628325	chr11:10628325:C:T	1.99986e-05	-1.1336e-10	-1.26509	0.000130719	-1.1336e-10	-1.27666
10628421	chr11:10628421:A:G	3.88995e-05	-1.1336e-10	-0.599774	0.000254081	-1.1336e-10	-0.612057
10628549	chr11:10628549:T:C	1.41529e-05	-0.278128	-1.33271	8.75641e-05	-0.38333	-1.29401
10628587	chr11:10628587:A:G	1.24397e-05	-0.387322	-1.35254	3.29051e-05	-1.28985	-1.36623
10628820	chr11:10628820:G:A	3.46375e-05	0.425594	-1.14141	0.000205308	0.280634	-1.10583
10629114	chr11:10629114:G:A	1.67256e-05	-1.44382	-4.07163e-10	0.000106211	-1.48428	-4.07163e-10
10629255	chr11:10629255:T:C	1.6526e-05	-1.45582	-4.07163e-10	0.00010103	-1.53429	-4.07163e-10
10629322	chr11:10629322:C:T	3.59354e-05	0.228398	-0.907432	0.000222909	0.0775899	-0.820533
10629795	chr11:10629795:G:A	1.70646e-05	-1.42375	-4.07163e-10	0.000103462	-1.51051	-4.07163e-10
10629836	chr11:10629836:C:T	1.78349e-05	-1.1336e-10	-1.3796	0.000117173	-1.1336e-10	-1.38606
10630089	chr11:10630089:AAAG:A	1.96043e-05	-1.1336e-10	-1.28501	0.000126928	-1.1336e-10	-1.30609
10630117	chr11:10630117:C:T	1.80039e-05	-1.1336e-10	-1.37017	0.000117408	-1.1336e-10	-1.38406
10630258	chr11:10630258:T:C	1.9054e-05	-1.1336e-10	-1.31348	0.000127369	-1.1336e-10	-1.30262
10630295	chr11:10630295:T:C	1.79964e-05	-0.0736875	-1.29689	0.000108756	-0.209359	-1.25124
10630312	chr11:10630312:T:C	1.71143e-05	-1.42084	-4.07163e-10	0.000103321	-1.51187	-4.07163e-10
10630493	chr11:10630493:T:A	2.45116e-05	-1.1336e-10	-1.06161	0.00017	-1.1336e-10	-1.01391
10630714	chr11:10630714:C:A	2.17164e-05	-1.1336e-10	-1.18269	0.000149362	-1.1336e-10	-1.14334
10630910	chr11:10630910:T:G	1.70602e-05	-1.1336e-10	-1.42401	0.000112809	-1.1336e-10	-1.42401
10631078	chr11:10631078:G:A	1.84797e-05	-1.34408	-4.07163e-10	0.000109433	-1.4544	-4.07163e-10
10631234	chr11:10631234:A:G	3.03822e-05	-1.1336e-10	-0.846899	0.000196819	-1.1336e-10	-0.867425
10631254	chr11:10631254:T:C	1.81248e-05	-1.1336e-10	-1.36348	0.000120799	-1.1336e-10	-1.35558
10631373	chr11:10631373:T:C	4.35886e-05	-0.485961	-4.07163e-10	0.000144287	-1.17791	-4.07163e-10
10631471	chr11:10631471:C:T	2.17061e-05	-1.1336e-10	-1.18316	0.000139383	-1.1336e-10	-1.21248
10631647	chr11:10631647:G:A	1.80514e-05	-1.1336e-10	-1.36753	0.000117671	-1.1336e-10	-1.38182
10631879	chr11:10631879:A:G	1.86641e-05	-1.06434	-0.269814	5.70577e-05	-1.57442	-0.531228
10631977	chr11:10631977:G:T	2.33564e-05	-1.1336e-10	-1.10989	0.000154551	-1.1336e-10	-1.10918
10632329	chr11:10632329:G:C	2.06377e-05	-1.1336e-10	-1.23363	0.000131001	-1.1336e-10	-1.2745
10632339	chr11:10632339:C:A	3.53333e-05	0.226256	-0.922187	0.000210468	0.0745007	-0.874876
10632348	chr11:10632348:G:A	3.56393e-05	0.228091	-0.915398	0.00021234	0.0762684	-0.867786
10632650	chr11:10632650:C:T	2.66056e-05	0.182465	-1.1621	0.000150309	0.0183285	-1.15534
10633160	chr11:10633160:C:T	0.000410927	1.75766	-4.07163e-10	0.00107441	0.829822	-4.07163e-10
10633211	chr11:10633211:A:C	1.70384e-05	-1.42529	-4.07163e-10	9.88222e-05	-1.55639	-4.07163e-10
10633314	chr11:10633314:A:G	3.03279e-05	-1.1336e-10	-0.848687	0.000216252	-1.1336e-10	-0.773264
10633326	chr11:10633326:T:C	2.48396e-05	-1.1336e-10	-1.04832	0.000164232	-1.1336e-10	-1.04843
10633364	chr11:10633364:T:C	0.000395012	2.85409	-1.13593	6.18065e-05	-0.820216	-1.20548
10633433	chr11:10633433:C:T	7.98355e-05	0.363583	-0.244371	0.000474188	0.18917	-0.177274
10633474	chr11:10633474:C:G	2.0893e-05	0.140067	-1.36141	2.65937e-05	-1.57448	-1.29455
10633653	chr11:10633653:G:A	6.39607e-05	0.0850329	-0.18752	0.000384381	-0.0797135	-0.118361
10634062	chr11:10634062:C:T	2.93786e-05	0.519961	-1.40045	9.1561e-05	-0.224501	-1.4082
10634076	chr11:10634076:C:T	0.000267716	2.41065	-1.08148	3.68153e-05	-1.37394	-1.16986
10634867	chr11:10634867:T:C	6.66473e-05	1.03488	-1.09622	4.34016e-05	-1.46342	-0.915791
10634923	chr11:10634923:CA:C	1.74713e-05	-1.1336e-10	-1.4002	0.000114718	-1.1336e-10	-1.40723
10635140	chr11:10635140:T:C	5.60137e-05	1.13542	-1.37058	2.72823e-05	-1.42195	-1.42152
10635177	chr11:10635177:A:C	2.60503e-05	-1.1336e-10	-1.00073	0.000182919	-1.1336e-10	-0.940664
10635896	chr11:10635896:CTT:C	0.000339748	-1.1336e-10	1.56745	0.00210815	-1.1336e-10	1.50386
10636192	chr11:10636192:C:T	0.000345217	2.26632	-0.682903	7.24985e-05	-1.40539	-0.460752
10636283	chr11:10636283:C:T	3.70461e-06	-1.54414	-1.40704	2.4238e-05	-1.57557	-1.38622
10636642	chr11:10636642:G:GTCA	1.90368e-05	-1.1336e-10	-1.31438	0.000127317	-1.1336e-10	-1.30303
10636792	chr11:10636792:G:C	2.84806e-05	-0.911532	-4.07163e-10	0.000195788	-0.872674	-4.07163e-10
10636894	chr11:10636894:T:C	3.78444e-06	-1.52748	-1.40237	2.73156e-05	-1.42627	-1.41598
10636927	chr11:10636927:A:T	2.55797e-05	-1.1336e-10	-1.01896	0.000174032	-1.1336e-10	-0.990468
10636977	chr11:10636977:A:G	2.30228e-05	-1.1336e-10	-1.12427	0.000159446	-1.1336e-10	-1.078
10637188	chr11:10637188:A:G	0.000148077	1.26646	-0.529482	4.50584e-05	-1.55169	-0.790061
10637290	chr11:10637290:C:T	2.21848e-05	-1.1336e-10	-1.16135	0.000152216	-1.1336e-10	-1.12441
10637437	chr11:10637437:T:G	2.30128e-05	-1.12471	-4.07163e-10	0.00014632	-1.16392	-4.07163e-10
10637656	chr11:10637656:A:G	4.18643e-05	-0.309134	-0.217189	0.000266645	-0.471958	-0.0918326
10637780	chr11:10637780:C:T	1.75521e-05	-1.1336e-10	-1.39559	0.000117005	-1.1336e-10	-1.38749
10638342	chr11:10638342:T:C	0.000270996	2.31721	-0.975865	5.22499e-05	-1.08727	-1.1064
10638511	chr11:10638511:CTG:C	0.000104578	1.61796	-1.22878	3.08081e-05	-1.36289	-1.35905
10639269	chr11:10639269:G:A	1.83671e-05	0.00471112	-1.3549	2.53138e-05	-1.52143	-1.39693
10639647	chr11:10639647:C:G	1.99604e-05	-1.1336e-10	-1.26701	0.000135723	-1.1336e-10	-1.23909
10639681	chr11:10639681:A:G	2.01189e-05	-1.1336e-10	-1.2591	0.000132464	-1.1336e-10	-1.2634
10639882	chr11:10639882:A:T	2.0485e-05	-1.1336e-10	-1.24106	0.000134827	-1.1336e-10	-1.24572
10640506	chr11:10640506:C:T	0.000132784	2.02562	-1.39766	3.17843e-05	-1.26729	-1.42344
10640584	chr11:10640584:C:T	3.91264e-06	-1.51065	-1.38589	2.38674e-05	-1.57555	-1.40165
10640761	chr11:10640761:C:T	1.38517e-05	-1.29457	-0.337778	9.32281e-05	-1.17426	-0.440395
10640802	chr11:10640802:C:T	0.00014444	2.04063	-1.32852	3.24523e-05	-1.26018	-1.40976
10640840	chr11:10640840:G:A	1.71228e-05	-1.1336e-10	-1.42034	0.00011295	-1.1336e-10	-1.42276
10641199	chr11:10641199:C:T	3.20608e-05	-1.1336e-10	-0.793122	0.000201769	-1.1336e-10	-0.842587
10641498	chr11:10641498:C:T	0.000105985	-1.1336e-10	0.402545	0.000680535	-1.1336e-10	0.373171
10641505	chr11:10641505:C:T	2.32207e-05	-1.42576	0.310047	0.000146128	-1.32484	0.159617
10641756	chr11:10641756:G:A	0.000104754	1.6138	-1.22294	3.154e-05	-1.3737	-1.32475
10641758	chr11:10641758:C:T	1.90175e-05	-1.1336e-10	-1.3154	0.000131466	-1.1336e-10	-1.27096
10641978	chr11:10641978:G:A	4.06998e-05	0.386854	-0.941386	0.0002313	0.130091	-0.836082
10643043	chr11:10643043:C:T	2.88755e-05	-1.1336e-10	-0.897765	0.000180393	-1.1336e-10	-0.95457
10643048	chr11:10643048:A:G	4.35121e-06	-1.556	-1.2343	3.16994e-05	-1.57511	-1.1183
10643319	chr11:10643319:T:C	1.79457e-05	-1.1336e-10	-1.3734	0.000115554	-1.1336e-10	-1.39997
10643354	chr11:10643354:C:T	0.00266775	5.05024	-1.42201	5.21326e-05	-0.789778	-1.40614
10643362	chr11:10643362:T:G	0.000475225	1.90303	-4.07163e-10	0.00112914	0.879502	-4.07163e-10
10643688	chr11:10643688:C:T	0.0101952	6.17083	-1.20191	9.45591e-05	-0.43637	-1.16411
10643766	chr11:10643766:C:T	2.82842e-05	-1.1336e-10	-0.918452	0.000185636	-1.1336e-10	-0.925923
10643899	chr11:10643899:C:T	2.21584e-05	-1.1336e-10	-1.16254	0.000155472	-1.1336e-10	-1.10324
10643938	chr11:10643938:C:T	0.000202399	-1.1336e-10	1.04948	0.00129036	-1.1336e-10	1.01297
10644014	chr11:10644014:C:T	1.70667e-05	-1.1336e-10	-1.42362	0.000113281	-1.1336e-10	-1.41983
10644026	chr11:10644026:G:GA	9.36595e-05	-0.0533814	0.332291	0.000564159	-0.309929	0.495556
10644144	chr11:10644144:A:G	1.75811e-05	-1.1336e-10	-1.39393	0.000115364	-1.1336e-10	-1.40162
10644331	chr11:10644331:G:C	3.86489e-06	-1.48814	-1.42068	2.45065e-05	-1.56223	-1.38854
10644595	chr11:10644595:C:T	4.42942e-05	-1.1336e-10	-0.469902	0.000324892	-1.1336e-10	-0.366215
10644596	chr11:10644596:G:A	2.64641e-05	-1.1336e-10	-0.984967	0.000185185	-1.1336e-10	-0.928355
10644791	chr11:10644791:C:T	0.000388262	1.70092	-4.07163e-10	0.000949405	0.706127	-4.07163e-10
10644858	chr11:10644858:T:C	0.0549064	7.00251	-0.349884	0.000366958	0.454295	-0.698756
10645140	chr11:10645140:G:A	2.12869e-05	-1.1336e-10	-1.20266	0.000149762	-1.1336e-10	-1.14066
10645370	chr11:10645370:T:C	1.72425e-05	-1.1336e-10	-1.41338	0.000114422	-1.1336e-10	-1.40982
10645551	chr11:10645551:C:T	1.70994e-05	-1.1336e-10	-1.42172	0.000112855	-1.1336e-10	-1.42361
10645728	chr11:10645728:A:G	0.0331384	6.28167	-0.133979	0.000186564	-0.587869	-0.333066
10645826	chr11:10645826:A:G	1.76117e-05	-1.1336e-10	-1.39219	0.000114091	-1.1336e-10	-1.41271
10645950	chr11:10645950:T:C	7.76867e-05	-1.1336e-10	0.0919276	0.000584988	-1.1336e-10	0.221882
10646028	chr11:10646028:C:G	2.63247e-05	-1.1336e-10	-0.990248	0.000172655	-1.1336e-10	-0.998411
10646412	chr11:10646412:C:T	2.11617e-05	-1.1336e-10	-1.20857	0.000148689	-1.1336e-10	-1.14785
10646438	chr11:10646438:A:G	1.72094e-05	-1.1336e-10	-1.4153	0.000112972	-1.1336e-10	-1.42257
10646622	chr11:10646622:G:A	2.50384e-05	-1.1336e-10	-1.04034	0.000174586	-1.1336e-10	-0.98729
10646641	chr11:10646641:A:G	2.22467e-05	-1.1336e-10	-1.15856	0.000141078	-1.1336e-10	-1.20039
10646842	chr11:10646842:A:G	2.12176e-05	0.18043	-1.38636	7.5357e-05	-0.424187	-1.40328
10646848	chr11:10646848:T:C	5.8228e-06	-1.54315	-0.955822	3.78479e-05	-1.44311	-1.07303
10647031	chr11:10647031:C:T	1.71353e-05	-1.1336e-10	-1.41962	0.000112814	-1.1336e-10	-1.42397
10647551	chr11:10647551:A:C	2.8129e-05	-1.1336e-10	-0.923955	0.000184548	-1.1336e-10	-0.931798
10647625	chr11:10647625:A:G	0.0809442	8.3393	-1.29854	0.00015757	0.179396	-1.26923
10647681	chr11:10647681:T:C	0.0182584	6.85659	-1.30497	8.89642e-05	-0.385065	-1.27641
10647875	chr11:10647875:G:A	7.73927e-06	-1.57547	-0.63898	4.68886e-05	-1.54109	-0.76084
10647993	chr11:10647993:C:T	4.42804e-06	-1.56095	-1.21185	2.66078e-05	-1.56857	-1.29994
10648526	chr11:10648526:A:G	5.85146e-06	-1.12965	-1.36441	2.90719e-05	-1.38166	-1.39828
10648562	chr11:10648562:C:G	5.51671e-06	-1.14121	-1.41177	2.81425e-05	-1.38906	-1.42337
10648647	chr11:10648647:T:G	2.19857e-05	-1.1336e-10	-1.17036	0.000153133	-1.1336e-10	-1.1184
10648648	chr11:10648648:G:C	1.46924e-05	-1.57342	-4.07163e-10	9.69849e-05	-1.57515	-4.07163e-10
10648893	chr11:10648893:C:T	3.40769e-05	-1.1336e-10	-0.732136	0.000246582	-1.1336e-10	-0.642012
10649311	chr11:10649311:T:G	2.24261e-05	-1.1336e-10	-1.15053	0.000156595	-1.1336e-10	-1.09605
10649445	chr11:10649445:A:G	5.88763e-06	-1.10707	-1.38083	3.16731e-05	-1.37166	-1.32258
10649534	chr11:10649534:C:G	3.95731e-05	-1.1336e-10	-0.582608	0.000252888	-1.1336e-10	-0.616763
10649759	chr11:10649759:G:C	1.86832e-05	-1.1336e-10	-1.33313	0.000124774	-1.1336e-10	-1.32321
10650120	chr11:10650120:G:A	6.68038e-06	-1.08354	-1.27804	3.16833e-05	-1.3583	-1.33562
10650426	chr11:10650426:G:C	2.06501e-05	-1.1336e-10	-1.23303	0.000134093	-1.1336e-10	-1.25118
10650769	chr11:10650769:C:T	3.33074e-05	-1.1336e-10	-0.754977	0.00020932	-1.1336e-10	-0.805842
10650971	chr11:10650971:C:T	6.37216e-06	-1.52031	-0.88851	4.2955e-05	-1.39722	-0.992332
10651348	chr11:10651348:T:C	1.51041e-05	-1.54579	-4.07163e-10	0.000100231	-1.54223	-4.07163e-10
10651422	chr11:10651422:C:A	5.371e-06	-1.5748	-1.00494	3.42478e-05	-1.52003	-1.09606
10651549	chr11:10651549:CTT:C	0.000360503	-1.1336e-10	1.62674	0.00229572	-1.1336e-10	1.58909
10651684	chr11:10651684:A:T	2.52221e-05	-1.1336e-10	-1.03304	0.00016002	-1.1336e-10	-1.07441
10652141	chr11:10652141:C:T	9.76141e-05	-1.1336e-10	0.320266	0.000599972	-1.1336e-10	0.247174
10652192	chr11:10652192:T:C	0.021698	7.04916	-1.32494	9.21918e-05	-0.32721	-1.29863
10652317	chr11:10652317:G:A	0.000153419	-1.1336e-10	0.772415	0.00097791	-1.1336e-10	0.735709
10652346	chr11:10652346:G:A	2.70981e-05	-1.1336e-10	-0.961294	0.000183132	-1.1336e-10	-0.939504
10652461	chr11:10652461:A:G	1.729e-05	-1.1336e-10	-1.41063	0.000116836	-1.1336e-10	-1.38893
10652497	chr11:10652497:C:G	0.0511564	7.96549	-1.38361	0.00012144	0.0161109	-1.3664
10652738	chr11:10652738:C:T	7.93295e-05	0.0112301	0.101624	0.000475266	-0.172236	0.186401
10652895	chr11:10652895:G:A	0.00011868	-1.1336e-10	0.515673	0.000899348	-1.1336e-10	0.651962
10653050	chr11:10653050:C:T	0.000369531	2.94186	-1.29039	4.78446e-05	-1.16223	-1.11952
10653098	chr11:10653098:C:T	0.000128019	-1.1336e-10	0.591419	0.000785792	-1.1336e-10	0.516983
10653113	chr11:10653113:G:A	5.33285e-06	-1.39451	-1.19236	4.67415e-05	-1.19975	-1.10532
10654191	chr11:10654191:A:G	0.0161135	6.67118	-1.24452	8.91872e-05	-0.497978	-1.16099
10654467	chr11:10654467:A:T	0.000147191	0.903539	-0.172567	0.000800621	0.587772	-0.0520927
10654518	chr11:10654518:T:C	2.27454e-05	-1.13639	-4.07163e-10	0.000143172	-1.18566	-4.07163e-10
10654768	chr11:10654768:G:A	1.73491e-05	-1.1336e-10	-1.40722	0.000113208	-1.1336e-10	-1.42048
10655019	chr11:10655019:G:T	4.46107e-05	-1.1336e-10	-0.462783	0.000331412	-1.1336e-10	-0.346348
10655440	chr11:10655440:T:C	0.0240957	7.18311	-1.35408	8.41488e-05	-0.324237	-1.39288
10655578	chr11:10655578:G:A	0.000144071	-1.1336e-10	0.709547	0.000879593	-1.1336e-10	0.62975
10655743	chr11:10655743:C:T	0.000309463	-1.1336e-10	1.47408	0.00197193	-1.1336e-10	1.43706
10655792	chr11:10655792:A:G	5.90104e-06	-1.12568	-1.35995	2.60032e-05	-1.49647	-1.39502
10655826	chr11:10655826:G:A	0.14869	9.00718	-1.35832	0.000170642	0.386614	-1.39675
10655914	chr11:10655914:G:A	4.85602e-05	0.351511	-0.729464	0.000159706	-0.422619	-0.653752
10656307	chr11:10656307:T:C	4.90288e-06	-1.25782	-1.41312	2.41163e-05	-1.54282	-1.424
10656369	chr11:10656369:C:T	9.02448e-06	-1.38195	-0.678867	6.79979e-05	-1.15451	-0.775727
10656416	chr11:10656416:C:T	0.0013094	2.91656	-4.07163e-10	0.0021938	1.54368	-4.07163e-10
10656868	chr11:10656868:C:T	1.83719e-05	-1.1336e-10	-1.34994	0.000119054	-1.1336e-10	-1.37013
10656869	chr11:10656869:G:A	4.03364e-05	-1.1336e-10	-0.563502	0.000251336	-1.1336e-10	-0.622918
10657004	chr11:10657004:T:G	5.97735e-05	-1.1336e-10	-0.170195	0.000443485	-1.1336e-10	-0.0550445
10657238	chr11:10657238:T:C	0.00626206	4.91559	-0.434086	0.000159534	-0.267481	-0.809972
10657383	chr11:10657383:C:T	1.70658e-05	-1.1336e-10	-1.42368	0.000113799	-1.1336e-10	-1.41527
10657425	chr11:10657425:G:A	5.16173e-05	-1.1336e-10	-0.316899	0.000386715	-1.1336e-10	-0.192021
10657526	chr11:10657526:G:T	0.000303659	-1.1336e-10	1.45515	0.0017212	-1.1336e-10	1.30107
10657750	chr11:10657750:G:C	0.00311804	5.17954	-1.39534	0.000115656	-0.0849836	-1.31411
10657894	chr11:10657894:T:C	0.0956886	8.54151	-1.33341	0.000163473	0.216483	-1.26954
10658212	chr11:10658212:G:A	1.08048e-05	-1.10071	-0.780052	9.11713e-05	-0.770393	-0.866575
10658392	chr11:10658392:G:A	6.47131e-05	-1.1336e-10	-0.0907921	0.000384674	-1.1336e-10	-0.197312
10659572	chr11:10659572:G:A	4.96861e-05	-1.1336e-10	-0.35503	0.000316063	-1.1336e-10	-0.393768
10659921	chr11:10659921:G:A	1.74151e-05	-1.1336e-10	-1.40342	0.000113638	-1.1336e-10	-1.41669
10659950	chr11:10659950:G:A	7.27371e-05	-1.23402	1.26012	0.000560605	-0.940777	1.12009
10660278	chr11:10660278:GATAA:G	3.99794e-05	-1.1336e-10	-0.572393	0.000283432	-1.1336e-10	-0.502737
10660311	chr11:10660311:T:C	0.000369502	-1.1336e-10	1.6514	0.00320943	-1.1336e-10	1.92414
10660373	chr11:10660373:C:T	3.80725e-05	-1.1336e-10	-0.621265	0.000269422	-1.1336e-10	-0.553429
10660498	chr11:10660498:G:A	4.19863e-06	-1.52447	-1.30152	3.08568e-05	-1.48058	-1.23977
10660538	chr11:10660538:G:A	3.10213e-05	-1.1336e-10	-0.826082	0.000212152	-1.1336e-10	-0.792404
10660628	chr11:10660628:G:A	1.17196e-05	-1.11126	-0.688233	9.75462e-05	-0.784821	-0.784562
10660641	chr11:10660641:A:G	5.345e-05	-1.1336e-10	-0.28201	0.000319912	-1.1336e-10	-0.381663
10660701	chr11:10660701:T:C	0.000344006	2.92198	-1.34208	3.75585e-05	-1.24736	-1.27645
10661142	chr11:10661142:CCT:C	6.24326e-05	-1.1336e-10	-0.126669	0.000395994	-1.1336e-10	-0.168311
10661277	chr11:10661277:T:C	5.25205e-05	-1.1336e-10	-0.299552	0.000314643	-1.1336e-10	-0.39827
10661446	chr11:10661446:ATTATC:A	6.31566e-05	-1.1336e-10	-0.115139	0.000400784	-1.1336e-10	-0.156287
10662646	chr11:10662646:G:T	6.34661e-05	-1.1336e-10	-0.110251	0.000402716	-1.1336e-10	-0.151478
10662649	chr11:10662649:T:C	0.000117459	1.92945	-1.42412	2.6416e-05	-1.459	-1.41674
10662660	chr11:10662660:G:A	0.000162862	-1.1336e-10	0.832145	0.00092847	-1.1336e-10	0.68383
10662743	chr11:10662743:G:A	1.24017e-05	-1.05251	-0.690419	0.00010464	-0.712492	-0.786692
10662779	chr11:10662779:T:A	3.44883e-05	-1.1336e-10	-0.720137	0.000221552	-1.1336e-10	-0.74905
10663034	chr11:10663034:C:G	5.58397e-05	-1.1336e-10	-0.238271	0.000333669	-1.1336e-10	-0.33956
10663361	chr11:10663361:T:G	2.2658e-05	-1.1336e-10	-1.14024	0.000139884	-1.1336e-10	-1.20889
10663477	chr11:10663477:G:A	3.30486e-05	-1.1336e-10	-0.762777	0.000232952	-1.1336e-10	-0.698877
10664037	chr11:10664037:A:G	3.25684e-05	-1.12152	0.344106	0.000233066	-0.78017	0.0817832
10664594	chr11:10664594:T:A	2.71073e-05	-0.960953	-4.07163e-10	0.000113763	-1.41559	-4.07163e-10
10664639	chr11:10664639:C:T	0.000185585	-1.1336e-10	0.962756	0.00118592	-1.1336e-10	0.928569
10664693	chr11:10664693:T:C	2.35619e-05	-1.1336e-10	-1.10112	0.000169621	-1.1336e-10	-1.01614
10664961	chr11:10664961:T:C	0.00010348	-1.1336e-10	0.378623	0.000758002	-1.1336e-10	0.480977
10665014	chr11:10665014:T:C	3.55408e-05	-0.790571	0.100496	0.000294738	-0.421419	-0.0422015
10665561	chr11:10665561:C:A	1.75495e-05	-1.39573	-4.07163e-10	0.000100993	-1.53466	-4.07163e-10
10665964	chr11:10665964:G:C	0.000103816	-1.1336e-10	0.38186	0.000760518	-1.1336e-10	0.484291
10666140	chr11:10666140:C:T	6.32895e-05	-1.1336e-10	-0.113037	0.000376346	-1.1336e-10	-0.2192
10666281	chr11:10666281:C:T	4.36122e-05	-1.21464	0.729217	0.000344361	-0.917643	0.609624
10666670	chr11:10666670:A:G	6.01082e-06	-1.09274	-1.37445	5.43055e-05	-0.751263	-1.40382
10666967	chr11:10666967:C:T	5.88802e-06	-1.11098	-1.37686	5.30736e-05	-0.7727	-1.40533
10666973	chr11:10666973:A:G	4.43335e-05	-1.23951	0.770493	0.000295193	-0.937176	0.475098
10667146	chr11:10667146:T:C	0.000433885	-1.1336e-10	1.81202	0.0038082	-1.1336e-10	2.0952
10667148	chr11:10667148:TG:T	5.87107e-06	-1.0772	-1.41352	5.6273e-05	-0.734335	-1.38516
10667907	chr11:10667907:C:G	0.000453612	2.85324	-0.996753	4.89767e-05	-1.42882	-0.829542
10668099	chr11:10668099:TC:T	1.75782e-05	-1.1336e-10	-1.39409	0.000117862	-1.1336e-10	-1.3802
10668101	chr11:10668101:C:T	1.75772e-05	-1.1336e-10	-1.39415	0.000117853	-1.1336e-10	-1.38027
10668123	chr11:10668123:A:G	0.000159431	-1.1336e-10	0.810852	0.0010191	-1.1336e-10	0.776971
10668280	chr11:10668280:T:C	1.71321e-05	-1.4198	-4.07163e-10	9.70068e-05	-1.57493	-4.07163e-10
10668429	chr11:10668429:C:G	0.000210435	-1.1336e-10	1.08842	0.00134235	-1.1336e-10	1.05246
10668545	chr11:10668545:T:G	0.000327347	-1.1336e-10	1.53026	0.00282497	-1.1336e-10	1.79654
10668710	chr11:10668710:G:A	8.71532e-06	-1.17947	-0.916202	7.19121e-05	-0.873947	-1.00032
10669102	chr11:10669102:G:A	0.00335416	5.18712	-1.32992	9.49795e-05	-0.401486	-1.19456
10669496	chr11:10669496:C:G	6.29841e-05	-1.1336e-10	-0.117873	0.000475463	-1.1336e-10	0.0145811
10669533	chr11:10669533:G:A	0.000432882	2.85454	-1.04483	4.63356e-05	-1.42851	-0.885287
10669716	chr11:10669716:T:C	1.78397e-05	-1.1336e-10	-1.37933	0.000122079	-1.1336e-10	-1.34504
10669890	chr11:10669890:G:A	0.00018622	2.21303	-1.24686	2.66196e-05	-1.51091	-1.35715
10670054	chr11:10670054:A:G	9.2303e-05	-1.1336e-10	0.26432	0.000675205	-1.1336e-10	0.365307
10670091	chr11:10670091:T:C	2.67278e-05	-0.869414	-0.105637	0.00022002	-0.518535	-0.237457
10670580	chr11:10670580:T:C	1.27294e-05	-0.989951	-0.726892	0.000100988	-0.65828	-0.876431
10670594	chr11:10670594:T:C	3.7957e-05	-0.910904	0.286603	0.000305865	-0.569855	0.14329
10670692	chr11:10670692:G:C	1.75341e-05	-1.1336e-10	-1.39661	0.000117504	-1.1336e-10	-1.38323
10670713	chr11:10670713:T:A	0.00821963	5.81729	-1.06377	0.000114234	-0.12368	-1.28778
10670813	chr11:10670813:T:C	0.000196126	-1.1336e-10	1.018	0.00112838	-1.1336e-10	0.878826
10671091	chr11:10671091:T:C	0.0190709	5.46061	0.134549	0.00025682	-0.284354	-0.31698
10671199	chr11:10671199:C:A	2.21599e-05	-1.1336e-10	-1.16247	0.000150328	-1.1336e-10	-1.13689
10671240	chr11:10671240:G:A	0.000247355	-1.1336e-10	1.25007	0.00144725	-1.1336e-10	1.12771
10671274	chr11:10671274:A:G	0.0169809	6.13975	-0.660662	0.000176515	0.0169989	-0.9933
10671369	chr11:10671369:A:G	2.11176e-05	-1.1336e-10	-1.21065	0.000143189	-1.1336e-10	-1.18554
10671434	chr11:10671434:G:A	1.43261e-05	-1.11443	-0.484238	0.000117933	-0.790938	-0.588651
10671813	chr11:10671813:T:C	2.1759e-05	-1.1336e-10	-1.18073	0.000147817	-1.1336e-10	-1.15373
10671975	chr11:10671975:TATG:T	1.80744e-05	-1.1336e-10	-1.36626	0.000117773	-1.1336e-10	-1.38095
10672016	chr11:10672016:T:C	5.62487e-05	-1.1336e-10	-0.230974	0.000422301	-1.1336e-10	-0.103991
10672037	chr11:10672037:T:C	0.0088045	5.57844	-0.756179	0.000128215	-0.225	-1.071
10672126	chr11:10672126:C:T	0.000211482	-1.1336e-10	1.09338	0.00121439	-1.1336e-10	0.95229
10672831	chr11:10672831:G:A	1.9997e-05	-1.1336e-10	-1.26518	0.000131357	-1.1336e-10	-1.27179
10672897	chr11:10672897:C:T	0.000110947	-1.1336e-10	0.448295	0.000839051	-1.1336e-10	0.582562
10672983	chr11:10672983:T:C	3.19577e-05	-1.1336e-10	-0.796344	0.000222217	-1.1336e-10	-0.746055
10673016	chr11:10673016:C:T	1.99252e-05	-1.1336e-10	-1.26877	0.0001357	-1.1336e-10	-1.23926
10673745	chr11:10673745:G:T	2.29824e-05	-1.12603	-4.07163e-10	0.000115966	-1.39641	-4.07163e-10
10674047	chr11:10674047:A:C	1.75438e-05	-1.1336e-10	-1.39606	0.000117293	-1.1336e-10	-1.38503
10674399	chr11:10674399:G:C	0.000149835	2.11561	-1.36683	2.46967e-05	-1.52188	-1.42116
10674730	chr11:10674730:C:T	3.45496e-05	-1.1336e-10	-0.718361	0.000221542	-1.1336e-10	-0.749095
10674931	chr11:10674931:C:T	0.000110457	-1.1336e-10	0.443874	0.000821565	-1.1336e-10	0.561502
10674948	chr11:10674948:G:A	0.000112326	-1.1336e-10	0.46065	0.000836999	-1.1336e-10	0.580115
10675045	chr11:10675045:G:A	1.99043e-05	-1.1336e-10	-1.26982	0.000129852	-1.1336e-10	-1.28331
10675096	chr11:10675096:C:T	0.0164516	5.63296	-0.18554	0.000203934	-0.209812	-0.622101
10675099	chr11:10675099:G:A	0.000159157	-1.1336e-10	0.809138	0.00101738	-1.1336e-10	0.77528
10675392	chr11:10675392:T:A	0.000103437	-1.1336e-10	0.378206	0.000780903	-1.1336e-10	0.510742
10675546	chr11:10675546:T:C	0.0102692	6.06332	-1.08717	0.000127352	-0.0162701	-1.28649
10675547	chr11:10675547:G:A	2.04724e-05	-1.1336e-10	-1.24168	0.000130546	-1.1336e-10	-1.27799
10675765	chr11:10675765:T:C	3.37861e-05	-1.1336e-10	-0.740706	0.000216754	-1.1336e-10	-0.770945
10675791	chr11:10675791:C:T	0.000159695	-1.1336e-10	0.812508	0.00102079	-1.1336e-10	0.778623
10676360	chr11:10676360:A:G	3.42181e-05	-1.1336e-10	-0.728001	0.000219464	-1.1336e-10	-0.758522
10676402	chr11:10676402:C:T	0.0136351	5.8561	-0.596455	0.00016331	-0.109338	-0.94472
10676502	chr11:10676502:G:A	6.05201e-05	-0.15778	-4.07163e-10	0.000227053	-0.724526	-4.07163e-10
10676589	chr11:10676589:C:T	0.0144851	5.66645	-0.346328	0.00018249	-0.192443	-0.750568
10676713	chr11:10676713:G:A	0.012795	5.7924	-0.596345	0.000158998	-0.136354	-0.944463
10676857	chr11:10676857:G:A	0.000201631	-1.1336e-10	1.04568	0.00115984	-1.1336e-10	0.90633
10676890	chr11:10676890:G:A	0.00892432	5.80344	-0.967657	0.000120958	-0.127674	-1.22659
10677307	chr11:10677307:C:T	0.0147562	5.67395	-0.335286	0.000185008	-0.187494	-0.741816
10677522	chr11:10677522:G:A	2.09516e-05	-1.1336e-10	-1.21854	0.000136388	-1.1336e-10	-1.2342
10677524	chr11:10677524:C:T	0.0127275	5.79851	-0.607751	0.000158367	-0.131399	-0.953394
10677635	chr11:10677635:T:C	0.015062	5.92981	-0.570638	0.000172591	-0.0739524	-0.924831
10677665	chr11:10677665:A:G	1.63546e-05	-1.46625	-4.07163e-10	0.000112612	-1.42576	-4.07163e-10
10677999	chr11:10677999:ATCTC:A	1.95483e-05	-1.1336e-10	-1.28787	0.000131639	-1.1336e-10	-1.26964
10678051	chr11:10678051:TC:T	0.0139263	5.88603	-0.605256	0.000165008	-0.0927859	-0.950931
10678106	chr11:10678106:T:C	6.69793e-05	-1.1336e-10	-0.0563729	0.000425023	-1.1336e-10	-0.0975662
10678149	chr11:10678149:C:T	0.00105579	3.62267	-0.92138	6.35527e-05	-1.25849	-0.739352
10678202	chr11:10678202:A:G	0.00108137	3.7174	-0.992181	5.99516e-05	-1.23366	-0.822513
10678203	chr11:10678203:A:C	0.00112677	3.76094	-0.99458	6.0447e-05	-1.22255	-0.825395
10678734	chr11:10678734:T:C	0.0206539	6.74922	-1.07431	0.000177081	0.304635	-1.27774
10678801	chr11:10678801:T:A	0.0263633	6.21132	-0.292351	0.000244148	0.0551579	-0.707093
10679099	chr11:10679099:T:C	1.93001e-05	-1.30065	-4.07163e-10	9.70693e-05	-1.57428	-4.07163e-10
10679161	chr11:10679161:T:C	3.2505e-05	-1.1336e-10	-0.779361	0.000202708	-1.1336e-10	-0.837941
10679182	chr11:10679182:A:G	0.000138206	-1.1336e-10	0.667992	0.000885366	-1.1336e-10	0.636293
10679327	chr11:10679327:ACT:A	7.97975e-05	0.61366	-0.494924	0.00043545	0.315037	-0.388366
10679623	chr11:10679623:T:C	1.51364e-05	-1.54366	-4.07163e-10	9.70306e-05	-1.57468	-4.07163e-10
10679737	chr11:10679737:G:C	1.76497e-05	-1.1336e-10	-1.39004	0.0001149	-1.1336e-10	-1.40564
10679877	chr11:10679877:T:C	1.19648e-05	-1.30377	-0.475017	6.12014e-05	-1.29612	-0.739422
10680009	chr11:10680009:C:T	0.00387361	5.38647	-1.38529	0.000110902	-0.0169286	-1.42413
10680039	chr11:10680039:T:C	4.13364e-05	-1.1336e-10	-0.539013	0.000221793	-1.1336e-10	-0.747966
10680801	chr11:10680801:A:T	0.0148341	6.70195	-1.35802	0.00130118	2.4053	-1.38398
10680832	chr11:10680832:C:A	9.70842e-06	-1.56302	-0.424742	7.39263e-05	-1.47877	-0.367874
10680970	chr11:10680970:G:A	0.00481779	4.10668	0.112638	0.000802089	0.660438	-0.122928
10683186	chr11:10683186:T:A	9.72674e-06	-1.06036	-0.925517	0.000110435	-0.58291	-0.862369
10683233	chr11:10683233:C:T	1.73595e-05	-1.1336e-10	-1.40662	0.000114754	-1.1336e-10	-1.40692
10683279	chr11:10683279:A:T	1.71709e-05	-1.1336e-10	-1.41754	0.000114534	-1.1336e-10	-1.40883
10683410	chr11:10683410:C:A	9.33559e-06	-0.920222	-1.1067	0.000109046	-0.376464	-1.08148
10683614	chr11:10683614:C:T	4.10583e-06	-1.42435	-1.424	3.08106e-05	-1.30034	-1.42151
10683813	chr11:10683813:C:T	9.05877e-05	0.245562	-4.07163e-10	0.00127337	0.999711	-4.07163e-10
10683873	chr11:10683873:A:G	0.000759677	3.13181	-0.759671	0.000661984	1.24557	-0.900037
10684132	chr11:10684132:A:G	1.78811e-05	-1.1336e-10	-1.37701	0.000118968	-1.1336e-10	-1.37085
10684514	chr11:10684514:G:A	1.67899e-05	-1.43998	-4.07163e-10	0.000101228	-1.53233	-4.07163e-10
10684610	chr11:10684610:T:C	1.5871e-05	-1.49626	-4.07163e-10	9.82284e-05	-1.56241	-4.07163e-10
10684613	chr11:10684613:T:C	1.47173e-05	-1.57173	-4.07163e-10	9.69402e-05	-1.57561	-4.07163e-10
10684891	chr11:10684891:A:G	1.72617e-05	-1.1336e-10	-1.41227	0.000113441	-1.1336e-10	-1.41842
10684894	chr11:10684894:A:G	2.86652e-05	-1.1336e-10	-0.905074	0.000201888	-1.1336e-10	-0.841998
10684944	chr11:10684944:C:T	1.74644e-05	-1.1336e-10	-1.40059	0.000115378	-1.1336e-10	-1.4015
10685155	chr11:10685155:C:T	1.73337e-05	-1.1336e-10	-1.4081	0.00011378	-1.1336e-10	-1.41544
10685254	chr11:10685254:A:C	1.37449e-05	-0.749746	-0.890345	9.59268e-05	-0.577713	-1.00841
10685595	chr11:10685595:C:T	2.29137e-05	-1.12902	-4.07163e-10	0.000189055	-0.907669	-4.07163e-10
10685650	chr11:10685650:G:A	1.84476e-05	-1.1336e-10	-1.34582	0.000119839	-1.1336e-10	-1.36356
10685657	chr11:10685657:C:G	0.00108351	3.46496	-0.737752	0.00087337	1.50356	-0.880912
10685672	chr11:10685672:T:C	1.53263e-05	-1.53119	-4.07163e-10	9.72341e-05	-1.57259	-4.07163e-10
10686474	chr11:10686474:A:G	1.74419e-05	-1.1336e-10	-1.40188	0.000113913	-1.1336e-10	-1.41428
10686539	chr11:10686539:G:A	2.72389e-05	-1.1336e-10	-0.956111	0.000171411	-1.1336e-10	-1.00564
10686625	chr11:10686625:A:G	5.35573e-06	-1.16571	-1.41688	4.35309e-05	-0.969077	-1.40716
10686720	chr11:10686720:A:G	8.02343e-06	-1.25151	-0.926885	5.74017e-05	-1.07005	-1.02959
10686797	chr11:10686797:T:G	1.64616e-05	-1.45972	-4.07163e-10	9.74705e-05	-1.57016	-4.07163e-10
10686801	chr11:10686801:A:G	6.85585e-05	-1.1336e-10	-0.033069	0.00049605	-1.1336e-10	0.056968
10686932	chr11:10686932:G:A	1.83221e-05	-1.1336e-10	-1.35265	0.000119128	-1.1336e-10	-1.36951
10686942	chr11:10686942:C:G	1.73957e-05	0.0106396	-1.41517	3.34061e-05	-1.21982	-1.42115
10687002	chr11:10687002:G:A	1.71727e-05	-1.1336e-10	-1.41744	0.000113532	-1.1336e-10	-1.41762
10687011	chr11:10687011:A:G	2.64405e-05	-1.1336e-10	-0.985859	0.000173341	-1.1336e-10	-0.99445
10687182	chr11:10687182:T:G	2.64012e-05	-1.1336e-10	-0.987349	0.000173083	-1.1336e-10	-0.995937
10687191	chr11:10687191:A:G	0.000914499	3.18057	-0.622953	0.00081362	1.27605	-0.724268
10687621	chr11:10687621:T:C	5.75971e-06	-1.45422	-1.05565	4.29032e-05	-1.41853	-0.972229
10687647	chr11:10687647:C:T	0.000557768	3.05404	-0.990848	0.000582234	1.31255	-1.09539
10687659	chr11:10687659:A:G	2.06393e-05	-1.1336e-10	-1.23356	0.00013665	-1.1336e-10	-1.23228
10687693	chr11:10687693:G:A	1.74065e-05	-1.1336e-10	-1.40391	0.0001171	-1.1336e-10	-1.38668
10687865	chr11:10687865:T:G	1.47396e-05	-1.57022	-4.07163e-10	9.79941e-05	-1.5648	-4.07163e-10
10687927	chr11:10687927:G:A	1.70731e-05	-1.1336e-10	-1.42325	0.000112814	-1.1336e-10	-1.42397
10688059	chr11:10688059:G:C	4.07499e-05	0.845279	-1.39858	5.42558e-05	-0.751551	-1.40445
10688170	chr11:10688170:G:C	1.71378e-05	-1.1336e-10	-1.41947	0.000113752	-1.1336e-10	-1.41568
10688363	chr11:10688363:A:G	0.00081733	3.36464	-0.919357	0.000687925	1.41726	-1.03329
10688736	chr11:10688736:A:T	1.77377e-05	-1.1336e-10	-1.38506	0.000115876	-1.1336e-10	-1.39719
10689339	chr11:10689339:T:C	1.70902e-05	-1.1336e-10	-1.42225	0.000112797	-1.1336e-10	-1.42412
10689504	chr11:10689504:C:T	1.52391e-05	-1.53689	-4.07163e-10	9.74087e-05	-1.57079	-4.07163e-10
10689657	chr11:10689657:G:A	5.17792e-06	-1.43581	-1.18054	3.78536e-05	-1.3994	-1.11658
10689807	chr11:10689807:T:C	1.58416e-05	-1.49812	-4.07163e-10	9.8366e-05	-1.56101	-4.07163e-10
10690029	chr11:10690029:G:A	1.5661e-05	-1.50958	-4.07163e-10	9.69427e-05	-1.57559	-4.07163e-10
10690272	chr11:10690272:C:G	1.49631e-05	-1.55517	-4.07163e-10	9.84148e-05	-1.56052	-4.07163e-10
10691141	chr11:10691141:CTA:C	5.08787e-05	-1.1336e-10	-0.331312	0.00029987	-1.1336e-10	-0.446358
10691512	chr11:10691512:T:C	2.41473e-05	-1.1336e-10	-1.07658	0.000156251	-1.1336e-10	-1.09824
10691712	chr11:10691712:AG:A	0.00134433	3.53915	-0.596253	0.00105713	1.56639	-0.75279
10691885	chr11:10691885:T:C	0.00105007	3.57906	-0.88321	0.000844395	1.58877	-0.999855
10691913	chr11:10691913:C:T	1.64261e-05	-1.46188	-4.07163e-10	0.000124462	-1.32571	-4.07163e-10
10692005	chr11:10692005:T:G	1.83012e-05	-1.1336e-10	-1.35379	0.000122432	-1.1336e-10	-1.34215
10692157	chr11:10692157:C:G	2.87811e-05	-1.1336e-10	-0.901036	0.000200906	-1.1336e-10	-0.846872
10692282	chr11:10692282:G:A	7.27296e-05	0.963291	-0.9373	7.60328e-05	-0.966814	-0.85173
10692710	chr11:10692710:G:A	1.80813e-05	-1.1336e-10	-1.36588	0.000119933	-1.1336e-10	-1.36277
10692822	chr11:10692822:T:G	0.000108671	-1.1336e-10	0.427566	0.000818379	-1.1336e-10	0.557617
10692826	chr11:10692826:G:T	4.11771e-05	-1.1336e-10	-0.542873	0.00029317	-1.1336e-10	-0.468956
10692995	chr11:10692995:G:A	1.76008e-05	-1.1336e-10	-1.39281	0.000116277	-1.1336e-10	-1.39374
10693270	chr11:10693270:C:T	2.10053e-05	-1.1336e-10	-1.21598	0.000139098	-1.1336e-10	-1.21453
10693577	chr11:10693577:T:C	0.000657552	3.34254	-1.11478	0.000592974	1.44029	-1.20485
10693588	chr11:10693588:G:C	1.79598e-05	-1.1336e-10	-1.37262	0.0001183	-1.1336e-10	-1.37649
10693766	chr11:10693766:G:A	3.66805e-05	-1.1336e-10	-0.65851	0.000255806	-1.1336e-10	-0.605289
10694174	chr11:10694174:G:A	4.41137e-05	0.499892	-0.973878	5.95065e-05	-1.17199	-0.891634
10694182	chr11:10694182:C:A	7.22512e-05	-1.1336e-10	0.0193931	0.00042577	-1.1336e-10	-0.0958101
10694242	chr11:10694242:A:G	4.31975e-06	-1.50446	-1.2931	2.65427e-05	-1.57568	-1.29527
10694536	chr11:10694536:C:T	2.56484e-05	-1.1336e-10	-1.01627	0.000163752	-1.1336e-10	-1.05135
10694861	chr11:10694861:T:C	6.30251e-05	-0.117223	-4.07163e-10	0.000310502	-0.411518	-4.07163e-10
10694877	chr11:10694877:G:A	1.72507e-05	-1.1336e-10	-1.41291	0.000113567	-1.1336e-10	-1.41732
10695233	chr11:10695233:C:T	1.75749e-05	-1.1336e-10	-1.39428	0.000117218	-1.1336e-10	-1.38567
10695599	chr11:10695599:T:C	5.14017e-06	-1.20414	-1.41953	4.07114e-05	-1.01969	-1.42351
10695670	chr11:10695670:G:A	1.92824e-05	-1.1336e-10	-1.30156	0.000125617	-1.1336e-10	-1.31647
10695932	chr11:10695932:A:G	4.18049e-05	-1.1336e-10	-0.527742	0.000281637	-1.1336e-10	-0.50909
10696222	chr11:10696222:T:C	3.8932e-05	0.774344	-1.37328	4.01508e-05	-1.11417	-1.3429
10696224	chr11:10696224:T:C	1.59854e-05	-1.48908	-4.07163e-10	0.000119371	-1.36747	-4.07163e-10
10696265	chr11:10696265:G:A	0.00056418	3.22378	-1.14916	0.000521377	1.3442	-1.23744
10696647	chr11:10696647:T:A	0.000900282	3.03215	-0.490203	0.000808853	1.20157	-0.655657
10696888	chr11:10696888:G:C	2.65123e-05	-1.1336e-10	-0.983147	0.000173676	-1.1336e-10	-0.992519
10696928	chr11:10696928:T:C	1.95017e-05	-1.1336e-10	-1.29025	0.000133087	-1.1336e-10	-1.2587
10697059	chr11:10697059:C:T	1.72519e-05	-1.1336e-10	-1.41284	0.000113249	-1.1336e-10	-1.42012
10697595	chr11:10697595:C:G	0.000455208	2.99232	-1.13232	0.000442539	1.16469	-1.22187
10697702	chr11:10697702:T:A	1.94723e-05	-1.1336e-10	-1.29176	0.000132855	-1.1336e-10	-1.26045
10697761	chr11:10697761:T:C	1.51798e-05	-1.54079	-4.07163e-10	9.74796e-05	-1.57007	-4.07163e-10
10697907	chr11:10697907:G:A	0.000447198	2.98356	-1.14132	0.000436056	1.15748	-1.22942
10697910	chr11:10697910:A:G	1.73278e-05	-1.1336e-10	-1.40845	0.00011391	-1.1336e-10	-1.4143
10697930	chr11:10697930:T:G	1.94815e-05	-1.1336e-10	-1.29129	0.000132933	-1.1336e-10	-1.25986
10698007	chr11:10698007:C:T	7.15985e-05	-1.55528	1.5656	0.000451491	-1.57456	1.53741
10698329	chr11:10698329:A:C	1.91407e-05	-1.1336e-10	-1.30894	0.000126715	-1.1336e-10	-1.30777
10698857	chr11:10698857:A:C	1.8549e-05	-1.1336e-10	-1.34034	0.0001258	-1.1336e-10	-1.31502
10699023	chr11:10699023:T:G	3.57944e-05	-1.1336e-10	-0.682964	0.000240062	-1.1336e-10	-0.66881
10699349	chr11:10699349:G:A	3.03825e-05	-1.1336e-10	-0.84689	0.000214304	-1.1336e-10	-0.782312
10699363	chr11:10699363:T:C	2.93689e-05	0.286031	-1.16685	4.39728e-05	-1.25908	-1.10706
10699453	chr11:10699453:A:G	1.37311e-05	-0.911591	-0.729504	5.51693e-05	-1.38293	-0.756372
10699790	chr11:10699790:T:C	0.000684816	2.6909	-0.422506	0.000669138	0.948054	-0.591772
10699846	chr11:10699846:C:T	2.33541e-05	0.21876	-1.32875	3.56431e-05	-1.28919	-1.28696
10699847	chr11:10699847:A:G	0.000610842	2.6919	-0.537815	0.00060264	0.950592	-0.69898
10700074	chr11:10700074:C:T	1.04347e-05	-1.51234	-0.403277	6.49442e-05	-1.4872	-0.488983
10700097	chr11:10700097:A:C	8.80091e-06	-1.52389	-0.562009	5.45487e-05	-1.50125	-0.649364
10700162	chr11:10700162:G:A	1.48069e-05	-1.56566	-4.07163e-10	0.000107765	-1.46975	-4.07163e-10
10700396	chr11:10700396:C:G	1.84245e-05	-1.1336e-10	-1.34708	0.000122782	-1.1336e-10	-1.3393
10700449	chr11:10700449:C:T	4.44632e-05	-1.1336e-10	-0.466095	0.000262027	-1.1336e-10	-0.58126
10700454	chr11:10700454:G:A	1.71462e-05	-1.1336e-10	-1.41898	0.000113322	-1.1336e-10	-1.41948
10700465	chr11:10700465:T:C	0.000295827	2.82905	-1.40003	0.000326063	1.04615	-1.40877
10700547	chr11:10700547:A:G	4.45133e-05	-0.878734	0.413765	0.000183225	-1.36655	0.427559
10700750	chr11:10700750:A:C	5.94897e-05	-1.1336e-10	-0.174953	0.000433419	-1.1336e-10	-0.0780041
10700775	chr11:10700775:G:A	2.58718e-05	0.383255	-1.39086	3.5255e-05	-1.21641	-1.3707
10700800	chr11:10700800:TTC:T	5.46552e-06	-1.4876	-1.0747	3.6508e-05	-1.45405	-1.09813
10700894	chr11:10700894:A:T	1.33937e-05	-1.57096	-0.0950087	9.44949e-05	-1.53687	-0.0642963
10701010	chr11:10701010:G:A	1.76886e-05	-1.1336e-10	-1.38784	0.000115875	-1.1336e-10	-1.3972
10701292	chr11:10701292:A:G	3.81469e-05	-1.1336e-10	-0.619313	0.000257887	-1.1336e-10	-0.597186
10701618	chr11:10701618:C:T	5.31225e-06	-1.49612	-1.09462	3.54593e-05	-1.4642	-1.11713
10701633	chr11:10701633:G:A	2.1885e-05	-1.1336e-10	-1.17496	0.0001401	-1.1336e-10	-1.20735
10701634	chr11:10701634:C:T	7.1965e-06	-1.53507	-0.752087	4.7829e-05	-1.51394	-0.768136
10701838	chr11:10701838:CCAA:C	8.66595e-05	-1.1336e-10	0.20123	0.000497044	-1.1336e-10	0.0589698
10701869	chr11:10701869:C:A	1.50275e-05	-1.55087	-4.07163e-10	9.79988e-05	-1.56475	-4.07163e-10
10701943	chr11:10701943:A:T	0.000195583	-1.1336e-10	1.01523	0.00131282	-1.1336e-10	1.03023
10702142	chr11:10702142:C:T	2.23976e-05	0.189866	-1.34167	3.46925e-05	-1.30064	-1.30255
10702277	chr11:10702277:G:A	8.36802e-06	-1.52308	-0.613263	5.20192e-05	-1.50017	-0.697931
10702458	chr11:10702458:G:A	1.74867e-05	-1.1336e-10	-1.39931	0.000114505	-1.1336e-10	-1.40909
10702816	chr11:10702816:G:A	1.49898e-05	-1.55338	-4.07163e-10	9.81726e-05	-1.56298	-4.07163e-10
10702887	chr11:10702887:T:C	3.85807e-06	-1.49129	-1.4193	2.65385e-05	-1.45571	-1.41541
10702981	chr11:10702981:C:T	0.000158273	-1.1336e-10	0.803565	0.00109611	-1.1336e-10	0.849818
10703242	chr11:10703242:T:G	0.000184252	-1.1336e-10	0.955546	0.00126217	-1.1336e-10	0.990875
10703592	chr11:10703592:G:A	1.46594e-05	-1.57567	-4.07163e-10	9.78421e-05	-1.56635	-4.07163e-10
10703967	chr11:10703967:G:A	1.87801e-05	-1.1336e-10	-1.32796	0.000125112	-1.1336e-10	-1.3205
10704176	chr11:10704176:G:T	1.72903e-05	-1.1336e-10	-1.41061	0.000114773	-1.1336e-10	-1.40676
10704608	chr11:10704608:G:A	2.29332e-05	-1.1336e-10	-1.12817	0.000157164	-1.1336e-10	-1.09242
10704745	chr11:10704745:CTGT:C	3.16387e-05	-1.1336e-10	-0.806375	0.000201528	-1.1336e-10	-0.843779
10705119	chr11:10705119:T:TA	1.30765e-05	-1.24552	-0.444417	9.8653e-05	-1.06822	-0.489884
10705319	chr11:10705319:T:C	4.31906e-06	-1.47631	-1.3214	2.92129e-05	-1.43907	-1.33603
10705625	chr11:10705625:G:T	9.7192e-05	-1.1336e-10	0.315932	0.000717453	-1.1336e-10	0.425998
10705678	chr11:10705678:A:G	5.22337e-05	-1.1336e-10	-0.305029	0.000353116	-1.1336e-10	-0.282912
10705769	chr11:10705769:C:T	1.83983e-05	-1.1336e-10	-1.3485	0.000124636	-1.1336e-10	-1.32431
10705942	chr11:10705942:T:C	3.75798e-05	-1.1336e-10	-0.634289	0.000239009	-1.1336e-10	-0.673209
10706267	chr11:10706267:C:G	3.45276e-05	-1.1336e-10	-0.718997	0.000225413	-1.1336e-10	-0.731777
10706426	chr11:10706426:G:T	1.91565e-05	-1.1336e-10	-1.30812	0.000129748	-1.1336e-10	-1.28411
10706563	chr11:10706563:T:C	0.00195738	-1.1336e-10	3.31861	0.0134549	-1.1336e-10	3.35739
10706867	chr11:10706867:C:T	0.000208588	-1.1336e-10	1.0796	0.00141049	-1.1336e-10	1.10198
10707473	chr11:10707473:A:G	2.27134e-05	-1.1336e-10	-1.1378	0.000146654	-1.1336e-10	-1.16163
10707561	chr11:10707561:G:A	1.62496e-05	-1.47269	-4.07163e-10	0.000131945	-1.26732	-4.07163e-10
10707875	chr11:10707875:A:G	1.90793e-05	-1.1336e-10	-1.31215	0.0001272	-1.1336e-10	-1.30395
10708740	chr11:10708740:C:T	2.24491e-05	-1.1336e-10	-1.1495	0.000144019	-1.1336e-10	-1.17976
10709096	chr11:10709096:T:C	8.66987e-06	-1.42075	-0.680155	5.69317e-05	-1.34749	-0.760363
10709177	chr11:10709177:A:C	7.68701e-05	-1.1336e-10	0.0813609	0.000514997	-1.1336e-10	0.0944525
10709594	chr11:10709594:T:G	1.50594e-05	-1.54875	-4.07163e-10	9.78446e-05	-1.56633	-4.07163e-10
10709687	chr11:10709687:G:C	3.91204e-05	-1.1336e-10	-0.594113	0.000264616	-1.1336e-10	-0.571429
10709818	chr11:10709818:A:G	0.00016005	-1.1336e-10	0.814728	0.00104524	-1.1336e-10	0.802295
10710140	chr11:10710140:A:G	1.82386e-05	-1.1336e-10	-1.35721	0.0001207	-1.1336e-10	-1.3564
10710305	chr11:10710305:T:C	1.72405e-05	-1.1336e-10	-1.41349	0.000113691	-1.1336e-10	-1.41623
10710393	chr11:10710393:T:G	2.23454e-05	-1.1336e-10	-1.15414	0.000140284	-1.1336e-10	-1.20604
10710770	chr11:10710770:G:A	0.000303116	2.56789	-1.11453	0.000344418	0.856595	-1.16445
10710771	chr11:10710771:T:C	1.51588e-05	-1.54217	-4.07163e-10	9.75128e-05	-1.56972	-4.07163e-10
10711013	chr11:10711013:C:A	3.0058e-05	0.469851	-1.32748	3.5485e-05	-1.22974	-1.35086
10711420	chr11:10711420:T:C	0.00035711	2.45375	-0.836459	0.000391742	0.775169	-0.954273
10711586	chr11:10711586:G:C	1.48457e-05	-1.56304	-4.07163e-10	9.90724e-05	-1.55386	-4.07163e-10
10711647	chr11:10711647:T:C	2.79274e-05	-1.1336e-10	-0.931147	0.000191607	-1.1336e-10	-0.894263
10712067	chr11:10712067:C:T	1.47982e-05	-1.56625	-4.07163e-10	9.95395e-05	-1.54915	-4.07163e-10
10712140	chr11:10712140:A:G	1.49471e-05	-1.55624	-4.07163e-10	9.83589e-05	-1.56109	-4.07163e-10
10712335	chr11:10712335:C:T	1.49635e-05	-1.55514	-4.07163e-10	9.82647e-05	-1.56204	-4.07163e-10
10712696	chr11:10712696:C:T	1.72868e-05	-1.1336e-10	-1.41081	0.000113677	-1.1336e-10	-1.41634
10712748	chr11:10712748:C:T	3.8542e-05	-0.609008	-4.07163e-10	0.000170848	-1.00893	-4.07163e-10
10712906	chr11:10712906:C:T	1.71238e-05	-1.1336e-10	-1.42029	0.000113178	-1.1336e-10	-1.42074
10713128	chr11:10713128:A:G	1.61176e-05	-1.48084	-4.07163e-10	0.000102072	-1.52403	-4.07163e-10
10713186	chr11:10713186:A:G	7.15086e-05	-1.1336e-10	0.00906097	0.000524741	-1.1336e-10	0.113196
10713420	chr11:10713420:C:CT	2.56356e-05	-1.01678	-4.07163e-10	0.000166785	-1.033	-4.07163e-10
10713630	chr11:10713630:A:G	2.18394e-05	-1.1336e-10	-1.17704	0.000139972	-1.1336e-10	-1.20827
10713768	chr11:10713768:T:G	1.75011e-05	-1.1336e-10	-1.39849	0.000114964	-1.1336e-10	-1.40509
10713779	chr11:10713779:C:T	2.34813e-05	-1.20605	0.101498	0.000158716	-1.01243	-0.070161
10714166	chr11:10714166:T:G	1.49057e-05	-1.55901	-4.07163e-10	9.86107e-05	-1.55853	-4.07163e-10
10714456	chr11:10714456:C:T	2.73075e-05	-1.1336e-10	-0.953595	0.000188217	-1.1336e-10	-0.912112
10714525	chr11:10714525:C:T	3.77082e-05	-1.1336e-10	-0.630879	0.000267347	-1.1336e-10	-0.561163
10714602	chr11:10714602:G:A	3.72938e-05	-1.30521	0.663281	0.000253491	-1.12676	0.512377
10714766	chr11:10714766:T:C	4.66641e-05	-0.417781	-4.07163e-10	0.000359722	-0.264378	-4.07163e-10
10715068	chr11:10715068:C:T	1.77992e-05	-1.1336e-10	-1.3816	0.000117772	-1.1336e-10	-1.38096
10715113	chr11:10715113:G:A	2.154e-05	0.16746	-1.3583	3.10054e-05	-1.3343	-1.38124
10715252	chr11:10715252:A:G	1.10525e-05	-1.40786	-0.450238	7.31236e-05	-1.32309	-0.53447
10715324	chr11:10715324:T:C	2.31016e-05	-1.1336e-10	-1.12085	0.000155456	-1.1336e-10	-1.10335
10715454	chr11:10715454:T:G	0.000251997	2.11354	-0.844882	0.000368769	0.6956	-0.935138
10715626	chr11:10715626:G:A	1.47884e-05	-1.56691	-4.07163e-10	9.96033e-05	-1.54851	-4.07163e-10
10715650	chr11:10715650:A:G	0.000120858	-1.38174	1.91559	0.000666026	-1.41976	1.77138
10715701	chr11:10715701:G:A	5.92638e-05	-1.1336e-10	-0.178758	0.00036872	-1.1336e-10	-0.239672
10715726	chr11:10715726:G:C	2.23319e-05	-1.1336e-10	-1.15474	0.000151042	-1.1336e-10	-1.13215
10715746	chr11:10715746:C:T	1.83164e-05	-1.27684	-0.076121	0.000135669	-1.11351	-0.125982
10715750	chr11:10715750:TC:T	1.98033e-05	0.1475	-1.42241	0.000142826	0.236052	-1.42413
10715795	chr11:10715795:A:G	1.86711e-05	-1.1336e-10	-1.33378	0.000124669	-1.1336e-10	-1.32405
10716383	chr11:10716383:C:T	1.80752e-05	-1.36622	-4.07163e-10	0.000101931	-1.52542	-4.07163e-10
10716779	chr11:10716779:T:C	0.000102166	-1.1336e-10	0.365845	0.000711513	-1.1336e-10	0.417685
10716829	chr11:10716829:C:T	1.97445e-05	-1.1336e-10	-1.27788	0.000131456	-1.1336e-10	-1.27104
10716901	chr11:10716901:C:T	1.70711e-05	-1.1336e-10	-1.42337	0.000112795	-1.1336e-10	-1.42413
10717000	chr11:10717000:G:A	4.95615e-05	-1.1336e-10	-0.357542	0.000323728	-1.1336e-10	-0.369804
10717696	chr11:10717696:A:G	7.0836e-06	-0.988301	-1.31467	6.51202e-05	-0.67954	-1.29394
10717882	chr11:10717882:G:A	0.000255098	-1.1336e-10	1.28089	0.00170646	-1.1336e-10	1.29246
10718021	chr11:10718021:C:T	2.45023e-05	-1.1336e-10	-1.06199	0.000154729	-1.1336e-10	-1.10803
10718265	chr11:10718265:G:A	1.92688e-05	-1.1336e-10	-1.30227	0.000128218	-1.1336e-10	-1.29597
10718383	chr11:10718383:C:G	1.94043e-05	-1.1336e-10	-1.29526	0.000129139	-1.1336e-10	-1.28882
10718819	chr11:10718819:C:G	5.49852e-06	-1.38281	-1.17347	4.73146e-05	-1.06512	-1.22777
10719002	chr11:10719002:G:A	7.48201e-06	-0.966738	-1.28152	6.09463e-05	-0.756379	-1.28334
10719245	chr11:10719245:T:G	1.76422e-05	-1.39046	-4.07163e-10	0.000100732	-1.53725	-4.07163e-10
10719891	chr11:10719891:G:A	8.5895e-06	-0.993776	-1.11644	7.88452e-05	-0.694919	-1.0873
10720008	chr11:10720008:C:T	2.2568e-05	-1.39814	0.253916	0.000127482	-1.54265	0.240914
10720504	chr11:10720504:C:T	1.80751e-05	-1.1336e-10	-1.36622	0.000118989	-1.1336e-10	-1.37068
10721061	chr11:10721061:T:C	2.00892e-05	-1.1336e-10	-1.26057	0.000133052	-1.1336e-10	-1.25897
10721296	chr11:10721296:C:A	6.2412e-06	-1.13813	-1.29145	4.56005e-05	-0.991469	-1.33832
10721797	chr11:10721797:CA:C	1.98768e-05	-1.1336e-10	-1.27121	0.000128488	-1.1336e-10	-1.29388
10721856	chr11:10721856:G:A	2.02524e-05	-1.25248	-4.07163e-10	0.000108447	-1.46344	-4.07163e-10
10722391	chr11:10722391:C:T	4.74162e-06	-1.28502	-1.41936	3.5058e-05	-1.16923	-1.42348
10722441	chr11:10722441:T:C	1.89109e-05	-1.57301	0.251993	0.00013346	-1.55151	0.295605
10722732	chr11:10722732:G:A	5.04127e-06	-1.23279	-1.41031	3.84981e-05	-1.1054	-1.39369
10723169	chr11:10723169:G:A	0.000141673	-1.1336e-10	0.692769	0.000984446	-1.1336e-10	0.74237
10723254	chr11:10723254:G:A	2.36062e-05	-1.1336e-10	-1.09925	0.000150819	-1.1336e-10	-1.13363
10723255	chr11:10723255:C:A	2.35285e-05	-1.1336e-10	-1.10255	0.00015035	-1.1336e-10	-1.13674
10723401	chr11:10723401:TCTTG:T	2.3743e-05	-1.1336e-10	-1.09347	0.000151646	-1.1336e-10	-1.12816
10723815	chr11:10723815:A:C	1.50529e-05	-1.54919	-4.07163e-10	9.69941e-05	-1.57506	-4.07163e-10
10724382	chr11:10724382:T:C	2.96877e-05	-0.870025	-4.07163e-10	0.000148007	-1.15245	-4.07163e-10
10724429	chr11:10724429:A:G	2.06927e-05	-1.1336e-10	-1.23098	0.000139904	-1.1336e-10	-1.20875
10724960	chr11:10724960:A:G	3.96184e-05	-1.1336e-10	-0.581463	0.000280669	-1.1336e-10	-0.512534
10725884	chr11:10725884:C:T	1.81422e-05	-1.1336e-10	-1.36252	0.000117635	-1.1336e-10	-1.38212
10725892	chr11:10725892:A:G	1.71043e-05	-1.1336e-10	-1.42143	0.000112796	-1.1336e-10	-1.42413
10725958	chr11:10725958:T:G	1.99542e-05	-1.1336e-10	-1.26732	0.00013218	-1.1336e-10	-1.26555
10726522	chr11:10726522:G:A	9.27167e-06	-0.993923	-1.03987	9.23327e-05	-0.537926	-1.08638
10726579	chr11:10726579:C:T	0.00017805	-1.1336e-10	0.92131	0.00118811	-1.1336e-10	0.930414
10727767	chr11:10727767:C:T	2.29526e-05	-1.1336e-10	-1.12732	0.000151137	-1.1336e-10	-1.13152
10727797	chr11:10727797:G:A	1.8975e-05	-1.1336e-10	-1.31764	0.000128959	-1.1336e-10	-1.29021
10727798	chr11:10727798:G:A	1.47935e-05	-1.56657	-4.07163e-10	9.74564e-05	-1.5703	-4.07163e-10
10727916	chr11:10727916:TCTCGGTGGGTGCACACC:T	2.30123e-05	-1.1336e-10	-1.12473	0.000149917	-1.1336e-10	-1.13963
10728044	chr11:10728044:A:G	1.48396e-05	-1.56346	-4.07163e-10	9.72627e-05	-1.57229	-4.07163e-10
10728078	chr11:10728078:C:T	2.81129e-05	-1.1336e-10	-0.924529	0.00017654	-1.1336e-10	-0.976164
10728379	chr11:10728379:G:A	4.87708e-05	-1.1336e-10	-0.373624	0.000337483	-1.1336e-10	-0.328192
10728530	chr11:10728530:A:G	1.53698e-05	-1.52835	-4.07163e-10	9.7971e-05	-1.56504	-4.07163e-10
10728680	chr11:10728680:A:G	9.42144e-06	-1.53114	-0.48663	6.15528e-05	-1.56673	-0.463087
10729326	chr11:10729326:C:T	4.05171e-06	-1.5697	-1.29191	2.75612e-05	-1.55986	-1.27344
10729442	chr11:10729442:T:C	1.71261e-05	-1.1336e-10	-1.42015	0.000112875	-1.1336e-10	-1.42343
10729759	chr11:10729759:C:T	1.14666e-05	-0.791616	-1.0297	7.43151e-05	-0.746301	-1.09509
10730235	chr11:10730235:G:A	1.46632e-05	-1.57541	-4.07163e-10	9.6975e-05	-1.57526	-4.07163e-10
10730470	chr11:10730470:T:C	2.81074e-05	-1.1336e-10	-0.924725	0.000191307	-1.1336e-10	-0.895829
10730527	chr11:10730527:G:A	2.1541e-05	-1.1336e-10	-1.1908	0.000144583	-1.1336e-10	-1.17586
10730629	chr11:10730629:T:C	1.77719e-05	-1.1336e-10	-1.38314	0.000118073	-1.1336e-10	-1.37841
10730645	chr11:10730645:G:C	5.39787e-05	-1.1336e-10	-0.272167	0.00035008	-1.1336e-10	-0.291546
10730831	chr11:10730831:G:A	1.82997e-05	-1.1336e-10	-1.35387	0.000123721	-1.1336e-10	-1.33168
10731155	chr11:10731155:G:A	5.65392e-06	-1.57441	-0.953999	4.02366e-05	-1.57489	-0.880037
10731662	chr11:10731662:G:T	3.87915e-05	-1.1336e-10	-0.602556	0.000267263	-1.1336e-10	-0.561476
10731901	chr11:10731901:C:A	4.89733e-05	-1.1336e-10	-0.369481	0.000343886	-1.1336e-10	-0.309399
10732183	chr11:10732183:G:A	3.90962e-06	-1.57345	-1.32387	2.77424e-05	-1.50963	-1.31712
10732438	chr11:10732438:G:A	1.92629e-05	-1.1336e-10	-1.30258	0.000130438	-1.1336e-10	-1.27881
10732527	chr11:10732527:C:A	7.51868e-06	-0.902082	-1.34128	5.30972e-05	-0.801842	-1.37574
10732550	chr11:10732550:C:G	2.49525e-05	-1.1336e-10	-1.04378	0.000171058	-1.1336e-10	-1.0077
10732557	chr11:10732557:A:C	1.71798e-05	-1.1336e-10	-1.41702	0.000113986	-1.1336e-10	-1.41364
10732733	chr11:10732733:C:A	3.77864e-06	-1.5733	-1.35809	2.52504e-05	-1.57568	-1.34518
10732833	chr11:10732833:T:G	1.00965e-05	-0.942745	-1.00583	6.49282e-05	-0.901912	-1.07451
10732930	chr11:10732930:G:A	1.82962e-05	-1.1336e-10	-1.35406	0.000122659	-1.1336e-10	-1.3403
10733135	chr11:10733135:C:G	1.52524e-05	-1.53602	-4.07163e-10	9.70314e-05	-1.57467	-4.07163e-10
10733264	chr11:10733264:T:A	3.53721e-06	-1.57384	-1.42358	2.35891e-05	-1.56722	-1.4217
10733577	chr11:10733577:A:T	1.72199e-05	-1.1336e-10	-1.41469	0.000114322	-1.1336e-10	-1.41069
10733721	chr11:10733721:C:T	6.93932e-06	-1.0893	-1.23425	4.72751e-05	-1.00906	-1.28467
10733773	chr11:10733773:TA:T	2.20555e-05	-1.24352	0.0763305	0.000110436	-1.5608	0.115534
10734203	chr11:10734203:A:G	1.49167e-05	-1.55827	-4.07163e-10	9.70522e-05	-1.57446	-4.07163e-10
10734214	chr11:10734214:G:T	1.6647e-05	-1.25171	-0.196813	0.00012046	-1.10087	-0.257521
10734589	chr11:10734589:A:C	2.27336e-05	-1.1336e-10	-1.13691	0.000150634	-1.1336e-10	-1.13485
10734702	chr11:10734702:C:A	8.15145e-06	-1.03387	-1.1287	5.34983e-05	-1.00076	-1.1693
10734780	chr11:10734780:C:T	3.56192e-06	-1.56633	-1.42412	2.35598e-05	-1.56935	-1.42082
10734869	chr11:10734869:T:A	1.84837e-05	-1.1336e-10	-1.34387	0.000125161	-1.1336e-10	-1.3201
10734906	chr11:10734906:G:C	4.88265e-06	-1.57227	-1.1028	3.3747e-05	-1.5644	-1.06641
10734929	chr11:10734929:G:C	2.32207e-05	-1.1336e-10	-1.11571	0.000153876	-1.1336e-10	-1.11356
10734998	chr11:10734998:A:G	1.49372e-05	-1.5569	-4.07163e-10	9.70224e-05	-1.57477	-4.07163e-10
10735022	chr11:10735022:A:G	1.0993e-05	-1.20014	-0.663355	6.97705e-05	-1.17495	-0.729548
10735080	chr11:10735080:A:T	2.81058e-05	-1.1336e-10	-0.924782	0.000176374	-1.1336e-10	-0.977102
10735097	chr11:10735097:G:A	3.7385e-06	-1.53733	-1.40474	2.40935e-05	-1.57548	-1.39229
10735889	chr11:10735889:C:T	6.52707e-05	-1.1336e-10	-0.0822138	0.00045763	-1.1336e-10	-0.0236477
10735944	chr11:10735944:T:C	1.54334e-05	-1.00693	-0.517295	0.000113821	-0.841439	-0.57364
10736200	chr11:10736200:T:C	4.03486e-05	-1.1336e-10	-0.563199	0.000269304	-1.1336e-10	-0.553868
10736212	chr11:10736212:C:T	4.60718e-05	-1.52271	1.09215	0.000322866	-1.53185	1.15938
10736312	chr11:10736312:G:A	1.83455e-05	-1.1336e-10	-1.35137	0.000119076	-1.1336e-10	-1.36995
10736418	chr11:10736418:C:T	2.19935e-05	-1.1336e-10	-1.17001	0.000143495	-1.1336e-10	-1.18341
10736446	chr11:10736446:T:C	9.16676e-06	-0.867745	-1.17743	5.89937e-05	-0.919917	-1.15236
10736783	chr11:10736783:T:G	2.08148e-05	-1.1336e-10	-1.22509	0.000133723	-1.1336e-10	-1.25394
10737094	chr11:10737094:TC:T	0.00030137	0.8928	0.554781	0.00208089	0.993544	0.497298
10737166	chr11:10737166:A:G	2.12571e-05	-1.1336e-10	-1.20407	0.000139699	-1.1336e-10	-1.21022
10737178	chr11:10737178:G:A	2.03511e-05	-1.1336e-10	-1.24762	0.000131048	-1.1336e-10	-1.27415
10737247	chr11:10737247:T:C	3.63213e-05	-1.1336e-10	-0.668352	0.000234649	-1.1336e-10	-0.691619
10737278	chr11:10737278:A:C	2.30371e-05	-1.1336e-10	-1.12365	0.000158517	-1.1336e-10	-1.08385
10737292	chr11:10737292:G:T	2.47025e-05	-1.1336e-10	-1.05385	0.000163521	-1.1336e-10	-1.05277
10737515	chr11:10737515:C:G	1.80086e-05	-1.1336e-10	-1.36991	0.000118207	-1.1336e-10	-1.37727
10737581	chr11:10737581:G:C	1.71041e-05	-1.1336e-10	-1.42144	0.000113005	-1.1336e-10	-1.42228
10737631	chr11:10737631:GCT:G	1.71405e-05	-1.1336e-10	-1.41931	0.000112992	-1.1336e-10	-1.4224
10738164	chr11:10738164:T:G	5.85466e-06	-1.42013	-1.07338	4.66356e-05	-1.27726	-1.03009
10738223	chr11:10738223:A:G	2.12924e-05	-0.00736289	-1.19504	0.000109624	-0.275902	-1.17675
10738263	chr11:10738263:G:C	1.35839e-05	-1.55615	-0.0957216	0.000101294	-1.47013	-0.0615582
10738286	chr11:10738286:T:C	2.00009e-05	-1.1336e-10	-1.26498	0.000128968	-1.1336e-10	-1.29015
10738437	chr11:10738437:T:A	1.94931e-05	-1.1336e-10	-1.2907	0.00012597	-1.1336e-10	-1.31366
10738680	chr11:10738680:T:C	8.89321e-06	-1.42395	-0.651515	7.12234e-05	-1.28172	-0.602166
10738794	chr11:10738794:G:T	2.10033e-05	-1.1336e-10	-1.21608	0.000134922	-1.1336e-10	-1.24501
10738816	chr11:10738816:A:G	1.72523e-05	-1.1336e-10	-1.41281	0.00011391	-1.1336e-10	-1.4143
10739097	chr11:10739097:T:C	2.02823e-05	-1.1336e-10	-1.25101	0.000130638	-1.1336e-10	-1.27728
10739136	chr11:10739136:T:C	1.6613e-05	-1.45057	-4.07163e-10	0.000103856	-1.5067	-4.07163e-10
10739253	chr11:10739253:C:A	8.27097e-06	-0.998635	-1.14937	4.57027e-05	-1.14602	-1.18154
10739702	chr11:10739702:A:G	1.71889e-05	-1.1336e-10	-1.41649	0.000113522	-1.1336e-10	-1.41771
10739996	chr11:10739996:T:A	5.84419e-06	-1.57092	-0.924387	3.873e-05	-1.57544	-0.917653
10740852	chr11:10740852:C:T	1.80335e-05	-1.1336e-10	-1.36853	0.000119219	-1.1336e-10	-1.36875
10740864	chr11:10740864:C:T	1.59817e-05	-1.48931	-4.07163e-10	0.0001011	-1.5336	-4.07163e-10
10740877	chr11:10740877:T:C	1.41374e-05	-1.02995	-0.581981	0.000117615	-0.815612	-0.566676
10740912	chr11:10740912:A:G	1.4818e-05	-0.978426	-0.586488	0.00012436	-0.755308	-0.571219
10741070	chr11:10741070:A:G	4.41316e-06	-1.38341	-1.39276	2.72454e-05	-1.46125	-1.38358
10741245	chr11:10741245:C:T	2.0578e-05	-1.1336e-10	-1.23653	0.000136293	-1.1336e-10	-1.2349
10741379	chr11:10741379:G:A	1.71486e-05	-1.1336e-10	-1.41884	0.000113799	-1.1336e-10	-1.41528
10741493	chr11:10741493:C:T	1.87813e-05	-1.1336e-10	-1.3279	0.00012288	-1.1336e-10	-1.3385
10741616	chr11:10741616:T:C	0.000137292	0.305073	0.356279	0.000933857	0.382698	0.306917
10742367	chr11:10742367:T:C	4.64121e-06	-1.55532	-1.17046	3.05362e-05	-1.57477	-1.15602
10742587	chr11:10742587:G:A	1.85888e-05	-1.1336e-10	-1.3382	0.000124741	-1.1336e-10	-1.32347
10742656	chr11:10742656:G:A	9.32559e-06	-1.23033	-0.797668	7.59095e-05	-1.01225	-0.807922
10742659	chr11:10742659:G:A	1.63282e-05	-1.46787	-4.07163e-10	0.00010266	-1.51829	-4.07163e-10
10742678	chr11:10742678:T:C	5.33897e-06	-1.57548	-1.01024	3.59443e-05	-1.56481	-1.00293
10742713	chr11:10742713:C:T	1.71599e-05	-1.1336e-10	-1.41818	0.000113105	-1.1336e-10	-1.4214
10742749	chr11:10742749:G:A	3.06543e-05	-1.1336e-10	-0.837985	0.000203203	-1.1336e-10	-0.835504
10742998	chr11:10742998:A:C	0.000133238	0.613049	0.018334	0.000913691	0.692136	-0.0243521
10743071	chr11:10743071:A:G	9.74482e-06	-1.10825	-0.87577	8.16561e-05	-0.862921	-0.884271
10743552	chr11:10743552:G:T	3.8375e-06	-1.51949	-1.39644	2.50432e-05	-1.54116	-1.38795
10743632	chr11:10743632:C:T	2.50871e-05	-1.1336e-10	-1.0384	0.000159514	-1.1336e-10	-1.07757
10743693	chr11:10743693:T:C	2.72911e-05	-1.1336e-10	-0.954197	0.0001915	-1.1336e-10	-0.894819
10743727	chr11:10743727:C:T	1.57635e-05	-0.597992	-0.905064	0.000126594	-0.410646	-0.898079
10744023	chr11:10744023:T:C	3.04974e-05	-1.1336e-10	-0.843115	0.00020849	-1.1336e-10	-0.809817
10745322	chr11:10745322:A:G	2.27693e-05	-1.1336e-10	-1.13534	0.000152964	-1.1336e-10	-1.11951
10745451	chr11:10745451:T:A	5.79897e-06	-1.12425	-1.37883	3.63573e-05	-1.17441	-1.3819
10745506	chr11:10745506:C:A	4.59271e-06	-1.40317	-1.33312	2.98945e-05	-1.42354	-1.32849
10745819	chr11:10745819:C:G	2.4596e-05	-1.1336e-10	-1.05817	0.000165559	-1.1336e-10	-1.04038
10746012	chr11:10746012:C:A	8.66285e-06	-1.38924	-0.712468	5.9137e-05	-1.39775	-0.672097
10746180	chr11:10746180:C:T	4.28649e-06	-1.38126	-1.42403	2.90271e-05	-1.35735	-1.42413
10746251	chr11:10746251:C:A	4.7552e-05	-1.1336e-10	-0.398933	0.000305978	-1.1336e-10	-0.426196
10746265	chr11:10746265:G:A	7.3701e-06	-1.07152	-1.19181	4.59986e-05	-1.13429	-1.18681
10746274	chr11:10746274:T:A	6.97912e-06	-1.13139	-1.18644	4.37343e-05	-1.19029	-1.18128
10746803	chr11:10746803:A:G	4.90664e-06	-1.57563	-1.09454	3.38599e-05	-1.54664	-1.08084
10747779	chr11:10747779:T:C	9.15885e-06	-1.13171	-0.914325	5.84662e-05	-1.18809	-0.893168
10747885	chr11:10747885:G:C	1.6478e-05	-1.45873	-4.07163e-10	0.000117361	-1.38445	-4.07163e-10
10748270	chr11:10748270:C:T	1.70591e-05	-1.1336e-10	-1.42407	0.00011294	-1.1336e-10	-1.42285
10748647	chr11:10748647:C:G	1.72039e-05	-1.1336e-10	-1.41562	0.000113953	-1.1336e-10	-1.41392
10748853	chr11:10748853:G:A	1.84387e-05	-1.3463	-4.07163e-10	0.000112938	-1.42287	-4.07163e-10
10748888	chr11:10748888:T:C	1.74688e-05	-1.1336e-10	-1.40034	0.000115078	-1.1336e-10	-1.4041
10749055	chr11:10749055:G:A	9.15205e-06	-1.03161	-1.01517	5.75129e-05	-1.09426	-1.00344
10749354	chr11:10749354:G:T	1.87231e-05	-1.331	-4.07163e-10	0.000114329	-1.41063	-4.07163e-10
10749493	chr11:10749493:G:C	8.81461e-06	-1.11347	-0.97088	5.57253e-05	-1.17041	-0.958866
10749608	chr11:10749608:C:G	2.70649e-05	-1.1336e-10	-0.962518	0.000174562	-1.1336e-10	-0.987429
10749695	chr11:10749695:T:C	2.39562e-05	-1.1336e-10	-1.08453	0.00016705	-1.1336e-10	-1.03142
10750051	chr11:10750051:T:C	1.7131e-05	-1.1336e-10	-1.41987	0.0001131	-1.1336e-10	-1.42144
10750341	chr11:10750341:T:G	0.00202663	3.35337	-4.07163e-10	0.00479887	2.32643	-4.07163e-10
10750567	chr11:10750567:T:C	3.71742e-06	-1.54223	-1.4055	2.3694e-05	-1.57551	-1.40897
10750701	chr11:10750701:T:A	1.77718e-05	-1.1336e-10	-1.38314	0.000117704	-1.1336e-10	-1.38153
10750875	chr11:10750875:T:C	6.29467e-05	-1.1336e-10	-0.118468	0.00043709	-1.1336e-10	-0.0695708
10750932	chr11:10750932:T:C	1.70696e-05	-1.1336e-10	-1.42345	0.000112796	-1.1336e-10	-1.42413
10751008	chr11:10751008:A:G	3.98264e-06	-1.55771	-1.3211	2.60643e-05	-1.57209	-1.31705
10751502	chr11:10751502:G:A	4.99786e-06	-1.29282	-1.35893	2.81139e-05	-1.45852	-1.35493
10751611	chr11:10751611:G:A	1.71467e-05	-1.1336e-10	-1.41895	0.000113843	-1.1336e-10	-1.41488
10751930	chr11:10751930:A:G	1.50737e-05	-1.5478	-4.07163e-10	0.000103052	-1.51447	-4.07163e-10
10752073	chr11:10752073:T:A	1.62056e-05	-1.4754	-4.07163e-10	0.000114652	-1.40781	-4.07163e-10
10752236	chr11:10752236:C:T	1.7064e-05	-1.1336e-10	-1.42379	0.00011283	-1.1336e-10	-1.42383
10752485	chr11:10752485:T:C	3.01312e-05	-1.1336e-10	-0.855195	0.000203111	-1.1336e-10	-0.835957
10752534	chr11:10752534:C:T	1.76875e-05	-1.1336e-10	-1.3879	0.000117044	-1.1336e-10	-1.38716
10752879	chr11:10752879:C:A	1.80539e-05	-1.1336e-10	-1.36739	0.000119476	-1.1336e-10	-1.36659
10752902	chr11:10752902:G:A	1.73831e-05	-1.1336e-10	-1.40526	0.000114266	-1.1336e-10	-1.41118
10753083	chr11:10753083:A:C	2.88751e-05	-1.1336e-10	-0.897776	0.000194412	-1.1336e-10	-0.879727
10753138	chr11:10753138:C:T	6.84127e-06	-0.971004	-1.36678	4.68586e-05	-0.937923	-1.36465
10753229	chr11:10753229:G:C	1.22131e-05	-1.57181	-0.186434	8.21864e-05	-1.54257	-0.198145
10753235	chr11:10753235:T:C	2.17775e-05	-1.1336e-10	-1.17988	0.000143974	-1.1336e-10	-1.18008
10753242	chr11:10753242:T:G	2.18753e-05	-1.1336e-10	-1.1754	0.000144624	-1.1336e-10	-1.17557
10754017	chr11:10754017:C:A	0.000132093	-1.1336e-10	0.622751	0.000953744	-1.1336e-10	0.710687
10754151	chr11:10754151:A:G	4.61978e-06	-1.3178	-1.41261	2.8668e-05	-1.39289	-1.40103
10754566	chr11:10754566:C:G	2.56876e-05	-1.1336e-10	-1.01475	0.000170314	-1.1336e-10	-1.01207
10754829	chr11:10754829:C:T	2.4753e-05	-1.1336e-10	-1.05181	0.000158717	-1.1336e-10	-1.08258
10754903	chr11:10754903:A:G	2.19823e-05	-1.1336e-10	-1.17052	0.000145354	-1.1336e-10	-1.17053
10755391	chr11:10755391:T:C	2.18279e-05	-1.17757	-4.07163e-10	0.000145806	-1.16743	-4.07163e-10
10755619	chr11:10755619:T:C	0.000123029	-1.1336e-10	0.551667	0.000883846	-1.1336e-10	0.634574
10755945	chr11:10755945:T:C	2.89189e-05	-1.1336e-10	-0.896261	0.000199713	-1.1336e-10	-0.852827
10756426	chr11:10756426:C:T	2.45129e-05	-1.1336e-10	-1.06156	0.00015725	-1.1336e-10	-1.09187
10756708	chr11:10756708:C:T	3.09522e-05	-1.1336e-10	-0.828313	0.000208738	-1.1336e-10	-0.808628
10756954	chr11:10756954:A:G	3.45436e-05	-1.1336e-10	-0.718533	0.000226759	-1.1336e-10	-0.725823
10756963	chr11:10756963:T:G	7.37934e-06	-0.838236	-1.42384	3.72921e-05	-1.10687	-1.42406
10757155	chr11:10757155:C:T	1.72887e-05	-1.1336e-10	-1.41071	0.000114703	-1.1336e-10	-1.40736
10757393	chr11:10757393:T:C	2.82919e-05	-1.1336e-10	-0.91818	0.000190446	-1.1336e-10	-0.900339
10757482	chr11:10757482:G:A	9.42287e-06	-1.49582	-0.521797	6.44459e-05	-1.44637	-0.537509
10757588	chr11:10757588:A:G	1.75019e-05	-1.1336e-10	-1.39845	0.000115689	-1.1336e-10	-1.39881
10757803	chr11:10757803:T:G	2.93745e-05	-1.1336e-10	-0.880629	0.000197893	-1.1336e-10	-0.861984
10758059	chr11:10758059:T:A	2.95152e-05	-1.1336e-10	-0.87585	0.000198953	-1.1336e-10	-0.856639
10758098	chr11:10758098:A:G	4.08506e-05	-1.1336e-10	-0.550836	0.000267441	-1.1336e-10	-0.560811
10758182	chr11:10758182:C:T	2.98152e-05	-1.1336e-10	-0.865739	0.000200913	-1.1336e-10	-0.846835
10758289	chr11:10758289:C:T	4.13763e-05	-0.423281	-0.114766	0.000327781	-0.217981	-0.139382
10758317	chr11:10758317:G:C	2.73425e-05	-1.1336e-10	-0.952316	0.000183915	-1.1336e-10	-0.935234
10758604	chr11:10758604:T:C	3.08751e-05	-0.830806	-4.07163e-10	0.00017986	-0.957528	-4.07163e-10
10758618	chr11:10758618:G:A	1.75723e-05	-1.39443	-4.07163e-10	0.000118614	-1.37384	-4.07163e-10
10758878	chr11:10758878:C:G	2.29727e-05	-1.1336e-10	-1.12645	0.000148187	-1.1336e-10	-1.15124
10759649	chr11:10759649:G:A	2.05477e-05	-1.23801	-4.07163e-10	0.000122016	-1.34556	-4.07163e-10
10759737	chr11:10759737:T:G	6.07698e-06	-1.31013	-1.14612	3.65484e-05	-1.44371	-1.10737
10759748	chr11:10759748:G:A	1.79599e-05	-1.1336e-10	-1.37262	0.000118843	-1.1336e-10	-1.3719
10759848	chr11:10759848:T:G	5.63714e-06	-1.55362	-0.977757	3.79514e-05	-1.52787	-0.985531
10759991	chr11:10759991:A:G	2.81059e-05	-1.1336e-10	-0.924775	0.000189209	-1.1336e-10	-0.906856
10760491	chr11:10760491:G:A	2.07024e-05	-1.23051	-4.07163e-10	0.000122769	-1.33941	-4.07163e-10
10760725	chr11:10760725:T:C	2.73695e-05	-1.1336e-10	-0.951327	0.000184102	-1.1336e-10	-0.934217
10760920	chr11:10760920:C:T	3.85271e-06	-1.49377	-1.41821	2.47273e-05	-1.53169	-1.41011
10761256	chr11:10761256:G:T	2.04015e-05	-1.24515	-4.07163e-10	0.00013994	-1.20849	-4.07163e-10
10761257	chr11:10761257:A:T	2.15447e-05	-1.19063	-4.07163e-10	0.000148205	-1.15111	-4.07163e-10
10761461	chr11:10761461:G:GATCT	0.000104728	-1.1336e-10	0.390614	0.000750267	-1.1336e-10	0.47072
10761480	chr11:10761480:C:G	2.32698e-05	-1.1136	-4.07163e-10	0.00013562	-1.23985	-4.07163e-10
10761491	chr11:10761491:T:C	6.16844e-06	-1.57188	-0.869431	4.12601e-05	-1.55934	-0.870469
10761565	chr11:10761565:A:G	2.7487e-05	-1.1336e-10	-0.947042	0.000184901	-1.1336e-10	-0.929886
10761637	chr11:10761637:T:C	2.57663e-05	-1.1336e-10	-1.01169	0.000173124	-1.1336e-10	-0.995703
10761674	chr11:10761674:C:T	2.51881e-05	-1.1336e-10	-1.03438	0.00016511	-1.1336e-10	-1.0431
10761760	chr11:10761760:T:A	1.87299e-05	-1.1336e-10	-1.33063	0.000124113	-1.1336e-10	-1.32851
10761967	chr11:10761967:T:C	2.73938e-05	-1.1336e-10	-0.950441	0.000184269	-1.1336e-10	-0.933311
10762293	chr11:10762293:A:G	1.80239e-05	-1.1336e-10	-1.36906	0.000119252	-1.1336e-10	-1.36847
10762541	chr11:10762541:G:A	2.38551e-05	-1.1336e-10	-1.08876	0.000153655	-1.1336e-10	-1.115
10762937	chr11:10762937:C:T	3.08194e-05	-1.1336e-10	-0.832611	0.000207644	-1.1336e-10	-0.813884
10763229	chr11:10763229:T:C	2.75823e-05	-1.1336e-10	-0.943581	0.000185555	-1.1336e-10	-0.926355
10763596	chr11:10763596:T:C	1.48473e-05	-1.56294	-4.07163e-10	9.78916e-05	-1.56585	-4.07163e-10
10764150	chr11:10764150:T:C	1.99652e-05	-1.1336e-10	-1.26676	0.000132003	-1.1336e-10	-1.26688
10764260	chr11:10764260:G:A	5.51867e-05	-1.1336e-10	-0.250034	0.000398649	-1.1336e-10	-0.161627
10764595	chr11:10764595:C:T	4.58734e-06	-1.40529	-1.33217	2.75359e-05	-1.50254	-1.33168
10764829	chr11:10764829:T:A	2.88557e-05	-1.1336e-10	-0.898449	0.000194278	-1.1336e-10	-0.880419
10764943	chr11:10764943:T:A	2.44325e-05	-1.1336e-10	-1.06484	0.000161925	-1.1336e-10	-1.06258
10765097	chr11:10765097:G:A	4.41268e-06	-1.41304	-1.36323	2.65555e-05	-1.50767	-1.36281
10765145	chr11:10765145:C:T	6.26567e-06	-1.55594	-0.869727	4.05835e-05	-1.56689	-0.879455
10765616	chr11:10765616:T:C	2.74167e-05	-1.1336e-10	-0.949604	0.000184422	-1.1336e-10	-0.932483
10765674	chr11:10765674:C:T	2.83981e-05	-1.1336e-10	-0.914435	0.000191144	-1.1336e-10	-0.896682
10765713	chr11:10765713:T:C	3.07257e-05	-1.1336e-10	-0.835657	0.00020717	-1.1336e-10	-0.816171
10765723	chr11:10765723:A:G	1.87821e-05	-1.1336e-10	-1.32785	0.000125261	-1.1336e-10	-1.31931
10766110	chr11:10766110:G:A	4.5243e-05	-1.1336e-10	-0.448709	0.000333624	-1.1336e-10	-0.339694
10766227	chr11:10766227:CA:C	3.12624e-05	-1.1336e-10	-0.818341	0.000209238	-1.1336e-10	-0.806238
10766829	chr11:10766829:G:A	5.54905e-05	-1.43611	1.19157	0.000369595	-1.39143	1.15413
10766879	chr11:10766879:AT:A	2.76398e-05	-1.1336e-10	-0.941499	0.000185867	-1.1336e-10	-0.92468
10766881	chr11:10766881:G:T	3.54846e-05	-1.1336e-10	-0.691658	0.000245447	-1.1336e-10	-0.646629
10767311	chr11:10767311:A:G	1.99584e-05	-1.1336e-10	-1.26711	0.000130184	-1.1336e-10	-1.28076
10767321	chr11:10767321:G:A	2.55853e-05	-1.1336e-10	-1.01874	0.000173447	-1.1336e-10	-0.993839
10767605	chr11:10767605:T:C	1.95188e-05	-1.1336e-10	-1.28938	0.000129052	-1.1336e-10	-1.28949
10767700	chr11:10767700:G:A	2.76608e-05	-1.1336e-10	-0.940739	0.000186095	-1.1336e-10	-0.923451
10767803	chr11:10767803:C:T	1.79356e-05	-1.1336e-10	-1.37397	0.000118484	-1.1336e-10	-1.37493
10768955	chr11:10768955:T:C	1.7201e-05	-1.1336e-10	-1.41579	0.000114249	-1.1336e-10	-1.41133
10768987	chr11:10768987:CTGAGGCGGA:C	2.6655e-05	-1.1336e-10	-0.977779	0.000179166	-1.1336e-10	-0.961398
10769201	chr11:10769201:G:A	2.2168e-05	-1.16211	-4.07163e-10	0.000130018	-1.28203	-4.07163e-10
10769432	chr11:10769432:A:C	2.63415e-05	-1.1336e-10	-0.98961	0.000177022	-1.1336e-10	-0.973436
10769858	chr11:10769858:A:G	2.22515e-05	-1.1336e-10	-1.15835	0.000143756	-1.1336e-10	-1.18159
10769981	chr11:10769981:A:G	3.7775e-05	-1.1336e-10	-0.629108	0.00024808	-1.1336e-10	-0.635957
10770393	chr11:10770393:G:A	2.66295e-05	-1.1336e-10	-0.978738	0.00017899	-1.1336e-10	-0.962378
10770436	chr11:10770436:G:A	6.16187e-06	-1.03209	-1.41029	3.19434e-05	-1.27608	-1.40966
10770779	chr11:10770779:A:G	3.69297e-06	-1.53148	-1.42285	2.40164e-05	-1.55125	-1.41972
10770924	chr11:10770924:A:AT	1.70613e-05	-1.1336e-10	-1.42394	0.000112872	-1.1336e-10	-1.42345
10770998	chr11:10770998:T:G	0.000173089	-1.1336e-10	0.89305	0.00130988	-1.1336e-10	1.02798
10771038	chr11:10771038:T:C	2.38825e-05	-1.1336e-10	-1.08761	0.000157005	-1.1336e-10	-1.09343
10771374	chr11:10771374:G:A	2.56899e-05	-1.1336e-10	-1.01466	0.000170295	-1.1336e-10	-1.01217
10771964	chr11:10771964:T:C	2.44816e-05	-1.06283	-4.07163e-10	0.000200273	-0.850029	-4.07163e-10
10772036	chr11:10772036:G:A	2.66533e-05	-1.1336e-10	-0.977845	0.000179154	-1.1336e-10	-0.961463
10772507	chr11:10772507:T:C	2.32502e-05	-1.11444	-4.07163e-10	0.000135479	-1.24089	-4.07163e-10
10772849	chr11:10772849:G:A	2.59808e-05	-1.1336e-10	-1.0034	0.000174563	-1.1336e-10	-0.987421
10773549	chr11:10773549:T:TTTAA	2.86037e-05	-1.1336e-10	-0.90722	0.000192379	-1.1336e-10	-0.890242
10773843	chr11:10773843:C:A	0.000131444	-1.1336e-10	0.617828	0.000985675	-1.1336e-10	0.743618
10773946	chr11:10773946:C:T	2.01271e-05	-1.1336e-10	-1.25869	0.000130416	-1.1336e-10	-1.27898
10774256	chr11:10774256:G:T	2.22475e-05	-1.1336e-10	-1.15853	0.000150093	-1.1336e-10	-1.13845
10774526	chr11:10774526:C:G	1.75627e-05	-1.1336e-10	-1.39498	0.000116301	-1.1336e-10	-1.39353
10774900	chr11:10774900:AAGTCTGG:A	1.74819e-05	-1.1336e-10	-1.39959	0.000116582	-1.1336e-10	-1.39112
10774992	chr11:10774992:T:G	1.79113e-05	-1.1336e-10	-1.37532	0.000119843	-1.1336e-10	-1.36353
10775034	chr11:10775034:C:G	1.74952e-05	-1.1336e-10	-1.39883	0.00011538	-1.1336e-10	-1.40148
10775120	chr11:10775120:A:G	3.16201e-05	-1.1336e-10	-0.806964	0.000201863	-1.1336e-10	-0.842121
10775809	chr11:10775809:G:A	6.17079e-05	-1.1336e-10	-0.138345	0.000447779	-1.1336e-10	-0.0454093
10776179	chr11:10776179:G:A	1.99656e-05	-1.1336e-10	-1.26675	0.000133149	-1.1336e-10	-1.25824
10776188	chr11:10776188:C:T	2.49492e-05	-1.1336e-10	-1.04391	0.000163656	-1.1336e-10	-1.05194
10776582	chr11:10776582:C:T	2.03151e-05	-1.1336e-10	-1.24939	0.000135544	-1.1336e-10	-1.24041
10776654	chr11:10776654:C:T	1.84056e-05	-1.1336e-10	-1.3481	0.000121457	-1.1336e-10	-1.35015
10776722	chr11:10776722:C:T	1.95973e-05	-1.28536	-4.07163e-10	0.000117162	-1.38615	-4.07163e-10
10777072	chr11:10777072:T:G	3.20412e-05	-1.1336e-10	-0.793735	0.000227774	-1.1336e-10	-0.721356
10777424	chr11:10777424:A:G	9.92541e-06	-1.46309	-0.502568	5.95189e-05	-1.54956	-0.513856
10777649	chr11:10777649:C:G	2.40343e-05	-1.1336e-10	-1.08127	0.000154345	-1.1336e-10	-1.11052
10777888	chr11:10777888:C:T	7.55919e-06	-1.56229	-0.675698	4.90995e-05	-1.56796	-0.687901
10778238	chr11:10778238:C:A	1.94421e-05	-1.1336e-10	-1.29332	0.000129576	-1.1336e-10	-1.28544
10778737	chr11:10778737:T:C	1.77259e-05	-1.1336e-10	-1.38573	0.000117774	-1.1336e-10	-1.38094
10778778	chr11:10778778:G:A	1.71629e-05	-1.1336e-10	-1.41801	0.000113796	-1.1336e-10	-1.4153
10779157	chr11:10779157:G:A	1.89332e-05	-1.1336e-10	-1.31984	0.000124868	-1.1336e-10	-1.32245
10779556	chr11:10779556:A:G	3.25816e-05	-1.1336e-10	-0.777009	0.000213851	-1.1336e-10	-0.784429
10779635	chr11:10779635:A:G	2.08177e-05	-1.22495	-4.07163e-10	0.000123092	-1.33678	-4.07163e-10
10779639	chr11:10779639:C:G	3.59401e-06	-1.55748	-1.424	2.33751e-05	-1.57396	-1.42408
10779978	chr11:10779978:C:A	3.90672e-06	-1.47454	-1.42352	2.35849e-05	-1.56554	-1.42356
10780047	chr11:10780047:T:A	2.19832e-05	-1.1336e-10	-1.17048	0.000143694	-1.1336e-10	-1.18202
10780161	chr11:10780161:A:G	1.93266e-05	-1.29927	-4.07163e-10	0.000115831	-1.39758	-4.07163e-10
10780691	chr11:10780691:AAATC:A	1.23675e-05	-1.57037	-0.175316	7.99963e-05	-1.57443	-0.1933
10781484	chr11:10781484:G:A	2.02749e-05	-1.1336e-10	-1.25137	0.000136175	-1.1336e-10	-1.23577
10781833	chr11:10781833:C:G	5.12216e-06	-1.55294	-1.07424	3.31594e-05	-1.57239	-1.07599
10781913	chr11:10781913:A:G	6.77682e-06	-1.54296	-0.804287	5.46997e-05	-1.3785	-0.769355
10781999	chr11:10781999:G:A	2.31455e-05	-1.1336e-10	-1.11895	0.000155713	-1.1336e-10	-1.10169
10782057	chr11:10782057:C:T	1.73205e-05	-1.1336e-10	-1.40886	0.000114243	-1.1336e-10	-1.41138
10782357	chr11:10782357:G:A	1.89498e-05	-1.1336e-10	-1.31896	0.000126662	-1.1336e-10	-1.30819
10782372	chr11:10782372:C:T	2.81326e-05	-1.1336e-10	-0.923826	0.000198274	-1.1336e-10	-0.860059
10783189	chr11:10783189:C:G	1.4665e-05	-1.57529	-4.07163e-10	9.70669e-05	-1.57431	-4.07163e-10
10783703	chr11:10783703:A:G	1.76291e-05	-1.1336e-10	-1.3912	0.000117086	-1.1336e-10	-1.3868
10783792	chr11:10783792:T:C	1.77238e-05	-1.1336e-10	-1.38585	0.000117761	-1.1336e-10	-1.38105
10783912	chr11:10783912:C:T	2.55396e-05	-1.47887	0.458342	0.000164056	-1.49677	0.447272
10783993	chr11:10783993:C:G	1.70674e-05	-1.1336e-10	-1.42359	0.00011287	-1.1336e-10	-1.42348
10784325	chr11:10784325:T:G	2.48311e-05	-1.46537	0.416706	0.000166117	-1.49215	0.455137
10785355	chr11:10785355:C:T	1.85128e-05	-1.1336e-10	-1.3423	0.000123848	-1.1336e-10	-1.33065
10785630	chr11:10785630:A:G	1.75434e-05	-1.1336e-10	-1.39608	0.000116486	-1.1336e-10	-1.39194
10785815	chr11:10785815:T:C	1.77571e-05	-1.1336e-10	-1.38397	0.000118459	-1.1336e-10	-1.37514
10785982	chr11:10785982:G:A	4.6511e-06	-1.3038	-1.41985	2.77786e-05	-1.40556	-1.41988
10786061	chr11:10786061:G:A	1.86977e-05	-1.1336e-10	-1.33235	0.000125412	-1.1336e-10	-1.31811
10786138	chr11:10786138:CAAG:C	1.93679e-05	-1.1336e-10	-1.29714	0.000130228	-1.1336e-10	-1.28042
10786152	chr11:10786152:A:G	1.91712e-05	-1.1336e-10	-1.30735	0.00012688	-1.1336e-10	-1.30647
10786267	chr11:10786267:AT:A	1.99817e-05	-1.1336e-10	-1.26594	0.000132891	-1.1336e-10	-1.26018
10786380	chr11:10786380:G:A	1.76473e-05	-1.1336e-10	-1.39018	0.000115678	-1.1336e-10	-1.39889
10786681	chr11:10786681:T:A	3.63401e-05	-1.1336e-10	-0.667836	0.000243379	-1.1336e-10	-0.655088
10786722	chr11:10786722:G:T	4.64792e-06	-1.3735	-1.35084	2.83252e-05	-1.47116	-1.3348
10786742	chr11:10786742:A:G	2.24901e-05	-1.1336e-10	-1.14768	0.000150182	-1.1336e-10	-1.13786
10786970	chr11:10786970:C:T	2.62538e-05	-0.992946	-4.07163e-10	0.000179925	-0.957168	-4.07163e-10
10786974	chr11:10786974:C:T	1.73e-05	-1.1336e-10	-1.41005	0.000114729	-1.1336e-10	-1.40714
10787355	chr11:10787355:A:T	2.01831e-05	-1.25591	-4.07163e-10	0.000119977	-1.36241	-4.07163e-10
10787816	chr11:10787816:T:C	3.09997e-05	-1.1336e-10	-0.826777	0.000207904	-1.1336e-10	-0.812634
10787926	chr11:10787926:C:G	1.89435e-05	-1.1336e-10	-1.3193	0.000127313	-1.1336e-10	-1.30306
10787939	chr11:10787939:C:A	2.10314e-05	-1.1336e-10	-1.21474	0.000143376	-1.1336e-10	-1.18424
10788132	chr11:10788132:TAAAC:T	2.10053e-05	-1.1336e-10	-1.21598	0.000136119	-1.1336e-10	-1.23618
10788216	chr11:10788216:G:A	2.19964e-05	-1.1336e-10	-1.16988	0.000142676	-1.1336e-10	-1.18913
10788256	chr11:10788256:G:A	1.77109e-05	-1.1336e-10	-1.38658	0.000117653	-1.1336e-10	-1.38197
10788363	chr11:10788363:C:T	1.71033e-05	-1.1336e-10	-1.42149	0.000112911	-1.1336e-10	-1.42311
10788499	chr11:10788499:A:G	1.70583e-05	-1.1336e-10	-1.42412	0.000112822	-1.1336e-10	-1.4239
10789166	chr11:10789166:A:G	1.71044e-05	-1.1336e-10	-1.42142	0.000113303	-1.1336e-10	-1.41965
10789528	chr11:10789528:C:T	1.71529e-05	-1.1336e-10	-1.41859	0.00011313	-1.1336e-10	-1.42118
10789664	chr11:10789664:G:A	2.04689e-05	-1.1336e-10	-1.24185	0.000135123	-1.1336e-10	-1.24352
10789731	chr11:10789731:A:G	0.000253223	-1.1336e-10	1.27351	0.00172782	-1.1336e-10	1.30491
10789754	chr11:10789754:C:T	4.08727e-06	-1.4484	-1.40448	2.87255e-05	-1.38869	-1.40323
10789757	chr11:10789757:T:C	1.70589e-05	-1.1336e-10	-1.42409	0.000112801	-1.1336e-10	-1.42408
10789758	chr11:10789758:G:T	6.32455e-05	-1.1336e-10	-0.113733	0.000412117	-1.1336e-10	-0.128402
10789765	chr11:10789765:G:T	2.05162e-05	-1.1336e-10	-1.23954	0.000137001	-1.1336e-10	-1.22972
10790245	chr11:10790245:T:C	8.66912e-06	-1.56454	-0.536454	5.73149e-05	-1.57519	-0.525956
10790282	chr11:10790282:G:A	1.75044e-05	-1.1336e-10	-1.3983	0.000116329	-1.1336e-10	-1.39328
10791622	chr11:10791622:A:G	2.04617e-05	-0.183604	-1.0586	0.000168348	0.0501284	-1.07381
10792066	chr11:10792066:T:G	1.08585e-05	-0.894444	-0.981368	8.88827e-05	-0.683722	-0.978669
10792165	chr11:10792165:A:T	2.2247e-05	-1.1336e-10	-1.15855	0.000149047	-1.1336e-10	-1.14545
10792569	chr11:10792569:A:G	6.08956e-06	-1.06378	-1.3904	5.17872e-05	-0.808367	-1.3942
10793242	chr11:10793242:G:C	5.21471e-05	-1.1336e-10	-0.306688	0.00033763	-1.1336e-10	-0.327759
10793555	chr11:10793555:A:G	1.5026e-05	-1.55097	-4.07163e-10	9.76214e-05	-1.56861	-4.07163e-10
10793711	chr11:10793711:C:G	0.000295632	-1.1336e-10	1.42836	0.00227139	-1.1336e-10	1.57844
10793720	chr11:10793720:C:T	2.09622e-05	-1.1336e-10	-1.21803	0.000138441	-1.1336e-10	-1.21927
10793751	chr11:10793751:T:C	1.80076e-05	-1.1336e-10	-1.36996	0.000118642	-1.1336e-10	-1.3736
10793922	chr11:10793922:G:A	1.14736e-05	-1.3978	-0.42291	7.50446e-05	-1.46876	-0.362867
10794058	chr11:10794058:G:A	1.73633e-05	-1.1336e-10	-1.4064	0.000114577	-1.1336e-10	-1.40846
10794162	chr11:10794162:C:T	1.77584e-05	-1.1336e-10	-1.3839	0.000117051	-1.1336e-10	-1.3871
10794163	chr11:10794163:A:G	3.99527e-06	-1.54842	-1.32722	2.79794e-05	-1.48105	-1.33719
10794245	chr11:10794245:A:G	1.67637e-05	-1.44154	-4.07163e-10	0.000104909	-1.49661	-4.07163e-10
10794451	chr11:10794451:A:G	0.000172035	-1.1336e-10	0.886941	0.0011876	-1.1336e-10	0.929983
10795577	chr11:10795577:A:G	2.01039e-05	-1.1336e-10	-1.25984	0.00013381	-1.1336e-10	-1.25329
10795832	chr11:10795832:T:C	1.99373e-05	-1.1336e-10	-1.26816	0.000130404	-1.1336e-10	-1.27907
10795919	chr11:10795919:G:A	1.47569e-05	-1.56905	-4.07163e-10	9.79296e-05	-1.56546	-4.07163e-10
10796085	chr11:10796085:A:C	1.72079e-05	-1.1336e-10	-1.41539	0.000113994	-1.1336e-10	-1.41357
10796113	chr11:10796113:A:T	0.000314649	1.4907	-4.07163e-10	0.00168853	1.28191	-4.07163e-10
10796155	chr11:10796155:T:G	0.000164874	-1.1336e-10	0.844425	0.00113527	-1.1336e-10	0.884916
10796501	chr11:10796501:C:T	1.8657e-05	-1.33453	-4.07163e-10	0.000115975	-1.39633	-4.07163e-10
10796527	chr11:10796527:G:A	1.96072e-05	-1.1336e-10	-1.28486	0.000128653	-1.1336e-10	-1.29259
10796666	chr11:10796666:T:C	0.000263187	1.51247	-0.200362	0.00166927	1.46214	-0.191714
10797021	chr11:10797021:T:C	1.71144e-05	-1.1336e-10	-1.42084	0.000113463	-1.1336e-10	-1.41824
10798103	chr11:10798103:C:A	1.71592e-05	-1.1336e-10	-1.41822	0.000113067	-1.1336e-10	-1.42173
10798566	chr11:10798566:TAG:T	2.26454e-05	-1.1336e-10	-1.1408	0.000149524	-1.1336e-10	-1.14225
10798761	chr11:10798761:A:G	2.34162e-05	-1.1336e-10	-1.10733	0.000154602	-1.1336e-10	-1.10885
10798837	chr11:10798837:A:C	4.01856e-06	-1.49857	-1.37126	2.57084e-05	-1.53831	-1.36458
10798919	chr11:10798919:A:C	3.00269e-05	-1.1336e-10	-0.858664	0.000200026	-1.1336e-10	-0.85126
10799508	chr11:10799508:C:T	4.48987e-05	-1.52156	1.06522	0.00032616	-1.44499	1.08267
10799638	chr11:10799638:G:A	0.000107652	0.0675771	0.350568	0.000580112	-0.197102	0.410615
10800334	chr11:10800334:T:C	2.44575e-05	-1.1336e-10	-1.06382	0.000164492	-1.1336e-10	-1.04685
10800803	chr11:10800803:C:T	2.62124e-05	-1.1336e-10	-0.994523	0.000177277	-1.1336e-10	-0.971995
10801532	chr11:10801532:T:C	3.89035e-06	-1.57531	-1.32695	2.62797e-05	-1.54304	-1.33788
10801863	chr11:10801863:AAGTT:A	5.186e-05	-0.312208	-4.07163e-10	0.0002961	-0.459011	-4.07163e-10
10801883	chr11:10801883:G:T	2.02664e-05	-1.1336e-10	-1.25179	0.00013286	-1.1336e-10	-1.26041
10802516	chr11:10802516:GA:G	2.04549e-05	-1.1336e-10	-1.24253	0.000135177	-1.1336e-10	-1.24313
10802566	chr11:10802566:T:C	8.71757e-05	0.00480948	0.20236	0.000470631	-0.255715	0.260082
10802618	chr11:10802618:C:T	3.34465e-05	-1.1336e-10	-0.750808	0.000223636	-1.1336e-10	-0.73969
10803184	chr11:10803184:C:T	3.57248e-06	-1.57407	-1.41342	2.38653e-05	-1.56164	-1.41565
10803405	chr11:10803405:T:C	3.23547e-05	-1.1336e-10	-0.783996	0.000214682	-1.1336e-10	-0.780552
10803546	chr11:10803546:C:T	2.23218e-05	-1.15519	-4.07163e-10	0.00015239	-1.12327	-4.07163e-10
10804118	chr11:10804118:T:A	1.94644e-05	-1.1336e-10	-1.29217	0.000130292	-1.1336e-10	-1.27993
10804124	chr11:10804124:C:T	1.60106e-05	-1.48751	-4.07163e-10	0.000102385	-1.52097	-4.07163e-10
10804606	chr11:10804606:C:G	2.15983e-05	-1.1336e-10	-1.18814	0.000144484	-1.1336e-10	-1.17654
10804615	chr11:10804615:C:T	1.49038e-05	-1.55914	-4.07163e-10	9.9085e-05	-1.55373	-4.07163e-10
10804709	chr11:10804709:T:C	1.7517e-05	-1.45287	0.0552778	0.000122741	-1.38268	0.0430466
10804801	chr11:10804801:T:C	1.86036e-05	-1.1336e-10	-1.3374	0.000121921	-1.1336e-10	-1.34634
10804809	chr11:10804809:A:T	4.29427e-05	-1.1336e-10	-0.500889	0.000293974	-1.1336e-10	-0.466218
10805266	chr11:10805266:G:A	1.74363e-05	-1.1336e-10	-1.4022	0.000115847	-1.1336e-10	-1.39744
10805597	chr11:10805597:C:T	3.61459e-06	-1.57439	-1.40139	2.4141e-05	-1.55928	-1.40652
10805704	chr11:10805704:C:T	1.47621e-05	-1.5687	-4.07163e-10	9.79676e-05	-1.56507	-4.07163e-10
10805768	chr11:10805768:T:A	1.98222e-05	-1.1336e-10	-1.27396	0.000134899	-1.1336e-10	-1.24518
10805871	chr11:10805871:T:C	3.591e-06	-1.57484	-1.40749	2.40593e-05	-1.55737	-1.41182
10805873	chr11:10805873:C:T	1.49885e-05	-1.55347	-4.07163e-10	0.000104223	-1.50317	-4.07163e-10
10806225	chr11:10806225:G:C	0.00012743	-1.1336e-10	0.586808	0.000872517	-1.1336e-10	0.621673
10806403	chr11:10806403:T:C	2.30327e-05	-1.50395	0.38011	0.000167184	-1.41827	0.387651
10806786	chr11:10806786:T:C	2.27056e-05	-1.13814	-4.07163e-10	0.000139657	-1.21052	-4.07163e-10
10806814	chr11:10806814:C:A	3.67869e-06	-1.57546	-1.38274	2.46939e-05	-1.55336	-1.38979
10807180	chr11:10807180:G:A	0.000108999	-1.1336e-10	0.430586	0.000749462	-1.1336e-10	0.469647
10807559	chr11:10807559:C:T	2.47611e-05	-1.05148	-4.07163e-10	0.000164794	-1.04501	-4.07163e-10
10807933	chr11:10807933:T:G	1.70672e-05	-1.1336e-10	-1.4236	0.000112795	-1.1336e-10	-1.42413
10808287	chr11:10808287:G:A	1.75782e-05	-1.13424	-0.259861	0.000110983	-1.25423	-0.186109
10808385	chr11:10808385:C:T	2.61597e-05	-1.1336e-10	-0.996537	0.000176238	-1.1336e-10	-0.977874
10808559	chr11:10808559:A:G	3.11849e-05	-1.1336e-10	-0.820822	0.000212564	-1.1336e-10	-0.790467
10808885	chr11:10808885:G:A	2.61886e-05	-1.1336e-10	-0.995432	0.000176438	-1.1336e-10	-0.976738
10809075	chr11:10809075:T:A	1.71676e-05	-1.1336e-10	-1.41773	0.000113101	-1.1336e-10	-1.42143
10809273	chr11:10809273:G:A	3.90075e-06	-1.5738	-1.32579	2.57385e-05	-1.57411	-1.32761
10809327	chr11:10809327:A:T	3.76188e-05	-0.273906	-0.359347	0.000202253	-0.518076	-0.322112
10809449	chr11:10809449:A:G	3.012e-05	-1.1336e-10	-0.855565	0.000205088	-1.1336e-10	-0.82627
10809500	chr11:10809500:C:T	2.23706e-05	-1.1336e-10	-1.15301	0.000147687	-1.1336e-10	-1.15462
10809893	chr11:10809893:C:T	3.15941e-05	-1.1336e-10	-0.807787	0.000203571	-1.1336e-10	-0.833692
10810151	chr11:10810151:T:TTCCA	3.58832e-05	-1.19548	0.514997	0.00027876	-1.02489	0.505528
10810383	chr11:10810383:G:T	1.81251e-05	-1.1336e-10	-1.36346	0.000121074	-1.1336e-10	-1.35331
10810883	chr11:10810883:T:C	1.72774e-05	-1.1336e-10	-1.41136	0.000114787	-1.1336e-10	-1.40663
10811369	chr11:10811369:C:T	1.48665e-05	-1.56164	-4.07163e-10	9.79286e-05	-1.56547	-4.07163e-10
10811408	chr11:10811408:A:G	1.64101e-05	-1.46286	-4.07163e-10	0.000108028	-1.46732	-4.07163e-10
10811736	chr11:10811736:G:A	2.36911e-05	-1.1336e-10	-1.09566	0.000162139	-1.1336e-10	-1.06125
10811797	chr11:10811797:G:A	1.72672e-05	-1.1336e-10	-1.41195	0.000114707	-1.1336e-10	-1.40733
10812903	chr11:10812903:TGTTA:T	5.44126e-05	-1.19184	0.927677	0.00039948	-1.07254	0.912991
10813392	chr11:10813392:C:T	1.94475e-05	-1.1336e-10	-1.29304	0.000128486	-1.1336e-10	-1.29389
10813978	chr11:10813978:A:G	1.13829e-05	-1.56856	-0.260079	7.47453e-05	-1.57565	-0.259975
10814004	chr11:10814004:C:T	9.1612e-05	-1.1336e-10	0.256806	0.000600398	-1.1336e-10	0.247885
10814211	chr11:10814211:C:G	1.49553e-05	-1.55569	-4.07163e-10	9.85614e-05	-1.55903	-4.07163e-10
10814331	chr11:10814331:T:C	3.96703e-05	-1.19014	0.609988	0.000287883	-1.085	0.597849
10815119	chr11:10815119:G:A	3.72182e-05	-1.1336e-10	-0.643959	0.000244561	-1.1336e-10	-0.650243
10815306	chr11:10815306:AAG:A	0.000151467	-1.1336e-10	0.759612	0.00103559	-1.1336e-10	0.793018
10815703	chr11:10815703:T:C	3.76827e-06	-1.51968	-1.41446	2.73656e-05	-1.4216	-1.41882
10815747	chr11:10815747:C:T	1.47407e-05	-1.57014	-4.07163e-10	9.72475e-05	-1.57245	-4.07163e-10
10816083	chr11:10816083:A:G	7.74045e-05	-1.12175	1.21004	0.000565362	-1.00615	1.1939
10816188	chr11:10816188:C:T	3.49568e-05	-1.1336e-10	-0.706644	0.000238842	-1.1336e-10	-0.673908
10816208	chr11:10816208:C:G	1.47207e-05	-1.5715	-4.07163e-10	9.7154e-05	-1.57341	-4.07163e-10
10816257	chr11:10816257:C:T	2.28184e-05	-1.13319	-4.07163e-10	0.000156052	-1.09952	-4.07163e-10
10816325	chr11:10816325:A:G	4.0231e-06	-1.50284	-1.36587	3.01232e-05	-1.39504	-1.34937
10816351	chr11:10816351:T:C	8.67519e-05	-1.1336e-10	0.202296	0.000595322	-1.1336e-10	0.239393
10816767	chr11:10816767:C:T	2.64458e-05	-1.21183	0.226171	0.000170124	-1.31827	0.305091
10816884	chr11:10816884:G:A	1.47673e-05	-1.56834	-4.07163e-10	9.73833e-05	-1.57105	-4.07163e-10
10816938	chr11:10816938:T:C	1.80468e-05	-1.06076	-0.307029	0.000134604	-0.933125	-0.314248
10817196	chr11:10817196:G:T	4.16444e-06	-1.49629	-1.33789	3.13948e-05	-1.38487	-1.3182
10817210	chr11:10817210:A:G	1.4746e-05	-1.56979	-4.07163e-10	9.7277e-05	-1.57215	-4.07163e-10
10818042	chr11:10818042:G:A	3.39642e-05	-1.21025	0.474804	0.000206792	-1.35251	0.534516
10818188	chr11:10818188:A:AC	1.76396e-05	-1.39061	-4.07163e-10	0.000119291	-1.36815	-4.07163e-10
10818244	chr11:10818244:G:C	0.000100437	-0.0829493	0.431719	0.000548973	-0.334076	0.492417
10818712	chr11:10818712:C:T	5.73387e-05	-1.1336e-10	-0.211781	0.000376112	-1.1336e-10	-0.219822
10818763	chr11:10818763:TATG:T	1.99085e-05	-1.1336e-10	-1.26961	0.000131527	-1.1336e-10	-1.27049
10818833	chr11:10818833:T:C	3.84739e-06	-1.5074	-1.40596	2.81602e-05	-1.39965	-1.41215
10819223	chr11:10819223:C:T	2.29213e-05	-1.1336e-10	-1.12869	0.000151294	-1.1336e-10	-1.13048
10819245	chr11:10819245:G:A	1.48645e-05	-1.56178	-4.07163e-10	9.79147e-05	-1.56561	-4.07163e-10
10819493	chr11:10819493:A:G	1.72746e-05	-1.1336e-10	-1.41152	0.000114767	-1.1336e-10	-1.40681
10819505	chr11:10819505:C:T	3.36137e-05	-1.1336e-10	-0.745823	0.000229528	-1.1336e-10	-0.713686
10819803	chr11:10819803:C:T	2.46893e-05	-1.24748	0.193092	0.000159542	-1.34871	0.271302
10820126	chr11:10820126:C:T	4.46408e-06	-1.54228	-1.22242	2.85871e-05	-1.56932	-1.22743
10821219	chr11:10821219:GA:G	1.5464e-05	-1.52224	-4.07163e-10	0.000109654	-1.45238	-4.07163e-10
10821330	chr11:10821330:T:C	5.57074e-05	0.153439	-0.394082	0.000247717	-0.223486	-0.413937
10821348	chr11:10821348:T:C	2.15096e-05	-1.2227	0.0304432	0.000137965	-1.32758	0.104874
10821478	chr11:10821478:C:T	2.18898e-05	-1.1336e-10	-1.17474	0.000147644	-1.1336e-10	-1.1549
10821913	chr11:10821913:GTTAT:G	8.27707e-05	-1.1336e-10	0.155318	0.000567676	-1.1336e-10	0.191843
10821924	chr11:10821924:A:G	2.63194e-05	-1.17057	0.180116	0.000192786	-1.05757	0.169445
10822018	chr11:10822018:G:C	9.86477e-05	-1.1336e-10	0.330799	0.000671442	-1.1336e-10	0.359718
10822187	chr11:10822187:C:T	2.79695e-05	-1.19182	0.262183	0.000204343	-1.08102	0.25111
10822343	chr11:10822343:C:T	4.73996e-06	-1.39363	-1.3111	2.89419e-05	-1.46823	-1.31619
10823010	chr11:10823010:T:C	2.14101e-05	-1.24658	0.0496866	0.000155209	-1.14442	0.0394837
10823052	chr11:10823052:A:G	2.84726e-05	-1.1336e-10	-0.911814	0.000199458	-1.1336e-10	-0.854103
10823295	chr11:10823295:T:C	2.39423e-05	-1.1336e-10	-1.08511	0.000158021	-1.1336e-10	-1.08698
10823631	chr11:10823631:CCAAA:C	2.23233e-05	-1.1336e-10	-1.15513	0.000147382	-1.1336e-10	-1.15668
10823827	chr11:10823827:T:A	1.70585e-05	-1.1336e-10	-1.42411	0.000112795	-1.1336e-10	-1.42413
10824008	chr11:10824008:G:A	1.20193e-05	-1.57056	-0.203675	7.9043e-05	-1.57563	-0.204085
10824098	chr11:10824098:C:T	1.47168e-05	-1.57177	-4.07163e-10	9.71319e-05	-1.57364	-4.07163e-10
10824570	chr11:10824570:T:C	3.3491e-05	-1.16335	0.413866	0.000245713	-1.04784	0.402296
10824864	chr11:10824864:C:T	2.84518e-05	-1.1336e-10	-0.912543	0.000187225	-1.1336e-10	-0.917396
10825160	chr11:10825160:C:T	3.28921e-05	-1.1336e-10	-0.767524	0.000211448	-1.1336e-10	-0.79573
10825199	chr11:10825199:G:A	1.54101e-05	-1.52573	-4.07163e-10	9.91534e-05	-1.55304	-4.07163e-10
10825241	chr11:10825241:A:G	3.51202e-05	-1.1336e-10	-0.701981	0.000241828	-1.1336e-10	-0.661481
10825311	chr11:10825311:G:A	0.000298379	-1.1336e-10	1.43761	0.00229406	-1.1336e-10	1.58837
10825834	chr11:10825834:C:T	3.74925e-06	-1.52529	-1.41391	2.75515e-05	-1.4256	-1.40805
10826652	chr11:10826652:C:T	6.15875e-06	-1.28679	-1.15609	3.76351e-05	-1.38054	-1.14123
10826744	chr11:10826744:A:G	1.4691e-05	-1.57352	-4.07163e-10	9.70167e-05	-1.57483	-4.07163e-10
10827066	chr11:10827066:A:G	4.54301e-06	-1.56717	-1.17999	3.09085e-05	-1.51449	-1.20419
10827466	chr11:10827466:C:T	7.31058e-05	-1.1336e-10	0.031151	0.000479366	-1.1336e-10	0.0227562
10827877	chr11:10827877:T:C	1.60106e-05	-1.38757	-0.0999346	0.000105346	-1.4439	-0.0485614
10827993	chr11:10827993:A:G	3.4767e-05	-1.1336e-10	-0.712087	0.000237471	-1.1336e-10	-0.679665
10827997	chr11:10827997:T:G	2.56914e-05	-1.28241	0.267813	0.000165396	-1.35736	0.315997
10828011	chr11:10828011:G:A	4.52478e-06	-1.57232	-1.17887	3.04712e-05	-1.52969	-1.20324
10828021	chr11:10828021:T:C	1.71958e-05	-1.1336e-10	-1.41609	0.000113885	-1.1336e-10	-1.41452
10828066	chr11:10828066:T:G	2.46435e-05	-1.23112	0.174871	0.000157485	-1.31306	0.222681
10828263	chr11:10828263:T:G	1.73025e-05	-1.1336e-10	-1.40991	0.00011498	-1.1336e-10	-1.40495
10828491	chr11:10828491:G:A	1.14141e-05	-1.38145	-0.444458	8.03791e-05	-1.3043	-0.458657
10828559	chr11:10828559:A:G	8.39342e-05	-1.1336e-10	0.169276	0.000550306	-1.1336e-10	0.160766
10828855	chr11:10828855:GA:G	1.85319e-05	-1.1336e-10	-1.34126	0.00012146	-1.1336e-10	-1.35012
10828918	chr11:10828918:C:T	2.32115e-05	-1.1336e-10	-1.11611	0.000156838	-1.1336e-10	-1.0945
10828975	chr11:10828975:G:A	1.21837e-05	-1.36973	-0.390932	8.61294e-05	-1.28805	-0.405805
10829111	chr11:10829111:C:T	1.9061e-05	-1.1336e-10	-1.31311	0.000127433	-1.1336e-10	-1.30211
10829181	chr11:10829181:T:G	2.72698e-05	-1.1336e-10	-0.954975	0.000183841	-1.1336e-10	-0.935639
10829261	chr11:10829261:T:C	2.31674e-05	-1.25624	0.138226	0.000148429	-1.33519	0.185583
10829294	chr11:10829294:A:C	1.6756e-05	-1.31898	-0.123015	0.000119159	-1.22936	-0.139895
10829436	chr11:10829436:C:A	1.70666e-05	-1.1336e-10	-1.42363	0.00011295	-1.1336e-10	-1.42276
10829485	chr11:10829485:G:T	8.99139e-05	-1.15782	1.39592	0.000585634	-1.2464	1.46938
10829896	chr11:10829896:G:A	1.46846e-05	-1.57396	-4.07163e-10	9.69903e-05	-1.5751	-4.07163e-10
10830197	chr11:10830197:A:G	2.80859e-05	-1.1336e-10	-0.92549	0.000196602	-1.1336e-10	-0.86853
10830372	chr11:10830372:T:C	1.5179e-05	-1.23088	-0.309959	9.2107e-05	-1.35737	-0.269383
10830445	chr11:10830445:C:T	2.29596e-05	-1.1336e-10	-1.12702	0.000151574	-1.1336e-10	-1.12863
10830446	chr11:10830446:A:G	3.57143e-05	-1.1336e-10	-0.685206	0.000244138	-1.1336e-10	-0.651974
10830468	chr11:10830468:G:C	7.11115e-05	0.003492	-4.07163e-10	0.000360616	-0.261895	-4.07163e-10
10830878	chr11:10830878:A:G	2.25013e-05	-1.1336e-10	-1.14718	0.000148761	-1.1336e-10	-1.14737
10831095	chr11:10831095:T:C	7.66932e-05	-1.1336e-10	0.0790563	0.000503108	-1.1336e-10	0.0710964
10831275	chr11:10831275:T:C	3.79841e-05	-1.20133	0.57774	0.000247302	-1.28585	0.646749
10831353	chr11:10831353:G:A	3.59406e-06	-1.56824	-1.41323	2.49498e-05	-1.51534	-1.41751
10831367	chr11:10831367:C:T	2.00321e-05	-1.1336e-10	-1.26342	0.000131171	-1.1336e-10	-1.27321
10831910	chr11:10831910:G:A	3.54034e-06	-1.57388	-1.42265	2.44022e-05	-1.535	-1.42004
10831948	chr11:10831948:G:A	1.71686e-05	-1.1336e-10	-1.41767	0.000113685	-1.1336e-10	-1.41628
10832274	chr11:10832274:T:C	4.24718e-05	-1.1336e-10	-0.511915	0.000301782	-1.1336e-10	-0.440004
10832376	chr11:10832376:G:C	1.72542e-05	-1.1336e-10	-1.4127	0.000114304	-1.1336e-10	-1.41084
10832902	chr11:10832902:C:T	1.9921e-05	-1.1336e-10	-1.26898	0.000132582	-1.1336e-10	-1.26251
10833175	chr11:10833175:A:T	2.82438e-05	-1.1635	0.243614	0.000204835	-1.05189	0.224389
10833735	chr11:10833735:AAAT:A	7.76593e-05	-1.1336e-10	0.0915753	0.00053213	-1.1336e-10	0.127178
10834830	chr11:10834830:C:A	3.58252e-06	-1.56578	-1.41891	2.51351e-05	-1.51086	-1.41458
10835082	chr11:10835082:CA:C	3.56751e-05	-1.1336e-10	-0.686303	0.000243638	-1.1336e-10	-0.654024
10835092	chr11:10835092:C:T	1.73043e-05	-1.1336e-10	-1.4098	0.000114998	-1.1336e-10	-1.40479
10835491	chr11:10835491:C:G	1.4716e-05	-1.57182	-4.07163e-10	9.71226e-05	-1.57373	-4.07163e-10
10835996	chr11:10835996:C:T	4.71376e-06	-1.51724	-1.19303	3.02649e-05	-1.55282	-1.1869
10836232	chr11:10836232:GC:G	2.01201e-05	-1.1336e-10	-1.25904	0.00013394	-1.1336e-10	-1.25231
10836274	chr11:10836274:T:C	2.40992e-05	-1.1336e-10	-1.07858	0.000157951	-1.1336e-10	-1.08742
10836641	chr11:10836641:TGG:T	4.79946e-06	-1.50874	-1.18351	3.07192e-05	-1.5473	-1.17752
10836876	chr11:10836876:T:C	5.01528e-06	-1.27845	-1.36982	3.05055e-05	-1.36847	-1.36333
10836967	chr11:10836967:C:G	7.72393e-05	-1.1336e-10	0.086152	0.000529355	-1.1336e-10	0.121951
10837150	chr11:10837150:T:C	1.20311e-05	-1.56903	-0.204227	7.89956e-05	-1.57567	-0.204644
10837208	chr11:10837208:G:A	1.57803e-05	-0.992336	-0.50966	9.09875e-05	-1.1628	-0.476183
10837332	chr11:10837332:G:T	1.95849e-05	-1.1336e-10	-1.286	0.000130303	-1.1336e-10	-1.27985
10837566	chr11:10837566:C:T	3.15286e-05	-1.1336e-10	-0.809863	0.000215125	-1.1336e-10	-0.77849
10837746	chr11:10837746:T:C	1.71443e-05	-1.1336e-10	-1.41909	0.000113714	-1.1336e-10	-1.41602
10837785	chr11:10837785:G:A	3.11397e-05	-1.1336e-10	-0.822272	0.000212026	-1.1336e-10	-0.793
10837892	chr11:10837892:C:T	6.89923e-06	-0.913255	-1.41609	6.419e-05	-0.57564	-1.41222
10837940	chr11:10837940:C:G	5.15441e-06	-1.55841	-1.0625	3.32594e-05	-1.57354	-1.07183
10838004	chr11:10838004:A:G	2.27844e-05	-1.1336e-10	-1.13468	0.000150447	-1.1336e-10	-1.1361
10838043	chr11:10838043:T:C	4.23932e-06	-1.46284	-1.35351	2.65896e-05	-1.51413	-1.35506
10838293	chr11:10838293:C:T	5.71137e-06	-1.54615	-0.972145	3.68285e-05	-1.56831	-0.975127
10838515	chr11:10838515:C:T	1.88186e-05	-0.770184	-0.555726	0.000111056	-0.928375	-0.511298
10838783	chr11:10838783:G:A	3.45731e-05	-1.1336e-10	-0.71768	0.000236014	-1.1336e-10	-0.685819
10839101	chr11:10839101:C:T	5.71098e-06	-1.53261	-0.985754	3.9812e-05	-1.44635	-1.01919
10839263	chr11:10839263:G:A	1.33572e-05	-1.23905	-0.429653	8.12526e-05	-1.36176	-0.390384
10839584	chr11:10839584:G:A	2.03513e-05	-1.1336e-10	-1.24761	0.000134407	-1.1336e-10	-1.24883
10839762	chr11:10839762:A:G	3.78218e-06	-1.50671	-1.42374	2.7816e-05	-1.40196	-1.42214
10839797	chr11:10839797:C:T	1.50322e-05	-1.57091	0.0203536	9.8947e-05	-1.57559	0.0204624
10839811	chr11:10839811:A:T	2.68849e-05	-1.1336e-10	-0.969192	0.000179931	-1.1336e-10	-0.957135
10840373	chr11:10840373:A:G	1.4376e-05	-0.981445	-0.613748	8.59204e-05	-1.11813	-0.578154
10840554	chr11:10840554:G:A	1.47112e-05	-1.57215	-4.07163e-10	9.71034e-05	-1.57393	-4.07163e-10
10840663	chr11:10840663:A:G	1.98828e-05	-1.1336e-10	-1.2709	0.000132304	-1.1336e-10	-1.2646
10840835	chr11:10840835:C:T	1.51575e-05	-0.956322	-0.585935	9.1078e-05	-1.09486	-0.543131
10840948	chr11:10840948:A:T	1.3701e-05	-1.0973	-0.545986	8.38377e-05	-1.21746	-0.503362
10841035	chr11:10841035:A:G	2.25839e-05	-1.1336e-10	-1.14352	0.000152312	-1.1336e-10	-1.12378
10841302	chr11:10841302:G:A	2.69652e-05	-1.1336e-10	-0.96621	0.000180472	-1.1336e-10	-0.954132
10842171	chr11:10842171:C:T	2.13736e-05	-1.00465	-0.193948	0.000129812	-1.14427	-0.139351
10842223	chr11:10842223:C:A	2.13316e-05	-0.989984	-0.210585	0.000129251	-1.13145	-0.156507
10842293	chr11:10842293:T:A	2.58689e-05	-1.1336e-10	-1.00771	0.000172989	-1.1336e-10	-0.996479
10842333	chr11:10842333:G:A	1.34241e-05	-1.56668	-0.0970294	8.79529e-05	-1.57541	-0.0974973
10842513	chr11:10842513:TGA:T	1.84e-05	-0.872734	-0.475673	0.000109158	-1.02903	-0.427883
10842586	chr11:10842586:C:T	1.68675e-05	-1.43537	-4.07163e-10	0.000100722	-1.53734	-4.07163e-10
10842870	chr11:10842870:C:A	5.56167e-05	-0.543368	0.301096	0.000328709	-0.729634	0.375098
10842878	chr11:10842878:T:C	1.06599e-05	-1.33073	-0.563538	6.81177e-05	-1.41549	-0.512982
10843048	chr11:10843048:C:T	9.61755e-06	-1.23268	-0.76449	6.00056e-05	-1.32242	-0.732852
10843331	chr11:10843331:T:C	0.000102403	-1.1336e-10	0.368158	0.000704218	-1.1336e-10	0.407379
10843400	chr11:10843400:G:C	2.42572e-05	-1.07204	-4.07163e-10	0.00016721	-1.03046	-4.07163e-10
10843588	chr11:10843588:G:A	3.25417e-05	-1.1336e-10	-0.778235	0.000221418	-1.1336e-10	-0.749658
10843644	chr11:10843644:G:A	1.47209e-05	-1.57149	-4.07163e-10	9.71473e-05	-1.57348	-4.07163e-10
10843809	chr11:10843809:C:T	1.47363e-05	-1.56994	-0.000502893	9.68236e-05	-1.57568	-0.00114196
10843884	chr11:10843884:A:G	1.73097e-05	-1.1336e-10	-1.40949	0.000115037	-1.1336e-10	-1.40445
10844037	chr11:10844037:G:T	1.18618e-05	-1.05234	-0.735092	7.18976e-05	-1.17808	-0.696387
10844192	chr11:10844192:T:C	4.05088e-06	-1.51188	-1.34995	2.92779e-05	-1.4111	-1.36178
10844424	chr11:10844424:TTTC:T	2.56408e-05	-1.1336e-10	-1.01657	0.000172199	-1.1336e-10	-1.00106
10844480	chr11:10844480:C:T	4.17648e-06	-1.4206	-1.41069	2.59527e-05	-1.48216	-1.41127
10844574	chr11:10844574:T:A	1.4724e-05	-1.57077	-0.000502893	9.683e-05	-1.57561	-0.00114196
10844630	chr11:10844630:G:T	1.85233e-05	-1.1336e-10	-1.34172	0.000121108	-1.1336e-10	-1.35303
10844847	chr11:10844847:G:A	2.11282e-05	-1.25376	0.0436075	0.000136709	-1.34941	0.117558
10844967	chr11:10844967:A:T	2.16194e-05	-1.1336e-10	-1.18717	0.000142875	-1.1336e-10	-1.18774
10845263	chr11:10845263:A:G	1.01712e-05	-1.5648	-0.376397	6.66406e-05	-1.57502	-0.375375
10845399	chr11:10845399:C:A	1.74076e-05	-1.1336e-10	-1.40385	0.000114848	-1.1336e-10	-1.4061
10845511	chr11:10845511:GAA:G	8.44854e-06	-1.3249	-0.801867	5.21132e-05	-1.42752	-0.768765
10845896	chr11:10845896:A:G	7.3317e-05	-1.1336e-10	0.0340357	0.000502249	-1.1336e-10	0.0693867
10846026	chr11:10846026:G:A	1.00782e-05	-1.57325	-0.377129	6.66044e-05	-1.57483	-0.376108
10846244	chr11:10846244:G:A	7.8724e-05	-1.02109	1.12628	0.000582212	-0.894041	1.11117
10846293	chr11:10846293:T:C	2.15431e-05	-1.1336e-10	-1.1907	0.000142122	-1.1336e-10	-1.19303
10846316	chr11:10846316:C:T	4.25902e-05	-1.1336e-10	-0.509131	0.000279333	-1.1336e-10	-0.517305
10846402	chr11:10846402:C:G	4.81727e-06	-1.45096	-1.23758	3.01583e-05	-1.51995	-1.22329
10846706	chr11:10846706:G:A	1.94235e-05	-1.1336e-10	-1.29427	0.000129183	-1.1336e-10	-1.28848
10847157	chr11:10847157:A:G	0.00025047	-1.1336e-10	1.26258	0.00173478	-1.1336e-10	1.30892
10847228	chr11:10847228:C:T	2.88493e-05	-1.32177	0.423095	0.000190513	-1.40313	0.503147
10847392	chr11:10847392:T:C	1.93269e-05	-1.1336e-10	-1.29926	0.00012929	-1.1336e-10	-1.28765
10847642	chr11:10847642:T:G	1.81951e-05	-1.3596	-4.07163e-10	0.000107072	-1.4762	-4.07163e-10
10847832	chr11:10847832:T:C	1.72815e-05	-1.1336e-10	-1.41112	0.00011481	-1.1336e-10	-1.40643
10847861	chr11:10847861:A:C	1.27766e-05	-1.34658	-0.366562	8.04777e-05	-1.44451	-0.317223
10847922	chr11:10847922:G:C	1.94139e-05	-1.1336e-10	-1.29477	0.000129118	-1.1336e-10	-1.28898
10848200	chr11:10848200:T:C	1.0171e-05	-1.57491	-0.36631	6.80229e-05	-1.56461	-0.365255
10848425	chr11:10848425:A:G	1.47233e-05	-1.57133	-4.07163e-10	9.7159e-05	-1.57336	-4.07163e-10
10848670	chr11:10848670:A:G	7.4938e-06	-1.42172	-0.824958	4.73241e-05	-1.50061	-0.792083
10849005	chr11:10849005:TG:T	8.53128e-05	-1.1336e-10	0.185568	0.000585317	-1.1336e-10	0.222444
10849180	chr11:10849180:C:A	2.60395e-05	-0.916899	-0.084241	0.000156759	-1.06731	-0.0276883
10849218	chr11:10849218:A:G	4.90901e-06	-1.49737	-1.17232	3.52933e-05	-1.38897	-1.19705
10849290	chr11:10849290:T:C	1.95496e-05	-1.1336e-10	-1.2878	0.000130048	-1.1336e-10	-1.28181
10849332	chr11:10849332:A:C	1.02757e-05	-1.25014	-0.680834	6.45413e-05	-1.35018	-0.632227
10849549	chr11:10849549:T:A	4.3972e-05	-1.1336e-10	-0.477203	0.000288447	-1.1336e-10	-0.485196
10849796	chr11:10849796:T:C	2.35977e-05	-1.02631	-0.073302	0.000144098	-1.16273	-0.0164843
10850033	chr11:10850033:G:A	2.8831e-05	-1.1336e-10	-0.899305	0.000188252	-1.1336e-10	-0.911929
10850186	chr11:10850186:G:A	2.55377e-05	-1.0206	-4.07163e-10	0.000157816	-1.08828	-4.07163e-10
10850748	chr11:10850748:G:A	2.04026e-05	-1.18966	-0.0554328	0.000122499	-1.32019	-0.021417
10850851	chr11:10850851:G:C	4.69798e-06	-1.50885	-1.20478	2.98979e-05	-1.54772	-1.20421
10850854	chr11:10850854:G:A	1.7642e-05	-1.22234	-0.168138	0.000126688	-1.12344	-0.184545
10851222	chr11:10851222:ACT:A	6.22609e-05	-0.98656	0.857138	0.000390534	-1.11899	0.936793
10851603	chr11:10851603:G:A	3.42832e-05	-1.1336e-10	-0.7261	0.000233492	-1.1336e-10	-0.69656
10851615	chr11:10851615:G:A	2.1367e-05	-1.19891	-4.07163e-10	0.000136553	-1.233	-4.07163e-10
10851635	chr11:10851635:T:C	5.3562e-06	-1.54021	-1.04229	3.49597e-05	-1.56602	-1.0295
10851653	chr11:10851653:C:T	2.76057e-05	-1.1336e-10	-0.942734	0.000180541	-1.1336e-10	-0.953748
10851737	chr11:10851737:G:A	3.88098e-05	-0.391378	-0.210706	0.000220677	-0.584976	-0.168034
10852172	chr11:10852172:C:T	6.84817e-05	-1.1336e-10	-0.0341901	0.000448285	-1.1336e-10	-0.0442796
10852279	chr11:10852279:A:G	5.51299e-05	-0.965457	0.714392	0.000343511	-1.10072	0.790231
10852315	chr11:10852315:GA:G	3.95382e-05	-0.407063	-0.176426	0.000225213	-0.599334	-0.133326
10852321	chr11:10852321:TGAGA:T	3.81275e-05	-0.44054	-0.17928	0.000217813	-0.629895	-0.136176
10853047	chr11:10853047:A:G	8.51548e-06	-1.57516	-0.543713	5.68652e-05	-1.5664	-0.54263
10853359	chr11:10853359:T:A	1.71453e-05	-1.1336e-10	-1.41903	0.00011325	-1.1336e-10	-1.42011
10853508	chr11:10853508:T:C	1.46593e-05	-1.57568	-4.07163e-10	9.69695e-05	-1.57531	-4.07163e-10
10853653	chr11:10853653:C:T	5.27255e-05	-0.998103	0.702446	0.000330517	-1.12948	0.780425
10854154	chr11:10854154:A:G	5.95145e-05	-0.922435	0.747898	0.000369428	-1.06342	0.82567
10854553	chr11:10854553:C:T	5.69388e-05	-1.0337	0.814919	0.000359016	-1.16049	0.894146
10854717	chr11:10854717:G:A	1.99539e-05	-1.1336e-10	-1.26733	0.000133655	-1.1336e-10	-1.25445
10855039	chr11:10855039:T:TGATC	2.33144e-05	-1.1336e-10	-1.11169	0.000153865	-1.1336e-10	-1.11363
10855481	chr11:10855481:C:T	2.33229e-05	-1.1336e-10	-1.11132	0.000159166	-1.1336e-10	-1.07976
10855574	chr11:10855574:T:C	4.14375e-06	-1.44442	-1.39474	3.10415e-05	-1.31278	-1.4016
10855785	chr11:10855785:C:T	3.726e-06	-1.53851	-1.40692	2.39585e-05	-1.57561	-1.39777
10855847	chr11:10855847:A:G	1.93418e-05	-1.1336e-10	-1.29849	0.000126332	-1.1336e-10	-1.31079
10855864	chr11:10855864:G:A	4.66954e-05	-1.10748	0.69037	0.000297768	-1.22474	0.771347
10856113	chr11:10856113:T:C	5.90715e-05	-1.19973	1.01772	0.000380637	-1.29493	1.08707
10856137	chr11:10856137:A:G	1.59461e-05	-1.41848	-0.0730592	9.43384e-05	-1.506	-0.0968227
10856646	chr11:10856646:C:T	2.80503e-05	-1.1336e-10	-0.926756	0.000185708	-1.1336e-10	-0.925531
10856676	chr11:10856676:T:C	0.00126972	2.86327	0.0225293	0.00685338	2.58864	0.0941432
10856744	chr11:10856744:T:C	1.89457e-05	-1.31918	-4.07163e-10	0.000127856	-1.29881	-4.07163e-10
10856794	chr11:10856794:T:C	9.51862e-06	-0.599378	-1.40813	5.15644e-05	-0.795711	-1.41117
10857206	chr11:10857206:A:G	1.91312e-05	-1.1336e-10	-1.30944	0.000126363	-1.1336e-10	-1.31055
10858147	chr11:10858147:A:G	1.46837e-05	-1.57402	-4.07163e-10	9.81368e-05	-1.56335	-4.07163e-10
10858379	chr11:10858379:G:A	2.50973e-05	-1.1336e-10	-1.038	0.000166138	-1.1336e-10	-1.03689
10858824	chr11:10858824:T:A	3.61395e-06	-1.55185	-1.42411	2.39098e-05	-1.55129	-1.42413
10858921	chr11:10858921:T:C	1.72479e-05	-1.1336e-10	-1.41307	0.00011448	-1.1336e-10	-1.40931
10859099	chr11:10859099:C:T	2.19467e-05	-1.1336e-10	-1.17214	0.0001453	-1.1336e-10	-1.17091
10859110	chr11:10859110:C:T	1.55997e-05	-1.5135	-4.07163e-10	0.000107544	-1.47181	-4.07163e-10
10859231	chr11:10859231:A:T	2.08282e-05	-1.1336e-10	-1.22445	0.000137878	-1.1336e-10	-1.22334
10859353	chr11:10859353:T:C	1.84091e-05	-1.1336e-10	-1.34791	0.000121767	-1.1336e-10	-1.3476
10859527	chr11:10859527:G:A	3.62558e-06	-1.57507	-1.39767	2.40466e-05	-1.57311	-1.39661
10859584	chr11:10859584:T:C	3.20312e-05	-1.1336e-10	-0.794045	0.000219733	-1.1336e-10	-0.757296
10860339	chr11:10860339:C:T	2.05686e-05	-1.1336e-10	-1.23699	0.000136157	-1.1336e-10	-1.2359
10860673	chr11:10860673:T:C	4.10923e-05	-1.1336e-10	-0.544936	0.000274467	-1.1336e-10	-0.534878
10860700	chr11:10860700:G:A	2.15227e-05	-1.1336e-10	-1.19165	0.000142482	-1.1336e-10	-1.19049
10860842	chr11:10860842:A:G	1.87589e-05	-1.1336e-10	-1.32909	0.000124081	-1.1336e-10	-1.32877
10861044	chr11:10861044:A:G	7.78288e-06	-1.49446	-0.714369	5.11134e-05	-1.51604	-0.699618
10861292	chr11:10861292:T:C	3.89761e-06	-1.57308	-1.32732	2.57674e-05	-1.57532	-1.32528
10861420	chr11:10861420:A:G	2.10563e-05	-1.1336e-10	-1.21356	0.000139342	-1.1336e-10	-1.21278
10861602	chr11:10861602:A:G	3.90922e-06	-1.54071	-1.35671	2.55352e-05	-1.55643	-1.35322
10861667	chr11:10861667:C:T	3.19764e-05	-1.1336e-10	-0.795757	0.000219113	-1.1336e-10	-0.760121
10862068	chr11:10862068:C:T	4.00912e-05	-1.1336e-10	-0.569601	0.000265083	-1.1336e-10	-0.569664
10862321	chr11:10862321:A:G	2.10563e-05	-1.1336e-10	-1.21356	0.000139342	-1.1336e-10	-1.21278
10862835	chr11:10862835:C:G	2.31412e-05	-1.1336e-10	-1.11914	0.00015331	-1.1336e-10	-1.11725
10862884	chr11:10862884:A:G	4.68616e-06	-1.3145	-1.40164	2.97355e-05	-1.35163	-1.40574
10863745	chr11:10863745:T:C	1.85851e-05	-1.1336e-10	-1.33839	0.000122934	-1.1336e-10	-1.33806
10864028	chr11:10864028:G:A	2.36197e-05	-1.1336e-10	-1.09867	0.000157594	-1.1336e-10	-1.08968
10864190	chr11:10864190:G:A	3.00315e-05	-0.858509	-4.07163e-10	0.000199824	-0.852271	-4.07163e-10
10864296	chr11:10864296:T:G	2.35883e-05	-1.1336e-10	-1.10001	0.00015738	-1.1336e-10	-1.09104
10864433	chr11:10864433:T:TGATG	1.86416e-05	-1.1336e-10	-1.33536	0.000123308	-1.1336e-10	-1.33502
10864631	chr11:10864631:G:A	1.97324e-05	-1.1336e-10	-1.27849	0.000132059	-1.1336e-10	-1.26646
10864840	chr11:10864840:A:G	4.00038e-06	-1.55438	-1.31999	2.62918e-05	-1.56268	-1.31777
10865009	chr11:10865009:T:G	1.94271e-05	-1.1336e-10	-1.29409	0.000128262	-1.1336e-10	-1.29564
10865180	chr11:10865180:T:C	4.22111e-06	-1.44158	-1.37907	2.77424e-05	-1.44847	-1.37827
10865181	chr11:10865181:A:G	5.57816e-05	-1.1336e-10	-0.239312	0.000372196	-1.1336e-10	-0.230287
10865747	chr11:10865747:T:C	3.78508e-06	-1.57563	-1.35406	2.5202e-05	-1.57429	-1.3485
10865772	chr11:10865772:G:T	1.88169e-05	-1.1336e-10	-1.326	0.000123958	-1.1336e-10	-1.32977
10865817	chr11:10865817:G:A	2.67789e-05	-1.1336e-10	-0.973143	0.000177491	-1.1336e-10	-0.970786
10865872	chr11:10865872:T:C	1.84393e-05	-1.1336e-10	-1.34627	0.000124502	-1.1336e-10	-1.32539
10865890	chr11:10865890:T:C	1.70787e-05	-1.1336e-10	-1.42292	0.000112956	-1.1336e-10	-1.42271
10866128	chr11:10866128:TC:T	7.82307e-05	0.728978	-0.630072	0.000510136	0.721855	-0.636886
10866131	chr11:10866131:TTTCCTTTCCTTTCCTTTCCTTTCC:T	5.89978e-05	0.402985	-0.586241	0.000388724	0.405196	-0.592035
10866522	chr11:10866522:T:C	1.7062e-05	-1.1336e-10	-1.4239	0.000112795	-1.1336e-10	-1.42413
10866612	chr11:10866612:C:T	1.6663e-05	-1.44757	-4.07163e-10	0.000111423	-1.43638	-4.07163e-10
10866927	chr11:10866927:G:T	1.65783e-05	-1.45266	-4.07163e-10	0.000110874	-1.44131	-4.07163e-10
10867101	chr11:10867101:A:G	4.2455e-05	-1.1336e-10	-0.512312	0.000286739	-1.1336e-10	-0.491138
10867796	chr11:10867796:G:A	6.02274e-06	-1.28963	-1.17559	3.94924e-05	-1.30721	-1.16639
10867828	chr11:10867828:G:A	1.75201e-05	-1.1336e-10	-1.39741	0.000115964	-1.1336e-10	-1.39643
10868119	chr11:10868119:C:G	4.13068e-06	-1.54207	-1.30024	2.7042e-05	-1.55146	-1.30086
10868381	chr11:10868381:A:AAC	1.76e-05	-1.1336e-10	-1.39286	0.000116502	-1.1336e-10	-1.3918
10868397	chr11:10868397:A:G	1.78553e-05	-1.1336e-10	-1.37846	0.000118924	-1.1336e-10	-1.37123
10868416	chr11:10868416:G:C	1.74216e-05	-1.1336e-10	-1.40305	0.000114841	-1.1336e-10	-1.40616
10868645	chr11:10868645:G:A	1.76085e-05	-1.1336e-10	-1.39237	0.000116559	-1.1336e-10	-1.39131
10868819	chr11:10868819:C:G	2.21136e-05	-1.1336e-10	-1.16456	0.000146233	-1.1336e-10	-1.16451
10868981	chr11:10868981:G:A	1.75998e-05	-1.1336e-10	-1.39287	0.0001165	-1.1336e-10	-1.39182
10869192	chr11:10869192:T:C	2.09188e-05	-1.1336e-10	-1.22011	0.000138523	-1.1336e-10	-1.21867
10869195	chr11:10869195:A:G	8.99466e-06	-1.57422	-0.489905	6.20076e-05	-1.57235	-0.450103
10869507	chr11:10869507:G:A	2.21788e-05	0.237576	-1.3992	0.000149301	0.257688	-1.40143
10869627	chr11:10869627:G:A	2.09801e-05	-1.1336e-10	-1.21718	0.000138994	-1.1336e-10	-1.21528
10869715	chr11:10869715:G:A	1.7195e-05	-1.1336e-10	-1.41614	0.000113393	-1.1336e-10	-1.41885
10869893	chr11:10869893:T:C	1.77557e-05	-1.1336e-10	-1.38405	0.000118207	-1.1336e-10	-1.37727
10870137	chr11:10870137:T:C	3.42188e-05	-1.1336e-10	-0.72798	0.000228287	-1.1336e-10	-0.719105
10870690	chr11:10870690:G:T	4.26742e-06	-1.4864	-1.32334	2.74183e-05	-1.50666	-1.33183
10870747	chr11:10870747:C:A	1.74363e-05	-1.1336e-10	-1.4022	0.000115368	-1.1336e-10	-1.40158
10871138	chr11:10871138:G:T	5.62431e-05	-1.1336e-10	-0.231072	0.000385831	-1.1336e-10	-0.194308
10871638	chr11:10871638:A:T	1.03986e-05	-1.56225	-0.356836	7.21052e-05	-1.55812	-0.313458
10871723	chr11:10871723:C:G	1.94395e-05	-1.1336e-10	-1.29345	0.000129825	-1.1336e-10	-1.28352
10871928	chr11:10871928:G:A	1.69646e-05	-1.42963	-4.07163e-10	0.000113536	-1.41759	-4.07163e-10
10872156	chr11:10872156:G:T	4.17156e-06	-1.49495	-1.33752	2.68311e-05	-1.51471	-1.34544
10872368	chr11:10872368:C:T	6.35e-06	-1.24775	-1.16455	4.15819e-05	-1.26684	-1.1552
10872477	chr11:10872477:C:G	9.35876e-06	-1.5726	-0.451845	6.45951e-05	-1.5701	-0.411475
10872499	chr11:10872499:TA:T	9.33341e-06	-1.57135	-0.455804	6.44391e-05	-1.56846	-0.41553
10872784	chr11:10872784:C:T	2.96668e-05	-1.1336e-10	-0.870726	0.000198543	-1.1336e-10	-0.858705
10872932	chr11:10872932:G:A	2.67521e-05	-1.1336e-10	-0.974143	0.000177229	-1.1336e-10	-0.972264
10873134	chr11:10873134:A:G	1.97688e-05	-1.1336e-10	-1.27665	0.000130911	-1.1336e-10	-1.27519
10873177	chr11:10873177:T:C	6.03387e-06	-1.29009	-1.17328	3.95377e-05	-1.30838	-1.16408
10873312	chr11:10873312:C:T	1.52536e-05	-1.53594	-4.07163e-10	0.000103309	-1.51199	-4.07163e-10
10873335	chr11:10873335:C:T	1.72921e-05	-1.1336e-10	-1.41051	0.000114422	-1.1336e-10	-1.40981
10873342	chr11:10873342:C:T	1.88828e-05	-1.1336e-10	-1.32251	0.000124533	-1.1336e-10	-1.32514
10873507	chr11:10873507:T:G	3.01253e-05	-1.1336e-10	-0.855391	0.000197201	-1.1336e-10	-0.865483
10873561	chr11:10873561:G:T	2.32252e-05	-1.1336e-10	-1.11552	0.000153567	-1.1336e-10	-1.11557
10873811	chr11:10873811:A:G	1.66101e-05	-1.45075	-4.07163e-10	0.00011108	-1.43946	-4.07163e-10
10873951	chr11:10873951:T:C	5.0468e-05	-1.1336e-10	-0.339418	0.000343528	-1.1336e-10	-0.310439
10874016	chr11:10874016:C:T	4.36794e-06	-1.49622	-1.29025	2.80501e-05	-1.51552	-1.30019
10874348	chr11:10874348:A:T	1.03568e-05	-1.57534	-0.347778	7.16197e-05	-1.57421	-0.304126
10874718	chr11:10874718:G:C	1.75045e-05	-1.1336e-10	-1.3983	0.000116757	-1.1336e-10	-1.38962
10874923	chr11:10874923:T:C	7.29617e-06	-1.57045	-0.702954	4.99842e-05	-1.56834	-0.669662
10875061	chr11:10875061:C:T	6.87659e-05	0.502576	-0.532624	0.000425232	0.387837	-0.484911
10875248	chr11:10875248:TC:T	1.73675e-05	-1.1336e-10	-1.40616	0.00011567	-1.1336e-10	-1.39897
10875382	chr11:10875382:G:T	2.16651e-05	-1.1336e-10	-1.18505	0.000143493	-1.1336e-10	-1.18342
10875723	chr11:10875723:C:T	1.76598e-05	-1.1336e-10	-1.38947	0.00011792	-1.1336e-10	-1.3797
10876106	chr11:10876106:C:A	2.10038e-05	-1.1336e-10	-1.21605	0.00013914	-1.1336e-10	-1.21423
10876295	chr11:10876295:G:A	1.70949e-05	-1.1336e-10	-1.42197	0.000112901	-1.1336e-10	-1.4232
10876869	chr11:10876869:G:A	1.76156e-05	-1.1336e-10	-1.39197	0.000116605	-1.1336e-10	-1.39091
10876991	chr11:10876991:A:G	1.76121e-05	-1.1336e-10	-1.39217	0.000116582	-1.1336e-10	-1.39112
10877003	chr11:10877003:C:T	1.76191e-05	-1.1336e-10	-1.39178	0.000116628	-1.1336e-10	-1.39072
10877070	chr11:10877070:C:A	1.72996e-05	-1.1336e-10	-1.41008	0.000114106	-1.1336e-10	-1.41258
10877120	chr11:10877120:T:C	9.42505e-06	-1.57086	-0.44653	6.50953e-05	-1.56771	-0.406144
10877196	chr11:10877196:A:G	9.10567e-06	-1.57284	-0.479021	6.28179e-05	-1.57034	-0.439132
10877429	chr11:10877429:A:G	1.75664e-05	-1.1336e-10	-1.39477	0.000116274	-1.1336e-10	-1.39376
10877677	chr11:10877677:A:C	1.7173e-05	-1.1336e-10	-1.41742	0.000113291	-1.1336e-10	-1.41975
10877869	chr11:10877869:G:A	6.28705e-06	-1.24304	-1.17922	4.11562e-05	-1.26209	-1.17024
10877889	chr11:10877889:T:C	9.08902e-06	-1.56856	-0.485126	6.27357e-05	-1.5654	-0.445381
10877990	chr11:10877990:C:T	1.71869e-05	-1.41661	-4.07163e-10	0.000118989	-1.37067	-4.07163e-10
10878036	chr11:10878036:G:A	1.62276e-05	-1.47404	-4.07163e-10	0.000111555	-1.43519	-4.07163e-10
10878580	chr11:10878580:T:C	1.75776e-05	-1.1336e-10	-1.39413	0.000116329	-1.1336e-10	-1.39328
10878610	chr11:10878610:A:G	8.16827e-06	-1.33142	-0.829082	5.41396e-05	-1.34696	-0.811181
10878660	chr11:10878660:T:G	1.74438e-05	-1.1336e-10	-1.40177	0.000115441	-1.1336e-10	-1.40095
10878720	chr11:10878720:C:T	2.14981e-05	0.19955	-1.39234	0.000144475	0.218257	-1.39486
10878737	chr11:10878737:CT:C	1.82511e-05	-1.1336e-10	-1.35653	0.000121733	-1.1336e-10	-1.34788
10878832	chr11:10878832:A:G	2.58784e-05	-1.1336e-10	-1.00735	0.000174363	-1.1336e-10	-0.98857
10879037	chr11:10879037:C:A	1.24196e-05	-1.56521	-0.176269	8.63029e-05	-1.56138	-0.130463
10879365	chr11:10879365:T:G	8.86171e-06	-1.57551	-0.503508	6.10753e-05	-1.57459	-0.463008
10879461	chr11:10879461:A:G	3.10522e-05	-1.1336e-10	-0.825088	0.000207946	-1.1336e-10	-0.812429
10879675	chr11:10879675:A:G	1.76189e-05	-1.1336e-10	-1.39178	0.000116933	-1.1336e-10	-1.38811
10879830	chr11:10879830:A:G	3.26101e-05	0.463794	-1.23993	0.000196521	0.353757	-1.2227
10879854	chr11:10879854:G:A	1.64298e-05	-1.46166	-4.07163e-10	0.000111508	-1.43561	-4.07163e-10
10880178	chr11:10880178:G:A	1.74814e-05	-1.1336e-10	-1.39962	0.000115693	-1.1336e-10	-1.39877
10880325	chr11:10880325:C:T	1.7127e-05	-1.1336e-10	-1.4201	0.000113048	-1.1336e-10	-1.4219
10880338	chr11:10880338:G:A	2.57667e-05	-1.1336e-10	-1.01168	0.000170721	-1.1336e-10	-1.00968
10880518	chr11:10880518:T:C	1.76423e-05	-1.1336e-10	-1.39046	0.000116778	-1.1336e-10	-1.38944
10881964	chr11:10881964:A:G	4.15089e-06	-1.45007	-1.38737	2.70813e-05	-1.46285	-1.38802
10881972	chr11:10881972:G:C	7.39762e-06	-1.56272	-0.696879	5.09108e-05	-1.55795	-0.661684
10882011	chr11:10882011:A:G	6.11202e-06	-1.08422	-1.36628	3.80785e-05	-1.13448	-1.37558
10882015	chr11:10882015:C:T	1.71803e-05	-1.41699	-4.07163e-10	0.000115055	-1.40429	-4.07163e-10
10882132	chr11:10882132:A:T	7.47285e-06	-1.56306	-0.686421	5.14388e-05	-1.55823	-0.651083
10882162	chr11:10882162:A:G	2.13843e-05	-1.1336e-10	-1.1981	0.000141412	-1.1336e-10	-1.19803
10882165	chr11:10882165:G:A	2.92787e-05	-1.1336e-10	-0.883896	0.000195908	-1.1336e-10	-0.872064
10882196	chr11:10882196:G:T	4.25011e-05	0.252275	-0.763501	0.000262936	0.144488	-0.722286
10882223	chr11:10882223:T:C	4.79258e-06	-1.36435	-1.32934	3.11249e-05	-1.38944	-1.32226
10882391	chr11:10882391:T:C	1.77499e-05	-1.1336e-10	-1.38437	0.000117512	-1.1336e-10	-1.38317
10882628	chr11:10882628:C:G	3.04663e-05	-1.1336e-10	-0.844135	0.000203938	-1.1336e-10	-0.831895
10882724	chr11:10882724:T:G	2.23487e-05	-1.1336e-10	-1.15399	0.00014798	-1.1336e-10	-1.15263
10882796	chr11:10882796:T:C	1.99e-05	-1.1336e-10	-1.27004	0.000129963	-1.1336e-10	-1.28246
10883192	chr11:10883192:A:T	3.00298e-05	-1.1336e-10	-0.858566	0.000200985	-1.1336e-10	-0.846479
10883211	chr11:10883211:T:G	7.93903e-06	-1.55797	-0.630991	5.47779e-05	-1.55232	-0.594097
10883391	chr11:10883391:C:CTG	4.09354e-06	-1.53317	-1.31817	2.6512e-05	-1.54515	-1.32696
10883833	chr11:10883833:T:G	1.75331e-05	-1.1336e-10	-1.39666	0.000116057	-1.1336e-10	-1.39563
10883989	chr11:10883989:T:C	7.62546e-06	-1.57531	-0.653955	5.23343e-05	-1.57415	-0.617907
10884140	chr11:10884140:GAGA:G	7.82369e-06	-1.41328	-0.790319	5.28633e-05	-1.42358	-0.758415
10884297	chr11:10884297:G:A	8.48832e-06	-1.57383	-0.548237	5.84495e-05	-1.57176	-0.509784
10884315	chr11:10884315:G:T	1.71031e-05	-1.1336e-10	-1.42149	0.000112936	-1.1336e-10	-1.42289
10884497	chr11:10884497:G:A	1.72974e-05	-1.1336e-10	-1.4102	0.00011431	-1.1336e-10	-1.4108
10884520	chr11:10884520:C:G	1.74307e-05	-1.1336e-10	-1.40253	0.000115365	-1.1336e-10	-1.40161
10884667	chr11:10884667:A:G	2.34236e-05	-1.1336e-10	-1.10701	0.000154669	-1.1336e-10	-1.10842
10884789	chr11:10884789:G:A	2.16171e-05	-1.1336e-10	-1.18727	0.000142947	-1.1336e-10	-1.18723
10885885	chr11:10885885:T:A	6.22703e-06	-1.49125	-0.940609	4.30604e-05	-1.48983	-0.897273
10886287	chr11:10886287:C:T	1.7664e-05	-1.1336e-10	-1.38923	0.000116634	-1.1336e-10	-1.39067
10886560	chr11:10886560:T:C	2.25122e-05	-1.1336e-10	-1.1467	0.000148849	-1.1336e-10	-1.14678
10886769	chr11:10886769:A:G	1.05361e-05	-0.999872	-0.906079	6.81817e-05	-1.03923	-0.888307
10887219	chr11:10887219:G:T	2.02056e-05	-1.1336e-10	-1.2548	0.000133607	-1.1336e-10	-1.2548
10887399	chr11:10887399:A:T	1.72978e-05	-1.41018	-4.07163e-10	0.000115856	-1.39736	-4.07163e-10
10887491	chr11:10887491:T:C	5.99551e-06	-1.49037	-0.979375	4.15023e-05	-1.48654	-0.937423
10887628	chr11:10887628:T:C	5.5682e-06	-1.50735	-1.03633	3.84481e-05	-1.50375	-0.996653
10888273	chr11:10888273:C:T	6.61659e-06	-0.99409	-1.37709	4.10815e-05	-1.04912	-1.38503
10888428	chr11:10888428:C:T	6.41664e-06	-1.46554	-0.936317	4.43578e-05	-1.46579	-0.891627
10888581	chr11:10888581:G:A	1.79485e-05	-1.1336e-10	-1.37325	0.000118468	-1.1336e-10	-1.37507
10889134	chr11:10889134:T:C	1.80763e-05	-1.36616	-4.07163e-10	0.000121256	-1.3518	-4.07163e-10
10889187	chr11:10889187:C:T	2.18995e-05	-1.1336e-10	-1.17429	0.000145083	-1.1336e-10	-1.17241
10889238	chr11:10889238:CAG:C	2.10643e-05	-1.1336e-10	-1.21318	0.000139785	-1.1336e-10	-1.2096
10889468	chr11:10889468:T:G	1.74709e-05	-1.1336e-10	-1.40022	0.000115641	-1.1336e-10	-1.39922
10889626	chr11:10889626:A:G	9.43723e-06	-0.926219	-1.08987	6.03899e-05	-0.96968	-1.07921
10890036	chr11:10890036:A:G	1.76745e-05	-1.1336e-10	-1.38864	0.000117505	-1.1336e-10	-1.38323
10890125	chr11:10890125:T:C	2.27166e-05	-1.1336e-10	-1.13766	0.000150416	-1.1336e-10	-1.13631
10890462	chr11:10890462:A:G	1.70789e-05	-1.1336e-10	-1.42291	0.000113199	-1.1336e-10	-1.42056
10890546	chr11:10890546:G:A	8.69917e-06	-0.990015	-1.10751	5.58914e-05	-1.02904	-1.09726
10890764	chr11:10890764:G:A	7.0736e-06	-1.56942	-0.734968	4.85252e-05	-1.56661	-0.701018
10890775	chr11:10890775:A:G	1.7508e-05	-1.1336e-10	-1.3981	0.000115378	-1.1336e-10	-1.40149
10890819	chr11:10890819:C:T	2.9162e-05	-1.1336e-10	-0.88789	0.000193433	-1.1336e-10	-0.88478
10890820	chr11:10890820:G:A	1.70582e-05	-1.1336e-10	-1.42412	0.000112813	-1.1336e-10	-1.42398
10890977	chr11:10890977:A:G	1.99809e-05	0.127307	-1.39329	0.00013449	0.147581	-1.3958
10891163	chr11:10891163:G:A	6.98815e-06	-1.57234	-0.744197	4.78909e-05	-1.57027	-0.71051
10891252	chr11:10891252:G:A	1.75552e-05	-1.1336e-10	-1.39541	0.000116206	-1.1336e-10	-1.39435
10891314	chr11:10891314:A:G	7.14068e-06	-1.56333	-0.73162	4.91015e-05	-1.55923	-0.696586
10891516	chr11:10891516:A:T	2.23844e-05	-1.1336e-10	-1.15239	0.000148204	-1.1336e-10	-1.15112
10891559	chr11:10891559:A:G	2.24245e-05	-1.1336e-10	-1.1506	0.000148473	-1.1336e-10	-1.1493
10891578	chr11:10891578:T:A	1.74093e-05	-1.1336e-10	-1.40375	0.000115222	-1.1336e-10	-1.40285
10892351	chr11:10892351:T:C	9.2008e-06	-1.01956	-1.0219	5.91807e-05	-1.05841	-1.0107
10892486	chr11:10892486:A:G	1.71014e-05	-1.1336e-10	-1.4216	0.000112971	-1.1336e-10	-1.42258
10892544	chr11:10892544:A:G	1.75862e-05	-1.1336e-10	-1.39364	0.000116415	-1.1336e-10	-1.39255
10892649	chr11:10892649:C:T	1.09893e-05	-1.17507	-0.688757	7.29767e-05	-1.20491	-0.654658
10892836	chr11:10892836:T:C	1.72595e-05	-1.1336e-10	-1.4124	0.00011382	-1.1336e-10	-1.41509
10893697	chr11:10893697:T:C	7.88664e-06	-1.12027	-1.07531	5.04762e-05	-1.15935	-1.06885
10893710	chr11:10893710:T:C	1.77194e-05	-1.1336e-10	-1.38609	0.000117309	-1.1336e-10	-1.3849
10894020	chr11:10894020:T:TC	1.71884e-05	-1.1336e-10	-1.41652	0.00011401	-1.1336e-10	-1.41343
10894192	chr11:10894192:TGAC:T	3.05513e-05	-1.1336e-10	-0.841349	0.000203815	-1.1336e-10	-0.832496
10894199	chr11:10894199:GT:G	3.05513e-05	-1.1336e-10	-0.841349	0.000203815	-1.1336e-10	-0.832496
10894256	chr11:10894256:T:C	2.13245e-05	-1.1336e-10	-1.2009	0.000141011	-1.1336e-10	-1.20087
10894573	chr11:10894573:A:G	1.80136e-05	-1.1336e-10	-1.36963	0.00011973	-1.1336e-10	-1.36447
10894597	chr11:10894597:T:C	2.11825e-05	-1.1336e-10	-1.20758	0.000140239	-1.1336e-10	-1.20636
10894811	chr11:10894811:T:G	1.7078e-05	-1.1336e-10	-1.42296	0.000113183	-1.1336e-10	-1.4207
10895004	chr11:10895004:G:A	1.78614e-05	-1.1336e-10	-1.37811	0.000118264	-1.1336e-10	-1.37679
10895049	chr11:10895049:A:G	2.13685e-05	-1.1336e-10	-1.19884	0.000141462	-1.1336e-10	-1.19768
10895556	chr11:10895556:C:T	2.16304e-05	-1.1336e-10	-1.18666	0.000143199	-1.1336e-10	-1.18547
10895682	chr11:10895682:G:A	1.70834e-05	-1.1336e-10	-1.42265	0.000112817	-1.1336e-10	-1.42394
10895763	chr11:10895763:C:T	2.6729e-05	-0.975006	-4.07163e-10	0.00016792	-1.02622	-4.07163e-10
10896594	chr11:10896594:G:A	1.81437e-05	-1.1336e-10	-1.36243	0.000120715	-1.1336e-10	-1.35628
10896614	chr11:10896614:C:T	7.75254e-06	-1.56262	-0.650121	5.15016e-05	-1.55452	-0.653579
10897099	chr11:10897099:A:G	9.00392e-06	-0.978137	-1.08496	5.72291e-05	-1.02522	-1.07742
10897144	chr11:10897144:T:C	9.49261e-06	-1.57543	-0.434808	6.35995e-05	-1.57307	-0.424033
10897188	chr11:10897188:A:G	1.80525e-05	-1.1336e-10	-1.36747	0.000120284	-1.1336e-10	-1.35985
10897380	chr11:10897380:G:A	1.82615e-05	-1.1336e-10	-1.35596	0.000121536	-1.1336e-10	-1.3495
10897664	chr11:10897664:T:G	1.05502e-05	-1.5729	-0.331712	6.97791e-05	-1.57224	-0.332136
10897791	chr11:10897791:TTAAAG:T	1.70585e-05	-1.1336e-10	-1.42411	0.000112838	-1.1336e-10	-1.42375
10897883	chr11:10897883:A:G	9.40817e-06	-1.20346	-0.815717	5.90015e-05	-1.27631	-0.79584
10897971	chr11:10897971:C:T	5.24223e-06	-1.45107	-1.15294	3.50232e-05	-1.44456	-1.14913
10898032	chr11:10898032:C:T	1.71106e-05	-1.1336e-10	-1.42106	0.000113111	-1.1336e-10	-1.42134
10898059	chr11:10898059:T:C	1.77618e-05	-1.1336e-10	-1.3837	0.000117598	-1.1336e-10	-1.38243
10898154	chr11:10898154:T:A	1.23167e-05	-1.57069	-0.179114	8.157e-05	-1.5703	-0.177951
10898255	chr11:10898255:A:G	1.80796e-05	-1.1336e-10	-1.36597	0.00011974	-1.1336e-10	-1.36439
10898543	chr11:10898543:G:T	6.13838e-05	-1.1336e-10	-0.143611	0.000418993	-1.1336e-10	-0.111854
10898645	chr11:10898645:T:C	1.89159e-05	-1.1336e-10	-1.32076	0.000125667	-1.1336e-10	-1.31607
10898650	chr11:10898650:C:T	1.70843e-05	-1.53963	0.117027	0.000115392	-1.54102	0.139645
10899023	chr11:10899023:G:C	1.71573e-05	-1.1336e-10	-1.41833	0.000113277	-1.1336e-10	-1.41988
10899141	chr11:10899141:G:C	3.74669e-05	-1.1336e-10	-0.637297	0.000251265	-1.1336e-10	-0.623202
10899170	chr11:10899170:T:G	5.21654e-06	-1.24794	-1.36098	3.22853e-05	-1.32059	-1.35451
10899190	chr11:10899190:G:A	1.75349e-05	-1.1336e-10	-1.39656	0.000115398	-1.1336e-10	-1.40132
10899422	chr11:10899422:C:T	0.000161793	0.825559	-4.07163e-10	0.000913039	0.66707	-4.07163e-10
10899965	chr11:10899965:A:G	7.97038e-06	-1.48448	-0.700549	5.22533e-05	-1.47902	-0.714583
10900079	chr11:10900079:A:G	1.12566e-05	-1.30812	-0.531678	7.13089e-05	-1.3689	-0.513783
10900155	chr11:10900155:T:G	1.75509e-05	-1.1336e-10	-1.39565	0.000116691	-1.1336e-10	-1.39018
10900413	chr11:10900413:A:T	1.71367e-05	-1.1336e-10	-1.41953	0.000113164	-1.1336e-10	-1.42087
10900486	chr11:10900486:A:C	4.21819e-06	-1.57523	-1.24612	2.81779e-05	-1.57395	-1.23722
10900685	chr11:10900685:C:T	7.78265e-06	-0.888536	-1.32032	4.40778e-05	-1.03646	-1.32729
10900847	chr11:10900847:G:A	8.26684e-06	-1.56698	-0.581527	5.46736e-05	-1.56042	-0.587906
10901000	chr11:10901000:A:T	1.00828e-05	-1.57568	-0.37425	6.7743e-05	-1.57394	-0.360048
10901527	chr11:10901527:A:G	1.70584e-05	-1.1336e-10	-1.42411	0.00011284	-1.1336e-10	-1.42374
10901867	chr11:10901867:C:T	1.93826e-05	-1.1336e-10	-1.29638	0.000128775	-1.1336e-10	-1.29164
10902461	chr11:10902461:G:A	1.73645e-05	-1.1336e-10	-1.40633	0.000114389	-1.1336e-10	-1.41011
10902528	chr11:10902528:A:G	7.64634e-06	-1.15377	-1.07276	5.30792e-05	-1.11295	-1.06498
10902886	chr11:10902886:C:T	3.47765e-05	-1.1336e-10	-0.711814	0.00023398	-1.1336e-10	-0.694475
10903111	chr11:10903111:T:C	5.2915e-06	-1.51232	-1.08234	3.53863e-05	-1.49445	-1.08893
10903469	chr11:10903469:C:T	8.02562e-06	-1.57169	-0.606429	5.52166e-05	-1.5694	-0.569049
10903609	chr11:10903609:G:A	1.89566e-05	-1.1336e-10	-1.3186	0.000125481	-1.1336e-10	-1.31755
10903671	chr11:10903671:G:A	1.89344e-05	-1.31977	-4.07163e-10	0.00012771	-1.29995	-4.07163e-10
10903922	chr11:10903922:G:A	8.29988e-06	-1.56417	-0.58034	5.46844e-05	-1.5571	-0.591034
10904192	chr11:10904192:G:T	1.71324e-05	-1.1336e-10	-1.41979	0.00011325	-1.1336e-10	-1.42011
10904328	chr11:10904328:A:G	2.97231e-05	-1.1336e-10	-0.86883	0.000194508	-1.1336e-10	-0.879235
10904696	chr11:10904696:A:G	1.71092e-05	-1.1336e-10	-1.42114	0.000112978	-1.1336e-10	-1.42251
10904778	chr11:10904778:C:T	1.8196e-05	-1.1336e-10	-1.35955	0.00012043	-1.1336e-10	-1.35864
10905718	chr11:10905718:A:G	3.57459e-06	-1.56549	-1.42141	2.38542e-05	-1.56003	-1.41772
10905856	chr11:10905856:A:G	3.98284e-06	-1.57274	-1.30602	2.60886e-05	-1.56897	-1.31924
10905975	chr11:10905975:C:A	5.4909e-05	0.519815	-0.774894	0.000343124	0.421898	-0.733515
10906227	chr11:10906227:C:A	3.59094e-06	-1.55821	-1.42413	2.39149e-05	-1.5519	-1.42331
10906856	chr11:10906856:C:T	3.4415e-05	-1.1336e-10	-0.722264	0.000229663	-1.1336e-10	-0.713096
10907079	chr11:10907079:G:A	1.46597e-05	-1.57566	-4.07163e-10	9.69853e-05	-1.57515	-4.07163e-10
10907323	chr11:10907323:T:C	4.1159e-06	-1.57563	-1.27026	2.68167e-05	-1.57521	-1.28548
10907471	chr11:10907471:A:G	1.79142e-05	-1.37516	-4.07163e-10	0.000120584	-1.35736	-4.07163e-10
10907902	chr11:10907902:G:C	1.75688e-05	-1.1336e-10	-1.39463	0.000116839	-1.1336e-10	-1.38891
10908516	chr11:10908516:G:A	4.21162e-06	-1.54526	-1.27765	2.8469e-05	-1.53904	-1.26185
10908681	chr11:10908681:C:T	1.69994e-05	-1.42758	-4.07163e-10	0.000114157	-1.41214	-4.07163e-10
10909326	chr11:10909326:C:A	2.09126e-05	-1.1336e-10	-1.22041	0.000137444	-1.1336e-10	-1.22649
10909779	chr11:10909779:C:T	1.80732e-05	-1.1336e-10	-1.36633	0.000119252	-1.1336e-10	-1.36847
10909949	chr11:10909949:C:T	1.74049e-05	-1.404	-4.07163e-10	0.000116971	-1.38778	-4.07163e-10
10910480	chr11:10910480:C:T	1.70987e-05	-1.1336e-10	-1.42175	0.000112925	-1.1336e-10	-1.42299
10910522	chr11:10910522:C:T	2.03741e-05	-1.1336e-10	-1.24649	0.000133963	-1.1336e-10	-1.25215
10910726	chr11:10910726:A:G	2.63744e-05	0.396554	-1.38492	0.000148213	0.22935	-1.38041
10910789	chr11:10910789:G:GC	5.36055e-06	-1.17733	-1.40436	3.55888e-05	-1.18079	-1.39689
10910980	chr11:10910980:A:G	1.71403e-05	-1.1336e-10	-1.41932	0.000113126	-1.1336e-10	-1.42121
10911311	chr11:10911311:T:C	2.49152e-05	-1.1336e-10	-1.04528	0.000167461	-1.1336e-10	-1.02896
10911553	chr11:10911553:C:T	2.78371e-05	0.408379	-1.34277	0.000157106	0.243219	-1.336
10911636	chr11:10911636:C:T	3.92171e-05	-1.1336e-10	-0.591644	0.000261475	-1.1336e-10	-0.58337
10911644	chr11:10911644:T:G	5.47999e-06	-1.18784	-1.37181	3.60688e-05	-1.18399	-1.38029
10911810	chr11:10911810:T:C	1.71339e-05	-1.1336e-10	-1.4197	0.000113096	-1.1336e-10	-1.42147
10911984	chr11:10911984:G:A	5.35329e-06	-1.18531	-1.39774	3.52112e-05	-1.18632	-1.40203
10912371	chr11:10912371:G:A	2.12838e-05	-1.1336e-10	-1.20281	0.00014486	-1.1336e-10	-1.17394
10912409	chr11:10912409:C:T	8.59474e-06	-0.82502	-1.28459	5.4629e-05	-0.872411	-1.27673
10912439	chr11:10912439:C:T	2.57127e-05	-1.1336e-10	-1.01377	0.000173363	-1.1336e-10	-0.994319
10912440	chr11:10912440:G:A	1.70651e-05	-1.1336e-10	-1.42372	0.000112822	-1.1336e-10	-1.4239
10912474	chr11:10912474:C:T	1.72238e-05	-1.41446	-4.07163e-10	0.000115601	-1.39956	-4.07163e-10
10912475	chr11:10912475:C:T	1.02255e-05	-0.995697	-0.94017	6.70822e-05	-1.02917	-0.914619
10912507	chr11:10912507:C:T	1.70615e-05	-1.42393	-4.07163e-10	0.000114467	-1.40942	-4.07163e-10
10912521	chr11:10912521:A:C	2.13737e-05	-1.1336e-10	-1.1986	0.000142218	-1.1336e-10	-1.19235
10912913	chr11:10912913:G:A	9.70761e-06	-1.14405	-0.843798	6.25392e-05	-1.20378	-0.810132
10913199	chr11:10913199:G:A	1.7188e-05	-1.1336e-10	-1.41654	0.000113746	-1.1336e-10	-1.41574
10913274	chr11:10913274:A:C	1.72304e-05	-1.41408	-4.07163e-10	0.00011569	-1.3988	-4.07163e-10
10913373	chr11:10913373:A:G	1.04772e-05	-0.896722	-1.01483	6.82283e-05	-0.93181	-0.995039
10914237	chr11:10914237:C:T	1.70707e-05	-1.1336e-10	-1.42339	0.000112812	-1.1336e-10	-1.42399
10914374	chr11:10914374:G:A	1.91225e-05	-1.1336e-10	-1.30989	0.000126582	-1.1336e-10	-1.30882
10914478	chr11:10914478:C:T	1.85763e-05	-1.1336e-10	-1.33887	0.000122508	-1.1336e-10	-1.34153
10914681	chr11:10914681:C:T	1.16622e-05	-0.924032	-0.880373	7.70507e-05	-0.954105	-0.85114
10914728	chr11:10914728:C:T	1.92721e-05	-1.1336e-10	-1.3021	0.000128435	-1.1336e-10	-1.29429
10914952	chr11:10914952:A:C	1.88427e-05	-1.1336e-10	-1.32463	0.000124689	-1.1336e-10	-1.32388
10915091	chr11:10915091:A:T	6.62204e-06	-1.33622	-1.03413	4.42526e-05	-1.35336	-1.00644
10915201	chr11:10915201:A:G	1.76671e-05	-1.38905	-4.07163e-10	0.000118597	-1.37397	-4.07163e-10
10915405	chr11:10915405:G:T	2.20285e-05	0.1728	-1.34122	0.000147846	0.192197	-1.34574
10915410	chr11:10915410:A:G	1.7082e-05	-1.1336e-10	-1.42273	0.000112926	-1.1336e-10	-1.42298
10915443	chr11:10915443:T:C	9.67272e-06	-0.894434	-1.09701	6.31028e-05	-0.91869	-1.08625
10915517	chr11:10915517:A:T	4.67563e-06	-1.40052	-1.31787	3.08831e-05	-1.39434	-1.32516
10915749	chr11:10915749:T:TGAGATAGATTCCC	1.76583e-05	-1.1336e-10	-1.38955	0.000116324	-1.1336e-10	-1.39333
10916116	chr11:10916116:G:A	1.72695e-05	-1.1336e-10	-1.41181	0.000114655	-1.1336e-10	-1.40778
10916438	chr11:10916438:C:T	1.74514e-05	-1.1336e-10	-1.40134	0.000116016	-1.1336e-10	-1.39598
10916974	chr11:10916974:G:C	1.887e-05	-1.32318	-4.07163e-10	0.000127273	-1.30337	-4.07163e-10
10917078	chr11:10917078:C:T	1.79241e-05	-1.37461	-4.07163e-10	0.000120808	-1.3555	-4.07163e-10
10917224	chr11:10917224:G:A	8.37124e-05	0.166631	-4.07163e-10	0.000498462	0.0618178	-4.07163e-10
10917457	chr11:10917457:G:A	2.06604e-05	-1.23254	-4.07163e-10	0.00013821	-1.22093	-4.07163e-10
10917511	chr11:10917511:T:C	5.02456e-06	-1.43809	-1.20832	3.37447e-05	-1.41227	-1.21861
10917771	chr11:10917771:T:C	2.15749e-05	-1.1336e-10	-1.18923	0.000144133	-1.1336e-10	-1.17897
10917815	chr11:10917815:T:C	1.71106e-05	-1.1336e-10	-1.42106	0.000113187	-1.1336e-10	-1.42067
10917887	chr11:10917887:C:A	2.53662e-05	-1.1336e-10	-1.02734	0.000171694	-1.1336e-10	-1.004
10918119	chr11:10918119:G:A	7.74956e-06	-1.18752	-1.0256	5.18656e-05	-1.18735	-1.0137
10918208	chr11:10918208:C:T	2.02263e-05	-1.1336e-10	-1.25377	0.000134922	-1.1336e-10	-1.24501
10918221	chr11:10918221:C:T	1.74889e-05	-1.1336e-10	-1.39919	0.000116291	-1.1336e-10	-1.39361
10918355	chr11:10918355:C:T	1.73892e-05	-1.1336e-10	-1.4049	0.000115556	-1.1336e-10	-1.39996
10918412	chr11:10918412:A:G	1.35063e-05	-1.0274	-0.6302	8.68989e-05	-1.09611	-0.588851
10918517	chr11:10918517:A:G	1.46619e-05	-1.5755	-4.07163e-10	9.7149e-05	-1.57346	-4.07163e-10
10919067	chr11:10919067:T:C	2.50742e-05	-1.1336e-10	-1.03892	0.000167081	-1.1336e-10	-1.03123
10919617	chr11:10919617:T:C	1.88877e-05	-1.1336e-10	-1.32225	0.000124992	-1.1336e-10	-1.32146
10919915	chr11:10919915:A:G	1.71161e-05	-1.1336e-10	-1.42074	0.000113225	-1.1336e-10	-1.42034
10920084	chr11:10920084:T:TTA	1.81849e-05	-1.1336e-10	-1.36017	0.000121255	-1.1336e-10	-1.35181
10920793	chr11:10920793:T:C	2.05452e-05	-1.1336e-10	-1.23813	0.000137092	-1.1336e-10	-1.22906
10921136	chr11:10921136:C:A	1.03248e-05	-1.03455	-0.891659	6.4779e-05	-1.11749	-0.861233
10921348	chr11:10921348:G:A	1.78811e-05	-1.1336e-10	-1.37701	0.000118149	-1.1336e-10	-1.37776
10921749	chr11:10921749:C:T	1.60471e-05	-1.48523	-4.07163e-10	0.000107656	-1.47076	-4.07163e-10
10921873	chr11:10921873:A:G	1.91816e-05	-1.30681	-4.07163e-10	0.000129581	-1.2854	-4.07163e-10
10922169	chr11:10922169:C:T	1.77606e-05	-1.1336e-10	-1.38378	0.000117359	-1.1336e-10	-1.38447
10922185	chr11:10922185:C:T	1.74887e-05	-1.1336e-10	-1.3992	0.000116029	-1.1336e-10	-1.39587
10922225	chr11:10922225:G:A	2.11155e-05	-1.1336e-10	-1.21075	0.000137566	-1.1336e-10	-1.22561
10922302	chr11:10922302:G:A	6.01123e-06	-1.37617	-1.09096	4.00615e-05	-1.37955	-1.07974
10922358	chr11:10922358:C:T	1.89832e-05	-1.1336e-10	-1.3172	0.00012712	-1.1336e-10	-1.30457
10922565	chr11:10922565:G:T	3.67878e-06	-1.57221	-1.38596	2.45369e-05	-1.57148	-1.37806
10922917	chr11:10922917:T:C	6.28584e-06	-1.32878	-1.09367	4.16702e-05	-1.33304	-1.08689
10923375	chr11:10923375:T:A	7.54354e-06	-0.853901	-1.38616	4.87262e-05	-0.874397	-1.38909
10923726	chr11:10923726:G:C	7.01053e-05	-1.1336e-10	-0.0107575	0.000472389	-1.1336e-10	0.00809318
10923775	chr11:10923775:G:A	2.18863e-05	-1.1336e-10	-1.17489	0.000147539	-1.1336e-10	-1.15561
10924054	chr11:10924054:A:C	1.59875e-05	-1.24859	-0.240359	0.000102999	-1.31917	-0.195827
10924085	chr11:10924085:T:G	0.000115687	1.80192	-1.31179	0.000564377	1.48333	-1.29732
10924231	chr11:10924231:A:G	1.95541e-05	-1.1336e-10	-1.28757	0.00012776	-1.1336e-10	-1.29955
10924652	chr11:10924652:G:A	1.65273e-05	-1.45574	-4.07163e-10	0.000111052	-1.43971	-4.07163e-10
10924769	chr11:10924769:G:A	2.15054e-05	-1.1336e-10	-1.19245	0.000146072	-1.1336e-10	-1.16561
10924944	chr11:10924944:C:T	2.94486e-05	-1.1336e-10	-0.87811	0.000193965	-1.1336e-10	-0.882032
10925026	chr11:10925026:A:G	2.19961e-05	-1.1336e-10	-1.16989	0.000148649	-1.1336e-10	-1.14812
10925037	chr11:10925037:T:C	2.56108e-05	-1.01774	-4.07163e-10	0.000168152	-1.02484	-4.07163e-10
10925050	chr11:10925050:G:A	1.90961e-05	-1.1336e-10	-1.31127	0.00012716	-1.1336e-10	-1.30427
10925510	chr11:10925510:A:T	8.00493e-06	-0.853342	-1.32736	4.5214e-05	-1.00548	-1.33282
10926269	chr11:10926269:C:T	2.30121e-05	-1.1336e-10	-1.12473	0.000155523	-1.1336e-10	-1.10292
10926675	chr11:10926675:G:A	2.4465e-05	-1.1336e-10	-1.06351	0.000166921	-1.1336e-10	-1.03219
10926705	chr11:10926705:G:A	1.73475e-05	-1.1336e-10	-1.40731	0.000114655	-1.1336e-10	-1.40778
10927054	chr11:10927054:C:G	1.82847e-05	-1.35469	-4.07163e-10	0.000116572	-1.3912	-4.07163e-10
10927115	chr11:10927115:T:G	2.10341e-05	-1.1336e-10	-1.21461	0.000139247	-1.1336e-10	-1.21346
10927495	chr11:10927495:G:C	1.75917e-05	-1.1336e-10	-1.39333	0.000116731	-1.1336e-10	-1.38984
10927498	chr11:10927498:G:A	4.12092e-06	-1.54736	-1.29732	2.71261e-05	-1.5441	-1.30511
10927714	chr11:10927714:C:T	2.1366e-05	-1.1336e-10	-1.19895	0.000142687	-1.1336e-10	-1.18906
10928697	chr11:10928697:C:T	2.20867e-05	-1.1336e-10	-1.16578	0.000148909	-1.1336e-10	-1.14637
10929250	chr11:10929250:AG:A	1.61713e-05	-1.47752	-4.07163e-10	0.000108774	-1.46044	-4.07163e-10
10929381	chr11:10929381:T:C	1.73402e-05	-1.1336e-10	-1.40773	0.000114621	-1.1336e-10	-1.40808
10929829	chr11:10929829:A:G	2.07872e-05	-1.1336e-10	-1.22642	0.000137633	-1.1336e-10	-1.22512
10930480	chr11:10930480:TA:T	3.70551e-06	-1.56366	-1.38728	2.44611e-05	-1.56008	-1.39254
10930700	chr11:10930700:T:C	1.7254e-05	-1.1336e-10	-1.41271	0.000114061	-1.1336e-10	-1.41298
10930799	chr11:10930799:A:G	5.26789e-06	-1.17603	-1.4231	3.43556e-05	-1.18941	-1.42354
10930816	chr11:10930816:G:C	1.77568e-05	-1.1336e-10	-1.38399	0.000117367	-1.1336e-10	-1.38441
10931241	chr11:10931241:T:C	0.000410884	-0.630089	2.38764	0.0027342	-0.631576	2.39546
10931390	chr11:10931390:G:A	1.95462e-05	-1.1336e-10	-1.28797	0.000129303	-1.1336e-10	-1.28755
10931446	chr11:10931446:G:A	1.76097e-05	-1.1336e-10	-1.39231	0.000116726	-1.1336e-10	-1.38988
10931792	chr11:10931792:T:C	3.19579e-05	-1.1336e-10	-0.796336	0.000213159	-1.1336e-10	-0.787672
10932308	chr11:10932308:A:G	7.24921e-06	-1.10675	-1.17312	4.31465e-05	-1.21822	-1.16689
10932476	chr11:10932476:T:C	1.78089e-05	-1.1336e-10	-1.38106	0.00011818	-1.1336e-10	-1.3775
10932704	chr11:10932704:AC:A	4.09257e-05	-1.1336e-10	-0.548998	0.000274682	-1.1336e-10	-0.534093
10932957	chr11:10932957:T:C	3.60037e-06	-1.5661	-1.41362	2.38613e-05	-1.5638	-1.41365
10933211	chr11:10933211:AAT:A	1.7074e-05	-1.1336e-10	-1.4232	0.000112796	-1.1336e-10	-1.42413
10933295	chr11:10933295:C:G	5.24695e-06	-1.32457	-1.27854	3.16675e-05	-1.41824	-1.27618
10933346	chr11:10933346:T:G	1.02251e-05	-1.40226	-0.533643	6.87142e-05	-1.40072	-0.519037
10933463	chr11:10933463:A:G	3.07255e-05	-1.1336e-10	-0.835663	0.000205845	-1.1336e-10	-0.822586
10933527	chr11:10933527:G:A	1.86963e-05	-1.1336e-10	-1.33243	0.000124643	-1.1336e-10	-1.32425
10933604	chr11:10933604:G:A	2.4427e-05	0.0592769	-1.12435	0.000126005	-0.206402	-1.10699
10933771	chr11:10933771:G:T	2.27965e-05	-1.28207	0.147918	0.000156927	-1.2697	0.175771
10933790	chr11:10933790:T:C	1.74209e-05	-1.1336e-10	-1.40308	0.000114831	-1.1336e-10	-1.40624
10934012	chr11:10934012:C:G	2.12881e-05	-1.1336e-10	-1.20261	0.000140835	-1.1336e-10	-1.20212
10934149	chr11:10934149:A:G	4.50693e-06	-1.57468	-1.18045	2.98483e-05	-1.57557	-1.17801
10934238	chr11:10934238:TGA:T	1.88559e-05	-1.1336e-10	-1.32393	0.000124923	-1.1336e-10	-1.32201
10934283	chr11:10934283:A:G	2.08659e-05	-1.1336e-10	-1.22264	0.000136373	-1.1336e-10	-1.23432
10934336	chr11:10934336:G:A	1.94956e-05	-1.1336e-10	-1.29057	0.000128898	-1.1336e-10	-1.29069
10934901	chr11:10934901:AC:A	4.53146e-06	-1.45798	-1.29174	2.81094e-05	-1.50436	-1.30924
10935277	chr11:10935277:T:C	1.01304e-05	-1.41773	-0.527487	6.57e-05	-1.47368	-0.490929
10935392	chr11:10935392:T:C	1.59237e-05	-1.49295	-4.07163e-10	0.000101127	-1.53334	-4.07163e-10
10935452	chr11:10935452:A:G	4.51854e-05	-1.1336e-10	-0.449983	0.000294426	-1.1336e-10	-0.464681
10935551	chr11:10935551:C:T	2.05586e-05	-1.1336e-10	-1.23748	0.000136213	-1.1336e-10	-1.23549
10935695	chr11:10935695:G:A	4.75634e-06	-1.46526	-1.23601	2.94689e-05	-1.51245	-1.25393
10936698	chr11:10936698:T:G	1.94305e-05	-1.1336e-10	-1.29391	0.000130722	-1.1336e-10	-1.27664
10936774	chr11:10936774:A:G	1.55167e-05	-1.44556	-0.0732796	9.63434e-05	-1.48307	-0.0987179
10937047	chr11:10937047:G:GT	1.47812e-05	-1.5674	-4.07163e-10	9.97887e-05	-1.54665	-4.07163e-10
10937093	chr11:10937093:T:C	4.06853e-06	-1.56297	-1.2945	2.74199e-05	-1.54953	-1.28891
10937163	chr11:10937163:T:C	3.11202e-05	-1.1336e-10	-0.822901	0.000208017	-1.1336e-10	-0.812087
10937319	chr11:10937319:C:T	2.42244e-05	-1.1336e-10	-1.07339	0.000160476	-1.1336e-10	-1.07157
10937493	chr11:10937493:G:A	2.47652e-05	-1.1336e-10	-1.05132	0.000164068	-1.1336e-10	-1.04943
10937901	chr11:10937901:C:G	4.17817e-06	-1.4737	-1.35718	2.79957e-05	-1.4681	-1.34956
10938047	chr11:10938047:C:T	3.60563e-06	-1.55952	-1.41874	2.35446e-05	-1.57029	-1.42052
10938054	chr11:10938054:C:T	1.00956e-05	-1.3667	-0.581958	6.7938e-05	-1.31084	-0.620272
10938341	chr11:10938341:T:C	1.93156e-05	-1.1336e-10	-1.29984	0.000129851	-1.1336e-10	-1.28332
10938725	chr11:10938725:C:T	8.49588e-06	-1.50682	-0.61436	5.54344e-05	-1.51352	-0.620985
10938738	chr11:10938738:TTCTA:T	5.52504e-06	-1.56022	-0.991243	3.56232e-05	-1.57468	-1.00203
10938847	chr11:10938847:G:A	3.93521e-06	-1.57507	-1.31573	2.64141e-05	-1.56929	-1.30653
10939203	chr11:10939203:C:T	1.72549e-05	-1.1336e-10	-1.41266	0.000114778	-1.1336e-10	-1.40671
10939368	chr11:10939368:T:C	6.3015e-05	-0.117384	-4.07163e-10	0.000354839	-0.278045	-4.07163e-10
10939604	chr11:10939604:G:A	5.85072e-05	-0.191606	-4.07163e-10	0.000330861	-0.348012	-4.07163e-10
10939871	chr11:10939871:T:C	5.78547e-05	-0.202821	-4.07163e-10	0.000327418	-0.358472	-4.07163e-10
10940012	chr11:10940012:C:G	4.27027e-06	-1.54061	-1.26847	2.77283e-05	-1.55347	-1.27379
10940231	chr11:10940231:G:C	4.37718e-06	-1.57246	-1.2119	2.95957e-05	-1.54581	-1.21627
10941031	chr11:10941031:T:C	1.81943e-05	-1.1336e-10	-1.35965	0.000120677	-1.1336e-10	-1.35659
10941180	chr11:10941180:C:T	9.37314e-05	-1.1336e-10	0.279677	0.000634297	-1.1336e-10	0.302809
10941294	chr11:10941294:C:T	0.000101689	0.361167	-4.07163e-10	0.000592628	0.234858	-4.07163e-10
10941375	chr11:10941375:T:C	7.82065e-06	-1.1065	-1.09749	4.65896e-05	-1.22351	-1.08482
10941502	chr11:10941502:T:C	1.79854e-05	-0.932923	-0.438275	0.000123313	-0.908446	-0.426538
10942411	chr11:10942411:A:G	4.6556e-06	-1.46786	-1.25482	3.07754e-05	-1.4577	-1.2653
10942542	chr11:10942542:C:G	1.17518e-05	-0.637186	-1.15956	6.90381e-05	-0.749886	-1.16517
10942551	chr11:10942551:C:G	4.54215e-05	-1.1336e-10	-0.44477	0.000313054	-1.1336e-10	-0.403333
10942940	chr11:10942940:A:T	7.79983e-06	-0.801015	-1.40564	4.64218e-05	-0.905742	-1.4062
10943009	chr11:10943009:C:T	8.51159e-06	-1.25806	-0.86127	6.27774e-05	-1.16976	-0.840351
10943128	chr11:10943128:T:C	4.49671e-06	-1.42465	-1.33276	2.90083e-05	-1.46562	-1.3165
10943804	chr11:10943804:A:C	1.89475e-05	-1.1336e-10	-1.31908	0.000126698	-1.1336e-10	-1.3079
10943824	chr11:10943824:A:C	3.97007e-06	-1.47744	-1.40453	2.65104e-05	-1.46702	-1.40515
10943979	chr11:10943979:C:T	5.16947e-05	-0.315401	-4.07163e-10	0.000337808	-0.32723	-4.07163e-10
10944181	chr11:10944181:T:C	1.96488e-05	-1.1336e-10	-1.28274	0.000128419	-1.1336e-10	-1.29441
10944205	chr11:10944205:T:C	4.44437e-06	-1.43427	-1.33485	2.86905e-05	-1.47435	-1.3188
10944274	chr11:10944274:G:A	3.57363e-06	-1.56831	-1.41887	2.35954e-05	-1.57103	-1.41762
10944482	chr11:10944482:G:A	4.28105e-06	-1.47266	-1.3339	2.78216e-05	-1.50622	-1.31768
10945017	chr11:10945017:G:A	2.8145e-05	-0.923388	-4.07163e-10	0.00018067	-0.953034	-4.07163e-10
10945739	chr11:10945739:A:T	4.00051e-06	-1.51217	-1.36216	2.62897e-05	-1.52412	-1.35641
10946091	chr11:10946091:C:T	4.23907e-06	-1.54412	-1.27229	2.76794e-05	-1.54913	-1.27989
10946180	chr11:10946180:T:C	1.37212e-05	-0.34294	-1.29888	9.03098e-05	-0.366383	-1.28008
10946298	chr11:10946298:A:G	2.11032e-05	-1.1336e-10	-1.21133	0.000137585	-1.1336e-10	-1.22547
10946900	chr11:10946900:T:A	5.24433e-05	-0.301023	-4.07163e-10	0.000343034	-0.311879	-4.07163e-10
10946901	chr11:10946901:A:G	2.01227e-05	-1.1336e-10	-1.25891	0.000131419	-1.1336e-10	-1.27132
10947053	chr11:10947053:A:G	1.76299e-05	-1.39116	-4.07163e-10	0.000117554	-1.38281	-4.07163e-10
10948161	chr11:10948161:C:T	3.91214e-06	-1.5676	-1.32907	2.59393e-05	-1.56826	-1.32569
10948616	chr11:10948616:C:T	6.22852e-06	-1.4692	-0.962414	4.17909e-05	-1.45563	-0.961399
10948669	chr11:10948669:G:A	6.70671e-05	-1.1336e-10	-0.0550623	0.000446799	-1.1336e-10	-0.0476009
10948752	chr11:10948752:G:T	2.39896e-05	-1.1336e-10	-1.08314	0.000158596	-1.1336e-10	-1.08335
10948794	chr11:10948794:C:T	2.32093e-05	-1.1336e-10	-1.1162	0.000155771	-1.1336e-10	-1.10132
10949188	chr11:10949188:C:T	3.94716e-06	-1.56362	-1.32414	2.61698e-05	-1.56438	-1.32073
10949656	chr11:10949656:G:A	3.90357e-06	-1.55309	-1.34578	2.58636e-05	-1.55413	-1.34274
10949720	chr11:10949720:T:G	3.93252e-06	-1.55048	-1.341	2.60545e-05	-1.55161	-1.33791
10949894	chr11:10949894:G:A	3.90226e-06	-1.56378	-1.33542	2.58658e-05	-1.56457	-1.33222
10950221	chr11:10950221:G:T	1.81449e-05	-1.1336e-10	-1.36236	0.000119072	-1.1336e-10	-1.36998
10950407	chr11:10950407:T:C	5.19133e-05	-0.311181	-4.07163e-10	0.000338867	-0.3241	-4.07163e-10
10950753	chr11:10950753:C:T	1.50609e-05	-1.54866	-4.07163e-10	9.97746e-05	-1.5468	-4.07163e-10
10950905	chr11:10950905:G:A	3.84607e-06	-1.55712	-1.35659	2.52053e-05	-1.56093	-1.36172
10951100	chr11:10951100:T:C	7.46448e-06	-0.966367	-1.28423	4.80664e-05	-0.992099	-1.28503
10951145	chr11:10951145:T:C	8.06624e-06	-1.26455	-0.908519	5.66906e-05	-1.24287	-0.869232
10951371	chr11:10951371:G:T	2.64465e-05	-0.822789	-0.162842	0.000175723	-0.835204	-0.145594
10951650	chr11:10951650:T:A	7.50626e-06	-0.970884	-1.27414	4.83464e-05	-0.996365	-1.27495
10951782	chr11:10951782:C:G	6.38432e-05	-1.1336e-10	-0.104326	0.000425277	-1.1336e-10	-0.0969689
10951987	chr11:10951987:A:G	8.79324e-06	-0.713379	-1.37339	5.56156e-05	-0.75131	-1.37993
10952480	chr11:10952480:A:G	5.48355e-06	-1.25648	-1.30252	3.5352e-05	-1.28168	-1.30268
10952533	chr11:10952533:G:A	9.99474e-06	-0.730856	-1.22784	6.65647e-05	-0.747125	-1.20441
10952701	chr11:10952701:A:G	3.88885e-05	-1.1336e-10	-0.600058	0.000259373	-1.1336e-10	-0.591443
10952838	chr11:10952838:C:T	2.57927e-05	-1.1336e-10	-1.01066	0.000175508	-1.1336e-10	-0.982022
10953151	chr11:10953151:G:A	1.91165e-05	-1.1336e-10	-1.3102	0.000128784	-1.1336e-10	-1.29157
10954278	chr11:10954278:G:A	1.97592e-05	-1.1336e-10	-1.27714	0.000129112	-1.1336e-10	-1.28903
10954968	chr11:10954968:C:T	1.84788e-05	-1.1336e-10	-1.34413	0.000122286	-1.1336e-10	-1.34334
10955028	chr11:10955028:A:G	3.19412e-05	-1.1336e-10	-0.796859	0.000213993	-1.1336e-10	-0.783767
10955040	chr11:10955040:T:G	1.47478e-05	-0.301781	-1.26788	9.74756e-05	-0.323301	-1.24681
10955152	chr11:10955152:A:G	5.31382e-05	-0.28786	-4.07163e-10	0.000359688	-0.264471	-4.07163e-10
10955483	chr11:10955483:A:G	4.74671e-06	-1.29413	-1.40917	3.0957e-05	-1.31473	-1.40238
10955697	chr11:10955697:A:G	3.72972e-06	-1.5207	-1.42372	2.48733e-05	-1.51211	-1.4238
10955901	chr11:10955901:A:G	4.47043e-06	-1.3429	-1.42037	2.92032e-05	-1.35878	-1.41665
10956182	chr11:10956182:C:A	1.95925e-05	-1.1336e-10	-1.28561	0.000131149	-1.1336e-10	-1.27337
10956682	chr11:10956682:T:C	3.57883e-06	-1.57225	-1.41348	2.37233e-05	-1.57027	-1.41299
10956722	chr11:10956722:A:T	4.32282e-06	-1.57568	-1.22116	2.85387e-05	-1.57449	-1.22396
10957111	chr11:10957111:C:G	2.08537e-05	-1.14581	-0.0774175	0.000139104	-1.15421	-0.0602758
10957617	chr11:10957617:C:T	4.22436e-06	-1.575	-1.24489	2.79692e-05	-1.57178	-1.24683
10957647	chr11:10957647:C:G	4.01073e-06	-1.5574	-1.31438	2.67705e-05	-1.55412	-1.30829
10957895	chr11:10957895:A:C	5.58185e-06	-1.28452	-1.25672	3.70318e-05	-1.30278	-1.23515
10958241	chr11:10958241:A:G	1.85896e-05	-1.1336e-10	-1.33815	0.000122612	-1.1336e-10	-1.34068
10958548	chr11:10958548:C:T	4.80385e-05	-1.1336e-10	-0.388753	0.000319497	-1.1336e-10	-0.382961
10958706	chr11:10958706:G:C	4.60495e-06	-1.32353	-1.41009	3.01584e-05	-1.33977	-1.40348
10959012	chr11:10959012:C:A	1.5531e-05	-0.0943162	-1.4236	8.51752e-05	-0.282091	-1.42291
10959137	chr11:10959137:A:G	4.05792e-06	-1.43752	-1.42256	2.65083e-05	-1.44951	-1.42274
10959206	chr11:10959206:A:G	4.67096e-05	-0.416807	-4.07163e-10	0.000304421	-0.431298	-4.07163e-10
10960125	chr11:10960125:G:A	5.22449e-06	-1.19572	-1.41168	3.4129e-05	-1.21412	-1.40545
10960134	chr11:10960134:G:A	2.07003e-05	-1.1336e-10	-1.23061	0.000140155	-1.1336e-10	-1.20696
10960264	chr11:10960264:C:CAAT	5.18089e-06	-1.19985	-1.41593	3.38387e-05	-1.21739	-1.41072
10960494	chr11:10960494:G:A	5.1615e-06	-1.21065	-1.40888	3.37773e-05	-1.22791	-1.402
10960834	chr11:10960834:G:A	2.0132e-05	-1.1336e-10	-1.25845	0.000131471	-1.1336e-10	-1.27092
10961040	chr11:10961040:G:C	3.54539e-06	-1.57314	-1.42197	2.34863e-05	-1.57154	-1.42175
10961296	chr11:10961296:A:C	5.87341e-06	-1.23015	-1.26017	3.89688e-05	-1.24813	-1.23881
10961469	chr11:10961469:T:C	1.9791e-05	-1.1336e-10	-1.27553	0.000132567	-1.1336e-10	-1.26262
10962632	chr11:10962632:C:T	6.16397e-06	-1.5689	-0.87314	4.12236e-05	-1.5645	-0.866199
10963081	chr11:10963081:T:A	2.80748e-05	-1.1336e-10	-0.925883	0.000186328	-1.1336e-10	-0.922203
10963104	chr11:10963104:C:T	1.70609e-05	-1.1336e-10	-1.42397	0.000112826	-1.1336e-10	-1.42386
10963333	chr11:10963333:A:G	4.10527e-06	-1.42988	-1.4186	2.73301e-05	-1.42736	-1.41436
10964475	chr11:10964475:A:G	5.23174e-06	-1.19877	-1.40724	3.42342e-05	-1.21644	-1.40004
10964553	chr11:10964553:C:T	4.21888e-06	-1.40507	-1.41611	2.7528e-05	-1.41803	-1.41647
10964576	chr11:10964576:A:G	5.26441e-06	-1.1846	-1.41518	3.4376e-05	-1.20259	-1.40976
10964637	chr11:10964637:A:G	6.73443e-05	-1.1336e-10	-0.0509377	0.000448887	-1.1336e-10	-0.042938
10964710	chr11:10964710:G:A	3.58648e-06	-1.57462	-1.40896	2.38686e-05	-1.57422	-1.40292
10965323	chr11:10965323:A:G	5.20106e-06	-1.2047	-1.4072	3.40378e-05	-1.22224	-1.4
10966031	chr11:10966031:C:G	1.70947e-05	-1.1336e-10	-1.42199	0.000113015	-1.1336e-10	-1.42219
10966501	chr11:10966501:A:T	2.03784e-05	-1.1336e-10	-1.24628	0.000137861	-1.1336e-10	-1.22347
10966749	chr11:10966749:C:T	4.04256e-06	-1.55705	-1.30682	2.6995e-05	-1.55353	-1.30053
10967231	chr11:10967231:G:A	4.64522e-06	-1.31946	-1.40545	3.01427e-05	-1.34078	-1.40299
10967430	chr11:10967430:A:G	5.19918e-06	-1.20831	-1.40394	3.40497e-05	-1.22575	-1.39614
10967565	chr11:10967565:A:G	4.04862e-06	-1.46823	-1.39415	2.65774e-05	-1.46896	-1.40069
10967614	chr11:10967614:A:C	3.54941e-05	-1.1336e-10	-0.691389	0.000238022	-1.1336e-10	-0.677345
10967742	chr11:10967742:G:A	6.94533e-06	-1.19399	-1.12869	4.63653e-05	-1.21255	-1.10061
10968667	chr11:10968667:A:G	4.57276e-06	-1.33101	-1.40963	2.96636e-05	-1.35233	-1.40746
10968926	chr11:10968926:T:C	6.30466e-06	-1.16233	-1.25713	4.17764e-05	-1.1815	-1.23588
10969612	chr11:10969612:A:C	2.50601e-05	-1.1336e-10	-1.03948	0.000165832	-1.1336e-10	-1.03873
10970245	chr11:10970245:G:A	1.89756e-05	-1.3176	-4.07163e-10	0.000116078	-1.39545	-4.07163e-10
10970307	chr11:10970307:C:T	3.95598e-06	-1.56941	-1.31611	2.60087e-05	-1.57363	-1.31765
10970555	chr11:10970555:T:C	3.88759e-06	-1.56816	-1.3348	2.556e-05	-1.57281	-1.33587
10970608	chr11:10970608:T:C	3.56409e-06	-1.57432	-1.41553	2.36301e-05	-1.57365	-1.41354
10970750	chr11:10970750:A:G	7.85517e-06	-1.43527	-0.764311	5.24688e-05	-1.44921	-0.740286
10971298	chr11:10971298:T:C	5.11203e-06	-1.31134	-1.31781	3.38229e-05	-1.32797	-1.3006
10971303	chr11:10971303:G:A	1.41622e-05	-0.186958	-1.42322	7.82887e-05	-0.366953	-1.42235
10971853	chr11:10971853:A:AGCT	1.86826e-05	-1.1336e-10	-1.33316	0.000124076	-1.1336e-10	-1.32882
10972016	chr11:10972016:T:C	5.27077e-06	-1.29379	-1.30479	3.48849e-05	-1.3111	-1.28655
10972056	chr11:10972056:G:C	5.23385e-05	-0.303025	-4.07163e-10	0.000340816	-0.318367	-4.07163e-10
10972852	chr11:10972852:A:C	9.11448e-06	-1.5303	-0.520587	5.95357e-05	-1.54857	-0.514567
10973012	chr11:10973012:A:G	4.56591e-06	-1.34902	-1.39312	2.96762e-05	-1.36942	-1.38994
10973394	chr11:10973394:A:G	4.4334e-06	-1.57126	-1.20033	2.94341e-05	-1.56446	-1.20309
10973632	chr11:10973632:T:C	5.19095e-06	-1.52544	-1.0884	3.574e-05	-1.50881	-1.06463
10973859	chr11:10973859:A:G	4.49106e-06	-1.33551	-1.42316	2.93081e-05	-1.35088	-1.42097
10974830	chr11:10974830:T:G	4.44503e-06	-1.34585	-1.42312	2.90146e-05	-1.36101	-1.4209
10975094	chr11:10975094:G:T	1.74071e-05	-1.1336e-10	-1.40388	0.000115012	-1.1336e-10	-1.40468
10976171	chr11:10976171:A:G	4.99176e-06	-1.57557	-1.07739	3.29777e-05	-1.57315	-1.08073
10976402	chr11:10976402:A:G	3.65281e-06	-1.5751	-1.39016	2.40789e-05	-1.57537	-1.39301
10976415	chr11:10976415:C:T	5.49924e-05	-1.1336e-10	-0.253562	0.000363531	-1.1336e-10	-0.253844
10976529	chr11:10976529:AG:A	2.39527e-05	-1.1336e-10	-1.08467	0.000155906	-1.1336e-10	-1.10045
10976739	chr11:10976739:C:T	2.42743e-05	-1.1336e-10	-1.07134	0.000156895	-1.1336e-10	-1.09413
10977458	chr11:10977458:C:A	3.57848e-06	-1.56524	-1.42058	2.37276e-05	-1.5622	-1.42087
10977615	chr11:10977615:G:A	4.75739e-06	-1.57567	-1.12538	3.18326e-05	-1.57306	-1.11615
10977749	chr11:10977749:T:C	1.86541e-05	-1.1336e-10	-1.33469	0.00012219	-1.1336e-10	-1.34414
10978310	chr11:10978310:C:T	6.3001e-06	-1.57358	-0.846614	4.18189e-05	-1.57567	-0.840688
10978524	chr11:10978524:G:A	1.7843e-05	-1.37914	-4.07163e-10	0.000109134	-1.45713	-4.07163e-10
10978939	chr11:10978939:A:T	3.54727e-06	-1.57557	-1.41901	2.34095e-05	-1.57568	-1.42089
10979136	chr11:10979136:C:T	1.83543e-05	-1.35089	-4.07163e-10	0.000111624	-1.43457	-4.07163e-10
10979214	chr11:10979214:A:G	5.12492e-06	-1.57529	-1.05135	3.3878e-05	-1.57223	-1.05472
10979301	chr11:10979301:G:A	1.98092e-05	-1.1336e-10	-1.27461	0.000129394	-1.1336e-10	-1.28685
10980318	chr11:10980318:G:A	4.5882e-05	-1.1336e-10	-0.434684	0.000315828	-1.1336e-10	-0.394512
10980434	chr11:10980434:G:A	6.9402e-06	-1.57543	-0.748001	4.49371e-05	-1.57517	-0.769275
10981679	chr11:10981679:G:C	7.80426e-06	-1.55688	-0.649207	5.25809e-05	-1.55195	-0.635407
10981830	chr11:10981830:A:T	4.74134e-05	-1.1336e-10	-0.401852	0.000326555	-1.1336e-10	-0.361109
10982162	chr11:10982162:G:T	0.000164034	0.839317	-4.07163e-10	0.00115531	0.902412	-4.07163e-10
10982351	chr11:10982351:A:G	7.98201e-05	-1.1336e-10	0.119019	0.000542486	-1.1336e-10	0.146454
10982609	chr11:10982609:G:A	6.77778e-05	-0.0445217	-4.07163e-10	0.000415643	-0.119882	-4.07163e-10
10983047	chr11:10983047:T:C	4.3813e-05	-1.1336e-10	-0.480827	0.000301347	-1.1336e-10	-0.441446
10983270	chr11:10983270:T:C	2.02502e-05	-1.1336e-10	-1.25259	0.000132236	-1.1336e-10	-1.26512
10983274	chr11:10983274:G:A	5.62486e-06	-1.5472	-0.986362	3.86504e-05	-1.53378	-0.961373
10983316	chr11:10983316:T:A	5.58653e-06	-1.54459	-0.995806	3.8399e-05	-1.53066	-0.971019
10983371	chr11:10983371:TC:T	1.82863e-05	-1.1336e-10	-1.35461	0.000119943	-1.1336e-10	-1.36269
10983460	chr11:10983460:T:A	1.35929e-05	-1.41527	-0.235935	8.95986e-05	-1.39386	-0.260511
10983618	chr11:10983618:G:A	9.41045e-06	-1.5683	-0.450638	6.24712e-05	-1.57443	-0.440578
10983722	chr11:10983722:T:C	4.6062e-05	-1.1336e-10	-0.430767	0.00031706	-1.1336e-10	-0.390616
10983844	chr11:10983844:T:C	6.0624e-06	-1.24342	-1.21523	4.03749e-05	-1.26065	-1.19085
10983851	chr11:10983851:G:A	3.39841e-05	-1.43711	0.702248	0.000233196	-1.44991	0.752083
10984161	chr11:10984161:A:T	4.57672e-05	-0.437189	-4.07163e-10	0.00029877	-0.450034	-4.07163e-10
10984164	chr11:10984164:T:C	4.63503e-05	-1.1336e-10	-0.424528	0.000319077	-1.1336e-10	-0.384277
10984248	chr11:10984248:G:A	3.14623e-05	-1.1336e-10	-0.811967	0.000208209	-1.1336e-10	-0.811166
10984348	chr11:10984348:G:T	6.43382e-06	-1.37082	-1.02837	4.31959e-05	-1.34507	-1.03889
10984419	chr11:10984419:T:C	8.71709e-06	-1.57488	-0.520586	5.88947e-05	-1.57471	-0.499253
10984960	chr11:10984960:G:A	3.48911e-05	-1.1336e-10	-0.708524	0.000230733	-1.1336e-10	-0.708447
10985075	chr11:10985075:A:C	4.00081e-05	-1.1336e-10	-0.571675	0.000274549	-1.1336e-10	-0.534581
10985161	chr11:10985161:T:C	1.55541e-05	-1.48486	-0.0315751	0.0001069	-1.46801	-0.00980682
10985508	chr11:10985508:G:A	1.73966e-05	-1.40448	-4.07163e-10	0.000107033	-1.47657	-4.07163e-10
10985643	chr11:10985643:G:A	4.45429e-05	-0.464302	-4.07163e-10	0.000291077	-0.476122	-4.07163e-10
10985750	chr11:10985750:A:G	5.72755e-06	-1.26951	-1.24596	3.81093e-05	-1.28582	-1.22343
10985776	chr11:10985776:A:G	5.62505e-06	-1.33254	-1.20099	3.64456e-05	-1.35204	-1.20185
10985813	chr11:10985813:G:A	1.33274e-05	-1.28522	-0.385718	9.03127e-05	-1.29862	-0.34781
10985856	chr11:10985856:A:G	4.41672e-06	-1.39658	-1.37878	2.86711e-05	-1.41947	-1.37435
10985927	chr11:10985927:A:G	1.78736e-05	-1.1336e-10	-1.37743	0.000119047	-1.1336e-10	-1.37019
10986023	chr11:10986023:G:A	1.16568e-05	-1.37853	-0.42634	7.77412e-05	-1.35378	-0.442544
10986230	chr11:10986230:C:T	1.14882e-05	-1.3762	-0.44324	7.66322e-05	-1.35141	-0.45928
10986424	chr11:10986424:T:G	4.87292e-06	-1.3792	-1.29786	3.14774e-05	-1.39439	-1.30605
10986614	chr11:10986614:G:A	1.61404e-05	-1.56872	0.0892954	0.000102694	-1.57377	0.0558136
10986850	chr11:10986850:G:A	4.41246e-06	-1.35272	-1.42361	3.02124e-05	-1.31732	-1.42413
10987126	chr11:10987126:G:A	5.90631e-06	-1.551	-0.933735	3.95227e-05	-1.5469	-0.925937
10987165	chr11:10987165:A:G	2.02628e-05	-1.5436	0.291626	0.000132174	-1.53293	0.267341
10987216	chr11:10987216:T:G	8.71918e-06	-1.44544	-0.649794	5.70934e-05	-1.4285	-0.676523
10987307	chr11:10987307:A:G	4.63199e-06	-1.46396	-1.26381	3.02463e-05	-1.46948	-1.27085
10987485	chr11:10987485:G:A	1.7098e-05	-1.1336e-10	-1.42179	0.000113037	-1.1336e-10	-1.42199
10987794	chr11:10987794:A:T	8.20782e-05	1.52833	-1.38142	0.000505774	1.45629	-1.37991
10987966	chr11:10987966:A:T	3.75915e-06	-1.51396	-1.4226	2.47298e-05	-1.51904	-1.42266
10988051	chr11:10988051:A:G	1.81456e-05	-1.1336e-10	-1.36233	0.000120804	-1.1336e-10	-1.35554
10988228	chr11:10988228:G:A	7.96741e-06	-1.5373	-0.648094	5.2116e-05	-1.55828	-0.637961
10988335	chr11:10988335:AC:A	6.69708e-05	-0.0564996	-4.07163e-10	0.000437183	-0.0693571	-4.07163e-10
10988352	chr11:10988352:G:A	0.000136524	-1.1336e-10	0.655743	0.000927689	-1.1336e-10	0.682988
10988674	chr11:10988674:A:G	5.6594e-06	-1.57429	-0.953154	3.8166e-05	-1.57257	-0.935196
10988796	chr11:10988796:T:C	4.06161e-05	-1.1336e-10	-0.556591	0.000270008	-1.1336e-10	-0.551257
10988807	chr11:10988807:C:T	1.71434e-05	-1.1336e-10	-1.41914	0.000113059	-1.1336e-10	-1.4218
10988861	chr11:10988861:C:A	0.000880199	2.51939	-4.07163e-10	0.00461941	2.28831	-4.07163e-10
10989057	chr11:10989057:C:T	7.02135e-06	-1.49962	-0.812181	4.86617e-05	-1.4768	-0.788021
10989157	chr11:10989157:A:C	7.47759e-06	-1.55196	-0.696887	5.00534e-05	-1.54718	-0.689439
10989253	chr11:10989253:C:T	1.55628e-05	-1.51587	-4.07163e-10	0.000102811	-1.51681	-4.07163e-10
10989325	chr11:10989325:C:A	1.45649e-05	-1.42409	-0.158049	9.67201e-05	-1.40044	-0.177443
10989477	chr11:10989477:C:T	5.15919e-06	-1.57565	-1.04433	3.33727e-05	-1.57242	-1.06955
10990015	chr11:10990015:C:T	3.80642e-06	-1.56959	-1.35448	2.56087e-05	-1.55849	-1.34829
10990254	chr11:10990254:A:C	3.90523e-06	-1.53869	-1.35975	2.57861e-05	-1.54032	-1.35955
10990295	chr11:10990295:A:G	7.15213e-05	0.00923858	-4.07163e-10	0.000465837	-0.00587275	-4.07163e-10
10990533	chr11:10990533:A:T	1.56223e-05	-1.51206	-4.07163e-10	0.000108529	-1.46269	-4.07163e-10
10990883	chr11:10990883:G:A	1.79836e-05	-1.1336e-10	-1.3713	0.000119686	-1.1336e-10	-1.36483
10990953	chr11:10990953:T:C	3.78671e-06	-1.52458	-1.40468	2.56711e-05	-1.50294	-1.40141
10990992	chr11:10990992:G:T	3.75161e-06	-1.5279	-1.41067	2.54141e-05	-1.5065	-1.40791
10991025	chr11:10991025:T:C	0.000121539	-1.1336e-10	0.539479	0.000825855	-1.1336e-10	0.56671
10991063	chr11:10991063:C:T	3.77853e-06	-1.53271	-1.39871	2.45245e-05	-1.55328	-1.39676
10991285	chr11:10991285:A:C	4.02063e-06	-1.50528	-1.36404	2.59271e-05	-1.53306	-1.36136
10991292	chr11:10991292:C:T	2.54484e-05	-1.1336e-10	-1.0241	0.000166232	-1.1336e-10	-1.03633
10991348	chr11:10991348:TCTC:T	1.03238e-05	-0.666048	-1.26026	6.4488e-05	-0.728257	-1.25497
10991399	chr11:10991399:C:CT	3.85107e-06	-1.52728	-1.38512	2.6126e-05	-1.50626	-1.38052
10991477	chr11:10991477:T:A	2.05387e-05	-1.49145	0.253003	0.000131371	-1.52489	0.253208
10991869	chr11:10991869:A:G	5.19304e-06	-1.57493	-1.03851	3.34709e-05	-1.57515	-1.06388
10991925	chr11:10991925:G:A	3.89422e-06	-1.51548	-1.38578	2.64733e-05	-1.49234	-1.38123
10991998	chr11:10991998:A:G	4.22965e-06	-1.55093	-1.2677	2.77484e-05	-1.56736	-1.25917
10992168	chr11:10992168:G:A	1.46814e-05	-1.57417	-4.07163e-10	9.73656e-05	-1.57124	-4.07163e-10
10992228	chr11:10992228:C:T	1.29816e-05	-1.39862	-0.298605	8.63793e-05	-1.37254	-0.318424
10992723	chr11:10992723:T:G	6.31888e-06	-1.2262	-1.19102	3.87959e-05	-1.28162	-1.20978
10993068	chr11:10993068:C:A	2.07025e-05	-1.1336e-10	-1.2305	0.000138823	-1.1336e-10	-1.21651
10993230	chr11:10993230:C:T	3.58765e-06	-1.56344	-1.41982	2.4096e-05	-1.54972	-1.41794
10993283	chr11:10993283:A:G	1.7398e-05	-1.1336e-10	-1.4044	0.00011479	-1.1336e-10	-1.40661
10993405	chr11:10993405:C:T	3.9653e-06	-1.54364	-1.33953	2.68473e-05	-1.52468	-1.33486
10993421	chr11:10993421:C:CT	1.82696e-05	-1.1336e-10	-1.35552	0.000120498	-1.1336e-10	-1.35808
10993447	chr11:10993447:A:G	1.28243e-05	-1.41129	-0.298129	8.48601e-05	-1.3877	-0.321003
10993791	chr11:10993791:C:T	3.89943e-06	-1.56807	-1.33185	2.60163e-05	-1.56454	-1.32644
10993802	chr11:10993802:T:C	3.67159e-06	-1.54141	-1.41872	2.46679e-05	-1.52565	-1.41856
10993846	chr11:10993846:C:G	1.95435e-05	-1.1336e-10	-1.28811	0.00013071	-1.1336e-10	-1.27673
10993923	chr11:10993923:A:G	4.21855e-06	-1.47432	-1.34695	2.89015e-05	-1.44432	-1.34149
10993928	chr11:10993928:C:T	1.4905e-05	-1.55906	-4.07163e-10	0.000100007	-1.54447	-4.07163e-10
10994031	chr11:10994031:C:T	4.1554e-06	-1.42926	-1.40708	2.71527e-05	-1.44062	-1.40761
10994452	chr11:10994452:A:G	4.64936e-05	-1.1336e-10	-0.421441	0.000297247	-1.1336e-10	-0.455146
10994620	chr11:10994620:A:G	6.86858e-05	-0.0312136	-4.07163e-10	0.00044745	-0.046143	-4.07163e-10
10994744	chr11:10994744:A:G	3.67449e-06	-1.54097	-1.41837	2.41987e-05	-1.54491	-1.4185
10995017	chr11:10995017:A:G	4.22677e-06	-1.40665	-1.41267	2.78054e-05	-1.4132	-1.41128
10995067	chr11:10995067:C:G	3.76881e-06	-1.57482	-1.35918	2.50157e-05	-1.57555	-1.35466
10995122	chr11:10995122:TG:T	1.1506e-05	-1.33647	-0.481415	7.64544e-05	-1.30912	-0.503899
10995124	chr11:10995124:G:A	1.94583e-05	-1.1336e-10	-1.29248	0.000130231	-1.1336e-10	-1.2804
10995259	chr11:10995259:G:T	3.63578e-06	-1.57177	-1.39816	2.4067e-05	-1.57363	-1.39524
10995266	chr11:10995266:A:G	8.8193e-05	-1.1336e-10	0.218771	0.000601012	-1.1336e-10	0.248906
10995307	chr11:10995307:A:T	1.95448e-05	-1.1336e-10	-1.28805	0.00013019	-1.1336e-10	-1.28072
10995380	chr11:10995380:A:G	2.69496e-05	-1.1336e-10	-0.966787	0.000173814	-1.1336e-10	-0.991725
10995498	chr11:10995498:A:T	6.8529e-05	-0.0334996	-4.07163e-10	0.000446638	-0.0479597	-4.07163e-10
10995655	chr11:10995655:G:A	4.53497e-06	-1.44746	-1.30148	3.12926e-05	-1.41583	-1.2905
10995725	chr11:10995725:C:T	1.13121e-05	-1.32451	-0.510369	7.5262e-05	-1.29634	-0.53239
10995732	chr11:10995732:T:G	4.50214e-06	-1.4362	-1.32	3.10838e-05	-1.40331	-1.30971
10995751	chr11:10995751:T:G	1.70584e-05	-1.1336e-10	-1.42412	0.000112807	-1.1336e-10	-1.42403
10995784	chr11:10995784:G:A	4.59705e-06	-1.44613	-1.28921	3.1748e-05	-1.41419	-1.27769
10995837	chr11:10995837:T:C	4.63822e-06	-1.42983	-1.2966	3.2079e-05	-1.39618	-1.28532
10996022	chr11:10996022:G:A	1.10184e-05	-1.34724	-0.513951	7.3214e-05	-1.32037	-0.535957
10996304	chr11:10996304:A:G	2.07881e-05	-1.1336e-10	-1.22637	0.00013786	-1.1336e-10	-1.22347
10996336	chr11:10996336:T:C	3.92008e-06	-1.48572	-1.40893	2.67043e-05	-1.46042	-1.40446
10996720	chr11:10996720:G:A	1.13056e-05	-1.32946	-0.505995	7.51742e-05	-1.3018	-0.528104
10996744	chr11:10996744:T:A	1.99398e-05	-1.1336e-10	-1.26804	0.000132614	-1.1336e-10	-1.26226
10996984	chr11:10996984:T:C	4.52132e-06	-1.5697	-1.18226	3.00486e-05	-1.57527	-1.17162
10996992	chr11:10996992:C:T	2.06446e-05	-1.2333	-4.07163e-10	0.000125766	-1.31528	-4.07163e-10
10997204	chr11:10997204:A:T	1.76997e-05	-1.1336e-10	-1.38721	0.000117123	-1.1336e-10	-1.38648
10997470	chr11:10997470:T:A	6.99336e-05	-1.1336e-10	-0.0132107	0.000474747	-1.1336e-10	0.0130741
10997598	chr11:10997598:T:A	1.71468e-05	-1.1336e-10	-1.41894	0.000113345	-1.1336e-10	-1.41927
10997649	chr11:10997649:T:C	1.46603e-05	-1.57561	-4.07163e-10	9.77563e-05	-1.56723	-4.07163e-10
10997883	chr11:10997883:C:T	7.9914e-06	-1.57216	-0.610233	5.34173e-05	-1.57011	-0.601465
10998182	chr11:10998182:A:G	4.31355e-06	-1.42568	-1.37332	2.82454e-05	-1.43278	-1.376
10998262	chr11:10998262:C:T	3.84088e-06	-1.49154	-1.42351	2.52003e-05	-1.49986	-1.423
10998312	chr11:10998312:C:T	1.85738e-05	-1.339	-4.07163e-10	0.000123857	-1.33058	-4.07163e-10
10998399	chr11:10998399:A:G	6.39316e-06	-1.46618	-0.939348	4.23482e-05	-1.46747	-0.936312
10998434	chr11:10998434:T:C	3.88178e-06	-1.48638	-1.41808	2.6394e-05	-1.46146	-1.41511
10998613	chr11:10998613:A:G	4.79666e-06	-1.56126	-1.13157	3.07206e-05	-1.57107	-1.15371
10998692	chr11:10998692:A:G	3.7969e-06	-1.5691	-1.35747	2.51174e-05	-1.57502	-1.35112
10998769	chr11:10998769:C:T	4.67461e-06	-1.40183	-1.31678	3.05342e-05	-1.40989	-1.32097
10998772	chr11:10998772:C:T	1.48075e-05	-1.56563	-4.07163e-10	9.69602e-05	-1.57541	-4.07163e-10
10999032	chr11:10999032:A:T	4.06415e-06	-1.43581	-1.42274	2.65814e-05	-1.44659	-1.42291
10999499	chr11:10999499:A:T	4.06357e-06	-1.53862	-1.32008	2.6687e-05	-1.53127	-1.33426
10999542	chr11:10999542:C:T	6.33837e-06	-1.34742	-1.06671	4.0412e-05	-1.39916	-1.05142
10999933	chr11:10999933:G:A	1.87289e-05	-1.1336e-10	-1.33069	0.000124368	-1.1336e-10	-1.32647
10999971	chr11:10999971:C:T	4.23848e-06	-1.52715	-1.2894	2.78116e-05	-1.51882	-1.30544
11000153	chr11:11000153:T:C	4.38075e-06	-1.50869	-1.27484	2.87138e-05	-1.5006	-1.29173
11000178	chr11:11000178:A:G	4.32937e-06	-1.5407	-1.25463	2.8317e-05	-1.53349	-1.27276
11000334	chr11:11000334:C:T	4.22864e-06	-1.53768	-1.2812	2.77061e-05	-1.5302	-1.29785
11000375	chr11:11000375:T:C	6.328e-05	-1.1336e-10	-0.113188	0.000404967	-1.1336e-10	-0.145902
11000555	chr11:11000555:C:T	1.61097e-05	-1.48133	-4.07163e-10	0.000112747	-1.42457	-4.07163e-10
11001667	chr11:11001667:A:G	1.66181e-05	-1.26596	-0.184308	0.000108136	-1.25362	-0.212691
11002067	chr11:11002067:G:T	3.09252e-05	-1.1336e-10	-0.829183	0.000199135	-1.1336e-10	-0.855727
11002362	chr11:11002362:A:G	1.63366e-05	-1.46735	-4.07163e-10	0.000102496	-1.51988	-4.07163e-10
11002395	chr11:11002395:G:T	8.99086e-06	-1.25003	-0.814514	6.27883e-05	-1.19432	-0.815625
11002494	chr11:11002494:A:T	1.86845e-05	-1.1336e-10	-1.33306	0.000123559	-1.1336e-10	-1.33299
11002860	chr11:11002860:C:T	3.86141e-06	-1.57475	-1.33497	2.56526e-05	-1.5754	-1.32966
11003200	chr11:11003200:A:G	1.71202e-05	-1.1336e-10	-1.4205	0.000112946	-1.1336e-10	-1.4228
11003262	chr11:11003262:T:G	6.97646e-06	-1.54715	-0.771069	4.59364e-05	-1.56272	-0.759725
11003470	chr11:11003470:G:A	5.31788e-05	0.110106	-0.397202	0.000294114	-0.089553	-0.376189
11003886	chr11:11003886:G:T	9.75606e-06	-1.5711	-0.411765	6.56964e-05	-1.56913	-0.395539
11004023	chr11:11004023:G:C	1.48897e-05	-1.56009	-4.07163e-10	9.95338e-05	-1.54921	-4.07163e-10
11004101	chr11:11004101:T:C	1.77412e-05	-1.1336e-10	-1.38487	0.000118012	-1.1336e-10	-1.37892
11004511	chr11:11004511:C:T	1.506e-05	-1.54871	-4.07163e-10	0.000101375	-1.53088	-4.07163e-10
11004836	chr11:11004836:G:A	1.79474e-05	-1.1336e-10	-1.37331	0.00011867	-1.1336e-10	-1.37336
11005428	chr11:11005428:C:T	5.652e-06	-1.49342	-1.03533	3.68557e-05	-1.50081	-1.04189
11005439	chr11:11005439:T:C	3.66513e-06	-1.54927	-1.41262	2.46075e-05	-1.53649	-1.41017
11005585	chr11:11005585:G:A	1.51309e-05	-1.54402	-4.07163e-10	9.98436e-05	-1.5461	-4.07163e-10
11005804	chr11:11005804:A:G	3.7978e-06	-1.56396	-1.36237	2.5573e-05	-1.55346	-1.35471
11006306	chr11:11006306:T:C	7.40823e-06	-1.4963	-0.761861	4.91276e-05	-1.49689	-0.758402
11006735	chr11:11006735:T:A	9.20496e-05	0.261571	-4.07163e-10	0.000599622	0.246591	-4.07163e-10
11006812	chr11:11006812:G:A	9.0697e-06	-1.5736	-0.482216	6.11107e-05	-1.57219	-0.464828
11006965	chr11:11006965:G:A	0.000246164	1.24524	-4.07163e-10	0.00226019	1.5735	-4.07163e-10
11007088	chr11:11007088:G:A	4.18492e-06	-1.50793	-1.32134	2.73967e-05	-1.51143	-1.32786
11007138	chr11:11007138:G:A	3.97537e-06	-1.46894	-1.41169	2.60705e-05	-1.47576	-1.41314
11007515	chr11:11007515:T:C	4.08494e-06	-1.52368	-1.32977	2.6762e-05	-1.52671	-1.33602
11007523	chr11:11007523:G:A	2.48977e-05	-1.1336e-10	-1.04598	0.000165426	-1.1336e-10	-1.04118
11007710	chr11:11007710:C:A	5.49396e-06	-1.41037	-1.14673	3.8739e-05	-1.36757	-1.12529
11007863	chr11:11007863:C:T	1.63732e-05	-1.46511	-4.07163e-10	0.000106665	-1.48002	-4.07163e-10
11008042	chr11:11008042:A:G	3.84037e-06	-1.55159	-1.3636	2.59865e-05	-1.53716	-1.35497
11008424	chr11:11008424:A:G	4.5545e-06	-1.40227	-1.34237	3.14865e-05	-1.36688	-1.33327
11008605	chr11:11008605:A:C	2.86369e-05	-1.1336e-10	-0.906061	0.000189226	-1.1336e-10	-0.906769
11008904	chr11:11008904:C:T	6.44797e-06	-1.52353	-0.873462	4.21409e-05	-1.54627	-0.862421
11008991	chr11:11008991:G:A	6.99838e-06	-1.51153	-0.803552	4.56582e-05	-1.53676	-0.791763
11009042	chr11:11009042:T:C	3.04646e-05	-1.1336e-10	-0.84419	0.000206884	-1.1336e-10	-0.81755
11009120	chr11:11009120:T:G	7.88972e-06	-1.35563	-0.839562	5.03979e-05	-1.40159	-0.828165
11009212	chr11:11009212:CTG:C	4.73119e-06	-1.4032	-1.30338	3.2891e-05	-1.36376	-1.29275
11009464	chr11:11009464:C:T	4.07104e-06	-1.43721	-1.41965	2.67926e-05	-1.4415	-1.42008
11009886	chr11:11009886:A:G	5.47033e-05	-0.258832	-4.07163e-10	0.000354859	-0.277987	-4.07163e-10
11010699	chr11:11010699:G:T	5.27813e-05	-0.294599	-4.07163e-10	0.000342351	-0.313871	-4.07163e-10
11010880	chr11:11010880:G:A	3.70851e-06	-1.55868	-1.39145	2.45304e-05	-1.5682	-1.38159
11010919	chr11:11010919:CCG:C	3.83783e-06	-1.49248	-1.42337	2.52142e-05	-1.49891	-1.42339
11010995	chr11:11010995:C:T	1.89019e-05	-1.1336e-10	-1.3215	0.00012581	-1.1336e-10	-1.31493
11011238	chr11:11011238:G:C	2.26994e-05	-1.1336e-10	-1.13842	0.000150425	-1.1336e-10	-1.13624
11011390	chr11:11011390:T:C	4.36245e-06	-1.3695	-1.41823	2.8845e-05	-1.36865	-1.41912
11011441	chr11:11011441:C:T	5.62284e-06	-1.28296	-1.25096	3.69429e-05	-1.30201	-1.23832
11011530	chr11:11011530:C:T	4.32562e-06	-1.37784	-1.41836	2.85877e-05	-1.37748	-1.41925
11012119	chr11:11012119:A:G	1.95377e-05	-1.1336e-10	-1.28841	0.000130378	-1.1336e-10	-1.27927
11012237	chr11:11012237:GAAGTT:G	9.35501e-05	-1.1336e-10	0.27774	0.000637453	-1.1336e-10	0.307771
11012403	chr11:11012403:G:A	3.78155e-06	-1.51219	-1.41843	2.49592e-05	-1.51298	-1.41948
11012442	chr11:11012442:G:A	1.47421e-05	-1.57005	-4.07163e-10	9.93867e-05	-1.55069	-4.07163e-10
11012488	chr11:11012488:G:GA	7.2021e-06	-1.56872	-0.717659	4.81282e-05	-1.56658	-0.709263
11012626	chr11:11012626:G:T	3.57974e-06	-1.56567	-1.4198	2.36147e-05	-1.56716	-1.42068
11012761	chr11:11012761:C:G	3.88275e-06	-1.56964	-1.33457	2.59663e-05	-1.56372	-1.32919
11012806	chr11:11012806:C:T	2.23235e-05	-1.15511	-4.07163e-10	0.000144441	-1.17683	-4.07163e-10
11012848	chr11:11012848:A:G	8.17843e-05	-1.1336e-10	0.143329	0.000544618	-1.1336e-10	0.150376
11012910	chr11:11012910:TA:T	4.22261e-06	-1.4226	-1.3977	2.81625e-05	-1.41225	-1.39947
11013146	chr11:11013146:A:G	7.21806e-06	-1.55371	-0.730461	4.83631e-05	-1.55005	-0.720925
11013494	chr11:11013494:A:T	6.74923e-05	-0.0487435	-4.07163e-10	0.000437567	-0.0684786	-4.07163e-10
11013802	chr11:11013802:C:T	3.73319e-06	-1.52102	-1.42247	2.48882e-05	-1.51222	-1.4231
11013916	chr11:11013916:C:T	1.46942e-05	-1.5733	-4.07163e-10	9.72174e-05	-1.57276	-4.07163e-10
11013950	chr11:11013950:G:A	3.87029e-06	-1.48335	-1.42408	2.5084e-05	-1.50344	-1.42404
11014125	chr11:11014125:T:C	6.56926e-05	-0.0757701	-4.07163e-10	0.000425819	-0.0956947	-4.07163e-10
11014158	chr11:11014158:A:T	6.17005e-06	-1.45757	-0.983477	4.31772e-05	-1.42391	-0.960484
11014257	chr11:11014257:A:G	3.73545e-06	-1.55908	-1.38381	2.47229e-05	-1.55494	-1.38703
11014505	chr11:11014505:C:T	1.51819e-05	-1.54065	-4.07163e-10	9.81272e-05	-1.56344	-4.07163e-10
11014544	chr11:11014544:G:A	4.0116e-06	-1.46902	-1.40255	2.60304e-05	-1.48771	-1.40274
11014545	chr11:11014545:C:T	8.61483e-06	-0.844525	-1.26275	5.63111e-05	-0.851092	-1.26772
11014635	chr11:11014635:T:C	1.6791e-05	-1.43992	-4.07163e-10	0.000108246	-1.4653	-4.07163e-10
11014750	chr11:11014750:C:T	4.1053e-06	-1.43042	-1.41805	2.65682e-05	-1.45183	-1.41816
11014796	chr11:11014796:G:T	9.4453e-06	-1.30122	-0.714017	6.31152e-05	-1.27184	-0.732906
11014846	chr11:11014846:A:G	2.0852e-05	-1.1336e-10	-1.22331	0.000138724	-1.1336e-10	-1.21722
11015394	chr11:11015394:T:G	1.82293e-05	-1.1336e-10	-1.35772	0.000121315	-1.1336e-10	-1.35132
11015476	chr11:11015476:A:G	7.49421e-06	-1.55984	-0.686785	5.02108e-05	-1.55666	-0.676818
11015478	chr11:11015478:G:T	6.32927e-06	-1.43521	-0.980367	4.09362e-05	-1.44045	-0.997248
11015577	chr11:11015577:C:T	5.67719e-06	-1.55311	-0.971185	3.71047e-05	-1.54837	-0.987592
11015636	chr11:11015636:C:T	6.37211e-06	-1.45829	-0.95054	4.1181e-05	-1.46275	-0.96898
11015787	chr11:11015787:C:T	6.53087e-06	-1.44995	-0.934264	4.21671e-05	-1.45512	-0.952949
11016087	chr11:11016087:C:A	7.37318e-06	-1.55753	-0.705373	4.9412e-05	-1.55409	-0.695422
11016161	chr11:11016161:G:A	5.71463e-06	-1.442	-1.07573	3.72153e-05	-1.44454	-1.08845
11016307	chr11:11016307:A:T	5.65287e-06	-1.55324	-0.975354	3.69565e-05	-1.54836	-0.991612
11016785	chr11:11016785:G:A	4.70318e-06	-1.4596	-1.25292	3.04763e-05	-1.47855	-1.25421
11016944	chr11:11016944:C:T	4.26482e-06	-1.54589	-1.26447	2.82554e-05	-1.55105	-1.25737
11017320	chr11:11017320:A:G	2.77833e-05	-1.1336e-10	-0.936322	0.000183888	-1.1336e-10	-0.93538
11017544	chr11:11017544:C:T	6.54596e-05	-0.0793236	-4.07163e-10	0.000424618	-0.0985186	-4.07163e-10
11017782	chr11:11017782:C:T	2.63912e-05	-1.1336e-10	-0.987727	0.000174663	-1.1336e-10	-0.986852
11017843	chr11:11017843:C:T	6.46722e-06	-1.26192	-1.13209	4.27947e-05	-1.24795	-1.14535
11018568	chr11:11018568:G:A	1.92507e-05	-1.1336e-10	-1.30321	0.000128554	-1.1336e-10	-1.29336
11018798	chr11:11018798:A:G	4.23633e-06	-1.46716	-1.3499	2.91594e-05	-1.43495	-1.34198
11018943	chr11:11018943:A:G	1.87223e-05	-1.1336e-10	-1.33104	0.000123325	-1.1336e-10	-1.33488
11018996	chr11:11018996:C:T	5.13098e-06	-1.48849	-1.13697	3.56186e-05	-1.45869	-1.11815
11019214	chr11:11019214:G:C	5.63385e-06	-1.56003	-0.971934	3.67995e-05	-1.55615	-0.988079
11019387	chr11:11019387:T:C	6.02155e-06	-1.39528	-1.07013	4.28781e-05	-1.34124	-1.05011
11019797	chr11:11019797:T:C	1.53947e-05	-1.52674	-4.07163e-10	9.87072e-05	-1.55755	-4.07163e-10
11019986	chr11:11019986:A:T	6.02071e-06	-1.56544	-0.900107	3.91583e-05	-1.56263	-0.919464
11020335	chr11:11020335:T:C	6.38102e-05	-0.104844	-4.07163e-10	0.000417433	-0.115584	-4.07163e-10
11020451	chr11:11020451:G:A	6.89058e-05	-0.0280156	-4.07163e-10	0.000450637	-0.0390459	-4.07163e-10
11020968	chr11:11020968:C:T	1.47254e-05	-1.57118	-4.07163e-10	9.82019e-05	-1.56268	-4.07163e-10
11021116	chr11:11021116:A:T	1.8291e-05	-1.36138	0.0070299	0.000122775	-1.36446	0.025105
11021220	chr11:11021220:T:C	4.47241e-06	-1.54759	-1.21524	2.99589e-05	-1.5536	-1.19629
11021411	chr11:11021411:A:G	4.07919e-06	-1.44731	-1.40755	2.61857e-05	-1.48274	-1.40176
11021454	chr11:11021454:A:G	4.39481e-06	-1.48661	-1.29372	2.8824e-05	-1.50437	-1.28413
11021614	chr11:11021614:T:C	4.15543e-06	-1.44995	-1.38639	2.67211e-05	-1.4859	-1.37835
11021823	chr11:11021823:A:C	1.76119e-05	-1.1336e-10	-1.39218	0.00011638	-1.1336e-10	-1.39285
11021916	chr11:11021916:A:T	4.11478e-06	-1.45184	-1.39433	2.64701e-05	-1.48679	-1.3869
11022334	chr11:11022334:A:G	4.06786e-06	-1.44323	-1.41441	2.6026e-05	-1.48035	-1.41026
11022467	chr11:11022467:G:A	4.18835e-06	-1.42755	-1.40089	2.68272e-05	-1.46602	-1.39428
11022527	chr11:11022527:A:G	1.73133e-05	-1.1336e-10	-1.40928	0.000114518	-1.1336e-10	-1.40898
11022672	chr11:11022672:C:CCA	4.35568e-06	-1.37497	-1.41431	2.79223e-05	-1.41157	-1.40871
11023009	chr11:11023009:A:G	8.24514e-06	-1.55729	-0.593843	5.57568e-05	-1.55512	-0.57359
11023122	chr11:11023122:T:C	6.86468e-06	-1.14812	-1.18625	4.84979e-05	-1.07098	-1.1972
11023130	chr11:11023130:T:A	1.06735e-05	-0.989345	-0.903647	7.14851e-05	-0.975604	-0.904617
11023345	chr11:11023345:G:A	3.83668e-06	-1.51051	-1.40563	2.46967e-05	-1.53157	-1.41147
11023664	chr11:11023664:A:T	7.00247e-06	-1.12213	-1.19236	4.95979e-05	-1.04257	-1.20319
11023683	chr11:11023683:G:A	2.18924e-05	-1.1336e-10	-1.17462	0.000143685	-1.1336e-10	-1.18208
11023791	chr11:11023791:G:T	1.63632e-05	-1.46572	-4.07163e-10	0.000106566	-1.48094	-4.07163e-10
11024652	chr11:11024652:C:A	1.70596e-05	-1.1336e-10	-1.42405	0.000112889	-1.1336e-10	-1.4233
11024690	chr11:11024690:G:A	4.01708e-06	-1.50802	-1.36218	2.57332e-05	-1.52878	-1.37315
11024712	chr11:11024712:C:T	8.31648e-06	-1.05884	-1.08368	5.88936e-05	-0.97912	-1.09486
11025076	chr11:11025076:G:A	2.8398e-05	-1.57506	0.660623	0.000188323	-1.57519	0.663638
11025482	chr11:11025482:T:G	2.6382e-05	-1.1336e-10	-0.988073	0.000175608	-1.1336e-10	-0.981456
11025959	chr11:11025959:G:A	7.71301e-06	-0.99044	-1.22741	5.38318e-05	-0.923433	-1.24041
11026102	chr11:11026102:A:G	6.28699e-06	-1.31348	-1.10879	3.98411e-05	-1.36888	-1.09593
11026217	chr11:11026217:G:A	2.08731e-05	-1.1336e-10	-1.2223	0.000137082	-1.1336e-10	-1.22913
11026433	chr11:11026433:AGTTG:A	1.71841e-05	-1.1336e-10	-1.41677	0.000113892	-1.1336e-10	-1.41446
11026440	chr11:11026440:CCAT:C	1.72022e-05	-1.1336e-10	-1.41572	0.000114027	-1.1336e-10	-1.41327
11026445	chr11:11026445:C:G	1.71814e-05	-1.1336e-10	-1.41693	0.00011387	-1.1336e-10	-1.41465
11026446	chr11:11026446:A:G	1.71816e-05	-1.1336e-10	-1.41692	0.000113871	-1.1336e-10	-1.41464
11026673	chr11:11026673:A:G	8.31769e-06	-0.718479	-1.42389	5.17645e-05	-0.779755	-1.42325
11026720	chr11:11026720:TA:T	1.41274e-05	-0.297926	-1.31471	8.93586e-05	-0.350294	-1.30676
11026766	chr11:11026766:A:C	1.45045e-05	-0.332383	-1.25392	9.21612e-05	-0.382079	-1.24409
11026843	chr11:11026843:C:G	1.23458e-05	-0.326302	-1.42114	7.67557e-05	-0.388909	-1.42017
11026848	chr11:11026848:A:G	2.03464e-05	-1.1336e-10	-1.24785	0.000132463	-1.1336e-10	-1.26341
11026873	chr11:11026873:G:A	1.84106e-05	-1.34783	-4.07163e-10	0.000117696	-1.3816	-4.07163e-10
11027103	chr11:11027103:C:T	4.14983e-06	-1.53906	-1.29863	2.7327e-05	-1.5511	-1.29074
11027729	chr11:11027729:T:G	3.81915e-06	-1.54887	-1.37186	2.59211e-05	-1.52422	-1.37043
11027754	chr11:11027754:C:T	4.77256e-05	-0.395288	-4.07163e-10	0.000307506	-0.421214	-4.07163e-10
11027826	chr11:11027826:C:T	4.27479e-06	-1.3983	-1.40972	2.88227e-05	-1.37798	-1.41057
11028165	chr11:11028165:T:C	4.16869e-06	-1.41417	-1.41899	2.69616e-05	-1.43736	-1.41794
11028835	chr11:11028835:C:T	6.71746e-06	-1.56202	-0.794024	4.52907e-05	-1.57269	-0.763921
11028848	chr11:11028848:GT:G	4.35316e-06	-1.56887	-1.22098	2.97861e-05	-1.55467	-1.201
11028887	chr11:11028887:A:T	1.23265e-05	-0.846905	-0.902098	7.75235e-05	-0.894088	-0.905041
11029094	chr11:11029094:T:C	7.65746e-06	-0.842229	-1.38285	4.858e-05	-0.886687	-1.37981
11029122	chr11:11029122:G:C	1.75869e-05	-1.3936	-4.07163e-10	0.000118723	-1.37291	-4.07163e-10
11029161	chr11:11029161:C:T	4.41014e-05	-1.1336e-10	-0.474266	0.000283277	-1.1336e-10	-0.503284
11029384	chr11:11029384:G:T	8.49187e-06	-1.3941	-0.727549	5.50789e-05	-1.43695	-0.703996
11029426	chr11:11029426:T:C	4.87615e-05	-1.1336e-10	-0.373815	0.00031286	-1.1336e-10	-0.403953
11029548	chr11:11029548:A:G	3.27797e-05	-0.770947	-4.07163e-10	0.000216671	-0.771329	-4.07163e-10
11029670	chr11:11029670:T:A	3.30838e-05	-0.761712	-4.07163e-10	0.000218719	-0.761922	-4.07163e-10
11029685	chr11:11029685:T:C	1.79208e-05	-1.1336e-10	-1.3748	0.000118341	-1.1336e-10	-1.37614
11029817	chr11:11029817:C:G	3.72622e-05	-1.1336e-10	-0.642778	0.000240087	-1.1336e-10	-0.668709
11030056	chr11:11030056:C:T	4.35953e-05	-1.1336e-10	-0.485808	0.000280086	-1.1336e-10	-0.514612
11030076	chr11:11030076:C:T	3.71633e-05	-1.1336e-10	-0.645434	0.000239459	-1.1336e-10	-0.671327
11030193	chr11:11030193:G:A	4.41676e-06	-1.39421	-1.38114	3.13058e-05	-1.32951	-1.3764
11030562	chr11:11030562:A:G	1.78121e-05	-1.1336e-10	-1.38088	0.00011767	-1.1336e-10	-1.38183
11030609	chr11:11030609:C:T	3.94603e-05	-1.1336e-10	-0.585462	0.000253902	-1.1336e-10	-0.612759
11030683	chr11:11030683:C:G	3.99253e-06	-1.47557	-1.40076	2.6943e-05	-1.45027	-1.40572
11030817	chr11:11030817:C:T	5.7302e-06	-1.47215	-1.04285	3.74323e-05	-1.46766	-1.05952
11030818	chr11:11030818:G:A	4.06424e-06	-1.5728	-1.28573	2.71282e-05	-1.57562	-1.27351
11030887	chr11:11030887:T:A	4.0474e-06	-1.57566	-1.28702	2.72246e-05	-1.5737	-1.27189
11030900	chr11:11030900:G:A	4.19952e-06	-1.55736	-1.26842	2.86659e-05	-1.54164	-1.25236
11031040	chr11:11031040:A:G	4.08526e-06	-1.57561	-1.27776	2.74837e-05	-1.574	-1.26212
11031114	chr11:11031114:T:C	4.06184e-06	-1.5756	-1.28352	2.73654e-05	-1.57224	-1.26819
11031152	chr11:11031152:G:A	5.10402e-06	-1.57568	-1.05505	3.46583e-05	-1.57367	-1.0305
11031189	chr11:11031189:CTGACCTCAGGTGATCTGCCCGCCT:C	4.18613e-06	-1.48434	-1.34464	2.6869e-05	-1.52467	-1.33407
11031360	chr11:11031360:T:C	3.12315e-05	-1.1336e-10	-0.819331	0.000205772	-1.1336e-10	-0.82294
11031376	chr11:11031376:T:G	1.46641e-05	-1.57536	-4.07163e-10	9.82836e-05	-1.56185	-4.07163e-10
11031801	chr11:11031801:T:A	5.34329e-06	-1.57534	-1.00958	3.5666e-05	-1.57276	-1.00275
11031852	chr11:11031852:T:C	3.36149e-05	-0.745786	-4.07163e-10	0.000222165	-0.746289	-4.07163e-10
11032113	chr11:11032113:C:T	3.30634e-05	-0.762328	-4.07163e-10	0.00021852	-0.762832	-4.07163e-10
11032133	chr11:11032133:T:C	5.62938e-06	-1.5741	-0.958661	3.74718e-05	-1.57461	-0.951515
11032173	chr11:11032173:G:A	3.34504e-05	-0.750693	-4.07163e-10	0.000221162	-0.750815	-4.07163e-10
11032209	chr11:11032209:C:T	3.42063e-05	-0.728347	-4.07163e-10	0.000226146	-0.728527	-4.07163e-10
11032432	chr11:11032432:T:C	6.18676e-06	-1.28406	-1.15428	4.38925e-05	-1.218	-1.14997
11032625	chr11:11032625:A:C	5.5478e-06	-1.5709	-0.976459	3.67607e-05	-1.57567	-0.969609
11032728	chr11:11032728:C:T	3.5219e-05	-0.699171	-4.07163e-10	0.00023273	-0.699829	-4.07163e-10
11032734	chr11:11032734:A:G	8.50765e-06	-1.53638	-0.583411	5.88714e-05	-1.50195	-0.572406
11032740	chr11:11032740:T:C	1.70631e-05	-1.1336e-10	-1.42384	0.000112876	-1.1336e-10	-1.42342
11032906	chr11:11032906:T:C	5.85923e-06	-1.525	-0.967739	4.02551e-05	-1.48852	-0.965955
11032944	chr11:11032944:C:T	5.77958e-06	-1.3875	-1.11893	3.74023e-05	-1.38608	-1.14189
11033086	chr11:11033086:A:G	1.71808e-05	-1.1336e-10	-1.41697	0.000113817	-1.1336e-10	-1.41511
11033220	chr11:11033220:T:C	1.50883e-05	-1.54683	-4.07163e-10	0.000100011	-1.54443	-4.07163e-10
11033537	chr11:11033537:C:T	4.57766e-06	-1.39001	-1.34956	2.8843e-05	-1.44887	-1.33897
11033791	chr11:11033791:A:G	3.90336e-05	-1.1336e-10	-0.596334	0.000251262	-1.1336e-10	-0.623212
11033954	chr11:11033954:C:T	3.28564e-05	-0.76861	-4.07163e-10	0.000217313	-0.76837	-4.07163e-10
11034006	chr11:11034006:T:C	4.4909e-06	-1.38028	-1.37842	2.81857e-05	-1.4407	-1.37019
11034084	chr11:11034084:G:T	4.4302e-06	-1.55773	-1.21458	2.94666e-05	-1.56747	-1.19898
11034137	chr11:11034137:G:A	2.11525e-05	-1.1336e-10	-1.209	0.000137278	-1.1336e-10	-1.2277
11034142	chr11:11034142:C:T	2.7027e-05	-1.1336e-10	-0.96392	0.000177244	-1.1336e-10	-0.972181
11034274	chr11:11034274:A:T	3.89494e-06	-1.47705	-1.42403	2.43455e-05	-1.53354	-1.42382
11034481	chr11:11034481:G:A	1.11833e-05	-0.731398	-1.11494	7.11555e-05	-0.748167	-1.13667
11034684	chr11:11034684:C:T	3.72103e-06	-1.52312	-1.42364	2.52709e-05	-1.49596	-1.42409
11035011	chr11:11035011:T:A	1.99282e-05	-1.1336e-10	-1.26862	0.000130281	-1.1336e-10	-1.28001
11035065	chr11:11035065:A:G	1.76111e-05	-1.1336e-10	-1.39223	0.00011614	-1.1336e-10	-1.39491
11035210	chr11:11035210:G:C	1.96666e-05	-1.1336e-10	-1.28183	0.000130846	-1.1336e-10	-1.27569
11035241	chr11:11035241:T:C	3.98813e-06	-1.46847	-1.40897	2.52715e-05	-1.51042	-1.40961
11035533	chr11:11035533:G:A	1.98195e-05	-1.1336e-10	-1.27409	0.000129578	-1.1336e-10	-1.28543
11036001	chr11:11036001:C:T	4.3157e-06	-1.4834	-1.31509	3.01071e-05	-1.43558	-1.30937
11036248	chr11:11036248:A:G	1.70619e-05	-1.1336e-10	-1.42391	0.000112811	-1.1336e-10	-1.42399
11036643	chr11:11036643:G:A	7.26887e-06	-0.941518	-1.33564	5.01045e-05	-0.895848	-1.33975
11036671	chr11:11036671:G:A	3.85449e-06	-1.5083	-1.40321	2.68435e-05	-1.45985	-1.39983
11036910	chr11:11036910:G:A	5.27388e-06	-1.17389	-1.4241	3.43325e-05	-1.18966	-1.42396
11037056	chr11:11037056:T:C	1.7941e-05	-1.1336e-10	-1.37367	0.000118569	-1.1336e-10	-1.37422
11037071	chr11:11037071:G:A	5.27877e-05	-0.294478	-4.07163e-10	0.000363782	-0.253153	-4.07163e-10
11037216	chr11:11037216:GT:G	2.15945e-05	-1.1336e-10	-1.18832	0.000144298	-1.1336e-10	-1.17783
11037301	chr11:11037301:C:T	4.18594e-06	-1.47934	-1.34969	2.94302e-05	-1.4241	-1.34359
11037343	chr11:11037343:T:C	2.95917e-05	-1.1336e-10	-0.873262	0.000196008	-1.1336e-10	-0.871551
11037981	chr11:11037981:C:T	1.74852e-05	-1.1336e-10	-1.3994	0.000116025	-1.1336e-10	-1.3959
11038098	chr11:11038098:C:T	1.80978e-05	-1.36496	-4.07163e-10	0.000113488	-1.41801	-4.07163e-10
11038633	chr11:11038633:G:A	4.06754e-05	-1.1336e-10	-0.555134	0.000261688	-1.1336e-10	-0.582555
11038638	chr11:11038638:T:C	2.97225e-05	-1.1336e-10	-0.868852	0.000193916	-1.1336e-10	-0.882284
11038704	chr11:11038704:G:C	2.20119e-05	-1.1336e-10	-1.16917	0.00014656	-1.1336e-10	-1.16227
11038719	chr11:11038719:A:G	3.21795e-05	-0.789427	-4.07163e-10	0.000212363	-0.791414	-4.07163e-10
11039166	chr11:11039166:G:C	1.75905e-05	-1.1336e-10	-1.39339	0.000116272	-1.1336e-10	-1.39377
11039318	chr11:11039318:G:A	2.37094e-05	-1.09489	-4.07163e-10	0.00014074	-1.20279	-4.07163e-10
11039321	chr11:11039321:A:T	1.44554e-05	-0.308274	-1.28142	8.72615e-05	-0.391739	-1.28906
11039356	chr11:11039356:C:T	1.15617e-05	-1.31286	-0.500204	8.27356e-05	-1.24486	-0.4892
11039376	chr11:11039376:T:G	6.46248e-06	-1.52874	-0.866005	4.52324e-05	-1.49218	-0.845718
11039526	chr11:11039526:G:A	2.16638e-05	-1.1336e-10	-1.18512	0.00014191	-1.1336e-10	-1.19452
11039939	chr11:11039939:T:C	8.47867e-06	-1.57112	-0.55208	5.54424e-05	-1.5689	-0.565462
11040343	chr11:11040343:T:C	1.58425e-05	-1.49806	-4.07163e-10	0.000103122	-1.5138	-4.07163e-10
11040355	chr11:11040355:A:T	2.01222e-05	-1.1336e-10	-1.25893	0.00013394	-1.1336e-10	-1.25232
11040572	chr11:11040572:C:T	6.9605e-06	-0.987863	-1.33264	4.64643e-05	-0.983228	-1.3278
11040803	chr11:11040803:T:C	1.53348e-05	-1.53063	-4.07163e-10	9.81591e-05	-1.56312	-4.07163e-10
11040998	chr11:11040998:A:C	1.82422e-05	-1.1336e-10	-1.35702	0.000121086	-1.1336e-10	-1.35321
11041211	chr11:11041211:T:C	4.82697e-06	-1.51007	-1.17647	3.37078e-05	-1.46747	-1.16451
11041335	chr11:11041335:G:A	1.71111e-05	-1.1336e-10	-1.42103	0.00011304	-1.1336e-10	-1.42196
11041465	chr11:11041465:T:C	1.51511e-05	-0.244834	-1.29785	9.14206e-05	-0.329053	-1.30518
11041629	chr11:11041629:T:C	1.89319e-05	-1.1336e-10	-1.31991	0.000124326	-1.1336e-10	-1.3268
11041719	chr11:11041719:T:G	8.27802e-06	-1.50501	-0.642139	5.84581e-05	-1.46115	-0.620243
11042068	chr11:11042068:C:T	1.70638e-05	-1.1336e-10	-1.4238	0.000112825	-1.1336e-10	-1.42387
11042231	chr11:11042231:A:T	7.17534e-06	-0.90302	-1.38709	5.08846e-05	-0.831788	-1.38836
11042256	chr11:11042256:G:C	3.19256e-05	-0.797349	-4.07163e-10	0.000210746	-0.799054	-4.07163e-10
11042345	chr11:11042345:T:G	2.70561e-05	-1.1336e-10	-0.962843	0.000175478	-1.1336e-10	-0.982196
11042841	chr11:11042841:T:A	1.07556e-05	-1.45979	-0.425545	7.7061e-05	-1.40716	-0.397951
11043410	chr11:11043410:A:G	3.98858e-06	-1.49104	-1.38628	2.65679e-05	-1.48011	-1.38989
11044790	chr11:11044790:G:A	1.89606e-05	-1.31839	-4.07163e-10	0.000115657	-1.39908	-4.07163e-10
11045321	chr11:11045321:G:A	1.7184e-05	-1.1336e-10	-1.41678	0.000113458	-1.1336e-10	-1.41827
11045474	chr11:11045474:C:G	1.91818e-05	-1.30679	-4.07163e-10	0.000116788	-1.38935	-4.07163e-10
11045657	chr11:11045657:C:T	9.40587e-06	-1.3485	-0.670923	6.26813e-05	-1.38223	-0.629417
11046501	chr11:11046501:G:T	1.71712e-05	-1.1336e-10	-1.41752	0.000113382	-1.1336e-10	-1.41894
11046546	chr11:11046546:A:C	1.99831e-05	-1.1336e-10	-1.26587	0.000132604	-1.1336e-10	-1.26235
11046560	chr11:11046560:A:C	1.97797e-05	-1.1336e-10	-1.2761	0.000129738	-1.1336e-10	-1.28419
11046764	chr11:11046764:A:G	3.73886e-06	-1.56153	-1.38044	2.42542e-05	-1.57549	-1.38563
11047034	chr11:11047034:A:G	1.80203e-05	-1.1336e-10	-1.36926	0.000119457	-1.1336e-10	-1.36675
11047093	chr11:11047093:T:A	7.89509e-05	0.10807	-4.07163e-10	0.000512026	0.0886661	-4.07163e-10
11047139	chr11:11047139:T:C	2.79611e-05	-1.1336e-10	-0.929941	0.000182309	-1.1336e-10	-0.944006
11047385	chr11:11047385:A:G	5.18432e-05	-0.312533	-4.07163e-10	0.00034462	-0.307265	-4.07163e-10
11047486	chr11:11047486:C:G	2.4076e-05	-1.07954	-4.07163e-10	0.000157627	-1.08948	-4.07163e-10
11047699	chr11:11047699:G:A	1.82607e-05	-1.1336e-10	-1.35601	0.000119947	-1.1336e-10	-1.36266
11047809	chr11:11047809:C:A	3.83442e-06	-1.51031	-1.40643	2.61933e-05	-1.47619	-1.40802
11047997	chr11:11047997:G:A	5.29601e-06	-1.37757	-1.21624	3.58741e-05	-1.34063	-1.22906
11047999	chr11:11047999:G:A	1.86237e-05	-1.1336e-10	-1.33632	0.000122399	-1.1336e-10	-1.34242
11048012	chr11:11048012:G:A	1.90891e-05	-1.1336e-10	-1.31164	0.000125355	-1.1336e-10	-1.31856
11048037	chr11:11048037:T:A	5.0715e-06	-1.40602	-1.2311	3.43061e-05	-1.37096	-1.24342
11048097	chr11:11048097:T:C	2.00733e-05	-1.1336e-10	-1.26136	0.00013165	-1.1336e-10	-1.26956
11048098	chr11:11048098:A:G	1.98593e-05	-1.1336e-10	-1.27208	0.000130278	-1.1336e-10	-1.28004
11048296	chr11:11048296:C:T	3.99549e-06	-1.47893	-1.39666	2.73749e-05	-1.44456	-1.39552
11048650	chr11:11048650:C:T	3.92494e-06	-1.4987	-1.39471	2.68001e-05	-1.46772	-1.39358
11048696	chr11:11048696:G:A	1.74385e-05	-1.1336e-10	-1.40208	0.000115533	-1.1336e-10	-1.40016
11048920	chr11:11048920:A:G	7.56055e-06	-1.30463	-0.933182	5.10392e-05	-1.26976	-0.94735
11048940	chr11:11048940:A:G	7.61545e-06	-1.28559	-0.944992	5.15066e-05	-1.24899	-0.959011
11049189	chr11:11049189:T:A	1.74639e-05	-1.1336e-10	-1.40062	0.000115708	-1.1336e-10	-1.39863
11049423	chr11:11049423:C:T	1.73885e-05	-1.1336e-10	-1.40495	0.000115199	-1.1336e-10	-1.40305
11049828	chr11:11049828:T:G	3.75884e-06	-1.57549	-1.36116	2.46917e-05	-1.57483	-1.36841
11050050	chr11:11050050:C:T	1.89481e-05	-1.1336e-10	-1.31905	0.000124478	-1.1336e-10	-1.32558
11050103	chr11:11050103:A:G	1.74387e-05	-1.1336e-10	-1.40207	0.000115534	-1.1336e-10	-1.40014
11050137	chr11:11050137:T:C	1.14861e-05	-1.36963	-0.449992	7.72179e-05	-1.41165	-0.391427
11050167	chr11:11050167:A:G	1.14741e-05	-1.36135	-0.459319	7.70539e-05	-1.40419	-0.401009
11050180	chr11:11050180:T:G	1.18335e-05	-1.34622	-0.4436	7.94207e-05	-1.39027	-0.38468
11050672	chr11:11050672:A:G	1.24959e-05	-1.33518	-0.400174	8.38615e-05	-1.38043	-0.340116
11050851	chr11:11050851:C:T	1.22065e-05	-1.2643	-0.494485	8.06741e-05	-1.31758	-0.441714
11050907	chr11:11050907:T:C	1.70815e-05	-1.1336e-10	-1.42276	0.00011307	-1.1336e-10	-1.4217
11050974	chr11:11050974:T:A	1.73162e-05	-1.1336e-10	-1.40911	0.000114874	-1.1336e-10	-1.40587
11051159	chr11:11051159:C:T	1.76081e-05	-1.1336e-10	-1.3924	0.000116062	-1.1336e-10	-1.39559
11051326	chr11:11051326:T:C	1.31153e-05	-1.28123	-0.405751	8.70198e-05	-1.33297	-0.350601
11051735	chr11:11051735:A:G	1.71208e-05	-1.1336e-10	-1.42046	0.000113394	-1.1336e-10	-1.41884
11051768	chr11:11051768:A:G	1.70588e-05	-1.1336e-10	-1.42409	0.000112833	-1.1336e-10	-1.4238
11052040	chr11:11052040:G:C	5.13165e-06	-1.44871	-1.17661	3.45414e-05	-1.41656	-1.19099
11052048	chr11:11052048:C:T	1.98772e-05	-1.1336e-10	-1.27118	0.000130224	-1.1336e-10	-1.28046
11052160	chr11:11052160:T:C	1.74008e-05	-1.1336e-10	-1.40424	0.000115275	-1.1336e-10	-1.40239
11052401	chr11:11052401:G:A	2.35044e-05	-1.1336e-10	-1.10357	0.000155909	-1.1336e-10	-1.10044
11052629	chr11:11052629:G:T	1.74721e-05	-1.1336e-10	-1.40015	0.000115765	-1.1336e-10	-1.39814
11052680	chr11:11052680:G:A	3.77388e-05	-1.1336e-10	-0.630066	0.00024964	-1.1336e-10	-0.62969
11052693	chr11:11052693:A:G	1.71164e-05	-1.1336e-10	-1.42072	0.000113361	-1.1336e-10	-1.41913
11052713	chr11:11052713:G:T	1.39208e-05	-1.55045	-0.0769193	9.49965e-05	-1.5635	-0.0323678
11053127	chr11:11053127:A:T	1.13361e-05	-1.33883	-0.493938	7.5445e-05	-1.38518	-0.441127
11053150	chr11:11053150:G:C	1.52126e-05	-1.42807	-0.110566	9.97677e-05	-1.48079	-0.0660729
11053391	chr11:11053391:G:C	9.8825e-06	-1.32462	-0.645372	6.53283e-05	-1.37256	-0.597727
11053607	chr11:11053607:C:T	2.28731e-05	-1.1308	-4.07163e-10	0.000148642	-1.14817	-4.07163e-10
11053626	chr11:11053626:G:A	1.94875e-05	-1.56051	0.269524	0.000133599	-1.57428	0.319418
11053683	chr11:11053683:G:A	1.39165e-05	-1.21661	-0.411075	9.137e-05	-1.27983	-0.354961
11053814	chr11:11053814:T:C	1.70691e-05	-1.12388	-0.299613	0.000111569	-1.19338	-0.241685
11054009	chr11:11054009:T:C	1.77901e-05	-1.1336e-10	-1.38211	0.000117509	-1.1336e-10	-1.38319
11054031	chr11:11054031:C:A	5.29035e-06	-1.455	-1.13987	3.56485e-05	-1.42459	-1.15142
11054470	chr11:11054470:G:A	4.24145e-06	-1.4237	-1.39215	2.79615e-05	-1.4233	-1.39558
11054509	chr11:11054509:C:T	1.71773e-05	-1.17845	-0.238719	0.000112886	-1.24479	-0.178541
11054601	chr11:11054601:C:T	1.67041e-05	-1.20785	-0.237252	0.000110041	-1.2715	-0.177358
11054609	chr11:11054609:TG:T	1.71867e-05	-1.1336e-10	-1.41662	0.000113906	-1.1336e-10	-1.41434
11054711	chr11:11054711:T:C	1.69131e-05	-1.19001	-0.242655	0.000111344	-1.25433	-0.182754
11054946	chr11:11054946:G:A	5.63374e-05	-1.3988	1.1694	0.000387348	-1.42727	1.23688
11055119	chr11:11055119:T:C	1.80232e-05	-1.17363	-0.195467	0.000118538	-1.24029	-0.134188
11055164	chr11:11055164:A:T	1.97791e-05	-1.1336e-10	-1.27613	0.000130806	-1.1336e-10	-1.27599
11055184	chr11:11055184:T:C	1.87461e-05	-1.23942	-0.0903559	0.000125224	-1.29849	-0.0211131
11055230	chr11:11055230:G:T	1.78421e-05	-1.1336e-10	-1.37919	0.000117466	-1.1336e-10	-1.38356
11055563	chr11:11055563:C:T	2.43544e-05	-1.1336e-10	-1.06804	0.000159386	-1.1336e-10	-1.07838
11055620	chr11:11055620:T:G	3.32103e-05	-1.1336e-10	-0.757896	0.000220665	-1.1336e-10	-0.753064
11055764	chr11:11055764:G:A	1.74038e-05	-1.15118	-0.25289	0.000114046	-1.21997	-0.193136
11055765	chr11:11055765:A:G	1.80036e-05	-1.15452	-0.215665	0.000118124	-1.223	-0.15498
11056222	chr11:11056222:G:A	1.6766e-05	-1.20408	-0.237326	0.000110425	-1.26819	-0.177182
11056294	chr11:11056294:G:A	6.23798e-06	-1.17698	-1.25312	3.99965e-05	-1.19619	-1.26473
11057033	chr11:11057033:C:T	2.40941e-05	-1.1336e-10	-1.07879	0.000158974	-1.1336e-10	-1.08097
11057211	chr11:11057211:A:G	1.72502e-05	-1.1336e-10	-1.41293	0.000114225	-1.1336e-10	-1.41154
11057620	chr11:11057620:A:G	1.72577e-05	-1.1336e-10	-1.4125	0.000114278	-1.1336e-10	-1.41108
11057908	chr11:11057908:C:T	1.71216e-05	-1.1336e-10	-1.42041	0.000113028	-1.1336e-10	-1.42208
11058403	chr11:11058403:G:A	1.84018e-05	-1.1336e-10	-1.34831	0.000121038	-1.1336e-10	-1.35361
11058533	chr11:11058533:G:T	1.82131e-05	-1.1336e-10	-1.35862	0.000120874	-1.1336e-10	-1.35496
11058847	chr11:11058847:G:A	1.77791e-05	-1.1336e-10	-1.38273	0.000117903	-1.1336e-10	-1.37984
11059001	chr11:11059001:T:G	4.77688e-06	-1.41184	-1.28513	3.02902e-05	-1.46112	-1.27776
11059159	chr11:11059159:G:T	1.78783e-05	-1.1336e-10	-1.37717	0.000118049	-1.1336e-10	-1.37861
11060239	chr11:11060239:C:T	2.80744e-05	-1.54805	0.622152	0.000202374	-1.52432	0.684733
11060307	chr11:11060307:T:C	2.71475e-05	-1.2949	0.335426	0.000178019	-1.35821	0.390388
11060509	chr11:11060509:A:G	2.09978e-05	-1.21634	-4.07163e-10	0.000148038	-1.15224	-4.07163e-10
11060873	chr11:11060873:G:A	4.21864e-06	-1.52686	-1.29439	2.81371e-05	-1.51323	-1.29939
11060876	chr11:11060876:C:A	4.34824e-06	-1.51963	-1.27135	2.90203e-05	-1.50499	-1.27672
11060905	chr11:11060905:C:T	1.72852e-05	-1.45008	0.0391765	0.000116606	-1.48325	0.0923403
11060944	chr11:11060944:G:A	0.000106066	1.78119	-1.37789	0.00061846	1.65797	-1.38045
11060996	chr11:11060996:AG:A	2.73277e-05	-1.1336e-10	-0.952857	0.000181645	-1.1336e-10	-0.947657
11061166	chr11:11061166:A:G	4.07891e-05	-1.50918	0.956843	0.000294955	-1.4811	1.01822
11061419	chr11:11061419:T:C	4.45404e-06	-1.39415	-1.37279	2.99878e-05	-1.37947	-1.36944
11062052	chr11:11062052:G:A	3.13815e-05	-1.1336e-10	-0.814538	0.00020471	-1.1336e-10	-0.828115
11062205	chr11:11062205:C:G	1.70787e-05	-1.1336e-10	-1.42293	0.00011302	-1.1336e-10	-1.42214
11062253	chr11:11062253:G:A	9.79605e-06	-1.57412	-0.404661	6.74942e-05	-1.56784	-0.369825
11062387	chr11:11062387:C:T	1.78532e-05	-1.1336e-10	-1.37858	0.00011822	-1.1336e-10	-1.37716
11062454	chr11:11062454:A:G	3.49748e-05	-1.4996	0.793473	0.000231619	-1.50206	0.797439
11062655	chr11:11062655:G:A	1.72705e-05	-1.1336e-10	-1.41176	0.00011425	-1.1336e-10	-1.41132
11063140	chr11:11063140:G:A	2.27224e-05	-1.1336e-10	-1.13741	0.00015228	-1.1336e-10	-1.12399
11063496	chr11:11063496:A:G	6.99158e-05	-0.0134653	-4.07163e-10	0.000426932	-0.0930844	-4.07163e-10
11063581	chr11:11063581:C:T	2.68013e-05	-1.1336e-10	-0.972308	0.000180551	-1.1336e-10	-0.953697
11063608	chr11:11063608:G:A	3.22437e-05	-1.1336e-10	-0.787434	0.000210252	-1.1336e-10	-0.8014
11063664	chr11:11063664:C:T	2.74446e-05	-1.1336e-10	-0.948587	0.000184852	-1.1336e-10	-0.930155
11063665	chr11:11063665:G:A	5.11422e-06	-1.4271	-1.20163	3.70881e-05	-1.34363	-1.19279
11063708	chr11:11063708:T:C	4.70358e-06	-1.31213	-1.4003	3.22536e-05	-1.27549	-1.40059
11063898	chr11:11063898:C:T	3.2542e-05	-1.37309	0.594868	0.000228876	-1.33801	0.621486
11063927	chr11:11063927:T:A	1.84139e-05	-1.1336e-10	-1.34765	0.00012161	-1.1336e-10	-1.34889
11063957	chr11:11063957:A:G	4.7649e-06	-1.30193	-1.39755	3.26971e-05	-1.2646	-1.39782
11064126	chr11:11064126:C:T	1.78566e-05	-1.1336e-10	-1.37838	0.000118249	-1.1336e-10	-1.37692
11064257	chr11:11064257:C:T	2.32691e-05	-1.55734	0.44371	0.000157978	-1.54583	0.458572
11064312	chr11:11064312:C:T	5.58099e-05	-1.1336e-10	-0.238805	0.000374315	-1.1336e-10	-0.224611
11064580	chr11:11064580:C:T	1.95742e-05	-1.28654	-4.07163e-10	0.000136773	-1.23138	-4.07163e-10
11064895	chr11:11064895:C:G	1.99474e-05	-1.1336e-10	-1.26766	0.000131729	-1.1336e-10	-1.26896
11065269	chr11:11065269:T:G	4.73638e-06	-1.29417	-1.41132	3.2562e-05	-1.25538	-1.41118
11065555	chr11:11065555:C:T	1.82204e-05	-1.1336e-10	-1.35821	0.00012069	-1.1336e-10	-1.35648
11066659	chr11:11066659:G:A	1.06738e-05	-1.56364	-0.329331	7.26162e-05	-1.55428	-0.31024
11066660	chr11:11066660:C:G	1.09324e-05	-1.56606	-0.302966	7.43327e-05	-1.55756	-0.283602
11066957	chr11:11066957:A:C	4.82454e-06	-1.26309	-1.42396	3.31905e-05	-1.22349	-1.42395
11067268	chr11:11067268:G:A	1.05712e-05	-1.56978	-0.332839	7.22959e-05	-1.5622	-0.306746
11067477	chr11:11067477:A:G	4.60056e-06	-1.31694	-1.41764	3.14896e-05	-1.2823	-1.41775
11067543	chr11:11067543:A:T	4.92943e-06	-1.24182	-1.42371	3.39246e-05	-1.20187	-1.4237
11067886	chr11:11067886:C:T	2.93686e-05	-1.57058	0.689752	0.000200179	-1.57498	0.724485
11068209	chr11:11068209:A:G	1.98296e-05	-1.1336e-10	-1.27358	0.000132648	-1.1336e-10	-1.26201
11068268	chr11:11068268:C:T	3.54529e-05	-1.1336e-10	-0.69255	0.000240104	-1.1336e-10	-0.668638
11068411	chr11:11068411:TGA:T	3.15037e-05	-1.1336e-10	-0.810651	0.000212876	-1.1336e-10	-0.788998
11068433	chr11:11068433:C:A	3.60026e-06	-1.57403	-1.40572	2.39225e-05	-1.57273	-1.40216
11068704	chr11:11068704:G:A	3.15427e-05	-1.1336e-10	-0.809413	0.000213266	-1.1336e-10	-0.78717
11069047	chr11:11069047:T:C	5.10614e-06	-1.43813	-1.19218	3.46013e-05	-1.42147	-1.18435
11069445	chr11:11069445:C:T	1.73389e-05	-1.1336e-10	-1.4078	0.000114434	-1.1336e-10	-1.40971
11069545	chr11:11069545:G:A	4.72262e-06	-1.37433	-1.33406	3.24375e-05	-1.34173	-1.32867
11069656	chr11:11069656:G:A	1.75421e-05	-1.1336e-10	-1.39615	0.000116622	-1.1336e-10	-1.39077
11069812	chr11:11069812:T:C	6.27267e-06	-1.06294	-1.36161	4.43585e-05	-1.00032	-1.35709
11069866	chr11:11069866:A:G	5.48697e-06	-1.53148	-1.0269	3.51178e-05	-1.54362	-1.04738
11070318	chr11:11070318:T:C	6.88526e-05	-1.1336e-10	-0.028788	0.000460499	-1.1336e-10	-0.0173983
11070437	chr11:11070437:C:G	2.03192e-05	-1.1336e-10	-1.24919	0.000133498	-1.1336e-10	-1.25562
11070675	chr11:11070675:A:C	1.96289e-05	-1.1336e-10	-1.28375	0.000130614	-1.1336e-10	-1.27746
11070839	chr11:11070839:G:A	5.14927e-06	-1.56785	-1.05405	3.36047e-05	-1.57222	-1.06283
11071312	chr11:11071312:G:A	7.95395e-06	-1.43852	-0.748569	5.41586e-05	-1.40702	-0.750776
11071341	chr11:11071341:C:T	7.5126e-06	-1.41975	-0.824423	5.11175e-05	-1.39121	-0.824374
11071890	chr11:11071890:C:T	1.73628e-05	-1.1336e-10	-1.40642	0.000114902	-1.1336e-10	-1.40563
11071909	chr11:11071909:G:A	3.27911e-05	-1.1336e-10	-0.770598	0.000220751	-1.1336e-10	-0.752674
11071966	chr11:11071966:A:T	2.02489e-05	-1.1336e-10	-1.25266	0.00013277	-1.1336e-10	-1.26109
11072282	chr11:11072282:G:C	5.30132e-06	-1.16867	-1.42413	3.6369e-05	-1.13194	-1.42406
11072507	chr11:11072507:C:T	4.85306e-06	-1.25824	-1.42291	3.30248e-05	-1.2289	-1.42355
11072928	chr11:11072928:T:C	5.56642e-06	-1.12286	-1.42114	3.82382e-05	-1.0861	-1.41978
11073304	chr11:11073304:G:A	8.86762e-06	-1.06857	-1.00978	6.14856e-05	-1.00339	-1.02752
11073363	chr11:11073363:G:A	5.37453e-06	-1.52974	-1.04935	3.55246e-05	-1.51815	-1.06134
11073625	chr11:11073625:T:C	8.97594e-05	-1.1336e-10	0.236376	0.000612125	-1.1336e-10	0.267227
11073762	chr11:11073762:T:C	8.25024e-05	-1.1336e-10	0.152071	0.000561673	-1.1336e-10	0.181211
11073905	chr11:11073905:C:T	5.01888e-06	-1.23169	-1.41586	3.42735e-05	-1.20164	-1.4137
11074194	chr11:11074194:T:C	5.07108e-06	-1.31219	-1.32501	3.53716e-05	-1.24586	-1.33794
11074244	chr11:11074244:G:A	5.06024e-06	-1.21986	-1.41949	3.47113e-05	-1.18481	-1.41784
11074674	chr11:11074674:C:T	4.36421e-06	-1.36907	-1.41825	2.96895e-05	-1.34202	-1.41689
11074992	chr11:11074992:G:A	9.59604e-05	-1.1336e-10	0.303179	0.000647409	-1.1336e-10	0.32327
11075163	chr11:11075163:T:C	5.58201e-06	-1.14149	-1.39972	3.88142e-05	-1.09521	-1.39571
11075302	chr11:11075302:C:G	1.93318e-05	-1.1336e-10	-1.29901	0.000127161	-1.1336e-10	-1.30426
11075502	chr11:11075502:G:A	7.51455e-06	-1.16641	-1.0775	5.28368e-05	-1.11616	-1.06635
11075653	chr11:11075653:A:G	6.71397e-06	-1.05632	-1.30025	4.70849e-05	-1.00705	-1.29071
11076492	chr11:11076492:C:T	1.63871e-05	-0.587087	-0.877175	0.000118865	-0.486394	-0.885327
11076677	chr11:11076677:T:G	1.98525e-05	-1.1336e-10	-1.27242	0.000131239	-1.1336e-10	-1.27269
11077050	chr11:11077050:T:C	1.98355e-05	-1.1336e-10	-1.27329	0.000131126	-1.1336e-10	-1.27355
11077106	chr11:11077106:C:T	1.74456e-05	-1.40167	-4.07163e-10	0.000116493	-1.39188	-4.07163e-10
11077129	chr11:11077129:A:G	2.31219e-05	-0.412846	-0.70713	0.000168655	-0.293072	-0.728784
11077185	chr11:11077185:G:C	8.95623e-06	-0.735431	-1.33298	6.24743e-05	-0.69057	-1.32438
11077272	chr11:11077272:G:T	1.84494e-05	-1.1336e-10	-1.34573	0.00012108	-1.1336e-10	-1.35325
11077501	chr11:11077501:C:CTGT	1.05271e-05	-1.37367	-0.533132	6.65276e-05	-1.43979	-0.5123
11077502	chr11:11077502:A:AATT	1.04551e-05	-1.37803	-0.53564	6.61239e-05	-1.44334	-0.514836
11077504	chr11:11077504:C:CCT	1.04955e-05	-1.37297	-0.536839	6.63179e-05	-1.4392	-0.516051
11077836	chr11:11077836:A:G	1.61672e-05	-0.525428	-0.952344	0.000118435	-0.40374	-0.971608
11077913	chr11:11077913:G:T	4.7379e-06	-1.35456	-1.3506	3.21065e-05	-1.33304	-1.34762
11077961	chr11:11077961:A:G	1.60489e-05	-0.522797	-0.962321	0.000117627	-0.400652	-0.981538
11078014	chr11:11078014:A:AC	1.52323e-05	-0.516413	-1.02092	0.000111806	-0.393991	-1.03895
11078591	chr11:11078591:T:C	1.31141e-05	-0.90657	-0.780497	9.38838e-05	-0.798221	-0.80943
11078612	chr11:11078612:A:G	1.44268e-05	-0.715945	-0.875722	0.000104683	-0.596458	-0.902309
11078721	chr11:11078721:A:G	1.26268e-05	-0.827489	-0.897446	9.10354e-05	-0.715305	-0.923156
11078921	chr11:11078921:G:T	1.88807e-05	-1.32262	-4.07163e-10	0.000116741	-1.38975	-4.07163e-10
11078994	chr11:11078994:G:A	1.71387e-05	-1.1336e-10	-1.41942	0.000113204	-1.1336e-10	-1.42052
11079198	chr11:11079198:T:C	9.88492e-05	-1.1336e-10	0.332839	0.000664482	-1.1336e-10	0.349299
11079276	chr11:11079276:G:C	1.27732e-05	-0.66291	-1.05049	9.32803e-05	-0.541519	-1.07258
11079282	chr11:11079282:C:T	1.29729e-05	-0.680325	-1.01757	9.45674e-05	-0.559296	-1.0411
11079489	chr11:11079489:C:T	1.70963e-05	-1.1336e-10	-1.42189	0.000113074	-1.1336e-10	-1.42167
11079580	chr11:11079580:T:C	6.58752e-06	-1.45394	-0.921642	4.37658e-05	-1.43328	-0.937572
11079680	chr11:11079680:C:T	2.94061e-05	-0.879553	-4.07163e-10	0.000182653	-0.942118	-4.07163e-10
11079727	chr11:11079727:A:G	1.41124e-05	-0.75127	-0.862434	0.000102108	-0.634243	-0.889437
11080158	chr11:11080158:A:G	1.06355e-05	-0.475963	-1.42059	7.7607e-05	-0.378604	-1.41945
11080379	chr11:11080379:G:A	1.58927e-05	-1.4949	-4.07163e-10	0.000104763	-1.49801	-4.07163e-10
11080470	chr11:11080470:A:G	9.26845e-06	-0.898264	-1.13588	6.57544e-05	-0.839013	-1.12477
11080514	chr11:11080514:C:T	1.89957e-05	-1.1336e-10	-1.31654	0.000125668	-1.1336e-10	-1.31606
11080549	chr11:11080549:A:G	5.64086e-05	-1.1336e-10	-0.228135	0.000378165	-1.1336e-10	-0.214377
11080691	chr11:11080691:T:C	1.03576e-05	-1.04751	-0.875528	7.22316e-05	-0.971611	-0.898221
11080829	chr11:11080829:A:T	1.02813e-05	-0.506579	-1.42385	7.47999e-05	-0.410826	-1.42407
11080995	chr11:11080995:A:G	1.07785e-05	-0.459853	-1.42335	7.86437e-05	-0.361016	-1.42377
11081019	chr11:11081019:T:C	8.32723e-06	-0.992719	-1.14851	5.84365e-05	-0.948532	-1.13324
11081599	chr11:11081599:C:T	1.87153e-05	-1.1336e-10	-1.33141	0.000123669	-1.1336e-10	-1.3321
11081703	chr11:11081703:C:A	1.92565e-05	-1.1336e-10	-1.30291	0.000127542	-1.1336e-10	-1.30126
11082088	chr11:11082088:G:A	2.19522e-05	-1.17189	-4.07163e-10	0.0001345	-1.24815	-4.07163e-10
11082598	chr11:11082598:T:C	1.44168e-05	-0.898074	-0.694287	9.17924e-05	-0.928645	-0.701534
11083595	chr11:11083595:A:G	1.77842e-05	-1.1336e-10	-1.38245	0.000117485	-1.1336e-10	-1.3834
11083720	chr11:11083720:T:C	5.35774e-05	-1.1336e-10	-0.279629	0.000353383	-1.1336e-10	-0.282155
11083830	chr11:11083830:A:G	1.70802e-05	-1.1336e-10	-1.42284	0.000112973	-1.1336e-10	-1.42256
11084115	chr11:11084115:C:A	8.04859e-06	-1.08656	-1.0887	5.58791e-05	-1.05287	-1.07365
11084129	chr11:11084129:C:T	3.22061e-05	-1.1336e-10	-0.7886	0.000210986	-1.1336e-10	-0.797916
11084341	chr11:11084341:G:A	2.01864e-05	-1.1336e-10	-1.25575	0.000133249	-1.1336e-10	-1.25749
11084528	chr11:11084528:A:G	6.45678e-06	-1.2119	-1.18373	4.18698e-05	-1.22819	-1.18695
11084612	chr11:11084612:A:ATTCTACT	7.33877e-06	-1.38943	-0.878157	4.62665e-05	-1.45338	-0.86191
11084803	chr11:11084803:G:A	3.87905e-05	-1.1336e-10	-0.602582	0.000255831	-1.1336e-10	-0.605193
11084805	chr11:11084805:T:C	1.28572e-05	-0.283942	-1.42291	9.41495e-05	-0.182593	-1.42223
11084948	chr11:11084948:A:C	1.7226e-05	-1.1336e-10	-1.41434	0.000113831	-1.1336e-10	-1.41499
11085026	chr11:11085026:A:G	9.42079e-06	-1.19961	-0.818227	6.23294e-05	-1.21697	-0.80031
11085111	chr11:11085111:C:A	2.08904e-05	-1.22147	-4.07163e-10	0.000145309	-1.17084	-4.07163e-10
11085341	chr11:11085341:A:G	1.48874e-05	-1.56024	-4.07163e-10	9.8788e-05	-1.55673	-4.07163e-10
11085382	chr11:11085382:T:C	1.71988e-05	-1.1336e-10	-1.41592	0.000113874	-1.1336e-10	-1.41461
11085555	chr11:11085555:A:G	1.71996e-05	-1.1336e-10	-1.41587	0.000113566	-1.1336e-10	-1.41732
11086456	chr11:11086456:A:G	1.65522e-05	-0.166856	-1.28738	0.000118939	-0.07895	-1.29215
11086509	chr11:11086509:C:T	1.7197e-05	-1.1336e-10	-1.41602	0.000113948	-1.1336e-10	-1.41397
11086662	chr11:11086662:A:G	4.53747e-05	-1.1336e-10	-0.445803	0.000303072	-1.1336e-10	-0.43574
11086732	chr11:11086732:G:A	1.72128e-05	-1.1336e-10	-1.4151	0.000113573	-1.1336e-10	-1.41726
11087120	chr11:11087120:C:T	9.40628e-06	-1.57458	-0.444798	6.13589e-05	-1.57242	-0.460553
11087133	chr11:11087133:T:C	7.13717e-06	-0.930231	-1.36521	4.88233e-05	-0.90221	-1.35929
11087415	chr11:11087415:T:C	1.32513e-05	-1.57566	-0.100997	8.61472e-05	-1.5748	-0.118847
11087694	chr11:11087694:T:C	6.3296e-05	-1.1336e-10	-0.112934	0.000431021	-1.1336e-10	-0.083552
11087749	chr11:11087749:T:C	3.68769e-06	-1.57568	-1.38007	2.45162e-05	-1.57566	-1.37471
11087845	chr11:11087845:G:T	1.55192e-05	-1.56934	0.0506619	0.000101142	-1.56485	0.0316646
11088141	chr11:11088141:T:C	1.52619e-05	-1.57505	0.0396517	9.93823e-05	-1.5732	0.0224626
11088159	chr11:11088159:A:G	1.38507e-05	-1.57267	-0.0597537	9.03776e-05	-1.56943	-0.0762818
11088193	chr11:11088193:A:G	3.74335e-05	-1.5746	0.936404	0.000243739	-1.57241	0.918798
11088235	chr11:11088235:A:G	1.43911e-05	-1.57285	-0.0212972	9.38743e-05	-1.5696	-0.0381509
11088299	chr11:11088299:G:A	0.00011197	-1.1336e-10	0.457475	0.000738234	-1.1336e-10	0.454552
11088499	chr11:11088499:A:T	1.76467e-05	-1.1336e-10	-1.39021	0.000116645	-1.1336e-10	-1.39058
11089578	chr11:11089578:A:C	5.7068e-06	-1.10112	-1.41798	3.76501e-05	-1.10159	-1.41978
11089978	chr11:11089978:T:C	5.13666e-06	-1.56593	-1.05842	3.38787e-05	-1.56285	-1.06407
11089988	chr11:11089988:T:C	5.05421e-06	-1.56284	-1.07769	3.33572e-05	-1.55928	-1.08315
11090706	chr11:11090706:AC:A	1.95209e-05	-1.1336e-10	-1.28927	0.000127183	-1.1336e-10	-1.30408
11090814	chr11:11090814:A:G	1.74653e-05	-1.1336e-10	-1.40054	0.000115453	-1.1336e-10	-1.40085
11091243	chr11:11091243:A:G	1.94555e-05	-1.1336e-10	-1.29263	0.000127934	-1.1336e-10	-1.2982
11091293	chr11:11091293:C:G	5.29076e-06	-1.2549	-1.3399	3.51497e-05	-1.25767	-1.33243
11091350	chr11:11091350:T:G	1.70981e-05	-1.1336e-10	-1.42179	0.000113057	-1.1336e-10	-1.42182
11092014	chr11:11092014:A:G	1.76351e-05	-1.1336e-10	-1.39086	0.000116557	-1.1336e-10	-1.39133
11092054	chr11:11092054:G:A	1.7073e-05	-1.1336e-10	-1.42326	0.000112891	-1.1336e-10	-1.42328
11092084	chr11:11092084:T:C	6.90085e-06	-1.57168	-0.757437	4.51304e-05	-1.57345	-0.766699
11092093	chr11:11092093:C:T	4.95222e-05	-1.1336e-10	-0.358335	0.00033155	-1.1336e-10	-0.34593
11092745	chr11:11092745:G:A	5.13845e-05	-1.1336e-10	-0.32142	0.000348819	-1.1336e-10	-0.295157
11092750	chr11:11092750:T:C	1.71278e-05	-1.1336e-10	-1.42006	0.00011331	-1.1336e-10	-1.41958
11092984	chr11:11092984:G:A	6.59788e-05	-1.1336e-10	-0.0714226	0.000449293	-1.1336e-10	-0.0420346
11092996	chr11:11092996:A:G	1.75667e-05	-1.1336e-10	-1.39475	0.00011597	-1.1336e-10	-1.39637
11093392	chr11:11093392:A:G	2.17319e-05	-0.451136	-0.730839	0.000150961	-0.413533	-0.719156
11093668	chr11:11093668:A:G	1.71092e-05	-1.1336e-10	-1.42114	0.000113146	-1.1336e-10	-1.42103
11093669	chr11:11093669:G:A	1.71555e-05	-1.1336e-10	-1.41844	0.000113305	-1.1336e-10	-1.41963
11093845	chr11:11093845:A:G	7.2116e-06	-0.860968	-1.4241	5.25568e-05	-0.764159	-1.42366
11093985	chr11:11093985:G:T	2.31721e-05	-1.1336e-10	-1.11781	0.000152922	-1.1336e-10	-1.11978
11094101	chr11:11094101:T:C	4.71461e-06	-1.42356	-1.28653	3.23589e-05	-1.39181	-1.28101
11094270	chr11:11094270:C:G	8.61388e-05	-1.1336e-10	0.195204	0.000575375	-1.1336e-10	0.205314
11094995	chr11:11094995:A:G	2.90481e-05	-1.1336e-10	-0.891804	0.000193001	-1.1336e-10	-0.887012
11095045	chr11:11095045:C:T	4.50217e-06	-1.41805	-1.33815	2.95682e-05	-1.42105	-1.34196
11095359	chr11:11095359:G:C	7.8138e-06	-0.781883	-1.42298	5.04498e-05	-0.805636	-1.42309
11095364	chr11:11095364:C:G	8.35611e-06	-0.714781	-1.42298	5.39093e-05	-0.739312	-1.42309
11095386	chr11:11095386:A:G	8.41924e-06	-0.711948	-1.41829	5.4202e-05	-0.73845	-1.41854
11095444	chr11:11095444:C:A	9.05854e-06	-0.633821	-1.42323	5.80947e-05	-0.664081	-1.42355
11095503	chr11:11095503:T:A	8.30252e-06	-0.722147	-1.42205	5.34873e-05	-0.748064	-1.4222
11095562	chr11:11095562:C:T	7.94029e-06	-0.766283	-1.42252	5.10321e-05	-0.79458	-1.42267
11095740	chr11:11095740:C:T	9.01421e-06	-0.771903	-1.29005	5.7632e-05	-0.802361	-1.29327
11096600	chr11:11096600:C:T	8.36163e-06	-0.713212	-1.42389	5.33899e-05	-0.748429	-1.42366
11097475	chr11:11097475:T:C	4.13711e-05	0.682853	-1.22103	0.000270297	0.662046	-1.21223
11097555	chr11:11097555:AACACTAGGAATGC:A	1.47361e-05	-0.971393	-0.599066	9.33788e-05	-1.01029	-0.602755
11097580	chr11:11097580:T:C	1.82726e-05	0.0337817	-1.38914	0.000115497	-0.0084427	-1.39202
11098191	chr11:11098191:A:G	8.82057e-06	-1.29567	-0.787995	6.16197e-05	-1.25449	-0.774235
11098228	chr11:11098228:A:G	1.92199e-05	-1.30481	-4.07163e-10	0.000120171	-1.3608	-4.07163e-10
11098291	chr11:11098291:G:A	1.85698e-05	-1.1336e-10	-1.33922	0.000122595	-1.1336e-10	-1.34082
11098313	chr11:11098313:C:T	6.60763e-06	-1.14528	-1.22725	4.21166e-05	-1.18097	-1.2283
11098382	chr11:11098382:G:T	1.73534e-05	-1.1336e-10	-1.40697	0.000114867	-1.1336e-10	-1.40594
11098659	chr11:11098659:C:T	4.15635e-06	-1.41431	-1.42181	2.69342e-05	-1.43543	-1.42088
11098822	chr11:11098822:A:G	6.20254e-06	-1.40152	-1.03428	3.96335e-05	-1.44269	-1.02734
11099531	chr11:11099531:G:C	1.73364e-05	-1.1336e-10	-1.40795	0.00011466	-1.1336e-10	-1.40774
11099969	chr11:11099969:CT:C	1.75046e-05	-1.1336e-10	-1.39829	0.000115821	-1.1336e-10	-1.39766
11099975	chr11:11099975:G:C	1.8375e-05	-1.1336e-10	-1.34976	0.000120851	-1.1336e-10	-1.35515
11100010	chr11:11100010:A:G	1.08748e-05	-1.25904	-0.615259	7.63467e-05	-1.23582	-0.578602
11100179	chr11:11100179:G:T	3.21524e-05	-1.56894	0.778667	0.000223471	-1.57491	0.834484
11100244	chr11:11100244:T:C	2.10983e-05	-1.4436	0.232041	0.000149068	-1.41968	0.274375
11100310	chr11:11100310:A:C	1.02871e-05	-1.32383	-0.606032	7.20889e-05	-1.30281	-0.569004
11100473	chr11:11100473:A:G	2.27804e-05	-1.45128	0.316421	0.000160985	-1.4279	0.359502
11100478	chr11:11100478:G:A	1.53812e-05	-0.735267	-0.792343	9.89465e-05	-0.795451	-0.759679
11100525	chr11:11100525:T:C	1.75285e-05	-1.1336e-10	-1.39693	0.000116113	-1.1336e-10	-1.39515
11100716	chr11:11100716:A:G	1.87356e-05	-1.48029	0.149964	0.00013166	-1.46026	0.190769
11100760	chr11:11100760:C:G	2.26398e-05	-1.36406	0.223009	0.000161031	-1.33319	0.265081
11100832	chr11:11100832:A:G	7.62111e-05	-1.21801	1.29076	0.000476873	-1.28079	1.29834
11100948	chr11:11100948:A:G	3.90911e-05	-1.1336e-10	-0.594861	0.000265063	-1.1336e-10	-0.569741
11101030	chr11:11101030:C:A	9.23725e-05	-1.14508	1.41015	0.000574394	-1.21437	1.41797
11101040	chr11:11101040:G:C	8.14463e-05	-1.18735	1.32653	0.000508166	-1.25296	1.33406
11101084	chr11:11101084:C:CCAA	1.71006e-05	-1.44906	0.0274121	0.00012039	-1.42586	0.0668874
11101240	chr11:11101240:T:C	8.36153e-05	0.16547	-4.07163e-10	0.000559476	0.177292	-4.07163e-10
11101687	chr11:11101687:A:G	1.4711e-05	-1.57216	-4.07163e-10	9.71836e-05	-1.57311	-4.07163e-10
11101827	chr11:11101827:C:G	1.79398e-05	-1.46014	0.0864031	0.000126328	-1.43764	0.126815
11101843	chr11:11101843:G:A	1.84896e-05	-1.4708	0.127247	0.000130105	-1.44911	0.167747
11101881	chr11:11101881:A:G	2.09474e-05	-1.46574	0.247	0.000147686	-1.44375	0.28913
11101969	chr11:11101969:T:A	2.27815e-05	-1.42242	0.287613	0.00016128	-1.39691	0.330341
11102109	chr11:11102109:A:G	2.28836e-05	-1.43657	0.306236	0.000161872	-1.412	0.349102
11102361	chr11:11102361:T:C	1.53641e-05	-1.48333	-0.0453973	0.00010783	-1.46225	-0.00690428
11102513	chr11:11102513:T:C	2.24888e-05	-1.1336e-10	-1.14774	0.000149383	-1.1336e-10	-1.1432
11102591	chr11:11102591:G:A	1.52318e-05	-1.53737	-4.07163e-10	0.000102191	-1.52286	-4.07163e-10
11102773	chr11:11102773:C:T	2.19588e-05	-1.1336e-10	-1.17159	0.000145554	-1.1336e-10	-1.16916
11102793	chr11:11102793:A:G	8.06233e-06	-1.14957	-1.02398	5.4067e-05	-1.15539	-1.0041
11103082	chr11:11103082:T:C	1.58608e-05	-1.50052	0.00361426	0.000111059	-1.48107	0.0414189
11103162	chr11:11103162:T:C	1.99098e-05	-1.49292	0.223376	0.000140073	-1.47286	0.265316
11103374	chr11:11103374:T:C	2.57215e-05	-1.52493	0.511501	0.000179772	-1.50609	0.548073
11103872	chr11:11103872:G:A	2.00439e-05	-1.47213	0.209302	0.000141319	-1.44953	0.250838
11103929	chr11:11103929:T:C	1.77496e-05	-1.49372	0.109328	0.000124683	-1.47356	0.149628
11104516	chr11:11104516:G:T	1.33295e-05	-1.08988	-0.580903	9.51716e-05	-1.02083	-0.573194
11104540	chr11:11104540:A:G	7.19141e-06	-1.14217	-1.1457	4.76084e-05	-1.15739	-1.12931
11104702	chr11:11104702:G:C	1.49058e-05	-1.03048	-0.528527	0.000106303	-0.963183	-0.520229
11104811	chr11:11104811:TAA:T	1.53047e-05	-1.53259	-4.07163e-10	0.000102466	-1.52018	-4.07163e-10
11104863	chr11:11104863:A:G	2.00762e-05	-1.1336e-10	-1.26122	0.000132052	-1.1336e-10	-1.26652
11105325	chr11:11105325:A:T	1.36694e-05	-1.06469	-0.580903	9.77884e-05	-0.993709	-0.573194
11105378	chr11:11105378:A:G	5.50282e-06	-1.46565	-1.08984	3.57117e-05	-1.48651	-1.08772
11105523	chr11:11105523:G:A	6.44476e-06	-1.49386	-0.903634	4.20462e-05	-1.51129	-0.899647
11105598	chr11:11105598:T:G	9.64799e-06	-1.10675	-0.88726	6.43794e-05	-1.12088	-0.864034
11105912	chr11:11105912:A:G	1.80733e-05	-1.1336e-10	-1.36632	0.000118937	-1.1336e-10	-1.37112
11106121	chr11:11106121:T:C	9.86854e-06	-1.50044	-0.470967	6.49894e-05	-1.51515	-0.460336
11106156	chr11:11106156:A:C	9.55123e-06	-1.50924	-0.494848	6.29542e-05	-1.52292	-0.484383
11106485	chr11:11106485:C:T	7.90983e-06	-1.18836	-1.00429	5.5295e-05	-1.14788	-0.989149
11106835	chr11:11106835:C:T	3.55737e-05	-1.1336e-10	-0.689149	0.000234414	-1.1336e-10	-0.692622
11106964	chr11:11106964:G:A	5.77139e-05	-1.1336e-10	-0.205258	0.000387279	-1.1336e-10	-0.190564
11106991	chr11:11106991:A:G	1.71432e-05	-1.41915	-4.07163e-10	0.000110945	-1.44068	-4.07163e-10
11107161	chr11:11107161:A:G	2.22417e-05	-1.1336e-10	-1.15879	0.00014695	-1.1336e-10	-1.15961
11107187	chr11:11107187:G:A	2.23771e-05	-1.15272	-4.07163e-10	0.000160142	-1.07365	-4.07163e-10
11107556	chr11:11107556:T:C	6.18771e-06	-1.32748	-1.11071	3.8847e-05	-1.37055	-1.11952
11107728	chr11:11107728:C:T	6.74512e-06	-1.01469	-1.33725	4.52087e-05	-1.00785	-1.33057
11107996	chr11:11107996:A:G	1.78176e-05	-0.933056	-0.447513	0.000128794	-0.852913	-0.438583
11108114	chr11:11108114:T:G	1.93128e-05	-0.917768	-0.382221	0.000139789	-0.836547	-0.373028
11108141	chr11:11108141:T:C	9.52139e-06	-1.51328	-0.493938	6.28949e-05	-1.52428	-0.483966
11108212	chr11:11108212:C:A	2.55114e-05	-1.1336e-10	-1.02163	0.000169372	-1.1336e-10	-1.01761
11108439	chr11:11108439:G:A	1.03144e-05	-1.55323	-0.373986	6.84999e-05	-1.55957	-0.363302
11108554	chr11:11108554:A:G	4.94598e-05	-0.80153	0.441933	0.000326406	-0.827073	0.465506
11108610	chr11:11108610:A:G	2.86845e-05	-1.1336e-10	-0.9044	0.00019047	-1.1336e-10	-0.900212
11108954	chr11:11108954:A:C	1.97529e-05	0.130832	-1.40829	0.00010724	-0.0691273	-1.40551
11108970	chr11:11108970:G:A	5.77773e-06	-1.20079	-1.30595	3.99486e-05	-1.16419	-1.29793
11109119	chr11:11109119:G:A	7.00663e-06	-1.56303	-0.750865	4.76524e-05	-1.55199	-0.733781
11109245	chr11:11109245:C:T	4.90965e-06	-1.37918	-1.29038	3.37498e-05	-1.34461	-1.28613
11109409	chr11:11109409:G:A	4.34542e-06	-1.56644	-1.2252	2.8862e-05	-1.56996	-1.21722
11109628	chr11:11109628:T:G	5.10365e-06	-1.29857	-1.33223	3.23295e-05	-1.33652	-1.33721
11109717	chr11:11109717:T:C	6.4471e-06	-1.21948	-1.17765	4.28525e-05	-1.21861	-1.17334
11109917	chr11:11109917:C:G	2.37858e-05	-1.1336e-10	-1.09167	0.000156974	-1.1336e-10	-1.09363
11110004	chr11:11110004:T:C	1.40279e-05	-0.781857	-0.837852	8.07409e-05	-0.909097	-0.849367
11110178	chr11:11110178:A:G	3.39751e-05	-1.1336e-10	-0.735127	0.000223935	-1.1336e-10	-0.738354
11110199	chr11:11110199:T:A	3.57703e-05	-1.1336e-10	-0.683638	0.000235592	-1.1336e-10	-0.687608
11110233	chr11:11110233:A:T	3.74776e-05	-1.1336e-10	-0.637012	0.000246796	-1.1336e-10	-0.641145
11110262	chr11:11110262:T:C	1.54043e-05	-0.740064	-0.786046	8.85248e-05	-0.868515	-0.797911
11110316	chr11:11110316:A:G	1.71777e-05	-1.1336e-10	-1.41715	0.000113535	-1.1336e-10	-1.4176
11110349	chr11:11110349:A:G	8.51737e-06	-0.986095	-1.13255	5.76741e-05	-0.96141	-1.13349
11110482	chr11:11110482:C:T	1.81017e-05	-1.1336e-10	-1.36475	0.000119116	-1.1336e-10	-1.36961
11110624	chr11:11110624:G:C	4.48135e-06	-1.55534	-1.20549	3.0162e-05	-1.53975	-1.20337
11110630	chr11:11110630:A:G	2.33766e-05	-1.1336e-10	-1.10902	0.00015331	-1.1336e-10	-1.11725
11110689	chr11:11110689:G:C	0.00051307	-1.1336e-10	1.97966	0.00345938	-1.1336e-10	1.99914
11110898	chr11:11110898:CT:C	5.50183e-06	-1.16219	-1.39349	3.67868e-05	-1.15516	-1.38941
11111081	chr11:11111081:A:G	4.50982e-05	-1.1336e-10	-0.451914	0.00030602	-1.1336e-10	-0.426057
11111110	chr11:11111110:A:G	6.61119e-05	-1.1336e-10	-0.0694074	0.000449863	-1.1336e-10	-0.040766
11111367	chr11:11111367:C:T	5.59833e-05	-1.1336e-10	-0.235703	0.000375758	-1.1336e-10	-0.220764
11111525	chr11:11111525:T:C	5.60462e-05	-1.1336e-10	-0.23458	0.000376186	-1.1336e-10	-0.219626
11111902	chr11:11111902:T:A	4.80382e-06	-1.29112	-1.40022	3.28174e-05	-1.26084	-1.39791
11112054	chr11:11112054:T:C	5.63048e-05	-1.1336e-10	-0.229976	0.000377893	-1.1336e-10	-0.215098
11112353	chr11:11112353:C:G	2.33531e-05	-1.1336e-10	-1.11003	0.000154124	-1.1336e-10	-1.11195
11112684	chr11:11112684:A:G	5.87754e-06	-1.29025	-1.19937	4.06226e-05	-1.24956	-1.19583
11112693	chr11:11112693:C:T	4.87255e-06	-1.5456	-1.13154	3.26987e-05	-1.52417	-1.1382
11112936	chr11:11112936:T:G	4.36406e-06	-1.39885	-1.3885	2.91281e-05	-1.39215	-1.38585
11113017	chr11:11113017:A:G	0.000100278	-1.15389	1.50109	0.000623365	-1.22203	1.50746
11113037	chr11:11113037:G:A	2.07796e-05	-1.2645	0.0377174	0.000130661	-1.31931	0.0422088
11113055	chr11:11113055:T:C	4.13454e-06	-1.52173	-1.31965	2.72683e-05	-1.52388	-1.32011
11113128	chr11:11113128:G:A	1.70617e-05	-1.1336e-10	-1.42392	0.000112826	-1.1336e-10	-1.42386
11113186	chr11:11113186:C:T	1.47209e-05	-1.57149	-4.07163e-10	9.70065e-05	-1.57493	-4.07163e-10
11113302	chr11:11113302:C:T	1.80926e-05	-1.1336e-10	-1.36525	0.000119059	-1.1336e-10	-1.37009
11113421	chr11:11113421:A:G	4.99768e-06	-1.508	-1.14378	3.31648e-05	-1.51291	-1.13531
11113423	chr11:11113423:G:A	2.47974e-05	-1.1336e-10	-1.05002	0.000162506	-1.1336e-10	-1.059
11113432	chr11:11113432:T:C	5.69156e-06	-1.57064	-0.951137	3.80708e-05	-1.56183	-0.948429
11114021	chr11:11114021:G:C	1.52612e-05	-1.53544	-4.07163e-10	0.000101296	-1.53166	-4.07163e-10
11114197	chr11:11114197:T:A	4.32604e-06	-1.57564	-1.22046	2.87456e-05	-1.57299	-1.21824
11114248	chr11:11114248:T:C	5.62583e-06	-1.56162	-0.971771	3.77495e-05	-1.55288	-0.965855
11114375	chr11:11114375:A:G	2.14102e-05	-1.1336e-10	-1.19689	0.000142136	-1.1336e-10	-1.19292
11114381	chr11:11114381:C:T	1.81042e-05	-1.1336e-10	-1.36461	0.000119132	-1.1336e-10	-1.36948
11114416	chr11:11114416:T:C	9.53947e-06	-1.50503	-0.500288	6.39352e-05	-1.51036	-0.481481
11114568	chr11:11114568:A:G	9.97481e-05	-1.18015	1.52204	0.000622574	-1.24406	1.52821
11114577	chr11:11114577:G:A	2.44928e-05	-1.1336e-10	-1.06238	0.000161451	-1.1336e-10	-1.0655
11114766	chr11:11114766:G:A	6.49472e-06	-1.11321	-1.27656	4.30104e-05	-1.12464	-1.26363
11114811	chr11:11114811:T:C	2.23816e-05	-1.1336e-10	-1.15251	0.00014837	-1.1336e-10	-1.15
11115195	chr11:11115195:A:G	5.87085e-06	-1.57094	-0.919815	3.92558e-05	-1.56273	-0.916878
11115201	chr11:11115201:C:T	2.11395e-05	-1.20961	-4.07163e-10	0.000135778	-1.23869	-4.07163e-10
11115212	chr11:11115212:C:A	1.78329e-05	-1.1336e-10	-1.37971	0.000118111	-1.1336e-10	-1.37809
11115806	chr11:11115806:T:G	6.04473e-05	0.824093	-0.983079	0.000300853	0.546566	-0.989653
11115915	chr11:11115915:T:A	8.28711e-06	-0.767982	-1.37807	4.8114e-05	-0.895027	-1.38111
11115934	chr11:11115934:C:CTCT	5.01876e-06	-1.57325	-1.07432	3.31006e-05	-1.57566	-1.07449
11116030	chr11:11116030:G:T	6.0879e-06	-1.23527	-1.21919	4.06594e-05	-1.23673	-1.20775
11116072	chr11:11116072:T:C	6.37131e-06	-1.23134	-1.17761	4.26135e-05	-1.2324	-1.16514
11116111	chr11:11116111:C:T	8.41244e-06	-1.46071	-0.670335	5.61743e-05	-1.4663	-0.654953
11116287	chr11:11116287:A:G	7.93836e-06	-1.5754	-0.613652	5.29807e-05	-1.57368	-0.606097
11116363	chr11:11116363:G:A	4.77259e-06	-1.57443	-1.12343	3.17326e-05	-1.56925	-1.12311
11116558	chr11:11116558:T:G	1.64541e-05	-0.334861	-1.12532	8.71597e-05	-0.572859	-1.10911
11116643	chr11:11116643:G:A	4.35081e-06	-1.44822	-1.34218	2.86377e-05	-1.45564	-1.33935
11116730	chr11:11116730:G:A	6.20256e-06	-1.19575	-1.24005	4.14066e-05	-1.19708	-1.22919
11116744	chr11:11116744:G:A	6.7145e-06	-1.12717	-1.22931	4.46397e-05	-1.13153	-1.21955
11116857	chr11:11116857:TC:T	4.54286e-05	-1.1336e-10	-0.444615	0.00030982	-1.1336e-10	-0.413719
11116986	chr11:11116986:A:G	0.000134357	-1.1336e-10	0.639745	0.000909791	-1.1336e-10	0.663506
11117064	chr11:11117064:T:A	1.47277e-05	-0.170842	-1.40018	7.60151e-05	-0.423619	-1.39516
11117084	chr11:11117084:G:A	4.71206e-06	-1.57245	-1.13818	3.13916e-05	-1.56522	-1.13795
11117215	chr11:11117215:T:C	0.000179424	-1.1336e-10	0.928993	0.00122397	-1.1336e-10	0.96015
11117259	chr11:11117259:C:A	4.36e-06	-1.36416	-1.42413	2.95683e-05	-1.33892	-1.42409
11117297	chr11:11117297:G:A	8.43002e-06	-1.45948	-0.66948	5.62719e-05	-1.46536	-0.654153
11117407	chr11:11117407:T:C	2.89186e-05	-1.1336e-10	-0.89627	0.000190496	-1.1336e-10	-0.900077
11117569	chr11:11117569:C:G	1.04081e-05	-0.818511	-1.09966	5.83164e-05	-1.00409	-1.07973
11117596	chr11:11117596:T:C	6.4117e-06	-1.16759	-1.23505	4.27965e-05	-1.16916	-1.22409
11117659	chr11:11117659:G:A	4.74362e-05	-1.1336e-10	-0.40137	0.000317884	-1.1336e-10	-0.388023
11117710	chr11:11117710:C:G	2.39029e-05	-1.1336e-10	-1.08676	0.00015773	-1.1336e-10	-1.08882
11117867	chr11:11117867:A:T	2.2907e-05	-0.317822	-0.811492	0.000121226	-0.568524	-0.783528
11118006	chr11:11118006:T:C	2.45859e-05	-0.282394	-0.77619	0.000129766	-0.536528	-0.747444
11118259	chr11:11118259:C:T	9.59403e-06	-1.40553	-0.594083	6.4018e-05	-1.41263	-0.577913
11118500	chr11:11118500:A:C	1.28203e-05	-0.456688	-1.25304	6.86394e-05	-0.68063	-1.24021
11118534	chr11:11118534:C:T	3.72607e-06	-1.57112	-1.37428	2.48495e-05	-1.56281	-1.37406
11118618	chr11:11118618:A:G	7.80001e-06	-1.57487	-0.631758	5.20899e-05	-1.57237	-0.62437
11118624	chr11:11118624:G:A	1.80991e-05	-1.1336e-10	-1.36489	0.000119112	-1.1336e-10	-1.36965
11118864	chr11:11118864:G:A	4.24827e-05	-1.1336e-10	-0.51166	0.000284392	-1.1336e-10	-0.499354
11118915	chr11:11118915:G:A	4.26608e-05	-1.1336e-10	-0.507476	0.000285592	-1.1336e-10	-0.495144
11118995	chr11:11118995:A:G	4.46701e-05	-1.1336e-10	-0.461452	0.000299121	-1.1336e-10	-0.448861
11119066	chr11:11119066:A:C	2.73022e-05	-1.1336e-10	-0.953789	0.000179865	-1.1336e-10	-0.957504
11119072	chr11:11119072:T:C	1.45388e-05	-0.304623	-1.27931	7.65949e-05	-0.543822	-1.26736
11119109	chr11:11119109:A:G	9.38382e-05	-1.1336e-10	0.280816	0.000645485	-1.1336e-10	0.320293
11119493	chr11:11119493:A:G	8.7156e-06	-0.746841	-1.3488	5.04896e-05	-0.875159	-1.35278
11119533	chr11:11119533:G:A	3.6728e-06	-1.57568	-1.38412	2.43327e-05	-1.57393	-1.38396
11119549	chr11:11119549:C:T	2.23246e-05	-1.1336e-10	-1.15507	0.000148494	-1.1336e-10	-1.14916
11119931	chr11:11119931:C:T	2.29749e-05	-1.1336e-10	-1.12635	0.000152702	-1.1336e-10	-1.12122
11119982	chr11:11119982:G:A	1.57638e-05	-0.597637	-0.905406	8.60234e-05	-0.815245	-0.879844
11119986	chr11:11119986:T:A	4.8028e-06	-1.47571	-1.21585	3.19253e-05	-1.47984	-1.20647
11120005	chr11:11120005:C:T	6.2881e-06	-1.46015	-0.961951	3.94547e-05	-1.5057	-0.968853
11120038	chr11:11120038:T:C	9.96902e-06	-1.55504	-0.406231	6.68784e-05	-1.54911	-0.397722
11120119	chr11:11120119:G:C	1.6938e-05	-1.43119	-4.07163e-10	0.000111085	-1.43941	-4.07163e-10
11120293	chr11:11120293:T:C	2.45858e-05	-0.249983	-0.808604	0.000129159	-0.50803	-0.780637
11120433	chr11:11120433:T:A	1.77561e-05	-1.1336e-10	-1.38403	0.000117593	-1.1336e-10	-1.38248
11120540	chr11:11120540:G:A	5.0814e-06	-1.56356	-1.07161	3.40153e-05	-1.55507	-1.06783
11120833	chr11:11120833:C:G	1.60616e-05	-1.48433	-4.07163e-10	0.000105575	-1.49029	-4.07163e-10
11121273	chr11:11121273:C:T	0.000191157	-1.1336e-10	0.992337	0.00130577	-1.1336e-10	1.02484
11121430	chr11:11121430:A:G	2.181e-05	-1.1336e-10	-1.17839	0.000143119	-1.1336e-10	-1.18603
11121483	chr11:11121483:T:C	6.64595e-05	-1.53653	1.47236	0.000453626	-1.52267	1.49024
11121897	chr11:11121897:C:G	1.48831e-05	-1.56053	-4.07163e-10	9.97148e-05	-1.54739	-4.07163e-10
11121917	chr11:11121917:G:GGTATAT	2.23716e-05	-1.1336e-10	-1.15297	0.000146471	-1.1336e-10	-1.16288
11122170	chr11:11122170:C:G	4.64054e-06	-1.30207	-1.42386	2.95179e-05	-1.34132	-1.42339
11122368	chr11:11122368:A:G	1.73281e-05	-1.1336e-10	-1.40843	0.000114702	-1.1336e-10	-1.40737
11122564	chr11:11122564:C:T	6.35328e-06	-1.56715	-0.844638	4.25387e-05	-1.56397	-0.835329
11122610	chr11:11122610:G:C	1.36573e-05	-1.01962	-0.626858	8.81703e-05	-1.03385	-0.636588
11122797	chr11:11122797:G:C	6.40534e-06	-1.56997	-0.833652	4.28798e-05	-1.56683	-0.824477
11122816	chr11:11122816:A:G	7.62183e-06	-1.57127	-0.658465	5.1014e-05	-1.56905	-0.64856
11122858	chr11:11122858:G:C	8.8679e-06	-1.08872	-0.989599	5.46283e-05	-1.14914	-1.00002
11122861	chr11:11122861:G:A	1.88332e-05	-1.55748	0.232345	0.000127396	-1.53986	0.237451
11122950	chr11:11122950:T:C	1.89038e-05	-1.1336e-10	-1.3214	0.000125267	-1.1336e-10	-1.31926
11123060	chr11:11123060:T:C	6.22496e-06	-1.57294	-0.859248	4.16e-05	-1.57114	-0.850471
11123095	chr11:11123095:T:G	6.79073e-06	-1.56856	-0.776641	4.54535e-05	-1.56584	-0.767178
11123138	chr11:11123138:T:A	2.33814e-05	-1.1336e-10	-1.10881	0.000152915	-1.1336e-10	-1.11983
11123150	chr11:11123150:T:G	1.98406e-05	-1.1336e-10	-1.27303	0.000131411	-1.1336e-10	-1.27138
11123328	chr11:11123328:A:G	1.90319e-05	-1.1336e-10	-1.31464	0.000126314	-1.1336e-10	-1.31094
11123460	chr11:11123460:G:T	1.16005e-05	-1.09403	-0.715676	7.73993e-05	-1.09657	-0.704164
11123593	chr11:11123593:G:A	1.72444e-05	-1.1336e-10	-1.41327	0.000114089	-1.1336e-10	-1.41273
11123976	chr11:11123976:A:C	1.78733e-05	-1.1336e-10	-1.37745	0.000117984	-1.1336e-10	-1.37916
11124009	chr11:11124009:T:C	4.27761e-06	-1.47423	-1.33313	2.87582e-05	-1.46488	-1.32591
11124054	chr11:11124054:C:T	2.5444e-05	-1.06978	0.0455097	0.00017854	-1.03655	0.0716518
11124088	chr11:11124088:A:G	5.88049e-06	-1.54158	-0.947533	3.85589e-05	-1.54135	-0.956175
11124090	chr11:11124090:A:G	5.95181e-06	-1.54226	-0.934805	3.90215e-05	-1.54203	-0.943564
11124797	chr11:11124797:A:G	4.24785e-05	-0.511759	-4.07163e-10	0.000269502	-0.553134	-4.07163e-10
11124825	chr11:11124825:T:TGAAACAAAC	1.82101e-05	-1.1336e-10	-1.35878	0.000120496	-1.1336e-10	-1.35809
11124827	chr11:11124827:T:A	1.80392e-05	-1.1336e-10	-1.36821	0.000119359	-1.1336e-10	-1.36757
11124835	chr11:11124835:T:A	1.80174e-05	-1.1336e-10	-1.36942	0.000119215	-1.1336e-10	-1.36878
11124891	chr11:11124891:T:C	1.60628e-05	-1.32483	-0.159418	0.0001063	-1.34985	-0.133601
11124926	chr11:11124926:G:A	5.92279e-06	-1.55425	-0.927699	3.97911e-05	-1.5606	-0.905467
11125002	chr11:11125002:T:G	1.77584e-05	-1.3839	-4.07163e-10	0.000125967	-1.31369	-4.07163e-10
11125219	chr11:11125219:C:T	6.63957e-05	-0.0651236	-4.07163e-10	0.000490932	0.0465972	-4.07163e-10
11125373	chr11:11125373:A:G	2.16786e-05	-1.18443	-4.07163e-10	0.000142976	-1.18703	-4.07163e-10
11125403	chr11:11125403:A:G	9.29394e-06	-1.26932	-0.762077	6.10688e-05	-1.30203	-0.735681
11125680	chr11:11125680:A:T	9.67733e-06	-1.32409	-0.666876	6.38892e-05	-1.35359	-0.638972
11125820	chr11:11125820:A:G	9.26669e-06	-1.01939	-1.01494	5.94114e-05	-1.05054	-1.01468
11125891	chr11:11125891:T:A	1.47268e-05	-1.57109	-4.07163e-10	9.80979e-05	-1.56374	-4.07163e-10
11125895	chr11:11125895:A:G	6.13525e-06	-1.50785	-0.938855	4.0762e-05	-1.52506	-0.916896
11126235	chr11:11126235:C:T	5.33676e-06	-1.56133	-1.0248	3.57409e-05	-1.56833	-1.00508
11126407	chr11:11126407:G:A	3.67976e-05	-0.655324	-4.07163e-10	0.000234132	-0.693825	-4.07163e-10
11126481	chr11:11126481:G:A	6.21298e-06	-1.49867	-0.935449	4.12302e-05	-1.51709	-0.913448
11126790	chr11:11126790:T:TTTG	6.17803e-06	-1.51946	-0.920297	4.08471e-05	-1.53203	-0.907843
11127042	chr11:11127042:GAGC:G	6.02441e-06	-1.49531	-0.969627	3.99347e-05	-1.51415	-0.948317
11127372	chr11:11127372:G:T	2.54427e-05	-0.14852	-0.875808	0.000180115	-0.0898151	-0.8663
11127508	chr11:11127508:T:C	9.32273e-06	-1.25912	-0.769182	6.12105e-05	-1.29229	-0.743096
11127618	chr11:11127618:T:C	8.92927e-06	-1.26248	-0.808938	5.86056e-05	-1.29526	-0.783616
11127758	chr11:11127758:A:G	4.7384e-06	-1.54989	-1.15517	3.09787e-05	-1.55681	-1.1596
11127768	chr11:11127768:C:T	7.84664e-05	-0.827981	0.929895	0.000503225	-0.886659	0.957987
11127984	chr11:11127984:A:G	3.6833e-05	-0.777404	0.123041	0.000229003	-0.832587	0.116614
11128025	chr11:11128025:G:A	3.53084e-05	-0.696636	-4.07163e-10	0.000224842	-0.73431	-4.07163e-10
11128102	chr11:11128102:G:A	9.19235e-06	-1.25695	-0.785434	6.03325e-05	-1.29011	-0.75973
11128134	chr11:11128134:G:A	9.35631e-06	-1.25316	-0.771541	6.1419e-05	-1.28639	-0.745599
11128248	chr11:11128248:C:T	1.83255e-05	-1.1336e-10	-1.35247	0.000120712	-1.1336e-10	-1.3563
11128348	chr11:11128348:A:G	4.58753e-06	-1.57512	-1.16229	3.08874e-05	-1.57302	-1.14634
11128376	chr11:11128376:C:T	4.89293e-05	-1.1336e-10	-0.37038	0.000321194	-1.1336e-10	-0.377663
11128519	chr11:11128519:T:C	6.07176e-06	-1.47126	-0.985852	4.01352e-05	-1.49265	-0.964807
11128557	chr11:11128557:T:A	2.13129e-05	-1.1336e-10	-1.20144	0.000141524	-1.1336e-10	-1.19724
11128576	chr11:11128576:G:A	2.41207e-05	-1.1336e-10	-1.07769	0.000160119	-1.1336e-10	-1.07379
11128635	chr11:11128635:A:G	2.60951e-05	-1.06543	0.0664249	0.000169248	-1.09066	0.0723176
11128780	chr11:11128780:G:T	6.14197e-06	-1.17294	-1.27267	4.0789e-05	-1.17224	-1.26906
11128987	chr11:11128987:A:G	9.17293e-06	-1.26477	-0.779726	6.0285e-05	-1.29677	-0.753855
11128997	chr11:11128997:G:A	2.07546e-05	-1.1336e-10	-1.22799	0.000137782	-1.1336e-10	-1.22403
11129220	chr11:11129220:T:G	1.52252e-05	-1.5378	-4.07163e-10	0.000101471	-1.52994	-4.07163e-10
11129283	chr11:11129283:A:C	9.86237e-06	-1.5449	-0.42713	6.63254e-05	-1.55071	-0.404426
11129340	chr11:11129340:A:G	3.06338e-05	-1.1336e-10	-0.838652	0.000200851	-1.1336e-10	-0.847145
11129530	chr11:11129530:G:A	5.97425e-06	-1.52054	-0.952763	3.99787e-05	-1.53042	-0.930938
11129537	chr11:11129537:T:C	1.43702e-05	-1.09272	-0.502873	9.16606e-05	-1.12486	-0.506761
11129800	chr11:11129800:A:G	4.59825e-06	-1.57568	-1.1594	3.09179e-05	-1.57508	-1.14329
11129919	chr11:11129919:C:T	1.23489e-05	-0.32379	-1.4234	7.36047e-05	-0.427035	-1.42396
11129966	chr11:11129966:A:G	3.08971e-05	-1.1336e-10	-0.830094	0.000202595	-1.1336e-10	-0.8385
11130036	chr11:11130036:C:T	5.87946e-06	-1.51246	-0.976829	3.9291e-05	-1.52304	-0.955669
11130453	chr11:11130453:A:G	2.54397e-05	-1.02444	-4.07163e-10	0.000164014	-1.04976	-4.07163e-10
11130773	chr11:11130773:T:G	9.4174e-06	-1.54153	-0.476669	6.32745e-05	-1.54776	-0.454466
11130881	chr11:11130881:C:T	1.02997e-05	-1.45654	-0.47211	6.54739e-05	-1.48595	-0.482104
11131261	chr11:11131261:G:A	4.6508e-06	-1.57562	-1.1481	3.12722e-05	-1.5753	-1.13168
11131411	chr11:11131411:A:G	2.91997e-05	-1.04293	0.156334	0.000189223	-1.0695	0.162718
11131502	chr11:11131502:A:G	3.44889e-05	-0.720118	-4.07163e-10	0.000219604	-0.757882	-4.07163e-10
11131944	chr11:11131944:A:G	1.5307e-05	-1.07861	-0.453838	9.75612e-05	-1.1114	-0.45783
11132001	chr11:11132001:G:A	3.79543e-06	-1.50619	-1.42077	2.4749e-05	-1.52044	-1.42048
11132299	chr11:11132299:G:C	1.92843e-05	-1.1336e-10	-1.30147	0.000127359	-1.1336e-10	-1.3027
11132535	chr11:11132535:T:G	3.8059e-05	-0.856261	0.234641	0.000257291	-0.836206	0.236705
11132658	chr11:11132658:A:T	8.44717e-06	-0.715023	-1.4119	5.28313e-05	-0.769422	-1.41318
11132889	chr11:11132889:T:G	1.63076e-05	-1.46913	-4.07163e-10	0.00010505	-1.49527	-4.07163e-10
11133096	chr11:11133096:A:G	1.36632e-05	-0.823405	-0.822643	8.75744e-05	-0.858509	-0.818712
11133439	chr11:11133439:G:T	3.5446e-05	-1.1336e-10	-0.692746	0.000235755	-1.1336e-10	-0.686915
11133527	chr11:11133527:G:A	1.7654e-05	-1.1336e-10	-1.38979	0.000116948	-1.1336e-10	-1.38798
11133632	chr11:11133632:G:A	1.82434e-05	-1.1336e-10	-1.35695	0.000120438	-1.1336e-10	-1.35857
11133761	chr11:11133761:A:G	2.31248e-05	-1.1336e-10	-1.11985	0.000153194	-1.1336e-10	-1.118
11133970	chr11:11133970:T:C	5.9255e-06	-1.07054	-1.41095	3.93352e-05	-1.06659	-1.411
11134412	chr11:11134412:A:G	4.43949e-06	-1.52304	-1.24718	2.97482e-05	-1.50865	-1.24829
11134526	chr11:11134526:G:A	3.7558e-05	-0.634869	-4.07163e-10	0.000238495	-0.675361	-4.07163e-10
11134632	chr11:11134632:A:T	7.57824e-06	-0.820585	-1.41489	5.03787e-05	-0.815139	-1.415
11134960	chr11:11134960:T:C	2.04478e-05	-1.1336e-10	-1.24288	0.000134457	-1.1336e-10	-1.24847
11134982	chr11:11134982:T:C	1.70835e-05	-1.1336e-10	-1.42264	0.00011301	-1.1336e-10	-1.42223
11135307	chr11:11135307:G:A	1.85939e-05	-1.1336e-10	-1.33792	0.000122544	-1.1336e-10	-1.34124
11135589	chr11:11135589:A:T	2.61513e-05	-0.996857	-4.07163e-10	0.000160277	-1.07281	-4.07163e-10
11136346	chr11:11136346:A:G	3.80647e-05	-1.1336e-10	-0.621469	0.000250816	-1.1336e-10	-0.624988
11136485	chr11:11136485:G:A	2.22683e-05	-1.1336e-10	-1.15759	0.000148308	-1.1336e-10	-1.15041
11136536	chr11:11136536:A:G	1.06923e-05	-1.00267	-0.888565	6.78309e-05	-1.03808	-0.894608
11136804	chr11:11136804:C:T	9.82866e-06	-1.51335	-0.462103	6.2787e-05	-1.53158	-0.478378
11137528	chr11:11137528:C:T	5.89173e-06	-1.11378	-1.37343	3.90635e-05	-1.11408	-1.37044
11137758	chr11:11137758:C:A	9.38252e-06	-1.02133	-1.00058	6.04662e-05	-1.04884	-0.998786
11138369	chr11:11138369:C:T	3.6927e-05	-1.1336e-10	-0.651812	0.000245642	-1.1336e-10	-0.645835
11138749	chr11:11138749:T:A	5.7559e-06	-1.1363	-1.37423	3.81722e-05	-1.13647	-1.37113
11139701	chr11:11139701:G:A	4.33361e-06	-1.57566	-1.21869	2.85368e-05	-1.57532	-1.22319
11139907	chr11:11139907:A:G	3.48608e-05	-1.1336e-10	-0.709393	0.000228151	-1.1336e-10	-0.719702
11140600	chr11:11140600:C:T	2.158e-05	-1.1336e-10	-1.18899	0.000143693	-1.1336e-10	-1.18203
11140944	chr11:11140944:T:C	3.21847e-05	-1.1336e-10	-0.789264	0.000210812	-1.1336e-10	-0.798741
11141016	chr11:11141016:G:C	3.41939e-05	-0.728708	-4.07163e-10	0.000204123	-0.830985	-4.07163e-10
11141057	chr11:11141057:T:A	3.25144e-05	-1.1336e-10	-0.779072	0.000212958	-1.1336e-10	-0.788612
11141403	chr11:11141403:T:C	6.66965e-06	-0.94435	-1.41884	4.31139e-05	-0.966263	-1.4196
11141546	chr11:11141546:G:GT	3.84206e-05	-1.1336e-10	-0.612163	0.000253377	-1.1336e-10	-0.614831
11141590	chr11:11141590:T:C	6.95281e-06	-0.905082	-1.41653	4.54939e-05	-0.916901	-1.41523
11141901	chr11:11141901:C:T	3.1394e-05	-1.1336e-10	-0.814139	0.000205669	-1.1336e-10	-0.823442
11142002	chr11:11142002:T:C	2.28993e-05	-1.1336e-10	-1.12965	0.000152597	-1.1336e-10	-1.12191
11142102	chr11:11142102:G:A	8.00433e-06	-0.793999	-1.38677	5.16239e-05	-0.817298	-1.38843
11142134	chr11:11142134:A:G	7.98349e-06	-0.801682	-1.3817	5.14671e-05	-0.825133	-1.38363
11142150	chr11:11142150:T:C	1.70657e-05	-1.1336e-10	-1.42369	0.00011287	-1.1336e-10	-1.42347
11142242	chr11:11142242:G:A	4.00129e-06	-1.57465	-1.29949	2.64097e-05	-1.57465	-1.30132
11142658	chr11:11142658:C:T	1.70592e-05	-1.1336e-10	-1.42406	0.000112816	-1.1336e-10	-1.42395
11142706	chr11:11142706:T:G	1.78141e-05	-1.1336e-10	-1.38077	0.000117521	-1.1336e-10	-1.38309
11142818	chr11:11142818:G:A	1.79283e-05	-1.1336e-10	-1.37438	0.000118252	-1.1336e-10	-1.37689
11143142	chr11:11143142:T:C	6.53393e-06	-1.01998	-1.36377	4.21966e-05	-1.04131	-1.36606
11143226	chr11:11143226:TCC:T	2.09062e-05	-1.22071	-4.07163e-10	0.000136431	-1.23389	-4.07163e-10
11143401	chr11:11143401:C:A	2.10707e-05	-1.21287	-4.07163e-10	0.000141687	-1.19609	-4.07163e-10
11143417	chr11:11143417:C:T	4.83678e-05	-1.1336e-10	-0.381922	0.00031832	-1.1336e-10	-0.386653
11143536	chr11:11143536:G:A	3.51922e-05	-0.699933	-4.07163e-10	0.000209842	-0.803356	-4.07163e-10
11143565	chr11:11143565:T:A	2.324e-05	-1.1336e-10	-1.11488	0.000153262	-1.1336e-10	-1.11756
11143604	chr11:11143604:T:G	1.70583e-05	-1.1336e-10	-1.42412	0.000112795	-1.1336e-10	-1.42413
11143610	chr11:11143610:T:TA	3.02189e-05	-0.852288	-4.07163e-10	0.000196737	-0.867841	-4.07163e-10
11143817	chr11:11143817:A:G	8.67552e-06	-0.676272	-1.42398	5.67141e-05	-0.687579	-1.42411
11143926	chr11:11143926:A:G	7.85231e-06	-0.833186	-1.36676	5.15231e-05	-0.844573	-1.36311
11144306	chr11:11144306:C:T	3.65818e-05	-1.1336e-10	-0.661205	0.00023936	-1.1336e-10	-0.67174
11144501	chr11:11144501:C:T	2.24181e-05	-1.1336e-10	-1.15089	0.000148665	-1.1336e-10	-1.14801
11144811	chr11:11144811:A:G	6.25866e-06	-1.00835	-1.41844	4.00167e-05	-1.04194	-1.41847
11144836	chr11:11144836:T:C	2.24288e-05	-1.1336e-10	-1.15041	0.000148681	-1.1336e-10	-1.14791
11144846	chr11:11144846:G:C	2.3389e-05	-1.1336e-10	-1.10849	0.000154366	-1.1336e-10	-1.11038
11145017	chr11:11145017:G:A	7.97299e-06	-1.45055	-0.73415	5.53432e-05	-1.43403	-0.702121
11145046	chr11:11145046:T:C	2.22725e-05	-1.56387	0.406468	0.00015202	-1.56161	0.435911
11145277	chr11:11145277:T:C	4.21063e-05	-1.1336e-10	-0.520559	0.000275278	-1.1336e-10	-0.531928
11145438	chr11:11145438:C:T	1.24292e-05	-0.332676	-1.40803	7.88367e-05	-0.37584	-1.40649
11145442	chr11:11145442:C:T	3.0986e-05	-0.827222	-4.07163e-10	0.0002129	-0.788888	-4.07163e-10
11145581	chr11:11145581:G:A	1.99872e-05	-1.26566	-4.07163e-10	0.000130615	-1.27745	-4.07163e-10
11145662	chr11:11145662:G:C	4.72637e-06	-1.47751	-1.23009	3.05859e-05	-1.4948	-1.23437
11145748	chr11:11145748:C:T	2.79058e-05	-1.1336e-10	-0.931921	0.000184824	-1.1336e-10	-0.930303
11145789	chr11:11145789:C:T	3.96581e-06	-1.56231	-1.32074	2.62971e-05	-1.56014	-1.32011
11145839	chr11:11145839:A:C	3.60859e-06	-1.55646	-1.42098	2.3678e-05	-1.56399	-1.42117
11145846	chr11:11145846:T:C	5.15245e-06	-1.2216	-1.39969	3.3607e-05	-1.23482	-1.40015
11145881	chr11:11145881:G:A	1.71135e-05	-1.1336e-10	-1.42089	0.000113133	-1.1336e-10	-1.42115
11145902	chr11:11145902:A:G	4.55592e-06	-1.47797	-1.26636	3.00771e-05	-1.47833	-1.26762
11145923	chr11:11145923:A:G	1.71228e-05	-1.1336e-10	-1.42035	0.000113164	-1.1336e-10	-1.42087
11145944	chr11:11145944:T:C	2.97475e-05	-1.1336e-10	-0.868013	0.000194742	-1.1336e-10	-0.878036
11145959	chr11:11145959:A:G	3.99005e-05	-1.23548	0.661113	0.000257683	-1.25203	0.654052
11146009	chr11:11146009:C:T	2.06693e-05	-1.1336e-10	-1.23211	0.000137288	-1.1336e-10	-1.22762
11146011	chr11:11146011:T:A	2.76616e-05	-0.940712	-4.07163e-10	0.000174442	-0.988114	-4.07163e-10
11146078	chr11:11146078:T:C	5.14024e-06	-1.49656	-1.12709	3.34576e-05	-1.51361	-1.12581
11146201	chr11:11146201:G:A	0.000112676	0.393919	0.0698391	0.000653267	0.26912	0.0631563
11146282	chr11:11146282:T:C	0.000268268	-1.1336e-10	1.33123	0.00184602	-1.1336e-10	1.37108
11146286	chr11:11146286:C:T	2.10052e-05	-1.1336e-10	-1.21599	0.000140585	-1.1336e-10	-1.2039
11146319	chr11:11146319:C:T	2.60629e-05	-1.1336e-10	-1.00024	0.000175372	-1.1336e-10	-0.982799
11146342	chr11:11146342:A:T	2.29178e-05	-1.1336e-10	-1.12884	0.000152027	-1.1336e-10	-1.12565
11146379	chr11:11146379:A:T	5.94957e-06	-1.46919	-1.00825	4.04311e-05	-1.46031	-0.989799
11146402	chr11:11146402:G:C	3.97122e-06	-1.46741	-1.41428	2.71087e-05	-1.43595	-1.4139
11146406	chr11:11146406:A:G	1.84699e-05	-1.34462	-4.07163e-10	0.000120672	-1.35663	-4.07163e-10
11146484	chr11:11146484:C:T	2.12006e-05	-1.1336e-10	-1.20673	0.000140833	-1.1336e-10	-1.20213
11146546	chr11:11146546:T:C	1.7407e-05	-1.1336e-10	-1.40389	0.00011531	-1.1336e-10	-1.40208
11146730	chr11:11146730:C:T	1.05994e-05	-1.42046	-0.4795	6.92189e-05	-1.42126	-0.49117
11146744	chr11:11146744:G:A	3.62874e-06	-1.55221	-1.41966	2.37614e-05	-1.56193	-1.41971
11147022	chr11:11147022:G:A	1.81419e-05	-1.1336e-10	-1.36253	0.0001201	-1.1336e-10	-1.36138
11147049	chr11:11147049:A:G	6.91771e-05	-1.1336e-10	-0.0240868	0.000454532	-1.1336e-10	-0.0304403
11147433	chr11:11147433:G:A	2.42702e-05	-1.1336e-10	-1.07151	0.000161842	-1.1336e-10	-1.06309
11147568	chr11:11147568:G:A	2.42137e-05	-1.1336e-10	-1.07384	0.000161459	-1.1336e-10	-1.06546
```
