## Supplementary material for "Characterization of shared and ancestry-specific signals driving complex traits using multi-ancestry fine-mapping": susiex_nc1.cs80.cs

```
CS_ID	SNP	BP	REF_ALLELE	ALT_ALLELE	REF_FRQ	BETA	SE	-LOG10P	CS_PIP	OVRL_PIP
1	chr11:18683859:G:C	18683859	C,C	G,G	1,1	-inf,inf	inf,inf	5.45375,0.814151	0.225184	0.225184
1	chr11:18665369:C:T	18665369	T,T	C,C	1,1	-inf,-inf	inf,inf	5.29196,0.544531	0.105271	0.105271
1	chr11:18660200:A:G	18660200	G,G	A,A	1,1	-inf,-inf	inf,inf	5.24907,0.544531	0.0961742	0.0961742
1	chr11:18660636:C:T	18660636	T,T	C,C	1,1	-inf,-inf	inf,inf	5.2217,0.354006	0.0701557	0.0701557
1	chr11:18763258:G:A	18763258	A,A	G,G	1,1	-inf,-inf	inf,inf	3.99858,1.50281	0.0358322	0.0358322
1	chr11:18649806:G:A	18649806	A,A	G,G	1,1	-inf,-inf	inf,inf	4.74719,0.43792	0.0288381	0.0288381
1	chr11:18663098:C:T	18663098	T,T	C,C	1,1	-inf,-inf	inf,inf	4.73845,0.429996	0.0280151	0.0280151
1	chr11:18650444:C:T	18650444	T,T	C,C	1,1	-inf,-inf	inf,inf	4.71684,0.450044	0.0275071	0.0275071
1	chr11:18651161:G:C	18651161	C,C	G,G	1,1	-inf,-inf	inf,inf	4.71031,0.456882	0.0273874	0.0273874
1	chr11:18651608:C:A	18651608	A,A	C,C	1,1	-inf,-inf	inf,inf	4.74192,0.401732	0.0271883	0.0271883
1	chr11:18667621:C:T	18667621	T,T	C,C	1,1	-inf,-inf	inf,inf	4.4812,0.693814	0.024057	0.024057
1	chr11:18655764:G:A	18655764	A,A	G,G	1,1	-inf,-inf	inf,inf	4.72178,0.276071	0.0224053	0.0224053
1	chr11:18655768:G:A	18655768	A,A	G,G	1,1	-inf,-inf	inf,inf	4.70682,0.274948	0.0216872	0.0216872
1	chr11:18798704:T:C	18798704	C,C	T,T	1,1	-inf,inf	inf,inf	2.55131,2.71392	0.0189697	0.0189697
1	chr11:18653330:C:A	18653330	A,A	C,C	1,1	-inf,-inf	inf,inf	4.66322,0.233661	0.0189552	0.0189552
1	chr11:18687844:T:C	18687844	C,C	T,T	1,1	-inf,inf	inf,inf	4.67133,0.0853065	0.0171607	0.0171607
1	chr11:18688661:A:T	18688661	T,T	A,A	1,1	-inf,inf	inf,inf	4.58006,0.286574	0.0168449	0.0168449
```
