## Supplementary material for "Characterization of shared and ancestry-specific signals driving complex traits using multi-ancestry fine-mapping": susiex_nc1.cs80.snp

```
BP	SNP	PIP(CS1)	LogBF(CS1,Pop1)	LogBF(CS1,Pop2)
18117705	chr11:18117705:T:C	1.42186e-05	-1.91869e-10	-1.35845
18117710	chr11:18117710:T:G	1.42241e-05	-1.91869e-10	-1.35807
18117734	chr11:18117734:C:T	1.42098e-05	-1.91869e-10	-1.35907
18118287	chr11:18118287:A:G	4.122e-06	-1.33508	-1.26158
18118851	chr11:18118851:C:T	1.7339e-05	-1.91869e-10	-1.16005
18118920	chr11:18118920:G:A	3.85315e-05	-0.139261	-0.222265
18118999	chr11:18118999:G:A	1.55356e-05	-1.91869e-10	-1.26987
18119051	chr11:18119051:C:A	1.42355e-05	-1.91869e-10	-1.35726
18119168	chr11:18119168:T:C	2.3378e-05	-1.91869e-10	-0.861206
18119384	chr11:18119384:G:A	1.41857e-05	-1.91869e-10	-1.36077
18119677	chr11:18119677:T:C	1.41392e-05	-1.91869e-10	-1.36405
18119846	chr11:18119846:C:T	2.25653e-05	-1.91869e-10	-0.896589
18119852	chr11:18119852:A:G	3.99864e-06	-1.29924	-1.32781
18120096	chr11:18120096:C:T	1.42632e-05	-1.91869e-10	-1.35532
18120273	chr11:18120273:T:G	1.78156e-05	-1.91869e-10	-1.13293
18120466	chr11:18120466:C:T	1.41724e-05	-1.91869e-10	-1.36171
18120529	chr11:18120529:C:T	8.71989e-06	-1.28452	-0.562877
18120708	chr11:18120708:C:A	1.8972e-05	-1.07004	-6.68817e-10
18120916	chr11:18120916:G:A	1.20969e-05	-1.07744	-0.442608
18120942	chr11:18120942:C:T	2.32429e-05	-1.91869e-10	-0.867002
18121470	chr11:18121470:G:A	4.82863e-05	-1.91869e-10	-0.135853
18121717	chr11:18121717:C:T	1.42523e-05	-1.91869e-10	-1.35608
18122156	chr11:18122156:A:G	1.46079e-05	-1.91869e-10	-1.33144
18122270	chr11:18122270:A:G	2.86822e-05	-1.91869e-10	-0.656725
18122784	chr11:18122784:C:A	2.89924e-05	-0.645967	-6.68817e-10
18123162	chr11:18123162:A:C	1.42516e-05	-1.91869e-10	-1.35613
18123249	chr11:18123249:C:T	4.53044e-06	-1.22764	-1.27455
18123520	chr11:18123520:G:A	5.11485e-06	-1.3247	-1.05616
18123590	chr11:18123590:G:T	4.84266e-06	-1.40893	-1.02661
18123916	chr11:18123916:C:T	2.95292e-05	-1.91869e-10	-0.627622
18123984	chr11:18123984:CTGTT:C	3.00971e-05	-1.91869e-10	-0.608571
18124043	chr11:18124043:C:T	4.46953e-05	-1.91869e-10	-0.213134
18124072	chr11:18124072:C:A	3.06256e-05	-1.91869e-10	-0.591164
18124476	chr11:18124476:A:G	6.35601e-06	-1.5416	-0.622001
18124554	chr11:18124554:A:G	1.41354e-05	-1.91869e-10	-1.36432
18124630	chr11:18124630:G:T	5.59263e-06	-1.18799	-1.10356
18124636	chr11:18124636:G:C	1.42763e-05	-1.91869e-10	-1.3544
18124729	chr11:18124729:T:C	4.81263e-06	-1.22898	-1.21277
18124807	chr11:18124807:T:C	1.41376e-05	-1.91869e-10	-1.36416
18124955	chr11:18124955:G:T	2.37039e-05	-1.91869e-10	-0.84736
18125079	chr11:18125079:TTTC:T	5.6013e-06	-1.20104	-1.08896
18125197	chr11:18125197:A:G	2.86564e-05	-1.91869e-10	-0.657626
18125469	chr11:18125469:G:A	3.01081e-05	-1.91869e-10	-0.608207
18125578	chr11:18125578:T:TAAGG	5.02778e-06	-1.18268	-1.21535
18125705	chr11:18125705:C:T	1.48365e-05	-1.91869e-10	-1.31591
18125801	chr11:18125801:C:T	2.4484e-05	-1.91869e-10	-0.81498
18125883	chr11:18125883:G:A	3.03957e-05	-1.91869e-10	-0.598699
18126747	chr11:18126747:T:A	5.29166e-06	-1.21058	-1.13629
18126852	chr11:18126852:TG:T	1.54267e-05	-1.91869e-10	-1.2769
18127038	chr11:18127038:C:G	2.429e-05	-1.91869e-10	-0.822935
18127086	chr11:18127086:T:G	4.66716e-06	-1.35538	-1.11708
18127177	chr11:18127177:G:A	1.93655e-05	-1.91869e-10	-1.04951
18127267	chr11:18127267:A:C	1.46781e-05	-1.91869e-10	-1.32664
18127410	chr11:18127410:A:G	3.20757e-05	-1.91869e-10	-0.544901
18127475	chr11:18127475:C:T	2.21314e-05	-1.91869e-10	-0.916003
18127582	chr11:18127582:A:C	5.33903e-05	-1.91869e-10	-0.0353719
18127675	chr11:18127675:A:G	3.8734e-06	-1.55063	-1.10823
18127801	chr11:18127801:T:C	3.17986e-05	-0.553579	-6.68817e-10
18128017	chr11:18128017:G:A	3.73612e-06	-1.36003	-1.33492
18128067	chr11:18128067:C:T	4.31121e-05	-1.91869e-10	-0.249197
18128164	chr11:18128164:G:A	4.03126e-06	-1.31964	-1.29928
18128251	chr11:18128251:C:T	3.65786e-06	-1.55259	-1.16353
18128292	chr11:18128292:C:A	3.01849e-05	-1.91869e-10	-0.60566
18128573	chr11:18128573:G:A	1.97609e-05	-1.91869e-10	-1.0293
18128630	chr11:18128630:C:T	5.72662e-06	-1.19128	-1.0766
18128703	chr11:18128703:A:T	2.24423e-05	-1.91869e-10	-0.902054
18128726	chr11:18128726:C:T	2.94142e-05	-1.91869e-10	-0.631523
18128798	chr11:18128798:C:T	3.81422e-06	-1.55178	-1.12248
18129798	chr11:18129798:C:T	2.95298e-05	-0.289369	-0.338233
18130091	chr11:18130091:T:A	3.1582e-05	-1.91869e-10	-0.560413
18130199	chr11:18130199:A:G	2.429e-05	-1.91869e-10	-0.822935
18130470	chr11:18130470:G:A	1.87432e-05	-1.91869e-10	-1.08217
18130839	chr11:18130839:T:C	4.02988e-06	-1.25504	-1.36422
18130868	chr11:18130868:G:T	4.35203e-06	-1.33094	-1.21142
18131056	chr11:18131056:T:C	3.10591e-05	-1.91869e-10	-0.57711
18131198	chr11:18131198:C:A	1.82017e-05	-1.91869e-10	-1.11149
18131290	chr11:18131290:C:T	3.03625e-05	-1.91869e-10	-0.599792
18131291	chr11:18131291:C:T	4.55643e-06	-1.3703	-1.12616
18131546	chr11:18131546:G:T	2.34454e-05	-0.354145	-0.504183
18131779	chr11:18131779:C:T	1.42297e-05	-1.91869e-10	-1.35767
18131894	chr11:18131894:G:A	1.42263e-05	-1.91869e-10	-1.35791
18131921	chr11:18131921:A:G	3.10982e-05	-1.91869e-10	-0.57585
18131924	chr11:18131924:C:T	3.09794e-05	-1.91869e-10	-0.579678
18132076	chr11:18132076:A:G	2.3797e-05	-1.91869e-10	-0.843443
18132573	chr11:18132573:C:A	2.22842e-05	-0.393491	-0.515631
18132626	chr11:18132626:T:C	1.76465e-05	-1.14246	-6.68817e-10
18132950	chr11:18132950:C:T	3.12243e-05	-1.91869e-10	-0.571804
18133297	chr11:18133297:A:G	4.61418e-06	-1.36014	-1.12373
18133299	chr11:18133299:T:C	4.64715e-06	-1.35967	-1.11708
18133370	chr11:18133370:G:A	1.58046e-05	-1.91869e-10	-1.2527
18133546	chr11:18133546:C:T	3.09909e-05	-1.91869e-10	-0.579306
18133667	chr11:18133667:C:T	2.17046e-05	-0.458203	-0.477276
18133796	chr11:18133796:A:G	2.8924e-05	-1.91869e-10	-0.648331
18134164	chr11:18134164:A:G	1.41676e-05	-1.91869e-10	-1.36204
18134376	chr11:18134376:A:G	3.25948e-05	-1.91869e-10	-0.528848
18134527	chr11:18134527:C:T	5.49183e-06	-1.19812	-1.11162
18134759	chr11:18134759:G:A	4.56503e-05	-1.91869e-10	-0.191991
18134820	chr11:18134820:C:T	1.58046e-05	-1.91869e-10	-1.2527
18135610	chr11:18135610:C:T	2.12125e-05	-0.958412	-6.68817e-10
18136129	chr11:18136129:C:T	1.1768e-05	-1.54762	-6.68817e-10
18136352	chr11:18136352:G:A	2.98362e-05	-1.91869e-10	-0.61728
18136770	chr11:18136770:A:T	3.19276e-05	-1.91869e-10	-0.54953
18136800	chr11:18136800:A:T	5.09673e-06	-1.37291	-1.01149
18137001	chr11:18137001:C:T	1.42855e-05	-1.91869e-10	-1.35376
18137411	chr11:18137411:C:T	2.07983e-05	-0.978132	-6.68817e-10
18137446	chr11:18137446:T:C	4.44055e-06	-1.21221	-1.31001
18137622	chr11:18137622:A:G	1.41355e-05	-1.91869e-10	-1.36431
18137707	chr11:18137707:A:G	1.00614e-05	-0.599329	-1.10496
18137795	chr11:18137795:T:G	1.41831e-05	-1.91869e-10	-1.36095
18137859	chr11:18137859:C:G	2.70086e-05	-1.91869e-10	-0.716846
18138121	chr11:18138121:T:C	6.69072e-06	-0.978285	-1.13399
18138122	chr11:18138122:G:A	6.79424e-06	-0.943468	-1.15346
18138342	chr11:18138342:A:G	2.6289e-05	-1.91869e-10	-0.74385
18138805	chr11:18138805:C:A	4.62405e-06	-1.14446	-1.33727
18138807	chr11:18138807:C:T	4.59597e-06	-1.14973	-1.33809
18138910	chr11:18138910:G:A	5.29517e-06	-0.985498	-1.36071
18139218	chr11:18139218:C:T	2.17406e-05	-1.91869e-10	-0.93382
18139399	chr11:18139399:G:A	4.57499e-06	-1.37399	-1.1184
18139912	chr11:18139912:C:T	4.87851e-05	-1.91869e-10	-0.125577
18139957	chr11:18139957:A:G	1.41489e-05	-1.91869e-10	-1.36336
18140084	chr11:18140084:G:A	1.18825e-05	-1.53793	-6.68817e-10
18140165	chr11:18140165:C:T	3.16482e-06	-1.55703	-1.30388
18140506	chr11:18140506:A:C	1.16829e-05	-0.292922	-1.26195
18140817	chr11:18140817:C:T	1.41358e-05	-1.91869e-10	-1.36429
18140935	chr11:18140935:C:T	2.05978e-05	-0.454346	-0.53347
18140984	chr11:18140984:A:T	5.69469e-05	-1.91869e-10	0.0291184
18141331	chr11:18141331:C:T	1.2842e-05	-1.46028	-6.68817e-10
18141398	chr11:18141398:C:T	2.4536e-05	-0.290997	-0.521864
18141602	chr11:18141602:T:C	1.41355e-05	-1.91869e-10	-1.36431
18141787	chr11:18141787:TG:T	3.63427e-05	-1.91869e-10	-0.420007
18142024	chr11:18142024:TA:T	1.60646e-05	-0.432594	-0.803787
18142206	chr11:18142206:G:A	5.0936e-05	-1.91869e-10	-0.0824312
18142757	chr11:18142757:C:T	2.16301e-05	-1.91869e-10	-0.938918
18142955	chr11:18142955:A:G	1.43935e-05	-1.91869e-10	-1.34623
18144059	chr11:18144059:G:A	3.3729e-05	-1.91869e-10	-0.494644
18144062	chr11:18144062:T:C	1.61442e-05	-1.91869e-10	-1.23144
18144132	chr11:18144132:G:A	1.61517e-05	-1.23098	-6.68817e-10
18144219	chr11:18144219:T:C	1.16615e-05	-1.55671	-6.68817e-10
18144336	chr11:18144336:C:T	1.5419e-05	-1.48536	0.20796
18144377	chr11:18144377:T:C	0.000107863	-1.91869e-10	0.667862
18144546	chr11:18144546:T:C	2.62591e-05	-1.91869e-10	-0.744987
18144550	chr11:18144550:G:A	2.12131e-05	-1.91869e-10	-0.958381
18144901	chr11:18144901:A:C	2.0356e-05	-1.91869e-10	-0.999625
18145392	chr11:18145392:T:C	5.26113e-06	-1.5564	-0.796252
18145521	chr11:18145521:C:A	4.40245e-05	-1.91869e-10	-0.228254
18145644	chr11:18145644:G:A	1.76161e-05	-1.91869e-10	-1.14419
18145694	chr11:18145694:A:G	3.85507e-06	-1.43532	-1.22829
18145910	chr11:18145910:A:G	1.76161e-05	-1.91869e-10	-1.14419
18146083	chr11:18146083:A:G	5.13937e-06	-1.55262	-0.823448
18146199	chr11:18146199:C:T	3.91038e-06	-1.38089	-1.26848
18146250	chr11:18146250:C:T	1.76038e-05	-1.91869e-10	-1.14489
18146475	chr11:18146475:T:C	4.2534e-06	-1.44238	-1.1229
18146569	chr11:18146569:T:C	1.62043e-05	-1.91869e-10	-1.22772
18146872	chr11:18146872:TC:T	4.07348e-06	-1.26315	-1.34536
18147181	chr11:18147181:C:T	0.000108945	0.677841	-6.68817e-10
18147271	chr11:18147271:T:C	1.65771e-05	-1.91869e-10	-1.20498
18147496	chr11:18147496:T:C	3.6779e-06	-1.40234	-1.30832
18147660	chr11:18147660:C:T	1.77092e-05	-1.91869e-10	-1.13892
18147661	chr11:18147661:A:G	2.60156e-05	-1.91869e-10	-0.754304
18148068	chr11:18148068:GA:G	2.60284e-05	-1.91869e-10	-0.753813
18148086	chr11:18148086:C:T	2.47891e-05	-0.802596	-6.68817e-10
18148219	chr11:18148219:G:A	4.13602e-06	-1.2293	-1.36397
18148435	chr11:18148435:A:C	3.85119e-06	-1.3388	-1.32582
18148629	chr11:18148629:T:G	2.10475e-05	-1.91869e-10	-0.96622
18148882	chr11:18148882:A:G	1.44193e-05	-1.91869e-10	-1.34443
18148945	chr11:18148945:G:A	3.96402e-06	-1.30532	-1.33042
18149048	chr11:18149048:T:C	4.05538e-06	-1.40051	-1.21245
18149053	chr11:18149053:G:A	4.09819e-06	-1.3958	-1.20665
18149141	chr11:18149141:T:C	7.17131e-06	-0.927713	-1.1152
18149280	chr11:18149280:C:A	5.70386e-05	-1.91869e-10	0.0307275
18149390	chr11:18149390:A:T	1.46899e-05	-1.91869e-10	-1.32584
18149405	chr11:18149405:G:C	1.18443e-05	-1.48316	-0.0579954
18149484	chr11:18149484:A:C	1.71552e-05	-1.91869e-10	-1.1707
18149583	chr11:18149583:G:C	3.76927e-06	-1.39306	-1.29306
18149698	chr11:18149698:T:G	1.41723e-05	-1.91869e-10	-1.36171
18149821	chr11:18149821:G:T	2.82618e-05	-1.91869e-10	-0.671491
18149941	chr11:18149941:G:A	4.53833e-06	-1.187	-1.31344
18150120	chr11:18150120:A:G	3.79401e-06	-1.34597	-1.33361
18151035	chr11:18151035:G:A	1.09875e-05	-1.11814	-0.498104
18151107	chr11:18151107:T:G	1.41439e-05	-1.91869e-10	-1.36372
18151180	chr11:18151180:G:A	7.37695e-06	-1.28284	-0.731806
18151267	chr11:18151267:T:A	3.78499e-06	-1.33993	-1.34203
18151556	chr11:18151556:A:AGCAT	1.82637e-05	-1.91869e-10	-1.10809
18151606	chr11:18151606:G:A	1.56219e-05	-1.91869e-10	-1.26433
18151700	chr11:18151700:C:A	4.24599e-06	-1.37666	-1.19037
18151839	chr11:18151839:C:T	1.49338e-05	-1.91869e-10	-1.30937
18152008	chr11:18152008:A:G	2.0219e-05	-1.91869e-10	-1.00638
18152172	chr11:18152172:T:C	4.04453e-06	-1.4056	-1.21003
18152190	chr11:18152190:A:C	4.19075e-06	-1.40417	-1.17595
18152237	chr11:18152237:T:C	3.98376e-06	-1.26694	-1.36384
18152308	chr11:18152308:C:A	2.07814e-05	-1.91869e-10	-0.978944
18152514	chr11:18152514:A:T	4.24823e-06	-1.39395	-1.17255
18153002	chr11:18153002:G:A	1.656e-05	-1.91869e-10	-1.20601
18153200	chr11:18153200:C:A	1.41362e-05	-1.91869e-10	-1.36426
18153223	chr11:18153223:C:T	1.4137e-05	-1.91869e-10	-1.36421
18153380	chr11:18153380:T:TA	1.63624e-05	-1.91869e-10	-1.21802
18153483	chr11:18153483:C:T	4.26825e-06	-1.3851	-1.1767
18153491	chr11:18153491:C:T	4.30052e-06	-1.37932	-1.17495
18153496	chr11:18153496:C:T	1.41713e-05	-1.91869e-10	-1.36178
18154327	chr11:18154327:T:C	3.00123e-06	-1.54972	-1.36426
18154417	chr11:18154417:G:A	4.31946e-06	-1.34121	-1.20866
18154769	chr11:18154769:C:A	1.42595e-05	-1.91869e-10	-1.35558
18154788	chr11:18154788:C:T	9.62956e-06	-1.33064	-0.417528
18154839	chr11:18154839:C:T	1.42286e-05	-1.91869e-10	-1.35775
18155024	chr11:18155024:G:A	1.41591e-05	-1.91869e-10	-1.36264
18155095	chr11:18155095:T:C	4.32024e-06	-1.37017	-1.17952
18155366	chr11:18155366:T:A	4.43838e-06	-1.35153	-1.17118
18155594	chr11:18155594:G:A	4.41199e-06	-1.36044	-1.16824
18155738	chr11:18155738:C:T	1.93464e-05	-1.05049	-6.68817e-10
18155894	chr11:18155894:C:T	9.56102e-05	-1.91869e-10	0.547278
18155925	chr11:18155925:T:C	1.81336e-05	-1.91869e-10	-1.11523
18155947	chr11:18155947:C:T	9.84752e-06	-1.32938	-0.396397
18156033	chr11:18156033:G:A	1.74954e-05	-1.91869e-10	-1.15106
18156116	chr11:18156116:C:T	1.18174e-05	-1.34799	-0.195438
18156216	chr11:18156216:A:C	2.9952e-06	-1.55321	-1.36278
18156233	chr11:18156233:C:T	1.43202e-05	-1.91869e-10	-1.35133
18156259	chr11:18156259:G:A	1.15576e-05	-1.37022	-0.195438
18156505	chr11:18156505:A:G	2.96448e-05	-1.91869e-10	-0.623715
18156586	chr11:18156586:C:T	4.07128e-06	-1.32694	-1.2821
18156795	chr11:18156795:T:G	1.13758e-05	-1.35493	-0.226576
18156901	chr11:18156901:G:A	7.82291e-06	-1.3974	-0.558546
18156975	chr11:18156975:CTGGACAGA:C	2.23685e-05	-0.905349	-6.68817e-10
18157209	chr11:18157209:G:A	1.13167e-05	-1.35249	-0.234234
18157233	chr11:18157233:C:T	3.643e-06	-1.37459	-1.34561
18157441	chr11:18157441:A:G	1.10049e-05	-1.36187	-0.252785
18157497	chr11:18157497:C:T	1.1493e-05	-1.36149	-0.20978
18157549	chr11:18157549:C:T	1.4194e-05	-1.91869e-10	-1.36018
18157575	chr11:18157575:G:A	1.17019e-05	-1.35707	-0.196179
18157578	chr11:18157578:T:C	1.15904e-05	-1.34932	-0.213504
18157640	chr11:18157640:G:A	8.65895e-05	-1.91869e-10	0.448177
18157723	chr11:18157723:C:T	1.1666e-05	-1.35235	-0.203974
18157809	chr11:18157809:A:G	1.13423e-05	-1.35789	-0.226576
18157893	chr11:18157893:G:A	0.000113849	-1.91869e-10	0.721871
18157962	chr11:18157962:C:T	1.23209e-05	-1.50171	-6.68817e-10
18158071	chr11:18158071:T:C	1.19776e-05	-1.35925	-0.170717
18158106	chr11:18158106:C:A	1.16146e-05	-1.36833	-0.192406
18158110	chr11:18158110:A:G	1.1027e-05	-1.36786	-0.244798
18158230	chr11:18158230:A:G	1.09062e-05	-1.34636	-0.277314
18158251	chr11:18158251:T:C	1.14073e-05	-1.35499	-0.223752
18158345	chr11:18158345:G:T	0.000111376	-1.91869e-10	0.69991
18158420	chr11:18158420:A:G	1.14562e-05	-1.35798	-0.216483
18158443	chr11:18158443:A:G	1.16558e-05	-1.35181	-0.20538
18158446	chr11:18158446:G:T	1.212e-05	-1.51814	-6.68817e-10
18158466	chr11:18158466:C:T	1.14504e-05	-1.34988	-0.225094
18158604	chr11:18158604:A:G	1.13125e-05	-1.36052	-0.226576
18158757	chr11:18158757:A:C	1.07577e-05	-1.35076	-0.286619
18158841	chr11:18158841:C:A	1.14277e-05	-1.35805	-0.218905
18158911	chr11:18158911:C:A	1.42052e-05	-1.91869e-10	-1.35939
18158918	chr11:18158918:A:G	1.18966e-05	-1.35096	-0.185797
18158937	chr11:18158937:C:T	1.47395e-05	-1.91869e-10	-1.32247
18159005	chr11:18159005:G:A	1.16151e-05	-1.37061	-0.190087
18159150	chr11:18159150:T:C	3.00206e-06	-1.55364	-1.36006
18159167	chr11:18159167:G:A	1.16471e-05	-1.35602	-0.201919
18159205	chr11:18159205:C:T	3.95113e-06	-1.43928	-1.19972
18159273	chr11:18159273:T:C	6.25104e-06	-1.33885	-0.841399
18159530	chr11:18159530:G:A	7.32018e-05	-1.91869e-10	0.280219
18159580	chr11:18159580:G:A	5.61972e-06	-1.16787	-1.11885
18159888	chr11:18159888:T:G	4.25915e-06	-1.19996	-1.36397
18159970	chr11:18159970:T:C	1.86325e-05	-1.91869e-10	-1.08809
18159972	chr11:18159972:T:C	1.82306e-05	-1.91869e-10	-1.1099
18160045	chr11:18160045:A:T	1.11138e-05	-1.36476	-0.240049
18160076	chr11:18160076:G:A	1.12378e-05	-1.35385	-0.239861
18160184	chr11:18160184:G:A	8.6919e-06	-1.38203	-0.46858
18160298	chr11:18160298:G:A	1.15122e-05	-1.32711	-0.242486
18160343	chr11:18160343:C:T	1.11584e-05	-1.36181	-0.238993
18160569	chr11:18160569:G:A	1.10628e-05	-1.35523	-0.254179
18160834	chr11:18160834:T:C	3.02708e-05	-1.91869e-10	-0.602819
18160837	chr11:18160837:A:G	0.000104194	-1.91869e-10	0.633252
18161206	chr11:18161206:T:C	1.19418e-05	-1.33501	-0.197944
18161223	chr11:18161223:G:A	1.13874e-05	-1.34823	-0.232259
18161229	chr11:18161229:G:T	0.00140586	-1.91869e-10	3.2354
18161275	chr11:18161275:G:A	5.21584e-05	-1.91869e-10	-0.0587163
18161510	chr11:18161510:A:G	1.16522e-05	-1.35339	-0.204124
18161700	chr11:18161700:C:T	1.40233e-05	-1.31269	-0.0595885
18161993	chr11:18161993:C:T	1.4208e-05	-1.91869e-10	-1.35919
18162158	chr11:18162158:A:C	1.08751e-05	-1.34252	-0.284003
18162208	chr11:18162208:G:C	4.08185e-06	-1.24681	-1.35964
18162486	chr11:18162486:CA:C	3.80986e-06	-1.36717	-1.30824
18162516	chr11:18162516:C:T	1.16057e-05	-1.339	-0.222503
18162826	chr11:18162826:C:T	1.25463e-05	-1.48357	-6.68817e-10
18162882	chr11:18162882:G:A	1.01373e-05	-1.14669	-0.550087
18163170	chr11:18163170:C:T	9.85314e-05	-1.45199	2.02937
18164028	chr11:18164028:A:T	1.55003e-05	-1.91869e-10	-1.27214
18164341	chr11:18164341:G:A	1.20939e-05	-1.34931	-0.17099
18164344	chr11:18164344:A:G	1.1185e-05	-1.33823	-0.260198
18164356	chr11:18164356:G:A	1.8482e-05	-1.91869e-10	-1.0962
18164392	chr11:18164392:T:C	1.16954e-05	-1.33207	-0.221738
18164472	chr11:18164472:G:T	0.000121499	-1.91869e-10	0.786903
18164700	chr11:18164700:A:C	1.45472e-05	-1.91869e-10	-1.3356
18164745	chr11:18164745:C:A	0.000110485	-1.91869e-10	0.691879
18165199	chr11:18165199:A:C	1.14122e-05	-1.37168	-0.206635
18165203	chr11:18165203:C:A	1.42498e-05	-1.91869e-10	-1.35626
18165234	chr11:18165234:C:G	4.60787e-06	-1.13785	-1.34739
18165448	chr11:18165448:A:G	8.66092e-05	-1.91869e-10	0.448405
18165601	chr11:18165601:A:G	4.64326e-06	-1.12985	-1.34774
18165692	chr11:18165692:G:A	4.58625e-06	-1.18977	-1.30017
18166082	chr11:18166082:T:G	1.14424e-05	-1.36776	-0.207921
18166101	chr11:18166101:T:C	8.3433e-05	-1.91869e-10	0.411042
18166331	chr11:18166331:C:T	1.09072e-05	-1.37778	-0.245803
18166344	chr11:18166344:T:C	2.98274e-05	-1.91869e-10	-0.617573
18166415	chr11:18166415:G:A	3.0315e-06	-1.55459	-1.34935
18166955	chr11:18166955:T:G	1.42797e-05	-1.91869e-10	-1.35416
18166975	chr11:18166975:T:C	1.08026e-05	-1.38867	-0.244538
18167314	chr11:18167314:G:T	1.45618e-05	-1.91869e-10	-1.3346
18167516	chr11:18167516:C:T	7.73849e-05	-1.91869e-10	0.335791
18167563	chr11:18167563:A:G	1.15237e-05	-1.37871	-0.189887
18167883	chr11:18167883:G:A	1.45267e-05	-1.91869e-10	-1.33701
18168009	chr11:18168009:A:G	1.8608e-05	-1.91869e-10	-1.08941
18168166	chr11:18168166:A:C	1.46477e-05	-1.91869e-10	-1.32872
18168194	chr11:18168194:C:T	2.9008e-05	-1.91869e-10	-0.645428
18168309	chr11:18168309:G:A	3.69018e-06	-1.42837	-1.27895
18168406	chr11:18168406:C:G	1.13766e-05	-1.37441	-0.207032
18168441	chr11:18168441:G:A	1.11471e-05	-1.38149	-0.220338
18168728	chr11:18168728:T:C	1.09714e-05	-1.38237	-0.235344
18168784	chr11:18168784:A:G	1.4647e-05	-1.91869e-10	-1.32876
18168856	chr11:18168856:T:C	1.12167e-05	-1.35796	-0.23764
18168985	chr11:18168985:T:A	1.14506e-05	-1.3788	-0.196164
18169451	chr11:18169451:C:T	1.28404e-05	-1.38039	-0.0800178
18169692	chr11:18169692:G:A	1.42083e-05	-1.91869e-10	-1.35917
18169772	chr11:18169772:C:T	6.78384e-06	-1.41299	-0.68547
18169868	chr11:18169868:T:C	6.68909e-06	-1.41879	-0.693735
18169999	chr11:18169999:T:C	6.97924e-06	-1.41172	-0.65834
18170042	chr11:18170042:G:A	7.01717e-06	-1.39481	-0.669836
18170189	chr11:18170189:T:C	3.56719e-06	-1.39154	-1.34969
18170433	chr11:18170433:T:A	3.22022e-06	-1.48532	-1.35823
18170524	chr11:18170524:C:T	2.48647e-05	-1.91869e-10	-0.799552
18170692	chr11:18170692:T:C	7.58417e-06	-1.44225	-0.544691
18170827	chr11:18170827:G:A	7.58938e-06	-1.42492	-0.561336
18171147	chr11:18171147:T:C	7.47279e-06	-1.42887	-0.572863
18171289	chr11:18171289:T:A	7.37096e-06	-1.42395	-0.591503
18171545	chr11:18171545:G:A	1.41716e-05	-1.91869e-10	-1.36176
18171560	chr11:18171560:C:T	7.71661e-06	-1.37574	-0.593885
18171633	chr11:18171633:C:T	1.41546e-05	-1.91869e-10	-1.36296
18171758	chr11:18171758:C:T	6.97857e-06	-1.44423	-0.625926
18171922	chr11:18171922:T:C	9.15566e-06	-1.42148	-0.377147
18171996	chr11:18171996:G:A	7.10278e-06	-1.43345	-0.619064
18172173	chr11:18172173:A:G	1.47069e-05	-1.91869e-10	-1.32468
18172212	chr11:18172212:C:A	1.53707e-05	-1.91869e-10	-1.28054
18172279	chr11:18172279:A:C	6.72863e-05	-1.46358	1.65953
18172289	chr11:18172289:G:A	1.45302e-05	-1.91869e-10	-1.33677
18172293	chr11:18172293:G:C	4.09591e-06	-1.36208	-1.24093
18172521	chr11:18172521:G:A	7.01964e-06	-1.42364	-0.640651
18172536	chr11:18172536:C:A	6.91384e-06	-1.43882	-0.640651
18172640	chr11:18172640:T:G	6.90426e-06	-1.42309	-0.657773
18172762	chr11:18172762:C:G	9.2127e-05	-1.91869e-10	0.510166
18173246	chr11:18173246:G:A	3.70598e-06	-1.37769	-1.32537
18173280	chr11:18173280:C:G	7.75844e-06	-1.41588	-0.548335
18173331	chr11:18173331:T:G	7.57784e-06	-1.43188	-0.555893
18173385	chr11:18173385:A:G	1.41449e-05	-1.91869e-10	-1.36365
18173449	chr11:18173449:A:C	1.47404e-05	-1.91869e-10	-1.32241
18173504	chr11:18173504:T:C	1.9816e-05	-1.91869e-10	-1.02651
18173680	chr11:18173680:G:A	2.79984e-05	-1.91869e-10	-0.680852
18173801	chr11:18173801:C:T	1.43913e-05	-1.41081	0.0644292
18173901	chr11:18173901:C:T	6.65756e-06	-1.40834	-0.708911
18173990	chr11:18173990:A:G	1.41354e-05	-1.91869e-10	-1.36432
18174671	chr11:18174671:A:G	1.54106e-05	-1.27795	-6.68817e-10
18174681	chr11:18174681:T:C	0.000123402	-1.91869e-10	0.802446
18175049	chr11:18175049:A:G	0.00010282	-1.91869e-10	0.619978
18175168	chr11:18175168:G:A	2.30762e-05	-1.91869e-10	-0.874198
18176389	chr11:18176389:T:C	3.11809e-06	-1.51183	-1.36395
18176523	chr11:18176523:C:T	1.41615e-05	-1.91869e-10	-1.36248
18176675	chr11:18176675:C:G	1.42429e-05	-1.91869e-10	-1.35674
18176768	chr11:18176768:G:A	1.44162e-05	-1.91869e-10	-1.34465
18177171	chr11:18177171:A:G	1.7378e-05	-1.91869e-10	-1.1578
18177525	chr11:18177525:C:G	1.53869e-05	-1.91869e-10	-1.27949
18177945	chr11:18177945:C:G	1.41616e-05	-1.91869e-10	-1.36247
18177987	chr11:18177987:T:A	4.27517e-06	-1.20053	-1.35965
18178261	chr11:18178261:GGATA:G	0.00117519	-1.91869e-10	3.05618
18178483	chr11:18178483:G:T	1.03472e-05	-1.06658	-0.609703
18179155	chr11:18179155:C:G	1.04873e-05	-1.37498	-0.287856
18179632	chr11:18179632:G:C	3.47938e-06	-1.46935	-1.2968
18179669	chr11:18179669:A:G	3.12307e-06	-1.51934	-1.35485
18179762	chr11:18179762:T:C	0.000103205	-1.91869e-10	0.623715
18179785	chr11:18179785:T:G	3.54624e-06	-1.47323	-1.27389
18180299	chr11:18180299:G:A	1.39025e-05	-1.53803	0.157098
18180478	chr11:18180478:A:C	0.000236974	-1.91869e-10	1.45495
18180538	chr11:18180538:G:A	3.14147e-06	-1.55609	-1.31223
18180981	chr11:18180981:A:G	4.91639e-06	-1.06424	-1.35619
18181357	chr11:18181357:T:C	8.78106e-06	-1.36195	-0.478453
18181492	chr11:18181492:C:T	7.68802e-06	-1.36134	-0.611995
18182081	chr11:18182081:G:A	3.20689e-06	-1.5261	-1.3216
18182549	chr11:18182549:T:G	1.72327e-05	-1.91869e-10	-1.16619
18182717	chr11:18182717:A:G	7.82401e-06	-1.39905	-0.556753
18182850	chr11:18182850:G:A	9.43673e-05	-1.91869e-10	0.534193
18183846	chr11:18183846:A:G	0.000158046	1.04988	-6.68817e-10
18183999	chr11:18183999:T:C	1.45387e-05	-1.91869e-10	-1.33619
18184058	chr11:18184058:T:C	3.08527e-06	-1.52301	-1.36335
18184119	chr11:18184119:A:G	2.73451e-05	-0.704464	-6.68817e-10
18184302	chr11:18184302:G:A	3.38784e-06	-1.49668	-1.29613
18184787	chr11:18184787:T:C	1.50575e-05	-1.5353	0.234176
18185667	chr11:18185667:T:C	1.43002e-05	-1.91869e-10	-1.35272
18185698	chr11:18185698:C:T	8.01947e-05	-1.91869e-10	0.371456
18185829	chr11:18185829:C:T	1.47752e-05	-1.91869e-10	-1.32005
18185958	chr11:18185958:G:A	3.50704e-06	-1.48782	-1.27041
18186190	chr11:18186190:T:A	1.34602e-05	-1.50543	0.0921626
18186751	chr11:18186751:T:C	0.000988619	-1.91869e-10	2.88331
18187566	chr11:18187566:G:A	1.31475e-05	-1.34197	-0.0948048
18187734	chr11:18187734:A:G	3.52527e-06	-1.46278	-1.29027
18187769	chr11:18187769:TTTTAA:T	1.73733e-05	-1.91869e-10	-1.15807
18187787	chr11:18187787:G:A	3.12314e-05	-0.571577	-6.68817e-10
18187971	chr11:18187971:T:TA	3.02367e-05	-0.603944	-6.68817e-10
18188038	chr11:18188038:C:T	4.14599e-06	-1.23609	-1.35477
18188342	chr11:18188342:T:G	1.17112e-05	-1.3573	-0.195156
18188421	chr11:18188421:C:T	1.45384e-05	-1.91869e-10	-1.3362
18188657	chr11:18188657:A:G	3.68073e-06	-1.4789	-1.23099
18188887	chr11:18188887:A:G	3.97587e-06	-1.27283	-1.35993
18188933	chr11:18188933:T:C	3.82648e-06	-1.354	-1.31705
18188951	chr11:18188951:G:A	1.42762e-05	-1.91869e-10	-1.35441
18189033	chr11:18189033:C:T	3.6011e-06	-1.55174	-1.18002
18189267	chr11:18189267:G:A	0.00016235	-1.53734	2.6141
18189268	chr11:18189268:C:A	0.000162591	-1.53586	2.6141
18189302	chr11:18189302:C:T	3.95923e-06	-1.53652	-1.10043
18189375	chr11:18189375:G:A	1.51316e-05	-1.91869e-10	-1.29621
18189668	chr11:18189668:A:G	1.91182e-05	-1.91869e-10	-1.06236
18190118	chr11:18190118:A:C	3.7888e-06	-1.48932	-1.19163
18190124	chr11:18190124:T:C	3.81742e-06	-1.4866	-1.18683
18190171	chr11:18190171:G:A	3.80536e-06	-1.48941	-1.18718
18190186	chr11:18190186:A:G	4.04265e-06	-1.45326	-1.16284
18190210	chr11:18190210:G:A	3.88444e-06	-1.48835	-1.16767
18190368	chr11:18190368:G:C	4.20427e-06	-1.47037	-1.10653
18190541	chr11:18190541:C:T	4.73012e-06	-1.34855	-1.1105
18190647	chr11:18190647:T:C	1.4533e-05	-1.91869e-10	-1.33658
18190837	chr11:18190837:A:G	6.33477e-06	-1.49519	-0.671755
18191021	chr11:18191021:C:T	0.000106734	-1.91869e-10	0.657337
18191043	chr11:18191043:T:C	5.94355e-06	-1.03077	-1.19993
18191244	chr11:18191244:C:T	1.50807e-05	-1.91869e-10	-1.29958
18191248	chr11:18191248:C:A	0.000175657	-1.53668	2.69221
18191588	chr11:18191588:A:G	1.25108e-05	-1.31539	-0.171016
18191780	chr11:18191780:A:G	3.81616e-06	-1.48044	-1.19332
18191940	chr11:18191940:G:C	1.55561e-05	-1.91869e-10	-1.26855
18192114	chr11:18192114:T:G	4.06662e-06	-1.46837	-1.14181
18192455	chr11:18192455:C:T	1.27865e-05	-1.46461	-6.68817e-10
18192615	chr11:18192615:C:T	5.76983e-06	-1.49223	-0.768125
18192971	chr11:18192971:T:C	1.25866e-05	-1.37542	-0.104947
18194101	chr11:18194101:T:C	1.94842e-05	-1.91869e-10	-1.0434
18194344	chr11:18194344:A:G	1.98129e-05	-1.02667	-6.68817e-10
18194594	chr11:18194594:T:C	2.13393e-05	-1.91869e-10	-0.952449
18194613	chr11:18194613:T:C	1.68033e-05	-1.91869e-10	-1.19143
18194787	chr11:18194787:T:C	1.40766e-05	-1.18054	-0.187942
18194826	chr11:18194826:A:G	1.41398e-05	-1.91869e-10	-1.36401
18195017	chr11:18195017:TGTTATA:T	1.4139e-05	-1.91869e-10	-1.36406
18195094	chr11:18195094:TC:T	1.41372e-05	-1.91869e-10	-1.36419
18195240	chr11:18195240:G:A	1.41366e-05	-1.91869e-10	-1.36423
18195257	chr11:18195257:G:A	1.4139e-05	-1.91869e-10	-1.36406
18195286	chr11:18195286:C:T	1.4139e-05	-1.91869e-10	-1.36406
18195308	chr11:18195308:CAGT:C	1.4139e-05	-1.91869e-10	-1.36406
18195342	chr11:18195342:T:C	2.37272e-05	-1.91869e-10	-0.846379
18195414	chr11:18195414:A:T	1.4139e-05	-1.91869e-10	-1.36406
18195478	chr11:18195478:G:A	1.41372e-05	-1.91869e-10	-1.36419
18195559	chr11:18195559:G:A	1.16569e-05	-1.55711	-6.68817e-10
18195613	chr11:18195613:T:C	1.67204e-05	-1.91869e-10	-1.19637
18195624	chr11:18195624:T:C	3.51252e-06	-1.50124	-1.25543
18195642	chr11:18195642:C:A	1.4139e-05	-1.91869e-10	-1.36406
18195679	chr11:18195679:A:G	1.6857e-05	-1.91869e-10	-1.18824
18195772	chr11:18195772:G:A	1.4139e-05	-1.91869e-10	-1.36406
18196096	chr11:18196096:A:G	1.41397e-05	-1.91869e-10	-1.36401
18196267	chr11:18196267:C:T	1.4139e-05	-1.91869e-10	-1.36406
18196603	chr11:18196603:TA:T	1.4139e-05	-1.91869e-10	-1.36406
18196669	chr11:18196669:G:A	1.41374e-05	-1.91869e-10	-1.36418
18196673	chr11:18196673:T:C	1.41422e-05	-1.91869e-10	-1.36384
18196801	chr11:18196801:C:T	2.356e-05	-1.53117	0.677721
18196805	chr11:18196805:C:T	1.41618e-05	-1.91869e-10	-1.36246
18196920	chr11:18196920:G:T	1.4139e-05	-1.91869e-10	-1.36406
18196927	chr11:18196927:A:T	1.41416e-05	-1.91869e-10	-1.36388
18196935	chr11:18196935:A:T	1.41437e-05	-1.91869e-10	-1.36373
18196975	chr11:18196975:G:T	5.7656e-06	-1.38022	-0.880868
18197131	chr11:18197131:G:A	6.25242e-05	-0.521941	0.644493
18197220	chr11:18197220:C:T	4.83134e-06	-1.19382	-1.24406
18197855	chr11:18197855:C:T	1.01923e-05	-0.482699	-1.20867
18198050	chr11:18198050:T:G	1.50993e-05	-1.91869e-10	-1.29835
18198126	chr11:18198126:T:C	3.05366e-05	-0.866475	0.272398
18198287	chr11:18198287:CA:C	1.43156e-05	-1.91869e-10	-1.35165
18198439	chr11:18198439:T:C	1.61892e-05	-1.91869e-10	-1.22865
18198465	chr11:18198465:C:T	1.52776e-05	-1.91869e-10	-1.28662
18198603	chr11:18198603:G:C	8.21964e-05	0.39611	-6.68817e-10
18198697	chr11:18198697:G:C	1.60689e-05	-1.91869e-10	-1.23612
18198711	chr11:18198711:G:A	1.60375e-05	-1.91869e-10	-1.23807
18198728	chr11:18198728:G:A	1.60214e-05	-1.91869e-10	-1.23908
18199208	chr11:18199208:C:A	4.76623e-05	-0.971325	0.822464
18199227	chr11:18199227:A:G	1.60407e-05	-1.91869e-10	-1.23787
18199293	chr11:18199293:T:C	4.19055e-06	-1.53551	-1.04466
18199363	chr11:18199363:T:C	1.07592e-05	-0.747503	-0.889742
18199482	chr11:18199482:G:A	1.57639e-05	-1.91869e-10	-1.25528
18199724	chr11:18199724:G:A	5.25956e-06	-0.988676	-1.36428
18199784	chr11:18199784:G:A	1.58873e-05	-1.91869e-10	-1.24748
18199887	chr11:18199887:C:T	1.57859e-05	-1.91869e-10	-1.25388
18200101	chr11:18200101:T:C	1.6417e-05	-1.91869e-10	-1.21468
18200102	chr11:18200102:G:A	1.58338e-05	-1.91869e-10	-1.25085
18200105	chr11:18200105:A:G	1.65157e-05	-1.91869e-10	-1.20869
18200276	chr11:18200276:G:A	1.5741e-05	-1.91869e-10	-1.25673
18200701	chr11:18200701:T:C	2.37941e-05	-1.91869e-10	-0.843562
18200967	chr11:18200967:A:G	1.28336e-05	-0.775454	-0.685479
18200991	chr11:18200991:G:A	2.38228e-05	-1.91869e-10	-0.842357
18201013	chr11:18201013:G:A	1.31281e-05	-1.43825	-6.68817e-10
18201135	chr11:18201135:G:A	5.4865e-06	-0.948716	-1.36199
18201283	chr11:18201283:T:C	9.2666e-06	-0.587665	-1.19892
18201359	chr11:18201359:G:A	1.43505e-05	-1.91869e-10	-1.34922
18201365	chr11:18201365:C:T	9.36527e-06	-0.581152	-1.19484
18201427	chr11:18201427:C:T	9.47964e-06	-0.559328	-1.20453
18201508	chr11:18201508:C:T	2.32036e-05	-1.91869e-10	-0.868696
18201599	chr11:18201599:T:G	1.43606e-05	-1.91869e-10	-1.34851
18201820	chr11:18201820:A:G	9.69104e-06	-0.556556	-1.18524
18201935	chr11:18201935:T:C	1.62332e-05	-1.91869e-10	-1.22594
18201961	chr11:18201961:C:T	4.88124e-06	-1.0971	-1.3305
18201993	chr11:18201993:C:T	1.60375e-05	-1.91869e-10	-1.23807
18202278	chr11:18202278:A:T	9.37546e-06	-0.555756	-1.21915
18202351	chr11:18202351:C:T	9.54622e-06	-0.564885	-1.19197
18202481	chr11:18202481:G:A	9.11584e-06	-0.593627	-1.20936
18202607	chr11:18202607:AT:A	1.42716e-05	-1.91869e-10	-1.35473
18202698	chr11:18202698:C:A	3.75707e-06	-1.5571	-1.13226
18202913	chr11:18202913:CA:C	1.11159e-05	-0.76458	-0.840042
18202954	chr11:18202954:G:A	9.25901e-06	-0.575054	-1.21235
18203139	chr11:18203139:T:C	1.10968e-05	-0.769574	-0.83677
18203148	chr11:18203148:G:A	1.70896e-05	-1.91869e-10	-1.17453
18203205	chr11:18203205:A:G	1.14065e-05	-0.777696	-0.801123
18203324	chr11:18203324:T:C	0.000104239	-1.91869e-10	0.633683
18203787	chr11:18203787:G:A	1.06131e-05	-0.48373	-1.16718
18203956	chr11:18203956:G:C	1.14329e-05	-0.764064	-0.81244
18204067	chr11:18204067:C:G	1.63443e-05	-1.91869e-10	-1.21912
18204068	chr11:18204068:C:T	4.07987e-06	-1.55713	-1.04981
18204280	chr11:18204280:A:C	4.14382e-06	-1.55711	-1.03427
18204499	chr11:18204499:T:C	2.76047e-05	-1.91869e-10	-0.695014
18204521	chr11:18204521:T:C	1.07649e-05	-0.807444	-0.829266
18204672	chr11:18204672:G:A	1.64319e-05	-1.91869e-10	-1.21378
18204781	chr11:18204781:A:G	1.64109e-05	-1.91869e-10	-1.21506
18204859	chr11:18204859:AC:A	3.66801e-06	-1.5167	-1.19665
18204888	chr11:18204888:A:C	1.70407e-05	-1.91869e-10	-1.17739
18204955	chr11:18204955:C:T	1.09374e-05	-0.814352	-0.806461
18205010	chr11:18205010:A:G	1.66543e-05	-1.91869e-10	-1.20033
18205275	chr11:18205275:G:A	1.63086e-05	-1.91869e-10	-1.22131
18205325	chr11:18205325:C:G	2.49852e-05	-1.91869e-10	-0.794717
18205396	chr11:18205396:C:T	6.44127e-06	-1.51079	-0.639483
18205468	chr11:18205468:A:G	1.64401e-05	-1.91869e-10	-1.21328
18205507	chr11:18205507:T:G	1.11034e-05	-0.793734	-0.812018
18205581	chr11:18205581:G:A	1.11394e-05	-0.819822	-0.782687
18205604	chr11:18205604:G:A	3.68252e-06	-1.50912	-1.20029
18205688	chr11:18205688:G:A	1.16582e-05	-1.557	-6.68817e-10
18205963	chr11:18205963:G:C	1.63733e-05	-1.91869e-10	-1.21735
18206168	chr11:18206168:C:T	6.3743e-06	-1.51375	-0.646977
18206214	chr11:18206214:G:A	1.27539e-05	-0.725442	-0.74172
18206246	chr11:18206246:T:C	8.9782e-06	-0.625581	-1.19262
18206258	chr11:18206258:A:G	9.15528e-06	-0.619681	-1.17899
18206298	chr11:18206298:A:G	9.41954e-06	-0.556448	-1.21377
18206438	chr11:18206438:G:A	8.91232e-06	-0.626678	-1.19889
18206442	chr11:18206442:A:G	9.0456e-06	-0.611459	-1.19926
18206631	chr11:18206631:C:T	8.83912e-06	-0.640863	-1.19295
18206773	chr11:18206773:C:A	1.64319e-05	-1.91869e-10	-1.21378
18206863	chr11:18206863:C:T	1.63137e-05	-1.91869e-10	-1.22099
18207118	chr11:18207118:G:A	1.43638e-05	-1.91869e-10	-1.34829
18207156	chr11:18207156:A:G	6.76709e-06	-0.921852	-1.17908
18207228	chr11:18207228:GAACA:G	1.67498e-05	-1.91869e-10	-1.19461
18207285	chr11:18207285:A:G	3.00112e-06	-1.55666	-1.35735
18207324	chr11:18207324:A:G	4.33312e-06	-1.53113	-1.01559
18207619	chr11:18207619:G:A	1.66816e-05	-1.91869e-10	-1.19869
18207634	chr11:18207634:T:G	1.22242e-05	-0.754569	-0.755014
18207692	chr11:18207692:A:C	1.4138e-05	-1.91869e-10	-1.36414
18207775	chr11:18207775:G:T	1.67107e-05	-1.91869e-10	-1.19695
18207895	chr11:18207895:GAGTA:G	1.66438e-05	-1.91869e-10	-1.20096
18208392	chr11:18208392:G:C	1.65954e-05	-1.91869e-10	-1.20388
18208730	chr11:18208730:A:C	1.21755e-05	-1.2523	-0.261273
18208980	chr11:18208980:A:G	1.77955e-05	-1.91869e-10	-1.13405
18209125	chr11:18209125:G:A	1.79784e-05	-1.91869e-10	-1.12383
18209150	chr11:18209150:C:T	1.84227e-05	-1.91869e-10	-1.09942
18209200	chr11:18209200:A:G	1.79173e-05	-1.91869e-10	-1.12724
18209447	chr11:18209447:T:C	1.89659e-05	-1.91869e-10	-1.07036
18209602	chr11:18209602:C:T	0.00019094	-1.91869e-10	1.23896
18209649	chr11:18209649:A:AG	1.88193e-05	-1.91869e-10	-1.07812
18209742	chr11:18209742:C:A	4.32721e-06	-1.24415	-1.30393
18209866	chr11:18209866:C:T	2.25518e-05	-1.91869e-10	-0.897187
18209887	chr11:18209887:G:C	1.84413e-05	-1.91869e-10	-1.09841
18210368	chr11:18210368:T:C	5.99513e-06	-0.895573	-1.32648
18210976	chr11:18210976:A:G	0.00010542	-1.91869e-10	0.644948
18211554	chr11:18211554:T:C	1.95929e-05	-1.91869e-10	-1.03783
18211769	chr11:18211769:C:A	1.89542e-05	-1.91869e-10	-1.07098
18212224	chr11:18212224:C:T	1.66871e-05	-1.91869e-10	-1.19837
18212550	chr11:18212550:C:T	5.13399e-06	-1.32374	-1.05338
18212826	chr11:18212826:G:A	7.91371e-05	-1.91869e-10	0.35818
18213208	chr11:18213208:G:A	4.82087e-06	-1.15029	-1.28975
18214334	chr11:18214334:C:T	1.56683e-05	-1.91869e-10	-1.26136
18214355	chr11:18214355:AATTTTGTGGGAGTCTCTAAATGTTTCCTCTTAAAGGTTCATTATTAAAAGTGGT:A	1.56941e-05	-1.91869e-10	-1.25972
18214498	chr11:18214498:A:AC	2.65758e-05	-1.91869e-10	-0.733
18214641	chr11:18214641:C:T	1.43611e-05	-1.91869e-10	-1.34848
18214645	chr11:18214645:A:C	1.65396e-05	-1.91869e-10	-1.20724
18214765	chr11:18214765:T:C	1.85276e-05	-1.09374	-6.68817e-10
18214820	chr11:18214820:C:T	2.02058e-05	-1.00703	-6.68817e-10
18214943	chr11:18214943:G:A	0.000145074	0.964243	-6.68817e-10
18214947	chr11:18214947:T:A	2.40272e-05	-0.833816	-6.68817e-10
18215153	chr11:18215153:TGCA:T	3.48445e-06	-1.42432	-1.34037
18215204	chr11:18215204:G:T	2.38743e-05	-1.91869e-10	-0.840198
18215280	chr11:18215280:G:T	1.41412e-05	-1.91869e-10	-1.36391
18215399	chr11:18215399:G:A	2.3118e-05	-1.91869e-10	-0.872389
18215480	chr11:18215480:G:A	2.55758e-05	-0.771353	-6.68817e-10
18215913	chr11:18215913:C:A	1.58059e-05	-1.91869e-10	-1.25262
18216145	chr11:18216145:C:T	4.32324e-06	-1.25557	-1.29343
18216211	chr11:18216211:GA:G	2.45119e-05	-1.91869e-10	-0.813842
18216277	chr11:18216277:T:C	5.05305e-06	-1.22247	-1.17054
18216483	chr11:18216483:C:T	1.59201e-05	-1.91869e-10	-1.24542
18217036	chr11:18217036:A:G	4.9734e-06	-1.21985	-1.18905
18217109	chr11:18217109:A:G	1.5687e-05	-1.91869e-10	-1.26017
18217224	chr11:18217224:A:T	3.2544e-06	-1.54259	-1.29041
18217400	chr11:18217400:G:T	5.14761e-06	-1.02053	-1.35394
18218231	chr11:18218231:C:T	3.86807e-06	-1.29636	-1.36388
18218550	chr11:18218550:A:G	1.4152e-05	-1.91869e-10	-1.36315
18218810	chr11:18218810:A:G	0.000108494	-1.91869e-10	0.67369
18218982	chr11:18218982:G:A	3.79933e-06	-1.31546	-1.36272
18219098	chr11:18219098:A:G	1.02064e-05	-0.375616	-1.31437
18219144	chr11:18219144:G:A	1.80912e-05	-1.11758	-6.68817e-10
18219447	chr11:18219447:T:C	3.04256e-05	-1.91869e-10	-0.597715
18219476	chr11:18219476:C:G	3.8313e-06	-1.30675	-1.36305
18219727	chr11:18219727:G:A	3.83284e-06	-1.30665	-1.36274
18219740	chr11:18219740:A:T	1.41633e-05	-1.91869e-10	-1.36235
18219940	chr11:18219940:G:A	3.52397e-06	-1.45085	-1.30256
18219971	chr11:18219971:A:G	4.25758e-06	-1.26895	-1.29535
18220227	chr11:18220227:T:C	1.61541e-05	-1.91869e-10	-1.23083
18220360	chr11:18220360:A:G	1.41373e-05	-1.91869e-10	-1.36419
18220476	chr11:18220476:G:A	1.56712e-05	-1.91869e-10	-1.26118
18220659	chr11:18220659:G:A	2.05504e-05	-1.91869e-10	-0.990119
18220827	chr11:18220827:G:A	1.42542e-05	-1.91869e-10	-1.35595
18221251	chr11:18221251:A:T	1.53639e-05	-1.91869e-10	-1.28098
18221390	chr11:18221390:C:T	6.22151e-05	-1.91869e-10	0.117597
18221409	chr11:18221409:C:A	1.47846e-05	-1.31941	-6.68817e-10
18221484	chr11:18221484:G:T	1.58e-05	-1.91869e-10	-1.25299
18221742	chr11:18221742:G:A	2.60841e-05	-1.91869e-10	-0.751674
18221777	chr11:18221777:G:A	1.57713e-05	-1.91869e-10	-1.25481
18221822	chr11:18221822:C:T	4.98252e-06	-1.26682	-1.14025
18222123	chr11:18222123:A:G	1.55828e-05	-1.91869e-10	-1.26683
18222239	chr11:18222239:C:A	2.00939e-05	-1.91869e-10	-1.01259
18222390	chr11:18222390:G:T	1.47903e-05	-1.91869e-10	-1.31903
18222632	chr11:18222632:T:C	2.54927e-05	-1.91869e-10	-0.774608
18222764	chr11:18222764:G:A	4.10212e-05	-0.298913	-6.68817e-10
18223153	chr11:18223153:T:A	3.408e-06	-1.4277	-1.35917
18223305	chr11:18223305:C:T	3.92432e-06	-1.28243	-1.36337
18223500	chr11:18223500:A:G	4.95605e-06	-1.14941	-1.26299
18223573	chr11:18223573:A:T	5.86291e-06	-1.12671	-1.11765
18224055	chr11:18224055:C:T	3.83087e-06	-1.30658	-1.36333
18224119	chr11:18224119:T:C	6.14849e-06	-1.14506	-1.05173
18224123	chr11:18224123:T:G	1.58881e-05	-1.91869e-10	-1.24743
18224419	chr11:18224419:A:T	1.63928e-05	-1.91869e-10	-1.21616
18224801	chr11:18224801:C:T	1.5395e-05	-1.91869e-10	-1.27896
18225091	chr11:18225091:G:A	3.56158e-06	-1.38598	-1.35682
18225160	chr11:18225160:C:T	3.32997e-06	-1.53532	-1.27472
18225320	chr11:18225320:G:A	2.07573e-05	-1.91869e-10	-0.980101
18225372	chr11:18225372:G:A	4.67966e-05	-1.91869e-10	-0.16719
18225396	chr11:18225396:C:T	6.538e-06	-1.18356	-0.951809
18225984	chr11:18225984:C:A	4.33978e-06	-1.21508	-1.3301
18226087	chr11:18226087:G:A	4.67337e-06	-1.18453	-1.28659
18226152	chr11:18226152:T:C	3.35208e-06	-1.46122	-1.3422
18226171	chr11:18226171:C:T	1.55153e-05	-1.91869e-10	-1.27118
18226468	chr11:18226468:A:T	9.28869e-06	-0.443429	-1.34078
18226557	chr11:18226557:G:A	9.02632e-06	-0.486794	-1.32606
18226667	chr11:18226667:G:A	5.77152e-06	-1.15324	-1.10683
18226668	chr11:18226668:C:T	1.61268e-05	-1.91869e-10	-1.23252
18226856	chr11:18226856:A:G	5.68784e-06	-1.16116	-1.11351
18226956	chr11:18226956:G:A	5.18626e-06	-1.16828	-1.19871
18226992	chr11:18226992:T:A	3.3899e-06	-1.43631	-1.3559
18227022	chr11:18227022:A:G	4.31514e-05	-1.91869e-10	-0.248286
18227044	chr11:18227044:T:C	1.73959e-05	-1.91869e-10	-1.15677
18227519	chr11:18227519:G:A	1.54245e-05	-1.91869e-10	-1.27705
18227604	chr11:18227604:T:C	4.01454e-06	-1.30213	-1.32095
18227608	chr11:18227608:T:C	3.44037e-06	-1.48905	-1.28837
18227852	chr11:18227852:T:C	2.07573e-05	-1.91869e-10	-0.980101
18228001	chr11:18228001:C:A	5.05946e-06	-1.26769	-1.12406
18228426	chr11:18228426:T:C	2.17763e-05	-1.91869e-10	-0.932179
18228538	chr11:18228538:A:C	2.07634e-05	-1.91869e-10	-0.979808
18228546	chr11:18228546:C:T	1.55022e-05	-1.91869e-10	-1.27202
18228733	chr11:18228733:A:G	1.58995e-05	-1.91869e-10	-1.24671
18229113	chr11:18229113:A:G	1.47294e-05	-1.91869e-10	-1.32315
18229222	chr11:18229222:G:GTTGCTTAA	1.63325e-05	-1.91869e-10	-1.21984
18229234	chr11:18229234:T:C	5.13115e-06	-1.21891	-1.15876
18229349	chr11:18229349:C:A	4.47181e-05	-1.91869e-10	-0.212623
18229753	chr11:18229753:T:C	3.70323e-06	-1.37428	-1.32952
18230120	chr11:18230120:G:A	9.95026e-06	-0.638142	-1.07726
18230557	chr11:18230557:T:C	4.4002e-06	-1.3375	-1.19385
18230746	chr11:18230746:G:A	4.44459e-06	-1.18904	-1.33227
18231168	chr11:18231168:C:T	1.86998e-05	-1.91869e-10	-1.08449
18231169	chr11:18231169:G:A	5.02977e-05	-0.0950429	-6.68817e-10
18231277	chr11:18231277:T:C	1.45603e-05	-1.91869e-10	-1.3347
18231537	chr11:18231537:G:A	4.59928e-05	-1.91869e-10	-0.184517
18231629	chr11:18231629:C:T	3.3763e-06	-1.4325	-1.36372
18231812	chr11:18231812:A:T	2.84837e-05	-1.91869e-10	-0.663671
18231831	chr11:18231831:G:A	3.40993e-06	-1.48632	-1.29999
18231849	chr11:18231849:C:CT	3.40443e-06	-1.42365	-1.36428
18231935	chr11:18231935:T:G	1.37623e-05	-0.275433	-1.11563
18232723	chr11:18232723:T:C	8.38367e-05	-1.91869e-10	0.41587
18232835	chr11:18232835:G:T	2.37561e-05	-1.91869e-10	-0.845162
18232870	chr11:18232870:G:A	5.05824e-05	-1.91869e-10	-0.089398
18233051	chr11:18233051:A:G	2.21648e-05	-1.91869e-10	-0.914497
18233121	chr11:18233121:C:T	1.46875e-05	-1.91869e-10	-1.326
18233166	chr11:18233166:C:A	3.87535e-06	-1.29865	-1.35971
18233432	chr11:18233432:T:G	1.63377e-05	-1.91869e-10	-1.21953
18233723	chr11:18233723:C:T	3.66243e-06	-1.35607	-1.35881
18233790	chr11:18233790:C:T	1.51932e-05	-1.91869e-10	-1.29215
18233940	chr11:18233940:A:G	0.000259171	-1.91869e-10	1.54449
18234196	chr11:18234196:T:C	5.07772e-05	-1.91869e-10	-0.0855531
18234400	chr11:18234400:T:C	1.41703e-05	-1.91869e-10	-1.36185
18235276	chr11:18235276:G:A	3.86941e-06	-1.485	-1.1749
18235416	chr11:18235416:C:T	1.90564e-05	-1.91869e-10	-1.0656
18235470	chr11:18235470:G:A	3.55935e-06	-1.38349	-1.35993
18235576	chr11:18235576:A:C	3.70031e-06	-1.36084	-1.34375
18235655	chr11:18235655:T:C	2.06524e-05	-0.985169	-6.68817e-10
18236192	chr11:18236192:A:G	3.65295e-05	-1.91869e-10	-0.414883
18236735	chr11:18236735:A:C	3.58934e-06	-1.37142	-1.36361
18236775	chr11:18236775:C:A	1.49491e-05	-1.91869e-10	-1.30835
18236777	chr11:18236777:G:A	3.29231e-05	-1.91869e-10	-0.518826
18236795	chr11:18236795:C:G	1.64133e-05	-1.91869e-10	-1.21491
18237003	chr11:18237003:A:C	1.44851e-05	-1.91869e-10	-1.33988
18237116	chr11:18237116:T:A	2.3801e-05	-1.91869e-10	-0.843276
18237381	chr11:18237381:T:C	5.47009e-06	-0.953105	-1.3606
18237492	chr11:18237492:AAT:A	4.97489e-06	-1.04488	-1.36372
18237834	chr11:18237834:A:G	3.34529e-06	-1.50609	-1.29936
18238155	chr11:18238155:G:A	5.39545e-06	-0.96723	-1.36022
18238465	chr11:18238465:C:T	2.61691e-05	-1.91869e-10	-0.748421
18238728	chr11:18238728:G:A	1.04903e-05	-0.979354	-0.683201
18238748	chr11:18238748:C:A	1.8002e-05	-1.91869e-10	-1.12252
18239656	chr11:18239656:G:A	1.06432e-05	-1.06378	-0.584297
18239931	chr11:18239931:G:T	1.42208e-05	-1.91869e-10	-1.3583
18240028	chr11:18240028:G:T	1.50845e-05	-1.91869e-10	-1.29934
18240037	chr11:18240037:A:T	1.34144e-05	-1.41667	-6.68817e-10
18240140	chr11:18240140:A:G	1.41835e-05	-1.91869e-10	-1.36092
18240189	chr11:18240189:C:T	1.84401e-05	-1.91869e-10	-1.09848
18240384	chr11:18240384:C:T	1.44576e-05	-1.91869e-10	-1.34178
18240741	chr11:18240741:A:G	4.37639e-06	-1.26627	-1.27051
18241060	chr11:18241060:A:G	4.45402e-06	-1.2795	-1.2397
18241063	chr11:18241063:G:A	3.09841e-05	-1.91869e-10	-0.579528
18241122	chr11:18241122:C:T	4.6902e-06	-1.15892	-1.30861
18241473	chr11:18241473:TATGGG:T	4.24772e-05	-0.264033	-6.68817e-10
18241572	chr11:18241572:G:T	1.52719e-05	-1.91869e-10	-1.28699
18241673	chr11:18241673:C:T	5.45996e-06	-1.11039	-1.20517
18242550	chr11:18242550:TAAA:T	3.29068e-05	-1.91869e-10	-0.519322
18242612	chr11:18242612:G:T	1.41839e-05	-1.91869e-10	-1.3609
18242701	chr11:18242701:G:C	3.39288e-05	-1.91869e-10	-0.488737
18242881	chr11:18242881:A:T	1.71206e-05	-1.91869e-10	-1.17272
18243024	chr11:18243024:T:C	7.45918e-06	-0.705835	-1.29772
18243085	chr11:18243085:TG:T	1.41365e-05	-1.91869e-10	-1.36424
18243095	chr11:18243095:A:G	3.75805e-05	-1.91869e-10	-0.386517
18243191	chr11:18243191:C:T	2.19243e-05	0.264699	-1.1901
18243209	chr11:18243209:T:C	3.06315e-05	0.690027	-1.281
18243337	chr11:18243337:C:T	1.41355e-05	-1.91869e-10	-1.36431
18244252	chr11:18244252:C:T	8.38346e-06	-0.637572	-1.24917
18244538	chr11:18244538:G:A	2.54663e-05	-1.91869e-10	-0.775647
18244655	chr11:18244655:T:C	1.70768e-05	-1.91869e-10	-1.17528
18244739	chr11:18244739:T:C	1.46349e-05	-1.91869e-10	-1.32959
18245193	chr11:18245193:C:G	1.4795e-05	-1.91869e-10	-1.31871
18245480	chr11:18245480:C:T	5.2906e-06	-1.15758	-1.18949
18245565	chr11:18245565:A:G	1.18757e-05	-0.802507	-0.736003
18245641	chr11:18245641:GA:G	7.97136e-06	-0.928316	-1.00883
18245673	chr11:18245673:T:C	3.09121e-05	-1.91869e-10	-0.581854
18245806	chr11:18245806:A:G	1.18933e-05	-0.734167	-0.802862
18246121	chr11:18246121:GA:G	1.57669e-05	-1.23223	-0.0228543
18246305	chr11:18246305:G:A	2.13937e-05	-1.91869e-10	-0.949905
18246514	chr11:18246514:C:T	5.00837e-05	-0.662329	0.563023
18246704	chr11:18246704:C:A	1.42805e-05	-1.91869e-10	-1.3541
18246719	chr11:18246719:C:G	1.46229e-05	-1.91869e-10	-1.33041
18246943	chr11:18246943:G:A	1.41534e-05	-1.91869e-10	-1.36304
18246949	chr11:18246949:T:C	1.56798e-05	-1.91869e-10	-1.26062
18246970	chr11:18246970:C:T	1.24235e-05	-1.49341	-6.68817e-10
18248255	chr11:18248255:G:A	1.43083e-05	-1.91869e-10	-1.35216
18248350	chr11:18248350:G:A	1.43494e-05	-1.91869e-10	-1.34929
18248367	chr11:18248367:G:T	1.53525e-05	0.0823921	-1.36411
18248587	chr11:18248587:T:C	1.84657e-05	-1.91869e-10	-1.09709
18248778	chr11:18248778:G:A	3.11805e-06	-1.51412	-1.36168
18249058	chr11:18249058:A:G	3.24259e-06	-1.55647	-1.28016
18249122	chr11:18249122:C:T	3.16624e-06	-1.55712	-1.30333
18249185	chr11:18249185:A:G	1.44872e-05	-1.91869e-10	-1.33974
18249351	chr11:18249351:C:T	4.50202e-06	-1.15025	-1.35823
18249781	chr11:18249781:T:A	3.04079e-06	-1.53713	-1.36375
18250382	chr11:18250382:T:G	5.80227e-06	-0.968426	-1.28633
18250426	chr11:18250426:C:A	6.71497e-06	-0.982418	-1.12624
18250498	chr11:18250498:C:A	1.5977e-05	-1.91869e-10	-1.24185
18250904	chr11:18250904:C:A	1.50442e-05	-1.91869e-10	-1.30201
18250932	chr11:18250932:A:G	3.09908e-06	-1.54954	-1.33235
18250963	chr11:18250963:A:C	5.90797e-06	-0.937479	-1.29922
18250968	chr11:18250968:A:G	1.55886e-05	-1.91869e-10	-1.26646
18251299	chr11:18251299:G:C	3.64459e-06	-1.43672	-1.28304
18251453	chr11:18251453:T:A	5.47295e-06	-1.02972	-1.28347
18251621	chr11:18251621:C:A	5.38445e-06	-1.04272	-1.28677
18251799	chr11:18251799:T:A	5.9602e-06	-0.878299	-1.3496
18252173	chr11:18252173:CA:C	5.80592e-06	-0.913566	-1.34056
18252291	chr11:18252291:C:T	3.12966e-06	-1.52891	-1.34316
18252472	chr11:18252472:C:T	6.17208e-06	-0.860403	-1.33256
18252582	chr11:18252582:T:C	5.67029e-06	-0.929688	-1.34807
18252629	chr11:18252629:T:C	3.93907e-05	-1.91869e-10	-0.339471
18252653	chr11:18252653:G:A	6.28588e-06	-0.967311	-1.20739
18252856	chr11:18252856:C:T	5.8213e-06	-0.92102	-1.33046
18252892	chr11:18252892:G:A	6.11281e-06	-0.872375	-1.33024
18252893	chr11:18252893:C:T	6.15474e-06	-0.865471	-1.33031
18252918	chr11:18252918:T:C	5.92812e-06	-0.886403	-1.34689
18252985	chr11:18252985:C:A	3.15033e-06	-1.53201	-1.33349
18253017	chr11:18253017:G:A	3.31396e-06	-1.51075	-1.3041
18253124	chr11:18253124:C:T	3.1439e-06	-1.54485	-1.32269
18253930	chr11:18253930:G:A	5.27535e-06	-1.13005	-1.21991
18253986	chr11:18253986:C:T	1.41536e-05	-1.91869e-10	-1.36303
18254114	chr11:18254114:G:A	2.64161e-05	0.469465	-1.20849
18254283	chr11:18254283:G:A	5.97386e-06	-1.52711	-0.698503
18254466	chr11:18254466:G:T	3.67662e-06	-1.55337	-1.15764
18254676	chr11:18254676:C:T	5.52912e-05	-0.000387543	-6.68817e-10
18254789	chr11:18254789:A:G	1.04571e-05	-0.929162	-0.736559
18255064	chr11:18255064:C:G	1.52948e-05	-1.91869e-10	-1.28549
18255352	chr11:18255352:G:A	3.60307e-06	-1.54803	-1.18319
18255551	chr11:18255551:C:T	3.23938e-06	-1.52479	-1.31283
18256163	chr11:18256163:A:G	2.75529e-05	-1.91869e-10	-0.696893
18256190	chr11:18256190:GT:G	1.5008e-05	-1.91869e-10	-1.30442
18256216	chr11:18256216:A:G	1.27652e-05	-0.115105	-1.35117
18256307	chr11:18256307:T:C	5.01891e-06	-1.4439	-0.955886
18256364	chr11:18256364:C:T	3.09182e-06	-1.5499	-1.33434
18256516	chr11:18256516:A:G	3.15538e-06	-1.53535	-1.32855
18256589	chr11:18256589:C:T	3.50093e-06	-1.42024	-1.33973
18257190	chr11:18257190:T:C	6.19132e-06	-0.874163	-1.31569
18257585	chr11:18257585:G:A	3.22061e-06	-1.52703	-1.3164
18257590	chr11:18257590:T:G	0.000186034	-1.91869e-10	1.21293
18257696	chr11:18257696:G:A	9.82471e-06	-0.366895	-1.36121
18257719	chr11:18257719:C:T	3.27896e-06	-1.51071	-1.31476
18257887	chr11:18257887:C:A	3.01393e-06	-1.55447	-1.35529
18257939	chr11:18257939:T:A	1.44346e-05	-1.91869e-10	-1.34337
18258035	chr11:18258035:G:A	3.23847e-06	-1.52951	-1.30839
18258350	chr11:18258350:TAC:T	1.52796e-05	-1.91869e-10	-1.28649
18258609	chr11:18258609:G:A	1.71971e-05	-1.91869e-10	-1.16826
18258687	chr11:18258687:C:T	1.43162e-05	-1.91869e-10	-1.35161
18258863	chr11:18258863:CATTT:C	1.59678e-05	-1.91869e-10	-1.24242
18259099	chr11:18259099:T:G	4.45654e-06	-1.17603	-1.34259
18259315	chr11:18259315:C:T	0.000504103	-1.91869e-10	2.20978
18259718	chr11:18259718:A:G	2.39024e-05	-1.91869e-10	-0.839024
18259725	chr11:18259725:A:G	6.5004e-06	-0.830231	-1.31091
18259849	chr11:18259849:ACT:A	2.44021e-05	-1.91869e-10	-0.818334
18260000	chr11:18260000:T:C	5.94635e-06	-0.898337	-1.33189
18260072	chr11:18260072:T:A	3.28846e-06	-1.52297	-1.29962
18260185	chr11:18260185:GTTT:G	3.30384e-05	-0.515331	-6.68817e-10
18260239	chr11:18260239:A:G	3.29511e-06	-1.51835	-1.30221
18260369	chr11:18260369:C:T	1.23232e-05	-0.159275	-1.34224
18260504	chr11:18260504:A:G	8.20587e-06	-1.37318	-0.53497
18260894	chr11:18260894:G:C	3.88636e-06	-1.44937	-1.20615
18260971	chr11:18260971:T:C	3.13716e-06	-1.50972	-1.35996
18261246	chr11:18261246:C:G	2.48054e-05	-1.91869e-10	-0.80194
18261340	chr11:18261340:C:T	1.60522e-05	-1.91869e-10	-1.23716
18262111	chr11:18262111:C:T	8.74295e-05	-1.91869e-10	0.457832
18262842	chr11:18262842:T:G	7.79025e-06	-0.686063	-1.27406
18263410	chr11:18263410:C:T	1.00893e-05	-0.338457	-1.36307
18263658	chr11:18263658:C:T	7.88734e-06	-1.43523	-0.512516
18263908	chr11:18263908:T:C	9.19114e-05	-1.91869e-10	0.507824
18264188	chr11:18264188:C:T	8.74295e-05	-1.91869e-10	0.457832
18264227	chr11:18264227:A:T	8.97133e-06	-0.503491	-1.31548
18264546	chr11:18264546:A:G	1.13579e-05	-0.23227	-1.35081
18264566	chr11:18264566:C:T	8.59157e-06	-0.617042	-1.24518
18264856	chr11:18264856:C:T	2.63003e-05	-1.91869e-10	-0.743422
18265223	chr11:18265223:G:A	2.76305e-05	-1.91869e-10	-0.69408
18265260	chr11:18265260:C:T	1.21285e-05	-0.255808	-1.26163
18265427	chr11:18265427:T:G	1.42659e-05	-0.0984458	-1.25669
18265487	chr11:18265487:G:C	7.57964e-06	-0.670075	-1.31746
18266251	chr11:18266251:C:T	8.78027e-06	-1.49425	-0.346244
18266266	chr11:18266266:G:A	0.000145404	-1.91869e-10	0.966513
18268199	chr11:18268199:C:T	1.63077e-05	-0.389131	-0.832233
18268216	chr11:18268216:C:T	4.57337e-06	-1.12952	-1.36323
18268217	chr11:18268217:T:G	4.0919e-06	-1.24203	-1.36196
18268561	chr11:18268561:C:T	1.89365e-05	-1.91869e-10	-1.07191
18268998	chr11:18268998:C:T	2.25679e-05	-1.91869e-10	-0.896473
18269480	chr11:18269480:A:AG	6.17076e-06	-1.38414	-0.809042
18269774	chr11:18269774:T:C	8.8756e-06	-0.961173	-0.868522
18269807	chr11:18269807:CAA:C	4.94616e-05	-1.91869e-10	-0.111805
18269809	chr11:18269809:A:G	2.34351e-05	-0.858768	-6.68817e-10
18269981	chr11:18269981:G:T	7.89704e-06	-0.829461	-1.11705
18270068	chr11:18270068:G:T	1.65814e-05	-1.20472	-6.68817e-10
18270189	chr11:18270189:G:A	4.86194e-06	-1.06863	-1.36294
18270265	chr11:18270265:T:C	5.12113e-05	-1.91869e-10	-0.0770402
18270300	chr11:18270300:T:A	4.01615e-06	-1.55567	-1.06701
18270387	chr11:18270387:G:C	4.86054e-05	-1.91869e-10	-0.129267
18271149	chr11:18271149:G:A	2.62028e-05	-1.91869e-10	-0.747137
18271181	chr11:18271181:G:A	4.69787e-05	-1.91869e-10	-0.163308
18271414	chr11:18271414:G:A	4.02332e-06	-1.35462	-1.26628
18271486	chr11:18271486:A:C	1.51286e-05	-1.91869e-10	-1.29641
18271578	chr11:18271578:G:C	9.08872e-06	-1.30709	-0.498874
18271654	chr11:18271654:G:T	6.25338e-05	-1.91869e-10	0.122705
18271856	chr11:18271856:G:A	4.05108e-06	-1.55259	-1.06143
18272162	chr11:18272162:A:G	3.95782e-06	-1.37719	-1.26012
18272163	chr11:18272163:G:A	2.72494e-05	-1.91869e-10	-0.707971
18272289	chr11:18272289:C:A	7.79319e-05	-1.91869e-10	0.342834
18272937	chr11:18272937:C:T	1.41782e-05	-1.91869e-10	-1.36129
18273396	chr11:18273396:C:A	3.80778e-06	-1.53398	-1.14198
18273760	chr11:18273760:CT:C	4.19978e-06	-1.35693	-1.22104
18273783	chr11:18273783:G:A	3.02415e-06	-1.54273	-1.36364
18273976	chr11:18273976:A:G	4.01279e-06	-1.37429	-1.24922
18275048	chr11:18275048:A:G	4.00706e-06	-1.38543	-1.23951
18275183	chr11:18275183:G:A	4.29676e-06	-1.34119	-1.21395
18275367	chr11:18275367:C:T	6.59662e-05	-1.91869e-10	0.176141
18275791	chr11:18275791:A:C	8.46823e-06	-0.91628	-0.9604
18275825	chr11:18275825:T:C	3.05831e-06	-1.5309	-1.36424
18276016	chr11:18276016:C:T	6.19207e-06	-0.844736	-1.345
18276053	chr11:18276053:G:A	3.06643e-06	-1.5299	-1.36259
18276215	chr11:18276215:G:A	6.74098e-06	-0.93847	-1.16633
18276244	chr11:18276244:C:T	6.78874e-05	0.204849	-6.68817e-10
18276276	chr11:18276276:T:C	3.96097e-06	-1.29282	-1.34369
18276484	chr11:18276484:C:T	2.6919e-05	-1.91869e-10	-0.720168
18276525	chr11:18276525:C:T	3.59071e-05	-0.432067	-6.68817e-10
18276559	chr11:18276559:A:G	3.81927e-06	-1.3095	-1.36344
18277029	chr11:18277029:A:G	3.06931e-06	-1.52752	-1.36403
18277132	chr11:18277132:G:A	2.00151e-05	-1.91869e-10	-1.01652
18278045	chr11:18278045:A:G	1.52239e-05	-1.91869e-10	-1.29014
18278438	chr11:18278438:T:A	1.65836e-05	-1.91869e-10	-1.20459
18278452	chr11:18278452:G:A	1.7564e-05	-1.91869e-10	-1.14715
18278814	chr11:18278814:A:T	3.74825e-05	-1.91869e-10	-0.389126
18278935	chr11:18278935:T:C	1.72572e-05	-1.91869e-10	-1.16477
18279078	chr11:18279078:G:A	3.69786e-06	-1.41824	-1.28701
18279407	chr11:18279407:G:A	3.55407e-06	-1.50296	-1.24195
18279418	chr11:18279418:G:T	1.35878e-05	-0.42861	-0.975217
18279439	chr11:18279439:A:T	3.59547e-05	-1.91869e-10	-0.430742
18279582	chr11:18279582:A:G	3.69745e-06	-1.48889	-1.21647
18279583	chr11:18279583:G:A	3.69574e-06	-1.48935	-1.21647
18280058	chr11:18280058:T:C	6.66597e-06	-0.938896	-1.17709
18280293	chr11:18280293:T:C	1.20676e-05	-1.13831	-0.384165
18280367	chr11:18280367:A:G	1.30669e-05	-1.44292	-6.68817e-10
18280513	chr11:18280513:T:C	4.76057e-05	-1.91869e-10	-0.150048
18280941	chr11:18280941:AG:A	1.07803e-05	-0.969325	-0.665952
18280999	chr11:18280999:T:C	3.74711e-05	-1.91869e-10	-0.389431
18281254	chr11:18281254:C:T	0.000247742	-1.91869e-10	1.49939
18281317	chr11:18281317:C:T	2.1066e-05	-1.91869e-10	-0.96534
18281622	chr11:18281622:T:C	1.00872e-05	-0.971622	-0.730116
18281857	chr11:18281857:C:T	1.00477e-05	-0.983404	-0.722252
18281986	chr11:18281986:G:A	1.49491e-05	-1.30835	-6.68817e-10
18282587	chr11:18282587:C:T	1.77606e-05	-1.91869e-10	-1.13602
18283193	chr11:18283193:G:C	0.000191298	-1.91869e-10	1.24083
18283786	chr11:18283786:T:C	3.54024e-06	-1.53998	-1.20882
18284000	chr11:18284000:C:T	1.1758e-05	-1.54847	-6.68817e-10
18284210	chr11:18284210:G:C	3.7037e-06	-1.4397	-1.26397
18284725	chr11:18284725:G:A	1.44917e-05	-0.332018	-1.00741
18284852	chr11:18284852:G:A	3.23015e-06	-1.55317	-1.2873
18285498	chr11:18285498:T:C	8.17107e-06	-0.854713	-1.05769
18285598	chr11:18285598:A:C	1.21492e-05	-1.51574	-6.68817e-10
18285739	chr11:18285739:CT:C	1.60334e-05	-1.91869e-10	-1.23833
18286452	chr11:18286452:T:TA	1.47636e-05	-1.91869e-10	-1.32084
18286534	chr11:18286534:C:A	2.06701e-05	-1.21621	0.231897
18287065	chr11:18287065:T:C	5.82812e-06	-1.18647	-1.06384
18288153	chr11:18288153:A:G	5.14635e-06	-1.056	-1.31872
18288512	chr11:18288512:G:A	6.30056e-05	-1.91869e-10	0.130223
18288902	chr11:18288902:T:C	1.60988e-05	-0.998019	-0.236237
18289124	chr11:18289124:G:C	7.74973e-06	-0.819213	-1.14613
18289198	chr11:18289198:T:C	6.15395e-06	-1.14091	-1.05499
18289303	chr11:18289303:C:T	1.4154e-05	-1.91869e-10	-1.363
18289533	chr11:18289533:A:G	4.94546e-05	-1.91869e-10	-0.111945
18290060	chr11:18290060:G:A	3.73864e-05	-1.91869e-10	-0.391694
18290154	chr11:18290154:T:C	6.11239e-06	-1.12849	-1.07419
18290753	chr11:18290753:T:C	1.96661e-05	-1.91869e-10	-1.03411
18290787	chr11:18290787:G:A	4.94546e-05	-1.91869e-10	-0.111945
18291090	chr11:18291090:C:T	1.17208e-05	-0.801272	-0.750362
18291391	chr11:18291391:A:G	3.03306e-05	-1.91869e-10	-0.600844
18291406	chr11:18291406:G:A	1.45011e-05	-0.39359	-0.945184
18292190	chr11:18292190:T:G	5.81464e-06	-0.910231	-1.34239
18292350	chr11:18292350:T:G	4.86105e-05	-1.91869e-10	-0.129161
18292812	chr11:18292812:G:A	2.16557e-05	-0.937735	-6.68817e-10
18292989	chr11:18292989:G:A	1.44098e-05	-1.91869e-10	-1.3451
18293238	chr11:18293238:C:T	1.69588e-05	-1.91869e-10	-1.18222
18293318	chr11:18293318:A:G	5.0471e-06	-1.08558	-1.3086
18293439	chr11:18293439:G:A	2.78479e-05	-1.91869e-10	-0.686245
18293629	chr11:18293629:A:G	1.46226e-05	-1.91869e-10	-1.33043
18293743	chr11:18293743:C:G	3.1015e-05	-1.91869e-10	-0.57853
18294018	chr11:18294018:G:A	2.80523e-05	-1.91869e-10	-0.678932
18294398	chr11:18294398:G:A	4.08878e-05	-1.91869e-10	-0.302171
18294766	chr11:18294766:C:T	6.24419e-06	-1.15889	-1.02246
18294873	chr11:18294873:T:C	5.85358e-06	-1.17343	-1.07252
18295345	chr11:18295345:C:A	1.92084e-05	-1.91869e-10	-1.05765
18295911	chr11:18295911:T:A	1.51471e-05	-1.07653	-0.218659
18296317	chr11:18296317:C:A	7.10699e-06	-0.695874	-1.35605
18296740	chr11:18296740:G:A	6.07713e-06	-1.15004	-1.05843
18296832	chr11:18296832:C:T	1.96562e-05	-1.91869e-10	-1.03461
18297633	chr11:18297633:G:T	6.21418e-06	-1.17998	-1.00619
18297732	chr11:18297732:G:T	6.24823e-06	-1.14948	-1.03123
18298012	chr11:18298012:A:G	1.26584e-05	-0.535756	-0.938925
18298321	chr11:18298321:G:A	3.06418e-05	-1.91869e-10	-0.590635
18298368	chr11:18298368:G:A	1.37685e-05	-0.441318	-0.949297
18299010	chr11:18299010:A:C	1.54125e-05	-1.91869e-10	-1.27782
18299153	chr11:18299153:G:A	5.98777e-06	-1.17553	-1.04775
18299628	chr11:18299628:A:G	1.42028e-05	-1.91869e-10	-1.35956
18300344	chr11:18300344:T:C	2.24764e-05	-1.91869e-10	-0.900538
18300396	chr11:18300396:C:T	1.25155e-05	-0.696338	-0.789693
18301040	chr11:18301040:T:C	1.48517e-05	-1.91869e-10	-1.31489
18301749	chr11:18301749:A:G	5.9833e-06	-1.19007	-1.03396
18301970	chr11:18301970:T:C	4.86303e-06	-1.10695	-1.32439
18302550	chr11:18302550:T:C	6.14051e-06	-1.15433	-1.04376
18302670	chr11:18302670:C:A	1.66446e-05	-1.91869e-10	-1.20092
18302742	chr11:18302742:T:C	6.34665e-06	-1.22217	-0.94291
18303068	chr11:18303068:G:GAAAGTGATATC	6.47809e-06	-1.0764	-1.06818
18303290	chr11:18303290:C:A	1.43872e-05	-1.91869e-10	-1.34667
18303485	chr11:18303485:CT:C	1.98274e-05	-1.91869e-10	-1.02594
18303511	chr11:18303511:T:C	1.57965e-05	-1.91869e-10	-1.25321
18303599	chr11:18303599:C:T	1.16006e-05	-0.643335	-0.918612
18303721	chr11:18303721:C:T	1.07983e-05	-0.456232	-1.17738
18303753	chr11:18303753:C:A	1.41568e-05	-1.91869e-10	-1.3628
18303792	chr11:18303792:T:A	6.38157e-06	-1.10156	-1.05803
18304269	chr11:18304269:T:G	7.75565e-06	-1.38919	-0.575392
18304424	chr11:18304424:T:C	1.67254e-05	-1.91869e-10	-1.19607
18304649	chr11:18304649:C:G	6.80573e-06	-1.05399	-1.04124
18305162	chr11:18305162:G:C	6.95367e-06	-1.03441	-1.03932
18305165	chr11:18305165:G:A	6.81053e-06	-1.05945	-1.03508
18305168	chr11:18305168:C:A	9.26358e-06	-0.448851	-1.33806
18305174	chr11:18305174:T:A	1.47751e-05	-1.91869e-10	-1.32006
18305211	chr11:18305211:C:T	1.49058e-05	-0.282437	-1.02882
18305278	chr11:18305278:C:T	1.54015e-05	-1.91869e-10	-1.27854
18305575	chr11:18305575:T:G	3.00387e-05	-1.91869e-10	-0.610516
18305701	chr11:18305701:C:T	7.08545e-06	-1.02016	-1.0348
18305772	chr11:18305772:A:G	5.54229e-06	-0.950528	-1.35007
18305801	chr11:18305801:T:C	6.96087e-06	-1.06145	-1.01125
18305878	chr11:18305878:C:T	6.61811e-06	-1.08472	-1.03847
18305936	chr11:18305936:G:A	3.11997e-05	-1.91869e-10	-0.572592
18305952	chr11:18305952:T:A	1.4747e-05	-1.91869e-10	-1.32196
18305974	chr11:18305974:C:T	6.21409e-06	-0.960453	-1.22573
18306101	chr11:18306101:T:G	7.1958e-06	-1.02915	-1.01036
18306137	chr11:18306137:G:T	5.0757e-06	-1.04254	-1.346
18306879	chr11:18306879:A:G	6.83138e-06	-1.05632	-1.03516
18306915	chr11:18306915:G:A	8.18182e-06	-0.878446	-1.03264
18307459	chr11:18307459:T:C	4.79362e-06	-1.09431	-1.35141
18307518	chr11:18307518:ACAT:A	1.45987e-05	-1.91869e-10	-1.33207
18309467	chr11:18309467:G:A	1.5546e-05	-1.91869e-10	-1.2692
18309829	chr11:18309829:T:C	1.60511e-05	-1.91869e-10	-1.23723
18310118	chr11:18310118:G:A	5.90464e-06	-0.957377	-1.27989
18311177	chr11:18311177:C:A	6.71922e-06	-1.03122	-1.07681
18311360	chr11:18311360:A:C	3.64822e-05	-1.91869e-10	-0.416176
18311700	chr11:18311700:G:A	6.68004e-06	-1.1005	-1.01337
18311733	chr11:18311733:A:G	6.31522e-06	-0.941785	-1.22825
18311994	chr11:18311994:A:G	1.43789e-05	-1.91869e-10	-1.34724
18312672	chr11:18312672:G:A	1.6937e-05	-1.91869e-10	-1.1835
18314137	chr11:18314137:G:A	1.39619e-05	-0.295172	-1.0815
18314358	chr11:18314358:G:A	1.31214e-05	-0.554711	-0.884045
18314677	chr11:18314677:C:T	1.43895e-05	-1.91869e-10	-1.34651
18315188	chr11:18315188:C:T	1.87277e-05	-1.91869e-10	-1.083
18315929	chr11:18315929:T:C	1.86427e-05	-1.91869e-10	-1.08755
18316655	chr11:18316655:T:C	1.292e-05	-1.26988	-0.18435
18317135	chr11:18317135:A:C	9.67164e-06	-0.885939	-0.857864
18317351	chr11:18317351:G:T	3.88854e-05	-1.91869e-10	-0.352382
18317709	chr11:18317709:A:G	1.49672e-05	-1.91869e-10	-1.30714
18319311	chr11:18319311:AT:A	2.98137e-05	-0.913746	0.295713
18319315	chr11:18319315:G:A	3.29592e-05	-0.785626	0.267894
18319348	chr11:18319348:G:A	1.48993e-05	-1.91869e-10	-1.31168
18319655	chr11:18319655:T:C	2.57947e-05	-0.409587	-0.353245
18319956	chr11:18319956:T:C	3.50207e-05	-1.91869e-10	-0.457062
18320062	chr11:18320062:C:T	4.75807e-05	-1.91869e-10	-0.150574
18320066	chr11:18320066:G:A	5.21599e-06	-1.54407	-0.817206
18320070	chr11:18320070:T:G	7.52805e-05	-1.91869e-10	0.308219
18320305	chr11:18320305:T:C	4.77288e-05	-1.91869e-10	-0.147466
18320322	chr11:18320322:A:G	1.29639e-05	-0.617655	-0.833177
18320534	chr11:18320534:T:C	2.64777e-05	-0.561697	-0.175003
18320847	chr11:18320847:T:C	2.94221e-05	-1.91869e-10	-0.631255
18321662	chr11:18321662:G:A	4.768e-06	-1.18595	-1.26512
18322275	chr11:18322275:C:G	4.15119e-06	-1.26006	-1.32954
18322517	chr11:18322517:T:C	1.24794e-05	-0.609301	-0.879622
18322804	chr11:18322804:G:A	2.1077e-05	-1.91869e-10	-0.964818
18323068	chr11:18323068:G:C	1.58438e-05	-1.91869e-10	-1.25022
18323563	chr11:18323563:A:C	1.83032e-05	-1.91869e-10	-1.10593
18323570	chr11:18323570:A:C	4.05859e-05	-1.91869e-10	-0.309581
18324069	chr11:18324069:A:G	1.35399e-05	-1.40736	-6.68817e-10
18324226	chr11:18324226:T:A	1.5927e-05	-1.91869e-10	-1.24499
18324722	chr11:18324722:CTAGTAGTTCCTCT:C	2.85474e-05	-1.91869e-10	-0.661436
18325252	chr11:18325252:A:G	1.77348e-05	-1.91869e-10	-1.13747
18325365	chr11:18325365:G:A	1.42028e-05	-1.91869e-10	-1.35956
18326609	chr11:18326609:C:A	1.51705e-05	-1.91869e-10	-1.29365
18326639	chr11:18326639:C:T	1.19767e-05	-1.53004	-6.68817e-10
18327034	chr11:18327034:T:C	4.7366e-06	-1.15785	-1.29983
18327115	chr11:18327115:G:T	4.54984e-06	-1.16918	-1.32872
18327730	chr11:18327730:A:G	1.46976e-05	-1.91869e-10	-1.32532
18327931	chr11:18327931:G:A	3.31226e-05	-1.91869e-10	-0.512786
18330659	chr11:18330659:C:T	7.637e-06	-0.83441	-1.14559
18331138	chr11:18331138:C:G	5.19255e-05	0.660235	-0.723427
18331434	chr11:18331434:A:G	1.78879e-05	-1.12888	-6.68817e-10
18331476	chr11:18331476:G:C	1.95205e-05	-1.91869e-10	-1.04154
18331892	chr11:18331892:C:T	7.3726e-06	-1.04252	-0.972715
18332196	chr11:18332196:G:A	0.000230084	-1.91869e-10	1.42544
18332354	chr11:18332354:A:G	1.24851e-05	-1.48846	-6.68817e-10
18332525	chr11:18332525:A:G	2.90111e-05	-1.91869e-10	-0.645321
18332808	chr11:18332808:T:A	1.17516e-05	-1.54902	-6.68817e-10
18333330	chr11:18333330:T:C	4.70034e-06	-1.15393	-1.31144
18333448	chr11:18333448:A:G	1.20981e-05	-0.909168	-0.610782
18333555	chr11:18333555:T:G	3.00108e-06	-1.55029	-1.36374
18333761	chr11:18333761:G:A	4.57317e-06	-1.17001	-1.32279
18333892	chr11:18333892:C:G	1.88464e-05	-1.91869e-10	-1.07668
18334052	chr11:18334052:C:G	8.65098e-06	-0.822502	-1.03283
18334080	chr11:18334080:A:G	1.94875e-05	-1.91869e-10	-1.04323
18334349	chr11:18334349:C:T	1.16578e-05	-1.55703	-6.68817e-10
18334360	chr11:18334360:C:T	7.11754e-06	-1.0479	-1.00254
18334843	chr11:18334843:A:G	2.96093e-05	-1.91869e-10	-0.624912
18334919	chr11:18334919:C:T	8.60563e-06	-0.848398	-1.01219
18335567	chr11:18335567:G:C	2.96093e-05	-1.91869e-10	-0.624912
18335723	chr11:18335723:A:G	1.30414e-05	-0.77277	-0.672101
18336077	chr11:18336077:TTTTTG:T	1.06183e-05	-1.15902	-0.491402
18336566	chr11:18336566:C:G	1.90152e-05	-1.91869e-10	-1.06776
18336696	chr11:18336696:T:C	1.9285e-05	-1.91869e-10	-1.05367
18336921	chr11:18336921:A:G	1.51218e-05	-1.91869e-10	-1.29686
18337314	chr11:18337314:C:T	7.41732e-06	-0.840755	-1.16843
18337316	chr11:18337316:C:A	1.29026e-05	-0.275812	-1.17976
18337557	chr11:18337557:C:A	9.28231e-06	-0.75197	-1.03292
18338584	chr11:18338584:G:A	8.19946e-06	-0.882247	-1.02669
18338704	chr11:18338704:C:T	1.33413e-05	-0.596006	-0.826127
18339114	chr11:18339114:A:G	1.80593e-05	-1.91869e-10	-1.11934
18339428	chr11:18339428:G:A	1.88464e-05	-1.91869e-10	-1.07668
18339829	chr11:18339829:T:G	7.33179e-06	-0.847696	-1.17309
18340425	chr11:18340425:C:T	1.80572e-05	-1.91869e-10	-1.11946
18340582	chr11:18340582:C:T	1.95796e-05	-1.91869e-10	-1.03851
18340687	chr11:18340687:G:A	0.000251337	-1.91869e-10	1.51379
18340778	chr11:18340778:A:G	1.28099e-05	-1.46278	-6.68817e-10
18340846	chr11:18340846:A:G	7.58041e-06	-0.8343	-1.15313
18340910	chr11:18340910:A:G	1.35532e-05	-0.229445	-1.17693
18340982	chr11:18340982:G:T	3.1738e-05	-1.91869e-10	-0.555488
18341231	chr11:18341231:T:C	1.53025e-05	-1.91869e-10	-1.28499
18341639	chr11:18341639:AAG:A	0.000629202	-1.91869e-10	2.43145
18342506	chr11:18342506:C:T	1.22963e-05	-0.945116	-0.558586
18342638	chr11:18342638:T:C	1.95013e-05	-1.91869e-10	-1.04252
18342811	chr11:18342811:G:T	2.14811e-05	-0.864781	-0.081047
18343047	chr11:18343047:G:A	2.99296e-06	-1.55307	-1.36367
18343481	chr11:18343481:C:T	1.2691e-05	-0.950048	-0.522059
18343683	chr11:18343683:C:T	3.71245e-05	-1.91869e-10	-0.398724
18343860	chr11:18343860:G:A	2.41423e-05	-1.91869e-10	-0.829036
18343906	chr11:18343906:T:A	1.56253e-05	-1.91869e-10	-1.26411
18344000	chr11:18344000:A:AT	1.95384e-05	-1.91869e-10	-1.04062
18344163	chr11:18344163:A:G	6.7196e-06	-1.09591	-1.01206
18344184	chr11:18344184:T:G	3.02308e-05	-1.91869e-10	-0.604141
18344199	chr11:18344199:C:T	2.98146e-05	-1.91869e-10	-0.618004
18344303	chr11:18344303:G:A	7.22048e-06	-1.03679	-0.999294
18344321	chr11:18344321:G:A	4.35835e-05	0.55541	-0.793732
18344333	chr11:18344333:A:AT	2.2127e-05	-1.91869e-10	-0.916202
18345086	chr11:18345086:G:A	2.85662e-05	-1.91869e-10	-0.660777
18345096	chr11:18345096:TAGGAGGATCACTTGAGCCC:T	2.7911e-05	-1.91869e-10	-0.683981
18345583	chr11:18345583:C:T	2.88035e-05	0.1792	-0.831705
18346072	chr11:18346072:A:G	7.66475e-06	-1.06233	-0.914043
18347037	chr11:18347037:T:C	2.53784e-05	-1.91869e-10	-0.779103
18347096	chr11:18347096:C:T	0.000633353	-1.91869e-10	2.43803
18347129	chr11:18347129:T:C	1.00325e-05	-0.445596	-1.26157
18347306	chr11:18347306:G:A	3.1648e-05	-1.91869e-10	-0.558326
18347758	chr11:18347758:A:G	1.71475e-05	-1.91869e-10	-1.17115
18348064	chr11:18348064:C:T	1.21315e-05	-1.51719	-6.68817e-10
18348178	chr11:18348178:A:G	4.9671e-05	-1.91869e-10	-0.10758
18348800	chr11:18348800:C:T	7.07922e-06	-1.06933	-0.986511
18349192	chr11:18349192:C:A	8.42239e-06	-0.851849	-1.03026
18349422	chr11:18349422:C:T	3.94172e-05	0.463422	-0.80222
18349703	chr11:18349703:A:AT	0.000252928	-1.91869e-10	1.52011
18349790	chr11:18349790:C:T	1.95194e-05	-1.91869e-10	-1.04159
18351818	chr11:18351818:G:A	0.000397244	-1.91869e-10	1.97155
18352244	chr11:18352244:G:A	0.000208129	-1.91869e-10	1.32516
18352547	chr11:18352547:C:A	3.11583e-05	-1.91869e-10	-0.57392
18352732	chr11:18352732:G:A	1.38701e-05	-0.847865	-0.535398
18352753	chr11:18352753:TG:T	1.88464e-05	-1.91869e-10	-1.07668
18353235	chr11:18353235:G:A	5.26246e-06	-1.22531	-1.1271
18353617	chr11:18353617:A:T	8.28307e-06	-0.867254	-1.03153
18353821	chr11:18353821:A:G	1.43853e-05	-1.91869e-10	-1.3468
18353986	chr11:18353986:G:A	1.42933e-05	-1.14088	-0.212338
18354175	chr11:18354175:C:T	1.92648e-05	-1.05472	-6.68817e-10
18354894	chr11:18354894:C:T	2.97079e-05	-1.91869e-10	-0.621589
18354933	chr11:18354933:C:A	1.24451e-05	-1.49167	-6.68817e-10
18355205	chr11:18355205:T:C	4.25217e-06	-1.23908	-1.32649
18355425	chr11:18355425:G:C	1.19887e-05	-1.52903	-6.68817e-10
18355490	chr11:18355490:A:AATAT	5.76999e-05	-1.91869e-10	0.042254
18355666	chr11:18355666:A:G	6.55041e-06	-1.07072	-1.06275
18355871	chr11:18355871:G:A	0.00025297	-1.91869e-10	1.52027
18356036	chr11:18356036:G:T	2.96465e-05	-1.91869e-10	-0.623657
18356319	chr11:18356319:A:G	3.27431e-05	-1.91869e-10	-0.52431
18356555	chr11:18356555:G:A	1.29552e-05	-1.45151	-6.68817e-10
18356796	chr11:18356796:T:G	0.000271734	-1.91869e-10	1.59182
18357225	chr11:18357225:C:T	2.9911e-05	-1.91869e-10	-0.614774
18357336	chr11:18357336:A:G	1.41805e-05	-1.06015	-0.300977
18357846	chr11:18357846:GA:G	1.22184e-05	-1.51006	-6.68817e-10
18358292	chr11:18358292:T:C	1.2361e-05	-0.942253	-0.556198
18358318	chr11:18358318:A:G	1.94813e-05	-1.91869e-10	-1.04355
18358376	chr11:18358376:A:G	2.32609e-05	-1.91869e-10	-0.866228
18358877	chr11:18358877:C:T	2.97812e-05	-1.91869e-10	-0.619125
18359046	chr11:18359046:A:G	0.000221082	-1.91869e-10	1.38553
18359288	chr11:18359288:C:T	1.18726e-05	-0.969305	-0.569466
18359804	chr11:18359804:G:A	1.2893e-05	-1.45632	-6.68817e-10
18359871	chr11:18359871:G:A	1.77802e-05	-1.91869e-10	-1.13492
18361202	chr11:18361202:AAAT:A	1.61893e-05	-1.91869e-10	-1.22865
18361364	chr11:18361364:C:T	1.19063e-05	-0.743178	-0.792754
18361424	chr11:18361424:T:C	1.25364e-05	-1.48436	-6.68817e-10
18361763	chr11:18361763:G:A	7.8211e-06	-0.807747	-1.14843
18361902	chr11:18361902:T:G	1.20495e-05	-0.934196	-0.589781
18362037	chr11:18362037:A:G	1.52089e-05	-1.29112	-6.68817e-10
18362208	chr11:18362208:G:A	1.2237e-05	-0.293029	-1.21551
18362493	chr11:18362493:A:G	4.99513e-05	-1.91869e-10	-0.101953
18362527	chr11:18362527:T:C	2.43278e-05	-0.82138	-6.68817e-10
18362724	chr11:18362724:G:A	1.16581e-05	-1.557	-6.68817e-10
18362795	chr11:18362795:C:T	4.98444e-06	-1.04714	-1.35954
18363260	chr11:18363260:A:T	7.54357e-06	-0.823039	-1.16927
18363336	chr11:18363336:T:C	2.2319e-05	-1.91869e-10	-0.907564
18363391	chr11:18363391:A:G	1.17961e-05	-0.963296	-0.581933
18363756	chr11:18363756:A:G	1.53034e-05	-1.91869e-10	-1.28493
18363766	chr11:18363766:G:A	1.21391e-05	-1.51657	-6.68817e-10
18364209	chr11:18364209:T:G	1.5265e-05	-1.91869e-10	-1.28744
18364399	chr11:18364399:A:G	1.19021e-05	-1.53629	-6.68817e-10
18364519	chr11:18364519:T:C	3.0051e-05	-1.91869e-10	-0.610106
18364822	chr11:18364822:T:G	1.5212e-05	-1.91869e-10	-1.29092
18367717	chr11:18367717:G:A	3.25489e-05	-1.91869e-10	-0.530257
18368441	chr11:18368441:A:G	7.1535e-06	-1.03171	-1.01369
18368520	chr11:18368520:T:G	1.41893e-05	-1.91869e-10	-1.36051
18368942	chr11:18368942:A:C	7.83861e-06	-0.968719	-0.985221
18369041	chr11:18369041:C:T	3.16659e-05	-1.91869e-10	-0.55776
18369085	chr11:18369085:G:A	1.23182e-05	-0.161175	-1.34075
18369887	chr11:18369887:A:G	3.09908e-05	-1.91869e-10	-0.579311
18372101	chr11:18372101:T:C	4.25086e-05	-1.91869e-10	-0.263294
18372169	chr11:18372169:T:C	1.79885e-05	-1.91869e-10	-1.12327
18372298	chr11:18372298:C:G	1.43752e-05	-0.928203	-0.419292
18372343	chr11:18372343:C:G	9.32484e-06	-0.419487	-1.36083
18372355	chr11:18372355:T:A	4.27378e-06	-1.19787	-1.36263
18372529	chr11:18372529:A:G	2.26447e-05	-1.91869e-10	-0.893074
18372899	chr11:18372899:G:T	1.16632e-05	-1.55656	-6.68817e-10
18373003	chr11:18373003:A:G	7.01977e-06	-0.776433	-1.28784
18373176	chr11:18373176:TG:T	2.99794e-06	-1.55077	-1.36431
18373328	chr11:18373328:A:T	0.000316208	-1.91869e-10	1.7434
18373805	chr11:18373805:G:A	1.75525e-05	0.203521	-1.35132
18373905	chr11:18373905:CTTATAA:C	1.42858e-05	-1.91869e-10	-1.35373
18374496	chr11:18374496:A:G	6.38331e-05	0.14327	-6.68817e-10
18374756	chr11:18374756:G:A	3.77559e-05	-0.381861	-6.68817e-10
18374771	chr11:18374771:C:T	1.0429e-05	-0.471661	-1.19675
18374780	chr11:18374780:G:A	1.02323e-05	-0.607685	-1.07976
18375263	chr11:18375263:T:C	5.49527e-06	-1.36848	-0.940632
18375272	chr11:18375272:A:G	9.99878e-06	-0.531321	-1.17922
18375635	chr11:18375635:T:C	2.09482e-05	-1.91869e-10	-0.970948
18375637	chr11:18375637:G:A	1.46626e-05	-1.91869e-10	-1.3277
18376212	chr11:18376212:T:G	8.5256e-06	-0.509503	-1.36043
18376346	chr11:18376346:T:C	1.75232e-05	-1.91869e-10	-1.14948
18376457	chr11:18376457:G:A	1.15549e-05	-0.42196	-1.14394
18377001	chr11:18377001:T:C	7.49648e-06	-1.02717	-0.971401
18377191	chr11:18377191:A:C	4.03658e-06	-1.55648	-1.06112
18377411	chr11:18377411:A:G	2.79716e-05	0.662732	-1.34454
18377634	chr11:18377634:G:A	2.77999e-05	-1.91869e-10	-0.68797
18378967	chr11:18378967:C:T	4.82456e-05	1.20011	-1.33681
18378985	chr11:18378985:G:A	1.44083e-05	-1.91869e-10	-1.3452
18379264	chr11:18379264:C:T	7.10291e-06	-0.882181	-1.17032
18379426	chr11:18379426:G:A	4.07112e-05	0.910687	-1.21719
18379984	chr11:18379984:G:A	4.64633e-05	1.18818	-1.36252
18380061	chr11:18380061:G:A	1.34005e-05	-1.41771	-6.68817e-10
18380132	chr11:18380132:T:C	9.53859e-05	0.54493	-6.68817e-10
18380320	chr11:18380320:A:G	7.10675e-06	-1.14984	-0.902117
18380415	chr11:18380415:G:A	9.64291e-05	-1.91869e-10	0.555807
18381459	chr11:18381459:C:G	1.41507e-05	-1.91869e-10	-1.36324
18381563	chr11:18381563:C:T	2.39594e-05	-1.91869e-10	-0.836641
18382273	chr11:18382273:G:T	1.48196e-05	-1.91869e-10	-1.31705
18382553	chr11:18382553:C:T	5.18416e-05	-1.91869e-10	-0.064808
18382688	chr11:18382688:C:T	3.15143e-05	-1.15335	0.590793
18382752	chr11:18382752:G:A	1.84789e-05	0.102107	-1.19848
18382869	chr11:18382869:G:A	1.50853e-05	-1.29928	-6.68817e-10
18383017	chr11:18383017:C:T	0.000222059	-1.91869e-10	1.38994
18383787	chr11:18383787:G:A	1.43597e-05	-1.91869e-10	-1.34857
18383944	chr11:18383944:C:T	4.36906e-05	1.12622	-1.36208
18384480	chr11:18384480:G:A	1.57411e-05	-1.91869e-10	-1.25673
18385062	chr11:18385062:T:A	3.97894e-05	-0.329401	-6.68817e-10
18385083	chr11:18385083:T:C	2.14716e-05	-1.91869e-10	-0.946272
18385477	chr11:18385477:C:T	1.42318e-05	-1.91869e-10	-1.35752
18385526	chr11:18385526:GGGATTACA:G	0.000117969	-1.91869e-10	0.757423
18385773	chr11:18385773:G:A	3.46207e-05	0.877169	-1.34572
18386080	chr11:18386080:A:G	2.15781e-05	-1.91869e-10	-0.941322
18386303	chr11:18386303:A:G	1.4777e-05	-1.91869e-10	-1.31993
18386320	chr11:18386320:C:T	2.47939e-05	-1.25506	0.452654
18386439	chr11:18386439:G:A	1.48416e-05	-1.91869e-10	-1.31556
18387144	chr11:18387144:T:C	1.45144e-05	-1.91869e-10	-1.33786
18387500	chr11:18387500:G:C	1.67059e-05	-1.91869e-10	-1.19724
18387807	chr11:18387807:G:A	1.71466e-05	-1.91869e-10	-1.1712
18388169	chr11:18388169:A:G	4.35367e-06	-1.29765	-1.24433
18388301	chr11:18388301:A:G	3.82288e-06	-1.54231	-1.12969
18388522	chr11:18388522:A:T	4.14034e-06	-1.23936	-1.35286
18388583	chr11:18388583:T:G	1.56395e-05	-1.91869e-10	-1.2632
18388716	chr11:18388716:A:G	2.02584e-05	-1.91869e-10	-1.00443
18389105	chr11:18389105:C:T	1.72563e-05	-1.91869e-10	-1.16483
18389218	chr11:18389218:G:T	2.29547e-05	-1.91869e-10	-0.879478
18389314	chr11:18389314:T:C	2.3713e-05	0.10877	-0.955749
18389710	chr11:18389710:G:C	1.67389e-05	-1.91869e-10	-1.19527
18389910	chr11:18389910:G:C	0.000213699	-1.91869e-10	1.35157
18389924	chr11:18389924:CT:C	2.69499e-05	0.0719677	-0.790991
18389950	chr11:18389950:C:A	2.28704e-05	0.0975848	-0.980741
18390175	chr11:18390175:A:G	1.72715e-05	-1.16394	-6.68817e-10
18390217	chr11:18390217:T:C	2.00579e-05	-1.01438	-6.68817e-10
18390842	chr11:18390842:AG:A	1.9868e-05	-1.21282	0.188933
18390870	chr11:18390870:C:T	4.4833e-06	-1.55692	-0.955719
18391071	chr11:18391071:T:G	2.34635e-05	0.446942	-1.3045
18391096	chr11:18391096:G:T	1.4154e-05	-1.91869e-10	-1.363
18391261	chr11:18391261:C:T	5.87319e-06	-0.959841	-1.28276
18391640	chr11:18391640:G:A	1.35703e-05	-1.40512	-6.68817e-10
18392910	chr11:18392910:C:T	1.45665e-05	-1.91869e-10	-1.33427
18393156	chr11:18393156:GCTAT:G	1.66976e-05	-1.91869e-10	-1.19774
18393164	chr11:18393164:A:C	1.47284e-05	-1.91869e-10	-1.32323
18393175	chr11:18393175:TCATTAA:T	2.0933e-05	-1.91869e-10	-0.971676
18393341	chr11:18393341:C:T	3.64285e-05	0.933606	-1.35126
18393510	chr11:18393510:G:T	3.5358e-05	0.905833	-1.35331
18393783	chr11:18393783:C:A	2.24336e-05	0.0346932	-0.937136
18394140	chr11:18394140:G:A	3.2903e-05	0.838084	-1.35752
18394268	chr11:18394268:C:T	4.56912e-06	-1.25318	-1.2405
18394751	chr11:18394751:G:C	1.43793e-05	-1.91869e-10	-1.34721
18394766	chr11:18394766:A:C	2.67657e-05	-1.91869e-10	-0.725881
18394959	chr11:18394959:G:A	5.19041e-05	-0.0636043	-6.68817e-10
18395145	chr11:18395145:G:T	2.0961e-05	-1.91869e-10	-0.970337
18395321	chr11:18395321:A:G	5.29994e-06	-1.09682	-1.24849
18395419	chr11:18395419:C:G	1.5861e-05	-1.91869e-10	-1.24914
18395899	chr11:18395899:C:A	4.72256e-06	-1.24612	-1.21453
18396036	chr11:18396036:G:A	9.57264e-06	-1.21803	-0.536058
18396219	chr11:18396219:G:C	1.42988e-05	-1.91869e-10	-1.35282
18397138	chr11:18397138:A:G	1.22641e-05	-1.50633	-6.68817e-10
18397172	chr11:18397172:C:T	4.54366e-06	-1.22357	-1.2757
18397181	chr11:18397181:G:A	1.637e-05	-1.91869e-10	-1.21755
18397885	chr11:18397885:T:C	3.46936e-05	0.89548	-1.36193
18397987	chr11:18397987:C:T	4.66168e-06	-1.1903	-1.28332
18398279	chr11:18398279:A:G	7.06168e-06	-0.852333	-1.20599
18398707	chr11:18398707:G:A	3.53468e-06	-1.38609	-1.36429
18398753	chr11:18398753:A:G	5.06319e-06	-1.12398	-1.26702
18399258	chr11:18399258:T:A	4.80261e-06	-1.16114	-1.2827
18399329	chr11:18399329:T:G	6.54504e-06	-0.769976	-1.36432
18399690	chr11:18399690:C:T	2.18861e-05	-1.33779	0.410639
18399905	chr11:18399905:A:G	4.82446e-06	-1.14286	-1.29644
18399908	chr11:18399908:T:C	5.17901e-06	-1.21519	-1.15319
18400007	chr11:18400007:A:T	1.48175e-05	-1.91869e-10	-1.31719
18400136	chr11:18400136:C:A	4.03466e-06	-1.32968	-1.2884
18400372	chr11:18400372:ATGTT:A	4.8405e-06	-1.14076	-1.29522
18400566	chr11:18400566:C:CA	4.95232e-06	-1.13273	-1.28042
18400940	chr11:18400940:C:A	1.825e-05	-0.0684082	-1.04043
18401563	chr11:18401563:C:T	4.38067e-06	-1.23589	-1.29991
18402061	chr11:18402061:A:G	1.72134e-05	-1.91869e-10	-1.16731
18402109	chr11:18402109:C:G	1.34419e-05	-1.41462	-6.68817e-10
18402294	chr11:18402294:A:G	5.09875e-06	-1.10765	-1.27636
18402437	chr11:18402437:G:A	7.51738e-05	-1.91869e-10	0.306801
18402571	chr11:18402571:A:T	4.70569e-06	-1.17918	-1.28505
18402676	chr11:18402676:G:C	4.77181e-06	-1.17023	-1.28005
18402731	chr11:18402731:A:C	1.4337e-05	-1.91869e-10	-1.35016
18402904	chr11:18402904:C:T	5.00243e-06	-1.13806	-1.26502
18402940	chr11:18402940:A:G	4.99549e-06	-1.14097	-1.26349
18403043	chr11:18403043:T:A	4.86945e-06	-1.14976	-1.28026
18403138	chr11:18403138:T:G	1.42855e-05	-1.91869e-10	-1.35376
18403392	chr11:18403392:G:A	1.46599e-05	-1.91869e-10	-1.32789
18403471	chr11:18403471:T:C	4.89825e-06	-1.14636	-1.27776
18403591	chr11:18403591:A:AT	1.61178e-05	-1.91869e-10	-1.23308
18404317	chr11:18404317:G:A	3.95061e-05	-0.336546	-6.68817e-10
18404747	chr11:18404747:G:T	1.67144e-05	-1.91869e-10	-1.19673
18404972	chr11:18404972:A:G	0.000216554	-1.91869e-10	1.36484
18405109	chr11:18405109:A:T	3.06446e-05	0.769712	-1.36026
18405173	chr11:18405173:T:C	2.82864e-05	-1.91869e-10	-0.67062
18405174	chr11:18405174:G:A	2.24545e-05	-0.901511	-6.68817e-10
18405249	chr11:18405249:T:G	5.01268e-06	-1.1269	-1.27413
18405770	chr11:18405770:A:G	5.03858e-06	-1.12255	-1.27333
18405839	chr11:18405839:TAAAC:T	4.90208e-06	-1.1436	-1.27974
18406034	chr11:18406034:C:T	6.11753e-06	-0.837828	-1.36401
18406090	chr11:18406090:T:A	1.94117e-05	-1.91869e-10	-1.04712
18406619	chr11:18406619:G:A	3.02527e-05	0.758712	-1.36213
18407903	chr11:18407903:A:G	3.04869e-05	0.767888	-1.36359
18407920	chr11:18407920:T:C	4.74577e-06	-1.16784	-1.28791
18408001	chr11:18408001:C:G	3.1309e-05	0.795053	-1.36415
18408040	chr11:18408040:GTAT:G	0.000216554	-1.91869e-10	1.36484
18408393	chr11:18408393:C:T	3.00398e-06	-1.54941	-1.36366
18408444	chr11:18408444:A:C	1.31672e-05	-0.352027	-1.08325
18408603	chr11:18408603:T:C	8.05897e-06	-1.18216	-0.744058
18408769	chr11:18408769:G:A	1.43298e-05	-1.91869e-10	-1.35066
18408791	chr11:18408791:T:C	2.26562e-05	0.133593	-1.02616
18409553	chr11:18409553:T:C	1.99084e-05	-1.91869e-10	-1.02186
18409636	chr11:18409636:TAA:T	6.26214e-06	-0.941841	-1.23664
18409702	chr11:18409702:A:G	1.11648e-05	-0.718763	-0.881472
18409718	chr11:18409718:C:T	8.036e-06	-1.16057	-0.768498
18409999	chr11:18409999:A:C	3.87205e-05	-0.356631	-6.68817e-10
18410016	chr11:18410016:A:G	9.09337e-06	-1.01506	-0.7904
18410067	chr11:18410067:C:T	7.42953e-06	-1.2087	-0.798839
18410423	chr11:18410423:G:T	1.46368e-05	-1.91869e-10	-1.32946
18410486	chr11:18410486:CATGG:C	2.3867e-05	-0.979054	0.138548
18410531	chr11:18410531:C:T	1.91595e-05	-1.91869e-10	-1.0602
18410578	chr11:18410578:T:C	1.41383e-05	-1.91869e-10	-1.36412
18410643	chr11:18410643:T:C	2.24768e-05	-0.986764	0.0862441
18411090	chr11:18411090:C:T	1.44593e-05	-1.91869e-10	-1.34166
18411103	chr11:18411103:C:T	1.11657e-05	-1.49053	-0.109624
18411207	chr11:18411207:A:G	7.94292e-05	1.72599	-1.36413
18411286	chr11:18411286:T:G	1.4488e-05	-1.91869e-10	-1.33968
18411308	chr11:18411308:T:C	2.15039e-05	-0.987649	0.0428814
18411312	chr11:18411312:A:G	2.15845e-05	-1.00723	0.0662032
18411358	chr11:18411358:C:T	2.37237e-05	-0.965852	0.119324
18411394	chr11:18411394:T:C	2.53443e-05	-0.907974	0.127526
18411433	chr11:18411433:C:T	7.35431e-05	-1.91869e-10	0.284871
18411450	chr11:18411450:T:C	3.40143e-05	-0.774174	0.287955
18411458	chr11:18411458:T:C	2.53694e-05	-0.921569	0.142112
18411721	chr11:18411721:C:T	2.30842e-05	0.347481	-1.22133
18411912	chr11:18411912:A:C	1.76758e-05	-0.941801	-0.199001
18412173	chr11:18412173:C:G	2.54507e-05	-0.882114	0.105856
18412213	chr11:18412213:T:A	4.74489e-06	-1.11846	-1.33747
18412293	chr11:18412293:C:T	1.36575e-05	-0.821111	-0.577603
18412469	chr11:18412469:G:C	1.516e-05	-1.91869e-10	-1.29434
18412600	chr11:18412600:C:A	1.5755e-05	-1.91869e-10	-1.25584
18412754	chr11:18412754:A:C	7.70614e-05	-1.91869e-10	0.331601
18413169	chr11:18413169:C:T	1.04281e-05	-1.16014	-0.508363
18413171	chr11:18413171:T:G	1.59215e-05	-1.91869e-10	-1.24533
18413328	chr11:18413328:C:T	1.77072e-05	-1.91869e-10	-1.13903
18413426	chr11:18413426:T:C	1.83476e-05	-1.91869e-10	-1.1035
18413547	chr11:18413547:T:C	2.0982e-05	-1.91869e-10	-0.969336
18413909	chr11:18413909:G:A	2.22729e-05	-1.91869e-10	-0.909633
18413911	chr11:18413911:A:T	1.10676e-05	-1.18448	-0.424501
18413974	chr11:18413974:C:G	1.59481e-05	0.105578	-1.34924
18414041	chr11:18414041:GCCTT:G	1.98942e-05	-1.91869e-10	-1.02257
18414153	chr11:18414153:C:T	7.65629e-06	-0.638304	-1.33917
18414197	chr11:18414197:T:C	2.02586e-05	-1.91869e-10	-1.00442
18414270	chr11:18414270:C:T	1.17421e-05	-1.54982	-6.68817e-10
18414481	chr11:18414481:C:T	1.95258e-05	-1.91869e-10	-1.04126
18414553	chr11:18414553:C:T	1.67398e-05	-1.91869e-10	-1.19521
18414748	chr11:18414748:A:T	5.36294e-06	-1.34072	-0.992772
18414898	chr11:18414898:C:T	1.68378e-05	-1.91869e-10	-1.18938
18414901	chr11:18414901:T:C	5.30854e-06	-1.35843	-0.985256
18415031	chr11:18415031:G:A	1.18791e-05	-1.53822	-6.68817e-10
18415457	chr11:18415457:A:G	5.34492e-06	-1.32501	-1.01185
18415817	chr11:18415817:T:C	9.20913e-06	-1.17111	-0.621698
18416066	chr11:18416066:CAG:C	1.42116e-05	-1.91869e-10	-1.35894
18416085	chr11:18416085:T:C	1.41702e-05	-1.91869e-10	-1.36186
18416140	chr11:18416140:A:G	2.78776e-05	-0.685177	-6.68817e-10
18416284	chr11:18416284:AG:A	1.98942e-05	-1.91869e-10	-1.02257
18416443	chr11:18416443:G:A	1.98942e-05	-1.91869e-10	-1.02257
18416783	chr11:18416783:C:T	1.87246e-05	-1.91869e-10	-1.08316
18416957	chr11:18416957:C:T	4.90006e-06	-1.35959	-1.06416
18417050	chr11:18417050:A:G	1.98936e-05	-1.91869e-10	-1.0226
18417138	chr11:18417138:C:T	2.35912e-05	-1.91869e-10	-0.852127
18417257	chr11:18417257:C:T	1.8683e-05	-1.91869e-10	-1.08539
18417307	chr11:18417307:A:G	1.96003e-05	-1.91869e-10	-1.03745
18417454	chr11:18417454:C:G	8.05027e-06	-1.33028	-0.597019
18417602	chr11:18417602:G:A	1.50412e-05	-1.91869e-10	-1.30221
18417665	chr11:18417665:A:G	3.08906e-06	-1.55662	-1.32852
18417935	chr11:18417935:G:C	1.89778e-05	-1.91869e-10	-1.06973
18418020	chr11:18418020:A:G	1.4301e-05	-1.40449	0.051818
18418244	chr11:18418244:T:A	1.56495e-05	-1.91869e-10	-1.26256
18418481	chr11:18418481:G:A	1.98923e-05	-1.91869e-10	-1.02267
18418539	chr11:18418539:C:T	1.51913e-05	-1.91869e-10	-1.29228
18418627	chr11:18418627:A:G	1.73664e-05	-1.91869e-10	-1.15847
18418758	chr11:18418758:T:C	5.70786e-06	-1.31823	-0.952923
18419023	chr11:18419023:TCA:T	2.99901e-05	-0.612135	-6.68817e-10
18419026	chr11:18419026:TAA:T	2.90495e-05	-0.644	-6.68817e-10
18419088	chr11:18419088:G:A	5.6551e-06	-1.31126	-0.969184
18419236	chr11:18419236:T:C	5.30473e-06	-1.2724	-1.072
18419458	chr11:18419458:C:T	7.68402e-05	-1.91869e-10	0.328727
18419891	chr11:18419891:A:G	1.73997e-05	-1.91869e-10	-1.15655
18420071	chr11:18420071:C:T	1.67049e-05	-1.91869e-10	-1.1973
18420135	chr11:18420135:ATAGAT:A	5.15225e-06	-1.30036	-1.07321
18420758	chr11:18420758:A:AAGAAAAGT	3.52805e-05	-0.449672	-6.68817e-10
18420849	chr11:18420849:T:C	8.30338e-06	-1.31224	-0.584102
18420861	chr11:18420861:A:G	3.12613e-06	-1.5534	-1.3198
18420919	chr11:18420919:G:A	5.35254e-06	-1.24372	-1.09171
18421076	chr11:18421076:A:T	5.1261e-06	-1.26588	-1.11278
18421383	chr11:18421383:T:C	5.82373e-06	-1.30545	-0.945608
18421533	chr11:18421533:C:T	1.63102e-05	-1.91869e-10	-1.22121
18421544	chr11:18421544:A:G	1.66662e-05	-1.91869e-10	-1.19962
18421546	chr11:18421546:G:A	7.34717e-06	-1.40956	-0.609129
18421633	chr11:18421633:A:G	5.62217e-06	-1.27002	-1.01626
18421647	chr11:18421647:TG:T	1.72397e-05	-1.91869e-10	-1.16579
18421753	chr11:18421753:C:G	5.36375e-06	-1.25451	-1.07882
18421927	chr11:18421927:T:C	1.76543e-05	-1.91869e-10	-1.14202
18422121	chr11:18422121:A:C	7.84292e-06	-1.3361	-0.617291
18422142	chr11:18422142:T:C	5.14571e-06	-1.25046	-1.12437
18422229	chr11:18422229:A:G	5.00728e-06	-1.27288	-1.12923
18422266	chr11:18422266:GA:G	2.50506e-05	0.553377	-1.34548
18422352	chr11:18422352:T:C	3.59672e-06	-1.37132	-1.36166
18422733	chr11:18422733:A:G	1.85055e-05	-1.91869e-10	-1.09494
18422760	chr11:18422760:A:T	2.0765e-05	-1.91869e-10	-0.979731
18423183	chr11:18423183:A:G	5.13877e-06	-1.2593	-1.11689
18423190	chr11:18423190:A:G	5.19285e-06	-1.25309	-1.11263
18423442	chr11:18423442:G:A	5.20514e-06	-1.25991	-1.10344
18423790	chr11:18423790:A:T	1.45142e-05	-1.91869e-10	-1.33788
18424015	chr11:18424015:TAGTA:T	2.15831e-05	0.340038	-1.28113
18424253	chr11:18424253:G:A	1.44504e-05	-1.39695	0.0546748
18424336	chr11:18424336:C:T	2.00467e-05	-1.91869e-10	-1.01494
18424743	chr11:18424743:G:C	6.07473e-06	-1.30974	-0.899127
18424922	chr11:18424922:C:T	5.21954e-06	-1.25715	-1.10344
18424962	chr11:18424962:C:T	5.22916e-06	-1.25434	-1.10441
18425116	chr11:18425116:C:T	5.10313e-06	-1.27256	-1.11059
18425150	chr11:18425150:G:A	1.47487e-05	-0.534719	-0.787127
18425326	chr11:18425326:TA:T	1.74776e-05	-1.91869e-10	-1.15208
18425556	chr11:18425556:T:G	5.72102e-06	-1.20432	-1.06453
18425676	chr11:18425676:A:G	4.53934e-06	-1.35253	-1.14769
18425740	chr11:18425740:C:T	1.7496e-05	-1.91869e-10	-1.15103
18425753	chr11:18425753:C:T	2.30375e-05	0.461368	-1.33725
18425813	chr11:18425813:G:A	1.97288e-05	0.31527	-1.34619
18425873	chr11:18425873:G:A	1.83253e-05	-1.91869e-10	-1.10472
18425974	chr11:18425974:A:G	5.49252e-06	-1.2343	-1.07532
18426064	chr11:18426064:G:A	7.32395e-06	-0.823728	-1.19812
18426129	chr11:18426129:A:C	5.37371e-06	-1.31344	-1.01804
18426232	chr11:18426232:T:TA	1.72427e-05	-1.91869e-10	-1.16561
18426235	chr11:18426235:G:C	1.72642e-05	-1.91869e-10	-1.16437
18426441	chr11:18426441:C:T	1.76184e-05	-1.91869e-10	-1.14406
18426496	chr11:18426496:C:T	5.25143e-06	-1.31474	-1.03976
18427212	chr11:18427212:C:T	1.69174e-05	-1.91869e-10	-1.18466
18427394	chr11:18427394:A:C	1.42311e-05	-0.00115284	-1.35642
18427714	chr11:18427714:G:T	3.05359e-06	-1.55666	-1.34002
18428311	chr11:18428311:A:AC	5.7539e-06	-1.31288	-0.950248
18428673	chr11:18428673:A:G	5.44482e-06	-1.30905	-1.00928
18428674	chr11:18428674:A:G	1.42856e-05	-1.91869e-10	-1.35375
18428704	chr11:18428704:G:A	1.78832e-05	-1.91869e-10	-1.12914
18428945	chr11:18428945:A:C	4.17176e-05	-0.282078	-6.68817e-10
18429539	chr11:18429539:A:G	2.00883e-05	-1.91869e-10	-1.01286
18430088	chr11:18430088:T:TA	3.22438e-06	-1.55373	-1.28853
18430339	chr11:18430339:T:G	5.71407e-06	-1.29743	-0.972644
18430369	chr11:18430369:T:C	5.25428e-06	-1.26315	-1.0908
18430412	chr11:18430412:T:C	1.78105e-05	-1.91869e-10	-1.13321
18430571	chr11:18430571:A:G	5.18817e-06	-1.27891	-1.08771
18430599	chr11:18430599:C:T	6.69092e-06	-1.37048	-0.741768
18430809	chr11:18430809:A:G	5.2616e-06	-1.25779	-1.09477
18430892	chr11:18430892:T:C	1.73751e-05	-1.91869e-10	-1.15796
18431185	chr11:18431185:T:C	4.90963e-06	-1.31998	-1.10182
18431266	chr11:18431266:G:C	1.71069e-05	-1.91869e-10	-1.17352
18431348	chr11:18431348:G:A	2.17821e-05	-1.91869e-10	-0.931914
18431501	chr11:18431501:C:A	5.05791e-06	-1.2732	-1.11885
18431619	chr11:18431619:C:T	3.14662e-06	-1.55591	-1.31077
18432027	chr11:18432027:G:A	5.14196e-06	-1.26441	-1.11115
18432085	chr11:18432085:T:C	1.73701e-05	-1.91869e-10	-1.15825
18432146	chr11:18432146:G:A	4.93288e-06	-1.31162	-1.10546
18432179	chr11:18432179:A:G	5.62044e-06	-1.29356	-0.993034
18432195	chr11:18432195:A:T	6.89082e-06	-1.39186	-0.690952
18432197	chr11:18432197:T:G	1.46953e-05	-1.91869e-10	-1.32547
18432466	chr11:18432466:T:A	1.77884e-05	-1.91869e-10	-1.13445
18432489	chr11:18432489:G:A	1.74401e-05	-1.91869e-10	-1.15423
18432568	chr11:18432568:T:TC	5.21475e-06	-1.27318	-1.08833
18433633	chr11:18433633:T:C	5.37186e-06	-1.26288	-1.06895
18433675	chr11:18433675:T:C	1.45593e-05	-1.91869e-10	-1.33477
18433737	chr11:18433737:C:T	5.16037e-06	-1.26522	-1.10678
18433943	chr11:18433943:T:C	3.13905e-06	-1.55424	-1.31484
18434088	chr11:18434088:G:A	4.38602e-05	-1.91869e-10	-0.231995
18434168	chr11:18434168:C:T	1.67771e-05	-1.91869e-10	-1.19298
18434341	chr11:18434341:A:C	5.8141e-06	-1.27205	-0.980661
18434388	chr11:18434388:C:A	5.69788e-06	-1.2848	-0.988108
18434406	chr11:18434406:A:G	5.74986e-06	-1.28891	-0.974912
18434586	chr11:18434586:A:T	5.21062e-06	-1.27517	-1.08713
18434593	chr11:18434593:G:A	7.09998e-06	-1.3326	-0.720305
18434602	chr11:18434602:C:T	1.83498e-05	-1.91869e-10	-1.10338
18434634	chr11:18434634:A:G	6.70951e-06	-1.33415	-0.775324
18434689	chr11:18434689:T:A	2.1148e-05	-1.91869e-10	-0.961454
18434989	chr11:18434989:C:T	5.22299e-06	-1.2654	-1.09453
18435190	chr11:18435190:A:T	5.85718e-06	-1.28227	-0.96306
18435327	chr11:18435327:T:C	1.60702e-05	-1.91869e-10	-1.23604
18435342	chr11:18435342:T:C	5.76213e-06	-1.29276	-0.968938
18436157	chr11:18436157:T:C	1.88363e-05	-1.91869e-10	-1.07722
18436455	chr11:18436455:T:C	1.73145e-05	-1.91869e-10	-1.16146
18436590	chr11:18436590:G:A	5.51208e-06	-1.18369	-1.12237
18436732	chr11:18436732:C:T	1.77884e-05	-1.91869e-10	-1.13445
18436911	chr11:18436911:TC:T	5.17731e-06	-1.26236	-1.10635
18437569	chr11:18437569:A:G	6.02514e-06	-1.26905	-0.948015
18437579	chr11:18437579:C:T	4.22596e-05	-0.269169	-6.68817e-10
18437707	chr11:18437707:G:A	7.52972e-06	-1.35434	-0.639802
18437958	chr11:18437958:G:A	1.52662e-05	-1.91869e-10	-1.28736
18438168	chr11:18438168:A:G	5.71456e-06	-1.29823	-0.971753
18438175	chr11:18438175:G:A	1.39617e-05	-0.0241315	-1.35255
18438259	chr11:18438259:T:C	5.38019e-06	-1.25676	-1.07352
18438312	chr11:18438312:A:G	5.23729e-06	-1.26296	-1.09424
18438753	chr11:18438753:T:C	5.28885e-06	-1.2605	-1.0869
18439127	chr11:18439127:A:AC	1.77884e-05	-1.91869e-10	-1.13445
18439435	chr11:18439435:C:T	3.22811e-06	-1.50931	-1.33179
18439507	chr11:18439507:G:C	5.51724e-06	-0.998117	-1.30701
18439625	chr11:18439625:T:C	1.74388e-05	-1.91869e-10	-1.1543
18439631	chr11:18439631:T:G	4.7795e-05	-0.14608	-6.68817e-10
18439908	chr11:18439908:C:G	8.7756e-05	-1.91869e-10	0.461559
18439942	chr11:18439942:A:G	1.18104e-05	-1.54402	-6.68817e-10
18439964	chr11:18439964:C:T	1.73906e-05	-1.91869e-10	-1.15707
18440077	chr11:18440077:T:C	5.29417e-06	-1.23393	-1.11247
18440102	chr11:18440102:C:T	1.80101e-05	-1.91869e-10	-1.12207
18440231	chr11:18440231:C:T	5.65221e-06	-1.31717	-0.963783
18440283	chr11:18440283:C:A	4.88873e-06	-1.27013	-1.15594
18440331	chr11:18440331:A:G	6.74783e-06	-1.39682	-0.706965
18440554	chr11:18440554:A:G	6.30446e-06	-1.28713	-0.884612
18440715	chr11:18440715:G:T	1.95072e-05	-1.91869e-10	-1.04222
18440736	chr11:18440736:TG:T	1.74129e-05	-1.91869e-10	-1.15579
18440791	chr11:18440791:CATG:C	5.8887e-06	-0.888345	-1.35162
18440830	chr11:18440830:G:A	5.44509e-06	-1.26726	-1.05103
18440928	chr11:18440928:A:G	5.22799e-06	-1.26608	-1.09289
18441152	chr11:18441152:A:G	2.63501e-05	-1.91869e-10	-0.74153
18441280	chr11:18441280:C:G	1.53807e-05	-1.91869e-10	-1.27989
18441295	chr11:18441295:G:C	5.73527e-05	0.0362184	-6.68817e-10
18442124	chr11:18442124:C:T	5.25291e-06	-1.25647	-1.09775
18442229	chr11:18442229:CTA:C	9.29035e-05	-1.91869e-10	0.51856
18442573	chr11:18442573:C:T	6.02978e-06	-1.25218	-0.964114
18442663	chr11:18442663:T:C	1.5869e-05	-1.91869e-10	-1.24863
18442809	chr11:18442809:T:C	8.04618e-06	-1.37211	-0.55569
18442934	chr11:18442934:G:A	1.41466e-05	-1.91869e-10	-1.36353
18443135	chr11:18443135:G:T	1.8683e-05	-1.91869e-10	-1.08539
18443447	chr11:18443447:C:T	6.30796e-06	-1.38344	-0.787745
18443845	chr11:18443845:C:T	1.52275e-05	0.0684081	-1.3583
18444381	chr11:18444381:A:G	3.12191e-06	-1.54882	-1.32574
18444700	chr11:18444700:C:T	2.24424e-05	0.420741	-1.32279
18445317	chr11:18445317:T:C	1.67076e-05	-1.91869e-10	-1.19714
18445420	chr11:18445420:A:C	3.16176e-06	-1.55315	-1.30872
18445659	chr11:18445659:G:C	1.69525e-05	-1.91869e-10	-1.18258
18445736	chr11:18445736:T:C	5.48753e-06	-1.29461	-1.01591
18445751	chr11:18445751:G:A	1.72902e-05	-1.91869e-10	-1.16286
18446351	chr11:18446351:C:A	1.44246e-05	0.0143449	-1.35841
18446831	chr11:18446831:G:A	6.87704e-06	-1.40537	-0.679444
18447373	chr11:18447373:A:G	5.91719e-06	-1.28285	-0.952286
18447383	chr11:18447383:C:T	1.45971e-05	-1.45949	0.127306
18447434	chr11:18447434:C:T	9.07377e-06	-0.456513	-1.3511
18447449	chr11:18447449:T:C	6.95379e-06	-1.39008	-0.683639
18447653	chr11:18447653:A:C	1.42672e-05	-1.91869e-10	-1.35504
18448387	chr11:18448387:G:A	1.11297e-05	-0.255928	-1.34746
18448520	chr11:18448520:C:T	1.75481e-05	-1.91869e-10	-1.14805
18448535	chr11:18448535:G:A	1.9266e-05	0.305524	-1.36018
18448573	chr11:18448573:G:A	1.31534e-05	-0.174151	-1.26217
18448618	chr11:18448618:C:T	1.35321e-05	-1.40794	-6.68817e-10
18448756	chr11:18448756:G:T	1.77808e-05	-1.91869e-10	-1.13488
18448758	chr11:18448758:G:T	7.08341e-06	-1.37859	-0.676653
18448940	chr11:18448940:G:A	7.38847e-06	-1.38479	-0.628295
18449073	chr11:18449073:A:G	4.15274e-05	-0.286647	-6.68817e-10
18449186	chr11:18449186:A:G	2.09893e-05	-1.91869e-10	-0.968988
18449253	chr11:18449253:A:G	6.82819e-06	-1.38084	-0.711105
18449551	chr11:18449551:G:A	6.55863e-05	-1.91869e-10	0.170366
18449569	chr11:18449569:A:C	1.72974e-05	-1.91869e-10	-1.16244
18449655	chr11:18449655:G:T	1.72085e-05	-1.91869e-10	-1.1676
18449761	chr11:18449761:G:A	1.72085e-05	-1.91869e-10	-1.1676
18449824	chr11:18449824:G:A	1.4548e-05	-1.44567	0.110123
18450080	chr11:18450080:T:A	6.95919e-06	-1.37655	-0.69639
18450586	chr11:18450586:G:A	3.10088e-06	-1.55496	-1.32636
18450889	chr11:18450889:T:C	1.41368e-05	-1.91869e-10	-1.36422
18451305	chr11:18451305:A:G	1.90652e-05	-1.91869e-10	-1.06514
18451892	chr11:18451892:T:C	5.1086e-05	-1.91869e-10	-0.079491
18452006	chr11:18452006:A:T	1.19433e-05	-1.53283	-6.68817e-10
18452009	chr11:18452009:C:T	7.12945e-06	-0.994313	-1.05445
18452126	chr11:18452126:G:T	1.44339e-05	-0.48581	-0.857615
18452581	chr11:18452581:C:A	7.43954e-06	-1.27646	-0.729736
18454012	chr11:18454012:C:A	1.85704e-05	-1.91869e-10	-1.09143
18454629	chr11:18454629:C:T	1.66595e-05	-1.91869e-10	-1.20002
18454678	chr11:18454678:A:G	1.89183e-05	-1.91869e-10	-1.07287
18454986	chr11:18454986:T:C	2.75456e-05	-0.697158	-6.68817e-10
18455619	chr11:18455619:C:A	2.26556e-05	-1.91869e-10	-0.892594
18455734	chr11:18455734:G:C	1.4195e-05	-1.91869e-10	-1.36011
18455822	chr11:18455822:C:A	1.58381e-05	-1.91869e-10	-1.25058
18455987	chr11:18455987:C:T	1.63674e-05	-1.91869e-10	-1.21771
18456131	chr11:18456131:G:A	1.45876e-05	-1.91869e-10	-1.33283
18456216	chr11:18456216:C:T	3.04647e-05	-1.91869e-10	-0.596432
18456641	chr11:18456641:A:G	1.41508e-05	-1.91869e-10	-1.36323
18457116	chr11:18457116:A:G	2.71437e-05	-0.711855	-6.68817e-10
18457142	chr11:18457142:C:T	1.73319e-05	-1.91869e-10	-1.16045
18457563	chr11:18457563:G:A	1.41485e-05	-1.91869e-10	-1.36339
18457664	chr11:18457664:C:T	6.25788e-06	-0.827169	-1.35199
18457770	chr11:18457770:C:G	1.89917e-05	-1.069	-6.68817e-10
18457784	chr11:18457784:C:T	1.77639e-05	-1.13584	-6.68817e-10
18457890	chr11:18457890:C:T	1.69696e-05	-1.18158	-6.68817e-10
18458335	chr11:18458335:G:A	6.81625e-06	-0.733422	-1.36027
18458654	chr11:18458654:A:G	1.58367e-05	-1.4718	0.221126
18458768	chr11:18458768:A:G	6.61108e-06	-0.772176	-1.35208
18458846	chr11:18458846:T:C	2.52048e-05	-1.91869e-10	-0.785966
18458952	chr11:18458952:G:A	7.01116e-06	-0.704195	-1.3613
18459050	chr11:18459050:CA:C	1.83723e-05	-1.91869e-10	-1.10216
18459085	chr11:18459085:T:C	1.89202e-05	-1.91869e-10	-1.07277
18459393	chr11:18459393:G:A	1.47754e-05	-1.91869e-10	-1.32004
18459439	chr11:18459439:T:C	2.42259e-05	-1.91869e-10	-0.82558
18459479	chr11:18459479:G:C	1.63666e-05	-1.91869e-10	-1.21776
18459522	chr11:18459522:TATC:T	2.11275e-05	-0.962425	-6.68817e-10
18460129	chr11:18460129:G:A	1.93377e-05	-1.91869e-10	-1.05094
18460358	chr11:18460358:A:G	3.07228e-05	-1.91869e-10	-0.587997
18460361	chr11:18460361:G:A	3.45442e-05	-1.91869e-10	-0.470763
18460362	chr11:18460362:C:T	1.87402e-05	-1.91869e-10	-1.08233
18460623	chr11:18460623:G:A	1.15789e-05	-1.50756	-0.0562584
18460991	chr11:18460991:C:T	1.57124e-05	-1.91869e-10	-1.25855
18461192	chr11:18461192:T:A	8.36867e-06	-0.648172	-1.24033
18461253	chr11:18461253:A:G	1.47593e-05	-1.91869e-10	-1.32112
18461385	chr11:18461385:C:T	1.8794e-05	-0.953233	-0.126231
18461603	chr11:18461603:T:C	1.90578e-05	-1.91869e-10	-1.06553
18461768	chr11:18461768:C:A	2.67729e-05	-1.91869e-10	-0.72561
18461772	chr11:18461772:A:T	2.04446e-05	-1.91869e-10	-0.995284
18461953	chr11:18461953:C:G	3.1412e-05	-1.91869e-10	-0.565812
18462568	chr11:18462568:C:T	5.99047e-06	-1.5223	-0.700532
18462765	chr11:18462765:G:A	2.42872e-05	-1.91869e-10	-0.823051
18463567	chr11:18463567:T:C	1.80293e-05	-1.91869e-10	-1.121
18464144	chr11:18464144:CTTTA:C	1.95163e-05	-1.91869e-10	-1.04175
18464576	chr11:18464576:G:A	6.35563e-06	-1.45535	-0.708314
18464766	chr11:18464766:G:A	1.91014e-05	-1.91869e-10	-1.06324
18465374	chr11:18465374:C:T	5.97064e-06	-0.99718	-1.22897
18465758	chr11:18465758:C:G	3.46678e-06	-1.43363	-1.33615
18465857	chr11:18465857:A:G	3.55153e-06	-1.45455	-1.29107
18466242	chr11:18466242:A:C	7.09911e-05	-1.91869e-10	0.249553
18466344	chr11:18466344:T:C	1.85122e-05	-1.91869e-10	-1.09457
18466456	chr11:18466456:T:C	1.64535e-05	-1.91869e-10	-1.21246
18466505	chr11:18466505:T:G	3.3248e-05	-0.509006	-6.68817e-10
18466508	chr11:18466508:T:C	1.41701e-05	-1.91869e-10	-1.36187
18466988	chr11:18466988:G:A	1.21344e-05	-1.51696	-6.68817e-10
18467133	chr11:18467133:G:T	0.000117824	-1.91869e-10	0.756187
18467507	chr11:18467507:C:T	0.000395034	1.96597	-6.68817e-10
18467732	chr11:18467732:C:T	7.98862e-06	-0.951878	-0.983106
18467813	chr11:18467813:G:A	2.34931e-05	0.443504	-1.2998
18468377	chr11:18468377:G:A	2.77697e-05	-1.91869e-10	-0.689057
18469758	chr11:18469758:C:T	1.82391e-05	0.143402	-1.25284
18469817	chr11:18469817:T:G	3.69784e-05	-1.91869e-10	-0.402668
18469957	chr11:18469957:CTCTG:C	5.5078e-06	-1.55652	-0.750314
18470110	chr11:18470110:G:A	9.98133e-05	-1.91869e-10	0.5903
18470618	chr11:18470618:T:C	3.22459e-05	0.824706	-1.36432
18471783	chr11:18471783:T:A	1.62794e-05	0.0321363	-1.25524
18471957	chr11:18471957:C:T	2.54367e-05	-1.91869e-10	-0.776809
18472204	chr11:18472204:T:C	2.4511e-05	-0.633148	-0.180731
18472361	chr11:18472361:T:C	3.46727e-05	-1.91869e-10	-0.467049
18472580	chr11:18472580:C:T	4.29202e-05	0.257711	-0.51137
18473060	chr11:18473060:C:A	1.59204e-05	-1.91869e-10	-1.2454
18474103	chr11:18474103:G:A	2.02258e-05	-1.91869e-10	-1.00604
18474313	chr11:18474313:G:A	1.93248e-05	0.226515	-1.27813
18474323	chr11:18474323:C:T	3.05532e-06	-1.53426	-1.36186
18474368	chr11:18474368:C:T	2.09713e-05	0.312515	-1.28236
18474438	chr11:18474438:G:A	3.69626e-06	-1.3601	-1.34558
18474481	chr11:18474481:G:A	1.64595e-05	-1.91869e-10	-1.2121
18474618	chr11:18474618:C:T	3.95137e-05	-1.91869e-10	-0.336354
18474766	chr11:18474766:G:C	1.56505e-05	-1.91869e-10	-1.2625
18474885	chr11:18474885:T:C	2.22281e-05	-1.91869e-10	-0.911646
18474969	chr11:18474969:G:A	2.114e-05	0.282109	-1.24394
18474979	chr11:18474979:G:A	0.000218434	2.6616	-1.28812
18475017	chr11:18475017:A:G	2.19318e-05	0.340479	-1.26554
18475363	chr11:18475363:C:T	1.45088e-05	-1.91869e-10	-1.33825
18475776	chr11:18475776:A:G	2.07502e-05	0.344037	-1.32448
18476619	chr11:18476619:C:T	3.70351e-05	0.0790147	-0.48015
18476795	chr11:18476795:T:C	1.50352e-05	-1.91869e-10	-1.30261
18476940	chr11:18476940:C:G	1.35205e-05	-0.0452352	-1.36356
18477166	chr11:18477166:A:T	4.59874e-05	1.14724	-1.33187
18477183	chr11:18477183:G:A	5.01878e-05	1.2338	-1.33103
18477882	chr11:18477882:G:C	1.41678e-05	-1.91869e-10	-1.36203
18478432	chr11:18478432:T:C	5.31935e-05	-1.91869e-10	-0.0390656
18478437	chr11:18478437:G:A	3.61257e-05	-1.91869e-10	-0.425997
18478473	chr11:18478473:T:C	3.615e-05	-1.91869e-10	-0.425323
18478511	chr11:18478511:G:C	1.35956e-05	-1.40326	-6.68817e-10
18478593	chr11:18478593:C:T	1.47036e-05	-1.91869e-10	-1.32491
18478606	chr11:18478606:C:T	1.55003e-05	-1.91869e-10	-1.27214
18479348	chr11:18479348:A:G	1.4144e-05	-1.91869e-10	-1.36371
18479533	chr11:18479533:G:GTA	1.76004e-05	-1.91869e-10	-1.14508
18479666	chr11:18479666:C:T	1.77502e-05	-1.91869e-10	-1.1366
18479667	chr11:18479667:G:A	1.08315e-05	-1.20483	-0.425717
18480904	chr11:18480904:A:G	2.0126e-05	-1.91869e-10	-1.01099
18481009	chr11:18481009:T:C	1.62292e-05	-1.91869e-10	-1.22619
18481167	chr11:18481167:A:T	2.6431e-05	-1.91869e-10	-0.738463
18481187	chr11:18481187:A:T	1.42039e-05	-1.91869e-10	-1.35948
18481285	chr11:18481285:G:A	1.52076e-05	-1.91869e-10	-1.29121
18481759	chr11:18481759:G:A	1.48926e-05	-1.91869e-10	-1.31213
18482190	chr11:18482190:A:G	5.59175e-05	1.31828	-1.30741
18482677	chr11:18482677:G:A	4.85461e-05	-1.91869e-10	-0.130487
18483054	chr11:18483054:G:A	1.84623e-05	-1.91869e-10	-1.09727
18483522	chr11:18483522:T:TGAGGC	1.18116e-05	-1.54392	-6.68817e-10
18483623	chr11:18483623:T:C	4.02628e-06	-1.52512	-1.09503
18484005	chr11:18484005:G:A	2.43651e-05	-0.819848	-6.68817e-10
18484085	chr11:18484085:G:A	4.21311e-05	1.05483	-1.32705
18484598	chr11:18484598:GACAGA:G	3.9031e-05	-1.91869e-10	-0.348645
18484712	chr11:18484712:T:C	2.12141e-05	-1.91869e-10	-0.958335
18485132	chr11:18485132:T:C	0.00133618	3.18457	-6.68817e-10
18485325	chr11:18485325:C:T	1.49983e-05	-1.91869e-10	-1.30507
18485600	chr11:18485600:T:C	1.64281e-05	-1.21401	-6.68817e-10
18485977	chr11:18485977:C:G	1.62352e-05	-1.91869e-10	-1.22582
18486311	chr11:18486311:C:T	2.02694e-05	-0.0221607	-0.981729
18486335	chr11:18486335:C:T	1.43262e-05	-1.91869e-10	-1.35091
18486635	chr11:18486635:T:G	1.72907e-05	0.103794	-1.26663
18486654	chr11:18486654:T:C	1.5266e-05	0.0249313	-1.3123
18487246	chr11:18487246:AAAACTT:A	1.61826e-05	-1.22907	-6.68817e-10
18487487	chr11:18487487:C:A	4.25455e-05	1.07509	-1.33751
18487939	chr11:18487939:C:T	1.94051e-05	-1.91869e-10	-1.04746
18488226	chr11:18488226:A:G	1.00306e-05	-0.434502	-1.27285
18488242	chr11:18488242:T:G	1.53723e-05	0.0685427	-1.34898
18488446	chr11:18488446:C:T	4.01669e-06	-1.54071	-1.08183
18488474	chr11:18488474:C:T	1.48278e-05	-0.0152337	-1.30126
18488496	chr11:18488496:A:T	2.08655e-05	-1.91869e-10	-0.974905
18488497	chr11:18488497:C:A	7.518e-06	-0.90204	-1.09366
18488644	chr11:18488644:CTCAAG:C	5.19224e-05	-1.91869e-10	-0.0632503
18488914	chr11:18488914:C:A	1.55317e-05	0.0208843	-1.291
18488946	chr11:18488946:C:G	1.02785e-05	-0.409816	-1.27313
18488966	chr11:18488966:T:C	5.79795e-05	-1.91869e-10	0.0470875
18488976	chr11:18488976:G:A	2.31511e-05	-1.91869e-10	-0.870961
18489403	chr11:18489403:A:G	1.41356e-05	-1.91869e-10	-1.36431
18489427	chr11:18489427:C:A	5.06287e-05	-1.91869e-10	-0.0884824
18489459	chr11:18489459:T:C	1.4419e-05	-1.91869e-10	-1.34446
18489873	chr11:18489873:A:G	2.50439e-05	-1.91869e-10	-0.792373
18490000	chr11:18490000:C:G	1.41546e-05	-1.91869e-10	-1.36296
18490070	chr11:18490070:TGA:T	1.57797e-05	0.0195625	-1.27384
18490878	chr11:18490878:C:T	1.84657e-05	-1.91869e-10	-1.09709
18490900	chr11:18490900:T:C	1.65529e-05	-1.20644	-6.68817e-10
18491025	chr11:18491025:T:C	2.24159e-05	0.0208689	-0.9241
18491121	chr11:18491121:A:G	3.85698e-06	-1.33942	-1.3237
18491419	chr11:18491419:C:T	1.15012e-05	-0.261881	-1.30867
18491625	chr11:18491625:A:C	1.4505e-05	-1.91869e-10	-1.33851
18491824	chr11:18491824:T:C	1.28964e-05	-1.45605	-6.68817e-10
18492934	chr11:18492934:G:A	7.21565e-05	0.265836	-6.68817e-10
18493515	chr11:18493515:C:T	5.3919e-06	-1.5551	-0.773003
18493674	chr11:18493674:T:C	1.44154e-05	-1.91869e-10	-1.3447
18494035	chr11:18494035:A:C	1.5709e-05	-1.91869e-10	-1.25877
18494457	chr11:18494457:A:G	2.28792e-05	-1.91869e-10	-0.882773
18495134	chr11:18495134:T:C	1.41503e-05	-1.91869e-10	-1.36327
18495370	chr11:18495370:A:G	0.000119395	2.10856	-1.33912
18495474	chr11:18495474:A:G	6.76142e-06	-1.30026	-0.801508
18495917	chr11:18495917:C:T	5.5657e-05	-1.91869e-10	0.00620601
18496003	chr11:18496003:CA:C	7.08576e-06	-1.23006	-0.82485
18496199	chr11:18496199:T:C	7.56177e-06	-1.22299	-0.766906
18496810	chr11:18496810:G:A	2.63472e-05	-1.91869e-10	-0.741638
18497220	chr11:18497220:C:G	1.32682e-05	-0.128185	-1.29944
18497431	chr11:18497431:G:C	2.58257e-05	-1.91869e-10	-0.761632
18497509	chr11:18497509:C:A	2.64379e-05	-1.91869e-10	-0.738204
18497532	chr11:18497532:T:C	2.56082e-05	-1.91869e-10	-0.770088
18497636	chr11:18497636:A:G	1.48229e-05	-1.91869e-10	-1.31683
18499158	chr11:18499158:G:A	1.16572e-05	-1.55708	-6.68817e-10
18499619	chr11:18499619:G:A	2.04353e-05	-1.91869e-10	-0.995739
18500087	chr11:18500087:A:G	2.10423e-05	-0.966466	-6.68817e-10
18500244	chr11:18500244:T:C	5.27739e-05	1.26042	-1.30741
18500442	chr11:18500442:C:T	1.06921e-05	-0.747608	-0.895892
18500591	chr11:18500591:G:T	1.62333e-05	0.0732665	-1.2992
18500600	chr11:18500600:C:A	1.54243e-05	-1.27706	-6.68817e-10
18500655	chr11:18500655:T:C	1.41354e-05	-1.91869e-10	-1.36432
18500769	chr11:18500769:G:A	7.4979e-06	-0.650407	-1.34797
18501716	chr11:18501716:T:C	5.1776e-06	-1.25818	-1.11048
18501928	chr11:18501928:G:A	1.54857e-05	-1.27308	-6.68817e-10
18502661	chr11:18502661:C:T	0.000761315	3.62483	-1.00278
18503461	chr11:18503461:T:C	5.63018e-06	-1.35021	-0.93465
18504700	chr11:18504700:G:A	5.10756e-06	-1.278	-1.10428
18505448	chr11:18505448:G:T	2.68289e-05	-1.91869e-10	-0.723523
18505846	chr11:18505846:T:C	7.43467e-06	-0.651745	-1.3551
18505857	chr11:18505857:G:A	5.49154e-05	-1.91869e-10	-0.00720761
18505870	chr11:18505870:T:C	4.25652e-05	1.07616	-1.33812
18506408	chr11:18506408:A:G	1.43841e-05	-1.91869e-10	-1.34688
18506698	chr11:18506698:T:A	8.34914e-06	-0.972681	-0.918162
18506702	chr11:18506702:T:A	1.6957e-05	-1.91869e-10	-1.18232
18506904	chr11:18506904:C:T	3.06653e-05	-1.91869e-10	-0.589871
18507245	chr11:18507245:C:T	6.78329e-06	-1.21471	-0.883833
18507561	chr11:18507561:G:A	7.68481e-06	-1.24129	-0.732466
18507715	chr11:18507715:T:C	3.37922e-05	-1.91869e-10	-0.492773
18507789	chr11:18507789:G:A	5.18055e-06	-1.24841	-1.11968
18507869	chr11:18507869:A:G	6.38322e-06	-1.20127	-0.95806
18507891	chr11:18507891:C:T	2.89298e-05	-1.91869e-10	-0.648128
18508473	chr11:18508473:A:T	5.03375e-05	1.24739	-1.34164
18508500	chr11:18508500:T:C	5.15977e-06	-1.25797	-1.11414
18508805	chr11:18508805:TAAAC:T	1.41361e-05	-1.91869e-10	-1.36427
18508988	chr11:18508988:A:G	1.43689e-05	-1.91869e-10	-1.34794
18509472	chr11:18509472:A:AT	2.33546e-05	-1.91869e-10	-0.862206
18509481	chr11:18509481:C:A	5.36955e-06	-1.21384	-1.11842
18509802	chr11:18509802:A:C	1.43825e-05	-1.91869e-10	-1.34699
18510127	chr11:18510127:C:T	1.12791e-05	-0.30756	-1.28249
18510399	chr11:18510399:C:T	5.00038e-06	-1.25562	-1.14787
18510444	chr11:18510444:T:C	2.62195e-05	-1.91869e-10	-0.746498
18510909	chr11:18510909:T:C	0.000641409	3.29756	-0.846891
18511560	chr11:18511560:A:G	2.13417e-05	-0.952336	-6.68817e-10
18511793	chr11:18511793:C:T	3.82858e-05	-0.367923	-6.68817e-10
18512287	chr11:18512287:T:A	2.63422e-05	-1.91869e-10	-0.741829
18512504	chr11:18512504:T:C	2.64581e-05	-1.91869e-10	-0.737439
18513349	chr11:18513349:A:G	0.000165362	2.26303	-1.1679
18513391	chr11:18513391:G:A	1.4968e-05	-1.30708	-6.68817e-10
18513563	chr11:18513563:G:A	1.19304e-05	-1.53392	-6.68817e-10
18513784	chr11:18513784:A:C	1.88835e-05	0.00234339	-1.07706
18513796	chr11:18513796:T:C	7.91054e-06	-0.603402	-1.3414
18513884	chr11:18513884:C:T	1.56198e-05	-1.91869e-10	-1.26446
18514021	chr11:18514021:T:C	1.73782e-05	0.14901	-1.30679
18514104	chr11:18514104:C:T	4.99234e-06	-1.24073	-1.16437
18514163	chr11:18514163:T:C	5.18233e-06	-1.22164	-1.14611
18514283	chr11:18514283:C:A	1.30644e-05	-1.28433	-0.158778
18514668	chr11:18514668:G:T	1.95335e-05	-0.00354447	-1.03733
18515009	chr11:18515009:A:G	2.34012e-05	-1.91869e-10	-0.860213
18515062	chr11:18515062:T:C	3.64753e-06	-1.35537	-1.36358
18515298	chr11:18515298:T:A	1.16578e-05	-1.55703	-6.68817e-10
18515683	chr11:18515683:T:C	3.56272e-05	-1.91869e-10	-0.439893
18516216	chr11:18516216:A:G	3.42565e-05	-1.91869e-10	-0.479126
18516253	chr11:18516253:C:T	6.20327e-06	-1.41928	-0.768643
18516254	chr11:18516254:A:G	6.21704e-06	-1.40127	-0.784435
18516268	chr11:18516268:G:C	1.07741e-05	-0.459964	-1.17589
18516367	chr11:18516367:CAG:C	2.37776e-05	-1.91869e-10	-0.844257
18516493	chr11:18516493:T:C	6.05035e-06	-1.4261	-0.786789
18516504	chr11:18516504:C:T	1.17693e-05	-0.2382	-1.30931
18516802	chr11:18516802:G:A	1.17778e-05	-1.54678	-6.68817e-10
18516903	chr11:18516903:T:C	1.42352e-05	-1.91869e-10	-1.35729
18516940	chr11:18516940:T:C	1.48017e-05	-1.91869e-10	-1.31826
18517591	chr11:18517591:T:C	1.5388e-05	0.0427132	-1.32213
18518037	chr11:18518037:A:G	1.24959e-05	-1.4876	-6.68817e-10
18518492	chr11:18518492:T:C	2.67196e-05	-1.91869e-10	-0.727603
18518667	chr11:18518667:T:C	0.000473312	3.21399	-1.06724
18519027	chr11:18519027:T:G	7.88093e-06	-1.30043	-0.648124
18519202	chr11:18519202:A:T	1.64928e-05	0.112923	-1.323
18519660	chr11:18519660:CTGGA:C	3.62734e-06	-1.40249	-1.32202
18519837	chr11:18519837:A:AAATAAAGT	2.66709e-05	-1.91869e-10	-0.729428
18520107	chr11:18520107:G:A	2.29947e-05	-1.91869e-10	-0.877738
18520139	chr11:18520139:C:G	2.64884e-05	-1.91869e-10	-0.736294
18520256	chr11:18520256:C:T	2.66709e-05	-1.91869e-10	-0.729428
18520508	chr11:18520508:G:A	4.84221e-05	-0.133045	-6.68817e-10
18520680	chr11:18520680:A:G	5.46145e-06	-1.17336	-1.14192
18520699	chr11:18520699:T:A	1.50449e-05	0.00469728	-1.30666
18520743	chr11:18520743:A:G	2.65023e-05	-1.91869e-10	-0.735772
18520887	chr11:18520887:T:C	4.77259e-06	-1.35778	-1.09233
18520900	chr11:18520900:C:G	1.91496e-05	-1.91869e-10	-1.06072
18520939	chr11:18520939:G:A	9.25505e-05	-1.91869e-10	0.514753
18521075	chr11:18521075:T:C	2.12303e-05	-1.91869e-10	-0.957573
18521082	chr11:18521082:A:C	2.12748e-05	-1.91869e-10	-0.955478
18521323	chr11:18521323:C:A	5.07116e-06	-1.18624	-1.20319
18521584	chr11:18521584:T:G	3.6106e-05	-1.91869e-10	-0.426541
18522016	chr11:18522016:G:A	1.48614e-05	-1.91869e-10	-1.31424
18522104	chr11:18522104:C:T	5.3999e-05	-1.91869e-10	-0.024036
18522243	chr11:18522243:T:C	1.67351e-05	0.129	-1.32449
18522306	chr11:18522306:C:A	5.44206e-06	-1.23533	-1.08351
18522328	chr11:18522328:T:C	4.00511e-05	-1.91869e-10	-0.322844
18523177	chr11:18523177:A:G	3.96746e-05	-1.91869e-10	-0.332289
18523537	chr11:18523537:T:C	4.09784e-05	-1.91869e-10	-0.299955
18523641	chr11:18523641:T:A	1.41354e-05	-1.91869e-10	-1.36432
18523686	chr11:18523686:G:C	9.48892e-05	0.539708	-6.68817e-10
18523931	chr11:18523931:C:T	1.74933e-05	-1.91869e-10	-1.15118
18524129	chr11:18524129:T:C	3.24542e-05	-1.91869e-10	-0.533171
18524374	chr11:18524374:A:C	1.56323e-05	-1.91869e-10	-1.26366
18524792	chr11:18524792:T:C	1.41755e-05	-1.91869e-10	-1.36148
18525047	chr11:18525047:G:T	2.65266e-05	-1.91869e-10	-0.734852
18525160	chr11:18525160:T:C	3.99145e-05	-1.91869e-10	-0.326262
18525785	chr11:18525785:G:A	7.19247e-06	-1.33714	-0.702824
18526254	chr11:18526254:G:A	7.58186e-06	-0.640881	-1.34636
18526648	chr11:18526648:C:G	7.57016e-06	-1.25806	-0.730728
18527027	chr11:18527027:T:C	1.41369e-05	-1.91869e-10	-1.36422
18527094	chr11:18527094:T:C	1.41778e-05	-1.91869e-10	-1.36133
18527334	chr11:18527334:A:G	8.56436e-06	-0.532652	-1.33274
18527338	chr11:18527338:C:T	3.71903e-05	-1.91869e-10	-0.396955
18527342	chr11:18527342:C:T	1.69123e-05	-1.18496	-6.68817e-10
18527410	chr11:18527410:C:CT	3.29291e-05	-1.91869e-10	-0.518645
18527416	chr11:18527416:G:C	7.01208e-06	-1.1812	-0.884164
18527549	chr11:18527549:T:C	2.57094e-05	-1.91869e-10	-0.766144
18528676	chr11:18528676:G:A	1.59088e-05	-1.91869e-10	-1.24613
18528684	chr11:18528684:G:A	1.00798e-05	-1.14066	-0.5618
18529146	chr11:18529146:A:G	1.31257e-05	-1.43843	-6.68817e-10
18529253	chr11:18529253:G:T	7.59668e-06	-0.621131	-1.36416
18529845	chr11:18529845:G:A	3.46917e-05	0.628005	-1.09451
18529908	chr11:18529908:C:T	2.30351e-05	-1.91869e-10	-0.875983
18529965	chr11:18529965:G:A	3.99015e-06	-1.34406	-1.28511
18530573	chr11:18530573:CAG:C	1.47107e-05	-1.91869e-10	-1.32443
18530749	chr11:18530749:G:A	1.41382e-05	-1.91869e-10	-1.36412
18531296	chr11:18531296:T:C	1.47751e-05	-1.91869e-10	-1.32006
18531352	chr11:18531352:T:C	7.52159e-05	1.59607	-1.28871
18531592	chr11:18531592:T:C	1.41358e-05	-1.91869e-10	-1.36429
18532411	chr11:18532411:A:G	2.30351e-05	-1.91869e-10	-0.875983
18533477	chr11:18533477:ACAGT:A	6.24576e-06	-1.39746	-0.783642
18533779	chr11:18533779:C:T	1.72413e-05	0.127197	-1.29289
18534354	chr11:18534354:C:G	1.727e-05	0.146564	-1.31059
18534741	chr11:18534741:G:A	1.71234e-05	0.126056	-1.29861
18535077	chr11:18535077:A:G	4.02787e-05	-1.91869e-10	-0.317179
18535623	chr11:18535623:T:C	1.45124e-05	-1.91869e-10	-1.338
18536058	chr11:18536058:C:T	3.1506e-05	-0.562823	-6.68817e-10
18536278	chr11:18536278:T:A	3.38431e-05	0.416789	-0.908057
18537095	chr11:18537095:T:C	1.50072e-05	-0.00288063	-1.30159
18537162	chr11:18537162:G:A	1.53776e-05	-1.91869e-10	-1.28009
18537329	chr11:18537329:T:A	8.98784e-06	-0.723232	-1.0939
18537331	chr11:18537331:T:A	1.49442e-05	-1.30868	-6.68817e-10
18537388	chr11:18537388:A:G	8.67831e-06	-1.35069	-0.501486
18537471	chr11:18537471:C:T	2.19441e-05	-1.91869e-10	-0.924502
18537776	chr11:18537776:C:T	1.41402e-05	-1.91869e-10	-1.36398
18538084	chr11:18538084:C:T	1.42263e-05	-1.91869e-10	-1.35791
18538264	chr11:18538264:T:C	4.12204e-06	-1.29015	-1.3065
18538301	chr11:18538301:C:T	1.26086e-05	-1.47862	-6.68817e-10
18538387	chr11:18538387:T:C	3.14708e-05	0.136992	-0.700932
18538754	chr11:18538754:G:A	3.28354e-05	0.604411	-1.1259
18539992	chr11:18539992:A:C	9.68509e-06	-1.32686	-0.415549
18540220	chr11:18540220:T:C	5.89981e-05	-1.91869e-10	0.0645033
18540644	chr11:18540644:C:T	1.32275e-05	-0.0664531	-1.36425
18540794	chr11:18540794:G:A	2.30351e-05	-1.91869e-10	-0.875983
18541285	chr11:18541285:C:A	4.2044e-05	-1.91869e-10	-0.274285
18541435	chr11:18541435:C:T	6.57773e-06	-0.796252	-1.33306
18541545	chr11:18541545:A:G	1.63554e-05	0.08873	-1.30717
18542018	chr11:18542018:A:G	3.67117e-05	-0.409906	-6.68817e-10
18542096	chr11:18542096:G:A	1.53795e-05	-1.91869e-10	-1.27996
18542245	chr11:18542245:G:A	2.33212e-05	-1.91869e-10	-0.863637
18542358	chr11:18542358:G:A	7.33135e-06	-0.885959	-1.13488
18542514	chr11:18542514:G:C	1.00967e-05	-1.29238	-0.408412
18542633	chr11:18542633:A:G	1.79449e-05	-1.12569	-6.68817e-10
18542998	chr11:18542998:T:A	2.32376e-05	-1.91869e-10	-0.867229
18543039	chr11:18543039:C:T	7.87375e-06	-0.88195	-1.06752
18543182	chr11:18543182:C:T	6.4776e-06	-1.25961	-0.885038
18543290	chr11:18543290:T:C	1.03725e-05	-1.27894	-0.394897
18543380	chr11:18543380:A:G	6.55341e-06	-0.795615	-1.3374
18543727	chr11:18543727:T:C	0.000315116	-1.91869e-10	1.73994
18544030	chr11:18544030:A:G	6.73343e-06	-1.23248	-0.873437
18544145	chr11:18544145:T:C	2.81114e-05	-1.91869e-10	-0.676826
18544267	chr11:18544267:T:C	1.24926e-05	-1.48787	-6.68817e-10
18545077	chr11:18545077:T:A	3.23858e-06	-1.55594	-1.28192
18545255	chr11:18545255:T:C	2.2864e-05	-1.91869e-10	-0.883438
18545271	chr11:18545271:C:A	1.32168e-05	-1.43151	-6.68817e-10
18545938	chr11:18545938:TTCAG:T	1.41768e-05	-1.91869e-10	-1.36139
18546078	chr11:18546078:A:T	6.45529e-06	-1.2581	-0.890005
18546632	chr11:18546632:G:A	2.29781e-05	-1.91869e-10	-0.87846
18547617	chr11:18547617:A:G	6.66978e-06	-1.24551	-0.869904
18547798	chr11:18547798:T:C	9.90182e-06	-1.26516	-0.455119
18547837	chr11:18547837:A:G	9.49324e-06	-1.28946	-0.472965
18547845	chr11:18547845:G:A	0.000642355	3.68559	-1.23345
18548754	chr11:18548754:A:G	2.18962e-05	-1.91869e-10	-0.926686
18548756	chr11:18548756:G:C	6.49819e-06	-1.2572	-0.88428
18548959	chr11:18548959:A:T	1.76782e-05	-1.14067	-6.68817e-10
18549052	chr11:18549052:A:G	1.80725e-05	0.175435	-1.29404
18549244	chr11:18549244:G:A	6.84018e-06	-0.760988	-1.3292
18549247	chr11:18549247:G:A	1.40529e-05	-1.37017	-6.68817e-10
18549639	chr11:18549639:G:A	8.56328e-06	-0.501328	-1.36419
18549782	chr11:18549782:T:C	1.81564e-05	0.186027	-1.30001
18549967	chr11:18549967:G:A	1.82828e-05	0.184972	-1.29201
18550409	chr11:18550409:TCAC:T	4.62412e-05	-0.17913	-6.68817e-10
18550596	chr11:18550596:A:G	2.30353e-05	-1.91869e-10	-0.875974
18550613	chr11:18550613:T:C	1.0387e-05	-1.26194	-0.410511
18550995	chr11:18550995:T:A	3.24153e-05	0.139353	-0.673723
18551686	chr11:18551686:A:G	5.76325e-05	-1.91869e-10	0.0410852
18551742	chr11:18551742:T:G	3.70811e-05	-1.91869e-10	-0.399894
18552118	chr11:18552118:G:A	7.67329e-06	-0.863112	-1.11214
18552558	chr11:18552558:A:T	5.9154e-06	-1.34435	-0.891091
18552583	chr11:18552583:T:C	1.8894e-05	-0.0592611	-1.01489
18552884	chr11:18552884:G:T	6.36945e-06	-1.32649	-0.834999
18553182	chr11:18553182:C:T	4.17359e-05	-1.91869e-10	-0.281641
18553390	chr11:18553390:C:T	7.18563e-05	1.57209	-1.31042
18553766	chr11:18553766:T:C	5.54889e-06	-1.55712	-0.742288
18553859	chr11:18553859:C:T	1.14068e-05	-1.3068	-0.271991
18553979	chr11:18553979:G:T	1.56179e-05	-1.91869e-10	-1.26458
18554119	chr11:18554119:C:T	6.19409e-06	-1.26071	-0.928694
18554125	chr11:18554125:T:C	0.00011926	0.768306	-6.68817e-10
18554269	chr11:18554269:T:C	4.75719e-05	-0.15076	-6.68817e-10
18554731	chr11:18554731:C:T	7.62053e-05	0.32043	-6.68817e-10
18554788	chr11:18554788:CATATGT:C	4.02787e-05	-1.91869e-10	-0.317179
18555014	chr11:18555014:T:G	4.02664e-05	-1.91869e-10	-0.317484
18555244	chr11:18555244:G:A	3.23273e-05	0.647553	-1.18464
18555361	chr11:18555361:G:A	1.46344e-05	0.0346331	-1.36426
18555412	chr11:18555412:C:T	1.42082e-05	-1.91869e-10	-1.35918
18556140	chr11:18556140:G:A	4.02787e-05	-1.91869e-10	-0.317179
18558069	chr11:18558069:T:C	4.01576e-05	-1.91869e-10	-0.32019
18558110	chr11:18558110:A:G	4.32975e-05	-1.91869e-10	-0.244907
18558391	chr11:18558391:T:A	2.66566e-05	-1.91869e-10	-0.729964
18558392	chr11:18558392:C:T	2.66709e-05	-1.91869e-10	-0.729428
18558511	chr11:18558511:T:C	1.07324e-05	-1.34438	-0.295354
18558647	chr11:18558647:G:A	1.16837e-05	-1.5548	-6.68817e-10
18559121	chr11:18559121:A:G	1.18273e-05	-1.3143	-0.228289
18559179	chr11:18559179:G:C	8.52974e-05	-1.91869e-10	0.433142
18559217	chr11:18559217:GAGA:G	1.42555e-05	-1.91869e-10	-1.35586
18559321	chr11:18559321:G:C	1.80234e-05	-0.123999	-0.99733
18559663	chr11:18559663:AAAT:A	4.02787e-05	-1.91869e-10	-0.317179
18561164	chr11:18561164:C:T	1.52265e-05	-1.91869e-10	-1.28997
18561203	chr11:18561203:G:A	2.52305e-05	-1.91869e-10	-0.784949
18561267	chr11:18561267:A:G	1.38782e-05	-0.0185388	-1.36414
18561536	chr11:18561536:G:A	1.39837e-05	-0.0108788	-1.36423
18561613	chr11:18561613:G:A	1.41356e-05	-1.91869e-10	-1.3643
18561711	chr11:18561711:G:A	6.4609e-06	-1.28667	-0.860558
18561714	chr11:18561714:T:C	4.14229e-05	-1.91869e-10	-0.289166
18561810	chr11:18561810:G:C	1.55675e-05	0.0557217	-1.32353
18561822	chr11:18561822:A:T	1.35215e-05	-0.0446062	-1.36412
18562203	chr11:18562203:A:C	3.51835e-05	-1.91869e-10	-0.452425
18562257	chr11:18562257:G:C	1.39081e-05	-0.0166727	-1.36386
18562267	chr11:18562267:G:T	3.9165e-05	-1.91869e-10	-0.345219
18562328	chr11:18562328:T:G	3.63994e-05	-1.91869e-10	-0.41845
18562984	chr11:18562984:C:T	1.4034e-05	-1.2605	-0.11102
18562988	chr11:18562988:G:A	4.26061e-05	-1.91869e-10	-0.261003
18563330	chr11:18563330:C:A	1.421e-05	-1.91869e-10	-1.35905
18563417	chr11:18563417:T:C	3.93569e-05	-1.91869e-10	-0.340329
18563450	chr11:18563450:G:A	5.14653e-05	-1.91869e-10	-0.0720928
18563542	chr11:18563542:G:A	6.50914e-06	-0.789702	-1.35009
18563565	chr11:18563565:T:G	4.02787e-05	-1.91869e-10	-0.317179
18563579	chr11:18563579:T:C	7.68108e-05	0.328344	-6.68817e-10
18563631	chr11:18563631:G:A	6.09389e-06	-1.28321	-0.922506
18563663	chr11:18563663:G:A	1.18944e-05	-1.53693	-6.68817e-10
18563866	chr11:18563866:G:A	4.02787e-05	-1.91869e-10	-0.317179
18564572	chr11:18564572:C:T	3.50706e-05	-1.91869e-10	-0.455638
18564575	chr11:18564575:C:T	1.33599e-05	-1.2867	-0.134043
18564828	chr11:18564828:AAC:A	1.95447e-05	-1.91869e-10	-1.0403
18565081	chr11:18565081:T:A	4.54189e-05	-1.91869e-10	-0.197074
18565266	chr11:18565266:A:G	4.02787e-05	-1.91869e-10	-0.317179
18565324	chr11:18565324:A:C	6.27677e-06	-0.817715	-1.35843
18565522	chr11:18565522:C:T	4.02787e-05	-1.91869e-10	-0.317179
18565524	chr11:18565524:A:G	4.02787e-05	-1.91869e-10	-0.317179
18565692	chr11:18565692:G:A	8.04101e-06	-0.564756	-1.36369
18565994	chr11:18565994:A:G	3.27396e-05	-1.91869e-10	-0.524415
18566151	chr11:18566151:A:G	4.02602e-05	-1.91869e-10	-0.317638
18566623	chr11:18566623:C:T	1.41451e-05	-1.91869e-10	-1.36364
18566687	chr11:18566687:TTTAGAG:T	9.35073e-06	-0.790664	-0.986883
18566772	chr11:18566772:G:A	6.29955e-05	1.49436	-1.36429
18566869	chr11:18566869:T:C	8.13143e-05	-1.91869e-10	0.385321
18566896	chr11:18566896:G:T	4.07841e-05	-0.304709	-6.68817e-10
18567136	chr11:18567136:A:G	4.02787e-05	-1.91869e-10	-0.317179
18567202	chr11:18567202:C:A	7.12048e-06	-1.16079	-0.889232
18567484	chr11:18567484:C:T	3.97951e-05	-1.91869e-10	-0.329258
18567507	chr11:18567507:G:A	4.02787e-05	-1.91869e-10	-0.317179
18567538	chr11:18567538:A:C	1.37005e-05	-0.0325931	-1.36297
18567689	chr11:18567689:C:T	1.15268e-05	-1.34979	-0.218537
18567897	chr11:18567897:C:T	4.02787e-05	-1.91869e-10	-0.317179
18567951	chr11:18567951:C:T	3.48209e-05	0.505516	-0.9683
18568023	chr11:18568023:T:C	3.27357e-05	0.437908	-0.962443
18568029	chr11:18568029:C:T	1.43811e-05	0.0155451	-1.36263
18568331	chr11:18568331:T:C	4.02787e-05	-1.91869e-10	-0.317179
18568458	chr11:18568458:C:T	8.54325e-06	-0.537641	-1.33022
18569098	chr11:18569098:G:A	2.3659e-05	-1.91869e-10	-0.849257
18569105	chr11:18569105:A:G	1.26342e-05	-1.4766	-6.68817e-10
18569266	chr11:18569266:C:T	1.2335e-05	-1.50056	-6.68817e-10
18569478	chr11:18569478:A:C	4.36561e-06	-1.17629	-1.36296
18569521	chr11:18569521:G:A	1.42764e-05	-1.91869e-10	-1.35439
18569628	chr11:18569628:T:C	1.42758e-05	-0.366776	-0.987661
18569629	chr11:18569629:TA:T	1.43943e-05	-0.369546	-0.976623
18569813	chr11:18569813:T:A	2.66108e-05	-1.91869e-10	-0.731685
18569828	chr11:18569828:T:G	4.47259e-06	-1.15366	-1.36137
18570015	chr11:18570015:G:A	1.35987e-05	-1.40303	-6.68817e-10
18570098	chr11:18570098:A:G	1.43998e-05	0.0174922	-1.36328
18570445	chr11:18570445:G:A	6.62187e-06	-0.78717	-1.33545
18570927	chr11:18570927:C:T	0.000246221	1.49323	-6.68817e-10
18571418	chr11:18571418:A:G	6.798e-06	-1.21928	-0.877091
18571440	chr11:18571440:T:A	1.14883e-05	-1.33982	-0.231857
18571617	chr11:18571617:G:A	1.45414e-05	-1.91869e-10	-1.336
18572167	chr11:18572167:C:T	0.00661754	5.78297	-0.998492
18572622	chr11:18572622:T:C	1.43959e-05	-1.34606	-6.68817e-10
18573681	chr11:18573681:T:A	1.41414e-05	-1.91869e-10	-1.36389
18573961	chr11:18573961:GC:G	6.28009e-06	-1.16442	-1.0112
18574368	chr11:18574368:C:T	4.4213e-06	-1.16253	-1.36403
18574829	chr11:18574829:T:C	2.15744e-05	-1.91869e-10	-0.941492
18574965	chr11:18574965:G:T	5.03769e-05	1.14004	-1.2335
18575033	chr11:18575033:G:A	5.84498e-06	-1.37268	-0.874734
18575212	chr11:18575212:CA:C	5.0819e-05	1.24941	-1.33414
18575765	chr11:18575765:G:A	4.01824e-06	-1.30545	-1.31671
18575844	chr11:18575844:A:AC	1.70275e-05	-0.262977	-0.915194
18576066	chr11:18576066:C:G	1.54464e-05	-1.91869e-10	-1.27563
18576112	chr11:18576112:T:C	1.4318e-05	-1.91869e-10	-1.35149
18576150	chr11:18576150:T:C	1.43357e-05	-1.91869e-10	-1.35025
18576908	chr11:18576908:C:T	2.96093e-05	-1.91869e-10	-0.624912
18577179	chr11:18577179:G:A	1.5792e-05	-1.25349	-6.68817e-10
18577191	chr11:18577191:C:A	7.51243e-05	-1.91869e-10	0.306142
18577453	chr11:18577453:T:C	2.23072e-05	-1.91869e-10	-0.908093
18577608	chr11:18577608:G:A	2.20044e-05	-1.91869e-10	-0.921759
18577968	chr11:18577968:T:G	2.23585e-05	-1.91869e-10	-0.905793
18578570	chr11:18578570:A:C	2.07489e-05	-1.91869e-10	-0.980507
18578708	chr11:18578708:A:G	2.26503e-05	-1.91869e-10	-0.892829
18578736	chr11:18578736:T:C	7.53116e-06	-0.942638	-1.05132
18578775	chr11:18578775:T:G	5.68069e-05	1.35288	-1.32622
18578985	chr11:18578985:A:C	1.42148e-05	-1.91869e-10	-1.35871
18579089	chr11:18579089:G:A	5.32558e-06	-0.978043	-1.36244
18579493	chr11:18579493:G:A	1.49088e-05	-1.91869e-10	-1.31105
18580242	chr11:18580242:A:G	2.22866e-05	-1.91869e-10	-0.909016
18580243	chr11:18580243:C:T	7.43462e-05	1.52131	-1.22558
18581139	chr11:18581139:G:A	1.42396e-05	-1.91869e-10	-1.35697
18581365	chr11:18581365:G:A	9.73319e-06	-0.498005	-1.23945
18581374	chr11:18581374:C:G	1.41433e-05	-1.91869e-10	-1.36376
18581422	chr11:18581422:G:A	2.30726e-05	0.339178	-1.21353
18581457	chr11:18581457:G:A	4.26752e-06	-1.19958	-1.36239
18581536	chr11:18581536:T:C	2.22023e-05	-1.91869e-10	-0.912808
18581785	chr11:18581785:G:A	1.14392e-05	-0.229137	-1.34682
18581903	chr11:18581903:T:C	1.63942e-05	-1.91869e-10	-1.21607
18582081	chr11:18582081:A:AG	9.90507e-06	-0.472551	-1.2474
18582730	chr11:18582730:C:T	1.50045e-05	-1.91869e-10	-1.30465
18582849	chr11:18582849:T:TA	1.2915e-05	-1.45461	-6.68817e-10
18583841	chr11:18583841:G:A	1.81589e-05	-0.209567	-0.904272
18583855	chr11:18583855:T:G	3.59289e-05	-1.91869e-10	-0.431459
18584079	chr11:18584079:C:T	4.14336e-05	-1.91869e-10	-0.288909
18584091	chr11:18584091:C:G	5.64029e-05	1.33555	-1.31603
18584403	chr11:18584403:C:T	1.15286e-05	-0.212027	-1.35615
18584655	chr11:18584655:C:T	6.05084e-06	-0.851962	-1.36084
18584765	chr11:18584765:TG:T	0.000389657	1.95226	-6.68817e-10
18584970	chr11:18584970:T:C	1.66355e-05	-1.91869e-10	-1.20146
18585136	chr11:18585136:C:T	1.87345e-05	-0.249961	-0.832673
18585645	chr11:18585645:T:A	0.000318377	1.75024	-6.68817e-10
18585646	chr11:18585646:T:A	3.58234e-06	-1.38781	-1.34918
18586199	chr11:18586199:A:T	1.85963e-05	-0.221223	-0.868818
18586293	chr11:18586293:T:C	1.81666e-05	-0.109977	-1.00344
18586872	chr11:18586872:TA:T	6.95633e-06	-0.871309	-1.20204
18587292	chr11:18587292:G:A	4.93533e-05	1.21859	-1.33259
18587464	chr11:18587464:G:A	1.42173e-05	-1.91869e-10	-1.35854
18587587	chr11:18587587:G:A	5.65595e-05	1.23383	-1.21154
18587774	chr11:18587774:G:A	3.14562e-06	-1.54884	-1.31815
18588170	chr11:18588170:T:C	1.08153e-05	-0.556858	-1.07518
18588193	chr11:18588193:ATC:A	5.71459e-06	-1.10165	-1.16833
18588494	chr11:18588494:C:T	6.13257e-05	1.41128	-1.30808
18588818	chr11:18588818:C:A	8.12717e-05	0.810499	-0.425703
18589829	chr11:18589829:G:C	1.17445e-05	-1.54962	-6.68817e-10
18589869	chr11:18589869:T:A	1.51019e-05	-0.233848	-1.06433
18590230	chr11:18590230:A:G	1.89575e-05	-1.91869e-10	-1.0708
18590404	chr11:18590404:C:T	3.46352e-05	-1.55414	1.08601
18590852	chr11:18590852:G:A	5.16688e-06	-1.01617	-1.35456
18591490	chr11:18591490:G:A	2.9989e-05	-0.612169	-6.68817e-10
18591570	chr11:18591570:A:G	1.46207e-05	-1.91869e-10	-1.33056
18591647	chr11:18591647:G:A	2.10017e-05	-1.91869e-10	-0.968396
18591789	chr11:18591789:G:A	1.4524e-05	0.0219855	-1.35918
18591918	chr11:18591918:G:A	5.62382e-06	-1.0288	-1.25719
18591951	chr11:18591951:G:T	1.55573e-05	0.086597	-1.35507
18592161	chr11:18592161:A:G	1.4409e-05	-1.91869e-10	-1.34515
18592702	chr11:18592702:A:G	1.42298e-05	-1.91869e-10	-1.35766
18592788	chr11:18592788:CTG:C	1.53268e-05	-1.91869e-10	-1.2834
18592961	chr11:18592961:T:A	3.23618e-05	-1.1404	0.604376
18593229	chr11:18593229:C:T	1.81406e-05	-1.91869e-10	-1.11485
18593340	chr11:18593340:C:G	2.58765e-05	0.482687	-1.24235
18594412	chr11:18594412:G:C	1.48092e-05	0.0352221	-1.35297
18594626	chr11:18594626:G:A	2.27428e-05	0.446482	-1.33523
18594730	chr11:18594730:C:T	2.588e-05	0.600755	-1.36029
18594930	chr11:18594930:C:T	1.4721e-05	-1.91869e-10	-1.32372
18595297	chr11:18595297:C:A	1.59927e-05	-1.91869e-10	-1.24087
18595299	chr11:18595299:A:G	1.45753e-05	-1.91869e-10	-1.33368
18595385	chr11:18595385:C:T	3.58659e-05	0.876518	-1.30973
18596341	chr11:18596341:C:T	1.68648e-05	-1.91869e-10	-1.18777
18596532	chr11:18596532:C:A	1.88605e-05	-1.91869e-10	-1.07593
18596560	chr11:18596560:A:C	1.18099e-05	-1.54406	-6.68817e-10
18596802	chr11:18596802:CT:C	0.00258267	5.18181	-1.33824
18596853	chr11:18596853:A:G	0.0022519	5.05568	-1.34915
18596879	chr11:18596879:C:T	1.65899e-05	-1.91869e-10	-1.20421
18596954	chr11:18596954:AC:A	0.000212107	2.66232	-1.31823
18597308	chr11:18597308:G:A	0.000237253	2.70076	-1.24463
18597572	chr11:18597572:T:C	0.00016116	2.13174	-1.06234
18597755	chr11:18597755:G:A	7.10994e-05	-1.91869e-10	0.251077
18597784	chr11:18597784:C:T	1.41414e-05	-1.91869e-10	-1.36389
18597785	chr11:18597785:G:A	1.41554e-05	-1.91869e-10	-1.36291
18597951	chr11:18597951:GCT:G	0.000278884	2.92051	-1.30272
18597997	chr11:18597997:C:G	1.94414e-05	-1.91869e-10	-1.0456
18598208	chr11:18598208:C:T	1.96191e-05	-1.91869e-10	-1.0365
18598500	chr11:18598500:G:A	0.000339581	2.81623	-1.00152
18598909	chr11:18598909:G:T	5.91652e-06	-1.05779	-1.17747
18598955	chr11:18598955:T:TG	1.47291e-05	-1.91869e-10	-1.32318
18600099	chr11:18600099:C:T	3.73817e-05	-1.91869e-10	-0.391821
18600202	chr11:18600202:A:T	1.7503e-05	-1.91869e-10	-1.15063
18600710	chr11:18600710:C:T	3.72772e-05	-1.91869e-10	-0.394618
18600737	chr11:18600737:G:A	7.38135e-06	-0.803505	-1.21054
18600762	chr11:18600762:C:T	1.41788e-05	-1.91869e-10	-1.36125
18600816	chr11:18600816:G:A	9.16397e-05	-1.91869e-10	0.504863
18601104	chr11:18601104:A:T	1.41579e-05	-1.91869e-10	-1.36273
18601230	chr11:18601230:A:G	7.11061e-05	-1.91869e-10	0.251171
18602022	chr11:18602022:A:G	3.03254e-05	-1.91869e-10	-0.601017
18602187	chr11:18602187:TA:T	2.09991e-05	-1.91869e-10	-0.968522
18602398	chr11:18602398:A:G	1.42506e-05	-1.06404	-0.292163
18602742	chr11:18602742:C:T	0.00691218	5.49258	-0.664539
18602949	chr11:18602949:A:G	7.65042e-05	1.38614	-1.06179
18603108	chr11:18603108:A:G	2.14507e-05	-1.91869e-10	-0.947245
18603187	chr11:18603187:C:G	1.16568e-05	-1.55711	-6.68817e-10
18603368	chr11:18603368:T:C	1.48006e-05	-1.91869e-10	-1.31834
18604063	chr11:18604063:A:G	0.000329007	3.14632	-1.36324
18604217	chr11:18604217:T:C	1.96226e-05	-1.91869e-10	-1.03632
18604381	chr11:18604381:C:T	1.44242e-05	-1.91869e-10	-1.34409
18604443	chr11:18604443:G:A	3.45359e-06	-1.5118	-1.26178
18605009	chr11:18605009:G:A	1.503e-05	-1.91869e-10	-1.30295
18605018	chr11:18605018:G:A	2.02295e-05	-1.91869e-10	-1.00586
18605040	chr11:18605040:C:T	1.42268e-05	-1.91869e-10	-1.35788
18605166	chr11:18605166:G:A	3.14609e-06	-1.50675	-1.36009
18605210	chr11:18605210:A:C	1.4527e-05	-1.91869e-10	-1.337
18605287	chr11:18605287:A:C	0.000649363	2.46299	-6.68817e-10
18605527	chr11:18605527:C:CT	1.4491e-05	-1.91869e-10	-1.33947
18605760	chr11:18605760:G:A	4.97667e-06	-1.12227	-1.28597
18605803	chr11:18605803:A:G	0.00169782	3.90019	-0.476096
18606316	chr11:18606316:C:T	1.46046e-05	-1.91869e-10	-1.33166
18606384	chr11:18606384:A:G	6.01013e-05	0.0830301	-6.68817e-10
18606871	chr11:18606871:T:C	0.000463362	2.12551	-6.68817e-10
18607021	chr11:18607021:C:T	5.65657e-06	-1.03642	-1.24376
18607182	chr11:18607182:C:T	3.59581e-05	-1.91869e-10	-0.430647
18608987	chr11:18608987:G:A	6.2566e-06	-0.912708	-1.26666
18609077	chr11:18609077:C:T	1.44377e-05	-1.91869e-10	-1.34316
18609329	chr11:18609329:CAT:C	6.37653e-06	-0.907766	-1.25261
18609980	chr11:18609980:T:C	0.000230984	2.59928	-1.16994
18610004	chr11:18610004:C:T	6.95268e-06	-0.743266	-1.33061
18610075	chr11:18610075:A:G	6.38921e-06	-0.906217	-1.25217
18610103	chr11:18610103:A:G	5.84246e-05	1.14728	-1.09254
18610142	chr11:18610142:C:T	1.03282e-05	-0.377501	-1.30062
18610203	chr11:18610203:T:C	5.64574e-06	-1.54383	-0.738266
18611014	chr11:18611014:G:C	1.61367e-05	-1.91869e-10	-1.23191
18611399	chr11:18611399:CAATGGTGCAATTGTAGCAAT:C	0.000130701	-1.91869e-10	0.859907
18611894	chr11:18611894:A:G	3.26385e-06	-1.50138	-1.32871
18611957	chr11:18611957:G:A	1.87295e-05	-1.91869e-10	-1.0829
18612248	chr11:18612248:C:G	3.82191e-05	-1.91869e-10	-0.369666
18612350	chr11:18612350:T:C	6.38538e-06	-1.54825	-0.610741
18612612	chr11:18612612:C:T	6.76475e-06	-0.753779	-1.3475
18613580	chr11:18613580:T:C	1.09753e-05	-1.55712	-0.0602319
18613985	chr11:18613985:C:T	6.75665e-06	-0.761633	-1.34084
18614268	chr11:18614268:A:G	0.000732886	3.93542	-1.35143
18614957	chr11:18614957:T:C	0.00117141	3.05297	-6.68817e-10
18614970	chr11:18614970:G:C	2.97809e-05	-1.91869e-10	-0.619133
18615413	chr11:18615413:C:T	1.23885e-05	-1.49623	-6.68817e-10
18615860	chr11:18615860:C:T	1.93242e-05	-1.91869e-10	-1.05165
18615951	chr11:18615951:CTCT:C	0.00196559	3.57055	-6.68817e-10
18616305	chr11:18616305:T:C	1.49858e-05	-1.91869e-10	-1.3059
18617165	chr11:18617165:A:T	0.000905026	4.08198	-1.28702
18617207	chr11:18617207:T:A	1.47781e-05	-1.91869e-10	-1.31985
18617306	chr11:18617306:T:C	1.21218e-05	-0.228909	-1.28909
18617551	chr11:18617551:G:A	6.43884e-06	-1.55337	-0.597278
18617620	chr11:18617620:C:T	0.00131518	4.53209	-1.36336
18617756	chr11:18617756:A:G	1.57017e-05	-1.91869e-10	-1.25923
18617771	chr11:18617771:G:A	0.00171784	4.63404	-1.19822
18618437	chr11:18618437:T:C	6.96743e-06	-0.832947	-1.23881
18618473	chr11:18618473:T:C	6.9779e-06	-0.824347	-1.24591
18618751	chr11:18618751:T:C	1.49191e-05	-1.31036	-6.68817e-10
18618930	chr11:18618930:C:T	0.000726238	3.92215	-1.34727
18619024	chr11:18619024:A:G	7.06031e-06	-0.805388	-1.25312
18619806	chr11:18619806:G:C	1.52365e-05	-1.28931	-6.68817e-10
18620014	chr11:18620014:C:T	1.19892e-05	-0.165095	-1.3639
18620222	chr11:18620222:C:T	6.37127e-06	-1.5499	-0.611307
18620290	chr11:18620290:G:A	0.000488104	2.00262	0.174911
18620656	chr11:18620656:G:A	3.00758e-05	-1.91869e-10	-0.60928
18620662	chr11:18620662:G:A	1.50937e-05	-1.91869e-10	-1.29872
18620682	chr11:18620682:T:C	1.49622e-05	0.0558541	-1.36333
18620703	chr11:18620703:A:G	7.42687e-06	-0.745434	-1.26246
18621257	chr11:18621257:C:A	3.67199e-05	-1.91869e-10	-0.409682
18621396	chr11:18621396:A:G	7.52318e-06	-0.665147	-1.32987
18621494	chr11:18621494:G:A	1.44545e-05	-1.91869e-10	-1.342
18621565	chr11:18621565:G:T	3.33683e-06	-1.45204	-1.35595
18621691	chr11:18621691:A:C	2.33078e-05	-1.91869e-10	-0.864212
18621698	chr11:18621698:C:G	1.72993e-05	-1.91869e-10	-1.16234
18622012	chr11:18622012:G:A	0.00103883	2.93285	-6.68817e-10
18622561	chr11:18622561:A:G	3.19922e-05	-1.91869e-10	-0.547508
18622677	chr11:18622677:C:T	5.6411e-06	-1.54707	-0.735855
18622723	chr11:18622723:G:A	2.93983e-05	-1.91869e-10	-0.632064
18622743	chr11:18622743:G:A	1.48489e-05	-1.91869e-10	-1.31507
18623338	chr11:18623338:G:T	5.69215e-06	-1.53806	-0.735855
18623473	chr11:18623473:C:CA	0.000844519	4.07437	-1.3486
18624121	chr11:18624121:T:C	0.000957657	4.09834	-1.24686
18624561	chr11:18624561:A:G	1.45524e-05	-1.91869e-10	-1.33525
18624635	chr11:18624635:T:A	1.41355e-05	-1.91869e-10	-1.36431
18624811	chr11:18624811:C:T	5.31113e-05	-1.91869e-10	-0.040611
18624945	chr11:18624945:G:A	0.000107685	-1.91869e-10	0.666208
18625048	chr11:18625048:G:A	1.73516e-05	0.204991	-1.36431
18625545	chr11:18625545:AC:A	6.45915e-06	-1.54177	-0.605734
18625708	chr11:18625708:ACAC:A	1.59325e-05	-1.24464	-6.68817e-10
18625815	chr11:18625815:T:C	1.62645e-05	-1.91869e-10	-1.22402
18626632	chr11:18626632:C:T	3.24319e-06	-1.48575	-1.35069
18626851	chr11:18626851:T:C	1.41463e-05	-1.91869e-10	-1.36355
18627648	chr11:18627648:G:C	1.59282e-05	-1.91869e-10	-1.24491
18627796	chr11:18627796:G:A	1.49933e-05	-1.91869e-10	-1.3054
18627811	chr11:18627811:G:A	3.2106e-06	-1.55593	-1.29061
18627920	chr11:18627920:T:C	7.88785e-06	-0.622717	-1.32496
18628251	chr11:18628251:C:A	1.47211e-05	-1.91869e-10	-1.32372
18628723	chr11:18628723:G:A	1.44594e-05	-1.91869e-10	-1.34166
18628791	chr11:18628791:A:T	7.84401e-06	-0.634221	-1.31903
18628846	chr11:18628846:T:C	3.24871e-06	-1.48245	-1.3523
18629325	chr11:18629325:AC:A	1.47477e-05	-1.91869e-10	-1.32191
18629621	chr11:18629621:T:C	7.00805e-06	-0.795857	-1.27008
18629711	chr11:18629711:T:C	0.000253641	2.70092	-1.178
18629968	chr11:18629968:A:G	3.20825e-06	-1.49518	-1.3521
18630012	chr11:18630012:T:C	3.89797e-05	-1.91869e-10	-0.349961
18630288	chr11:18630288:A:G	3.84256e-06	-1.46431	-1.20255
18630426	chr11:18630426:G:C	1.18799e-05	-1.53815	-6.68817e-10
18631179	chr11:18631179:CTCTT:C	1.49985e-05	-1.91869e-10	-1.30505
18631239	chr11:18631239:G:C	4.4338e-06	-1.30672	-1.21702
18631650	chr11:18631650:T:C	2.00148e-05	-1.01653	-6.68817e-10
18632353	chr11:18632353:TG:T	6.07372e-05	-1.91869e-10	0.0935544
18632354	chr11:18632354:G:A	0.000367659	2.22596	-0.331801
18632356	chr11:18632356:T:A	6.18894e-05	-1.91869e-10	0.112348
18632557	chr11:18632557:C:T	1.61239e-05	-1.91869e-10	-1.2327
18633113	chr11:18633113:T:C	1.57547e-05	-1.91869e-10	-1.25586
18633431	chr11:18633431:A:T	3.82999e-05	-1.91869e-10	-0.367554
18633804	chr11:18633804:A:C	1.44089e-05	-1.91869e-10	-1.34515
18633916	chr11:18633916:C:G	1.47025e-05	-1.91869e-10	-1.32499
18634343	chr11:18634343:G:A	4.11483e-05	-1.91869e-10	-0.29582
18634627	chr11:18634627:G:A	1.57827e-05	0.0438383	-1.29793
18634724	chr11:18634724:C:T	0.000989554	4.14216	-1.25791
18634905	chr11:18634905:G:T	1.41492e-05	-1.91869e-10	-1.36335
18635057	chr11:18635057:A:G	1.03092e-05	-1.55689	-0.123079
18635067	chr11:18635067:A:G	6.3595e-06	-0.851939	-1.31111
18635366	chr11:18635366:A:G	2.1503e-05	-1.91869e-10	-0.94481
18635385	chr11:18635385:C:T	0.000856451	4.0383	-1.2985
18635752	chr11:18635752:G:A	1.41373e-05	-1.91869e-10	-1.36419
18635808	chr11:18635808:A:G	7.36197e-06	-0.70474	-1.31193
18635892	chr11:18635892:C:T	3.82999e-05	-1.91869e-10	-0.367554
18636131	chr11:18636131:C:G	5.01338e-05	1.00938	-1.10768
18636274	chr11:18636274:C:G	3.69115e-06	-1.3431	-1.36397
18636347	chr11:18636347:G:A	6.62276e-05	0.780695	-0.600599
18636534	chr11:18636534:T:G	5.11125e-05	-1.91869e-10	-0.078973
18636622	chr11:18636622:C:CT	1.72709e-05	-1.91869e-10	-1.16398
18636710	chr11:18636710:G:A	3.82999e-05	-1.91869e-10	-0.367554
18636730	chr11:18636730:G:A	1.46548e-05	-1.91869e-10	-1.32823
18636886	chr11:18636886:A:G	7.31961e-05	0.280141	-6.68817e-10
18637195	chr11:18637195:G:A	0.000108161	-1.91869e-10	0.67062
18637352	chr11:18637352:C:T	3.50458e-06	-1.39663	-1.3623
18637478	chr11:18637478:A:G	4.75273e-05	-0.151698	-6.68817e-10
18637598	chr11:18637598:A:C	7.54667e-06	-1.55576	-0.436132
18637765	chr11:18637765:CAGTT:C	3.51832e-06	-1.39129	-1.36373
18638280	chr11:18638280:T:C	1.36504e-05	-1.22098	-0.178248
18638445	chr11:18638445:C:T	1.43652e-05	-1.91869e-10	-1.34819
18638639	chr11:18638639:C:T	3.56463e-06	-1.37888	-1.36306
18639058	chr11:18639058:A:G	1.42028e-05	-1.91869e-10	-1.35956
18639101	chr11:18639101:A:C	0.000276638	1.60971	-6.68817e-10
18639136	chr11:18639136:C:G	1.42215e-05	-1.91869e-10	-1.35825
18639491	chr11:18639491:T:A	9.10856e-06	-1.33256	-0.471225
18639537	chr11:18639537:CT:C	1.68815e-05	-1.91869e-10	-1.18679
18639670	chr11:18639670:G:A	1.17114e-05	-1.55244	-6.68817e-10
18641067	chr11:18641067:G:A	1.73902e-05	-1.91869e-10	-1.15709
18641675	chr11:18641675:G:A	1.63512e-05	-1.91869e-10	-1.2187
18641738	chr11:18641738:A:G	1.57862e-05	0.0405877	-1.29445
18641927	chr11:18641927:CTGTGCTAGATAAGGATG:C	6.35328e-06	-0.847559	-1.31647
18642164	chr11:18642164:A:T	0.000100195	-1.91869e-10	0.594113
18642873	chr11:18642873:A:G	7.15742e-05	0.408956	-0.151222
18643058	chr11:18643058:G:A	0.000446319	2.08803	-6.68817e-10
18643244	chr11:18643244:G:A	0.00012333	-1.91869e-10	0.801862
18643305	chr11:18643305:G:A	2.17798e-05	0.380426	-1.31244
18643747	chr11:18643747:T:C	5.44836e-06	-1.13358	-1.1841
18643837	chr11:18643837:T:A	9.44704e-06	-0.413161	-1.35414
18643877	chr11:18643877:A:T	1.76628e-05	-1.91869e-10	-1.14154
18643900	chr11:18643900:G:C	9.68826e-06	-0.387333	-1.35475
18643901	chr11:18643901:C:T	3.90917e-06	-1.55674	-1.09293
18643986	chr11:18643986:G:T	4.48514e-06	-1.15619	-1.35604
18644107	chr11:18644107:T:C	5.27686e-06	-1.25554	-1.09413
18644339	chr11:18644339:G:A	3.12519e-06	-1.5153	-1.35821
18644613	chr11:18644613:CCCAAGCT:C	1.88282e-05	-1.91869e-10	-1.07764
18645025	chr11:18645025:A:G	1.80689e-05	-1.91869e-10	-1.11881
18645350	chr11:18645350:C:T	7.17775e-06	-0.790465	-1.25155
18645466	chr11:18645466:G:A	4.59634e-06	-1.13148	-1.35626
18645519	chr11:18645519:C:T	3.01573e-06	-1.55486	-1.3543
18645532	chr11:18645532:T:C	1.95416e-05	-1.91869e-10	-1.04045
18645588	chr11:18645588:T:C	1.90316e-05	-1.91869e-10	-1.0669
18645600	chr11:18645600:A:G	1.64176e-05	-1.91869e-10	-1.21465
18645618	chr11:18645618:C:T	3.07332e-06	-1.53655	-1.3537
18645744	chr11:18645744:T:C	0.000238241	1.46028	-6.68817e-10
18645769	chr11:18645769:C:T	3.01241e-06	-1.55674	-1.35352
18645890	chr11:18645890:C:T	4.63457e-05	-1.91869e-10	-0.176874
18645891	chr11:18645891:G:A	3.72903e-05	-1.91869e-10	-0.394268
18645893	chr11:18645893:A:G	0.000426516	3.07408	-1.03143
18645956	chr11:18645956:C:T	7.06378e-06	-0.705142	-1.35288
18645972	chr11:18645972:C:T	1.80689e-05	-1.91869e-10	-1.11881
18646039	chr11:18646039:G:A	2.70832e-05	0.464441	-1.17853
18646103	chr11:18646103:A:ACT	1.43298e-05	-1.91869e-10	-1.35066
18646304	chr11:18646304:C:A	6.84489e-06	-0.732432	-1.35707
18647029	chr11:18647029:T:C	1.43058e-05	-1.91869e-10	-1.35233
18647221	chr11:18647221:T:A	0.000563398	3.34812	-1.02714
18647496	chr11:18647496:G:A	1.55279e-05	-1.27036	-6.68817e-10
18647509	chr11:18647509:G:A	3.01765e-06	-1.55575	-1.35277
18647565	chr11:18647565:A:G	2.01263e-05	-1.91869e-10	-1.01097
18647846	chr11:18647846:G:A	2.1874e-05	-0.927702	-6.68817e-10
18647917	chr11:18647917:G:A	1.46014e-05	-1.91869e-10	-1.33188
18647932	chr11:18647932:G:A	0.000660468	3.27171	-0.791767
18648053	chr11:18648053:C:T	3.08876e-06	-1.54238	-1.34285
18648103	chr11:18648103:A:C	0.000165695	1.09715	-6.68817e-10
18648143	chr11:18648143:G:A	3.99915e-05	-1.91869e-10	-0.324335
18648827	chr11:18648827:G:A	1.49747e-05	-1.91869e-10	-1.30664
18649095	chr11:18649095:G:A	8.9594e-06	-0.469579	-1.35072
18649228	chr11:18649228:C:T	2.91992e-05	-1.91869e-10	-0.638859
18649591	chr11:18649591:A:C	5.71292e-06	-1.53845	-0.731826
18649673	chr11:18649673:G:A	1.79915e-05	-1.91869e-10	-1.1231
18649796	chr11:18649796:T:C	6.20645e-06	-0.823469	-1.36394
18649806	chr11:18649806:G:A	0.0288381	7.23695	-0.980503
18649867	chr11:18649867:C:G	3.19534e-06	-1.48809	-1.36322
18649869	chr11:18649869:C:T	3.2516e-06	-1.48084	-1.35301
18649972	chr11:18649972:T:C	1.46428e-05	-1.91869e-10	-1.32905
18650008	chr11:18650008:T:G	6.31966e-06	-0.873551	-1.29579
18650064	chr11:18650064:A:G	9.11662e-06	-0.47436	-1.32854
18650398	chr11:18650398:C:T	1.43762e-05	-1.91869e-10	-1.34743
18650444	chr11:18650444:C:T	0.0275071	7.17331	-0.964114
18650490	chr11:18650490:C:G	0.000211265	1.93493	-0.594814
18650917	chr11:18650917:C:G	8.02167e-06	-0.590681	-1.34017
18651161	chr11:18651161:G:C	0.0273874	7.15963	-0.954795
18651493	chr11:18651493:A:G	0.000186819	1.86345	-0.646312
18651608	chr11:18651608:C:A	0.0271883	7.22589	-1.02835
18651616	chr11:18651616:T:A	5.87333e-06	-0.949286	-1.29329
18651964	chr11:18651964:C:T	1.45749e-05	-1.91869e-10	-1.3337
18651967	chr11:18651967:T:C	3.29791e-06	-1.55638	-1.26333
18652124	chr11:18652124:C:T	5.94195e-06	-0.996729	-1.23424
18652359	chr11:18652359:C:A	1.18698e-05	-1.53901	-6.68817e-10
18652403	chr11:18652403:G:A	0.000418923	2.02469	-6.68817e-10
18652493	chr11:18652493:G:A	3.24719e-06	-1.47168	-1.36354
18653109	chr11:18653109:T:C	1.45748e-05	-1.91869e-10	-1.33371
18653330	chr11:18653330:C:A	0.0189552	7.06095	-1.22412
18653742	chr11:18653742:A:T	1.67476e-05	-1.91869e-10	-1.19475
18653927	chr11:18653927:A:G	3.00217e-05	-1.91869e-10	-0.611081
18654150	chr11:18654150:T:C	1.46141e-05	-1.91869e-10	-1.33101
18654272	chr11:18654272:C:T	1.59001e-05	-1.91869e-10	-1.24667
18654394	chr11:18654394:G:A	2.26139e-05	-1.91869e-10	-0.894438
18654479	chr11:18654479:C:A	2.74733e-05	-1.91869e-10	-0.699787
18654707	chr11:18654707:G:A	2.76855e-05	0.481212	-1.1733
18654855	chr11:18654855:T:C	1.24793e-05	-1.48893	-6.68817e-10
18654984	chr11:18654984:A:G	1.54203e-05	-1.91869e-10	-1.27732
18655393	chr11:18655393:C:A	2.43632e-05	-1.91869e-10	-0.819926
18655764	chr11:18655764:G:A	0.0224053	7.18367	-1.17961
18655768	chr11:18655768:G:A	0.0216872	7.15232	-1.18084
18656303	chr11:18656303:C:T	0.000794268	2.50503	0.159392
18656547	chr11:18656547:C:T	4.18028e-06	-1.49014	-1.09248
18656685	chr11:18656685:G:C	7.91674e-06	-1.46559	-0.478437
18657579	chr11:18657579:T:C	1.49103e-05	-1.91869e-10	-1.31095
18658238	chr11:18658238:T:G	6.30003e-06	-0.930109	-1.24234
18658287	chr11:18658287:T:C	1.46615e-05	0.0246349	-1.35241
18658407	chr11:18658407:A:G	8.48262e-06	-0.650504	-1.22448
18658462	chr11:18658462:C:T	1.93426e-05	-1.91869e-10	-1.05069
18658560	chr11:18658560:A:G	3.226e-05	-1.91869e-10	-0.539175
18658730	chr11:18658730:A:G	1.78651e-05	-1.13015	-6.68817e-10
18658743	chr11:18658743:C:T	3.07975e-05	-1.91869e-10	-0.585568
18658821	chr11:18658821:C:G	2.44797e-05	-1.91869e-10	-0.815156
18658883	chr11:18658883:A:G	1.68661e-05	-1.91869e-10	-1.18769
18658976	chr11:18658976:G:A	1.42118e-05	-1.35893	-6.68817e-10
18659060	chr11:18659060:A:G	2.45364e-05	-1.91869e-10	-0.812844
18659180	chr11:18659180:T:C	1.18557e-05	-1.54019	-6.68817e-10
18659212	chr11:18659212:G:A	3.16103e-06	-1.55015	-1.31195
18659303	chr11:18659303:T:C	0.00163531	3.11429	0.272293
18659558	chr11:18659558:C:T	0.000406074	1.99353	-6.68817e-10
18659577	chr11:18659577:A:G	1.68071e-05	-1.91869e-10	-1.1912
18659643	chr11:18659643:T:C	5.93824e-06	-0.966507	-1.26508
18659783	chr11:18659783:A:G	2.03671e-05	-0.999078	-6.68817e-10
18660082	chr11:18660082:T:C	6.0995e-05	1.13742	-1.03963
18660129	chr11:18660129:G:A	3.00185e-05	-1.91869e-10	-0.611189
18660200	chr11:18660200:A:G	0.0961742	8.2919	-0.830983
18660265	chr11:18660265:A:T	2.8174e-05	-1.91869e-10	-0.674602
18660369	chr11:18660369:C:T	1.5721e-05	-1.49914	0.241135
18660465	chr11:18660465:T:C	2.02947e-05	-1.00264	-6.68817e-10
18660636	chr11:18660636:C:T	0.0701557	8.23424	-1.08877
18661318	chr11:18661318:C:A	1.93223e-05	-1.91869e-10	-1.05174
18661400	chr11:18661400:G:A	5.51453e-06	-0.9434	-1.36222
18661457	chr11:18661457:T:C	1.63637e-05	-1.91869e-10	-1.21793
18661721	chr11:18661721:A:G	3.07581e-05	-1.91869e-10	-0.586849
18662252	chr11:18662252:G:A	1.66639e-05	-1.91869e-10	-1.19976
18662617	chr11:18662617:C:T	3.20093e-05	-1.91869e-10	-0.546976
18662632	chr11:18662632:A:G	8.43436e-06	-0.65621	-1.22448
18662900	chr11:18662900:A:G	1.43713e-05	-1.91869e-10	-1.34777
18663098	chr11:18663098:C:T	0.0280151	7.21862	-0.991121
18663229	chr11:18663229:A:C	1.42452e-05	-1.91869e-10	-1.35658
18663230	chr11:18663230:C:T	1.42452e-05	-1.91869e-10	-1.35658
18663315	chr11:18663315:A:G	5.06672e-06	-1.41611	-0.974194
18663399	chr11:18663399:G:A	1.60698e-05	-1.47219	0.236125
18663490	chr11:18663490:C:T	1.59497e-05	-1.91869e-10	-1.24356
18663662	chr11:18663662:T:G	0.000114921	1.50565	-0.77441
18663666	chr11:18663666:T:G	0.00011313	1.50784	-0.792299
18663728	chr11:18663728:C:T	0.000114842	1.11822	-0.387662
18663744	chr11:18663744:T:G	0.000132076	1.66053	-0.790151
18663748	chr11:18663748:C:CA	0.000109426	1.48901	-0.806762
18664162	chr11:18664162:T:C	8.65483e-06	-0.583663	-1.27122
18664326	chr11:18664326:A:G	4.69637e-05	-1.91869e-10	-0.163627
18664758	chr11:18664758:G:T	2.14175e-05	0.391763	-1.34056
18664979	chr11:18664979:G:A	0.000113692	1.52549	-0.805005
18665020	chr11:18665020:C:G	8.32882e-06	-0.579114	-1.31417
18665369	chr11:18665369:C:T	0.105271	8.38228	-0.830983
18666448	chr11:18666448:C:T	1.44082e-05	-1.91869e-10	-1.3452
18666960	chr11:18666960:A:G	1.47127e-05	-1.91869e-10	-1.32429
18666961	chr11:18666961:C:T	0.000705515	2.62238	-0.0764573
18667093	chr11:18667093:C:T	1.44494e-05	-1.91869e-10	-1.34235
18667450	chr11:18667450:T:C	4.99317e-05	1.21138	-1.31372
18667621	chr11:18667621:C:T	0.024057	6.68	-0.604822
18667740	chr11:18667740:T:C	1.44311e-05	-1.91869e-10	-1.34361
18668359	chr11:18668359:C:A	4.92601e-06	-1.10398	-1.31449
18668672	chr11:18668672:C:T	6.65058e-06	-0.86647	-1.25183
18668679	chr11:18668679:C:A	1.99176e-05	-0.244622	-0.776775
18668899	chr11:18668899:C:T	6.79588e-06	-0.885142	-1.21154
18668920	chr11:18668920:G:A	1.79502e-05	-0.28586	-0.839542
18668972	chr11:18668972:C:A	5.44539e-05	-1.91869e-10	-0.0156467
18669071	chr11:18669071:G:A	2.39028e-05	-1.91869e-10	-0.839005
18669276	chr11:18669276:TTACTAA:T	1.16913e-05	-1.55415	-6.68817e-10
18669686	chr11:18669686:T:C	5.03892e-06	-1.0892	-1.30661
18669723	chr11:18669723:G:A	1.48586e-05	-1.91869e-10	-1.31443
18669860	chr11:18669860:G:A	1.93223e-05	-1.91869e-10	-1.05174
18670127	chr11:18670127:G:A	0.00152421	2.41015	0.906074
18670189	chr11:18670189:C:G	2.44797e-05	-1.91869e-10	-0.815156
18670424	chr11:18670424:G:A	2.7137e-05	-1.91869e-10	-0.712103
18670590	chr11:18670590:T:C	3.32452e-06	-1.52796	-1.28372
18670871	chr11:18670871:G:A	1.89282e-05	-1.91869e-10	-1.07235
18671140	chr11:18671140:G:A	6.4688e-06	-0.797675	-1.34834
18671186	chr11:18671186:T:C	2.57642e-05	-1.91869e-10	-0.764014
18671205	chr11:18671205:A:G	5.85127e-06	-0.956092	-1.29025
18671279	chr11:18671279:G:A	2.93004e-05	-1.91869e-10	-0.635399
18671622	chr11:18671622:G:A	3.36817e-06	-1.50703	-1.2916
18671676	chr11:18671676:C:G	5.35135e-06	-0.98965	-1.346
18672477	chr11:18672477:C:T	2.99565e-05	-1.91869e-10	-0.613256
18672508	chr11:18672508:T:C	5.79149e-06	-0.892817	-1.36379
18672862	chr11:18672862:C:T	5.94755e-05	-1.91869e-10	0.0725627
18672880	chr11:18672880:C:A	6.39014e-06	-0.8031	-1.35514
18672946	chr11:18672946:T:C	1.45937e-05	-1.91869e-10	-1.33241
18673114	chr11:18673114:C:T	3.2752e-05	-1.91869e-10	-0.524038
18673867	chr11:18673867:G:A	5.82352e-06	-0.901122	-1.34997
18674107	chr11:18674107:T:A	0.000145725	-1.91869e-10	0.968722
18674184	chr11:18674184:C:G	1.96843e-05	-1.91869e-10	-1.03318
18674682	chr11:18674682:G:A	2.945e-05	-1.91869e-10	-0.630309
18674860	chr11:18674860:C:T	1.44564e-05	-0.111325	-1.23054
18675256	chr11:18675256:C:T	1.46267e-05	0.0341601	-1.36431
18675318	chr11:18675318:G:A	4.8984e-05	-1.91869e-10	-0.121508
18675396	chr11:18675396:G:T	3.2349e-06	-1.49031	-1.34869
18675574	chr11:18675574:A:G	1.42537e-05	-1.91869e-10	-1.35598
18675617	chr11:18675617:T:C	1.50093e-05	-1.91869e-10	-1.30433
18676173	chr11:18676173:G:A	3.19795e-06	-1.49544	-1.35505
18676446	chr11:18676446:G:A	3.20707e-06	-1.49158	-1.35607
18676810	chr11:18676810:C:T	9.3563e-05	1.10115	-0.575515
18676910	chr11:18676910:C:T	9.76897e-05	-1.91869e-10	0.568795
18677248	chr11:18677248:T:G	3.96971e-05	-0.331724	-6.68817e-10
18677254	chr11:18677254:G:A	4.3149e-05	1.07106	-1.3194
18677319	chr11:18677319:G:A	3.03791e-06	-1.54452	-1.35731
18677473	chr11:18677473:C:T	9.93883e-05	0.20261	0.383423
18678126	chr11:18678126:C:T	1.46226e-05	-1.91869e-10	-1.33043
18678528	chr11:18678528:T:C	1.77227e-05	-1.91869e-10	-1.13815
18678634	chr11:18678634:C:T	3.03137e-05	-1.91869e-10	-0.601403
18678937	chr11:18678937:G:A	6.20539e-05	0.130925	-0.0159222
18679784	chr11:18679784:CCTT:C	0.000457439	3.22203	-1.10938
18679887	chr11:18679887:AAGC:A	2.7017e-05	-1.91869e-10	-0.716536
18680448	chr11:18680448:G:A	2.77568e-05	0.245407	-0.934926
18680879	chr11:18680879:C:T	1.42839e-05	-1.91869e-10	-1.35387
18680962	chr11:18680962:G:A	0.000423174	3.17737	-1.14259
18681110	chr11:18681110:T:C	4.01089e-06	-1.28331	-1.34068
18681196	chr11:18681196:G:A	1.23139e-05	-1.50228	-6.68817e-10
18681452	chr11:18681452:C:T	4.55331e-06	-1.53908	-0.958067
18681504	chr11:18681504:C:T	1.90559e-05	-1.06562	-6.68817e-10
18681727	chr11:18681727:C:T	0.00305201	5.34711	-1.33655
18682173	chr11:18682173:T:C	6.50651e-06	-1.36749	-0.772706
18682484	chr11:18682484:T:A	0.000335663	3.16743	-1.36432
18683177	chr11:18683177:T:C	1.42714e-05	0.00613717	-1.36088
18683315	chr11:18683315:T:C	1.68323e-05	-1.91869e-10	-1.1897
18683333	chr11:18683333:T:C	9.19686e-05	1.68171	-1.17326
18683470	chr11:18683470:T:C	1.60188e-05	-1.91869e-10	-1.23924
18683603	chr11:18683603:G:T	7.61511e-06	-0.681659	-1.30121
18683710	chr11:18683710:C:A	3.66933e-06	-1.43181	-1.28118
18683859	chr11:18683859:G:C	0.225184	8.72348	-0.411811
18683952	chr11:18683952:T:C	1.4184e-05	-1.91869e-10	-1.36089
18684365	chr11:18684365:CCT:C	3.44836e-05	-0.472517	-6.68817e-10
18684375	chr11:18684375:C:T	1.08903e-05	-0.769945	-0.855187
18684493	chr11:18684493:C:T	1.43734e-05	-0.0334407	-1.31418
18684494	chr11:18684494:G:A	2.32557e-05	-1.91869e-10	-0.866451
18684946	chr11:18684946:G:A	4.73629e-06	-1.19335	-1.2644
18685581	chr11:18685581:A:G	1.58813e-05	-1.91869e-10	-1.24786
18685772	chr11:18685772:T:C	1.6625e-05	-1.91869e-10	-1.20209
18685873	chr11:18685873:GA:G	7.79944e-05	-0.0146758	0.358312
18685906	chr11:18685906:G:A	2.05936e-05	-1.91869e-10	-0.988023
18686208	chr11:18686208:C:T	1.86625e-05	-1.91869e-10	-1.08649
18686358	chr11:18686358:C:T	0.000257637	2.51678	-0.978227
18686426	chr11:18686426:A:C	7.08883e-05	-0.104742	0.352846
18686580	chr11:18686580:T:G	1.93296e-05	-1.91869e-10	-1.05136
18686742	chr11:18686742:C:T	1.94374e-05	-1.91869e-10	-1.0458
18686833	chr11:18686833:G:A	8.34364e-05	-0.132972	0.544055
18686938	chr11:18686938:C:T	0.0168026	7.07966	-1.36337
18687092	chr11:18687092:T:C	3.71812e-06	-1.34508	-1.3547
18687353	chr11:18687353:T:C	1.93372e-05	-1.91869e-10	-1.05097
18687370	chr11:18687370:C:T	2.05003e-05	-1.91869e-10	-0.992561
18687643	chr11:18687643:G:A	1.50299e-05	-1.91869e-10	-1.30296
18687647	chr11:18687647:G:T	3.36063e-06	-1.47929	-1.32158
18687844	chr11:18687844:T:C	0.0171607	7.07795	-1.34057
18687970	chr11:18687970:C:T	3.5864e-06	-1.43893	-1.29693
18687983	chr11:18687983:T:C	1.70498e-05	-1.91869e-10	-1.17686
18688104	chr11:18688104:T:C	2.0026e-05	-1.91869e-10	-1.01597
18688339	chr11:18688339:G:T	3.52186e-06	-1.42538	-1.32863
18688641	chr11:18688641:C:T	3.47328e-05	-1.91869e-10	-0.465317
18688661	chr11:18688661:A:T	0.0168449	6.88682	-1.16801
18688748	chr11:18688748:C:T	0.000101816	-0.574322	1.18449
18688776	chr11:18688776:C:T	3.60413e-06	-1.55296	-1.17796
18688822	chr11:18688822:C:T	6.18041e-05	-1.91869e-10	0.110969
18689350	chr11:18689350:G:T	1.64687e-05	-1.91869e-10	-1.21154
18689392	chr11:18689392:C:A	3.43736e-05	-1.91869e-10	-0.475714
18689657	chr11:18689657:G:A	1.7866e-05	-1.91869e-10	-1.1301
18689976	chr11:18689976:AG:A	1.46148e-05	-1.91869e-10	-1.33097
18689988	chr11:18689988:C:T	1.35142e-05	-0.0675795	-1.34168
18690260	chr11:18690260:G:T	3.09501e-06	-1.52776	-1.35545
18691361	chr11:18691361:T:C	1.66573e-05	-1.91869e-10	-1.20015
18691530	chr11:18691530:T:C	8.44681e-05	0.141554	0.281818
18691633	chr11:18691633:T:A	2.61821e-05	-1.91869e-10	-0.747927
18691756	chr11:18691756:A:G	1.1557e-05	-0.255791	-1.30992
18691907	chr11:18691907:C:T	4.37427e-05	-1.91869e-10	-0.234677
18692280	chr11:18692280:G:A	3.70036e-05	0.0987965	-0.500783
18692326	chr11:18692326:T:A	1.0326e-05	-0.560162	-1.11817
18692335	chr11:18692335:A:T	1.57165e-05	-1.91869e-10	-1.25829
18692336	chr11:18692336:A:G	2.71171e-05	-1.91869e-10	-0.712838
18692364	chr11:18692364:A:G	4.2576e-06	-1.45583	-1.10847
18692402	chr11:18692402:T:C	1.43758e-05	-1.91869e-10	-1.34746
18692439	chr11:18692439:T:C	1.59722e-05	-1.91869e-10	-1.24215
18692442	chr11:18692442:C:T	7.80325e-06	-1.1837	-0.774759
18692625	chr11:18692625:A:G	1.83911e-05	-1.91869e-10	-1.10113
18692916	chr11:18692916:C:A	1.96645e-05	-1.55287	0.518684
18692985	chr11:18692985:A:T	1.66788e-05	-1.91869e-10	-1.19886
18693361	chr11:18693361:C:T	1.46481e-05	-1.91869e-10	-1.32869
18693612	chr11:18693612:C:T	1.41354e-05	-1.91869e-10	-1.36432
18693840	chr11:18693840:G:A	1.65606e-05	-1.91869e-10	-1.20598
18693924	chr11:18693924:GAC:G	1.48484e-05	-1.91869e-10	-1.31511
18694039	chr11:18694039:G:T	2.62643e-05	-0.189623	-0.555168
18694109	chr11:18694109:T:C	5.96327e-06	-1.53718	-0.690202
18694407	chr11:18694407:G:C	1.78655e-05	-1.91869e-10	-1.13013
18694591	chr11:18694591:G:A	6.93156e-06	-1.06459	-1.01232
18694660	chr11:18694660:A:G	2.16538e-05	-1.91869e-10	-0.93782
18694812	chr11:18694812:G:A	1.81784e-05	-1.91869e-10	-1.11277
18694870	chr11:18694870:G:A	9.98275e-06	-1.37472	-0.337426
18694948	chr11:18694948:T:C	8.71059e-06	-0.508677	-1.33978
18695160	chr11:18695160:C:T	1.99129e-05	-1.02163	-6.68817e-10
18695613	chr11:18695613:C:T	1.36559e-05	-0.425468	-0.973365
18696292	chr11:18696292:T:C	3.50443e-05	0.464448	-0.920836
18696340	chr11:18696340:G:A	3.87177e-05	0.550058	-0.906762
18696346	chr11:18696346:G:A	7.00261e-06	-0.770053	-1.29667
18696514	chr11:18696514:G:A	6.90444e-06	-1.07485	-1.00599
18696751	chr11:18696751:A:G	1.45981e-05	-0.572957	-0.759154
18697031	chr11:18697031:G:C	1.73311e-05	-0.450014	-0.710483
18697070	chr11:18697070:G:A	1.43159e-05	-1.91869e-10	-1.35163
18697071	chr11:18697071:C:T	1.43177e-05	-1.91869e-10	-1.35151
18697236	chr11:18697236:G:T	1.41846e-05	-1.91869e-10	-1.36084
18697240	chr11:18697240:G:A	1.41495e-05	-1.91869e-10	-1.36332
18697725	chr11:18697725:C:T	5.59515e-06	-1.54967	-0.74143
18697835	chr11:18697835:C:T	3.91579e-05	-1.91869e-10	-0.345398
18697883	chr11:18697883:T:TAATTCC	1.49838e-05	-1.91869e-10	-1.30603
18698094	chr11:18698094:G:A	2.33589e-05	-1.91869e-10	-0.862025
18698421	chr11:18698421:TA:T	3.19218e-05	0.458268	-1.00798
18698624	chr11:18698624:T:G	1.48066e-05	-1.91869e-10	-1.31793
18698630	chr11:18698630:A:AT	1.65891e-05	-1.91869e-10	-1.20425
18698783	chr11:18698783:T:A	6.65241e-06	-1.05818	-1.05985
18698792	chr11:18698792:C:T	8.68894e-05	1.52955	-1.07792
18699088	chr11:18699088:C:T	4.70565e-05	0.92861	-1.09026
18699400	chr11:18699400:G:T	3.68561e-05	-1.91869e-10	-0.40598
18699428	chr11:18699428:C:T	4.81232e-06	-1.44414	-0.997684
18699628	chr11:18699628:G:A	1.47331e-05	-1.91869e-10	-1.3229
18699811	chr11:18699811:T:C	1.57225e-05	-1.91869e-10	-1.25791
18699944	chr11:18699944:C:T	2.01186e-05	-1.91869e-10	-1.01136
18700463	chr11:18700463:T:C	1.72949e-05	-0.131189	-1.0314
18700611	chr11:18700611:T:G	1.51185e-05	-1.91869e-10	-1.29708
18700824	chr11:18700824:A:T	0.000194254	1.25616	-6.68817e-10
18700924	chr11:18700924:G:A	2.83728e-05	-1.91869e-10	-0.66757
18701244	chr11:18701244:A:G	2.52196e-05	0.546518	-1.3319
18701356	chr11:18701356:T:C	1.57293e-05	-0.164207	-1.09327
18701930	chr11:18701930:T:C	1.65614e-05	-1.91869e-10	-1.20593
18702142	chr11:18702142:C:T	4.10417e-06	-1.48731	-1.11369
18702185	chr11:18702185:G:C	2.67445e-05	-1.91869e-10	-0.726672
18702299	chr11:18702299:T:C	1.46639e-05	-1.91869e-10	-1.32761
18702374	chr11:18702374:T:C	5.27683e-05	1.12905	-1.17614
18703011	chr11:18703011:C:T	9.64821e-05	1.84391	-1.28756
18703852	chr11:18703852:C:T	3.44336e-05	-0.473968	-6.68817e-10
18703944	chr11:18703944:A:G	6.47671e-05	-1.91869e-10	0.157797
18704798	chr11:18704798:G:C	6.06636e-05	0.0923433	-6.68817e-10
18704856	chr11:18704856:G:C	1.44679e-05	-1.91869e-10	-1.34107
18704977	chr11:18704977:T:C	2.58725e-05	-1.91869e-10	-0.759821
18705265	chr11:18705265:GCTGTGTGGCTATGAAGACAGTAGA:G	5.32655e-05	-0.037713	-6.68817e-10
18706541	chr11:18706541:G:C	6.70399e-05	-1.91869e-10	0.192286
18706876	chr11:18706876:C:T	1.22391e-05	-1.50836	-6.68817e-10
18707103	chr11:18707103:T:C	6.34837e-05	0.142933	-0.00515141
18707690	chr11:18707690:T:C	0.000102533	1.98013	-1.36294
18707820	chr11:18707820:G:T	1.1339e-05	-0.250751	-1.334
18707884	chr11:18707884:C:T	1.49459e-05	-1.91869e-10	-1.30857
18708050	chr11:18708050:A:G	4.45699e-06	-1.31079	-1.20774
18708272	chr11:18708272:C:T	1.18041e-05	-1.54456	-6.68817e-10
18708463	chr11:18708463:C:T	2.11925e-05	0.39458	-1.35393
18708525	chr11:18708525:T:C	3.39635e-06	-1.4307	-1.3596
18708534	chr11:18708534:C:T	7.36879e-05	0.864805	-0.577968
18708884	chr11:18708884:A:G	2.2048e-05	0.424062	-1.34384
18709207	chr11:18709207:ATGAT:A	0.000121061	2.04878	-1.26549
18709348	chr11:18709348:A:G	0.000306	2.39802	-0.687441
18709457	chr11:18709457:C:G	2.13199e-05	0.356276	-1.30964
18709458	chr11:18709458:C:T	2.32186e-05	-1.91869e-10	-0.868046
18710099	chr11:18710099:G:A	0.000118075	2.07262	-1.3143
18710358	chr11:18710358:T:A	1.43407e-05	-1.91869e-10	-1.3499
18710879	chr11:18710879:T:G	6.55573e-05	-1.91869e-10	0.169923
18710880	chr11:18710880:T:C	3.53581e-06	-1.38926	-1.3608
18711027	chr11:18711027:T:C	0.000138723	2.11989	-1.20042
18711127	chr11:18711127:C:CA	1.42386e-05	-1.91869e-10	-1.35704
18711299	chr11:18711299:A:G	0.000115602	2.09326	-1.35611
18711546	chr11:18711546:C:T	1.42734e-05	-1.91869e-10	-1.3546
18711616	chr11:18711616:C:T	0.000108503	2.01998	-1.34621
18711717	chr11:18711717:C:A	3.30598e-06	-1.4839	-1.33336
18711921	chr11:18711921:C:T	0.00011113	2.04919	-1.35149
18711974	chr11:18711974:C:T	0.000110088	2.03769	-1.34942
18712412	chr11:18712412:G:A	2.19651e-05	-0.923547	-6.68817e-10
18713432	chr11:18713432:T:C	3.28647e-06	-1.50623	-1.31696
18713849	chr11:18713849:G:T	3.06569e-05	0.730538	-1.32068
18713933	chr11:18713933:G:A	2.47335e-05	0.550961	-1.3558
18714000	chr11:18714000:C:T	1.42423e-05	-1.35679	-6.68817e-10
18714050	chr11:18714050:C:T	1.77549e-05	-1.91869e-10	-1.13634
18714130	chr11:18714130:G:A	1.23532e-05	-1.49909	-6.68817e-10
18714387	chr11:18714387:T:G	2.22803e-05	-1.91869e-10	-0.909299
18714400	chr11:18714400:T:C	3.19887e-05	0.755175	-1.30279
18714401	chr11:18714401:G:A	4.09141e-05	-1.91869e-10	-0.301526
18714700	chr11:18714700:G:A	3.33727e-05	0.813809	-1.31907
18714760	chr11:18714760:G:A	1.16979e-05	-1.55359	-6.68817e-10
18715024	chr11:18715024:T:C	3.11421e-05	0.535478	-1.10992
18715080	chr11:18715080:C:T	3.18904e-05	0.670037	-1.22073
18715224	chr11:18715224:A:T	1.42732e-05	-1.91869e-10	-1.35462
18715231	chr11:18715231:A:G	1.16755e-05	-1.55551	-6.68817e-10
18715330	chr11:18715330:A:G	2.1286e-05	0.268815	-1.22377
18715395	chr11:18715395:G:A	0.000190961	1.80179	-0.562717
18715548	chr11:18715548:C:T	2.68065e-05	0.445715	-1.17007
18715819	chr11:18715819:C:A	1.22719e-05	-1.50569	-6.68817e-10
18716031	chr11:18716031:G:C	1.80251e-05	-1.91869e-10	-1.12123
18716405	chr11:18716405:C:A	2.39478e-05	0.354943	-1.19207
18716782	chr11:18716782:C:T	1.98427e-05	0.282667	-1.30783
18716783	chr11:18716783:G:A	1.48034e-05	-1.91869e-10	-1.31814
18717028	chr11:18717028:A:C	1.96076e-05	0.326219	-1.3633
18717171	chr11:18717171:A:G	1.9608e-05	0.197325	-1.23439
18717237	chr11:18717237:T:C	4.49257e-06	-1.46195	-1.04863
18717624	chr11:18717624:T:C	4.58949e-06	-1.49327	-0.995958
18717811	chr11:18717811:A:G	3.96441e-06	-1.55669	-1.07895
18717890	chr11:18717890:C:T	3.29271e-06	-1.52403	-1.29726
18718021	chr11:18718021:G:A	1.27599e-05	-1.46669	-6.68817e-10
18718344	chr11:18718344:A:G	1.17645e-05	-1.54792	-6.68817e-10
18718356	chr11:18718356:A:G	2.76953e-05	0.599205	-1.29094
18718681	chr11:18718681:G:T	1.66017e-05	-1.91869e-10	-1.2035
18718841	chr11:18718841:C:T	1.41372e-05	-1.91869e-10	-1.36419
18719386	chr11:18719386:C:T	3.97067e-06	-1.27056	-1.36351
18719537	chr11:18719537:A:T	1.17039e-05	-1.55308	-6.68817e-10
18719713	chr11:18719713:T:C	5.00591e-06	-1.06457	-1.33781
18720358	chr11:18720358:G:A	2.49064e-05	-0.77489	-0.0229882
18720496	chr11:18720496:A:G	8.17367e-06	-0.558273	-1.35381
18720702	chr11:18720702:C:T	1.53567e-05	-1.91869e-10	-1.28145
18720825	chr11:18720825:G:A	6.23677e-06	-0.834129	-1.34841
18721023	chr11:18721023:A:G	5.33517e-06	-1.27117	-1.06751
18721475	chr11:18721475:G:A	1.25897e-05	-1.48012	-6.68817e-10
18721849	chr11:18721849:T:TG	3.19505e-06	-1.49895	-1.35244
18721982	chr11:18721982:T:C	2.44497e-05	-1.91869e-10	-0.816385
18722631	chr11:18722631:CTG:C	8.08067e-06	-0.574996	-1.34853
18722871	chr11:18722871:A:G	5.22125e-06	-1.23683	-1.12343
18723148	chr11:18723148:T:C	6.47803e-06	-0.786615	-1.35797
18723630	chr11:18723630:C:T	4.86098e-05	0.451234	-0.58041
18724880	chr11:18724880:A:G	3.48213e-06	-1.55699	-1.20837
18725050	chr11:18725050:C:T	4.86943e-05	-1.91869e-10	-0.12744
18725117	chr11:18725117:G:A	2.24747e-05	-1.91869e-10	-0.900613
18725362	chr11:18725362:G:A	5.1758e-06	-1.54878	-0.820231
18725483	chr11:18725483:C:A	3.38238e-06	-1.4389	-1.35552
18725600	chr11:18725600:C:T	1.71406e-05	-1.17155	-6.68817e-10
18725625	chr11:18725625:A:G	1.9102e-05	-1.91869e-10	-1.06321
18726399	chr11:18726399:AG:A	3.30377e-05	-1.91869e-10	-0.515353
18726412	chr11:18726412:T:C	2.99094e-06	-1.55436	-1.36305
18726456	chr11:18726456:A:G	6.81504e-06	-0.732029	-1.36184
18726499	chr11:18726499:A:G	4.74519e-06	-1.16538	-1.29048
18726550	chr11:18726550:C:A	1.75151e-05	-1.91869e-10	-1.14994
18726692	chr11:18726692:C:G	8.21983e-06	-0.614146	-1.29231
18727086	chr11:18727086:A:G	4.82651e-05	0.609599	-0.745891
18727272	chr11:18727272:C:T	4.0461e-05	0.536535	-0.849197
18727371	chr11:18727371:T:C	1.47964e-05	-1.91869e-10	-1.31862
18729339	chr11:18729339:G:A	2.85952e-05	-0.041401	-0.618362
18729443	chr11:18729443:G:A	6.10613e-06	-0.858392	-1.34532
18729494	chr11:18729494:C:T	2.64467e-05	-0.0435905	-0.694279
18730288	chr11:18730288:T:C	1.46788e-05	-1.91869e-10	-1.3266
18730307	chr11:18730307:T:C	5.09531e-06	-1.11933	-1.26535
18730594	chr11:18730594:C:T	3.13413e-06	-1.54524	-1.32541
18731086	chr11:18731086:C:T	7.34647e-05	1.62258	-1.33877
18731550	chr11:18731550:G:C	6.09108e-06	-0.856871	-1.3493
18731679	chr11:18731679:G:C	1.45453e-05	-1.91869e-10	-1.33574
18731719	chr11:18731719:T:C	2.4607e-05	-0.80997	-6.68817e-10
18731732	chr11:18731732:C:G	1.60346e-05	-1.91869e-10	-1.23825
18732176	chr11:18732176:C:T	1.48201e-05	-1.91869e-10	-1.31702
18733132	chr11:18733132:A:G	6.9673e-05	1.48531	-1.2545
18733687	chr11:18733687:A:G	1.80826e-05	-1.91869e-10	-1.11805
18733722	chr11:18733722:C:T	1.71123e-05	-1.91869e-10	-1.1732
18734111	chr11:18734111:CT:C	1.28033e-05	-0.307283	-1.15601
18734512	chr11:18734512:T:C	9.59048e-05	1.69224	-1.14188
18734815	chr11:18734815:C:A	1.49471e-05	-1.91869e-10	-1.30849
18735038	chr11:18735038:A:G	0.000137503	1.62217	-0.711526
18735808	chr11:18735808:G:A	1.64526e-05	0.0239172	-1.23644
18735841	chr11:18735841:G:C	1.43024e-05	-1.91869e-10	-1.35257
18736317	chr11:18736317:G:A	5.60977e-06	-1.12535	-1.16315
18736363	chr11:18736363:G:A	7.39988e-06	-0.964396	-1.04714
18736826	chr11:18736826:A:G	1.40586e-05	-1.36977	-6.68817e-10
18736884	chr11:18736884:A:T	1.19378e-05	-0.647254	-0.886037
18737128	chr11:18737128:C:T	1.41363e-05	-1.91869e-10	-1.36425
18737148	chr11:18737148:A:C	1.49228e-05	-1.91869e-10	-1.31011
18737397	chr11:18737397:GGGC:AGGC	1.41821e-05	-1.91869e-10	-1.36102
18737454	chr11:18737454:C:T	1.41929e-05	-1.91869e-10	-1.36026
18737485	chr11:18737485:C:T	1.67215e-05	-1.91869e-10	-1.19631
18737506	chr11:18737506:CA:C	1.42319e-05	-1.91869e-10	-1.35751
18737526	chr11:18737526:T:C	1.41704e-05	-1.91869e-10	-1.36184
18737532	chr11:18737532:C:G	1.41695e-05	-1.91869e-10	-1.36191
18737699	chr11:18737699:T:C	1.43655e-05	-1.91869e-10	-1.34817
18737790	chr11:18737790:A:G	1.45169e-05	-1.91869e-10	-1.33769
18738634	chr11:18738634:G:A	2.51473e-05	-1.91869e-10	-0.788252
18738888	chr11:18738888:C:T	3.44958e-06	-1.4234	-1.35135
18739142	chr11:18739142:T:G	2.90422e-05	-1.91869e-10	-0.644252
18739455	chr11:18739455:G:A	3.9378e-06	-1.50908	-1.13329
18739487	chr11:18739487:T:C	1.43448e-05	-1.91869e-10	-1.34961
18739607	chr11:18739607:A:G	1.23169e-05	-1.50203	-6.68817e-10
18739891	chr11:18739891:C:T	2.58654e-05	-1.91869e-10	-0.760097
18741401	chr11:18741401:G:A	1.84174e-05	-1.0997	-6.68817e-10
18741490	chr11:18741490:T:C	2.1317e-05	-0.0428037	-0.910693
18741677	chr11:18741677:T:C	1.32973e-05	-0.0862077	-1.33923
18741960	chr11:18741960:C:G	3.02833e-05	-1.91869e-10	-0.602406
18742151	chr11:18742151:A:G	1.51963e-05	-1.91869e-10	-1.29195
18742540	chr11:18742540:C:T	2.46205e-05	0.444153	-1.25357
18742566	chr11:18742566:G:A	1.36799e-05	-0.427821	-0.96925
18743199	chr11:18743199:G:C	1.24247e-05	-1.49332	-6.68817e-10
18744101	chr11:18744101:A:G	3.65704e-05	-0.413762	-6.68817e-10
18744864	chr11:18744864:C:T	4.35052e-05	-1.91869e-10	-0.24012
18745081	chr11:18745081:C:T	2.99058e-06	-1.55692	-1.36061
18745100	chr11:18745100:G:A	3.00229e-06	-1.55623	-1.3574
18745350	chr11:18745350:C:T	1.83283e-05	-1.91869e-10	-1.10456
18745535	chr11:18745535:T:C	3.98104e-06	-1.34558	-1.28587
18745677	chr11:18745677:G:T	6.36486e-06	-1.52292	-0.639285
18745858	chr11:18745858:A:G	1.52462e-05	-1.91869e-10	-1.28867
18746255	chr11:18746255:A:G	4.24151e-06	-1.30332	-1.26477
18746276	chr11:18746276:C:T	1.25629e-05	-1.48226	-6.68817e-10
18746467	chr11:18746467:C:G	1.56395e-05	-1.91869e-10	-1.2632
18746521	chr11:18746521:C:T	4.63574e-06	-1.11544	-1.36377
18747809	chr11:18747809:A:T	6.17062e-06	-0.846245	-1.34696
18748353	chr11:18748353:T:C	3.12307e-06	-1.54457	-1.32961
18748718	chr11:18748718:T:A	1.52806e-05	-1.91869e-10	-1.28642
18749275	chr11:18749275:T:C	1.13353e-05	-0.223446	-1.36163
18750067	chr11:18750067:T:C	4.48693e-06	-1.15236	-1.35947
18750490	chr11:18750490:T:C	1.93459e-05	-1.91869e-10	-1.05052
18750869	chr11:18750869:C:T	5.88782e-06	-0.920001	-1.32011
18751108	chr11:18751108:C:T	5.98942e-06	-0.892299	-1.33071
18751114	chr11:18751114:C:T	1.3119e-05	-1.43894	-6.68817e-10
18751444	chr11:18751444:A:G	1.94719e-05	-1.04403	-6.68817e-10
18751553	chr11:18751553:C:T	5.75356e-05	0.0394022	-6.68817e-10
18751889	chr11:18751889:A:T	1.96671e-05	-1.03405	-6.68817e-10
18752894	chr11:18752894:T:C	1.20579e-05	-1.52328	-6.68817e-10
18753076	chr11:18753076:G:A	3.9408e-06	-1.55441	-1.0872
18753405	chr11:18753405:G:C	1.99504e-05	-1.91869e-10	-1.01975
18753571	chr11:18753571:TCTC:T	5.3477e-06	-1.01567	-1.32066
18753810	chr11:18753810:A:G	3.14392e-05	-1.91869e-10	-0.564945
18754209	chr11:18754209:T:C	3.30146e-06	-1.52915	-1.28949
18754237	chr11:18754237:C:T	5.7377e-05	-1.91869e-10	0.0366425
18754314	chr11:18754314:C:T	3.58837e-06	-1.5301	-1.2052
18754784	chr11:18754784:T:C	3.32715e-06	-1.5164	-1.29448
18755457	chr11:18755457:C:T	3.22429e-06	-1.52867	-1.31361
18755579	chr11:18755579:TA:T	3.50377e-06	-1.52749	-1.23168
18755624	chr11:18755624:G:A	3.53834e-06	-1.53267	-1.21667
18755646	chr11:18755646:T:C	7.30457e-06	-0.668232	-1.35627
18756341	chr11:18756341:A:G	3.61948e-06	-1.36279	-1.36388
18756650	chr11:18756650:C:T	4.47249e-06	-1.15101	-1.36404
18757240	chr11:18757240:T:C	6.94626e-06	-0.733944	-1.34085
18757254	chr11:18757254:G:A	3.32512e-05	-0.508912	-6.68817e-10
18757286	chr11:18757286:G:A	5.13318e-06	-1.0835	-1.29378
18757592	chr11:18757592:G:A	1.24276e-05	-0.149537	-1.34355
18757607	chr11:18757607:GC:G	4.58179e-06	-1.29873	-1.19219
18758720	chr11:18758720:G:C	1.16664e-05	-1.55629	-6.68817e-10
18758929	chr11:18758929:G:T	1.31766e-05	-0.103518	-1.33104
18758959	chr11:18758959:G:A	4.75392e-06	-1.08984	-1.36419
18759257	chr11:18759257:C:G	5.06121e-06	-1.03322	-1.35818
18759288	chr11:18759288:A:T	3.6679e-06	-1.35398	-1.3594
18759342	chr11:18759342:A:G	2.50057e-05	-1.91869e-10	-0.793898
18759384	chr11:18759384:A:T	3.58094e-06	-1.37546	-1.36191
18759487	chr11:18759487:A:G	2.98272e-05	-1.91869e-10	-0.617582
18759741	chr11:18759741:AATCAAC:A	6.65668e-06	-0.813812	-1.30357
18759937	chr11:18759937:T:TTA	8.43386e-06	-0.679946	-1.2008
18760319	chr11:18760319:G:A	3.62752e-06	-1.4778	-1.24665
18760584	chr11:18760584:G:A	5.40974e-06	-0.972959	-1.35184
18760750	chr11:18760750:C:T	5.61698e-06	-0.923932	-1.36328
18760786	chr11:18760786:C:T	1.78942e-05	-1.91869e-10	-1.12852
18760861	chr11:18760861:T:G	8.04855e-06	-0.694703	-1.23281
18761304	chr11:18761304:G:A	5.3536e-06	-0.987169	-1.34806
18761369	chr11:18761369:G:A	3.15697e-06	-1.49959	-1.3638
18761420	chr11:18761420:A:C	5.0164e-06	-1.34371	-1.05658
18762078	chr11:18762078:T:C	0.000104509	0.636269	-6.68817e-10
18762117	chr11:18762117:C:T	2.10488e-05	-1.91869e-10	-0.966156
18762221	chr11:18762221:T:C	1.58229e-05	-1.91869e-10	-1.25154
18762381	chr11:18762381:T:A	1.42817e-05	-1.35402	-6.68817e-10
18762646	chr11:18762646:A:G	4.00084e-06	-1.42506	-1.20144
18762655	chr11:18762655:G:T	1.87999e-05	-1.07915	-6.68817e-10
18762898	chr11:18762898:G:A	2.71499e-05	-1.91869e-10	-0.711629
18762994	chr11:18762994:G:A	1.86915e-05	-1.08493	-6.68817e-10
18763258	chr11:18763258:G:A	0.0358322	5.67404	0.799566
18763766	chr11:18763766:A:G	1.18063e-05	-1.54437	-6.68817e-10
18763788	chr11:18763788:C:G	4.53563e-06	-1.544	-0.957039
18763789	chr11:18763789:A:C	5.34892e-06	-1.54464	-0.791471
18763847	chr11:18763847:G:A	1.4212e-05	-1.91869e-10	-1.35891
18763989	chr11:18763989:G:C	1.57214e-05	-1.91869e-10	-1.25798
18764039	chr11:18764039:T:A	1.47802e-05	-1.31971	-6.68817e-10
18764232	chr11:18764232:T:C	1.49269e-05	-1.91869e-10	-1.30984
18764380	chr11:18764380:G:T	4.7381e-06	-1.23223	-1.22514
18764690	chr11:18764690:A:G	7.59653e-05	-1.91869e-10	0.317275
18764705	chr11:18764705:T:C	1.43843e-05	-1.91869e-10	-1.34686
18764802	chr11:18764802:C:T	1.43899e-05	-1.91869e-10	-1.34648
18764857	chr11:18764857:C:T	1.72506e-05	-1.91869e-10	-1.16515
18765195	chr11:18765195:C:T	4.90723e-05	-1.91869e-10	-0.119707
18765497	chr11:18765497:T:C	7.41608e-06	-0.922069	-1.08728
18765554	chr11:18765554:A:T	3.34794e-05	-1.91869e-10	-0.50207
18766114	chr11:18766114:C:G	2.87132e-05	-0.661993	0.00634897
18766579	chr11:18766579:G:A	5.35288e-06	-1.51701	-0.818359
18766655	chr11:18766655:T:C	2.55468e-05	-1.91869e-10	-0.77249
18766991	chr11:18766991:T:C	1.55653e-05	-1.33343	0.0654727
18767012	chr11:18767012:T:A	1.3277e-05	-1.37759	-0.049375
18767172	chr11:18767172:C:A	2.14656e-05	-1.91869e-10	-0.946548
18767355	chr11:18767355:G:A	1.74324e-05	-1.91869e-10	-1.15467
18767588	chr11:18767588:T:C	1.45962e-05	-1.91869e-10	-1.33224
18767689	chr11:18767689:G:A	1.4801e-05	-1.91869e-10	-1.3183
18767977	chr11:18767977:T:C	1.5855e-05	-1.91869e-10	-1.24952
18768273	chr11:18768273:A:T	3.65966e-06	-1.39412	-1.32151
18768384	chr11:18768384:T:C	0.00018814	1.22418	-6.68817e-10
18768456	chr11:18768456:T:C	1.21193e-05	-0.80328	-0.714918
18768994	chr11:18768994:A:G	2.91675e-05	-1.91869e-10	-0.639948
18769131	chr11:18769131:C:T	9.65825e-05	-1.91869e-10	0.557397
18769136	chr11:18769136:C:T	2.52317e-05	-0.784898	-6.68817e-10
18769343	chr11:18769343:G:A	1.21128e-05	-1.51874	-6.68817e-10
18769547	chr11:18769547:T:C	1.34891e-05	-1.42122	0.0100973
18769637	chr11:18769637:AGGT:A	3.77887e-05	-1.91869e-10	-0.380992
18769664	chr11:18769664:A:C	6.9589e-06	-1.32347	-0.749506
18769929	chr11:18769929:G:C	1.46644e-05	-1.91869e-10	-1.32758
18770099	chr11:18770099:C:T	3.5053e-06	-1.40505	-1.35367
18770351	chr11:18770351:T:C	2.43825e-05	-1.91869e-10	-0.819134
18770873	chr11:18770873:C:T	1.64906e-05	-1.91869e-10	-1.21021
18770877	chr11:18770877:T:C	1.65239e-05	-1.91869e-10	-1.20819
18771131	chr11:18771131:C:G	1.81489e-05	-1.91869e-10	-1.11439
18771189	chr11:18771189:G:A	3.94486e-06	-1.30984	-1.33074
18771217	chr11:18771217:C:T	3.46883e-06	-1.53073	-1.23845
18771260	chr11:18771260:A:G	7.25661e-05	0.901679	-0.630182
18771333	chr11:18771333:T:C	0.000626187	3.68867	-1.26202
18771650	chr11:18771650:G:A	4.26582e-06	-1.31394	-1.24843
18771776	chr11:18771776:C:T	4.188e-06	-1.22536	-1.35542
18771813	chr11:18771813:T:C	3.44656e-06	-1.42866	-1.34696
18771918	chr11:18771918:A:C	8.9457e-05	0.480757	-6.68817e-10
18772082	chr11:18772082:G:A	1.41446e-05	-1.91869e-10	-1.36367
18772138	chr11:18772138:C:T	9.84356e-06	-0.564675	-1.16151
18772414	chr11:18772414:G:A	7.77558e-06	-0.80982	-1.15219
18772701	chr11:18772701:G:C	7.30091e-06	-1.00536	-1.01965
18772828	chr11:18772828:G:C	6.5754e-06	-1.45102	-0.678646
18772994	chr11:18772994:G:A	1.41542e-05	-1.91869e-10	-1.36299
18773191	chr11:18773191:C:T	1.478e-05	-1.91869e-10	-1.31973
18773376	chr11:18773376:C:T	1.55632e-05	-1.91869e-10	-1.26809
18773556	chr11:18773556:T:C	1.5942e-05	-1.91869e-10	-1.24404
18773769	chr11:18773769:G:A	1.43929e-05	-1.91869e-10	-1.34627
18773926	chr11:18773926:C:T	1.74456e-05	-1.91869e-10	-1.15392
18774194	chr11:18774194:G:A	1.86316e-05	-1.91869e-10	-1.08814
18774455	chr11:18774455:T:TGTGGTCTG	1.45273e-05	-1.91869e-10	-1.33697
18774783	chr11:18774783:G:A	1.5576e-05	-1.91869e-10	-1.26727
18774933	chr11:18774933:G:A	3.50849e-05	0.902843	-1.35807
18775014	chr11:18775014:C:T	3.23356e-06	-1.49174	-1.34768
18775104	chr11:18775104:T:C	1.64959e-05	-1.91869e-10	-1.20989
18775195	chr11:18775195:T:C	1.65969e-05	-1.91869e-10	-1.20379
18775199	chr11:18775199:C:A	3.14073e-06	-1.51139	-1.35715
18775457	chr11:18775457:G:C	1.60409e-05	-1.91869e-10	-1.23786
18775458	chr11:18775458:A:C	2.97911e-06	-1.55712	-1.36425
18775865	chr11:18775865:C:A	4.64453e-06	-1.55106	-0.926254
18775980	chr11:18775980:T:C	1.35571e-05	-1.40609	-6.68817e-10
18776006	chr11:18776006:T:C	1.57012e-05	-1.91869e-10	-1.25926
18776103	chr11:18776103:T:C	2.3457e-05	0.502757	-1.36059
18776856	chr11:18776856:T:C	2.57567e-05	-1.91869e-10	-0.764306
18776882	chr11:18776882:C:T	1.41525e-05	-1.91869e-10	-1.36311
18777033	chr11:18777033:C:T	2.10605e-05	0.332508	-1.29811
18777214	chr11:18777214:G:A	1.45531e-05	-1.91869e-10	-1.3352
18777626	chr11:18777626:T:C	1.46658e-05	-1.91869e-10	-1.32749
18777703	chr11:18777703:T:C	2.48025e-05	0.460098	-1.26215
18777726	chr11:18777726:A:G	1.46582e-05	-1.91869e-10	-1.328
18777761	chr11:18777761:A:C	1.48556e-05	-1.91869e-10	-1.31463
18777859	chr11:18777859:C:T	1.47019e-05	-1.91869e-10	-1.32503
18778253	chr11:18778253:C:T	1.414e-05	-1.91869e-10	-1.364
18778394	chr11:18778394:G:A	1.42341e-05	-1.91869e-10	-1.35736
18778738	chr11:18778738:T:G	2.10463e-05	0.387427	-1.35371
18778741	chr11:18778741:C:A	1.6055e-05	-1.91869e-10	-1.23698
18778803	chr11:18778803:C:T	1.53634e-05	-1.91869e-10	-1.28101
18778842	chr11:18778842:C:T	5.00852e-06	-1.51481	-0.887054
18778965	chr11:18778965:T:A	1.532e-05	-1.91869e-10	-1.28384
18779109	chr11:18779109:G:C	1.53634e-05	-1.91869e-10	-1.28101
18779210	chr11:18779210:C:G	1.41426e-05	-1.91869e-10	-1.36381
18779297	chr11:18779297:G:A	1.54519e-05	-1.91869e-10	-1.27527
18779564	chr11:18779564:T:C	1.62308e-05	-1.91869e-10	-1.22609
18779652	chr11:18779652:C:A	4.3079e-06	-1.20679	-1.34576
18779738	chr11:18779738:C:T	3.91747e-06	-1.43885	-1.2087
18779789	chr11:18779789:C:T	1.42107e-05	-1.91869e-10	-1.359
18780678	chr11:18780678:A:G	1.42406e-05	-1.91869e-10	-1.3569
18780769	chr11:18780769:A:AT	1.45474e-05	-1.91869e-10	-1.33559
18781160	chr11:18781160:C:T	9.52844e-06	-0.433653	-1.32507
18781450	chr11:18781450:G:C	1.23463e-05	-1.49964	-6.68817e-10
18781797	chr11:18781797:A:T	1.46734e-05	-1.91869e-10	-1.32697
18781885	chr11:18781885:T:G	1.94365e-05	-1.91869e-10	-1.04585
18781971	chr11:18781971:C:T	1.73951e-05	-1.91869e-10	-1.15681
18782109	chr11:18782109:C:T	1.45011e-05	-1.91869e-10	-1.33877
18782977	chr11:18782977:C:T	8.17469e-05	-0.182634	0.57326
18783387	chr11:18783387:A:G	5.56713e-06	-1.49395	-0.80217
18783610	chr11:18783610:C:T	1.46548e-05	-1.91869e-10	-1.32823
18783768	chr11:18783768:C:T	2.50294e-05	-0.792951	-6.68817e-10
18783980	chr11:18783980:T:C	1.45702e-05	-1.91869e-10	-1.33403
18784482	chr11:18784482:A:G	3.24862e-05	0.590905	-1.12309
18784504	chr11:18784504:G:A	3.36218e-05	-1.91869e-10	-0.497827
18784505	chr11:18784505:G:C	3.36803e-05	0.633415	-1.1295
18785086	chr11:18785086:C:T	5.37531e-05	0.763363	-0.791963
18785523	chr11:18785523:T:C	1.89573e-05	-1.91869e-10	-1.07081
18785627	chr11:18785627:A:G	0.00206951	2.66148	0.960586
18785629	chr11:18785629:T:C	0.0033448	2.01772	2.08444
18785928	chr11:18785928:A:G	1.41372e-05	-1.91869e-10	-1.36419
18786017	chr11:18786017:A:C	1.49854e-05	-1.91869e-10	-1.30592
18786288	chr11:18786288:C:T	1.45288e-05	-1.91869e-10	-1.33687
18786454	chr11:18786454:G:A	1.73514e-05	-1.91869e-10	-1.15933
18786808	chr11:18786808:C:T	6.0646e-06	-1.55476	-0.655777
18787010	chr11:18787010:T:C	6.87542e-05	1.56984	-1.35231
18787037	chr11:18787037:C:A	1.80629e-05	-1.11914	-6.68817e-10
18787750	chr11:18787750:A:T	0.000103228	-1.91869e-10	0.623935
18787831	chr11:18787831:C:G	1.45142e-05	-1.91869e-10	-1.33787
18787941	chr11:18787941:C:A	3.30827e-06	-1.49063	-1.32595
18788960	chr11:18788960:C:T	1.82321e-05	-1.91869e-10	-1.10982
18789146	chr11:18789146:T:C	1.62735e-05	-0.931593	-0.291873
18789413	chr11:18789413:C:T	6.16706e-06	-1.54844	-0.645337
18789654	chr11:18789654:T:C	3.54674e-06	-1.41118	-1.33579
18789724	chr11:18789724:C:T	1.45142e-05	-1.91869e-10	-1.33787
18790408	chr11:18790408:C:T	1.16566e-05	-1.55713	-6.68817e-10
18791081	chr11:18791081:G:A	2.29473e-05	-0.879801	-6.68817e-10
18791151	chr11:18791151:C:T	7.55276e-05	-1.91869e-10	0.311497
18791223	chr11:18791223:G:A	0.00160816	-1.55376	4.9236
18791321	chr11:18791321:A:C	2.88756e-05	-1.91869e-10	-0.650004
18791544	chr11:18791544:G:A	2.51068e-05	-1.91869e-10	-0.789864
18792511	chr11:18792511:G:A	1.79496e-05	-1.91869e-10	-1.12543
18792556	chr11:18792556:C:T	6.54372e-06	-1.20212	-0.932371
18793302	chr11:18793302:C:G	1.51629e-05	-1.91869e-10	-1.29415
18793318	chr11:18793318:C:G	7.53703e-06	-1.34219	-0.650983
18793436	chr11:18793436:T:G	0.000172431	0.66587	0.471128
18793445	chr11:18793445:G:A	3.26387e-05	-0.947501	0.419997
18793658	chr11:18793658:A:C	2.66999e-05	-1.91869e-10	-0.728341
18793723	chr11:18793723:C:T	0.00252142	-1.50475	5.32433
18793748	chr11:18793748:T:G	2.63439e-05	-1.44854	0.706779
18793821	chr11:18793821:T:C	3.85044e-06	-1.50032	-1.16449
18794094	chr11:18794094:A:G	2.66808e-05	-1.91869e-10	-0.729056
18794159	chr11:18794159:C:T	2.98825e-05	-0.912618	0.296891
18794519	chr11:18794519:G:A	2.93695e-05	-0.990122	0.357078
18794591	chr11:18794591:C:T	1.75725e-05	-1.91869e-10	-1.14667
18794871	chr11:18794871:T:C	4.36464e-06	-1.17709	-1.36237
18795160	chr11:18795160:A:G	1.88506e-05	-1.91869e-10	-1.07646
18795284	chr11:18795284:C:T	3.20643e-05	-1.91869e-10	-0.545258
18795630	chr11:18795630:G:A	4.945e-06	-1.28578	-1.12884
18795682	chr11:18795682:C:T	1.44328e-05	-1.3435	-6.68817e-10
18795793	chr11:18795793:T:C	2.57313e-05	-0.933438	0.168144
18796470	chr11:18796470:C:T	1.44991e-05	-1.91869e-10	-1.33891
18797829	chr11:18797829:C:T	1.74401e-05	-1.91869e-10	-1.15423
18798424	chr11:18798424:A:G	1.59205e-05	-1.91869e-10	-1.24539
18798704	chr11:18798704:T:C	0.0189697	2.70923	3.12837
18799352	chr11:18799352:C:G	1.45093e-05	-1.91869e-10	-1.33821
18799390	chr11:18799390:T:G	1.44909e-05	-1.91869e-10	-1.33948
18800056	chr11:18800056:G:T	4.17957e-05	-1.24457	0.964358
18800095	chr11:18800095:A:T	2.53724e-05	-1.91869e-10	-0.77934
18800490	chr11:18800490:A:G	3.05288e-05	-0.0285987	-0.565733
18800520	chr11:18800520:C:A	4.16029e-05	-1.91869e-10	-0.284833
18801019	chr11:18801019:C:A	1.47393e-05	-1.49627	0.173785
18801124	chr11:18801124:A:G	1.32519e-05	-1.49713	0.0682655
18801731	chr11:18801731:C:T	2.08035e-05	0.261417	-1.2393
18802018	chr11:18802018:A:G	0.000165285	2.31367	-1.219
18802052	chr11:18802052:G:A	0.000163942	2.18889	-1.10238
18802070	chr11:18802070:AT:A	2.08096e-05	0.308501	-1.28609
18802768	chr11:18802768:T:C	0.00010026	1.6832	-1.08843
18803123	chr11:18803123:C:G	4.57019e-06	-1.55648	-0.936964
18803250	chr11:18803250:A:G	2.09503e-05	-1.91869e-10	-0.970847
18803252	chr11:18803252:G:A	4.03764e-06	-1.52344	-1.0939
18803266	chr11:18803266:A:G	8.18573e-06	-1.19584	-0.714773
18803306	chr11:18803306:A:G	1.41932e-05	-1.91869e-10	-1.36024
18803421	chr11:18803421:T:C	2.86653e-05	-1.40568	0.748362
18803523	chr11:18803523:A:T	5.19022e-05	-1.91869e-10	-0.0636401
18803748	chr11:18803748:A:T	9.64939e-05	-1.91869e-10	0.556478
18803778	chr11:18803778:G:GTGATGGA	1.92143e-05	-1.91869e-10	-1.05734
18803913	chr11:18803913:T:C	4.93446e-06	-1.51924	-0.897516
18804253	chr11:18804253:C:T	1.14061e-05	-1.44242	-0.136434
18804377	chr11:18804377:C:T	2.13127e-05	-1.91869e-10	-0.9537
18804547	chr11:18804547:C:T	1.47248e-05	-1.91869e-10	-1.32347
18805161	chr11:18805161:T:C	2.13895e-05	-1.91869e-10	-0.950103
18805426	chr11:18805426:A:C	2.49552e-05	-1.91869e-10	-0.795918
18805572	chr11:18805572:C:T	2.80232e-05	-1.91869e-10	-0.679969
18805802	chr11:18805802:T:G	1.33369e-05	-1.42247	-6.68817e-10
18806123	chr11:18806123:T:C	2.88724e-05	-1.91869e-10	-0.650115
18806167	chr11:18806167:A:G	2.36291e-05	-1.91869e-10	-0.850521
18806418	chr11:18806418:G:C	2.00079e-05	-1.91869e-10	-1.01687
18806460	chr11:18806460:G:A	2.37055e-05	-1.91869e-10	-0.847292
18806469	chr11:18806469:C:T	2.36219e-05	-1.91869e-10	-0.850829
18806470	chr11:18806470:T:C	2.36219e-05	-1.91869e-10	-0.850829
18806471	chr11:18806471:G:A	2.36137e-05	-1.91869e-10	-0.851176
18806485	chr11:18806485:C:G	2.35317e-05	-1.91869e-10	-0.854652
18806486	chr11:18806486:T:C	2.36006e-05	-1.91869e-10	-0.851731
18806503	chr11:18806503:A:G	2.36472e-05	-1.91869e-10	-0.849755
18806509	chr11:18806509:A:G	2.36472e-05	-1.91869e-10	-0.849755
18806547	chr11:18806547:C:T	1.17786e-05	-1.54672	-6.68817e-10
18806657	chr11:18806657:G:T	8.40619e-05	-1.91869e-10	0.418552
18806694	chr11:18806694:A:G	9.39591e-06	-1.34504	-0.427688
18806781	chr11:18806781:T:C	0.000201031	1.56136	-0.270905
18806893	chr11:18806893:T:C	1.44602e-05	-1.91869e-10	-1.3416
18807174	chr11:18807174:A:G	4.56864e-06	-1.42283	-1.07096
18807193	chr11:18807193:T:C	2.12271e-05	-1.91869e-10	-0.957723
18807255	chr11:18807255:T:C	1.68933e-05	-1.44266	0.256577
18807485	chr11:18807485:T:C	8.61245e-06	-1.17865	-0.681141
18807641	chr11:18807641:C:T	2.36492e-05	-1.91869e-10	-0.849672
18807661	chr11:18807661:C:T	2.36598e-05	-1.91869e-10	-0.849224
18807690	chr11:18807690:ATTAAT:A	3.27143e-05	-1.91869e-10	-0.52519
18807836	chr11:18807836:T:G	2.26398e-05	-1.91869e-10	-0.893292
18808092	chr11:18808092:A:G	8.76614e-06	-1.23853	-0.60357
18808154	chr11:18808154:C:T	2.31479e-05	-1.91869e-10	-0.871099
18808302	chr11:18808302:C:T	2.80056e-05	-1.91869e-10	-0.680598
18808309	chr11:18808309:A:G	2.18224e-05	-1.91869e-10	-0.930062
18808595	chr11:18808595:T:C	1.62775e-05	-1.91869e-10	-1.22322
18809313	chr11:18809313:C:T	1.16691e-05	-1.55606	-6.68817e-10
18809752	chr11:18809752:A:C	2.13089e-05	-1.91869e-10	-0.953877
18809913	chr11:18809913:G:A	7.49659e-06	-1.43069	-0.567866
18810062	chr11:18810062:T:C	1.47586e-05	-1.32117	-6.68817e-10
18811071	chr11:18811071:G:A	4.19303e-06	-1.55211	-1.02747
18811240	chr11:18811240:A:AATTT	2.49547e-05	-1.91869e-10	-0.795941
18811914	chr11:18811914:C:A	2.65073e-05	-1.91869e-10	-0.735583
18812089	chr11:18812089:T:C	2.1378e-05	-1.91869e-10	-0.95064
18812148	chr11:18812148:A:G	2.19172e-05	-1.91869e-10	-0.925728
18812513	chr11:18812513:G:A	2.98739e-05	-1.91869e-10	-0.616016
18812917	chr11:18812917:T:G	1.65394e-05	-1.91869e-10	-1.20725
18813027	chr11:18813027:C:G	2.38495e-05	-0.00622275	-0.835014
18813422	chr11:18813422:C:T	3.679e-05	-1.91869e-10	-0.407776
18813482	chr11:18813482:A:G	0.000367988	-1.91869e-10	1.89505
18813506	chr11:18813506:C:T	1.43859e-05	-1.40385	0.0570984
18813511	chr11:18813511:C:T	8.79102e-06	-1.25176	-0.587512
18813526	chr11:18813526:G:C	8.14575e-05	0.38708	-6.68817e-10
18813582	chr11:18813582:A:G	4.82623e-05	-1.91869e-10	-0.13635
18813851	chr11:18813851:C:T	2.1796e-05	-0.94263	0.0113535
18813864	chr11:18813864:G:A	9.12649e-06	-0.800611	-1.00121
18813959	chr11:18813959:C:T	6.09252e-06	-1.47535	-0.730588
18814193	chr11:18814193:G:A	6.85443e-06	-1.0355	-1.0526
18814328	chr11:18814328:C:T	2.62559e-05	-1.91869e-10	-0.745109
18814405	chr11:18814405:C:T	5.82952e-06	-1.48051	-0.769552
18814574	chr11:18814574:G:A	4.63837e-06	-1.1168	-1.36184
18814595	chr11:18814595:T:C	4.1657e-06	-1.55655	-1.02956
18814729	chr11:18814729:G:A	2.98325e-06	-1.55593	-1.36406
18814804	chr11:18814804:C:T	1.89151e-05	-1.07304	-6.68817e-10
18814838	chr11:18814838:C:T	4.15934e-06	-1.55624	-1.0314
18815050	chr11:18815050:C:A	3.71986e-05	-1.91869e-10	-0.39673
18815276	chr11:18815276:A:G	1.08955e-05	-0.363391	-1.26126
18815998	chr11:18815998:T:C	9.24904e-06	-1.04383	-0.744652
18816045	chr11:18816045:AT:A	3.82699e-06	-1.55682	-1.11411
18816052	chr11:18816052:T:A	1.68896e-05	-1.91869e-10	-1.1863
18816094	chr11:18816094:T:C	1.22385e-05	-0.16207	-1.34634
18816098	chr11:18816098:G:C	4.76382e-06	-1.1171	-1.33485
18816191	chr11:18816191:C:T	8.65484e-06	-1.55708	-0.297806
18816320	chr11:18816320:T:C	7.14402e-06	-1.09604	-0.950688
18816399	chr11:18816399:A:G	3.02059e-06	-1.55487	-1.35268
18816403	chr11:18816403:G:A	1.57309e-05	-0.483489	-0.773884
18816542	chr11:18816542:G:C	1.54448e-05	-1.27573	-6.68817e-10
18816592	chr11:18816592:T:C	1.29012e-05	-1.45568	-6.68817e-10
18816658	chr11:18816658:A:G	3.39127e-06	-1.43044	-1.36136
18817306	chr11:18817306:T:C	4.77876e-06	-1.3312	-1.11762
18817369	chr11:18817369:A:G	1.08068e-05	-0.377989	-1.25484
18817478	chr11:18817478:C:A	2.46386e-05	-1.91869e-10	-0.808688
18817520	chr11:18817520:C:T	8.66831e-06	-1.55676	-0.296563
18817547	chr11:18817547:A:G	1.18489e-05	-1.54077	-6.68817e-10
18817950	chr11:18817950:G:A	7.13022e-06	-0.685135	-1.36352
18818142	chr11:18818142:A:G	4.71602e-06	-1.12573	-1.3363
18818211	chr11:18818211:AAGGCGATTGC:A	4.25733e-06	-1.25823	-1.30613
18818275	chr11:18818275:C:G	1.25045e-05	-1.48692	-6.68817e-10
18818463	chr11:18818463:A:G	4.21071e-06	-1.25939	-1.31598
18818471	chr11:18818471:A:G	5.19127e-06	-1.23039	-1.13563
18818582	chr11:18818582:T:C	9.04087e-06	-1.5566	-0.254646
18818720	chr11:18818720:A:T	1.75748e-05	-1.91869e-10	-1.14653
18818866	chr11:18818866:G:A	5.48434e-06	-1.23419	-1.07692
18819110	chr11:18819110:A:G	4.4192e-06	-1.23192	-1.29513
18819259	chr11:18819259:C:T	1.42144e-05	-1.91869e-10	-1.35874
18819302	chr11:18819302:A:C	4.22359e-06	-1.24926	-1.32306
18819550	chr11:18819550:C:G	1.56636e-05	-1.91869e-10	-1.26166
18819637	chr11:18819637:A:C	5.86249e-06	-1.23681	-1.00762
18819679	chr11:18819679:G:A	1.41833e-05	-1.91869e-10	-1.36093
18819726	chr11:18819726:A:G	2.75609e-05	-1.91869e-10	-0.696605
18820483	chr11:18820483:G:C	3.5788e-06	-1.41568	-1.3223
18820697	chr11:18820697:C:T	1.41579e-05	-1.91869e-10	-1.36273
18820698	chr11:18820698:G:A	2.66186e-05	-1.91869e-10	-0.731392
18820826	chr11:18820826:C:T	1.41648e-05	-1.91869e-10	-1.36224
18820889	chr11:18820889:T:A	6.20803e-06	-1.22142	-0.965739
18820908	chr11:18820908:C:T	3.10826e-05	-1.91869e-10	-0.576353
18821028	chr11:18821028:T:C	2.23317e-05	-1.91869e-10	-0.906996
18821040	chr11:18821040:T:C	6.97455e-05	-1.91869e-10	0.231851
18821471	chr11:18821471:G:A	4.67065e-06	-1.48082	-0.990881
18821507	chr11:18821507:G:A	5.79424e-06	-1.20295	-1.05319
18821635	chr11:18821635:T:C	5.25167e-05	-1.91869e-10	-0.0518692
18821776	chr11:18821776:G:A	3.29973e-05	-1.91869e-10	-0.516576
18822027	chr11:18822027:A:C	6.23064e-06	-1.27202	-0.911498
18822061	chr11:18822061:C:T	6.72765e-06	-0.780978	-1.3258
18822254	chr11:18822254:C:G	6.62757e-06	-1.15773	-0.964039
18822491	chr11:18822491:G:A	5.23794e-06	-0.996184	-1.36089
18822492	chr11:18822492:T:C	6.74238e-06	-1.11881	-0.985777
18822678	chr11:18822678:T:A	3.54105e-06	-1.4399	-1.30868
18823265	chr11:18823265:A:G	1.47948e-05	-0.353788	-0.964938
18823588	chr11:18823588:T:A	6.30983e-06	-0.815297	-1.3556
18823824	chr11:18823824:T:C	5.83933e-06	-0.949327	-1.29906
18824058	chr11:18824058:T:C	1.42013e-05	-1.35967	-6.68817e-10
18824119	chr11:18824119:A:T	5.22764e-06	-1.04492	-1.31412
18824272	chr11:18824272:A:G	1.42142e-05	-1.91869e-10	-1.35876
18824276	chr11:18824276:C:T	5.39942e-06	-1.02414	-1.30257
18824486	chr11:18824486:A:T	5.87238e-06	-0.939418	-1.30332
18824504	chr11:18824504:G:A	3.76757e-06	-1.4061	-1.28047
18824538	chr11:18824538:G:T	5.79348e-06	-0.946667	-1.3096
18824597	chr11:18824597:G:T	1.44141e-05	-1.91869e-10	-1.3448
18824672	chr11:18824672:T:G	2.15244e-05	-1.91869e-10	-0.943812
18824705	chr11:18824705:TA:T	5.90344e-06	-0.934895	-1.30257
18824798	chr11:18824798:C:T	1.42036e-05	-1.91869e-10	-1.3595
18824821	chr11:18824821:C:T	7.4175e-06	-1.55552	-0.453641
18824924	chr11:18824924:C:T	5.45032e-06	-0.985118	-1.33221
18825116	chr11:18825116:A:G	3.66165e-06	-1.40842	-1.30667
18825133	chr11:18825133:T:C	5.76178e-06	-0.96002	-1.30173
18825193	chr11:18825193:T:G	1.51505e-05	-1.91869e-10	-1.29497
18825199	chr11:18825199:G:T	1.32886e-05	-1.4261	-6.68817e-10
18825414	chr11:18825414:C:G	4.62304e-06	-1.42732	-1.05462
18825687	chr11:18825687:G:A	1.49449e-05	-1.91869e-10	-1.30863
18825869	chr11:18825869:C:G	3.59757e-05	-1.91869e-10	-0.430158
18825956	chr11:18825956:G:T	1.35155e-05	-1.40917	-6.68817e-10
18826028	chr11:18826028:C:T	1.42226e-05	-1.91869e-10	-1.35817
18826088	chr11:18826088:G:A	1.44173e-05	-1.91869e-10	-1.34457
18826359	chr11:18826359:A:C	4.30547e-06	-1.43744	-1.11568
18826455	chr11:18826455:G:A	6.00533e-06	-0.947097	-1.27326
18826654	chr11:18826654:T:A	8.11629e-06	-0.713773	-1.20536
18826656	chr11:18826656:C:T	5.86648e-06	-0.989062	-1.25468
18826680	chr11:18826680:T:C	5.72534e-06	-0.965528	-1.30257
18826795	chr11:18826795:T:C	5.45998e-06	-0.999014	-1.31654
18826805	chr11:18826805:C:T	1.9064e-05	-1.91869e-10	-1.0652
18826806	chr11:18826806:G:A	5.75981e-06	-0.968348	-1.29375
18826865	chr11:18826865:C:T	4.30605e-06	-1.3723	-1.18068
18826900	chr11:18826900:T:C	5.78921e-06	-0.94672	-1.31029
18826938	chr11:18826938:G:A	3.52126e-05	-1.91869e-10	-0.451597
18826989	chr11:18826989:G:A	5.53352e-06	-1.00118	-1.301
18827017	chr11:18827017:T:C	2.37891e-05	-1.91869e-10	-0.843775
18827022	chr11:18827022:T:C	1.44181e-05	-1.91869e-10	-1.34451
18827042	chr11:18827042:G:C	1.5345e-05	-1.91869e-10	-1.28221
18827236	chr11:18827236:G:A	1.42216e-05	-1.91869e-10	-1.35824
18827242	chr11:18827242:G:C	1.42169e-05	-1.91869e-10	-1.35857
18827359	chr11:18827359:T:G	1.41976e-05	-1.91869e-10	-1.35993
18827400	chr11:18827400:A:G	2.57063e-05	-1.91869e-10	-0.766265
18827695	chr11:18827695:C:T	9.12629e-06	-1.2354	-0.566442
18828182	chr11:18828182:T:C	0.000111231	-1.91869e-10	0.698604
18828217	chr11:18828217:C:T	1.17e-05	-1.55342	-6.68817e-10
18828269	chr11:18828269:T:C	4.16679e-06	-1.38474	-1.20112
18828438	chr11:18828438:G:C	2.31232e-05	-0.872166	-6.68817e-10
18828439	chr11:18828439:G:T	2.38394e-05	-0.841663	-6.68817e-10
18828465	chr11:18828465:C:T	1.49837e-05	-1.91869e-10	-1.30604
18828512	chr11:18828512:T:A	7.92762e-06	-1.55053	-0.392117
18828525	chr11:18828525:G:A	5.50915e-06	-0.999654	-1.30694
18828572	chr11:18828572:G:T	3.41127e-05	-1.91869e-10	-0.48333
18828645	chr11:18828645:T:C	5.64909e-06	-0.977182	-1.30432
18828932	chr11:18828932:G:A	5.75191e-06	-0.968136	-1.29533
18828965	chr11:18828965:C:G	4.77254e-06	-1.47974	-0.970382
18829132	chr11:18829132:G:T	3.32764e-06	-1.44785	-1.36289
18829133	chr11:18829133:C:T	3.45777e-06	-1.40948	-1.36289
18829210	chr11:18829210:A:C	5.72936e-06	-0.966594	-1.3008
18829307	chr11:18829307:C:T	3.94919e-06	-1.2752	-1.36429
18829356	chr11:18829356:C:T	1.44179e-05	-1.91869e-10	-1.34453
18829362	chr11:18829362:A:T	5.63895e-06	-0.970998	-1.3123
18829461	chr11:18829461:T:A	5.91943e-06	-0.93787	-1.29689
18829527	chr11:18829527:T:C	1.16567e-05	-1.55712	-6.68817e-10
18829715	chr11:18829715:T:A	3.77022e-05	-1.91869e-10	-0.383283
18829729	chr11:18829729:C:T	6.09151e-06	-0.898855	-1.30725
18829743	chr11:18829743:C:T	5.27974e-06	-1.45991	-0.889213
18829792	chr11:18829792:A:C	2.47569e-05	-1.91869e-10	-0.803896
18829921	chr11:18829921:A:G	5.70541e-06	-0.970389	-1.3012
18830036	chr11:18830036:G:T	3.64942e-06	-1.41237	-1.30606
18830195	chr11:18830195:T:G	1.18821e-05	-1.53797	-6.68817e-10
18830287	chr11:18830287:T:C	4.1715e-06	-1.36025	-1.22447
18830297	chr11:18830297:C:T	5.58737e-06	-1.00395	-1.28854
18830306	chr11:18830306:T:A	5.75407e-06	-0.960247	-1.30285
18830369	chr11:18830369:A:C	5.94581e-06	-0.928425	-1.30189
18830482	chr11:18830482:C:A	5.57907e-06	-1.0093	-1.28468
18830503	chr11:18830503:A:G	8.59856e-06	-1.54672	-0.314686
18830507	chr11:18830507:T:C	1.82831e-05	-1.91869e-10	-1.10702
18830576	chr11:18830576:G:C	1.53181e-05	-1.91869e-10	-1.28397
18830606	chr11:18830606:G:T	1.44141e-05	-1.91869e-10	-1.3448
18830904	chr11:18830904:C:G	1.44141e-05	-1.91869e-10	-1.3448
18831113	chr11:18831113:G:A	3.10296e-05	-1.91869e-10	-0.57806
18831121	chr11:18831121:T:A	8.81488e-06	-1.31668	-0.519883
18831285	chr11:18831285:T:A	5.98352e-06	-0.972612	-1.25138
18831382	chr11:18831382:C:T	1.16603e-05	-1.55681	-6.68817e-10
18831469	chr11:18831469:A:G	5.48004e-06	-1.00929	-1.3026
18831470	chr11:18831470:C:T	1.47606e-05	-1.91869e-10	-1.32104
18831583	chr11:18831583:G:T	2.59744e-05	-1.91869e-10	-0.755891
18831609	chr11:18831609:T:A	6.75487e-06	-0.941131	-1.16161
18831638	chr11:18831638:AAAC:A	1.32452e-05	-1.42936	-6.68817e-10
18831699	chr11:18831699:ACACT:A	1.52046e-05	-0.973001	-0.318402
18831765	chr11:18831765:T:C	4.3336e-06	-1.36215	-1.18446
18831789	chr11:18831789:C:T	5.69497e-06	-0.968266	-1.30515
18831970	chr11:18831970:A:G	5.59692e-06	-0.986756	-1.30403
18832011	chr11:18832011:C:G	8.02414e-06	-1.3058	-0.624744
18832043	chr11:18832043:G:C	5.41313e-06	-1.02473	-1.29944
18832126	chr11:18832126:G:A	5.61672e-06	-0.98584	-1.30141
18832177	chr11:18832177:A:G	5.74673e-06	-0.957284	-1.30709
18832236	chr11:18832236:A:C	2.84675e-05	-1.91869e-10	-0.664237
18832330	chr11:18832330:T:C	5.62975e-06	-0.981386	-1.30355
18832356	chr11:18832356:T:C	1.8573e-05	-1.91869e-10	-1.09129
18832429	chr11:18832429:T:C	5.78457e-06	-0.963729	-1.29408
18832489	chr11:18832489:T:A	3.46907e-05	-1.91869e-10	-0.466528
18832641	chr11:18832641:G:T	3.42472e-05	-1.91869e-10	-0.479398
18832649	chr11:18832649:G:A	4.0581e-06	-1.24826	-1.36403
18832662	chr11:18832662:GTGTGCTTT:G	3.12262e-05	-1.91869e-10	-0.571743
18832719	chr11:18832719:G:C	8.9782e-06	-1.5508	-0.2674
18833225	chr11:18833225:T:A	1.35582e-05	-1.40601	-6.68817e-10
18833512	chr11:18833512:T:A	1.42523e-05	-1.91869e-10	-1.35609
18833632	chr11:18833632:G:A	4.81257e-06	-1.37234	-1.06943
18833751	chr11:18833751:T:A	1.24763e-05	-1.48917	-6.68817e-10
18833942	chr11:18833942:A:G	1.4407e-05	-1.91869e-10	-1.34529
18834027	chr11:18834027:G:A	1.56636e-05	-1.91869e-10	-1.26166
18834070	chr11:18834070:G:A	3.33641e-06	-1.44521	-1.36289
18834163	chr11:18834163:C:T	4.55158e-06	-1.36381	-1.13372
18834180	chr11:18834180:T:A	4.47734e-06	-1.37959	-1.13439
18834395	chr11:18834395:A:C	4.61817e-06	-1.36859	-1.11442
18834629	chr11:18834629:C:T	4.67694e-06	-1.36473	-1.10563
18834639	chr11:18834639:T:C	4.62118e-06	-1.35911	-1.12324
18834938	chr11:18834938:C:T	3.42205e-05	-1.91869e-10	-0.480177
18834973	chr11:18834973:A:G	3.33344e-06	-1.446	-1.363
18835547	chr11:18835547:A:G	5.00538e-06	-1.43121	-0.97128
18835566	chr11:18835566:C:T	3.41138e-05	-1.91869e-10	-0.4833
18835609	chr11:18835609:C:T	1.47512e-05	-1.91869e-10	-1.32168
18835624	chr11:18835624:A:G	3.57795e-06	-1.49565	-1.24257
18835696	chr11:18835696:G:T	3.61095e-06	-1.49348	-1.23555
18835848	chr11:18835848:C:G	8.475e-06	-1.55139	-0.324491
18835864	chr11:18835864:A:G	3.66268e-06	-1.4923	-1.22251
18835891	chr11:18835891:C:A	1.44141e-05	-1.91869e-10	-1.3448
18836054	chr11:18836054:T:C	3.69742e-05	-1.91869e-10	-0.402782
18836152	chr11:18836152:T:C	3.6074e-06	-1.49725	-1.23277
18836165	chr11:18836165:A:G	3.62864e-06	-1.49633	-1.22781
18836200	chr11:18836200:T:C	3.6466e-06	-1.49432	-1.22489
18836754	chr11:18836754:G:T	2.35888e-05	-1.91869e-10	-0.852229
18836769	chr11:18836769:G:T	5.93459e-06	-0.981755	-1.25045
18836993	chr11:18836993:A:G	3.47662e-06	-1.40279	-1.36415
18837293	chr11:18837293:G:T	3.65127e-06	-1.47463	-1.2433
18837346	chr11:18837346:C:T	3.65154e-06	-1.4827	-1.23516
18837419	chr11:18837419:G:A	1.44101e-05	-1.91869e-10	-1.34508
18837521	chr11:18837521:G:A	1.60054e-05	-1.91869e-10	-1.24007
18837631	chr11:18837631:C:A	5.8464e-06	-0.961377	-1.2858
18837679	chr11:18837679:C:T	1.34017e-05	-1.41762	-6.68817e-10
18837970	chr11:18837970:C:T	5.53937e-06	-1.00148	-1.29964
18838004	chr11:18838004:G:A	3.60675e-06	-1.49683	-1.23336
18838175	chr11:18838175:G:C	5.52022e-06	-0.947417	-1.35717
18838306	chr11:18838306:C:T	3.59557e-06	-1.49492	-1.23838
18838310	chr11:18838310:TG:T	3.55015e-06	-1.49495	-1.25107
18838325	chr11:18838325:AAC:A	2.33397e-05	-1.91869e-10	-0.862844
18838327	chr11:18838327:CAG:C	3.2918e-06	-1.49495	-1.32661
18838616	chr11:18838616:G:C	3.56653e-06	-1.50328	-1.23813
18838680	chr11:18838680:A:T	2.37013e-05	-1.91869e-10	-0.84747
18838729	chr11:18838729:C:T	3.55642e-06	-1.55582	-1.18842
18838730	chr11:18838730:G:A	1.51414e-05	-1.91869e-10	-1.29557
18838913	chr11:18838913:T:A	3.59537e-06	-1.4956	-1.23775
18838964	chr11:18838964:G:T	3.63841e-06	-1.49427	-1.22719
18839169	chr11:18839169:C:T	3.71358e-06	-1.49644	-1.20456
18839180	chr11:18839180:G:C	4.33548e-06	-1.37843	-1.16774
18839216	chr11:18839216:A:G	5.44588e-06	-0.965193	-1.35295
18839254	chr11:18839254:C:G	4.99352e-06	-1.06227	-1.34259
18839431	chr11:18839431:G:A	8.55549e-06	-1.55063	-0.315795
18839513	chr11:18839513:C:T	1.18669e-05	-1.53925	-6.68817e-10
18839594	chr11:18839594:G:A	3.63064e-06	-1.4887	-1.23489
18839595	chr11:18839595:G:A	2.83705e-05	-0.667652	-6.68817e-10
18839739	chr11:18839739:C:T	3.61669e-06	-1.49604	-1.2314
18839740	chr11:18839740:A:G	3.60853e-06	-1.4947	-1.235
18839765	chr11:18839765:G:A	2.57587e-05	-1.91869e-10	-0.764227
18839780	chr11:18839780:T:C	3.64677e-06	-1.49405	-1.22511
18839995	chr11:18839995:CTTT:C	3.33535e-05	-1.91869e-10	-0.505839
18840159	chr11:18840159:C:A	1.78427e-05	-1.91869e-10	-1.13141
18840161	chr11:18840161:C:T	1.44291e-05	-1.34376	-6.68817e-10
18840345	chr11:18840345:C:G	3.82912e-06	-1.31715	-1.35322
18840358	chr11:18840358:T:G	1.54181e-05	-1.27746	-6.68817e-10
18840432	chr11:18840432:G:A	1.97138e-05	-1.91869e-10	-1.03168
18840523	chr11:18840523:A:G	3.61158e-06	-1.49544	-1.23341
18840572	chr11:18840572:C:G	8.57488e-06	-1.54837	-0.315795
18840660	chr11:18840660:T:C	3.60029e-06	-1.50015	-1.23184
18840776	chr11:18840776:G:C	5.29513e-06	-0.99495	-1.35126
18840777	chr11:18840777:G:A	5.37263e-06	-0.988439	-1.34324
18841015	chr11:18841015:T:C	3.58023e-06	-1.50272	-1.23486
18841044	chr11:18841044:TA:T	3.69365e-06	-1.48548	-1.22091
18841104	chr11:18841104:GCTAGA:G	4.71088e-06	-1.46532	-0.997807
18841172	chr11:18841172:C:A	2.47591e-05	-0.958898	0.155089
18841255	chr11:18841255:A:G	2.28493e-05	-1.91869e-10	-0.88408
18841280	chr11:18841280:T:C	2.38904e-05	-0.839524	-6.68817e-10
18841329	chr11:18841329:A:G	1.58626e-05	-1.91869e-10	-1.24904
18841373	chr11:18841373:A:C	8.06706e-06	-1.54843	-0.376785
18841424	chr11:18841424:A:G	3.61309e-06	-1.49971	-1.22873
18841429	chr11:18841429:T:C	3.59171e-06	-1.4979	-1.23647
18841454	chr11:18841454:C:T	5.17927e-06	-1.45231	-0.916026
18841500	chr11:18841500:G:A	3.59957e-06	-1.50475	-1.22744
18841530	chr11:18841530:G:C	5.26926e-06	-1.43731	-0.913799
18841542	chr11:18841542:G:A	1.3454e-05	-1.41372	-6.68817e-10
18841545	chr11:18841545:A:G	3.66041e-05	-1.91869e-10	-0.412842
18841767	chr11:18841767:C:T	3.66597e-06	-1.49203	-1.22188
18841799	chr11:18841799:T:C	3.58379e-06	-1.50668	-1.2299
18842064	chr11:18842064:C:T	4.36946e-05	-1.91869e-10	-0.235776
18842377	chr11:18842377:A:G	1.44141e-05	-1.91869e-10	-1.3448
18842522	chr11:18842522:G:A	4.8268e-06	-1.43391	-1.0049
18842538	chr11:18842538:C:A	3.59563e-06	-1.49707	-1.23622
18842602	chr11:18842602:T:C	3.6555e-06	-1.49796	-1.21881
18842870	chr11:18842870:C:A	3.5663e-06	-1.49644	-1.24504
18843080	chr11:18843080:A:G	3.63004e-06	-1.49454	-1.22922
18843373	chr11:18843373:A:G	3.49314e-05	-1.91869e-10	-0.459615
18843445	chr11:18843445:G:T	3.82127e-06	-1.3929	-1.27951
18843454	chr11:18843454:C:G	1.44097e-05	-1.91869e-10	-1.3451
18843774	chr11:18843774:C:T	3.83446e-06	-1.39755	-1.27143
18843796	chr11:18843796:G:A	3.3387e-06	-1.45846	-1.34896
18843854	chr11:18843854:T:C	4.337e-06	-1.55627	-0.989545
18843899	chr11:18843899:G:A	3.81458e-06	-1.40178	-1.27239
18843916	chr11:18843916:C:A	3.50283e-05	-1.91869e-10	-0.456845
18843956	chr11:18843956:A:G	2.49705e-05	-1.91869e-10	-0.795306
18844199	chr11:18844199:T:C	2.2708e-05	-1.55085	0.66057
18844525	chr11:18844525:A:G	1.6232e-05	-1.91869e-10	-1.22602
18844528	chr11:18844528:T:C	3.41976e-06	-1.55204	-1.23139
18844601	chr11:18844601:G:A	4.93034e-06	-1.12547	-1.29212
18844799	chr11:18844799:T:A	1.41987e-05	-1.91869e-10	-1.35985
18844989	chr11:18844989:A:G	5.04507e-06	-1.22516	-1.16943
18845183	chr11:18845183:C:A	4.89528e-06	-1.0846	-1.34013
18845447	chr11:18845447:T:TAGAC	1.47437e-05	-1.91869e-10	-1.32219
18845452	chr11:18845452:A:G	8.06156e-06	-0.948339	-0.977556
18846005	chr11:18846005:G:A	7.82433e-05	-1.91869e-10	0.346822
18846078	chr11:18846078:C:G	1.46652e-05	-1.91869e-10	-1.32753
18846086	chr11:18846086:T:C	4.26172e-05	-1.91869e-10	-0.260743
18846256	chr11:18846256:G:A	9.06432e-06	-0.860541	-0.948115
18846570	chr11:18846570:T:C	4.0861e-06	-1.47696	-1.12845
18846778	chr11:18846778:G:A	3.43778e-06	-1.42243	-1.35575
18846856	chr11:18846856:G:A	1.03456e-05	-0.866915	-0.809526
18847346	chr11:18847346:A:C	1.53589e-05	-1.91869e-10	-1.28131
18847418	chr11:18847418:C:T	3.87755e-06	-1.49151	-1.16628
18847605	chr11:18847605:T:C	1.41406e-05	-1.91869e-10	-1.36395
18848034	chr11:18848034:G:T	3.21539e-06	-1.48106	-1.36399
18848058	chr11:18848058:T:C	1.48988e-05	-1.91869e-10	-1.31172
18848137	chr11:18848137:A:C	5.18056e-06	-1.51691	-0.85118
18848303	chr11:18848303:G:T	1.31642e-05	-1.4355	-6.68817e-10
18848325	chr11:18848325:C:G	1.47496e-05	-1.5006	0.17882
18848434	chr11:18848434:C:A	1.29599e-05	-1.45114	-6.68817e-10
18848770	chr11:18848770:C:T	1.3361e-05	-1.42066	-6.68817e-10
18848919	chr11:18848919:C:T	2.06385e-05	-0.985843	-6.68817e-10
18849258	chr11:18849258:TC:T	9.92351e-06	-1.30444	-0.413658
18849276	chr11:18849276:A:G	9.34518e-06	-1.32762	-0.450518
18849603	chr11:18849603:A:G	7.21829e-06	-1.18734	-0.849042
18850069	chr11:18850069:T:A	1.16827e-05	-0.949367	-0.605527
18850258	chr11:18850258:C:T	1.82854e-05	-1.91869e-10	-1.1069
18850334	chr11:18850334:T:C	5.69194e-06	-1.48152	-0.792434
18850372	chr11:18850372:G:A	1.49883e-05	-1.91869e-10	-1.30573
18850419	chr11:18850419:G:A	6.31211e-06	-1.47427	-0.696259
18850422	chr11:18850422:G:C	6.2815e-06	-1.47913	-0.696259
18850431	chr11:18850431:A:G	1.4229e-05	-1.91869e-10	-1.35772
18850519	chr11:18850519:G:A	1.41822e-05	-1.91869e-10	-1.36101
18850562	chr11:18850562:T:C	6.2647e-06	-1.48458	-0.693488
18850628	chr11:18850628:C:T	1.42909e-05	-1.91869e-10	-1.35338
18850715	chr11:18850715:C:T	1.4181e-05	-1.91869e-10	-1.3611
18850904	chr11:18850904:C:T	2.25209e-05	-1.91869e-10	-0.898558
18851020	chr11:18851020:G:A	9.19948e-06	-1.5312	-0.262657
18851418	chr11:18851418:A:G	3.31196e-06	-1.54453	-1.27093
18851548	chr11:18851548:G:A	3.3162e-06	-1.54827	-1.26591
18851595	chr11:18851595:T:C	4.76704e-06	-1.08717	-1.3641
18851920	chr11:18851920:T:C	5.54048e-06	-1.50484	-0.796085
18851939	chr11:18851939:A:G	1.72638e-05	-1.91869e-10	-1.16439
18851990	chr11:18851990:C:T	3.23827e-06	-1.48101	-1.35696
18852638	chr11:18852638:A:G	1.05532e-05	-1.31595	-0.340627
18853169	chr11:18853169:C:T	6.18816e-06	-1.19705	-0.993315
18853178	chr11:18853178:T:C	3.65056e-06	-1.49154	-1.22658
18853651	chr11:18853651:G:A	1.61997e-05	-1.91869e-10	-1.22801
18853704	chr11:18853704:C:T	1.4299e-05	-1.91869e-10	-1.35281
18854149	chr11:18854149:A:G	1.42261e-05	-1.91869e-10	-1.35792
18854893	chr11:18854893:A:G	4.75857e-06	-1.25098	-1.20208
18854915	chr11:18854915:C:T	3.2693e-06	-1.50802	-1.32041
18854924	chr11:18854924:C:T	1.29126e-05	-1.45479	-6.68817e-10
18855111	chr11:18855111:C:T	1.6067e-05	-1.91869e-10	-1.23623
18855620	chr11:18855620:T:C	2.45574e-05	-0.811987	-6.68817e-10
18856206	chr11:18856206:G:A	1.018e-05	-1.26138	-0.431196
18856277	chr11:18856277:C:G	2.78795e-05	-1.91869e-10	-0.685108
18856525	chr11:18856525:T:C	4.0535e-06	-1.52271	-1.09071
18856681	chr11:18856681:A:G	1.92266e-05	-1.91869e-10	-1.05671
18856962	chr11:18856962:C:T	3.05929e-06	-1.53269	-1.36213
18857513	chr11:18857513:T:C	6.97202e-06	-0.713936	-1.35716
18857663	chr11:18857663:C:G	4.1737e-06	-1.28118	-1.30302
18858223	chr11:18858223:G:T	1.13475e-05	-1.22825	-0.355756
18858598	chr11:18858598:A:T	1.97282e-05	-1.91869e-10	-1.03095
18858776	chr11:18858776:T:A	1.64205e-05	-1.91869e-10	-1.21447
18858907	chr11:18858907:A:G	4.37189e-06	-1.20845	-1.32935
18859081	chr11:18859081:T:C	6.78469e-06	-0.735955	-1.36238
18859272	chr11:18859272:G:A	3.86838e-06	-1.54739	-1.11278
18859381	chr11:18859381:A:G	1.43562e-05	-1.91869e-10	-1.34882
18859411	chr11:18859411:A:G	4.79139e-06	-1.43074	-1.01544
18859721	chr11:18859721:C:T	0.0001122	-1.91869e-10	0.707279
18860084	chr11:18860084:A:G	9.72713e-06	-1.30152	-0.436567
18860433	chr11:18860433:A:G	1.48914e-05	-1.31222	-6.68817e-10
18860437	chr11:18860437:T:C	1.41365e-05	-1.91869e-10	-1.36424
18860496	chr11:18860496:A:G	7.40084e-05	-1.91869e-10	0.291178
18860674	chr11:18860674:G:A	1.09437e-05	-1.25686	-0.363383
18860690	chr11:18860690:T:G	7.40084e-05	-1.91869e-10	0.291178
18860760	chr11:18860760:TA:T	1.98165e-05	-1.91869e-10	-1.02648
18860989	chr11:18860989:G:A	1.76508e-05	-1.91869e-10	-1.14222
18861636	chr11:18861636:C:G	1.9728e-05	-1.91869e-10	-1.03096
18861681	chr11:18861681:C:A	2.02133e-05	-1.91869e-10	-1.00666
18861723	chr11:18861723:A:T	1.17804e-05	-1.54657	-6.68817e-10
18862031	chr11:18862031:A:G	2.05315e-05	-1.91869e-10	-0.991041
18862375	chr11:18862375:T:G	1.30924e-05	-1.18661	-0.254362
18863030	chr11:18863030:G:A	1.41356e-05	-1.91869e-10	-1.3643
18863171	chr11:18863171:GAA:G	3.69911e-06	-1.54349	-1.16142
18863197	chr11:18863197:A:G	1.55005e-05	-1.91869e-10	-1.27213
18863300	chr11:18863300:A:T	2.01087e-05	-1.01185	-6.68817e-10
18863398	chr11:18863398:T:C	2.07882e-05	-1.91869e-10	-0.978617
18863459	chr11:18863459:G:A	1.31206e-05	-1.43882	-6.68817e-10
18863520	chr11:18863520:C:T	1.18735e-05	-1.20042	-0.338267
18863521	chr11:18863521:G:A	3.2071e-05	-1.91869e-10	-0.54505
18863704	chr11:18863704:A:G	1.24068e-05	-1.23717	-0.257584
18863876	chr11:18863876:G:A	4.09589e-06	-1.24711	-1.3559
18863913	chr11:18863913:G:A	3.90268e-06	-1.30629	-1.34505
18864333	chr11:18864333:G:T	1.05752e-05	-1.55702	-0.0974722
18864503	chr11:18864503:G:A	4.69441e-06	-1.13373	-1.3329
18864532	chr11:18864532:C:T	1.46194e-05	-1.28676	-0.0438869
18864667	chr11:18864667:A:G	5.81051e-05	-1.91869e-10	0.0492522
18864991	chr11:18864991:T:TG	0.000927177	-1.91869e-10	2.81914
18865044	chr11:18865044:TA:T	1.20631e-05	-1.24484	-0.278015
18865071	chr11:18865071:A:G	4.19348e-06	-1.48784	-1.09163
18865201	chr11:18865201:A:G	1.36232e-05	-1.40123	-6.68817e-10
18865248	chr11:18865248:G:A	1.81472e-05	-1.11448	-6.68817e-10
18865447	chr11:18865447:G:A	1.27677e-05	-1.46609	-6.68817e-10
18865505	chr11:18865505:G:A	0.000926453	-1.91869e-10	2.81836
18865798	chr11:18865798:A:C	1.00915e-05	-1.18618	-0.515129
18865931	chr11:18865931:T:C	1.06009e-05	-1.27515	-0.376918
18866101	chr11:18866101:G:A	1.40961e-05	-1.3671	-6.68817e-10
18866134	chr11:18866134:T:C	5.12769e-06	-1.38203	-0.996317
18866266	chr11:18866266:A:G	3.05301e-06	-1.54481	-1.35207
18866350	chr11:18866350:T:G	1.36037e-05	-1.40266	-6.68817e-10
18866433	chr11:18866433:G:T	1.52978e-05	-1.91869e-10	-1.28529
18866476	chr11:18866476:A:G	2.09912e-05	-1.91869e-10	-0.968899
18866628	chr11:18866628:C:A	2.28264e-05	-1.91869e-10	-0.885083
18867171	chr11:18867171:T:C	3.09476e-06	-1.52761	-1.35568
18867225	chr11:18867225:A:C	3.60514e-06	-1.36967	-1.36097
18867248	chr11:18867248:A:G	0.00098288	-1.91869e-10	2.87749
18867259	chr11:18867259:A:G	1.65806e-05	-1.91869e-10	-1.20477
18867319	chr11:18867319:G:C	3.14855e-06	-1.52037	-1.34569
18867520	chr11:18867520:C:A	5.09639e-05	-1.91869e-10	-0.0818842
18867656	chr11:18867656:G:A	0.001087	-1.91869e-10	2.97817
18867847	chr11:18867847:G:A	1.16906e-05	-1.55421	-6.68817e-10
18867894	chr11:18867894:A:G	3.12067e-06	-1.52193	-1.35303
18868434	chr11:18868434:CTTCATGTCTCCTGCCT:C	4.44431e-06	-1.17153	-1.34984
18868555	chr11:18868555:G:T	3.4025e-05	-1.91869e-10	-0.485905
18868586	chr11:18868586:T:C	1.39366e-05	-1.37848	-6.68817e-10
18868659	chr11:18868659:G:A	5.17587e-06	-1.11887	-1.25012
18868807	chr11:18868807:C:T	0.000142258	-1.91869e-10	0.944639
18868900	chr11:18868900:G:A	1.53447e-05	-1.91869e-10	-1.28223
18869181	chr11:18869181:G:T	5.40141e-05	-1.91869e-10	-0.0237557
18869443	chr11:18869443:C:T	3.29409e-06	-1.46183	-1.35904
18869726	chr11:18869726:G:T	5.38364e-06	-1.08927	-1.24037
18869783	chr11:18869783:G:A	3.22285e-06	-1.48091	-1.36182
18870018	chr11:18870018:G:A	5.60537e-06	-1.27089	-1.01839
18870309	chr11:18870309:T:C	4.32589e-06	-1.19986	-1.34852
18870396	chr11:18870396:G:A	1.63561e-05	-0.873337	-0.345065
18870566	chr11:18870566:C:A	4.61414e-06	-1.12478	-1.35909
18870784	chr11:18870784:G:A	5.45428e-05	-1.91869e-10	-0.0140149
18871163	chr11:18871163:G:T	3.12914e-06	-1.51673	-1.35551
18871176	chr11:18871176:A:T	1.57856e-05	-1.91869e-10	-1.25391
18871339	chr11:18871339:C:T	4.96952e-06	-1.31059	-1.09909
18871362	chr11:18871362:C:T	1.86521e-05	-1.08704	-6.68817e-10
18871499	chr11:18871499:C:T	5.92869e-06	-1.2727	-0.960498
18871509	chr11:18871509:T:A	4.84159e-06	-1.15638	-1.27938
18871778	chr11:18871778:C:T	5.026e-06	-1.2735	-1.12488
18871790	chr11:18871790:A:T	5.44353e-06	-1.2297	-1.08888
18872159	chr11:18872159:A:G	0.00102301	-1.91869e-10	2.9175
18872253	chr11:18872253:A:T	3.57438e-06	-1.43834	-1.30087
18872333	chr11:18872333:A:G	3.65814e-06	-1.51712	-1.19893
18872395	chr11:18872395:G:A	2.00976e-05	-1.0124	-6.68817e-10
18872543	chr11:18872543:C:T	4.13268e-06	-1.23191	-1.36217
18872789	chr11:18872789:C:G	3.85597e-06	-1.31748	-1.3459
18872927	chr11:18872927:C:T	1.61727e-05	-1.91869e-10	-1.22968
18873066	chr11:18873066:G:A	1.78796e-05	-1.91869e-10	-1.12934
18873386	chr11:18873386:T:A	4.84427e-06	-1.21883	-1.21638
18873505	chr11:18873505:T:C	4.87214e-06	-1.29945	-1.13002
18873622	chr11:18873622:T:C	5.70268e-06	-0.914375	-1.35769
18873948	chr11:18873948:C:T	3.18067e-06	-1.4932	-1.36271
18874487	chr11:18874487:G:T	3.17115e-06	-1.49516	-1.36375
18874765	chr11:18874765:T:C	6.16369e-05	-1.91869e-10	0.108259
18874772	chr11:18874772:TTTTAA:T	4.90981e-06	-1.19537	-1.22639
18874972	chr11:18874972:G:T	4.10799e-06	-1.23669	-1.36338
18875139	chr11:18875139:AT:A	1.68271e-05	-1.91869e-10	-1.19001
18875190	chr11:18875190:T:G	0.000968232	-1.91869e-10	2.86247
18875415	chr11:18875415:C:G	1.44821e-05	-1.34009	-6.68817e-10
18876487	chr11:18876487:A:G	1.50533e-05	-1.91869e-10	-1.3014
18876632	chr11:18876632:A:G	3.02785e-06	-1.54192	-1.36322
18877319	chr11:18877319:A:G	3.20585e-06	-1.48397	-1.36406
18877351	chr11:18877351:A:G	4.10038e-06	-1.24187	-1.36005
18877400	chr11:18877400:A:G	3.2448e-06	-1.47469	-1.36126
18877442	chr11:18877442:C:T	1.58024e-05	-1.91869e-10	-1.25284
18877495	chr11:18877495:G:A	6.9136e-05	-1.91869e-10	0.223074
18877709	chr11:18877709:G:A	1.16626e-05	-1.55662	-6.68817e-10
18878084	chr11:18878084:A:G	4.52317e-05	-1.91869e-10	-0.201203
18878123	chr11:18878123:G:A	1.49751e-05	-1.91869e-10	-1.30661
18878172	chr11:18878172:C:T	1.43203e-05	-1.91869e-10	-1.35132
18878230	chr11:18878230:G:A	4.1384e-06	-1.28559	-1.3071
18878575	chr11:18878575:G:T	2.04053e-05	-1.91869e-10	-0.997209
18878606	chr11:18878606:G:C	1.64414e-05	-1.3893	0.176102
18879065	chr11:18879065:A:G	2.00087e-05	-1.91869e-10	-1.01683
18879105	chr11:18879105:T:C	1.77501e-05	-1.91869e-10	-1.13661
18879380	chr11:18879380:T:C	4.01934e-06	-1.28054	-1.34134
18879624	chr11:18879624:T:A	3.12525e-05	-0.570903	-6.68817e-10
18879890	chr11:18879890:T:C	5.5124e-06	-1.21636	-1.08964
18880306	chr11:18880306:T:C	6.85863e-06	-1.5171	-0.570396
18880621	chr11:18880621:G:A	2.54584e-05	-1.91869e-10	-0.775957
18880856	chr11:18880856:A:G	3.12146e-06	-1.51743	-1.35727
18880887	chr11:18880887:C:A	4.12949e-06	-1.26646	-1.32839
18880918	chr11:18880918:G:A	4.14865e-06	-1.26646	-1.32376
18881000	chr11:18881000:A:T	4.75332e-06	-1.38515	-1.06901
18881064	chr11:18881064:A:G	8.09594e-05	-1.91869e-10	0.380947
18881228	chr11:18881228:T:A	1.50885e-05	-1.91869e-10	-1.29907
18881486	chr11:18881486:C:T	1.18949e-05	-1.53689	-6.68817e-10
18881514	chr11:18881514:A:G	1.31649e-05	-1.43545	-6.68817e-10
18881783	chr11:18881783:G:A	9.88555e-06	-1.55707	-0.164859
18881828	chr11:18881828:T:A	1.79273e-05	-1.91869e-10	-1.12667
18881921	chr11:18881921:GT:G	1.19632e-05	-1.51724	-0.0139214
18881935	chr11:18881935:G:T	1.80191e-05	-1.91869e-10	-1.12157
18882307	chr11:18882307:A:G	4.79656e-06	-1.17693	-1.26817
18882733	chr11:18882733:C:T	1.41952e-05	-1.91869e-10	-1.3601
18882758	chr11:18882758:A:G	2.43794e-05	-1.40091	0.58165
18882779	chr11:18882779:G:A	1.80133e-05	-1.91869e-10	-1.12189
18883270	chr11:18883270:AACTGGACTCCTTCCTTACACCTTACACAAAAGATTAACTCAAGATGGATTAAG:A	1.70385e-05	-1.91869e-10	-1.17752
18883454	chr11:18883454:T:C	1.09622e-05	-1.53604	-0.0825033
18883736	chr11:18883736:C:A	3.96491e-06	-1.29995	-1.33557
18883795	chr11:18883795:A:G	1.62749e-05	-1.91869e-10	-1.22338
18884601	chr11:18884601:G:T	1.47956e-05	-1.31867	-6.68817e-10
18884950	chr11:18884950:T:G	1.52601e-05	-1.28776	-6.68817e-10
18885127	chr11:18885127:T:A	3.18184e-05	-0.552957	-6.68817e-10
18885282	chr11:18885282:T:C	4.18839e-06	-1.24245	-1.33824
18885362	chr11:18885362:A:T	7.17444e-06	-1.45311	-0.58937
18885499	chr11:18885499:C:A	4.16844e-06	-1.25279	-1.33267
18885505	chr11:18885505:T:C	1.731e-05	-1.91869e-10	-1.16172
18885586	chr11:18885586:A:G	3.28547e-06	-1.4619	-1.36159
18885623	chr11:18885623:T:G	1.41668e-05	-1.91869e-10	-1.3621
18885692	chr11:18885692:A:C	1.01819e-05	-1.1892	-0.503189
18885758	chr11:18885758:G:A	0.000195122	-1.91869e-10	1.26063
18886259	chr11:18886259:T:C	1.41449e-05	-1.91869e-10	-1.36365
18886279	chr11:18886279:C:T	1.57856e-05	-1.91869e-10	-1.25391
18886362	chr11:18886362:G:A	4.8449e-05	-1.91869e-10	-0.132489
18886386	chr11:18886386:A:G	1.42256e-05	-1.91869e-10	-1.35796
18886708	chr11:18886708:C:T	3.20698e-06	-1.48343	-1.36424
18886938	chr11:18886938:A:G	1.82418e-05	-1.91869e-10	-1.10928
18887311	chr11:18887311:G:A	2.39198e-05	-1.46345	0.625154
18887418	chr11:18887418:C:T	1.57856e-05	-1.91869e-10	-1.25391
18887601	chr11:18887601:G:A	2.13383e-05	-1.43483	0.482332
18887980	chr11:18887980:A:G	1.21827e-05	-1.51298	-6.68817e-10
18887998	chr11:18887998:C:T	3.96733e-06	-1.43133	-1.20357
18888392	chr11:18888392:G:A	1.44041e-05	-1.91869e-10	-1.34549
18888739	chr11:18888739:G:T	2.33173e-05	-1.91869e-10	-0.863806
18888891	chr11:18888891:C:T	1.96011e-05	-1.91869e-10	-1.03742
18889799	chr11:18889799:C:T	6.69855e-06	-1.0982	-1.01291
18890366	chr11:18890366:T:C	1.42465e-05	-1.91869e-10	-1.35649
18890682	chr11:18890682:C:A	4.28485e-06	-1.21317	-1.34474
18890946	chr11:18890946:C:T	2.64673e-05	-1.91869e-10	-0.737093
18890948	chr11:18890948:T:C	1.91138e-05	-1.91869e-10	-1.06259
18891241	chr11:18891241:G:A	1.81236e-05	-1.91869e-10	-1.11579
18891530	chr11:18891530:TGAA:T	1.60387e-05	-1.91869e-10	-1.238
18891674	chr11:18891674:C:T	1.41551e-05	-1.91869e-10	-1.36292
18892346	chr11:18892346:A:C	3.84216e-06	-1.3065	-1.36047
18892419	chr11:18892419:G:A	1.93759e-05	-1.91869e-10	-1.04897
18892979	chr11:18892979:G:A	1.50781e-05	-1.91869e-10	-1.29976
18893393	chr11:18893393:A:T	1.9682e-05	-1.50072	0.467421
18893916	chr11:18893916:T:C	1.16636e-05	-1.55653	-6.68817e-10
18893986	chr11:18893986:G:T	0.000111608	-1.91869e-10	0.701989
18894373	chr11:18894373:C:T	1.49677e-05	-1.91869e-10	-1.30711
18894691	chr11:18894691:G:T	5.588e-05	-1.10358	1.11379
18894835	chr11:18894835:G:A	1.70977e-05	-1.17406	-6.68817e-10
18894906	chr11:18894906:T:C	0.000117745	-1.91869e-10	0.755517
18895201	chr11:18895201:C:A	1.48652e-05	-1.91869e-10	-1.31398
18895474	chr11:18895474:A:T	3.45137e-06	-1.47307	-1.30116
18895789	chr11:18895789:G:A	6.58349e-06	-0.934141	-1.19429
18895904	chr11:18895904:T:C	1.54635e-05	-1.91869e-10	-1.27452
18895980	chr11:18895980:C:G	1.94339e-05	-1.91869e-10	-1.04598
18895995	chr11:18895995:T:C	4.27064e-06	-1.37544	-1.1858
18896114	chr11:18896114:T:C	1.42168e-05	-1.91869e-10	-1.35858
18896115	chr11:18896115:G:A	1.43062e-05	-1.91869e-10	-1.35231
18896251	chr11:18896251:G:A	5.63054e-06	-1.13115	-1.15365
18896681	chr11:18896681:G:A	1.4645e-05	-1.91869e-10	-1.3289
18896839	chr11:18896839:G:T	2.9248e-05	-1.91869e-10	-0.637189
18896966	chr11:18896966:C:T	1.51429e-05	-1.91869e-10	-1.29547
18897165	chr11:18897165:C:T	1.42674e-05	-1.91869e-10	-1.35503
18897570	chr11:18897570:C:T	3.55098e-06	-1.49679	-1.24899
18897627	chr11:18897627:C:T	5.19951e-05	-0.0618522	-6.68817e-10
18897658	chr11:18897658:C:T	1.48982e-05	-1.91869e-10	-1.31176
18897668	chr11:18897668:G:A	1.94339e-05	-1.91869e-10	-1.04598
18897725	chr11:18897725:A:G	4.53537e-06	-1.40823	-1.09287
18897766	chr11:18897766:C:T	4.61416e-06	-1.15836	-1.32551
18897787	chr11:18897787:G:T	3.27566e-06	-1.54582	-1.28066
18898094	chr11:18898094:C:T	6.46112e-06	-1.2969	-0.850304
18898160	chr11:18898160:C:G	1.69995e-05	-1.51116	0.331342
18898258	chr11:18898258:G:C	1.43566e-05	-1.91869e-10	-1.34879
18898941	chr11:18898941:T:G	1.79342e-05	-1.12629	-6.68817e-10
18899143	chr11:18899143:G:A	4.23896e-06	-1.38031	-1.18837
18899583	chr11:18899583:A:G	4.45353e-06	-1.419	-1.10031
18899838	chr11:18899838:C:T	1.17346e-05	-1.55046	-6.68817e-10
18899852	chr11:18899852:A:G	6.57604e-06	-1.25483	-0.87474
18899937	chr11:18899937:A:G	1.49018e-05	-1.91869e-10	-1.31152
18900724	chr11:18900724:G:A	1.94339e-05	-1.91869e-10	-1.04598
18900944	chr11:18900944:T:C	1.87947e-05	-1.48755	0.408121
18901058	chr11:18901058:G:A	3.31837e-06	-1.53726	-1.27626
18901069	chr11:18901069:C:T	6.00045e-06	-1.29964	-0.921529
18901120	chr11:18901120:A:G	1.55974e-05	-1.91869e-10	-1.2659
18901220	chr11:18901220:C:T	9.00156e-05	-1.91869e-10	0.486982
18901265	chr11:18901265:G:C	7.55946e-06	-1.41588	-0.574324
18901393	chr11:18901393:G:A	1.43832e-05	-1.91869e-10	-1.34694
18901620	chr11:18901620:C:T	0.00049414	-1.91869e-10	2.18982
18902015	chr11:18902015:G:A	2.83033e-05	-1.91869e-10	-0.670023
18902140	chr11:18902140:T:C	3.30716e-06	-1.54527	-1.27164
18902154	chr11:18902154:C:T	6.6331e-05	-1.11618	1.29783
18902476	chr11:18902476:A:G	1.50978e-05	-1.91869e-10	-1.29845
18902597	chr11:18902597:T:G	4.86647e-06	-1.06734	-1.3633
18902666	chr11:18902666:C:T	5.03254e-06	-1.03751	-1.35956
18902957	chr11:18902957:T:G	1.11297e-05	-1.11816	-0.485232
18903186	chr11:18903186:C:T	1.60922e-05	-1.91869e-10	-1.23467
18903705	chr11:18903705:A:G	1.50772e-05	-1.91869e-10	-1.29982
18903726	chr11:18903726:TA:CA	1.4603e-05	-1.91869e-10	-1.33177
18903856	chr11:18903856:T:C	1.42089e-05	-1.91869e-10	-1.35913
18904105	chr11:18904105:G:A	4.25031e-06	-1.42861	-1.1374
18904126	chr11:18904126:G:A	8.46155e-06	-1.42241	-0.455059
18904144	chr11:18904144:T:C	1.50916e-05	-1.91869e-10	-1.29886
18904204	chr11:18904204:AAGTC:A	4.65381e-06	-1.11246	-1.36285
18904339	chr11:18904339:C:G	6.00621e-05	-1.04117	1.12355
18904545	chr11:18904545:T:C	2.15144e-05	-1.49189	0.547611
18904817	chr11:18904817:A:T	1.68366e-05	-1.54937	0.359926
18904882	chr11:18904882:AG:A	1.43097e-05	-1.91869e-10	-1.35207
18904929	chr11:18904929:T:C	3.17343e-05	-0.555603	-6.68817e-10
18905198	chr11:18905198:C:T	1.43435e-05	-1.91869e-10	-1.3497
18905269	chr11:18905269:A:G	7.21393e-06	-1.4582	-0.578785
18905639	chr11:18905639:T:C	6.07176e-06	-1.05398	-1.15538
18906173	chr11:18906173:A:G	9.84103e-06	-1.49648	-0.229956
18906179	chr11:18906179:G:A	1.44835e-05	-1.91869e-10	-1.33999
18906236	chr11:18906236:T:C	1.26015e-05	-1.47918	-6.68817e-10
18906430	chr11:18906430:GT:G	1.516e-05	-1.91869e-10	-1.29434
18906459	chr11:18906459:C:T	1.41365e-05	-1.91869e-10	-1.36424
18906624	chr11:18906624:C:T	1.46939e-05	-1.91869e-10	-1.32557
18906738	chr11:18906738:G:C	8.67985e-06	-1.45304	-0.398958
18906797	chr11:18906797:C:T	1.50605e-05	-1.91869e-10	-1.30092
18906990	chr11:18906990:A:G	6.10125e-06	-1.24182	-0.962691
18907385	chr11:18907385:C:T	1.41923e-05	-1.91869e-10	-1.3603
18907518	chr11:18907518:A:G	1.44953e-05	-1.91869e-10	-1.33918
18907722	chr11:18907722:G:T	3.33925e-06	-1.55018	-1.25707
18907885	chr11:18907885:T:C	1.40583e-05	-1.41802	0.0482283
18907917	chr11:18907917:T:C	2.59999e-05	-1.91869e-10	-0.754908
18907957	chr11:18907957:C:T	1.52098e-05	-1.91869e-10	-1.29106
18908500	chr11:18908500:AC:A	1.41407e-05	-1.91869e-10	-1.36395
18909057	chr11:18909057:A:G	1.77566e-05	-1.91869e-10	-1.13625
18909738	chr11:18909738:C:T	1.4308e-05	-1.91869e-10	-1.35219
18909809	chr11:18909809:C:T	1.43602e-05	-1.91869e-10	-1.34854
18910123	chr11:18910123:G:A	6.72017e-06	-1.22367	-0.884216
18910145	chr11:18910145:A:T	3.63881e-06	-1.51819	-1.20315
18910272	chr11:18910272:C:T	7.13842e-06	-0.878821	-1.16869
18910705	chr11:18910705:A:G	1.49977e-05	-1.91869e-10	-1.3051
18911011	chr11:18911011:C:A	4.94403e-06	-1.46582	-0.949004
18911809	chr11:18911809:A:G	7.20096e-06	-0.883183	-1.1556
18913169	chr11:18913169:G:A	1.6774e-05	-1.91869e-10	-1.19317
18913491	chr11:18913491:C:T	8.11097e-06	-1.19349	-0.726296
18913714	chr11:18913714:G:A	1.46315e-05	-1.0714	-0.258427
18914220	chr11:18914220:G:A	1.44687e-05	-1.91869e-10	-1.34101
18914604	chr11:18914604:C:T	1.81555e-05	-1.91869e-10	-1.11403
18914707	chr11:18914707:G:C	7.58308e-06	-0.808866	-1.17822
18914719	chr11:18914719:A:T	6.64466e-06	-1.23484	-0.884345
18915007	chr11:18915007:C:T	4.84776e-06	-1.36455	-1.06994
18915144	chr11:18915144:G:A	5.77582e-05	-1.91869e-10	0.0432635
18915146	chr11:18915146:G:A	5.28629e-05	-1.91869e-10	-0.0452995
18915291	chr11:18915291:A:G	1.92405e-05	-1.91869e-10	-1.05598
18915804	chr11:18915804:C:A	2.00369e-05	-1.4774	0.461975
18915920	chr11:18915920:C:A	1.47097e-05	-1.04057	-0.283925
18915971	chr11:18915971:G:A	1.67513e-05	-1.91869e-10	-1.19453
18916364	chr11:18916364:T:C	1.6774e-05	-1.91869e-10	-1.19317
18916464	chr11:18916464:T:C	1.39832e-05	-1.47802	0.102882
18916497	chr11:18916497:A:C	1.45245e-05	-1.91869e-10	-1.33716
18917185	chr11:18917185:C:T	5.89415e-06	-0.992852	-1.24619
18917189	chr11:18917189:C:T	4.94552e-05	-1.91869e-10	-0.111934
18917232	chr11:18917232:T:G	1.77512e-05	-1.91869e-10	-1.13655
18917451	chr11:18917451:G:A	8.00197e-06	-1.20245	-0.73086
18917623	chr11:18917623:G:A	6.65823e-06	-1.05078	-1.06637
18918119	chr11:18918119:A:G	1.49909e-05	-1.07385	-0.231702
18918145	chr11:18918145:C:A	1.41457e-05	-1.91869e-10	-1.36359
18918496	chr11:18918496:AAAAG:A	7.80263e-05	-1.91869e-10	0.344044
18918775	chr11:18918775:G:A	4.93578e-06	-1.42341	-0.99308
18918838	chr11:18918838:T:A	1.79129e-05	-1.91869e-10	-1.12748
18918887	chr11:18918887:G:A	1.65576e-05	-1.91869e-10	-1.20616
18919856	chr11:18919856:T:A	1.77476e-05	-1.91869e-10	-1.13675
18919942	chr11:18919942:G:C	5.3069e-05	-1.91869e-10	-0.041409
18920174	chr11:18920174:T:C	5.42673e-05	-1.91869e-10	-0.0190798
18920213	chr11:18920213:A:T	7.19364e-05	-1.91869e-10	0.262782
18922063	chr11:18922063:T:TA	6.82376e-05	-1.91869e-10	0.209994
18922108	chr11:18922108:A:G	3.18961e-05	-1.91869e-10	-0.550519
18922163	chr11:18922163:T:C	1.41373e-05	-1.91869e-10	-1.36419
18922227	chr11:18922227:GA:G	1.39221e-05	-0.803779	-0.575745
18922534	chr11:18922534:C:T	1.72048e-05	-1.91869e-10	-1.16781
18922535	chr11:18922535:A:G	6.11189e-06	-0.842253	-1.36051
18922608	chr11:18922608:A:T	8.20251e-06	-1.14793	-0.760634
18922697	chr11:18922697:A:G	1.59205e-05	-1.91869e-10	-1.2454
18923102	chr11:18923102:G:T	3.56395e-06	-1.50846	-1.23368
18923532	chr11:18923532:G:A	1.41528e-05	-1.91869e-10	-1.36309
18923537	chr11:18923537:G:A	2.94029e-05	-1.91869e-10	-0.63191
18923583	chr11:18923583:A:G	6.03741e-06	-0.884485	-1.33054
18923701	chr11:18923701:T:G	3.8894e-05	-1.91869e-10	-0.352161
18923874	chr11:18923874:G:A	1.55496e-05	-1.91869e-10	-1.26897
18924117	chr11:18924117:A:G	1.65593e-05	-1.91869e-10	-1.20605
18925320	chr11:18925320:G:A	1.7129e-05	-1.91869e-10	-1.17223
18925336	chr11:18925336:G:A	1.68978e-05	-1.91869e-10	-1.18582
18925758	chr11:18925758:C:T	0.000268401	-1.91869e-10	1.57948
18925921	chr11:18925921:G:T	1.70374e-05	-1.91869e-10	-1.17759
18926089	chr11:18926089:T:C	1.95025e-05	-1.91869e-10	-1.04246
18926251	chr11:18926251:A:G	3.9817e-06	-1.55331	-1.07798
18926376	chr11:18926376:T:C	1.63381e-05	-1.91869e-10	-1.2195
18926827	chr11:18926827:A:G	1.56186e-05	-1.91869e-10	-1.26454
18926928	chr11:18926928:GTGGGTTAGGT:G	1.5021e-05	-1.91869e-10	-1.30355
18927027	chr11:18927027:A:G	3.27678e-06	-1.50523	-1.32091
18927197	chr11:18927197:T:C	2.06778e-05	-1.91869e-10	-0.983942
18927259	chr11:18927259:A:G	2.33938e-05	-1.91869e-10	-0.860531
18927606	chr11:18927606:T:C	1.43769e-05	-0.0489252	-1.29845
18927627	chr11:18927627:C:T	2.55501e-05	-1.91869e-10	-0.772361
18927673	chr11:18927673:C:T	3.02711e-06	-1.55699	-1.3484
18928069	chr11:18928069:C:T	2.29492e-05	-1.91869e-10	-0.879718
18928545	chr11:18928545:A:G	3.95593e-06	-1.43879	-1.199
18928852	chr11:18928852:A:G	1.44695e-05	-1.91869e-10	-1.34096
18928910	chr11:18928910:G:A	4.65876e-06	-1.40413	-1.07012
18928981	chr11:18928981:A:T	1.49542e-05	-1.91869e-10	-1.30801
18929158	chr11:18929158:G:A	6.47942e-06	-1.19656	-0.947806
18929184	chr11:18929184:G:A	1.55628e-05	-1.91869e-10	-1.26812
18929590	chr11:18929590:C:T	1.43943e-05	-1.91869e-10	-1.34617
18929845	chr11:18929845:T:C	1.80677e-05	-1.91869e-10	-1.11887
18930304	chr11:18930304:T:A	1.48e-05	-1.91869e-10	-1.31838
18930644	chr11:18930644:T:C	1.46264e-05	-1.91869e-10	-1.33017
18930882	chr11:18930882:C:G	1.57664e-05	-1.91869e-10	-1.25512
18930974	chr11:18930974:A:G	1.56848e-05	-1.91869e-10	-1.26031
18931032	chr11:18931032:A:G	0.000140622	-1.91869e-10	0.933076
18931050	chr11:18931050:A:G	6.5158e-06	-1.22639	-0.912384
18931095	chr11:18931095:A:T	2.62273e-05	-1.91869e-10	-0.746199
18931182	chr11:18931182:C:T	1.64812e-05	-1.91869e-10	-1.21078
18931343	chr11:18931343:G:A	5.40088e-06	-0.982952	-1.34349
18931393	chr11:18931393:A:G	1.41512e-05	-1.91869e-10	-1.3632
18931794	chr11:18931794:T:C	3.34409e-06	-1.55217	-1.25364
18931899	chr11:18931899:A:G	2.61179e-05	-1.91869e-10	-0.750381
18932476	chr11:18932476:C:A	1.19464e-05	-1.53257	-6.68817e-10
18932535	chr11:18932535:T:A	1.54373e-05	-1.91869e-10	-1.27622
18932681	chr11:18932681:C:T	1.56451e-05	-1.91869e-10	-1.26284
18933014	chr11:18933014:G:A	3.95087e-06	-1.27854	-1.36052
18933177	chr11:18933177:C:T	1.43664e-05	-1.91869e-10	-1.34811
18933261	chr11:18933261:A:T	1.45048e-05	-1.91869e-10	-1.33852
18934118	chr11:18934118:G:A	1.49941e-05	-1.91869e-10	-1.30534
18934314	chr11:18934314:C:T	9.57061e-06	-0.854651	-0.899653
18934679	chr11:18934679:T:C	1.41396e-05	-1.91869e-10	-1.36402
18935730	chr11:18935730:G:A	1.85399e-05	-1.91869e-10	-1.09307
18935747	chr11:18935747:A:T	1.46323e-05	-1.91869e-10	-1.32977
18935763	chr11:18935763:A:G	1.68081e-05	-1.91869e-10	-1.19114
18936281	chr11:18936281:C:T	1.36602e-05	-1.39852	-6.68817e-10
18936530	chr11:18936530:G:A	2.04321e-05	-1.91869e-10	-0.995894
18936922	chr11:18936922:C:T	1.68619e-05	-1.18794	-6.68817e-10
18937105	chr11:18937105:C:T	4.36722e-05	-1.91869e-10	-0.236289
18937120	chr11:18937120:G:C	1.71311e-05	-1.91869e-10	-1.17211
18937192	chr11:18937192:C:T	1.43846e-05	-1.91869e-10	-1.34684
18937193	chr11:18937193:G:A	5.86595e-06	-0.881961	-1.36188
18937320	chr11:18937320:A:C	2.56475e-05	-1.91869e-10	-0.768557
18937698	chr11:18937698:G:A	1.52417e-05	-1.09646	-0.192501
18937952	chr11:18937952:G:A	1.65153e-05	-1.91869e-10	-1.20872
18937963	chr11:18937963:G:A	3.31257e-06	-1.55495	-1.26033
18938067	chr11:18938067:A:G	1.76328e-05	-1.00521	-0.138032
18938120	chr11:18938120:C:T	1.19962e-05	-1.52841	-6.68817e-10
18938171	chr11:18938171:A:G	1.86955e-05	-1.91869e-10	-1.08472
18938304	chr11:18938304:T:A	6.99833e-06	-0.719242	-1.34809
18938568	chr11:18938568:A:G	6.12345e-06	-1.48408	-0.716793
18939104	chr11:18939104:G:A	1.42221e-05	-1.91869e-10	-1.35821
18939232	chr11:18939232:A:G	5.46813e-06	-0.9585	-1.35557
18939375	chr11:18939375:G:A	6.90735e-05	-1.91869e-10	0.22217
18939506	chr11:18939506:T:C	6.97496e-05	-1.91869e-10	0.231911
18939526	chr11:18939526:T:G	1.52945e-05	-1.91869e-10	-1.28551
18939562	chr11:18939562:A:T	1.41492e-05	-1.91869e-10	-1.36334
18939568	chr11:18939568:G:T	1.44964e-05	-1.91869e-10	-1.3391
18939870	chr11:18939870:C:A	1.41374e-05	-1.91869e-10	-1.36418
18940125	chr11:18940125:G:A	3.85296e-06	-1.42163	-1.24253
18940132	chr11:18940132:T:C	3.34099e-06	-1.44622	-1.36052
18940196	chr11:18940196:A:G	1.41863e-05	-1.91869e-10	-1.36073
18940803	chr11:18940803:G:A	1.18798e-05	-1.53816	-6.68817e-10
18940978	chr11:18940978:C:T	3.46453e-06	-1.40666	-1.36377
18941562	chr11:18941562:T:C	6.5354e-06	-0.850245	-1.28552
18941680	chr11:18941680:T:C	1.47148e-05	-1.91869e-10	-1.32415
18941962	chr11:18941962:T:C	1.77251e-05	-1.91869e-10	-1.13802
18944172	chr11:18944172:C:T	1.41412e-05	-1.91869e-10	-1.36391
18944173	chr11:18944173:C:A	8.49022e-06	-1.24634	-0.627742
18944429	chr11:18944429:G:A	2.77799e-05	-1.91869e-10	-0.688689
18944599	chr11:18944599:T:C	2.78842e-05	-1.91869e-10	-0.684943
18944619	chr11:18944619:T:C	2.87768e-05	-1.91869e-10	-0.65343
18944620	chr11:18944620:G:A	2.51365e-05	-1.91869e-10	-0.788682
18944624	chr11:18944624:C:T	2.80979e-05	-1.91869e-10	-0.677305
18944625	chr11:18944625:A:G	2.81456e-05	-1.91869e-10	-0.675612
18944632	chr11:18944632:C:G	2.78228e-05	-1.91869e-10	-0.687147
18944639	chr11:18944639:A:T	2.84439e-05	-1.91869e-10	-0.665068
18944679	chr11:18944679:C:T	3.39981e-05	-1.91869e-10	-0.486698
18945041	chr11:18945041:C:T	1.74472e-05	-1.91869e-10	-1.15382
18945045	chr11:18945045:T:A	5.17588e-06	-1.47669	-0.892303
18945050	chr11:18945050:T:C	1.99386e-05	-1.91869e-10	-1.02035
18945122	chr11:18945122:C:T	1.44164e-05	-1.91869e-10	-1.34464
18945210	chr11:18945210:C:T	1.633e-05	-1.91869e-10	-1.22
18945364	chr11:18945364:A:G	1.70898e-05	-1.91869e-10	-1.17452
18945427	chr11:18945427:C:T	1.66652e-05	-1.91869e-10	-1.19968
18945566	chr11:18945566:G:A	3.12298e-06	-1.55662	-1.31759
18946024	chr11:18946024:A:G	1.25641e-05	-1.48216	-6.68817e-10
18946179	chr11:18946179:A:G	1.9675e-05	-1.91869e-10	-1.03365
18946271	chr11:18946271:T:G	1.75014e-05	-1.91869e-10	-1.15072
18946306	chr11:18946306:T:C	1.43766e-05	-1.91869e-10	-1.3474
18946374	chr11:18946374:G:C	3.02683e-06	-1.54391	-1.36158
18947039	chr11:18947039:A:G	1.42642e-05	-1.91869e-10	-1.35525
18947336	chr11:18947336:A:T	1.45824e-05	-1.91869e-10	-1.33319
18947347	chr11:18947347:C:G	3.94443e-05	-0.338111	-6.68817e-10
18947359	chr11:18947359:C:T	1.94764e-05	-1.91869e-10	-1.0438
18947634	chr11:18947634:A:C	1.99364e-05	-1.91869e-10	-1.02045
18947771	chr11:18947771:T:C	2.0486e-05	-1.91869e-10	-0.993259
18948018	chr11:18948018:T:C	3.07909e-06	-1.556	-1.33237
18948067	chr11:18948067:A:G	1.42971e-05	-1.91869e-10	-1.35294
18948145	chr11:18948145:T:C	1.42747e-05	-1.91869e-10	-1.35451
18948501	chr11:18948501:G:A	1.94215e-05	-1.91869e-10	-1.04662
18948711	chr11:18948711:G:A	1.67837e-05	-1.91869e-10	-1.19259
18948986	chr11:18948986:G:T	1.42964e-05	-1.91869e-10	-1.35299
18949106	chr11:18949106:A:T	2.99503e-06	-1.55627	-1.35977
18949242	chr11:18949242:C:T	1.50684e-05	-1.91869e-10	-1.3004
18949296	chr11:18949296:G:C	1.55082e-05	-1.91869e-10	-1.27163
18949313	chr11:18949313:A:G	1.94283e-05	-1.91869e-10	-1.04627
18949392	chr11:18949392:T:A	1.4389e-05	-1.91869e-10	-1.34654
18949439	chr11:18949439:T:C	1.9309e-05	-1.91869e-10	-1.05243
18949921	chr11:18949921:A:G	1.19439e-05	-1.53278	-6.68817e-10
18950035	chr11:18950035:A:G	1.94326e-05	-1.91869e-10	-1.04605
18950119	chr11:18950119:C:T	1.4432e-05	-1.91869e-10	-1.34356
18950287	chr11:18950287:A:G	6.90832e-05	-1.91869e-10	0.22231
18950453	chr11:18950453:A:G	1.78833e-05	-1.91869e-10	-1.12913
18950550	chr11:18950550:C:T	1.6378e-05	-1.91869e-10	-1.21706
18950680	chr11:18950680:G:A	1.93582e-05	-1.91869e-10	-1.04989
18950813	chr11:18950813:G:C	1.9309e-05	-1.91869e-10	-1.05243
18950865	chr11:18950865:C:G	1.58783e-05	-1.91869e-10	-1.24805
18950882	chr11:18950882:T:C	1.16679e-05	-1.55616	-6.68817e-10
18950984	chr11:18950984:T:C	1.62914e-05	-1.91869e-10	-1.22236
18951060	chr11:18951060:C:T	1.43152e-05	-1.91869e-10	-1.35168
18951450	chr11:18951450:C:T	1.9309e-05	-1.91869e-10	-1.05243
18951536	chr11:18951536:C:A	2.98528e-06	-1.55533	-1.36398
18951604	chr11:18951604:T:C	6.69681e-05	-1.91869e-10	0.191215
18952623	chr11:18952623:A:G	1.82755e-05	-1.91869e-10	-1.10744
18952676	chr11:18952676:G:A	1.57855e-05	-1.25391	-6.68817e-10
18952732	chr11:18952732:T:C	3.3889e-05	-1.91869e-10	-0.489911
18952747	chr11:18952747:T:C	1.78573e-05	-1.91869e-10	-1.13059
18953156	chr11:18953156:A:G	1.79971e-05	-1.91869e-10	-1.12279
18953360	chr11:18953360:C:T	1.79356e-05	-1.91869e-10	-1.12622
18953579	chr11:18953579:A:G	1.81789e-05	-1.91869e-10	-1.11274
18953651	chr11:18953651:A:G	1.82594e-05	-1.91869e-10	-1.10832
18953745	chr11:18953745:A:G	1.82363e-05	-1.91869e-10	-1.10958
18953763	chr11:18953763:C:T	1.41627e-05	-1.91869e-10	-1.36239
18953922	chr11:18953922:C:G	4.90894e-06	-1.55689	-0.865053
18954137	chr11:18954137:C:T	2.54225e-05	-1.91869e-10	-0.777365
18954516	chr11:18954516:C:T	3.00099e-06	-1.55106	-1.36299
18954667	chr11:18954667:TGGA:T	1.77869e-05	-1.91869e-10	-1.13454
18954818	chr11:18954818:G:A	3.01528e-06	-1.54598	-1.36333
18955053	chr11:18955053:G:A	1.74642e-05	-1.15285	-6.68817e-10
18955074	chr11:18955074:T:C	2.98847e-06	-1.55401	-1.36423
18955127	chr11:18955127:C:T	6.70955e-06	-0.75011	-1.35936
18955163	chr11:18955163:C:G	1.45713e-05	-1.91869e-10	-1.33394
18955273	chr11:18955273:A:G	1.43911e-05	-1.91869e-10	-1.34639
18955285	chr11:18955285:A:G	1.31317e-05	-1.43797	-6.68817e-10
18955423	chr11:18955423:T:C	1.31612e-05	-1.43573	-6.68817e-10
18955688	chr11:18955688:C:T	3.60238e-06	-1.55698	-1.17443
18955731	chr11:18955731:G:A	1.79686e-05	-1.91869e-10	-1.12437
18955871	chr11:18955871:A:G	2.99732e-06	-1.55393	-1.36135
18955957	chr11:18955957:G:A	1.41519e-05	-1.91869e-10	-1.36315
18956069	chr11:18956069:T:C	3.51235e-06	-1.55596	-1.20076
18956113	chr11:18956113:T:C	3.01678e-06	-1.54497	-1.36384
18956196	chr11:18956196:A:C	2.28397e-05	-1.91869e-10	-0.8845
18956220	chr11:18956220:G:A	1.67225e-05	-1.91869e-10	-1.19624
18956308	chr11:18956308:C:T	1.81307e-05	-1.91869e-10	-1.11539
18956420	chr11:18956420:G:GT	1.83181e-05	-1.91869e-10	-1.10511
18956421	chr11:18956421:G:T	1.83181e-05	-1.91869e-10	-1.10511
18956433	chr11:18956433:A:C	3.51981e-06	-1.55671	-1.19789
18956549	chr11:18956549:C:T	3.02432e-06	-1.54212	-1.3642
18956755	chr11:18956755:G:C	3.01163e-06	-1.54631	-1.3642
18956793	chr11:18956793:A:T	1.4767e-05	-1.91869e-10	-1.32061
18956809	chr11:18956809:A:G	1.73152e-05	-1.16142	-6.68817e-10
18956908	chr11:18956908:T:C	2.31932e-05	-1.91869e-10	-0.869143
18956909	chr11:18956909:G:A	3.0099e-06	-1.54887	-1.36222
18956954	chr11:18956954:C:A	5.57201e-06	-1.46482	-0.830428
18957120	chr11:18957120:G:A	1.48192e-05	-1.91869e-10	-1.31708
18957278	chr11:18957278:A:G	1.43155e-05	-1.91869e-10	-1.35166
18957454	chr11:18957454:C:G	3.03117e-06	-1.54189	-1.36217
18957848	chr11:18957848:G:A	3.51299e-05	-1.91869e-10	-0.45395
18957993	chr11:18957993:C:T	3.03717e-06	-1.53992	-1.36216
18958164	chr11:18958164:G:A	1.96408e-05	-1.91869e-10	-1.03539
18958246	chr11:18958246:G:T	1.99212e-05	-1.91869e-10	-1.02122
18958354	chr11:18958354:A:G	1.81943e-05	-1.91869e-10	-1.11189
18958357	chr11:18958357:T:C	3.00531e-06	-1.5489	-1.36372
18958486	chr11:18958486:T:G	3.04667e-06	-1.54003	-1.35892
18958513	chr11:18958513:CA:C	3.0227e-06	-1.54259	-1.36426
18958568	chr11:18958568:G:C	3.0368e-06	-1.53838	-1.36382
18958571	chr11:18958571:T:A	3.03832e-06	-1.53766	-1.36403
18958583	chr11:18958583:C:A	1.45805e-05	-1.91869e-10	-1.33331
18958696	chr11:18958696:G:A	1.4477e-05	-1.91869e-10	-1.34044
18958769	chr11:18958769:T:A	3.04945e-06	-1.53568	-1.36236
18958828	chr11:18958828:A:G	3.04462e-06	-1.53631	-1.36331
18958949	chr11:18958949:G:A	3.05133e-06	-1.53339	-1.36404
18958988	chr11:18958988:C:T	3.46845e-05	-1.91869e-10	-0.466708
18959190	chr11:18959190:AT:A	1.45641e-05	-1.91869e-10	-1.33444
18959358	chr11:18959358:G:A	3.14839e-05	-1.91869e-10	-0.563525
18959502	chr11:18959502:A:C	3.12059e-05	-1.91869e-10	-0.572393
18959621	chr11:18959621:C:A	1.45816e-05	-1.91869e-10	-1.33324
18959732	chr11:18959732:A:G	3.39627e-05	-1.91869e-10	-0.487739
18959766	chr11:18959766:T:A	3.10936e-05	-1.91869e-10	-0.576
18959822	chr11:18959822:C:G	3.15338e-05	-1.91869e-10	-0.561943
18959910	chr11:18959910:T:C	3.14247e-05	-1.91869e-10	-0.565408
18960101	chr11:18960101:C:T	3.30997e-05	-1.91869e-10	-0.513478
18960261	chr11:18960261:T:C	3.29909e-05	-1.91869e-10	-0.516769
18960398	chr11:18960398:C:G	3.56053e-06	-1.49123	-1.25186
18960477	chr11:18960477:T:G	6.40567e-06	-1.5534	-0.60242
18960554	chr11:18960554:A:G	1.93596e-05	-1.91869e-10	-1.04981
18960642	chr11:18960642:T:C	1.83738e-05	-1.91869e-10	-1.10208
18960746	chr11:18960746:G:C	3.11878e-05	-1.91869e-10	-0.572976
18961087	chr11:18961087:C:T	9.84513e-06	-1.45416	-0.271865
18961209	chr11:18961209:C:T	3.11478e-05	-1.91869e-10	-0.574256
18961255	chr11:18961255:T:C	3.12059e-05	-1.91869e-10	-0.572393
18961273	chr11:18961273:T:G	2.98794e-06	-1.55693	-1.36149
18961278	chr11:18961278:G:C	1.78263e-05	-1.91869e-10	-1.13233
18961608	chr11:18961608:A:G	1.16902e-05	-1.55425	-6.68817e-10
18961795	chr11:18961795:C:T	2.9861e-06	-1.55686	-1.36217
18962024	chr11:18962024:C:T	2.98766e-06	-1.55667	-1.36184
18962026	chr11:18962026:G:A	3.94411e-05	-1.91869e-10	-0.338194
18962326	chr11:18962326:C:T	3.38775e-05	-0.49025	-6.68817e-10
18962589	chr11:18962589:C:T	1.53791e-05	-1.91869e-10	-1.27999
18962673	chr11:18962673:C:A	1.45189e-05	-1.91869e-10	-1.33755
18962714	chr11:18962714:G:A	3.93257e-05	-1.91869e-10	-0.341122
18962744	chr11:18962744:G:A	8.1662e-05	-1.91869e-10	0.389587
18962778	chr11:18962778:G:T	3.84849e-05	-1.91869e-10	-0.362735
18962848	chr11:18962848:T:C	4.0076e-05	-1.91869e-10	-0.322223
18963221	chr11:18963221:C:T	1.77219e-05	-1.91869e-10	-1.1382
18963254	chr11:18963254:G:A	2.98312e-06	-1.55628	-1.36375
18963426	chr11:18963426:A:G	1.93868e-05	-1.91869e-10	-1.04841
18963475	chr11:18963475:G:A	1.41372e-05	-1.91869e-10	-1.36419
18963558	chr11:18963558:G:T	3.85731e-05	-1.91869e-10	-0.360447
18963632	chr11:18963632:A:T	1.45823e-05	-1.91869e-10	-1.33319
18963853	chr11:18963853:T:C	5.10411e-05	-1.91869e-10	-0.0803711
18964096	chr11:18964096:A:G	3.23536e-06	-1.4748	-1.36406
18964107	chr11:18964107:C:T	1.99009e-05	-1.91869e-10	-1.02224
18964463	chr11:18964463:G:A	2.43337e-05	-1.91869e-10	-0.821141
18964939	chr11:18964939:G:T	1.56789e-05	-1.91869e-10	-1.26069
18965335	chr11:18965335:G:A	4.87962e-06	-1.50233	-0.925601
18965703	chr11:18965703:T:C	2.70155e-05	0.523919	-1.24051
18965946	chr11:18965946:G:A	3.48133e-06	-1.47564	-1.28995
18966261	chr11:18966261:T:C	2.46669e-05	-1.91869e-10	-0.807541
18966702	chr11:18966702:C:T	1.57227e-05	-1.91869e-10	-1.25789
18966798	chr11:18966798:C:T	2.10855e-05	-1.91869e-10	-0.964414
18967025	chr11:18967025:C:T	4.70179e-06	-1.5181	-0.946959
18967050	chr11:18967050:C:T	4.18647e-05	-1.91869e-10	-0.278558
18967248	chr11:18967248:A:G	2.50446e-05	-1.91869e-10	-0.792341
18967577	chr11:18967577:T:C	3.00753e-06	-1.55394	-1.35794
18967612	chr11:18967612:T:A	2.07487e-05	-1.91869e-10	-0.980518
18967697	chr11:18967697:G:A	4.7454e-06	-1.51034	-0.945481
18967849	chr11:18967849:G:T	2.11153e-05	-1.91869e-10	-0.963004
18968814	chr11:18968814:T:A	2.9164e-05	-1.91869e-10	-0.640066
18968844	chr11:18968844:C:A	1.46317e-05	-1.91869e-10	-1.32981
18968848	chr11:18968848:T:C	1.99605e-05	-1.91869e-10	-1.01925
18968913	chr11:18968913:G:A	4.66105e-06	-1.52059	-0.953175
18969323	chr11:18969323:A:T	1.44599e-05	-1.91869e-10	-1.34162
18969379	chr11:18969379:G:A	1.29451e-05	-1.45228	-6.68817e-10
18969490	chr11:18969490:G:A	3.91425e-05	-1.91869e-10	-0.345794
18969732	chr11:18969732:A:G	2.07487e-05	-1.91869e-10	-0.980518
18970335	chr11:18970335:C:T	2.31007e-05	-0.873137	-6.68817e-10
18970472	chr11:18970472:C:G	1.6442e-05	-1.91869e-10	-1.21317
18970562	chr11:18970562:C:T	2.31338e-05	-1.91869e-10	-0.871707
18970706	chr11:18970706:G:C	3.89369e-05	-1.91869e-10	-0.351059
18970860	chr11:18970860:C:T	2.61576e-05	0.524714	-1.27358
18971185	chr11:18971185:T:A	6.34848e-06	-1.39386	-0.770925
18971431	chr11:18971431:T:G	4.61789e-06	-1.4912	-0.991861
18971634	chr11:18971634:A:T	1.50033e-05	-1.91869e-10	-1.30473
18971772	chr11:18971772:T:A	2.27009e-05	-0.890595	-6.68817e-10
18971918	chr11:18971918:G:A	2.99128e-06	-1.55354	-1.36376
18971975	chr11:18971975:G:T	2.98344e-06	-1.5561	-1.36382
18971998	chr11:18971998:G:A	1.41407e-05	-1.91869e-10	-1.36395
18972028	chr11:18972028:A:C	1.47224e-05	-1.91869e-10	-1.32363
18972325	chr11:18972325:C:T	1.4706e-05	-1.91869e-10	-1.32474
18972458	chr11:18972458:T:C	1.44087e-05	-1.91869e-10	-1.34517
18972493	chr11:18972493:C:T	1.44714e-05	-1.91869e-10	-1.34083
18972702	chr11:18972702:C:T	4.28741e-06	-1.3465	-1.21082
18972801	chr11:18972801:T:A	1.52754e-05	-1.91869e-10	-1.28676
18972982	chr11:18972982:C:A	2.04327e-05	-1.91869e-10	-0.995863
18973657	chr11:18973657:C:G	1.70654e-05	-1.91869e-10	-1.17595
18973825	chr11:18973825:A:T	4.675e-05	-1.91869e-10	-0.168188
18973905	chr11:18973905:T:C	1.4706e-05	-1.91869e-10	-1.32474
18974017	chr11:18974017:C:T	4.11519e-05	-1.91869e-10	-0.295731
18974337	chr11:18974337:C:A	1.99058e-05	-1.91869e-10	-1.02199
18974552	chr11:18974552:A:G	1.43448e-05	-1.91869e-10	-1.34961
18974989	chr11:18974989:C:T	3.08117e-05	-1.91869e-10	-0.585108
18975182	chr11:18975182:GCA:G	2.23241e-05	-1.91869e-10	-0.907333
18975563	chr11:18975563:T:C	1.45047e-05	-1.91869e-10	-1.33853
18975922	chr11:18975922:C:T	1.33917e-05	-1.41837	-6.68817e-10
18976061	chr11:18976061:C:G	4.73919e-06	-1.41019	-1.04695
18976147	chr11:18976147:T:G	3.96169e-06	-1.36201	-1.27432
18976172	chr11:18976172:A:G	2.98137e-06	-1.55635	-1.36427
18976210	chr11:18976210:G:T	1.50254e-05	-1.91869e-10	-1.30326
18976686	chr11:18976686:T:C	2.19574e-05	-1.91869e-10	-0.923898
18977779	chr11:18977779:A:G	1.78397e-05	-1.91869e-10	-1.13157
18978224	chr11:18978224:A:G	1.8e-05	-1.12263	-6.68817e-10
18978228	chr11:18978228:A:G	4.42357e-05	-1.91869e-10	-0.22347
18978717	chr11:18978717:G:A	2.39062e-05	-1.91869e-10	-0.838864
18979815	chr11:18979815:G:A	1.56787e-05	-1.91869e-10	-1.2607
18979965	chr11:18979965:GAACA:G	1.81627e-05	-1.91869e-10	-1.11363
18980376	chr11:18980376:G:A	3.19609e-06	-1.53104	-1.32003
18980409	chr11:18980409:C:T	1.88718e-05	-1.91869e-10	-1.07533
18980574	chr11:18980574:G:T	3.14656e-06	-1.52232	-1.34437
18981032	chr11:18981032:C:G	6.03005e-06	-1.55639	-0.659855
18981351	chr11:18981351:CAT:C	4.05615e-06	-1.51936	-1.09341
18981543	chr11:18981543:T:C	4.6286e-06	-1.43618	-1.04457
18981578	chr11:18981578:AG:A	4.61201e-06	-1.44027	-1.04407
18981829	chr11:18981829:C:G	2.06655e-05	-1.91869e-10	-0.984537
18981892	chr11:18981892:C:G	2.17656e-05	-1.91869e-10	-0.93267
18981934	chr11:18981934:TG:T	2.65335e-05	-1.91869e-10	-0.734595
18981942	chr11:18981942:A:G	3.56936e-05	-1.91869e-10	-0.438029
18982100	chr11:18982100:A:C	3.27267e-06	-1.48142	-1.34598
18982154	chr11:18982154:G:A	3.00673e-06	-1.54825	-1.3639
18982840	chr11:18982840:C:G	1.73729e-05	-1.91869e-10	-1.15809
18982856	chr11:18982856:C:T	2.72613e-05	0.555206	-1.26274
18983614	chr11:18983614:C:T	1.82357e-05	-1.91869e-10	-1.10962
18983629	chr11:18983629:A:G	1.48768e-05	-1.91869e-10	-1.3132
18984064	chr11:18984064:A:G	1.58033e-05	-1.91869e-10	-1.25278
18984292	chr11:18984292:C:T	1.78617e-05	-1.91869e-10	-1.13034
18984515	chr11:18984515:A:G	1.46316e-05	-1.91869e-10	-1.32982
18984696	chr11:18984696:A:C	2.49365e-05	-1.91869e-10	-0.796667
18984790	chr11:18984790:GT:G	2.23665e-05	-1.91869e-10	-0.905437
18984856	chr11:18984856:G:A	2.68922e-05	-1.91869e-10	-0.721164
18984920	chr11:18984920:G:A	3.12809e-05	-1.91869e-10	-0.569994
18985139	chr11:18985139:C:T	1.55742e-05	-1.91869e-10	-1.26738
18985161	chr11:18985161:C:T	3.00832e-06	-1.55261	-1.35901
18985387	chr11:18985387:G:A	1.55742e-05	-1.91869e-10	-1.26738
18985471	chr11:18985471:G:A	3.05252e-06	-1.55572	-1.34131
18985535	chr11:18985535:T:C	1.56454e-05	-1.91869e-10	-1.26283
18985571	chr11:18985571:T:C	4.04809e-06	-1.51047	-1.10429
18985661	chr11:18985661:AT:A	1.52437e-05	-1.91869e-10	-1.28884
18986072	chr11:18986072:G:A	2.1994e-05	-1.91869e-10	-0.92223
18986142	chr11:18986142:C:T	1.78374e-05	-1.91869e-10	-1.13171
18986340	chr11:18986340:C:A	1.80358e-05	-1.91869e-10	-1.12064
18986396	chr11:18986396:G:A	1.47549e-05	-1.91869e-10	-1.32142
18986422	chr11:18986422:T:C	2.48533e-05	-1.91869e-10	-0.800011
18986861	chr11:18986861:C:T	2.68965e-05	-0.721004	-6.68817e-10
18987317	chr11:18987317:C:G	1.5347e-05	-1.91869e-10	-1.28208
18987442	chr11:18987442:A:G	1.41611e-05	-1.91869e-10	-1.3625
18987461	chr11:18987461:G:T	4.10606e-06	-1.51241	-1.08812
18987502	chr11:18987502:G:A	3.93423e-05	-1.91869e-10	-0.340701
18987969	chr11:18987969:G:T	1.17e-05	-1.55342	-6.68817e-10
18988000	chr11:18988000:A:G	8.47072e-06	-1.53468	-0.34171
18988101	chr11:18988101:C:T	1.8941e-05	-1.91869e-10	-1.07167
18988136	chr11:18988136:G:T	4.00626e-06	-1.55675	-1.0684
18988144	chr11:18988144:T:C	1.66556e-05	-1.91869e-10	-1.20026
18988247	chr11:18988247:T:C	1.16587e-05	-1.55695	-6.68817e-10
18988453	chr11:18988453:C:T	1.54581e-05	-1.91869e-10	-1.27487
18988574	chr11:18988574:G:A	3.58915e-06	-1.55478	-1.18031
18988890	chr11:18988890:C:T	5.8236e-06	-1.53748	-0.713607
18989112	chr11:18989112:T:G	6.071e-05	0.093107	-6.68817e-10
18990018	chr11:18990018:G:A	5.53277e-06	-1.53778	-0.764528
18990075	chr11:18990075:C:A	1.49478e-05	-1.91869e-10	-1.30844
18990256	chr11:18990256:A:C	1.39375e-05	-1.37842	-6.68817e-10
18990411	chr11:18990411:C:T	3.23476e-06	-1.55466	-1.28439
18990419	chr11:18990419:A:T	7.95065e-06	-1.49863	-0.441119
18990721	chr11:18990721:G:T	1.53429e-05	-1.91869e-10	-1.28235
18990943	chr11:18990943:G:A	2.99081e-06	-1.55335	-1.36411
18991347	chr11:18991347:C:CT	1.44462e-05	-1.91869e-10	-1.34257
18991373	chr11:18991373:A:G	9.32045e-06	-1.04142	-0.739368
18991860	chr11:18991860:G:A	4.8948e-06	-1.49963	-0.925202
18992198	chr11:18992198:AGGTCT:A	1.41354e-05	-1.91869e-10	-1.36432
18992356	chr11:18992356:G:A	1.42901e-05	-1.91869e-10	-1.35344
18992574	chr11:18992574:A:G	3.33402e-06	-1.51466	-1.29417
18993148	chr11:18993148:T:C	1.66188e-05	-1.91869e-10	-1.20247
18993286	chr11:18993286:C:T	1.42934e-05	-1.91869e-10	-1.35321
18993440	chr11:18993440:T:A	4.24975e-05	-1.91869e-10	-0.263556
18993837	chr11:18993837:G:A	3.14333e-06	-1.55666	-1.31106
18993920	chr11:18993920:T:C	3.97268e-05	-1.91869e-10	-0.330975
18993995	chr11:18993995:T:G	5.15637e-06	-1.55054	-0.822225
18994048	chr11:18994048:C:T	4.55407e-06	-1.44761	-1.04937
18994208	chr11:18994208:CCTT:C	1.41584e-05	-1.91869e-10	-1.36269
18994233	chr11:18994233:T:A	1.54177e-05	-1.91869e-10	-1.27749
18994239	chr11:18994239:GTTTTGAT:G	1.61888e-05	-1.91869e-10	-1.22868
18994490	chr11:18994490:A:G	1.46702e-05	-1.91869e-10	-1.32718
18994632	chr11:18994632:A:G	1.59827e-05	-1.91869e-10	-1.2415
18994994	chr11:18994994:T:C	1.41355e-05	-1.91869e-10	-1.36431
18995261	chr11:18995261:T:G	6.18668e-06	-1.55656	-0.634043
18995429	chr11:18995429:A:G	2.98226e-06	-1.55702	-1.36329
18995788	chr11:18995788:G:A	1.42796e-05	-1.91869e-10	-1.35417
18996135	chr11:18996135:T:C	1.4984e-05	-1.30602	-6.68817e-10
18996293	chr11:18996293:T:C	2.41699e-05	-0.827893	-6.68817e-10
18996642	chr11:18996642:T:A	1.49475e-05	-1.91869e-10	-1.30846
18996727	chr11:18996727:A:G	4.60319e-06	-1.48913	-0.997123
18996785	chr11:18996785:T:G	1.41968e-05	-1.91869e-10	-1.35999
18996953	chr11:18996953:G:A	1.55383e-05	-1.91869e-10	-1.26969
18997259	chr11:18997259:C:T	6.02414e-06	-0.85811	-1.35912
18997364	chr11:18997364:A:G	4.69188e-06	-1.4714	-0.995764
18997779	chr11:18997779:G:C	3.8434e-06	-1.5407	-1.12595
18998021	chr11:18998021:G:T	1.45898e-05	-1.91869e-10	-1.33268
18998148	chr11:18998148:C:T	5.26539e-06	-1.43766	-0.914185
18998296	chr11:18998296:T:C	1.41965e-05	-1.91869e-10	-1.36
18998385	chr11:18998385:G:C	1.48704e-05	-1.91869e-10	-1.31363
18998417	chr11:18998417:T:C	3.21359e-06	-1.48136	-1.36426
18998540	chr11:18998540:T:A	4.60127e-06	-1.46941	-1.01726
18998850	chr11:18998850:T:G	3.80944e-06	-1.49952	-1.176
18998857	chr11:18998857:A:G	7.91697e-06	-1.5012	-0.442793
18998947	chr11:18998947:A:C	3.35658e-05	-0.499493	-6.68817e-10
18999017	chr11:18999017:G:A	5.65587e-06	-1.52202	-0.75829
18999347	chr11:18999347:T:C	1.44262e-05	-1.91869e-10	-1.34396
19000110	chr11:19000110:C:T	5.83386e-06	-1.50104	-0.748279
19000189	chr11:19000189:A:G	1.42863e-05	-1.91869e-10	-1.3537
19000373	chr11:19000373:C:T	1.41555e-05	-1.91869e-10	-1.3629
19000482	chr11:19000482:C:T	5.49879e-06	-1.5262	-0.782271
19000623	chr11:19000623:G:A	4.83885e-05	-1.91869e-10	-0.13374
19000649	chr11:19000649:G:A	1.41574e-05	-1.91869e-10	-1.36276
19000697	chr11:19000697:C:G	1.47327e-05	-1.91869e-10	-1.32293
19000815	chr11:19000815:GA:G	5.9422e-06	-1.49138	-0.739543
19001201	chr11:19001201:C:T	2.55674e-05	-1.91869e-10	-0.771681
19001528	chr11:19001528:G:A	5.90037e-06	-1.51336	-0.724622
19001643	chr11:19001643:A:G	7.95586e-06	-1.40758	-0.531515
19001659	chr11:19001659:GTGGCTACA:G	3.04744e-06	-1.55234	-1.34635
19001782	chr11:19001782:T:C	3.62159e-06	-1.55495	-1.17114
19002047	chr11:19002047:T:G	2.79283e-05	-1.91869e-10	-0.68336
19002062	chr11:19002062:T:C	4.59827e-05	-1.91869e-10	-0.184737
19002525	chr11:19002525:T:C	1.57132e-05	-1.91869e-10	-1.2585
19002704	chr11:19002704:T:A	1.42895e-05	-1.91869e-10	-1.35348
19002834	chr11:19002834:G:A	1.78361e-05	-1.13177	-6.68817e-10
19002963	chr11:19002963:A:T	7.35609e-06	-1.2648	-0.752668
19002979	chr11:19002979:G:C	1.42527e-05	-1.91869e-10	-1.35605
19003304	chr11:19003304:A:C	1.41599e-05	-1.91869e-10	-1.36259
19003369	chr11:19003369:T:C	7.09187e-06	-1.26602	-0.788034
19003423	chr11:19003423:T:C	1.41574e-05	-1.91869e-10	-1.36276
19003424	chr11:19003424:C:T	1.41574e-05	-1.91869e-10	-1.36276
19003513	chr11:19003513:C:T	2.44128e-05	-1.91869e-10	-0.817895
19003722	chr11:19003722:A:T	1.44163e-05	-1.91869e-10	-1.34464
19003806	chr11:19003806:G:A	1.44131e-05	-1.91869e-10	-1.34486
19003913	chr11:19003913:C:T	1.56186e-05	-1.91869e-10	-1.26454
19003954	chr11:19003954:T:C	1.66132e-05	-1.91869e-10	-1.2028
19004152	chr11:19004152:G:A	8.38576e-06	-1.37425	-0.51222
19004168	chr11:19004168:TTC:T	1.44544e-05	-1.91869e-10	-1.34201
19004581	chr11:19004581:A:G	1.62674e-05	-1.91869e-10	-1.22384
19004677	chr11:19004677:T:C	1.41423e-05	-1.91869e-10	-1.36383
19004775	chr11:19004775:G:A	1.72085e-05	-1.91869e-10	-1.1676
19005314	chr11:19005314:T:C	1.67117e-05	-1.91869e-10	-1.19689
19005559	chr11:19005559:C:T	4.84188e-06	-1.47323	-0.962466
19005636	chr11:19005636:C:T	1.82879e-05	-1.91869e-10	-1.10676
19005950	chr11:19005950:A:G	1.67117e-05	-1.91869e-10	-1.19689
19006154	chr11:19006154:A:G	1.49106e-05	-1.91869e-10	-1.31093
19006191	chr11:19006191:A:G	1.42899e-05	-1.91869e-10	-1.35345
19006257	chr11:19006257:G:A	1.51249e-05	-1.91869e-10	-1.29666
19006500	chr11:19006500:G:T	3.49747e-06	-1.55701	-1.20395
19006865	chr11:19006865:C:T	1.60851e-05	-1.91869e-10	-1.23511
19006947	chr11:19006947:G:A	4.45719e-06	-1.41499	-1.10349
19007021	chr11:19007021:A:G	1.44723e-05	-1.91869e-10	-1.34076
19007026	chr11:19007026:T:C	3.07952e-06	-1.5247	-1.36353
19007133	chr11:19007133:T:TCATTCTC	5.78596e-05	-1.91869e-10	0.0450175
19007256	chr11:19007256:C:G	1.76388e-05	-1.91869e-10	-1.1429
19007385	chr11:19007385:C:T	5.99057e-05	-1.91869e-10	0.0797702
19007725	chr11:19007725:C:T	1.67537e-05	-1.91869e-10	-1.19438
19007743	chr11:19007743:C:T	1.75156e-05	-1.54664	0.396736
19007763	chr11:19007763:A:G	1.97953e-05	-1.52822	0.500664
19007772	chr11:19007772:T:C	1.41548e-05	-1.53581	0.172861
19008003	chr11:19008003:A:G	4.74037e-06	-1.51133	-0.945553
19008232	chr11:19008232:A:G	9.59181e-06	-0.860586	-0.891505
19008399	chr11:19008399:G:A	1.37641e-05	-1.39093	-6.68817e-10
19008550	chr11:19008550:T:C	1.44546e-05	-1.91869e-10	-1.34199
19008552	chr11:19008552:G:T	1.4168e-05	-1.91869e-10	-1.36202
19008973	chr11:19008973:G:A	2.69809e-05	-1.91869e-10	-0.717873
19009150	chr11:19009150:C:T	6.85536e-06	-1.46743	-0.620536
19009189	chr11:19009189:C:T	7.30408e-06	-1.26949	-0.755077
19009291	chr11:19009291:G:A	1.45865e-05	-1.91869e-10	-1.3329
19009294	chr11:19009294:T:C	7.02116e-06	-1.43847	-0.625605
19009387	chr11:19009387:A:G	1.57375e-05	-1.53962	0.282661
19009488	chr11:19009488:G:A	1.4363e-05	-1.91869e-10	-1.34835
19009532	chr11:19009532:C:G	1.43679e-05	-1.91869e-10	-1.348
19009536	chr11:19009536:A:G	1.56877e-05	-1.91869e-10	-1.26012
19009549	chr11:19009549:C:T	6.64454e-05	-1.91869e-10	0.183379
19009735	chr11:19009735:T:C	8.28595e-06	-0.942021	-0.956419
19009896	chr11:19009896:A:G	3.11267e-05	-1.51864	0.943701
19009949	chr11:19009949:T:C	1.44358e-05	-1.91869e-10	-1.34329
19009958	chr11:19009958:G:A	1.48342e-05	-1.91869e-10	-1.31607
19010252	chr11:19010252:C:T	1.43588e-05	-1.91869e-10	-1.34864
19010276	chr11:19010276:T:C	1.20107e-05	-1.5272	-6.68817e-10
19010776	chr11:19010776:A:G	1.4235e-05	-1.91869e-10	-1.3573
19010832	chr11:19010832:G:T	1.62904e-05	-1.91869e-10	-1.22242
19011157	chr11:19011157:A:G	6.72148e-06	-1.30964	-0.79805
19011375	chr11:19011375:C:T	2.10431e-05	-0.966426	-6.68817e-10
19011549	chr11:19011549:C:T	1.5942e-05	-1.24405	-6.68817e-10
19011900	chr11:19011900:G:A	3.25357e-06	-1.53835	-1.2949
19012168	chr11:19012168:A:G	1.42129e-05	-1.91869e-10	-1.35885
19012338	chr11:19012338:A:T	7.24298e-06	-1.44595	-0.58702
19012582	chr11:19012582:C:T	3.40688e-06	-1.49726	-1.28994
19012977	chr11:19012977:T:C	1.15671e-05	-0.870271	-0.694563
19013162	chr11:19013162:T:C	2.24798e-05	-1.52875	0.628363
19013385	chr11:19013385:G:A	1.50795e-05	-1.29967	-6.68817e-10
19013503	chr11:19013503:A:G	1.42154e-05	-1.91869e-10	-1.35868
19013615	chr11:19013615:G:C	1.27591e-05	-1.46676	-6.68817e-10
19013673	chr11:19013673:G:A	1.4935e-05	-1.91869e-10	-1.3093
19013990	chr11:19013990:C:A	1.49509e-05	-1.91869e-10	-1.30823
19014036	chr11:19014036:C:G	1.72024e-05	-1.91869e-10	-1.16795
19014540	chr11:19014540:T:A	1.42443e-05	-1.91869e-10	-1.35665
19014657	chr11:19014657:A:G	1.79034e-05	-1.91869e-10	-1.12801
19014797	chr11:19014797:T:C	1.71672e-05	-1.91869e-10	-1.17
19014852	chr11:19014852:CT:C	1.43171e-05	-1.91869e-10	-1.35155
19014885	chr11:19014885:T:A	4.1072e-06	-1.54959	-1.05067
19014965	chr11:19014965:G:T	5.46529e-06	-1.13955	-1.17503
19015097	chr11:19015097:T:C	1.34624e-05	-1.52762	0.114521
19015321	chr11:19015321:A:G	1.41782e-05	-1.91869e-10	-1.36129
19015500	chr11:19015500:G:A	1.63301e-05	-0.537719	-0.682272
19015584	chr11:19015584:C:A	8.31913e-06	-0.988248	-0.906196
19016008	chr11:19016008:G:A	3.28648e-06	-1.52829	-1.2949
19016036	chr11:19016036:T:G	1.41931e-05	-1.91869e-10	-1.36024
19016046	chr11:19016046:G:A	1.72502e-05	-1.91869e-10	-1.16518
19016375	chr11:19016375:G:C	1.51782e-05	-1.91869e-10	-1.29314
19016441	chr11:19016441:C:T	1.41571e-05	-1.91869e-10	-1.36279
19016546	chr11:19016546:G:A	1.42427e-05	-1.91869e-10	-1.35676
19016604	chr11:19016604:A:G	2.25703e-05	-1.49796	0.601591
19016615	chr11:19016615:T:C	1.42427e-05	-1.91869e-10	-1.35676
19017197	chr11:19017197:T:C	1.424e-05	-1.91869e-10	-1.35695
19017512	chr11:19017512:G:T	1.29217e-05	-1.528	0.0739062
19017531	chr11:19017531:A:G	1.424e-05	-1.91869e-10	-1.35695
19017594	chr11:19017594:A:G	1.42089e-05	-1.91869e-10	-1.35913
19017606	chr11:19017606:C:G	2.98623e-06	-1.55468	-1.36431
19017881	chr11:19017881:A:T	1.43492e-05	-1.91869e-10	-1.34931
19018348	chr11:19018348:A:G	2.75591e-05	-1.91869e-10	-0.696668
19018588	chr11:19018588:C:T	1.85964e-05	-1.91869e-10	-1.09003
19018630	chr11:19018630:C:T	9.28841e-06	-0.51069	-1.27354
19018786	chr11:19018786:G:A	1.48169e-05	-1.91869e-10	-1.31724
19018806	chr11:19018806:A:G	1.69259e-05	-1.91869e-10	-1.18416
19018957	chr11:19018957:T:A	1.0419e-05	-1.5424	-0.126967
19019656	chr11:19019656:G:A	4.9878e-06	-1.45164	-0.954372
19019847	chr11:19019847:G:A	1.64571e-05	-1.91869e-10	-1.21224
19019908	chr11:19019908:A:G	2.71385e-05	-0.79193	0.0798818
19019965	chr11:19019965:A:G	2.82229e-05	-1.91869e-10	-0.672868
19020605	chr11:19020605:G:T	1.70797e-05	-1.91869e-10	-1.17511
19020667	chr11:19020667:G:A	7.7789e-06	-0.957905	-1.00368
19021213	chr11:19021213:C:G	2.99003e-06	-1.55542	-1.3623
19021527	chr11:19021527:G:A	1.64596e-05	-1.91869e-10	-1.21209
19022086	chr11:19022086:G:A	1.42427e-05	-1.91869e-10	-1.35676
19022140	chr11:19022140:A:C	1.42427e-05	-1.91869e-10	-1.35676
19022304	chr11:19022304:C:T	1.54068e-05	-1.91869e-10	-1.27819
19022546	chr11:19022546:C:T	1.67634e-05	-1.91869e-10	-1.19381
19022602	chr11:19022602:C:T	6.1281e-06	-1.45401	-0.746102
19022889	chr11:19022889:T:G	1.6702e-05	-1.91869e-10	-1.19747
19023658	chr11:19023658:T:C	4.06942e-06	-1.48596	-1.12354
19023724	chr11:19023724:C:T	1.5797e-05	-1.91869e-10	-1.25318
19023779	chr11:19023779:T:C	1.16573e-05	-1.55707	-6.68817e-10
19023793	chr11:19023793:A:G	1.96112e-05	-1.50075	0.463849
19024352	chr11:19024352:T:G	1.4185e-05	-1.91869e-10	-1.36082
19025148	chr11:19025148:G:A	7.3671e-06	-0.913268	-1.10271
19025302	chr11:19025302:T:C	1.46096e-05	-1.91869e-10	-1.33132
19025467	chr11:19025467:G:A	1.58043e-05	-1.91869e-10	-1.25272
19026094	chr11:19026094:G:A	1.56366e-05	-1.91869e-10	-1.26339
19026432	chr11:19026432:G:T	1.41364e-05	-1.91869e-10	-1.36425
19026486	chr11:19026486:G:A	5.2084e-06	-1.55508	-0.807646
19026742	chr11:19026742:T:C	1.4461e-05	-1.91869e-10	-1.34154
19027701	chr11:19027701:A:G	1.64832e-05	-1.91869e-10	-1.21066
19027931	chr11:19027931:T:C	1.2207e-05	-0.191979	-1.31901
19027952	chr11:19027952:T:C	2.28406e-05	-0.88446	-6.68817e-10
19028063	chr11:19028063:T:A	3.34702e-06	-1.46398	-1.34095
19028131	chr11:19028131:C:A	3.29338e-05	-1.91869e-10	-0.518503
19028393	chr11:19028393:C:T	2.19428e-05	-1.91869e-10	-0.924561
19028784	chr11:19028784:A:G	3.03105e-05	-1.91869e-10	-0.601506
19028918	chr11:19028918:T:C	3.84689e-05	-1.91869e-10	-0.363152
19029128	chr11:19029128:AG:A	1.43526e-05	-1.91869e-10	-1.34907
19030092	chr11:19030092:A:G	1.31772e-05	-1.43451	-6.68817e-10
19030257	chr11:19030257:C:T	1.70306e-05	-1.91869e-10	-1.17799
19030325	chr11:19030325:T:C	3.5224e-06	-1.52446	-1.2294
19030513	chr11:19030513:C:T	3.11634e-06	-1.51943	-1.35691
19030900	chr11:19030900:T:C	1.54134e-05	-1.91869e-10	-1.27777
19031042	chr11:19031042:C:T	5.48326e-06	-1.3683	-0.943
19031287	chr11:19031287:T:C	2.10821e-05	-1.91869e-10	-0.964579
19031495	chr11:19031495:G:T	1.67931e-05	-1.19203	-6.68817e-10
19031528	chr11:19031528:A:G	2.10796e-05	-1.91869e-10	-0.964696
19032040	chr11:19032040:T:C	2.52033e-05	-1.91869e-10	-0.786025
19032563	chr11:19032563:T:C	1.52206e-05	-1.91869e-10	-1.29035
19032780	chr11:19032780:T:C	1.65564e-05	-1.91869e-10	-1.20623
19032818	chr11:19032818:T:A	2.33494e-05	-1.91869e-10	-0.862432
19033342	chr11:19033342:TG:T	1.44903e-05	-1.91869e-10	-1.33952
19033627	chr11:19033627:G:A	3.42595e-06	-1.54931	-1.23231
19033854	chr11:19033854:T:C	1.44903e-05	-1.91869e-10	-1.33952
19033862	chr11:19033862:G:A	3.44074e-06	-1.55648	-1.22083
19034055	chr11:19034055:G:A	1.43768e-05	-1.91869e-10	-1.34738
19034362	chr11:19034362:A:G	3.61945e-06	-1.38139	-1.34529
19034374	chr11:19034374:A:G	3.83126e-06	-1.50858	-1.16123
19035295	chr11:19035295:G:T	1.23455e-05	-0.824276	-0.675434
19035385	chr11:19035385:T:C	3.26167e-06	-1.54774	-1.28302
19035681	chr11:19035681:G:A	3.18533e-06	-1.5357	-1.31874
19035760	chr11:19035760:C:T	3.69542e-05	-1.91869e-10	-0.403321
19035928	chr11:19035928:T:C	2.83753e-05	-1.91869e-10	-0.667483
19036202	chr11:19036202:T:C	7.39345e-06	-1.01395	-0.998453
19036315	chr11:19036315:C:A	3.05327e-06	-1.55684	-1.33995
19036353	chr11:19036353:G:A	5.86606e-06	-0.879524	-1.36429
19036872	chr11:19036872:A:G	9.60157e-06	-1.07422	-0.676852
19036898	chr11:19036898:C:G	2.35286e-05	-0.854784	-6.68817e-10
19036904	chr11:19036904:A:G	5.81498e-06	-0.975078	-1.27749
19037066	chr11:19037066:G:C	1.83911e-05	-1.10113	-6.68817e-10
19037339	chr11:19037339:A:C	2.87842e-05	-1.91869e-10	-0.653176
19037545	chr11:19037545:T:TAC	2.70615e-05	-1.91869e-10	-0.714888
19037563	chr11:19037563:C:T	2.35463e-05	-1.91869e-10	-0.854031
19037567	chr11:19037567:C:T	1.11738e-05	-1.44132	-0.158113
19038104	chr11:19038104:A:G	1.62735e-05	-1.91869e-10	-1.22346
19038603	chr11:19038603:G:T	3.9077e-06	-1.5542	-1.09585
19038916	chr11:19038916:T:C	3.85935e-06	-1.55519	-1.10732
19039096	chr11:19039096:C:T	1.50378e-05	-1.91869e-10	-1.30244
19039097	chr11:19039097:G:A	3.79916e-06	-1.54562	-1.1326
19039177	chr11:19039177:T:C	3.33585e-06	-1.55153	-1.25674
19039358	chr11:19039358:A:G	3.97475e-06	-1.5557	-1.07734
19039367	chr11:19039367:T:G	3.31997e-06	-1.55657	-1.25648
19039503	chr11:19039503:C:A	2.07295e-05	-1.91869e-10	-0.981445
19039697	chr11:19039697:C:T	2.06257e-05	-1.91869e-10	-0.986462
19039709	chr11:19039709:T:A	3.18368e-06	-1.55706	-1.2979
19039857	chr11:19039857:C:T	3.79248e-06	-1.53571	-1.14428
19039923	chr11:19039923:C:T	1.42224e-05	-1.91869e-10	-1.35818
19039927	chr11:19039927:C:T	1.48752e-05	-1.3133	-6.68817e-10
19040104	chr11:19040104:G:A	3.98789e-06	-1.55363	-1.07611
19040377	chr11:19040377:A:G	3.97708e-06	-1.55457	-1.07788
19040587	chr11:19040587:G:A	1.41358e-05	-1.91869e-10	-1.36429
19040593	chr11:19040593:T:A	1.54467e-05	-1.91869e-10	-1.27561
19040598	chr11:19040598:G:A	3.33466e-06	-1.55249	-1.25614
19041007	chr11:19041007:A:G	3.98031e-06	-1.55639	-1.07525
19041073	chr11:19041073:G:T	1.62605e-05	-1.91869e-10	-1.22426
19041361	chr11:19041361:A:G	4.08961e-06	-1.55661	-1.04795
19041517	chr11:19041517:TG:T	1.47148e-05	-1.91869e-10	-1.32415
19042019	chr11:19042019:A:G	3.88892e-06	-1.5559	-1.09897
19042352	chr11:19042352:T:C	1.60394e-05	-1.91869e-10	-1.23796
19042583	chr11:19042583:A:G	3.62084e-06	-1.53137	-1.19493
19042587	chr11:19042587:A:T	4.0909e-06	-1.55587	-1.04837
19042745	chr11:19042745:A:G	1.63708e-05	-1.91869e-10	-1.2175
19043099	chr11:19043099:C:T	3.39879e-06	-1.5563	-1.23328
19043352	chr11:19043352:T:A	4.09598e-06	-1.55479	-1.04821
19043440	chr11:19043440:A:C	3.72161e-06	-1.53467	-1.16417
19043452	chr11:19043452:T:C	6.24838e-05	-0.941573	1.06348
19043730	chr11:19043730:A:G	4.08086e-06	-1.55653	-1.05016
19043744	chr11:19043744:A:G	4.08456e-06	-1.55693	-1.04885
19043869	chr11:19043869:C:T	1.69507e-05	-1.91869e-10	-1.18269
19043908	chr11:19043908:A:G	1.94299e-05	-1.91869e-10	-1.04619
19044086	chr11:19044086:A:G	1.63773e-05	-1.91869e-10	-1.21711
19044126	chr11:19044126:T:C	2.32472e-05	-1.91869e-10	-0.866817
19044150	chr11:19044150:A:G	4.09269e-06	-1.55696	-1.04684
19044184	chr11:19044184:A:G	4.07515e-06	-1.55691	-1.05118
19044290	chr11:19044290:A:C	3.88465e-06	-1.55703	-1.09894
19044420	chr11:19044420:G:A	3.90854e-06	-1.55712	-1.09272
19044436	chr11:19044436:GA:G	4.10084e-06	-1.55636	-1.04545
19044465	chr11:19044465:T:A	1.18055e-05	-1.54443	-6.68817e-10
19044477	chr11:19044477:C:T	4.08454e-06	-1.55693	-1.04886
19044773	chr11:19044773:G:A	4.0807e-06	-1.55601	-1.05073
19045153	chr11:19045153:G:A	7.65995e-06	-1.54519	-0.431801
19045193	chr11:19045193:G:C	4.05576e-06	-1.55554	-1.05732
19045212	chr11:19045212:CT:C	3.47317e-06	-1.54709	-1.22084
19045260	chr11:19045260:A:G	4.16642e-06	-1.55677	-1.02917
19045684	chr11:19045684:G:A	0.000762164	-1.91869e-10	2.62316
19045695	chr11:19045695:T:A	2.45461e-05	-1.52031	0.707867
19045878	chr11:19045878:T:C	4.20379e-06	-1.55614	-1.02088
19045993	chr11:19045993:T:G	5.40078e-06	-0.986252	-1.3402
19046047	chr11:19046047:T:C	4.18962e-06	-1.55642	-1.02397
19046543	chr11:19046543:T:C	4.16915e-06	-1.55669	-1.0286
19046627	chr11:19046627:T:G	1.60249e-05	-1.91869e-10	-1.23886
19046671	chr11:19046671:T:G	4.23164e-06	-1.5571	-1.01331
19046717	chr11:19046717:C:T	1.17177e-05	-1.5519	-6.68817e-10
19046841	chr11:19046841:A:G	1.47123e-05	-1.91869e-10	-1.32432
19046892	chr11:19046892:C:T	2.13362e-05	-1.91869e-10	-0.952598
19047019	chr11:19047019:A:G	4.19612e-06	-1.55488	-1.02397
19047026	chr11:19047026:G:A	1.75616e-05	-1.91869e-10	-1.14729
19047406	chr11:19047406:A:G	4.14342e-06	-1.55614	-1.03534
19047525	chr11:19047525:C:CA	3.12469e-06	-1.54919	-1.32448
19047588	chr11:19047588:A:G	4.17842e-06	-1.55711	-1.02596
19047592	chr11:19047592:C:T	4.10658e-06	-1.55682	-1.04359
19047628	chr11:19047628:C:T	4.20004e-06	-1.55675	-1.02116
19047971	chr11:19047971:C:A	4.33205e-06	-1.55505	-0.991914
19048299	chr11:19048299:T:C	1.54807e-05	-1.91869e-10	-1.27341
19048510	chr11:19048510:T:C	3.14558e-06	-1.54928	-1.31772
19049049	chr11:19049049:T:G	4.18569e-06	-1.55321	-1.02812
19049446	chr11:19049446:A:T	3.11717e-06	-1.55302	-1.32306
19049707	chr11:19049707:TTTTTAAGGTGTG:T	1.62452e-05	-1.91869e-10	-1.2252
19049791	chr11:19049791:C:G	4.18677e-06	-1.55711	-1.02397
19049855	chr11:19049855:G:A	4.18679e-06	-1.5571	-1.02397
19049877	chr11:19049877:T:C	4.18945e-06	-1.55704	-1.02339
19049878	chr11:19049878:A:G	4.05558e-06	-1.55712	-1.05579
19050079	chr11:19050079:A:G	1.41394e-05	-1.91869e-10	-1.36404
19050357	chr11:19050357:T:C	4.19505e-06	-1.55513	-1.02397
19050438	chr11:19050438:A:G	1.16889e-05	-1.55436	-6.68817e-10
19050616	chr11:19050616:G:A	1.41456e-05	-1.91869e-10	-1.3636
19050816	chr11:19050816:T:C	9.22157e-05	-0.951886	1.46302
19050872	chr11:19050872:G:A	3.73515e-05	-1.91869e-10	-0.392628
19051051	chr11:19051051:T:A	1.69592e-05	-1.91869e-10	-1.18219
19051087	chr11:19051087:A:G	3.14979e-06	-1.55108	-1.31458
19051569	chr11:19051569:A:T	4.18408e-06	-1.55681	-1.02491
19051606	chr11:19051606:A:G	4.1857e-06	-1.55674	-1.02459
19051710	chr11:19051710:T:C	1.94115e-05	-1.04714	-6.68817e-10
19051818	chr11:19051818:G:A	2.04631e-05	-1.91869e-10	-0.994376
19051829	chr11:19051829:A:G	3.14856e-06	-1.55147	-1.31458
19052144	chr11:19052144:CAA:C	1.46338e-05	-1.91869e-10	-1.32967
19052168	chr11:19052168:T:G	5.19976e-06	-1.47939	-0.885002
19052281	chr11:19052281:A:G	4.66339e-06	-1.5534	-0.91986
19052467	chr11:19052467:G:A	1.70938e-05	-1.91869e-10	-1.17429
19052522	chr11:19052522:T:A	6.24756e-06	-1.50823	-0.672584
19052614	chr11:19052614:G:T	2.10494e-05	-1.91869e-10	-0.966127
19052641	chr11:19052641:C:T	1.80534e-05	-1.91869e-10	-1.11967
19052807	chr11:19052807:A:G	1.45504e-05	-1.91869e-10	-1.33538
19052834	chr11:19052834:A:T	4.39625e-06	-1.51431	-1.01794
19052836	chr11:19052836:A:G	4.42814e-06	-1.51571	-1.00931
19052911	chr11:19052911:TCCCCGC:T	3.74994e-06	-1.55657	-1.13469
19053507	chr11:19053507:C:A	3.92567e-06	-1.51999	-1.12547
19053508	chr11:19053508:A:G	4.33269e-06	-1.52546	-1.02135
19053587	chr11:19053587:T:C	3.94852e-06	-1.52886	-1.1108
19053818	chr11:19053818:T:C	1.41381e-05	-1.91869e-10	-1.36413
19054080	chr11:19054080:T:C	1.60782e-05	-1.23554	-6.68817e-10
19054235	chr11:19054235:T:C	1.54263e-05	-1.91869e-10	-1.27693
19054340	chr11:19054340:CATAGGTGT:C	3.31469e-05	-1.2443	0.73225
19054594	chr11:19054594:A:G	1.57334e-05	-1.91869e-10	-1.25721
19054603	chr11:19054603:C:T	8.19519e-06	-1.32148	-0.587974
19054619	chr11:19054619:C:T	8.30838e-05	-1.91869e-10	0.406848
19054884	chr11:19054884:A:G	8.82181e-06	-1.43405	-0.401721
19055095	chr11:19055095:T:A	1.01877e-05	-1.32244	-0.369381
19055225	chr11:19055225:G:A	2.1858e-05	-0.928434	-6.68817e-10
19055309	chr11:19055309:T:C	2.08236e-05	-1.91869e-10	-0.976917
19056208	chr11:19056208:A:C	3.51689e-06	-1.4736	-1.28182
19056276	chr11:19056276:C:T	1.52522e-05	-1.91869e-10	-1.28828
19056357	chr11:19056357:T:G	3.42779e-06	-1.49259	-1.28849
19056475	chr11:19056475:T:C	8.05738e-06	-1.35258	-0.573836
19056506	chr11:19056506:G:A	7.94835e-06	-1.3609	-0.579137
19056765	chr11:19056765:T:G	6.87142e-06	-1.39327	-0.692359
19056871	chr11:19056871:A:G	7.44999e-06	-1.36469	-0.640099
19056897	chr11:19056897:T:C	7.97514e-06	-1.37756	-0.559115
19056898	chr11:19056898:G:A	7.76186e-06	-1.31507	-0.648707
19056910	chr11:19056910:C:T	7.42138e-06	-1.35922	-0.649412
19056921	chr11:19056921:G:T	7.12152e-06	-1.3744	-0.675478
19056967	chr11:19056967:A:G	7.89838e-06	-1.16155	-0.784796
19057359	chr11:19057359:G:C	3.20595e-06	-1.5376	-1.31039
19057457	chr11:19057457:G:A	1.80388e-05	-1.12047	-6.68817e-10
19057486	chr11:19057486:G:T	7.20283e-06	-1.31668	-0.721847
19057555	chr11:19057555:T:A	1.51115e-05	-1.29755	-6.68817e-10
19057708	chr11:19057708:C:T	1.54285e-05	-1.91869e-10	-1.27679
19057745	chr11:19057745:A:G	5.87386e-06	-1.15192	-1.09057
19057810	chr11:19057810:T:A	2.5316e-05	-1.91869e-10	-0.781565
19057824	chr11:19057824:G:T	3.70182e-06	-1.55	-1.15418
19058095	chr11:19058095:A:G	2.11445e-05	-1.91869e-10	-0.961623
19058396	chr11:19058396:G:A	1.44473e-05	-1.91869e-10	-1.3425
19058506	chr11:19058506:C:T	1.41716e-05	-1.91869e-10	-1.36176
19058517	chr11:19058517:C:T	1.71625e-05	-1.91869e-10	-1.17028
19058693	chr11:19058693:C:T	1.42688e-05	-1.91869e-10	-1.35493
19058892	chr11:19058892:G:A	3.4892e-06	-1.42915	-1.33418
19059234	chr11:19059234:A:C	3.85791e-06	-1.46006	-1.20281
19059397	chr11:19059397:G:A	3.42286e-06	-1.55325	-1.22928
19059492	chr11:19059492:G:T	5.48485e-06	-1.01689	-1.29412
19059642	chr11:19059642:T:G	1.24258e-05	-1.49323	-6.68817e-10
19059645	chr11:19059645:T:C	7.25613e-05	-1.91869e-10	0.271431
19059712	chr11:19059712:C:CT	5.5271e-06	-1.52343	-0.779909
19059778	chr11:19059778:A:T	1.52382e-05	-1.91869e-10	-1.2892
19059793	chr11:19059793:G:A	3.6038e-06	-1.41298	-1.31803
19059886	chr11:19059886:C:T	1.41388e-05	-1.91869e-10	-1.36408
19059889	chr11:19059889:T:G	6.3875e-06	-1.51213	-0.64653
19059935	chr11:19059935:G:A	1.55391e-05	-0.1445	-1.12514
19059994	chr11:19059994:C:T	6.31116e-06	-1.49727	-0.673409
19060028	chr11:19060028:TAC:T	1.07236e-05	-1.55712	-0.0834376
19060101	chr11:19060101:G:C	1.18386e-05	-1.54164	-6.68817e-10
19060168	chr11:19060168:G:A	2.443e-05	-1.91869e-10	-0.81719
19060568	chr11:19060568:TAAAA:T	1.11622e-05	-1.42696	-0.173507
19060880	chr11:19060880:C:T	1.62179e-05	-1.91869e-10	-1.22688
19060885	chr11:19060885:G:A	2.28821e-05	-1.91869e-10	-0.882645
19060967	chr11:19060967:C:T	3.89943e-05	-1.91869e-10	-0.349587
19061199	chr11:19061199:G:A	3.1798e-05	-1.91869e-10	-0.553596
19061432	chr11:19061432:A:G	1.02125e-05	-1.55636	-0.133033
19061591	chr11:19061591:G:A	3.1758e-05	-1.91869e-10	-0.554858
19061729	chr11:19061729:A:G	2.5749e-05	-1.54347	0.778866
19061734	chr11:19061734:T:C	8.35707e-06	-1.51533	-0.374567
19061775	chr11:19061775:TTC:T	2.56316e-05	-1.47628	0.707106
19061930	chr11:19061930:C:T	2.44579e-05	-1.53416	0.718112
19062085	chr11:19062085:GGGTTAC:G	3.04376e-05	-1.91869e-10	-0.597323
19062097	chr11:19062097:C:T	3.15547e-05	-1.91869e-10	-0.56128
19062144	chr11:19062144:TC:T	2.42084e-05	-1.53042	0.704113
19062569	chr11:19062569:T:C	9.41534e-06	-1.48342	-0.287239
19062600	chr11:19062600:CT:C	5.18932e-06	-1.01743	-1.34896
19062845	chr11:19062845:C:T	1.62466e-05	-1.91869e-10	-1.22511
19063497	chr11:19063497:T:C	1.48326e-05	-1.91869e-10	-1.31617
19063634	chr11:19063634:C:T	3.01646e-05	-1.91869e-10	-0.606332
19063757	chr11:19063757:C:T	5.38197e-06	-0.973574	-1.35637
19063760	chr11:19063760:A:C	5.3914e-06	-0.969676	-1.35852
19064695	chr11:19064695:T:A	1.42212e-05	-1.91869e-10	-1.35827
19064882	chr11:19064882:A:C	8.86207e-06	-1.4949	-0.336317
19065000	chr11:19065000:G:A	9.53648e-06	-1.55295	-0.20493
19065035	chr11:19065035:G:A	1.12295e-05	-0.47024	-1.12422
19065272	chr11:19065272:T:G	1.50502e-05	-1.91869e-10	-1.30161
19065371	chr11:19065371:G:A	1.61537e-05	-1.49974	0.26888
19065472	chr11:19065472:G:C	1.51123e-05	-1.91869e-10	-1.29749
19065867	chr11:19065867:A:G	1.51308e-05	-1.91869e-10	-1.29627
19066234	chr11:19066234:A:G	1.50502e-05	-1.91869e-10	-1.30161
19066278	chr11:19066278:A:G	4.96573e-06	-1.04612	-1.36432
19066317	chr11:19066317:A:G	1.62173e-05	-1.91869e-10	-1.22692
19066450	chr11:19066450:C:T	5.43556e-06	-0.967863	-1.35218
19066673	chr11:19066673:TG:T	2.16228e-05	-1.91869e-10	-0.939255
19066777	chr11:19066777:C:T	1.44156e-05	-1.91869e-10	-1.34469
19067203	chr11:19067203:G:T	9.43566e-06	-1.3873	-0.381201
19067280	chr11:19067280:G:A	1.43232e-05	-1.91869e-10	-1.35112
19067837	chr11:19067837:T:C	3.95022e-06	-1.27764	-1.36159
19067933	chr11:19067933:C:T	1.48254e-05	-1.31666	-6.68817e-10
19068088	chr11:19068088:C:G	5.50124e-06	-0.953464	-1.35456
19068314	chr11:19068314:C:G	3.50312e-06	-1.55494	-1.20441
19068714	chr11:19068714:C:G	5.49881e-06	-0.953883	-1.35459
19068928	chr11:19068928:G:A	1.4351e-05	-1.91869e-10	-1.34918
19069599	chr11:19069599:T:A	1.41581e-05	-1.91869e-10	-1.36272
19069684	chr11:19069684:T:C	1.45079e-05	-1.91869e-10	-1.33831
19069836	chr11:19069836:A:T	5.11081e-06	-1.01815	-1.36349
19070370	chr11:19070370:G:C	1.43232e-05	-1.91869e-10	-1.35112
19070523	chr11:19070523:A:G	7.72194e-06	-1.51587	-0.453065
19070685	chr11:19070685:G:A	1.50502e-05	-1.91869e-10	-1.30161
19070976	chr11:19070976:A:G	7.02828e-05	-1.91869e-10	0.239526
19071201	chr11:19071201:T:A	1.16975e-05	-1.55362	-6.68817e-10
19071447	chr11:19071447:G:A	7.96974e-06	-1.5455	-0.391849
19071486	chr11:19071486:A:G	1.54842e-05	-1.91869e-10	-1.27318
19072585	chr11:19072585:T:C	5.99357e-06	-1.50271	-0.719604
19072605	chr11:19072605:C:T	1.50502e-05	-1.91869e-10	-1.30161
19072702	chr11:19072702:G:C	1.79014e-05	-1.91869e-10	-1.12812
19073085	chr11:19073085:C:T	1.43464e-05	-1.91869e-10	-1.3495
19073206	chr11:19073206:C:G	2.21285e-05	-1.91869e-10	-0.916134
19073234	chr11:19073234:C:T	5.40519e-06	-1.55479	-0.770854
19073743	chr11:19073743:C:T	6.93133e-06	-1.55658	-0.520366
19074009	chr11:19074009:A:G	3.51672e-06	-1.51701	-1.23846
19074612	chr11:19074612:C:T	1.08465e-05	-1.10827	-0.520891
19074844	chr11:19074844:C:A	2.25355e-05	-1.91869e-10	-0.897908
19074884	chr11:19074884:G:A	3.53819e-05	-1.91869e-10	-0.4468
19074888	chr11:19074888:C:T	2.00873e-05	-1.91869e-10	-1.01291
19075064	chr11:19075064:G:A	1.3506e-05	-1.40987	-6.68817e-10
19075077	chr11:19075077:C:A	3.21346e-06	-1.53874	-1.30692
19075210	chr11:19075210:C:T	1.9316e-05	-1.05207	-6.68817e-10
19075801	chr11:19075801:G:A	1.2149e-05	-1.51575	-6.68817e-10
19076091	chr11:19076091:A:C	3.13661e-06	-1.55367	-1.31619
19076138	chr11:19076138:G:A	4.3106e-05	-0.536622	0.287282
19076190	chr11:19076190:G:A	3.1695e-06	-1.55056	-1.30887
19076213	chr11:19076213:TGA:T	5.19676e-05	-0.496504	0.434122
19076902	chr11:19076902:T:C	3.12035e-06	-1.53639	-1.33867
19076938	chr11:19076938:A:G	2.98028e-06	-1.55682	-1.36416
19077259	chr11:19077259:T:C	1.79442e-05	-1.91869e-10	-1.12573
19078009	chr11:19078009:C:T	3.54204e-06	-1.52338	-1.22492
19078396	chr11:19078396:T:C	1.53819e-05	-1.91869e-10	-1.27981
19078931	chr11:19078931:T:C	3.36233e-06	-1.54242	-1.25795
19079006	chr11:19079006:G:A	3.34186e-06	-1.55335	-1.25312
19079189	chr11:19079189:G:A	5.89071e-06	-1.51021	-0.729418
19079357	chr11:19079357:T:C	1.81562e-05	-1.91869e-10	-1.11399
19079369	chr11:19079369:C:T	1.71219e-05	-1.91869e-10	-1.17264
19079510	chr11:19079510:A:G	1.69778e-05	-1.1811	-6.68817e-10
19079577	chr11:19079577:C:T	2.37743e-05	-1.91869e-10	-0.844394
19080025	chr11:19080025:G:A	1.41963e-05	-1.36002	-6.68817e-10
19080116	chr11:19080116:T:C	2.06791e-05	-1.12344	0.13956
19080358	chr11:19080358:G:A	3.11617e-06	-1.55692	-1.31947
19080744	chr11:19080744:T:C	3.1103e-06	-1.53922	-1.33906
19080762	chr11:19080762:G:A	1.4515e-05	-1.91869e-10	-1.33782
19081220	chr11:19081220:C:T	1.13245e-05	-1.40184	-0.184194
19081353	chr11:19081353:A:G	1.73821e-05	-1.91869e-10	-1.15756
19081808	chr11:19081808:C:T	3.91811e-05	-1.91869e-10	-0.344806
19081860	chr11:19081860:C:T	1.88258e-05	-1.07777	-6.68817e-10
19082274	chr11:19082274:C:T	0.000175386	-1.91869e-10	1.15399
19082425	chr11:19082425:C:T	5.29137e-05	-1.91869e-10	-0.0443387
19082480	chr11:19082480:T:C	3.02357e-06	-1.55175	-1.35482
19082685	chr11:19082685:C:T	2.01876e-05	-1.91869e-10	-1.00793
19082718	chr11:19082718:C:A	1.20656e-05	-1.35317	-0.169474
19082825	chr11:19082825:C:T	1.31823e-05	-1.43413	-6.68817e-10
19083200	chr11:19083200:T:G	4.72831e-05	-1.91869e-10	-0.156848
19083229	chr11:19083229:G:A	1.47869e-05	-1.91869e-10	-1.31926
19083580	chr11:19083580:A:G	1.95588e-05	-1.91869e-10	-1.03958
19083621	chr11:19083621:G:A	1.54493e-05	-1.91869e-10	-1.27544
19083785	chr11:19083785:T:C	5.4497e-06	-1.13703	-1.18041
19084011	chr11:19084011:G:A	1.4814e-05	-1.91869e-10	-1.31743
19084054	chr11:19084054:G:A	3.19929e-06	-1.5061	-1.34397
19084065	chr11:19084065:C:T	1.45393e-05	-1.91869e-10	-1.33615
19084498	chr11:19084498:C:T	3.36152e-06	-1.52805	-1.27256
19084526	chr11:19084526:T:G	3.08188e-06	-1.54166	-1.3458
19084677	chr11:19084677:G:A	2.19042e-05	-1.91869e-10	-0.926323
19084720	chr11:19084720:A:G	9.41743e-06	-1.5312	-0.239243
19084735	chr11:19084735:T:C	3.45517e-06	-1.5264	-1.24673
19084977	chr11:19084977:C:T	2.99508e-05	-1.91869e-10	-0.613445
19085196	chr11:19085196:G:A	1.43191e-05	-1.55442	0.203015
19085557	chr11:19085557:T:C	4.04084e-05	-1.91869e-10	-0.313963
19085568	chr11:19085568:T:C	3.04421e-06	-1.55681	-1.34295
19085838	chr11:19085838:A:T	4.10237e-06	-1.27564	-1.32579
19085911	chr11:19085911:C:T	3.16285e-06	-1.55698	-1.30455
19086049	chr11:19086049:G:A	1.50969e-05	-1.91869e-10	-1.29851
19086528	chr11:19086528:C:A	2.42303e-05	-1.91869e-10	-0.825397
19086769	chr11:19086769:A:C	4.53757e-06	-1.33404	-1.16657
19086851	chr11:19086851:C:T	2.2704e-05	-1.91869e-10	-0.890458
19086904	chr11:19086904:T:C	1.03006e-05	-1.54871	-0.132086
19087136	chr11:19087136:T:C	9.95358e-06	-1.54075	-0.174315
19087144	chr11:19087144:G:A	1.58752e-05	-1.91869e-10	-1.24824
19087423	chr11:19087423:G:C	1.12857e-05	-1.55597	-0.0334976
19087432	chr11:19087432:A:G	1.67737e-05	-1.91869e-10	-1.19319
19087693	chr11:19087693:G:A	7.6212e-06	-1.28306	-0.699009
19087694	chr11:19087694:A:G	3.99122e-06	-1.51284	-1.11607
19087841	chr11:19087841:C:A	1.42214e-05	-1.91869e-10	-1.35825
19087961	chr11:19087961:A:G	4.47907e-06	-1.44847	-1.06511
19087988	chr11:19087988:A:C	5.13979e-06	-1.48642	-0.889566
19087999	chr11:19087999:G:A	3.01427e-05	-1.91869e-10	-0.607057
19088157	chr11:19088157:A:C	4.68799e-06	-1.50868	-0.959315
19088384	chr11:19088384:C:T	6.5761e-05	-1.91869e-10	0.173026
19088517	chr11:19088517:T:C	4.93939e-06	-1.49784	-0.917917
19088540	chr11:19088540:A:T	1.4243e-05	-1.91869e-10	-1.35673
19088664	chr11:19088664:G:C	1.61722e-05	-1.91869e-10	-1.22971
19088818	chr11:19088818:T:G	6.31966e-06	-1.24761	-0.92173
19088864	chr11:19088864:G:A	6.06338e-06	-1.30605	-0.904687
19089230	chr11:19089230:T:C	3.92447e-06	-1.49591	-1.14986
19089300	chr11:19089300:C:T	3.98593e-06	-1.43578	-1.19445
19089554	chr11:19089554:G:A	1.75587e-05	-1.91869e-10	-1.14745
19089717	chr11:19089717:C:T	1.42353e-05	-1.91869e-10	-1.35727
19089748	chr11:19089748:C:T	4.83885e-06	-1.18561	-1.25071
19089762	chr11:19089762:T:C	1.42542e-05	-1.91869e-10	-1.35595
19089766	chr11:19089766:A:C	6.53454e-06	-1.25973	-0.876173
19089871	chr11:19089871:G:A	1.95099e-05	-1.04208	-6.68817e-10
19089941	chr11:19089941:T:C	5.82841e-06	-1.40998	-0.840272
19089946	chr11:19089946:A:G	5.38129e-06	-1.3441	-0.985971
19089947	chr11:19089947:T:G	0.000239238	-1.91869e-10	1.46446
19089951	chr11:19089951:G:A	7.36763e-06	-0.937612	-1.07829
19089977	chr11:19089977:C:T	1.51857e-05	-1.91869e-10	-1.29265
19090209	chr11:19090209:A:G	5.43991e-06	-1.50393	-0.815308
19090329	chr11:19090329:T:C	5.04144e-06	-1.15162	-1.24369
19090369	chr11:19090369:G:C	1.49197e-05	-1.91869e-10	-1.31032
19090379	chr11:19090379:G:C	3.9971e-05	-1.91869e-10	-0.324847
19090395	chr11:19090395:T:C	1.49197e-05	-1.91869e-10	-1.31032
19090543	chr11:19090543:A:G	1.49118e-05	-1.91869e-10	-1.31085
19090632	chr11:19090632:T:C	2.35422e-05	-1.91869e-10	-0.854205
19090658	chr11:19090658:T:C	5.55115e-06	-1.50201	-0.796984
19091109	chr11:19091109:T:C	1.16854e-05	-1.55466	-6.68817e-10
19091522	chr11:19091522:A:G	1.43818e-05	-1.91869e-10	-1.34704
19091547	chr11:19091547:A:T	1.50709e-05	-1.91869e-10	-1.30023
19091608	chr11:19091608:T:G	1.41761e-05	-1.91869e-10	-1.36145
19091873	chr11:19091873:A:T	1.45817e-05	-1.91869e-10	-1.33323
19092103	chr11:19092103:A:G	1.64284e-05	-1.91869e-10	-1.21399
19092166	chr11:19092166:G:A	1.41376e-05	-1.91869e-10	-1.36416
19092451	chr11:19092451:T:A	8.02505e-06	-1.20657	-0.723865
19092615	chr11:19092615:T:G	1.54073e-05	-1.91869e-10	-1.27816
19092654	chr11:19092654:C:T	8.10901e-06	-1.15604	-0.763983
19092735	chr11:19092735:G:A	1.53946e-05	-1.91869e-10	-1.27899
19093076	chr11:19093076:C:T	3.58777e-06	-1.55674	-1.17873
19093148	chr11:19093148:A:G	6.88825e-05	-1.91869e-10	0.219401
19093263	chr11:19093263:G:A	1.43666e-05	-1.91869e-10	-1.34809
19093431	chr11:19093431:G:A	1.47861e-05	-1.91869e-10	-1.31931
19093632	chr11:19093632:C:T	5.09354e-06	-1.18637	-1.19865
19093717	chr11:19093717:G:A	6.32788e-05	-1.91869e-10	0.134548
19093797	chr11:19093797:G:A	7.95779e-05	-1.91869e-10	0.363735
19093819	chr11:19093819:T:C	5.29402e-06	-1.46957	-0.876859
19093830	chr11:19093830:A:T	5.26587e-06	-1.15616	-1.1956
19093861	chr11:19093861:G:T	5.28694e-06	-1.1499	-1.19786
19094239	chr11:19094239:T:C	1.43318e-05	-1.91869e-10	-1.35052
19094310	chr11:19094310:C:T	5.52907e-06	-1.13227	-1.17071
19094367	chr11:19094367:C:T	1.43593e-05	-1.91869e-10	-1.34861
19094376	chr11:19094376:C:G	1.94677e-05	-1.91869e-10	-1.04425
19094414	chr11:19094414:T:TTCTC	5.33871e-06	-1.14216	-1.19586
19094519	chr11:19094519:G:A	5.91272e-06	-1.12223	-1.11367
19094555	chr11:19094555:A:G	1.82566e-05	-1.11051	0.0020363
19094557	chr11:19094557:A:G	1.46478e-05	-1.91869e-10	-1.32871
19094560	chr11:19094560:A:C	1.6145e-05	-1.91869e-10	-1.23139
19094646	chr11:19094646:A:G	1.53829e-05	-1.91869e-10	-1.27974
19094741	chr11:19094741:G:T	2.02806e-05	-1.91869e-10	-1.00334
19094744	chr11:19094744:A:G	1.43217e-05	-1.91869e-10	-1.35123
19094777	chr11:19094777:TATC:T	2.21527e-05	-0.915044	-6.68817e-10
19094781	chr11:19094781:A:G	1.44116e-05	-1.91869e-10	-1.34497
19094788	chr11:19094788:T:C	2.74638e-05	-1.91869e-10	-0.700134
19095106	chr11:19095106:C:T	1.8474e-05	-1.10364	0.00700112
19095213	chr11:19095213:G:A	1.51371e-05	-1.91869e-10	-1.29585
19095431	chr11:19095431:C:T	7.44948e-06	-1.19141	-0.813446
19095771	chr11:19095771:C:T	1.432e-05	-1.91869e-10	-1.35135
19095845	chr11:19095845:T:C	5.39518e-06	-1.14462	-1.18287
19096144	chr11:19096144:G:T	1.43362e-05	-1.91869e-10	-1.35022
19096231	chr11:19096231:C:T	3.28787e-06	-1.5547	-1.26806
19096272	chr11:19096272:A:C	1.42884e-05	-1.91869e-10	-1.35355
19096292	chr11:19096292:T:C	5.28455e-06	-1.46472	-0.883497
19096390	chr11:19096390:C:A	1.63275e-05	-1.91869e-10	-1.22015
19096719	chr11:19096719:T:C	5.27294e-06	-1.15709	-1.19332
19096720	chr11:19096720:G:A	1.42999e-05	-1.91869e-10	-1.35275
19096770	chr11:19096770:T:C	4.32981e-06	-1.47232	-1.07516
19096838	chr11:19096838:T:C	5.34693e-06	-1.17641	-1.16007
19096914	chr11:19096914:G:A	7.50192e-06	-1.20085	-0.79699
19097156	chr11:19097156:T:C	3.81729e-06	-1.3969	-1.27656
19097228	chr11:19097228:T:A	7.33524e-06	-1.20359	-0.816726
19097652	chr11:19097652:G:A	1.42928e-05	-1.91869e-10	-1.35324
19097715	chr11:19097715:A:G	1.57817e-05	-1.91869e-10	-1.25415
19097834	chr11:19097834:C:T	1.41362e-05	-1.91869e-10	-1.36426
19097986	chr11:19097986:A:G	1.43701e-05	-1.91869e-10	-1.34785
19098373	chr11:19098373:A:T	1.53946e-05	-1.91869e-10	-1.27899
19098443	chr11:19098443:C:A	1.50234e-05	-1.91869e-10	-1.30339
19098612	chr11:19098612:G:C	5.91066e-06	-1.51295	-0.723293
19098637	chr11:19098637:C:T	1.54107e-05	-1.91869e-10	-1.27794
19098954	chr11:19098954:G:A	1.59998e-05	-1.91869e-10	-1.24043
19098960	chr11:19098960:A:G	1.18805e-05	-1.5381	-6.68817e-10
19098973	chr11:19098973:C:T	5.22473e-06	-1.22904	-1.13056
19099279	chr11:19099279:T:C	5.27843e-06	-1.13064	-1.21873
19099314	chr11:19099314:A:G	5.25265e-06	-1.15564	-1.19863
19099322	chr11:19099322:A:G	4.09198e-06	-1.4731	-1.13087
19099511	chr11:19099511:C:G	5.13006e-06	-1.16861	-1.20927
19099609	chr11:19099609:G:A	5.07649e-06	-1.44906	-0.939324
19099614	chr11:19099614:G:A	3.2826e-06	-1.55436	-1.27
19099776	chr11:19099776:A:G	1.80568e-05	-1.12112	0.0016438
19099817	chr11:19099817:A:G	4.02527e-05	-1.91869e-10	-0.317824
19099913	chr11:19099913:A:G	6.22285e-06	-1.51089	-0.673881
19099976	chr11:19099976:AC:A	4.01012e-06	-1.40803	-1.21615
19100267	chr11:19100267:T:C	4.12523e-05	-1.91869e-10	-0.293295
19100534	chr11:19100534:G:T	1.42402e-05	-1.91869e-10	-1.35693
19100685	chr11:19100685:G:A	0.000312113	-1.91869e-10	1.73036
19100802	chr11:19100802:A:G	2.1307e-05	-1.91869e-10	-0.953965
19100932	chr11:19100932:C:T	1.68347e-05	-1.91869e-10	-1.18956
19100987	chr11:19100987:C:A	1.74035e-05	-1.91869e-10	-1.15633
19101043	chr11:19101043:T:G	3.18089e-06	-1.51096	-1.34489
19101069	chr11:19101069:G:A	4.068e-06	-1.50166	-1.10819
19101349	chr11:19101349:A:G	1.41534e-05	-1.91869e-10	-1.36305
19101874	chr11:19101874:G:A	1.50148e-05	-1.91869e-10	-1.30397
19102112	chr11:19102112:A:G	3.24776e-06	-1.49456	-1.34048
19102353	chr11:19102353:T:C	1.42551e-05	-1.91869e-10	-1.35588
19102375	chr11:19102375:A:AT	1.52148e-05	-1.91869e-10	-1.29073
19102465	chr11:19102465:C:T	1.90001e-05	-1.15368	0.0851225
19103061	chr11:19103061:T:C	0.000318388	-1.91869e-10	1.75027
19103296	chr11:19103296:A:G	4.56823e-06	-1.44419	-1.04968
19103358	chr11:19103358:G:A	5.65003e-06	-1.42408	-0.857259
19103405	chr11:19103405:C:T	1.53946e-05	-1.91869e-10	-1.27899
19103459	chr11:19103459:T:C	6.80601e-06	-1.14446	-0.950737
19103551	chr11:19103551:C:T	5.11475e-06	-1.19772	-1.18315
19103701	chr11:19103701:C:T	2.93753e-05	-0.632848	-6.68817e-10
19103908	chr11:19103908:G:A	1.50645e-05	-1.91869e-10	-1.30066
19103998	chr11:19103998:T:C	1.81304e-05	-1.91869e-10	-1.11541
19104294	chr11:19104294:T:C	7.22818e-06	-1.30847	-0.726541
19104406	chr11:19104406:A:G	1.46094e-05	-1.91869e-10	-1.33133
19104595	chr11:19104595:C:T	2.09014e-05	-1.91869e-10	-0.973184
19105311	chr11:19105311:G:A	5.98858e-06	-1.415	-0.808151
19106249	chr11:19106249:C:T	1.41385e-05	-1.91869e-10	-1.3641
19106505	chr11:19106505:C:T	7.22717e-06	-1.33424	-0.700915
19106677	chr11:19106677:G:A	3.15637e-06	-1.52348	-1.3401
19106697	chr11:19106697:T:C	7.85829e-06	-1.29353	-0.6579
19107072	chr11:19107072:T:C	1.4899e-05	-1.91869e-10	-1.31171
19107331	chr11:19107331:G:A	1.68116e-05	-1.91869e-10	-1.19093
19107395	chr11:19107395:C:G	3.76097e-06	-1.55712	-1.1312
19107659	chr11:19107659:G:A	1.44746e-05	-1.91869e-10	-1.3406
19107668	chr11:19107668:G:A	2.42625e-05	-1.91869e-10	-0.82407
19108151	chr11:19108151:A:C	1.41668e-05	-1.91869e-10	-1.3621
19108233	chr11:19108233:C:A	2.84657e-05	-1.91869e-10	-0.664302
19108234	chr11:19108234:A:C	1.54141e-05	-1.91869e-10	-1.27772
19108388	chr11:19108388:C:T	1.44432e-05	-1.91869e-10	-1.34278
19108471	chr11:19108471:C:G	4.02094e-05	-1.91869e-10	-0.3189
19108663	chr11:19108663:A:G	1.44615e-05	-1.91869e-10	-1.34151
19109223	chr11:19109223:G:A	1.92471e-05	-1.12574	0.0700999
19109270	chr11:19109270:A:G	1.41742e-05	-1.91869e-10	-1.36158
19109311	chr11:19109311:C:T	4.49571e-06	-1.49465	-1.01523
19109446	chr11:19109446:A:T	3.41388e-06	-1.48643	-1.29872
19109545	chr11:19109545:C:T	1.59618e-05	-1.91869e-10	-1.24281
19109984	chr11:19109984:G:GA	3.18569e-06	-1.55623	-1.2981
19110005	chr11:19110005:A:C	1.62187e-05	-1.22684	-6.68817e-10
19110741	chr11:19110741:G:A	3.85522e-06	-1.55548	-1.10809
19110832	chr11:19110832:T:C	3.87734e-06	-1.5314	-1.12646
19110984	chr11:19110984:T:C	7.00039e-06	-0.845093	-1.22194
19111149	chr11:19111149:T:C	6.40761e-06	-1.02956	-1.12596
19111904	chr11:19111904:T:C	1.23595e-05	-1.49858	-6.68817e-10
19112362	chr11:19112362:A:G	3.66707e-06	-1.54793	-1.16568
19112386	chr11:19112386:G:A	1.70882e-05	-1.91869e-10	-1.17461
19112395	chr11:19112395:A:G	1.43242e-05	-1.91869e-10	-1.35105
19112857	chr11:19112857:G:C	1.41372e-05	-1.91869e-10	-1.36419
19112860	chr11:19112860:G:A	1.41668e-05	-1.91869e-10	-1.3621
19112953	chr11:19112953:C:T	3.07517e-06	-1.53349	-1.35615
19113184	chr11:19113184:T:C	3.66026e-05	-1.91869e-10	-0.412883
19113275	chr11:19113275:A:C	4.35031e-06	-1.55224	-0.990515
19113405	chr11:19113405:C:T	3.27323e-06	-1.53737	-1.28985
19113550	chr11:19113550:C:T	6.21054e-05	-1.91869e-10	0.115832
19113595	chr11:19113595:T:C	1.41857e-05	-1.91869e-10	-1.36077
19113920	chr11:19113920:T:TAC	4.13083e-06	-1.55295	-1.04158
19114010	chr11:19114010:AAC:A	1.98169e-05	-1.91869e-10	-1.02647
19114091	chr11:19114091:C:T	8.01248e-06	-1.55245	-0.379556
19114153	chr11:19114153:T:C	4.12842e-06	-1.54954	-1.04557
19114257	chr11:19114257:A:G	3.33839e-06	-1.48015	-1.32737
19114260	chr11:19114260:A:G	1.41668e-05	-1.91869e-10	-1.3621
19114461	chr11:19114461:C:CTGGGATTCCAGGTCAGGCAG	4.09204e-06	-1.55024	-1.05371
19114641	chr11:19114641:A:G	1.60386e-05	-1.91869e-10	-1.238
19114878	chr11:19114878:C:A	1.41554e-05	-1.91869e-10	-1.36291
19114896	chr11:19114896:T:C	4.83144e-06	-1.5491	-0.888753
19115109	chr11:19115109:G:C	1.82672e-05	-1.91869e-10	-1.10789
19115138	chr11:19115138:A:T	1.45068e-05	-1.91869e-10	-1.33839
19115148	chr11:19115148:A:G	1.59197e-05	-1.91869e-10	-1.24545
19115187	chr11:19115187:G:A	4.16601e-06	-1.55126	-1.03478
19115189	chr11:19115189:A:G	1.48989e-05	-1.91869e-10	-1.31171
19115340	chr11:19115340:C:T	1.41668e-05	-1.91869e-10	-1.3621
19115359	chr11:19115359:C:A	3.88322e-06	-1.55133	-1.10501
19115864	chr11:19115864:C:G	1.18898e-05	-1.53732	-6.68817e-10
19116026	chr11:19116026:A:G	3.47662e-06	-1.53699	-1.22996
19116077	chr11:19116077:C:T	3.70481e-06	-1.5567	-1.14667
19116394	chr11:19116394:C:T	7.11921e-06	-0.826973	-1.22323
19116400	chr11:19116400:C:A	4.69369e-06	-1.53934	-0.927441
19116438	chr11:19116438:T:C	8.47597e-06	-1.53645	-0.339319
19116580	chr11:19116580:T:C	3.12062e-06	-1.52249	-1.35248
19116637	chr11:19116637:G:A	7.67262e-06	-0.854347	-1.121
19116993	chr11:19116993:C:T	3.08975e-06	-1.54578	-1.33913
```
