## Supplementary material for "Characterization of shared and ancestry-specific signals driving complex traits using multi-ancestry fine-mapping": susiex_nc1.cs80.summary

```
# chr11:18117619-19117619
CS_ID	CS_LENGTH	CS_PURITY	MAX_PIP_SNP	BP	REF_ALLELE	ALT_ALLELE	REF_FRQ	BETA	SE	-LOG10P	MAX_PIP	POST-HOC_PROB_POP1	POST-HOC_PROB_POP2
1	17	0.0216014	chr11:18683859:G:C	18683859	C,C	G,G	1,1	-inf,inf	inf,inf	5.45375,0.814151	0.225184	0.878604	0.324081
```
