## Supplementary material for "Characterization of shared and ancestry-specific signals driving complex traits using multi-ancestry fine-mapping": susiex_nc2.cs80.cs

```
CS_ID	SNP	BP	REF_ALLELE	ALT_ALLELE	REF_FRQ	BETA	SE	-LOG10P	CS_PIP	OVRL_PIP
1	chr11:18683859:G:C	18683859	C,C	G,G	1,1	-inf,inf	inf,inf	5.45375,0.814151	0.244017	0.244272
1	chr11:18665369:C:T	18665369	T,T	C,C	1,1	-inf,-inf	inf,inf	5.29196,0.544531	0.105096	0.105194
1	chr11:18660200:A:G	18660200	G,G	A,A	1,1	-inf,-inf	inf,inf	5.24907,0.544531	0.0960939	0.0961901
1	chr11:18660636:C:T	18660636	T,T	C,C	1,1	-inf,-inf	inf,inf	5.2217,0.354006	0.0711816	0.0712644
1	chr11:18649806:G:A	18649806	A,A	G,G	1,1	-inf,-inf	inf,inf	4.74719,0.43792	0.0287847	0.0288491
1	chr11:18663098:C:T	18663098	T,T	C,C	1,1	-inf,-inf	inf,inf	4.73845,0.429996	0.0278558	0.027918
1	chr11:18650444:C:T	18650444	T,T	C,C	1,1	-inf,-inf	inf,inf	4.71684,0.450044	0.0274638	0.0275277
1	chr11:18651161:G:C	18651161	C,C	G,G	1,1	-inf,-inf	inf,inf	4.71031,0.456882	0.0273241	0.027388
1	chr11:18651608:C:A	18651608	A,A	C,C	1,1	-inf,-inf	inf,inf	4.74192,0.401732	0.0270872	0.0271485
1	chr11:18667621:C:T	18667621	T,T	C,C	1,1	-inf,-inf	inf,inf	4.4812,0.693814	0.0235569	0.0236276
1	chr11:18655764:G:A	18655764	A,A	G,G	1,1	-inf,-inf	inf,inf	4.72178,0.276071	0.0225903	0.0226464
1	chr11:18655768:G:A	18655768	A,A	G,G	1,1	-inf,-inf	inf,inf	4.70682,0.274948	0.021886	0.0219415
1	chr11:18687844:T:C	18687844	C,C	T,T	1,1	-inf,inf	inf,inf	4.67133,0.0853065	0.0199887	0.0201051
1	chr11:18688661:A:T	18688661	T,T	A,A	1,1	-inf,inf	inf,inf	4.58006,0.286574	0.0197821	0.0199108
1	chr11:18686938:C:T	18686938	T,T	C,C	1,1	-inf,inf	inf,inf	4.67215,0.0158858	0.0193851	0.0194974
1	chr11:18653330:C:A	18653330	A,A	C,C	1,1	-inf,-inf	inf,inf	4.66322,0.233661	0.0192318	0.0192848
2	chr11:18763258:G:A	18763258	A,A	G,G	1,1	-inf,-inf	inf,inf	3.99858,1.50281	0.0991942	0.107042
2	chr11:18798704:T:C	18798704	C,C	T,T	1,1	-inf,inf	inf,inf	2.55131,2.71392	0.093169	0.0961263
2	chr11:18785629:T:C	18785629	C,C	T,T	1,1	inf,-inf	inf,inf	2.20491,2.18055	0.0182544	0.0196522
2	chr11:18793723:C:T	18793723	T,T	C,C	1,1	-inf,inf	inf,inf	0.130414,3.80987	0.0139695	0.0147381
2	chr11:18161229:G:T	18161229	NA,T	NA,G	NA,1	NA,inf	NA,inf	NA,2.76804	0.00948671	0.0109257
2	chr11:18791223:G:A	18791223	A,A	G,G	1,1	-inf,inf	inf,inf	0.0301067,3.61173	0.00911208	0.0096478
2	chr11:18785627:A:G	18785627	G,G	A,A	1,1	-inf,inf	inf,inf	2.52754,1.58966	0.00861409	0.00925415
2	chr11:18178261:GGATA:G	18178261	NA,G	NA,GGATA	NA,1	NA,inf	NA,inf	NA,2.67738	0.00794991	0.00916134
2	chr11:18867656:G:A	18867656	NA,A	NA,G	NA,1	NA,inf	NA,inf	NA,2.63783	0.00709521	0.00778793
2	chr11:18602742:C:T	18602742	T,T	C,C	1,1	-inf,inf	inf,inf	3.91119,0.65543	0.00689741	0.0126252
2	chr11:18186751:T:C	18186751	NA,C	NA,T	NA,1	NA,inf	NA,inf	NA,2.58967	0.0066995	0.00772708
2	chr11:18872159:A:G	18872159	NA,G	NA,A	NA,1	NA,inf	NA,inf	NA,2.60704	0.00668152	0.00733602
2	chr11:18867248:A:G	18867248	NA,G	NA,A	NA,1	NA,inf	NA,inf	NA,2.58672	0.00642149	0.00705245
2	chr11:18875190:T:G	18875190	NA,G	NA,T	NA,1	NA,inf	NA,inf	NA,2.57908	0.00632883	0.00695197
2	chr11:18864991:T:TG	18864991	NA,TG	NA,T	NA,1	NA,inf	NA,inf	NA,2.55705	0.00606227	0.00666071
2	chr11:18865505:G:A	18865505	NA,A	NA,G	NA,1	NA,inf	NA,inf	NA,2.55666	0.00605685	0.00665486
2	chr11:18771333:T:C	18771333	C,C	T,T	1,1	inf,-inf	inf,inf	3.03489,0.193887	0.00519609	0.00595971
2	chr11:19045684:G:A	19045684	NA,A	NA,G	NA,1	NA,inf	NA,inf	NA,2.45718	0.00518159	0.00594442
2	chr11:18347096:C:T	18347096	NA,T	NA,C	NA,1	NA,inf	NA,inf	NA,2.36248	0.00446159	0.00515539
2	chr11:18341639:AAG:A	18341639	NA,A	NA,AAG	NA,1	NA,inf	NA,inf	NA,2.35911	0.00442964	0.00511899
2	chr11:18485132:T:C	18485132	C,NA	T,NA	1,NA	inf,NA	inf,NA	2.78687,NA	0.00432211	0.00583892
2	chr11:18901620:C:T	18901620	NA,T	NA,C	NA,1	NA,inf	NA,inf	NA,2.23493	0.00344832	0.00408751
2	chr11:18259315:C:T	18259315	NA,T	NA,C	NA,1	NA,inf	NA,inf	NA,2.24521	0.0031983	0.00380187
2	chr11:18351818:G:A	18351818	NA,A	NA,G	NA,1	NA,inf	NA,inf	NA,2.12214	0.00282089	0.00327747
2	chr11:18596802:CT:C	18596802	C,C	CT,CT	1,1	-inf,-inf	inf,inf	3.76124,0.0897693	0.0028153	0.0049306
2	chr11:18585645:T:A	18585645	A,NA	T,NA	1,NA	inf,NA	inf,NA	2.06946,NA	0.00267815	0.00309841
2	chr11:18813482:A:G	18813482	NA,G	NA,A	NA,1	NA,inf	NA,inf	NA,2.08246	0.00259315	0.00292731
2	chr11:18596853:A:G	18596853	G,G	A,A	1,1	-inf,-inf	inf,inf	3.70027,0.0669944	0.00250856	0.00436245
2	chr11:18605803:A:G	18605803	G,G	A,A	1,1	-inf,-inf	inf,inf	3.13847,0.774628	0.00244593	0.004044
2	chr11:18373328:A:T	18373328	NA,T	NA,A	NA,1	NA,-inf	NA,inf	NA,2.00354	0.0022705	0.00266184
2	chr11:18543727:T:C	18543727	NA,C	NA,T	NA,1	NA,inf	NA,inf	NA,2.00174	0.00226342	0.00263322
2	chr11:19103061:T:C	19103061	NA,C	NA,T	NA,1	NA,-inf	NA,inf	NA,2.00712	0.00225473	0.00264187
2	chr11:19100685:G:A	19100685	NA,A	NA,G	NA,1	NA,-inf	NA,inf	NA,1.99674	0.00220716	0.00258628
2	chr11:18356796:T:G	18356796	NA,G	NA,T	NA,1	NA,inf	NA,inf	NA,1.9243	0.00192587	0.00224144
2	chr11:18925758:C:T	18925758	NA,T	NA,C	NA,1	NA,inf	NA,inf	NA,1.91783	0.00186	0.00217662
2	chr11:18355871:G:A	18355871	NA,A	NA,G	NA,1	NA,inf	NA,inf	NA,1.88677	0.00179257	0.0020871
2	chr11:18349703:A:AT	18349703	NA,AT	NA,A	NA,1	NA,inf	NA,inf	NA,1.88668	0.00179249	0.00208662
2	chr11:18340687:G:A	18340687	NA,A	NA,G	NA,1	NA,inf	NA,inf	NA,1.88336	0.00177926	0.0020715
2	chr11:18281254:C:T	18281254	NA,T	NA,C	NA,1	NA,inf	NA,inf	NA,1.87579	0.00177355	0.00209211
2	chr11:18572167:C:T	18572167	T,T	C,C	1,1	-inf,-inf	inf,inf	4.051,0.42446	0.0017036	0.00727022
2	chr11:18233940:A:G	18233940	NA,G	NA,A	NA,1	NA,inf	NA,inf	NA,1.89948	0.0017029	0.00201354
2	chr11:19089947:T:G	19089947	NA,G	NA,T	NA,1	NA,inf	NA,inf	NA,1.85742	0.00166551	0.00195979
2	chr11:18180478:A:C	18180478	NA,C	NA,A	NA,1	NA,inf	NA,inf	NA,1.85242	0.00164401	0.00191037
2	chr11:18332196:G:A	18332196	NA,A	NA,G	NA,1	NA,inf	NA,inf	NA,1.83688	0.00163159	0.00190027
2	chr11:18383017:C:T	18383017	NA,T	NA,C	NA,1	NA,-inf	NA,inf	NA,1.81816	0.00160943	0.00188773
2	chr11:18700824:A:T	18700824	T,NA	A,NA	1,NA	-inf,NA	inf,NA	1.81654,NA	0.00158823	0.00183922
2	chr11:18359046:A:G	18359046	NA,G	NA,A	NA,1	NA,inf	NA,inf	NA,1.81583	0.00157099	0.00182773
2	chr11:18404972:A:G	18404972	NA,G	NA,A	NA,1	NA,-inf	NA,inf	NA,1.80491	0.0015658	0.00183676
2	chr11:18408040:GTAT:G	18408040	NA,G	NA,GTAT	NA,1	NA,-inf	NA,inf	NA,1.80491	0.0015658	0.00183676
2	chr11:18389910:G:C	18389910	NA,C	NA,G	NA,1	NA,-inf	NA,inf	NA,1.7979	0.00154504	0.00181257
2	chr11:18605287:A:C	18605287	C,NA	A,NA	1,NA	inf,NA	inf,NA	2.42852,NA	0.00152082	0.00220514
2	chr11:18352244:G:A	18352244	NA,A	NA,G	NA,1	NA,inf	NA,inf	NA,1.78393	0.00147929	0.00172146
2	chr11:18885758:G:A	18885758	NA,A	NA,G	NA,1	NA,inf	NA,inf	NA,1.74976	0.0013693	0.00154642
2	chr11:18283193:G:C	18283193	NA,C	NA,G	NA,1	NA,inf	NA,inf	NA,1.73926	0.00135743	0.00158091
2	chr11:18257590:T:G	18257590	NA,G	NA,T	NA,1	NA,inf	NA,inf	NA,1.72444	0.00134986	0.00158361
2	chr11:18191248:C:A	18191248	A,A	C,C	1,1	inf,inf	inf,inf	0.0777384,2.49241	0.00134968	0.00157941
2	chr11:18209602:C:T	18209602	NA,T	NA,C	NA,1	NA,inf	NA,inf	NA,1.73827	0.00130439	0.00153505
2	chr11:19082274:C:T	19082274	NA,T	NA,C	NA,1	NA,-inf	NA,inf	NA,1.69309	0.0012545	0.00147602
2	chr11:18189268:C:A	18189268	A,A	C,C	1,1	inf,inf	inf,inf	0.0794091,2.45255	0.00124906	0.00146206
2	chr11:18189267:G:A	18189267	A,A	G,G	1,1	inf,inf	inf,inf	0.0763704,2.45255	0.00124766	0.00146032
2	chr11:18709348:A:G	18709348	G,G	A,A	1,1	-inf,-inf	inf,inf	2.39602,0.640535	0.00119527	0.00153971
2	chr11:18606871:T:C	18606871	C,NA	T,NA	1,NA	inf,NA	inf,NA	2.25924,NA	0.00114369	0.00163695
2	chr11:18643058:G:A	18643058	A,NA	G,NA	1,NA	inf,NA	inf,NA	2.24037,NA	0.00111252	0.00158808
2	chr11:18768384:T:C	18768384	C,NA	T,NA	1,NA	inf,NA	inf,NA	1.80002,NA	0.00107294	0.00127979
2	chr11:18793436:T:G	18793436	G,G	T,T	1,1	inf,-inf	inf,inf	1.50825,1.32321	0.00107262	0.00119059
2	chr11:18806781:T:C	18806781	C,C	T,T	1,1	-inf,-inf	inf,inf	1.97323,0.899186	0.00107179	0.00121311
2	chr11:18615951:CTCT:C	18615951	C,NA	CTCT,NA	1,NA	-inf,NA	inf,NA	2.97692,NA	0.00105708	0.00334327
2	chr11:18931032:A:G	18931032	NA,G	NA,A	NA,1	NA,-inf	NA,inf	NA,1.57487	0.00102027	0.00118334
2	chr11:18652403:G:A	18652403	A,NA	G,NA	1,NA	inf,NA	inf,NA	2.20843,NA	0.00100441	0.00145325
2	chr11:18868807:C:T	18868807	NA,T	NA,C	NA,1	NA,inf	NA,inf	NA,1.58109	0.000994683	0.00118247
2	chr11:18659558:C:T	18659558	T,NA	C,NA	1,NA	inf,NA	inf,NA	2.1927,NA	0.000976207	0.00141208
2	chr11:18266266:G:A	18266266	NA,A	NA,G	NA,1	NA,inf	NA,inf	NA,1.59284	0.000972261	0.00114868
2	chr11:18570927:C:T	18570927	T,NA	C,NA	1,NA	inf,NA	inf,NA	1.93838,NA	0.000926287	0.00117272
2	chr11:18762078:T:C	18762078	C,NA	T,NA	1,NA	-inf,NA	inf,NA	1.49257,NA	0.000898222	0.00103207
2	chr11:18174681:T:C	18174681	NA,C	NA,T	NA,1	NA,-inf	NA,inf	NA,1.50437	0.000885166	0.00104135
2	chr11:18643244:G:A	18643244	NA,A	NA,G	NA,1	NA,-inf	NA,inf	NA,1.50406	0.000876981	0.00103663
2	chr11:18385526:GGGATTACA:G	18385526	NA,G	NA,GGGATTACA	NA,1	NA,inf	NA,inf	NA,1.47996	0.00085973	0.00100229
2	chr11:18467133:G:T	18467133	NA,T	NA,G	NA,1	NA,-inf	NA,inf	NA,1.47929	0.000848315	0.00100693
2	chr11:18894906:T:C	18894906	NA,C	NA,T	NA,1	NA,-inf	NA,inf	NA,1.47893	0.000847861	0.00098262
2	chr11:18620290:G:A	18620290	A,A	G,G	1,1	inf,inf	inf,inf	2.19729,1.15765	0.000845757	0.00133037
2	chr11:18802018:A:G	18802018	G,G	A,A	1,1	-inf,-inf	inf,inf	2.35377,0.238739	0.00082525	0.000933084
2	chr11:18828182:T:C	18828182	NA,C	NA,T	NA,1	NA,-inf	NA,inf	NA,1.44798	0.000823175	0.00095362
2	chr11:18164472:G:T	18164472	NA,T	NA,G	NA,1	NA,inf	NA,inf	NA,1.49595	0.000812679	0.000961481
2	chr11:18802052:G:A	18802052	A,A	G,G	1,1	-inf,-inf	inf,inf	2.29112,0.342874	0.000810512	0.000919545
2	chr11:18813526:G:C	18813526	C,NA	G,NA	1,NA	-inf,NA	inf,NA	1.35951,NA	0.000804764	0.00091859
2	chr11:18893986:G:T	18893986	NA,T	NA,G	NA,1	NA,-inf	NA,inf	NA,1.44982	0.000803641	0.000931606
2	chr11:18158345:G:T	18158345	NA,T	NA,G	NA,1	NA,-inf	NA,inf	NA,1.44869	0.000797879	0.000938954
2	chr11:18164745:C:A	18164745	NA,A	NA,C	NA,1	NA,-inf	NA,inf	NA,1.44432	0.000797297	0.000935613
2	chr11:18218810:A:G	18218810	NA,G	NA,A	NA,1	NA,inf	NA,inf	NA,1.4344	0.000765559	0.000903646
2	chr11:18191021:C:T	18191021	NA,T	NA,C	NA,1	NA,-inf	NA,inf	NA,1.42548	0.000765104	0.000899755
2	chr11:18157893:G:A	18157893	NA,A	NA,G	NA,1	NA,inf	NA,inf	NA,1.46064	0.000762374	0.00090197
2	chr11:18598500:G:A	18598500	A,A	G,G	1,1	inf,inf	inf,inf	2.6045,0.42218	0.00076074	0.00107002
2	chr11:18859721:C:T	18859721	NA,T	NA,C	NA,1	NA,inf	NA,inf	NA,1.4527	0.000756931	0.000858871
2	chr11:19050816:T:C	19050816	C,C	T,T	1,1	-inf,inf	inf,inf	0.584293,1.85666	0.000752724	0.000857364
2	chr11:18210976:A:G	18210976	NA,G	NA,A	NA,1	NA,inf	NA,inf	NA,1.41871	0.000752672	0.00088731
2	chr11:18771918:A:C	18771918	C,NA	A,NA	1,NA	inf,NA	inf,NA	1.40976,NA	0.000751536	0.000890243
2	chr11:18183846:A:G	18183846	G,NA	A,NA	1,NA	inf,NA	inf,NA	1.70967,NA	0.000747927	0.000946859
2	chr11:18160837:A:G	18160837	NA,G	NA,A	NA,1	NA,-inf	NA,inf	NA,1.41232	0.000746706	0.000878865
2	chr11:18439908:C:G	18439908	NA,G	NA,C	NA,1	NA,-inf	NA,inf	NA,1.31792	0.000738952	0.000853217
2	chr11:18175049:A:G	18175049	NA,G	NA,A	NA,1	NA,-inf	NA,inf	NA,1.40506	0.000737697	0.000868061
2	chr11:18380415:G:A	18380415	NA,A	NA,G	NA,1	NA,inf	NA,inf	NA,1.36987	0.000736686	0.000865093
2	chr11:18470110:G:A	18470110	NA,A	NA,G	NA,1	NA,inf	NA,inf	NA,1.3888	0.00073109	0.000852861
2	chr11:18144377:T:C	18144377	NA,C	NA,T	NA,1	NA,inf	NA,inf	NA,1.43122	0.000722831	0.000855445
2	chr11:18698792:C:T	18698792	T,T	C,C	1,1	-inf,-inf	inf,inf	1.95697,0.362772	0.000709401	0.000817587
2	chr11:18203324:T:C	18203324	NA,C	NA,T	NA,1	NA,inf	NA,inf	NA,1.41255	0.000700645	0.000827631
2	chr11:18787750:A:T	18787750	NA,T	NA,A	NA,1	NA,-inf	NA,inf	NA,1.40722	0.000697128	0.000802275
2	chr11:18179762:T:C	18179762	NA,C	NA,T	NA,1	NA,inf	NA,inf	NA,1.4071	0.000691526	0.000818091
2	chr11:18611399:CAATGGTGCAATTGTAGCAAT:C	18611399	NA,C	NA,CAATGGTGCAATTGTAGCAAT	NA,1	NA,inf	NA,inf	NA,1.53544	0.000688347	0.000848881
2	chr11:18214943:G:A	18214943	A,NA	G,NA	1,NA	inf,NA	inf,NA	1.66505,NA	0.000678896	0.000862125
2	chr11:18442229:CTA:C	18442229	NA,C	NA,CTA	NA,1	NA,inf	NA,inf	NA,1.34938	0.000677128	0.000789431
2	chr11:18172762:C:G	18172762	NA,G	NA,C	NA,1	NA,-inf	NA,inf	NA,1.34475	0.000674742	0.000794388
2	chr11:18163170:C:T	18163170	T,T	C,C	1,1	-inf,-inf	inf,inf	0.194467,2.15208	0.000670804	0.00078957
2	chr11:18645744:T:C	18645744	C,NA	T,NA	1,NA	inf,NA	inf,NA	1.9215,NA	0.0006681	0.000930667
2	chr11:18263908:T:C	18263908	NA,C	NA,T	NA,1	NA,inf	NA,inf	NA,1.34346	0.00065707	0.000770655
2	chr11:18600816:G:A	18600816	NA,A	NA,G	NA,1	NA,-inf	NA,inf	NA,1.34183	0.000654516	0.000772134
2	chr11:18198603:G:C	18198603	C,NA	G,NA	1,NA	inf,NA	inf,NA	1.36437,NA	0.000650434	0.000758169
2	chr11:18803748:A:T	18803748	NA,T	NA,A	NA,1	NA,inf	NA,inf	NA,1.37024	0.000648518	0.000737368
2	chr11:18901220:C:T	18901220	NA,T	NA,C	NA,1	NA,-inf	NA,inf	NA,1.33196	0.000647786	0.000751658
2	chr11:18715395:G:A	18715395	A,A	G,G	1,1	-inf,-inf	inf,inf	2.09564,0.720517	0.000646278	0.000869506
2	chr11:18155894:C:T	18155894	NA,T	NA,C	NA,1	NA,inf	NA,inf	NA,1.36518	0.000642245	0.000759955
2	chr11:18632354:G:A	18632354	A,A	G,G	1,1	-inf,-inf	inf,inf	2.30975,0.862684	0.00064165	0.000997394
2	chr11:18769131:C:T	18769131	NA,T	NA,C	NA,1	NA,inf	NA,inf	NA,1.37074	0.000641467	0.00077091
2	chr11:18419458:C:T	18419458	NA,T	NA,C	NA,1	NA,-inf	NA,inf	NA,1.24411	0.000640431	0.000740688
2	chr11:18182850:G:A	18182850	NA,A	NA,G	NA,1	NA,inf	NA,inf	NA,1.35798	0.000633384	0.000749356
2	chr11:18262111:C:T	18262111	NA,T	NA,C	NA,1	NA,inf	NA,inf	NA,1.31586	0.000625066	0.000733209
2	chr11:18264188:C:T	18264188	NA,T	NA,C	NA,1	NA,inf	NA,inf	NA,1.31586	0.000625066	0.000733209
2	chr11:18802768:T:C	18802768	C,C	T,T	1,1	-inf,inf	inf,inf	2.03536,0.354281	0.000624101	0.000691268
2	chr11:18157640:G:A	18157640	NA,A	NA,G	NA,1	NA,-inf	NA,inf	NA,1.31051	0.000621818	0.000732111
2	chr11:18674107:T:A	18674107	NA,A	NA,T	NA,1	NA,inf	NA,inf	NA,1.59403	0.000619092	0.00078776
2	chr11:18962744:G:A	18962744	NA,A	NA,G	NA,1	NA,-inf	NA,inf	NA,1.27802	0.000609081	0.000712715
2	chr11:18232723:T:C	18232723	NA,C	NA,T	NA,1	NA,-inf	NA,inf	NA,1.29261	0.000608448	0.000720223
2	chr11:18622012:G:A	18622012	A,NA	G,NA	1,NA	-inf,NA	inf,NA	2.66235,NA	0.000602442	0.00162242
2	chr11:18166101:T:C	18166101	NA,C	NA,T	NA,1	NA,-inf	NA,inf	NA,1.28993	0.000598417	0.00070459
2	chr11:18467507:C:T	18467507	T,NA	C,NA	1,NA	-inf,NA	inf,NA	2.17878,NA	0.000597128	0.00108552
2	chr11:18711027:T:C	18711027	C,C	T,T	1,1	-inf,-inf	inf,inf	2.25641,0.256709	0.000592739	0.000760217
2	chr11:19054619:C:T	19054619	NA,T	NA,C	NA,1	NA,inf	NA,inf	NA,1.2876	0.000588891	0.000694886
2	chr11:18846005:G:A	18846005	NA,A	NA,G	NA,1	NA,-inf	NA,inf	NA,1.2542	0.000584137	0.000674213
2	chr11:18881064:A:G	18881064	NA,G	NA,A	NA,1	NA,-inf	NA,inf	NA,1.27321	0.00058377	0.000679193
2	chr11:18165448:A:G	18165448	NA,G	NA,A	NA,1	NA,inf	NA,inf	NA,1.31064	0.000582195	0.000688961
2	chr11:18212826:G:A	18212826	NA,A	NA,G	NA,1	NA,-inf	NA,inf	NA,1.26054	0.000579458	0.00068319
2	chr11:18554125:T:C	18554125	C,NA	T,NA	1,NA	inf,NA	inf,NA	1.56233,NA	0.000578232	0.000741703
2	chr11:18466505:T:G	18466505	G,NA	T,NA	1,NA	inf,NA	inf,NA	0.858144,NA	0.000577717	0.000622288
2	chr11:18782977:C:T	18782977	T,T	C,C	1,1	inf,-inf	inf,inf	1.0462,1.37945	0.000575719	0.000651471
2	chr11:18185698:C:T	18185698	NA,T	NA,C	NA,1	NA,-inf	NA,inf	NA,1.26793	0.000575515	0.000677709
2	chr11:18597308:G:A	18597308	A,A	G,G	1,1	inf,inf	inf,inf	2.54709,0.212667	0.000575454	0.000794366
2	chr11:18735038:A:G	18735038	G,G	A,A	1,1	-inf,inf	inf,inf	2.00427,0.624758	0.000568824	0.000718878
2	chr11:19093797:G:A	19093797	NA,A	NA,G	NA,1	NA,-inf	NA,inf	NA,1.26363	0.000566469	0.000667725
2	chr11:18806657:G:T	18806657	NA,T	NA,G	NA,1	NA,inf	NA,inf	NA,1.2941	0.000563625	0.000639592
2	chr11:18771260:A:G	18771260	G,G	A,A	1,1	-inf,inf	inf,inf	1.63235,0.67759	0.000563271	0.000661843
2	chr11:18412754:A:C	18412754	NA,C	NA,A	NA,1	NA,inf	NA,inf	NA,1.24571	0.000563096	0.000656409
2	chr11:18918496:AAAAG:A	18918496	NA,A	NA,AAAAG	NA,1	NA,-inf	NA,inf	NA,1.25266	0.000560076	0.000650167
2	chr11:18272289:C:A	18272289	NA,A	NA,C	NA,1	NA,inf	NA,inf	NA,1.25198	0.000559781	0.000660196
2	chr11:18167516:C:T	18167516	NA,T	NA,C	NA,1	NA,-inf	NA,inf	NA,1.24805	0.000557668	0.000656062
2	chr11:18520939:G:A	18520939	NA,A	NA,G	NA,1	NA,inf	NA,inf	NA,1.34728	0.000557421	0.000666149
2	chr11:18402437:G:A	18402437	NA,A	NA,G	NA,1	NA,inf	NA,inf	NA,1.23185	0.000549206	0.000640248
2	chr11:18385062:T:A	18385062	A,NA	T,NA	1,NA	inf,NA	inf,NA	0.962643,NA	0.000546618	0.000599853
2	chr11:18320070:T:G	18320070	NA,G	NA,T	NA,1	NA,-inf	NA,inf	NA,1.23264	0.000540578	0.000638395
2	chr11:18791151:C:T	18791151	NA,T	NA,C	NA,1	NA,inf	NA,inf	NA,1.23448	0.00053788	0.000641027
2	chr11:18411433:C:T	18411433	NA,T	NA,C	NA,1	NA,inf	NA,inf	NA,1.21957	0.000537329	0.000626409
2	chr11:18554731:C:T	18554731	T,NA	C,NA	1,NA	-inf,NA	inf,NA	1.32357,NA	0.000535066	0.000632321
2	chr11:18596954:AC:A	18596954	A,A	AC,AC	1,1	inf,inf	inf,inf	2.52796,0.122909	0.000534711	0.00073075
2	chr11:18577191:C:A	18577191	NA,A	NA,C	NA,1	NA,-inf	NA,inf	NA,1.23148	0.000530531	0.00062279
2	chr11:18637195:G:A	18637195	NA,A	NA,G	NA,1	NA,inf	NA,inf	NA,1.43273	0.000520954	0.000654469
2	chr11:18860690:T:G	18860690	NA,G	NA,T	NA,1	NA,inf	NA,inf	NA,1.2231	0.000520733	0.000617683
2	chr11:18860496:A:G	18860496	NA,G	NA,A	NA,1	NA,inf	NA,inf	NA,1.2231	0.000520733	0.000617683
2	chr11:18920213:A:T	18920213	NA,T	NA,A	NA,1	NA,-inf	NA,inf	NA,1.20718	0.000520608	0.000604119
2	chr11:18710099:G:A	18710099	A,A	G,G	1,1	inf,inf	inf,inf	2.2326,0.128681	0.000519532	0.000662942
2	chr11:18821040:T:C	18821040	NA,C	NA,T	NA,1	NA,-inf	NA,inf	NA,1.18979	0.000519193	0.000599616
2	chr11:19059645:T:C	19059645	NA,C	NA,T	NA,1	NA,inf	NA,inf	NA,1.21203	0.000519013	0.000616019
2	chr11:18709207:ATGAT:A	18709207	A,A	ATGAT,ATGAT	1,1	-inf,-inf	inf,inf	2.22058,0.190018	0.000518922	0.00066479
2	chr11:18624945:G:A	18624945	NA,A	NA,G	NA,1	NA,inf	NA,inf	NA,1.43032	0.000518907	0.000651909
2	chr11:18559179:G:C	18559179	NA,C	NA,G	NA,1	NA,inf	NA,inf	NA,1.30219	0.000516286	0.000616717
2	chr11:18950287:A:G	18950287	NA,G	NA,A	NA,1	NA,-inf	NA,inf	NA,1.18441	0.000514691	0.00060259
2	chr11:19070976:A:G	19070976	NA,G	NA,A	NA,1	NA,-inf	NA,inf	NA,1.19411	0.000510061	0.000605529
2	chr11:18601230:A:G	18601230	NA,G	NA,A	NA,1	NA,-inf	NA,inf	NA,1.20066	0.000506797	0.000598814
2	chr11:18597755:G:A	18597755	NA,A	NA,G	NA,1	NA,-inf	NA,inf	NA,1.2006	0.000505909	0.000597891
2	chr11:19009549:C:T	19009549	NA,T	NA,C	NA,1	NA,-inf	NA,inf	NA,1.16244	0.000503036	0.000584103
2	chr11:18648103:A:C	18648103	C,NA	A,NA	1,NA	inf,NA	inf,NA	1.73423,NA	0.000500408	0.000685694
2	chr11:18939506:T:C	18939506	NA,C	NA,T	NA,1	NA,inf	NA,inf	NA,1.18982	0.000498401	0.000585458
2	chr11:18650490:C:G	18650490	G,G	C,C	1,1	inf,-inf	inf,inf	2.16308,0.700187	0.000498134	0.00071744
2	chr11:18172279:A:C	18172279	C,C	A,A	1,1	-inf,-inf	inf,inf	0.181662,1.95974	0.000497261	0.00058046
2	chr11:18877495:G:A	18877495	NA,A	NA,G	NA,1	NA,-inf	NA,inf	NA,1.18484	0.000495568	0.000576575
2	chr11:18147181:C:T	18147181	T,NA	C,NA	1,NA	inf,NA	inf,NA	1.51458,NA	0.000494277	0.000631411
2	chr11:18159530:G:A	18159530	NA,A	NA,G	NA,1	NA,inf	NA,inf	NA,1.21696	0.000493565	0.000583953
2	chr11:18566869:T:C	18566869	NA,C	NA,T	NA,1	NA,inf	NA,inf	NA,1.27564	0.000492668	0.000588636
2	chr11:18602949:A:G	18602949	G,G	A,A	1,1	inf,-inf	inf,inf	1.88346,0.375635	0.000492072	0.00057215
2	chr11:18711299:A:G	18711299	G,G	A,A	1,1	-inf,-inf	inf,inf	2.243,0.0483809	0.000490881	0.000629119
2	chr11:18764690:A:G	18764690	NA,G	NA,A	NA,1	NA,inf	NA,inf	NA,1.23771	0.000488028	0.000583033
2	chr11:19093148:A:G	19093148	NA,G	NA,A	NA,1	NA,inf	NA,inf	NA,1.18277	0.000487963	0.000575206
2	chr11:18642164:A:T	18642164	NA,T	NA,A	NA,1	NA,inf	NA,inf	NA,1.39089	0.000485785	0.000609283
2	chr11:18639101:A:C	18639101	C,NA	A,NA	1,NA	-inf,NA	inf,NA	1.99791,NA	0.000485099	0.000834166
2	chr11:19043452:T:C	19043452	C,C	T,T	1,1	-inf,inf	inf,inf	0.591053,1.6448	0.000484949	0.000547964
2	chr11:18951604:T:C	18951604	NA,C	NA,T	NA,1	NA,inf	NA,inf	NA,1.16687	0.000481834	0.000554038
2	chr11:18449551:G:A	18449551	NA,A	NA,G	NA,1	NA,inf	NA,inf	NA,1.15508	0.000478781	0.00055852
2	chr11:18711921:C:T	18711921	T,T	C,C	1,1	-inf,-inf	inf,inf	2.22079,0.0612672	0.000474341	0.000607441
2	chr11:18275367:C:T	18275367	NA,T	NA,C	NA,1	NA,inf	NA,inf	NA,1.15835	0.000472682	0.000554682
2	chr11:18711974:C:T	18711974	T,T	C,C	1,1	-inf,-inf	inf,inf	2.21499,0.0663675	0.000470125	0.000602052
2	chr11:18939375:G:A	18939375	NA,A	NA,G	NA,1	NA,inf	NA,inf	NA,1.18433	0.000469164	0.000537089
2	chr11:18922063:T:TA	18922063	NA,TA	NA,T	NA,1	NA,inf	NA,inf	NA,1.17747	0.000465005	0.000532569
2	chr11:18710879:T:G	18710879	NA,G	NA,T	NA,1	NA,-inf	NA,inf	NA,1.15483	0.000464999	0.000551831
2	chr11:18711616:C:T	18711616	T,T	C,C	1,1	-inf,-inf	inf,inf	2.20605,0.0736822	0.000463972	0.000594043
2	chr11:19088384:C:T	19088384	NA,T	NA,C	NA,1	NA,inf	NA,inf	NA,1.15658	0.000458773	0.000546927
2	chr11:19007385:C:T	19007385	NA,T	NA,C	NA,1	NA,-inf	NA,inf	NA,1.10357	0.000452807	0.000526112
2	chr11:18288512:G:A	18288512	NA,A	NA,G	NA,1	NA,inf	NA,inf	NA,1.13231	0.000449187	0.000530388
2	chr11:18271654:G:T	18271654	NA,T	NA,G	NA,1	NA,inf	NA,inf	NA,1.12804	0.000448128	0.000525944
2	chr11:18651493:A:G	18651493	G,G	A,A	1,1	inf,-inf	inf,inf	2.1269,0.667213	0.000445808	0.000640022
2	chr11:19113550:C:T	19113550	NA,T	NA,C	NA,1	NA,-inf	NA,inf	NA,1.12413	0.000445138	0.000524184
2	chr11:18688822:C:T	18688822	NA,T	NA,C	NA,1	NA,inf	NA,inf	NA,1.12136	0.000444114	0.000521322
2	chr11:18221390:C:T	18221390	NA,T	NA,C	NA,1	NA,-inf	NA,inf	NA,1.12513	0.000443971	0.000527038
2	chr11:19093717:G:A	19093717	NA,A	NA,G	NA,1	NA,inf	NA,inf	NA,1.13477	0.000440893	0.000524733
2	chr11:18617620:C:T	18617620	T,T	C,C	1,1	-inf,inf	inf,inf	3.44648,0.0159526	0.000440042	0.00167745
2	chr11:18276244:C:T	18276244	T,NA	C,NA	1,NA	inf,NA	inf,NA	1.26086,NA	0.000437502	0.000526665
2	chr11:19007133:T:TCATTCTC	19007133	NA,TCATTCTC	NA,T	NA,1	NA,-inf	NA,inf	NA,1.08369	0.000437098	0.000507963
2	chr11:18676910:C:T	18676910	NA,T	NA,C	NA,1	NA,inf	NA,inf	NA,1.377	0.000429318	0.000541641
2	chr11:18672862:C:T	18672862	NA,T	NA,C	NA,1	NA,inf	NA,inf	NA,1.09945	0.000428759	0.000503479
2	chr11:18787010:T:C	18787010	C,C	T,T	1,1	inf,-inf	inf,inf	1.97756,0.0591706	0.000426755	0.000498262
2	chr11:18874765:T:C	18874765	NA,C	NA,T	NA,1	NA,inf	NA,inf	NA,1.11982	0.000419312	0.000479365
2	chr11:18754237:C:T	18754237	NA,T	NA,C	NA,1	NA,inf	NA,inf	NA,1.07889	0.000417835	0.000494561
2	chr11:18864667:A:G	18864667	NA,G	NA,A	NA,1	NA,-inf	NA,inf	NA,1.08611	0.000417304	0.000485931
2	chr11:18915144:G:A	18915144	NA,A	NA,G	NA,1	NA,-inf	NA,inf	NA,1.08268	0.000415724	0.000483293
2	chr11:18466242:A:C	18466242	NA,C	NA,A	NA,1	NA,inf	NA,inf	NA,1.19975	0.000412927	0.000498609
2	chr11:18437579:C:T	18437579	T,NA	C,NA	1,NA	inf,NA	inf,NA	0.997112,NA	0.000412382	0.00046697
2	chr11:18140984:A:T	18140984	NA,T	NA,A	NA,1	NA,-inf	NA,inf	NA,1.07457	0.000411537	0.000484095
2	chr11:18380132:T:C	18380132	C,NA	T,NA	1,NA	inf,NA	inf,NA	1.44402,NA	0.000408378	0.000536432
2	chr11:18632356:T:A	18632356	NA,A	NA,T	NA,1	NA,-inf	NA,inf	NA,1.12214	0.000407367	0.000488341
2	chr11:18441295:G:C	18441295	C,NA	G,NA	1,NA	inf,NA	inf,NA	1.16836,NA	0.000407211	0.000477579
2	chr11:18584765:TG:T	18584765	T,NA	TG,NA	1,NA	-inf,NA	inf,NA	2.17185,NA	0.000405432	0.000869443
2	chr11:18645893:A:G	18645893	G,G	A,A	1,1	inf,inf	inf,inf	2.73228,0.399359	0.000403898	0.000801958
2	chr11:18632353:TG:T	18632353	NA,T	NA,TG	NA,1	NA,-inf	NA,inf	NA,1.11144	0.000400086	0.000479557
2	chr11:19082425:C:T	19082425	NA,T	NA,C	NA,1	NA,-inf	NA,inf	NA,1.03223	0.000399929	0.000472896
2	chr11:18989112:T:G	18989112	G,NA	T,NA	1,NA	-inf,NA	inf,NA	1.19971,NA	0.000399503	0.000472138
2	chr11:18197131:G:A	18197131	A,A	G,G	1,1	inf,-inf	inf,inf	0.850507,1.41846	0.000399076	0.0004758
2	chr11:19076213:TGA:T	19076213	T,T	TGA,TGA	1,1	inf,inf	inf,inf	0.865511,1.30273	0.000397528	0.000457851
2	chr11:18920174:T:C	18920174	NA,C	NA,T	NA,1	NA,-inf	NA,inf	NA,1.04683	0.000396068	0.000458614
2	chr11:18614957:T:C	18614957	C,NA	T,NA	1,NA	-inf,NA	inf,NA	2.72183,NA	0.000395571	0.00197513
2	chr11:18686358:C:T	18686358	T,T	C,C	1,1	inf,inf	inf,inf	2.45539,0.439611	0.000392146	0.000729196
2	chr11:18963853:T:C	18963853	NA,C	NA,T	NA,1	NA,-inf	NA,inf	NA,1.01133	0.000391275	0.000456698
2	chr11:18870784:G:A	18870784	NA,A	NA,G	NA,1	NA,-inf	NA,inf	NA,1.04975	0.000391213	0.000455702
2	chr11:18592961:T:A	18592961	A,A	T,T	1,1	-inf,-inf	inf,inf	0.455425,1.39651	0.000388992	0.000430029
2	chr11:18222764:G:A	18222764	A,NA	G,NA	1,NA	-inf,NA	inf,NA	0.980123,NA	0.000388186	0.000443817
2	chr11:18869181:G:T	18869181	NA,T	NA,G	NA,1	NA,-inf	NA,inf	NA,1.04413	0.000387424	0.000451311
2	chr11:18919942:G:C	18919942	NA,C	NA,G	NA,1	NA,-inf	NA,inf	NA,1.03392	0.000387252	0.000448431
2	chr11:18149280:C:A	18149280	NA,A	NA,C	NA,1	NA,inf	NA,inf	NA,1.07549	0.000386679	0.00045817
2	chr11:18127582:A:C	18127582	NA,C	NA,A	NA,1	NA,-inf	NA,inf	NA,1.03741	0.000385661	0.000453785
2	chr11:18734512:T:C	18734512	C,C	T,T	1,1	-inf,inf	inf,inf	2.03996,0.309565	0.000381428	0.000485516
2	chr11:18161275:G:A	18161275	NA,A	NA,G	NA,1	NA,-inf	NA,inf	NA,1.0239	0.000380519	0.000448415
2	chr11:18915146:G:A	18915146	NA,A	NA,G	NA,1	NA,-inf	NA,inf	NA,1.03167	0.000380339	0.000442342
2	chr11:18821635:T:C	18821635	NA,C	NA,T	NA,1	NA,inf	NA,inf	NA,1.02787	0.000377634	0.000439219
2	chr11:18254676:C:T	18254676	T,NA	C,NA	1,NA	-inf,NA	inf,NA	1.1481,NA	0.000376489	0.000452277
2	chr11:18620014:C:T	18620014	T,T	C,C	1,1	-inf,inf	inf,inf	1.05609,0.0104606	0.000374599	0.000389032
2	chr11:18803523:A:T	18803523	NA,T	NA,A	NA,1	NA,-inf	NA,inf	NA,1.02104	0.000372389	0.000438486
2	chr11:18382553:C:T	18382553	NA,T	NA,C	NA,1	NA,-inf	NA,inf	NA,1.02037	0.000372106	0.000439583
2	chr11:18270265:T:C	18270265	NA,C	NA,T	NA,1	NA,-inf	NA,inf	NA,1.01326	0.000371705	0.000441832
2	chr11:18451892:T:C	18451892	NA,C	NA,T	NA,1	NA,-inf	NA,inf	NA,1.01184	0.000369259	0.000437676
2	chr11:18142206:G:A	18142206	NA,A	NA,G	NA,1	NA,-inf	NA,inf	NA,1.01013	0.000369049	0.000434034
2	chr11:19000623:G:A	19000623	NA,A	NA,G	NA,1	NA,-inf	NA,inf	NA,0.980205	0.000368997	0.000430724
2	chr11:18867520:C:A	18867520	NA,A	NA,C	NA,1	NA,-inf	NA,inf	NA,1.01045	0.000366817	0.000426498
2	chr11:18902154:C:T	18902154	T,T	C,C	1,1	-inf,-inf	inf,inf	0.472656,1.76947	0.000364988	0.000427422
2	chr11:18355490:A:AATAT	18355490	NA,AATAT	NA,A	NA,1	NA,inf	NA,inf	NA,1.0821	0.000364947	0.000432803
2	chr11:18731086:C:T	18731086	T,T	C,C	1,1	-inf,inf	inf,inf	2.00447,0.0887604	0.000364851	0.000442971
2	chr11:18540220:T:C	18540220	NA,C	NA,T	NA,1	NA,inf	NA,inf	NA,1.09484	0.000364371	0.000434771
2	chr11:18947347:C:G	18947347	G,NA	C,NA	1,NA	-inf,NA	inf,NA	0.957636,NA	0.000362196	0.000416311
2	chr11:18725050:C:T	18725050	NA,T	NA,C	NA,1	NA,inf	NA,inf	NA,0.983889	0.00036191	0.000426207
2	chr11:18706541:G:C	18706541	NA,C	NA,G	NA,1	NA,inf	NA,inf	NA,1.16747	0.000361046	0.000439471
2	chr11:18617771:G:A	18617771	A,A	G,G	1,1	-inf,-inf	inf,inf	3.49599,0.258785	0.000360863	0.00180442
2	chr11:18234196:T:C	18234196	NA,C	NA,T	NA,1	NA,inf	NA,inf	NA,1.00832	0.000360812	0.000425025
2	chr11:18232870:G:A	18232870	NA,A	NA,G	NA,1	NA,inf	NA,inf	NA,1.00608	0.000359436	0.000423407
2	chr11:18488966:T:C	18488966	NA,C	NA,T	NA,1	NA,inf	NA,inf	NA,1.08487	0.000357965	0.000427264
2	chr11:18973825:A:T	18973825	NA,T	NA,A	NA,1	NA,-inf	NA,inf	NA,0.960002	0.000356783	0.000417307
2	chr11:18551686:A:G	18551686	NA,G	NA,A	NA,1	NA,inf	NA,inf	NA,1.08143	0.000356281	0.000425106
2	chr11:18917189:C:T	18917189	NA,T	NA,C	NA,1	NA,-inf	NA,inf	NA,0.992946	0.000355787	0.000413939
2	chr11:18542018:A:G	18542018	G,NA	A,NA	1,NA	-inf,NA	inf,NA	0.916142,NA	0.000355555	0.00040336
2	chr11:18269807:CAA:C	18269807	NA,C	NA,CAA	NA,1	NA,inf	NA,inf	NA,0.993022	0.000354673	0.000416451
2	chr11:18289533:A:G	18289533	NA,G	NA,A	NA,1	NA,-inf	NA,inf	NA,0.99294	0.000354218	0.000417928
2	chr11:18290787:G:A	18290787	NA,A	NA,G	NA,1	NA,-inf	NA,inf	NA,0.99294	0.000354218	0.000417928
2	chr11:18362493:A:G	18362493	NA,G	NA,A	NA,1	NA,inf	NA,inf	NA,0.998767	0.000354157	0.000417275
2	chr11:18675318:G:A	18675318	NA,A	NA,G	NA,1	NA,inf	NA,inf	NA,0.987356	0.000353575	0.000414946
2	chr11:18139912:C:T	18139912	NA,T	NA,C	NA,1	NA,-inf	NA,inf	NA,0.984978	0.000353306	0.000415467
2	chr11:18270387:G:C	18270387	NA,C	NA,G	NA,1	NA,-inf	NA,inf	NA,0.982821	0.000352742	0.000419249
2	chr11:18703944:A:G	18703944	NA,G	NA,A	NA,1	NA,inf	NA,inf	NA,1.14796	0.000350056	0.000425857
2	chr11:18292350:T:G	18292350	NA,G	NA,T	NA,1	NA,-inf	NA,inf	NA,0.982883	0.000348192	0.000410828
2	chr11:19002062:T:C	19002062	NA,C	NA,T	NA,1	NA,-inf	NA,inf	NA,0.950263	0.000345573	0.000402591
2	chr11:18677473:C:T	18677473	T,T	C,C	1,1	inf,-inf	inf,inf	1.25964,1.27459	0.000344535	0.00045322
2	chr11:18495917:C:T	18495917	NA,T	NA,C	NA,1	NA,inf	NA,inf	NA,1.0614	0.000344412	0.000411037
2	chr11:18271181:G:A	18271181	NA,A	NA,G	NA,1	NA,-inf	NA,inf	NA,0.962869	0.000340854	0.000405111
2	chr11:18813582:A:G	18813582	NA,G	NA,A	NA,1	NA,inf	NA,inf	NA,0.978677	0.000340497	0.000405156
2	chr11:18505857:G:A	18505857	NA,A	NA,G	NA,1	NA,inf	NA,inf	NA,1.05367	0.000340095	0.000405863
2	chr11:18225372:G:A	18225372	NA,A	NA,G	NA,1	NA,-inf	NA,inf	NA,0.960588	0.00033917	0.000401358
2	chr11:18320305:T:C	18320305	NA,C	NA,T	NA,1	NA,inf	NA,inf	NA,0.972165	0.000338504	0.000398907
2	chr11:18683859:G:C	18683859	C,C	G,G	1,1	-inf,inf	inf,inf	5.45375,0.814151	0.000337716	0.244272
2	chr11:19083200:T:G	19083200	NA,G	NA,T	NA,1	NA,-inf	NA,inf	NA,0.966662	0.000337584	0.000398157
2	chr11:18320062:C:T	18320062	NA,T	NA,C	NA,1	NA,inf	NA,inf	NA,0.970343	0.000337462	0.00039768
2	chr11:18993440:T:A	18993440	NA,A	NA,T	NA,1	NA,-inf	NA,inf	NA,0.903568	0.000336558	0.000392973
2	chr11:18522104:C:T	18522104	NA,T	NA,C	NA,1	NA,inf	NA,inf	NA,1.04396	0.000335098	0.000399743
2	chr11:18645890:C:T	18645890	NA,T	NA,C	NA,1	NA,inf	NA,inf	NA,0.954893	0.000333614	0.000391871
2	chr11:18978228:A:G	18978228	NA,G	NA,A	NA,1	NA,-inf	NA,inf	NA,0.927383	0.000333432	0.000390942
2	chr11:18727086:A:G	18727086	G,G	A,A	1,1	inf,inf	inf,inf	1.47842,0.602033	0.00033307	0.00038357
2	chr11:18231537:G:A	18231537	NA,A	NA,G	NA,1	NA,-inf	NA,inf	NA,0.950393	0.000332699	0.000393871
2	chr11:18246514:C:T	18246514	T,T	C,C	1,1	-inf,-inf	inf,inf	0.766464,1.37383	0.000332612	0.000397523
2	chr11:18878084:A:G	18878084	NA,G	NA,A	NA,1	NA,-inf	NA,inf	NA,0.940552	0.00033195	0.000387003
2	chr11:18886362:G:A	18886362	NA,A	NA,G	NA,1	NA,inf	NA,inf	NA,0.980936	0.000331406	0.000380117
2	chr11:18904339:C:G	18904339	G,G	C,C	1,1	-inf,-inf	inf,inf	0.524637,1.67688	0.000330834	0.000387009
2	chr11:18478432:T:C	18478432	NA,C	NA,T	NA,1	NA,inf	NA,inf	NA,1.03528	0.000330815	0.000394774
2	chr11:18134759:G:A	18134759	NA,A	NA,G	NA,1	NA,-inf	NA,inf	NA,0.945987	0.000329832	0.000388189
2	chr11:18668972:C:A	18668972	NA,A	NA,C	NA,1	NA,inf	NA,inf	NA,1.04881	0.00032969	0.000395849
2	chr11:18708534:C:T	18708534	T,T	C,C	1,1	inf,inf	inf,inf	1.61304,0.710877	0.000329437	0.000424871
2	chr11:18563579:T:C	18563579	C,NA	T,NA	1,NA	inf,NA	inf,NA	1.32785,NA	0.000327021	0.000430533
2	chr11:18280513:T:C	18280513	NA,C	NA,T	NA,1	NA,inf	NA,inf	NA,0.970652	0.000326059	0.000385553
2	chr11:18663744:T:G	18663744	G,G	T,T	1,1	inf,-inf	inf,inf	2.02382,0.572358	0.000325923	0.000464569
2	chr11:18420758:A:AAGAAAAGT	18420758	AAGAAAAGT,NA	A,NA	1,NA	inf,NA	inf,NA	0.892975,NA	0.000324201	0.000370725
2	chr11:18229349:C:A	18229349	NA,A	NA,C	NA,1	NA,-inf	NA,inf	NA,0.933803	0.000323444	0.000382898
2	chr11:18231169:G:A	18231169	A,NA	G,NA	1,NA	-inf,NA	inf,NA	1.09541,NA	0.000322884	0.000388615
2	chr11:18124043:C:T	18124043	NA,T	NA,C	NA,1	NA,-inf	NA,inf	NA,0.933501	0.00032278	0.000379942
2	chr11:18565081:T:A	18565081	NA,A	NA,T	NA,1	NA,-inf	NA,inf	NA,0.942989	0.00032204	0.000378606
2	chr11:18937105:C:T	18937105	NA,T	NA,C	NA,1	NA,-inf	NA,inf	NA,0.919783	0.000322016	0.00037966
2	chr11:18488644:CTCAAG:C	18488644	NA,C	NA,CTCAAG	NA,1	NA,inf	NA,inf	NA,1.02127	0.000320853	0.000382863
2	chr11:18967050:C:T	18967050	NA,T	NA,C	NA,1	NA,-inf	NA,inf	NA,0.894618	0.000319214	0.000373416
2	chr11:18563450:G:A	18563450	NA,A	NA,G	NA,1	NA,inf	NA,inf	NA,1.01614	0.00031838	0.000379837
2	chr11:18434088:G:A	18434088	NA,A	NA,G	NA,1	NA,-inf	NA,inf	NA,0.92233	0.000318338	0.000377387
2	chr11:18389314:T:C	18389314	C,C	T,T	1,1	inf,inf	inf,inf	1.20831,0.456184	0.000317652	0.000349107
2	chr11:18800056:G:T	18800056	T,T	G,G	1,1	inf,-inf	inf,inf	0.378116,1.59169	0.000317605	0.00036347
2	chr11:18894691:G:T	18894691	T,T	G,G	1,1	-inf,-inf	inf,inf	0.481525,1.67167	0.000317506	0.000369222
2	chr11:18765195:C:T	18765195	NA,T	NA,C	NA,1	NA,inf	NA,inf	NA,0.988408	0.000316907	0.000378511
2	chr11:18145521:C:A	18145521	NA,A	NA,C	NA,1	NA,-inf	NA,inf	NA,0.924548	0.000316243	0.000373022
2	chr11:18663728:C:T	18663728	T,T	C,C	1,1	inf,-inf	inf,inf	1.74517,0.828873	0.000314809	0.000436527
2	chr11:18744864:C:T	18744864	NA,T	NA,C	NA,1	NA,-inf	NA,inf	NA,0.917508	0.000313828	0.000368797
2	chr11:18993920:T:C	18993920	NA,C	NA,T	NA,1	NA,-inf	NA,inf	NA,0.863182	0.000313664	0.000366396
2	chr11:18974017:C:T	18974017	NA,T	NA,C	NA,1	NA,-inf	NA,inf	NA,0.884348	0.000313591	0.000366945
2	chr11:18489427:C:A	18489427	NA,A	NA,C	NA,1	NA,inf	NA,inf	NA,1.00661	0.00031334	0.000373866
2	chr11:18227022:A:G	18227022	NA,G	NA,A	NA,1	NA,-inf	NA,inf	NA,0.912656	0.000312684	0.000370016
2	chr11:18389924:CT:C	18389924	C,C	CT,CT	1,1	inf,-inf	inf,inf	1.18808,0.57179	0.000312269	0.00034675
2	chr11:18751553:C:T	18751553	T,NA	C,NA	1,NA	inf,NA	inf,NA	1.17012,NA	0.000311418	0.000392769
2	chr11:18128067:C:T	18128067	NA,T	NA,C	NA,1	NA,-inf	NA,inf	NA,0.912115	0.000311334	0.000366496
2	chr11:18199208:C:A	18199208	A,A	C,C	1,1	inf,inf	inf,inf	0.571483,1.51521	0.000311249	0.000381229
2	chr11:18492934:G:A	18492934	A,NA	G,NA	1,NA	inf,NA	inf,NA	1.29402,NA	0.000310696	0.000407923
2	chr11:18634724:C:T	18634724	T,T	C,C	1,1	-inf,-inf	inf,inf	3.25666,0.198425	0.000310588	0.00120086
2	chr11:18348178:A:G	18348178	NA,G	NA,A	NA,1	NA,inf	NA,inf	NA,0.995486	0.000308421	0.000368052
2	chr11:19108471:C:G	19108471	NA,G	NA,C	NA,1	NA,-inf	NA,inf	NA,0.870447	0.000307975	0.000359612
2	chr11:18454986:T:C	18454986	C,NA	T,NA	1,NA	-inf,NA	inf,NA	0.745251,NA	0.000307884	0.000343023
2	chr11:18558110:A:G	18558110	NA,G	NA,A	NA,1	NA,-inf	NA,inf	NA,0.914665	0.000307198	0.000361202
2	chr11:18389950:C:A	18389950	A,A	C,C	1,1	inf,inf	inf,inf	1.20217,0.437743	0.000305134	0.000335472
2	chr11:18624121:T:C	18624121	C,C	T,T	1,1	-inf,-inf	inf,inf	3.23528,0.210319	0.000303852	0.00116503
2	chr11:18623473:C:CA	18623473	CA,CA	C,C	1,1	-inf,inf	inf,inf	3.22358,0.0682898	0.000302596	0.00110558
2	chr11:18842064:C:T	18842064	NA,T	NA,C	NA,1	NA,inf	NA,inf	NA,0.920087	0.000302453	0.000360923
2	chr11:18562988:G:A	18562988	NA,A	NA,G	NA,1	NA,-inf	NA,inf	NA,0.905089	0.00030233	0.00035549
2	chr11:18531352:T:C	18531352	C,C	T,T	1,1	inf,-inf	inf,inf	1.99095,0.162714	0.000301601	0.000376242
2	chr11:18846086:T:C	18846086	NA,C	NA,T	NA,1	NA,inf	NA,inf	NA,0.905244	0.000301435	0.00035855
2	chr11:18962848:T:C	18962848	NA,C	NA,T	NA,1	NA,-inf	NA,inf	NA,0.86845	0.000301325	0.000352219
2	chr11:18482677:G:A	18482677	NA,A	NA,G	NA,1	NA,inf	NA,inf	NA,0.982107	0.000301322	0.000359491
2	chr11:18121470:G:A	18121470	NA,A	NA,G	NA,1	NA,-inf	NA,inf	NA,0.978968	0.000300987	0.000359269
2	chr11:18636886:A:G	18636886	G,NA	A,NA	1,NA	inf,NA	inf,NA	1.30177,NA	0.000300958	0.000399397
2	chr11:18118920:G:A	18118920	A,A	G,G	1,1	inf,inf	inf,inf	1.07062,0.928096	0.000300037	0.000352244
2	chr11:18541285:C:A	18541285	NA,A	NA,C	NA,1	NA,-inf	NA,inf	NA,0.89717	0.000298389	0.000350869
2	chr11:18969490:G:A	18969490	NA,A	NA,G	NA,1	NA,-inf	NA,inf	NA,0.854246	0.000297939	0.000348635
2	chr11:19076138:G:A	19076138	A,A	G,G	1,1	-inf,-inf	inf,inf	0.841818,1.22092	0.000297293	0.000346311
2	chr11:18696340:G:A	18696340	A,A	G,G	1,1	-inf,-inf	inf,inf	1.44675,0.491546	0.000296567	0.00034501
2	chr11:18800520:C:A	18800520	NA,A	NA,C	NA,1	NA,inf	NA,inf	NA,0.890869	0.000296554	0.000344546
2	chr11:18962026:G:A	18962026	NA,A	NA,G	NA,1	NA,-inf	NA,inf	NA,0.858831	0.00029635	0.000346465
2	chr11:18970706:G:C	18970706	NA,C	NA,G	NA,1	NA,-inf	NA,inf	NA,0.851065	0.000296216	0.000346668
2	chr11:18553182:C:T	18553182	NA,T	NA,C	NA,1	NA,-inf	NA,inf	NA,0.892777	0.000296122	0.000348239
2	chr11:18580243:C:T	18580243	T,T	C,C	1,1	inf,-inf	inf,inf	1.95275,0.2322	0.000295995	0.000369589
2	chr11:18962714:G:A	18962714	NA,A	NA,G	NA,1	NA,-inf	NA,inf	NA,0.857065	0.00029557	0.000345528
2	chr11:18561714:T:C	18561714	NA,C	NA,T	NA,1	NA,-inf	NA,inf	NA,0.888277	0.000294045	0.000345772
2	chr11:18963558:G:T	18963558	NA,T	NA,G	NA,1	NA,-inf	NA,inf	NA,0.845386	0.000293328	0.000343289
2	chr11:19085557:T:C	19085557	NA,C	NA,T	NA,1	NA,-inf	NA,inf	NA,0.873414	0.000292529	0.000345783
2	chr11:18617165:A:T	18617165	T,T	A,A	1,1	-inf,-inf	inf,inf	3.2273,0.16479	0.000292434	0.00111283
2	chr11:18686833:G:A	18686833	A,A	G,G	1,1	inf,-inf	inf,inf	1.07416,1.36341	0.000292321	0.000385069
2	chr11:18663662:T:G	18663662	G,G	T,T	1,1	inf,-inf	inf,inf	1.94474,0.582967	0.000291925	0.000413028
2	chr11:18664979:G:A	18664979	A,A	G,G	1,1	inf,-inf	inf,inf	1.95489,0.562288	0.000291341	0.000411195
2	chr11:18523537:T:C	18523537	NA,C	NA,T	NA,1	NA,-inf	NA,inf	NA,0.881818	0.000290684	0.000341857
2	chr11:19100267:T:C	19100267	NA,C	NA,T	NA,1	NA,inf	NA,inf	NA,0.885807	0.00029022	0.000345474
2	chr11:18323570:A:C	18323570	NA,C	NA,A	NA,1	NA,inf	NA,inf	NA,0.876045	0.000290087	0.000340876
2	chr11:18705265:GCTGTGTGGCTATGAAGACAGTAGA:G	18705265	G,NA	GCTGTGTGGCTATGAAGACAGTAGA,NA	1,NA	inf,NA	inf,NA	1.12738,NA	0.000289379	0.000358161
2	chr11:18553390:C:T	18553390	T,T	C,C	1,1	inf,-inf	inf,inf	1.97871,0.134204	0.000289295	0.000360812
2	chr11:18962778:G:T	18962778	NA,T	NA,G	NA,1	NA,-inf	NA,inf	NA,0.844001	0.000289126	0.000338039
2	chr11:18604063:A:G	18604063	G,G	A,A	1,1	-inf,-inf	inf,inf	2.76798,0.0169567	0.00028903	0.000598313
2	chr11:18648143:G:A	18648143	NA,A	NA,G	NA,1	NA,inf	NA,inf	NA,0.867179	0.000288307	0.00033861
2	chr11:18474618:C:T	18474618	NA,T	NA,C	NA,1	NA,inf	NA,inf	NA,0.859941	0.000287529	0.000340562
2	chr11:18663666:T:G	18663666	G,G	T,T	1,1	inf,-inf	inf,inf	1.94586,0.570905	0.000286924	0.000406221
2	chr11:18556140:G:A	18556140	NA,A	NA,G	NA,1	NA,-inf	NA,inf	NA,0.871482	0.000285925	0.00033626
2	chr11:18563866:G:A	18563866	NA,A	NA,G	NA,1	NA,-inf	NA,inf	NA,0.871482	0.000285925	0.00033626
2	chr11:18567136:A:G	18567136	NA,G	NA,A	NA,1	NA,-inf	NA,inf	NA,0.871482	0.000285925	0.00033626
2	chr11:18535077:A:G	18535077	NA,G	NA,A	NA,1	NA,-inf	NA,inf	NA,0.871482	0.000285925	0.00033626
2	chr11:18565522:C:T	18565522	NA,T	NA,C	NA,1	NA,-inf	NA,inf	NA,0.871482	0.000285925	0.00033626
2	chr11:18563565:T:G	18563565	NA,G	NA,T	NA,1	NA,-inf	NA,inf	NA,0.871482	0.000285925	0.00033626
2	chr11:18565266:A:G	18565266	NA,G	NA,A	NA,1	NA,-inf	NA,inf	NA,0.871482	0.000285925	0.00033626
2	chr11:18567897:C:T	18567897	NA,T	NA,C	NA,1	NA,-inf	NA,inf	NA,0.871482	0.000285925	0.00033626
2	chr11:18554788:CATATGT:C	18554788	NA,C	NA,CATATGT	NA,1	NA,-inf	NA,inf	NA,0.871482	0.000285925	0.00033626
2	chr11:18559663:AAAT:A	18559663	NA,A	NA,AAAT	NA,1	NA,-inf	NA,inf	NA,0.871482	0.000285925	0.00033626
2	chr11:18567507:G:A	18567507	NA,A	NA,G	NA,1	NA,-inf	NA,inf	NA,0.871482	0.000285925	0.00033626
2	chr11:18568331:T:C	18568331	NA,C	NA,T	NA,1	NA,-inf	NA,inf	NA,0.871482	0.000285925	0.00033626
2	chr11:18565524:A:G	18565524	NA,G	NA,A	NA,1	NA,-inf	NA,inf	NA,0.871482	0.000285925	0.00033626
2	chr11:18555014:T:G	18555014	NA,G	NA,T	NA,1	NA,-inf	NA,inf	NA,0.871298	0.000285837	0.000336157
2	chr11:18566151:A:G	18566151	NA,G	NA,A	NA,1	NA,-inf	NA,inf	NA,0.871206	0.000285789	0.000336097
2	chr11:18558069:T:C	18558069	NA,C	NA,T	NA,1	NA,-inf	NA,inf	NA,0.869672	0.000285066	0.000335252
2	chr11:18697835:C:T	18697835	NA,T	NA,C	NA,1	NA,inf	NA,inf	NA,0.854484	0.000284542	0.000336311
2	chr11:18522328:T:C	18522328	NA,C	NA,T	NA,1	NA,-inf	NA,inf	NA,0.868076	0.000284154	0.000334199
2	chr11:18484598:GACAGA:G	18484598	NA,G	NA,GACAGA	NA,1	NA,inf	NA,inf	NA,0.852524	0.000283199	0.000330713
2	chr11:18525160:T:C	18525160	NA,C	NA,T	NA,1	NA,-inf	NA,inf	NA,0.86602	0.000283193	0.000333071
2	chr11:18691530:T:C	18691530	C,C	T,T	1,1	inf,-inf	inf,inf	1.22629,1.21786	0.000283187	0.000376099
2	chr11:18635385:C:T	18635385	T,T	C,C	1,1	-inf,-inf	inf,inf	3.20597,0.150294	0.000282793	0.00106276
2	chr11:19099817:A:G	19099817	NA,G	NA,A	NA,1	NA,inf	NA,inf	NA,0.871094	0.000282712	0.000331672
2	chr11:18567484:C:T	18567484	NA,T	NA,C	NA,1	NA,-inf	NA,inf	NA,0.864216	0.000282516	0.000332263
2	chr11:18523177:A:G	18523177	NA,G	NA,A	NA,1	NA,-inf	NA,inf	NA,0.86239	0.000281502	0.000331089
2	chr11:19090379:G:C	19090379	NA,C	NA,G	NA,1	NA,inf	NA,inf	NA,0.866871	0.000281068	0.000334607
2	chr11:18733132:A:G	18733132	G,G	A,A	1,1	-inf,inf	inf,inf	1.93432,0.20214	0.000280353	0.000354946
2	chr11:18987502:G:A	18987502	NA,A	NA,G	NA,1	NA,-inf	NA,inf	NA,0.857319	0.000279684	0.000329467
2	chr11:18411207:A:G	18411207	G,G	A,A	1,1	-inf,-inf	inf,inf	2.05714,0.00705587	0.000279675	0.000374151
2	chr11:18563417:T:C	18563417	NA,C	NA,T	NA,1	NA,-inf	NA,inf	NA,0.857543	0.000279385	0.000328607
2	chr11:18663748:C:CA	18663748	CA,CA	C,C	1,1	inf,-inf	inf,inf	1.93622,0.561093	0.000279109	0.000394696
2	chr11:18923701:T:G	18923701	NA,G	NA,T	NA,1	NA,inf	NA,inf	NA,0.850399	0.00027884	0.000328156
2	chr11:18630012:T:C	18630012	NA,C	NA,T	NA,1	NA,-inf	NA,inf	NA,0.851729	0.000278461	0.000329264
2	chr11:18562267:G:T	18562267	NA,T	NA,G	NA,1	NA,-inf	NA,inf	NA,0.854593	0.000278079	0.000327051
2	chr11:18252629:T:C	18252629	NA,C	NA,T	NA,1	NA,inf	NA,inf	NA,0.858061	0.000276501	0.000325404
2	chr11:18331138:C:G	18331138	G,G	C,C	1,1	-inf,-inf	inf,inf	1.50527,0.616918	0.000276462	0.000334611
2	chr11:19050872:G:A	19050872	NA,A	NA,G	NA,1	NA,-inf	NA,inf	NA,0.825851	0.000276031	0.000326426
2	chr11:19081808:C:T	19081808	NA,T	NA,C	NA,1	NA,inf	NA,inf	NA,0.854842	0.000274909	0.000322586
2	chr11:18590404:C:T	18590404	T,T	C,C	1,1	-inf,-inf	inf,inf	0.0282745,1.65684	0.000273796	0.000316668
2	chr11:18614268:A:G	18614268	G,G	A,A	1,1	-inf,inf	inf,inf	3.1557,0.0614178	0.000273693	0.00097232
2	chr11:19060967:C:T	19060967	NA,T	NA,C	NA,1	NA,inf	NA,inf	NA,0.851955	0.000273637	0.000321252
2	chr11:18633431:A:T	18633431	NA,T	NA,A	NA,1	NA,-inf	NA,inf	NA,0.841082	0.000273604	0.000323529
2	chr11:18635892:C:T	18635892	NA,T	NA,C	NA,1	NA,-inf	NA,inf	NA,0.841082	0.000273604	0.000323529
2	chr11:18636710:G:A	18636710	NA,A	NA,G	NA,1	NA,-inf	NA,inf	NA,0.841082	0.000273604	0.000323529
2	chr11:18618930:C:T	18618930	T,T	C,C	1,1	-inf,inf	inf,inf	3.14921,0.0713219	0.000273528	0.000967569
2	chr11:18612248:C:G	18612248	NA,G	NA,C	NA,1	NA,-inf	NA,inf	NA,0.839802	0.000273035	0.000322854
2	chr11:18815050:C:A	18815050	NA,A	NA,C	NA,1	NA,-inf	NA,inf	NA,0.823352	0.000271456	0.000318714
2	chr11:18962326:C:T	18962326	T,NA	C,NA	1,NA	inf,NA	inf,NA	0.86919,NA	0.00027071	0.000313888
2	chr11:18278814:A:T	18278814	NA,T	NA,A	NA,1	NA,-inf	NA,inf	NA,0.827982	0.00026955	0.000320087
2	chr11:18280999:T:C	18280999	NA,C	NA,T	NA,1	NA,-inf	NA,inf	NA,0.827797	0.000269452	0.000319999
2	chr11:18372101:T:C	18372101	NA,C	NA,T	NA,1	NA,inf	NA,inf	NA,0.903724	0.000269381	0.000323039
2	chr11:18685873:GA:G	18685873	G,G	GA,GA	1,1	inf,-inf	inf,inf	1.14018,1.26061	0.000268678	0.000354862
2	chr11:18696292:T:C	18696292	C,C	T,T	1,1	-inf,-inf	inf,inf	1.40103,0.481485	0.000268442	0.000312344
2	chr11:19028918:T:C	19028918	NA,C	NA,T	NA,1	NA,inf	NA,inf	NA,0.843749	0.000267136	0.000312503
2	chr11:18645891:G:A	18645891	NA,A	NA,G	NA,1	NA,-inf	NA,inf	NA,0.824852	0.000266416	0.000315081
2	chr11:18236192:A:G	18236192	NA,G	NA,A	NA,1	NA,-inf	NA,inf	NA,0.812274	0.000266288	0.000314074
2	chr11:19074884:G:A	19074884	NA,A	NA,G	NA,1	NA,-inf	NA,inf	NA,0.792702	0.000266273	0.00031478
2	chr11:18600710:C:T	18600710	NA,T	NA,C	NA,1	NA,-inf	NA,inf	NA,0.824639	0.000265478	0.000312217
2	chr11:18343683:C:T	18343683	NA,T	NA,C	NA,1	NA,inf	NA,inf	NA,0.822138	0.00026541	0.000311961
2	chr11:18527338:C:T	18527338	NA,T	NA,C	NA,1	NA,-inf	NA,inf	NA,0.823216	0.000264075	0.000310654
2	chr11:18294398:G:A	18294398	NA,A	NA,G	NA,1	NA,inf	NA,inf	NA,0.88049	0.000263189	0.00031294
2	chr11:18141787:TG:T	18141787	NA,T	NA,TG	NA,1	NA,-inf	NA,inf	NA,0.809139	0.000263039	0.000309592
2	chr11:18478473:T:C	18478473	NA,C	NA,T	NA,1	NA,inf	NA,inf	NA,0.805885	0.000262562	0.000311065
2	chr11:18624811:C:T	18624811	NA,T	NA,C	NA,1	NA,inf	NA,inf	NA,1.03438	0.000262561	0.00032845
2	chr11:18478437:G:A	18478437	NA,A	NA,G	NA,1	NA,inf	NA,inf	NA,0.805472	0.000262384	0.000310853
2	chr11:18621257:C:A	18621257	NA,A	NA,C	NA,1	NA,-inf	NA,inf	NA,0.815451	0.000262369	0.000310245
2	chr11:18829715:T:A	18829715	NA,A	NA,T	NA,1	NA,inf	NA,inf	NA,0.831535	0.000261063	0.000311956
2	chr11:18393783:C:A	18393783	A,A	C,C	1,1	inf,-inf	inf,inf	1.16752,0.469736	0.000260629	0.00028934
2	chr11:18813422:C:T	18813422	NA,T	NA,C	NA,1	NA,inf	NA,inf	NA,0.816615	0.000260433	0.000309509
2	chr11:18958988:C:T	18958988	NA,T	NA,C	NA,1	NA,-inf	NA,inf	NA,0.780431	0.000259946	0.000304344
2	chr11:18584079:C:T	18584079	NA,T	NA,C	NA,1	NA,inf	NA,inf	NA,0.888432	0.000259929	0.000309946
2	chr11:18785086:C:T	18785086	T,T	C,C	1,1	-inf,-inf	inf,inf	1.55973,0.571133	0.000259563	0.00031199
2	chr11:18279439:A:T	18279439	NA,T	NA,A	NA,1	NA,-inf	NA,inf	NA,0.802564	0.000258572	0.000307027
2	chr11:18562328:T:G	18562328	NA,G	NA,T	NA,1	NA,-inf	NA,inf	NA,0.810092	0.000258507	0.000304085
2	chr11:18515683:T:C	18515683	NA,C	NA,T	NA,1	NA,inf	NA,inf	NA,0.796948	0.000258401	0.000306084
2	chr11:18588818:C:A	18588818	A,A	C,C	1,1	inf,inf	inf,inf	1.58453,0.805652	0.000258244	0.00034891
2	chr11:18769637:AGGT:A	18769637	NA,A	NA,AGGT	NA,1	NA,inf	NA,inf	NA,0.832928	0.000257489	0.000307855
2	chr11:18319315:G:A	18319315	A,A	G,G	1,1	-inf,-inf	inf,inf	0.690609,1.21005	0.000257039	0.000296657
2	chr11:18944679:C:T	18944679	NA,T	NA,C	NA,1	NA,-inf	NA,inf	NA,0.76806	0.00025678	0.000301078
2	chr11:18566772:G:A	18566772	A,A	G,G	1,1	inf,inf	inf,inf	1.93896,0.0025611	0.000256407	0.000319872
2	chr11:18521584:T:G	18521584	NA,G	NA,T	NA,1	NA,-inf	NA,inf	NA,0.805139	0.000256373	0.000301616
2	chr11:19113184:T:C	19113184	NA,C	NA,T	NA,1	NA,inf	NA,inf	NA,0.813496	0.000256171	0.000304587
2	chr11:18836054:T:C	18836054	NA,C	NA,T	NA,1	NA,inf	NA,inf	NA,0.819663	0.000256129	0.000306024
2	chr11:18714401:G:A	18714401	NA,A	NA,G	NA,1	NA,inf	NA,inf	NA,0.880876	0.000256094	0.000306253
2	chr11:19035760:C:T	19035760	NA,T	NA,C	NA,1	NA,inf	NA,inf	NA,0.819334	0.000255932	0.000306427
2	chr11:18607182:C:T	18607182	NA,T	NA,C	NA,1	NA,-inf	NA,inf	NA,0.802622	0.000255927	0.000301229
2	chr11:18482190:A:G	18482190	G,G	A,A	1,1	inf,inf	inf,inf	1.84856,0.138393	0.000255672	0.000313367
2	chr11:18583855:T:G	18583855	NA,G	NA,T	NA,1	NA,-inf	NA,inf	NA,0.802124	0.000255194	0.000300234
2	chr11:18825869:C:G	18825869	NA,G	NA,C	NA,1	NA,inf	NA,inf	NA,0.802922	0.000254821	0.000302974
2	chr11:18841545:A:G	18841545	NA,G	NA,A	NA,1	NA,inf	NA,inf	NA,0.813521	0.00025436	0.00030325
2	chr11:18636534:T:G	18636534	NA,G	NA,T	NA,1	NA,inf	NA,inf	NA,1.01214	0.000254163	0.000317624
2	chr11:18317351:G:T	18317351	NA,T	NA,G	NA,1	NA,inf	NA,inf	NA,0.850265	0.000254117	0.000302143
2	chr11:18981942:A:G	18981942	NA,G	NA,A	NA,1	NA,-inf	NA,inf	NA,0.798092	0.000253847	0.000299119
2	chr11:18606384:A:G	18606384	G,NA	A,NA	1,NA	inf,NA	inf,NA	1.19417,NA	0.00025328	0.000334119
2	chr11:18637478:A:G	18637478	G,NA	A,NA	1,NA	inf,NA	inf,NA	1.06363,NA	0.000252579	0.000317104
2	chr11:18460361:G:A	18460361	NA,A	NA,G	NA,1	NA,inf	NA,inf	NA,0.777926	0.00025212	0.000298692
2	chr11:18793445:G:A	18793445	A,A	G,G	1,1	inf,-inf	inf,inf	0.587171,1.2949	0.000251751	0.0002877
2	chr11:18562203:A:C	18562203	NA,C	NA,A	NA,1	NA,-inf	NA,inf	NA,0.789239	0.000251699	0.000297745
2	chr11:19054340:CATAGGTGT:C	19054340	C,C	CATAGGTGT,CATAGGTGT	1,1	-inf,inf	inf,inf	0.37832,1.46629	0.000251556	0.000287413
2	chr11:19028131:C:A	19028131	NA,A	NA,C	NA,1	NA,-inf	NA,inf	NA,0.748267	0.000250902	0.000293439
2	chr11:18319956:T:C	18319956	NA,C	NA,T	NA,1	NA,inf	NA,inf	NA,0.786382	0.000250329	0.000294309
2	chr11:18564572:C:T	18564572	NA,T	NA,C	NA,1	NA,-inf	NA,inf	NA,0.787261	0.000249195	0.000293188
2	chr11:18686426:A:C	18686426	C,C	A,A	1,1	inf,-inf	inf,inf	1.08998,1.25756	0.000248124	0.00032668
2	chr11:18897627:C:T	18897627	T,NA	C,NA	1,NA	-inf,NA	inf,NA	1.11394,NA	0.000247978	0.000315404
2	chr11:18243095:A:G	18243095	NA,G	NA,A	NA,1	NA,inf	NA,inf	NA,0.829569	0.000247827	0.00029626
2	chr11:18960101:C:T	18960101	NA,T	NA,C	NA,1	NA,-inf	NA,inf	NA,0.751404	0.000247676	0.000290158
2	chr11:18707103:T:C	18707103	C,C	T,T	1,1	-inf,-inf	inf,inf	1.22704,1.05486	0.000247339	0.000312321
2	chr11:18960261:T:C	18960261	NA,C	NA,T	NA,1	NA,-inf	NA,inf	NA,0.74935	0.000246876	0.000289221
2	chr11:18688641:C:T	18688641	NA,T	NA,C	NA,1	NA,-inf	NA,inf	NA,0.78129	0.000246546	0.000290694
2	chr11:18588494:C:T	18588494	T,T	C,C	1,1	inf,-inf	inf,inf	1.89637,0.137466	0.000246499	0.000307856
2	chr11:18290060:G:A	18290060	NA,A	NA,G	NA,1	NA,inf	NA,inf	NA,0.826419	0.000244867	0.000291098
2	chr11:18957848:G:A	18957848	NA,A	NA,G	NA,1	NA,inf	NA,inf	NA,0.7883	0.000244328	0.000282548
2	chr11:18698421:TA:T	18698421	T,T	TA,TA	1,1	-inf,-inf	inf,inf	1.39772,0.417293	0.000244257	0.000284369
2	chr11:18826938:G:A	18826938	NA,A	NA,G	NA,1	NA,inf	NA,inf	NA,0.789749	0.000244173	0.000291666
2	chr11:18868555:G:T	18868555	NA,T	NA,G	NA,1	NA,-inf	NA,inf	NA,0.768552	0.000244028	0.000285568
2	chr11:18689392:C:A	18689392	NA,A	NA,C	NA,1	NA,-inf	NA,inf	NA,0.774864	0.000244026	0.000287738
2	chr11:18843916:C:A	18843916	NA,A	NA,C	NA,1	NA,inf	NA,inf	NA,0.786517	0.000243578	0.000290353
2	chr11:18516216:A:G	18516216	NA,G	NA,A	NA,1	NA,-inf	NA,inf	NA,0.772752	0.000243515	0.000286556
2	chr11:18692280:G:A	18692280	A,A	G,G	1,1	-inf,-inf	inf,inf	1.20284,0.759311	0.000243174	0.000282983
2	chr11:18843373:A:G	18843373	NA,G	NA,A	NA,1	NA,inf	NA,inf	NA,0.784809	0.000242919	0.000289564
2	chr11:18500244:T:C	18500244	C,C	T,T	1,1	inf,inf	inf,inf	1.81873,0.138393	0.000242593	0.000297192
2	chr11:18959732:A:G	18959732	NA,G	NA,A	NA,1	NA,-inf	NA,inf	NA,0.767414	0.000241623	0.000284742
2	chr11:18507715:T:C	18507715	NA,C	NA,T	NA,1	NA,-inf	NA,inf	NA,0.76429	0.000241131	0.000283566
2	chr11:18144059:G:A	18144059	NA,A	NA,G	NA,1	NA,inf	NA,inf	NA,0.763128	0.000241104	0.000284937
2	chr11:18952732:T:C	18952732	NA,C	NA,T	NA,1	NA,-inf	NA,inf	NA,0.766066	0.0002411	0.000284128
2	chr11:18832489:T:A	18832489	NA,A	NA,T	NA,1	NA,inf	NA,inf	NA,0.780542	0.000240631	0.000287411
2	chr11:18784504:G:A	18784504	NA,A	NA,G	NA,1	NA,-inf	NA,inf	NA,0.76115	0.000240074	0.000282709
2	chr11:18765554:A:T	18765554	NA,T	NA,A	NA,1	NA,inf	NA,inf	NA,0.758511	0.000239695	0.000281937
2	chr11:18707690:T:C	18707690	C,C	T,T	1,1	-inf,-inf	inf,inf	2.18593,0.019191	0.000239612	0.000373183
2	chr11:18311360:A:C	18311360	NA,C	NA,A	NA,1	NA,inf	NA,inf	NA,0.811483	0.000239478	0.000284623
2	chr11:18409999:A:C	18409999	C,NA	A,NA	1,NA	inf,NA	inf,NA	0.946971,NA	0.000239342	0.000288645
2	chr11:18134376:A:G	18134376	NA,G	NA,A	NA,1	NA,-inf	NA,inf	NA,0.7418	0.000238483	0.000280983
2	chr11:18726399:AG:A	18726399	NA,A	NA,AG	NA,1	NA,-inf	NA,inf	NA,0.750234	0.000238155	0.000281617
2	chr11:18664326:A:G	18664326	NA,G	NA,A	NA,1	NA,inf	NA,inf	NA,0.962682	0.000237864	0.000295469
2	chr11:18673114:C:T	18673114	NA,T	NA,C	NA,1	NA,inf	NA,inf	NA,0.744809	0.000237635	0.000282409
2	chr11:18832641:G:T	18832641	NA,T	NA,G	NA,1	NA,inf	NA,inf	NA,0.772584	0.00023762	0.000283796
2	chr11:18834938:C:T	18834938	NA,T	NA,C	NA,1	NA,inf	NA,inf	NA,0.772101	0.000237428	0.000283577
2	chr11:18835566:C:T	18835566	NA,T	NA,C	NA,1	NA,inf	NA,inf	NA,0.770166	0.000236747	0.000282721
2	chr11:18828572:G:T	18828572	NA,T	NA,G	NA,1	NA,inf	NA,inf	NA,0.770148	0.000236708	0.000282702
2	chr11:19061199:G:A	19061199	NA,A	NA,G	NA,1	NA,inf	NA,inf	NA,0.726265	0.000236394	0.00028145
2	chr11:18133546:C:T	18133546	NA,T	NA,C	NA,1	NA,-inf	NA,inf	NA,0.710029	0.000236275	0.000277113
2	chr11:19061591:G:A	19061591	NA,A	NA,G	NA,1	NA,inf	NA,inf	NA,0.725471	0.000236189	0.000281178
2	chr11:18959822:C:G	18959822	NA,G	NA,C	NA,1	NA,-inf	NA,inf	NA,0.721005	0.000235702	0.000276209
2	chr11:18524129:T:C	18524129	NA,C	NA,T	NA,1	NA,inf	NA,inf	NA,0.739093	0.000235322	0.000278742
2	chr11:18959358:G:A	18959358	NA,A	NA,G	NA,1	NA,-inf	NA,inf	NA,0.720007	0.000235321	0.000275763
2	chr11:18597951:GCT:G	18597951	G,G	GCT,GCT	1,1	-inf,-inf	inf,inf	2.65624,0.144742	0.000235008	0.000482505
2	chr11:18959910:T:C	18959910	NA,C	NA,T	NA,1	NA,-inf	NA,inf	NA,0.718818	0.000234868	0.000275235
2	chr11:19062097:C:T	19062097	NA,T	NA,C	NA,1	NA,inf	NA,inf	NA,0.721424	0.000234645	0.000279342
2	chr11:18551742:T:G	18551742	NA,G	NA,T	NA,1	NA,inf	NA,inf	NA,0.821424	0.000234488	0.000279416
2	chr11:18236777:G:A	18236777	NA,A	NA,G	NA,1	NA,inf	NA,inf	NA,0.748066	0.000234473	0.000276411
2	chr11:18469817:T:G	18469817	NA,G	NA,T	NA,1	NA,inf	NA,inf	NA,0.819732	0.000234464	0.000279335
2	chr11:18527410:C:CT	18527410	NA,CT	NA,C	NA,1	NA,-inf	NA,inf	NA,0.748179	0.000234088	0.000275491
2	chr11:18242701:G:C	18242701	NA,C	NA,G	NA,1	NA,inf	NA,inf	NA,0.766795	0.000234043	0.000277171
2	chr11:18600099:C:T	18600099	NA,T	NA,C	NA,1	NA,inf	NA,inf	NA,0.826342	0.000234032	0.000278925
2	chr11:18821776:G:A	18821776	NA,A	NA,G	NA,1	NA,inf	NA,inf	NA,0.74947	0.000233906	0.000278053
2	chr11:18587587:G:A	18587587	A,A	G,G	1,1	inf,-inf	inf,inf	1.805,0.24604	0.000233753	0.000290511
2	chr11:18242550:TAAA:T	18242550	NA,T	NA,TAAA	NA,1	NA,inf	NA,inf	NA,0.747756	0.000233725	0.0002755
2	chr11:18136770:A:T	18136770	NA,T	NA,A	NA,1	NA,-inf	NA,inf	NA,0.728823	0.000233637	0.00027526
2	chr11:18959502:A:C	18959502	NA,C	NA,A	NA,1	NA,-inf	NA,inf	NA,0.714405	0.000233196	0.000273287
2	chr11:18961255:T:C	18961255	NA,C	NA,T	NA,1	NA,-inf	NA,inf	NA,0.714405	0.000233196	0.000273287
2	chr11:18344321:G:A	18344321	A,A	G,G	1,1	-inf,-inf	inf,inf	1.4496,0.569936	0.000233036	0.00028212
2	chr11:18960746:G:C	18960746	NA,C	NA,G	NA,1	NA,-inf	NA,inf	NA,0.714037	0.000233031	0.0002731
2	chr11:18961209:C:T	18961209	NA,T	NA,C	NA,1	NA,-inf	NA,inf	NA,0.713227	0.000232752	0.00027277
2	chr11:18378967:C:T	18378967	T,T	C,C	1,1	-inf,-inf	inf,inf	1.78758,0.0924236	0.000232748	0.000290627
2	chr11:18565994:A:G	18565994	NA,G	NA,A	NA,1	NA,-inf	NA,inf	NA,0.744573	0.000232642	0.000273799
2	chr11:18959766:T:A	18959766	NA,A	NA,T	NA,1	NA,-inf	NA,inf	NA,0.712123	0.000232337	0.000272286
2	chr11:18839995:CTTT:C	18839995	NA,C	NA,CTTT	NA,1	NA,inf	NA,inf	NA,0.756165	0.000232189	0.000276713
2	chr11:18662617:C:T	18662617	NA,T	NA,C	NA,1	NA,inf	NA,inf	NA,0.73043	0.000232049	0.00027572
2	chr11:18477183:G:A	18477183	A,A	G,G	1,1	inf,inf	inf,inf	1.80499,0.102609	0.000231856	0.000283677
2	chr11:18807690:ATTAAT:A	18807690	NA,A	NA,ATTAAT	NA,1	NA,inf	NA,inf	NA,0.744089	0.000231282	0.000274531
2	chr11:18130091:T:A	18130091	NA,A	NA,T	NA,1	NA,-inf	NA,inf	NA,0.72197	0.000230974	0.000272171
2	chr11:18508473:A:T	18508473	T,T	A,A	1,1	inf,inf	inf,inf	1.81201,0.0831969	0.000230661	0.000282578
2	chr11:18794159:C:T	18794159	T,T	C,C	1,1	inf,-inf	inf,inf	0.609903,1.2263	0.00023064	0.000263614
2	chr11:18584091:C:G	18584091	G,G	C,C	1,1	inf,-inf	inf,inf	1.85745,0.126163	0.000230626	0.000287275
2	chr11:19028784:A:G	19028784	NA,G	NA,A	NA,1	NA,-inf	NA,inf	NA,0.695927	0.000230416	0.000268841
2	chr11:18129798:C:T	18129798	T,T	C,C	1,1	inf,inf	inf,inf	0.985582,0.858808	0.000230252	0.000270082
2	chr11:18578775:T:G	18578775	G,G	T,T	1,1	inf,-inf	inf,inf	1.86636,0.110554	0.000230122	0.000287151
2	chr11:18974989:C:T	18974989	NA,T	NA,C	NA,1	NA,-inf	NA,inf	NA,0.706351	0.000230117	0.000269868
2	chr11:18379984:G:A	18379984	A,A	G,G	1,1	-inf,-inf	inf,inf	1.78141,0.0220381	0.000229263	0.000285629
2	chr11:18622561:A:G	18622561	NA,G	NA,A	NA,1	NA,-inf	NA,inf	NA,0.730095	0.000228356	0.00027015
2	chr11:18132950:C:T	18132950	NA,T	NA,C	NA,1	NA,-inf	NA,inf	NA,0.714778	0.000228341	0.000269075
2	chr11:18374756:G:A	18374756	A,NA	G,NA	1,NA	-inf,NA	inf,NA	0.9324,NA	0.000228247	0.000278898
2	chr11:18449073:A:G	18449073	G,NA	A,NA	1,NA	inf,NA	inf,NA	0.987137,NA	0.000228151	0.00028182
2	chr11:18795284:C:T	18795284	NA,T	NA,C	NA,1	NA,-inf	NA,inf	NA,0.731509	0.000227899	0.000270918
2	chr11:18131921:A:G	18131921	NA,G	NA,A	NA,1	NA,-inf	NA,inf	NA,0.712218	0.000227407	0.00026798
2	chr11:18131056:T:C	18131056	NA,C	NA,T	NA,1	NA,-inf	NA,inf	NA,0.71142	0.000227123	0.000267642
2	chr11:18794519:G:A	18794519	A,A	G,G	1,1	inf,-inf	inf,inf	0.559006,1.25992	0.000226677	0.00025917
2	chr11:18131924:C:T	18131924	NA,T	NA,C	NA,1	NA,-inf	NA,inf	NA,0.709794	0.00022653	0.000266949
2	chr11:19062085:GGGTTAC:G	19062085	NA,G	NA,GGGTTAC	NA,1	NA,inf	NA,inf	NA,0.69859	0.000226177	0.000269223
2	chr11:18382752:G:A	18382752	A,A	G,G	1,1	inf,-inf	inf,inf	1.20465,0.258544	0.000225397	0.000249491
2	chr11:18922108:A:G	18922108	NA,G	NA,A	NA,1	NA,inf	NA,inf	NA,0.728202	0.000225089	0.00026439
2	chr11:18998947:A:C	18998947	C,NA	A,NA	1,NA	-inf,NA	inf,NA	0.863751,NA	0.000225024	0.000265882
2	chr11:18753810:A:G	18753810	NA,G	NA,A	NA,1	NA,-inf	NA,inf	NA,0.719111	0.000224768	0.000266082
2	chr11:18245673:T:C	18245673	NA,C	NA,T	NA,1	NA,inf	NA,inf	NA,0.708415	0.000224703	0.000265099
2	chr11:18831113:G:A	18831113	NA,A	NA,G	NA,1	NA,-inf	NA,inf	NA,0.710819	0.000224677	0.000263632
2	chr11:18305936:G:A	18305936	NA,A	NA,G	NA,1	NA,-inf	NA,inf	NA,0.714279	0.000224429	0.000266488
2	chr11:18319311:AT:A	18319311	A,A	AT,AT	1,1	-inf,-inf	inf,inf	0.609172,1.22564	0.000224241	0.000259987
2	chr11:18460358:A:G	18460358	NA,G	NA,A	NA,1	NA,inf	NA,inf	NA,0.704518	0.000224115	0.000265497
2	chr11:18124072:C:A	18124072	NA,A	NA,C	NA,1	NA,-inf	NA,inf	NA,0.702507	0.000223898	0.000263868
2	chr11:18863521:G:A	18863521	NA,A	NA,G	NA,1	NA,inf	NA,inf	NA,0.73164	0.000223897	0.000263199
2	chr11:18658743:C:T	18658743	NA,T	NA,C	NA,1	NA,inf	NA,inf	NA,0.70606	0.000223485	0.000264203
2	chr11:18127801:T:C	18127801	C,NA	T,NA	1,NA	-inf,NA	inf,NA	0.831755,NA	0.000223056	0.000264772
2	chr11:19103701:C:T	19103701	T,NA	C,NA	1,NA	-inf,NA	inf,NA	0.784299,NA	0.000222945	0.000262812
2	chr11:18984920:G:A	18984920	NA,A	NA,G	NA,1	NA,-inf	NA,inf	NA,0.715922	0.00022273	0.000262476
2	chr11:18125883:G:A	18125883	NA,A	NA,G	NA,1	NA,-inf	NA,inf	NA,0.697715	0.000222202	0.000261873
2	chr11:18678634:C:T	18678634	NA,T	NA,C	NA,1	NA,-inf	NA,inf	NA,0.695993	0.000222015	0.000261616
2	chr11:18131290:C:T	18131290	NA,T	NA,C	NA,1	NA,-inf	NA,inf	NA,0.697019	0.000221979	0.000261598
2	chr11:18820908:C:T	18820908	NA,T	NA,C	NA,1	NA,inf	NA,inf	NA,0.7119	0.000221939	0.00025904
2	chr11:19063634:C:T	19063634	NA,T	NA,C	NA,1	NA,inf	NA,inf	NA,0.692851	0.000221855	0.000261856
2	chr11:18219447:T:C	18219447	NA,C	NA,T	NA,1	NA,-inf	NA,inf	NA,0.698341	0.000221025	0.000261487
2	chr11:18472361:T:C	18472361	NA,C	NA,T	NA,1	NA,inf	NA,inf	NA,0.780221	0.000220828	0.000263032
2	chr11:18523686:G:C	18523686	C,NA	G,NA	1,NA	-inf,NA	inf,NA	1.44124,NA	0.000220682	0.000340858
2	chr11:18128292:C:A	18128292	NA,A	NA,C	NA,1	NA,-inf	NA,inf	NA,0.69328	0.000220647	0.000260035
2	chr11:18241473:TATGGG:T	18241473	T,NA	TATGGG,NA	1,NA	inf,NA	inf,NA	1.00004,NA	0.000220596	0.000274892
2	chr11:18298321:G:A	18298321	NA,A	NA,G	NA,1	NA,-inf	NA,inf	NA,0.702843	0.000220501	0.000261768
2	chr11:18125469:G:A	18125469	NA,A	NA,G	NA,1	NA,-inf	NA,inf	NA,0.691655	0.000220079	0.000259378
2	chr11:18241063:G:A	18241063	NA,A	NA,G	NA,1	NA,inf	NA,inf	NA,0.709889	0.000220058	0.000259441
2	chr11:18123984:CTGTT:C	18123984	NA,C	NA,CTGTT	NA,1	NA,-inf	NA,inf	NA,0.691422	0.000219998	0.000259283
2	chr11:19087999:G:A	19087999	NA,A	NA,G	NA,1	NA,-inf	NA,inf	NA,0.692388	0.000219992	0.000258198
2	chr11:18127410:A:G	18127410	NA,G	NA,A	NA,1	NA,inf	NA,inf	NA,0.731733	0.000219981	0.000260892
2	chr11:18602022:A:G	18602022	NA,G	NA,A	NA,1	NA,inf	NA,inf	NA,0.696239	0.000219821	0.000258405
2	chr11:18634343:G:A	18634343	NA,A	NA,G	NA,1	NA,inf	NA,inf	NA,0.884295	0.00021917	0.000270582
2	chr11:19002047:T:G	19002047	NA,G	NA,T	NA,1	NA,-inf	NA,inf	NA,0.643197	0.000218832	0.000256556
2	chr11:19084977:C:T	19084977	NA,T	NA,C	NA,1	NA,-inf	NA,inf	NA,0.68831	0.000218476	0.000258086
2	chr11:18506904:C:T	18506904	NA,T	NA,C	NA,1	NA,-inf	NA,inf	NA,0.703328	0.00021816	0.000256933
2	chr11:18136352:G:A	18136352	NA,A	NA,G	NA,1	NA,-inf	NA,inf	NA,0.685858	0.00021812	0.000257032
2	chr11:18327931:G:A	18327931	NA,A	NA,G	NA,1	NA,inf	NA,inf	NA,0.751836	0.00021793	0.000258988
2	chr11:18672477:C:T	18672477	NA,T	NA,C	NA,1	NA,inf	NA,inf	NA,0.688431	0.000217174	0.000258029
2	chr11:18832662:GTGTGCTTT:G	18832662	NA,G	NA,GTGTGCTTT	NA,1	NA,inf	NA,inf	NA,0.714816	0.000217096	0.000259151
2	chr11:18944619:T:C	18944619	NA,C	NA,T	NA,1	NA,-inf	NA,inf	NA,0.662619	0.000216433	0.000253986
2	chr11:18741960:C:G	18741960	NA,G	NA,C	NA,1	NA,inf	NA,inf	NA,0.695354	0.000216396	0.000259403
2	chr11:18305575:T:G	18305575	NA,G	NA,T	NA,1	NA,-inf	NA,inf	NA,0.690181	0.000216151	0.000256586
2	chr11:18520508:G:A	18520508	A,NA	G,NA	1,NA	inf,NA	inf,NA	1.07411,NA	0.000215916	0.000276962
2	chr11:18123916:C:T	18123916	NA,T	NA,C	NA,1	NA,-inf	NA,inf	NA,0.679233	0.000215807	0.000254356
2	chr11:18356319:A:G	18356319	NA,G	NA,A	NA,1	NA,inf	NA,inf	NA,0.744639	0.000215453	0.000256039
2	chr11:18759487:A:G	18759487	NA,G	NA,A	NA,1	NA,inf	NA,inf	NA,0.685665	0.000215394	0.000255923
2	chr11:19108233:C:A	19108233	NA,A	NA,C	NA,1	NA,-inf	NA,inf	NA,0.655584	0.000215149	0.000251944
2	chr11:18699088:C:T	18699088	T,T	C,C	1,1	inf,inf	inf,inf	1.64644,0.352791	0.000215033	0.000274352
2	chr11:18128726:C:T	18128726	NA,T	NA,C	NA,1	NA,-inf	NA,inf	NA,0.676729	0.000214961	0.000253343
2	chr11:18620656:G:A	18620656	NA,A	NA,G	NA,1	NA,-inf	NA,inf	NA,0.69097	0.000214486	0.000252557
2	chr11:18812513:G:A	18812513	NA,A	NA,G	NA,1	NA,-inf	NA,inf	NA,0.686666	0.000214404	0.000252664
2	chr11:18367717:G:A	18367717	NA,A	NA,G	NA,1	NA,inf	NA,inf	NA,0.740918	0.000214366	0.000254729
2	chr11:18477166:A:T	18477166	T,T	A,A	1,1	inf,inf	inf,inf	1.76021,0.101178	0.000214076	0.000261754
2	chr11:18944639:A:T	18944639	NA,T	NA,A	NA,1	NA,-inf	NA,inf	NA,0.655088	0.00021369	0.000250796
2	chr11:18461953:C:G	18461953	NA,G	NA,C	NA,1	NA,inf	NA,inf	NA,0.718564	0.000213522	0.000253405
2	chr11:18614970:G:C	18614970	NA,C	NA,G	NA,1	NA,-inf	NA,inf	NA,0.684672	0.000212956	0.000251842
2	chr11:18576908:C:T	18576908	NA,T	NA,C	NA,1	NA,-inf	NA,inf	NA,0.680971	0.000212773	0.000251814
2	chr11:18923537:G:A	18923537	NA,A	NA,G	NA,1	NA,-inf	NA,inf	NA,0.676481	0.000212683	0.000250309
2	chr11:18349422:C:T	18349422	T,T	C,C	1,1	-inf,-inf	inf,inf	1.40048,0.56418	0.000212014	0.000256504
2	chr11:18622723:G:A	18622723	NA,A	NA,G	NA,1	NA,inf	NA,inf	NA,0.676382	0.00021194	0.000249529
2	chr11:18400940:C:A	18400940	A,A	C,C	1,1	inf,-inf	inf,inf	1.11029,0.392394	0.000211776	0.000235369
2	chr11:18691907:C:T	18691907	NA,T	NA,C	NA,1	NA,inf	NA,inf	NA,0.920739	0.00021176	0.000263589
2	chr11:18944625:A:G	18944625	NA,G	NA,A	NA,1	NA,-inf	NA,inf	NA,0.648242	0.000211411	0.000248126
2	chr11:18133796:A:G	18133796	NA,G	NA,A	NA,1	NA,-inf	NA,inf	NA,0.665911	0.000211335	0.000249095
2	chr11:18739142:T:G	18739142	NA,G	NA,T	NA,1	NA,inf	NA,inf	NA,0.668541	0.000211301	0.000250055
2	chr11:18944624:C:T	18944624	NA,T	NA,C	NA,1	NA,-inf	NA,inf	NA,0.64714	0.000211013	0.000247669
2	chr11:18566896:G:T	18566896	T,NA	G,NA	1,NA	inf,NA	inf,NA	0.976805,NA	0.000210731	0.000264731
2	chr11:18674682:G:A	18674682	NA,A	NA,G	NA,1	NA,-inf	NA,inf	NA,0.677509	0.000210466	0.00024785
2	chr11:19009896:A:G	19009896	G,G	A,A	1,1	inf,-inf	inf,inf	0.109825,1.58059	0.000209973	0.000243834
2	chr11:18160834:T:C	18160834	NA,C	NA,T	NA,1	NA,inf	NA,inf	NA,0.695091	0.000209959	0.000248581
2	chr11:18832236:A:C	18832236	NA,C	NA,A	NA,1	NA,inf	NA,inf	NA,0.655626	0.000209671	0.000245873
2	chr11:19037339:A:C	19037339	NA,C	NA,A	NA,1	NA,-inf	NA,inf	NA,0.662783	0.00020965	0.000247124
2	chr11:18122270:A:G	18122270	NA,G	NA,A	NA,1	NA,-inf	NA,inf	NA,0.660489	0.000209542	0.000246987
2	chr11:18944599:T:C	18944599	NA,C	NA,T	NA,1	NA,-inf	NA,inf	NA,0.642165	0.000209431	0.000245807
2	chr11:18125197:A:G	18125197	NA,G	NA,A	NA,1	NA,-inf	NA,inf	NA,0.659906	0.000209345	0.000246766
2	chr11:18340982:G:T	18340982	NA,T	NA,G	NA,1	NA,inf	NA,inf	NA,0.725074	0.000209312	0.000248716
2	chr11:18575212:CA:C	18575212	C,C	CA,CA	1,1	inf,-inf	inf,inf	1.81305,0.0972257	0.000208885	0.000260354
2	chr11:18944632:C:G	18944632	NA,G	NA,C	NA,1	NA,-inf	NA,inf	NA,0.640727	0.000208882	0.000245182
2	chr11:18885127:T:A	18885127	A,NA	T,NA	1,NA	-inf,NA	inf,NA	0.832124,NA	0.00020888	0.000246765
2	chr11:18369041:C:T	18369041	NA,T	NA,C	NA,1	NA,inf	NA,inf	NA,0.723642	0.000208844	0.00024815
2	chr11:19018348:A:G	19018348	NA,G	NA,A	NA,1	NA,-inf	NA,inf	NA,0.634505	0.000208785	0.000243788
2	chr11:18649228:C:T	18649228	NA,T	NA,C	NA,1	NA,-inf	NA,inf	NA,0.672014	0.000208762	0.000245832
2	chr11:18347306:G:A	18347306	NA,A	NA,G	NA,1	NA,inf	NA,inf	NA,0.723285	0.000208748	0.000248044
2	chr11:18574965:G:T	18574965	T,T	G,G	1,1	inf,-inf	inf,inf	1.75648,0.224194	0.000208745	0.000259563
2	chr11:18768994:A:G	18768994	NA,G	NA,A	NA,1	NA,inf	NA,inf	NA,0.671313	0.000208222	0.000244912
2	chr11:18806123:T:C	18806123	NA,C	NA,T	NA,1	NA,inf	NA,inf	NA,0.66476	0.000208158	0.000245203
2	chr11:18383944:C:T	18383944	T,T	C,C	1,1	-inf,-inf	inf,inf	1.74931,0.0246212	0.000207455	0.000260437
2	chr11:18166344:T:C	18166344	NA,C	NA,T	NA,1	NA,inf	NA,inf	NA,0.685671	0.000206974	0.000245046
2	chr11:18839595:G:A	18839595	A,NA	G,NA	1,NA	inf,NA	inf,NA	0.763232,NA	0.000206562	0.000241606
2	chr11:18841280:T:C	18841280	C,NA	T,NA	1,NA	-inf,NA	inf,NA	0.656716,NA	0.000206345	0.000238738
2	chr11:18507891:C:T	18507891	NA,T	NA,C	NA,1	NA,-inf	NA,inf	NA,0.666042	0.000205961	0.000242626
2	chr11:18678937:G:A	18678937	A,A	G,G	1,1	inf,-inf	inf,inf	1.22047,1.04865	0.000205952	0.000274502
2	chr11:18276525:C:T	18276525	T,NA	C,NA	1,NA	inf,NA	inf,NA	0.903248,NA	0.000205903	0.000253826
2	chr11:18156505:A:G	18156505	NA,G	NA,A	NA,1	NA,inf	NA,inf	NA,0.681738	0.000205732	0.000243574
2	chr11:18352547:C:A	18352547	NA,A	NA,C	NA,1	NA,inf	NA,inf	NA,0.713439	0.000205716	0.000244427
2	chr11:18187971:T:TA	18187971	TA,NA	T,NA	1,NA	inf,NA	inf,NA	0.801685,NA	0.00020569	0.000245437
2	chr11:18882758:A:G	18882758	G,G	A,A	1,1	-inf,-inf	inf,inf	0.246029,1.38406	0.000205348	0.000234106
2	chr11:18293743:C:G	18293743	NA,G	NA,C	NA,1	NA,inf	NA,inf	NA,0.710521	0.000204961	0.000243497
2	chr11:18688748:C:T	18688748	T,T	C,C	1,1	-inf,inf	inf,inf	0.819404,1.70933	0.000204862	0.000325764
2	chr11:19019908:A:G	19019908	G,G	A,A	1,1	inf,inf	inf,inf	0.68667,1.10363	0.000204762	0.000242213
2	chr11:18369887:A:G	18369887	NA,G	NA,A	NA,1	NA,inf	NA,inf	NA,0.710026	0.000204643	0.000243142
2	chr11:18550409:TCAC:T	18550409	T,NA	TCAC,NA	1,NA	inf,NA	inf,NA	1.04818,NA	0.000204417	0.000262831
2	chr11:18700924:G:A	18700924	NA,A	NA,G	NA,1	NA,inf	NA,inf	NA,0.653465	0.000204363	0.000240115
2	chr11:18456216:C:T	18456216	NA,T	NA,C	NA,1	NA,inf	NA,inf	NA,0.699158	0.000204305	0.000242995
2	chr11:18187787:G:A	18187787	A,NA	G,NA	1,NA	-inf,NA	inf,NA	0.82104,NA	0.000204152	0.000244979
2	chr11:18587292:G:A	18587292	A,A	G,G	1,1	inf,-inf	inf,inf	1.79713,0.0999385	0.00020413	0.000254049
2	chr11:18896839:G:T	18896839	NA,T	NA,G	NA,1	NA,inf	NA,inf	NA,0.673088	0.000204007	0.00024286
2	chr11:19035928:T:C	19035928	NA,C	NA,T	NA,1	NA,-inf	NA,inf	NA,0.653522	0.000203788	0.000240144
2	chr11:18791321:A:C	18791321	NA,C	NA,A	NA,1	NA,-inf	NA,inf	NA,0.664831	0.000203233	0.000242144
2	chr11:18149821:G:T	18149821	NA,T	NA,G	NA,1	NA,inf	NA,inf	NA,0.65092	0.000203208	0.000239603
2	chr11:18642873:A:G	18642873	G,G	A,A	1,1	inf,inf	inf,inf	1.37127,0.969963	0.0002032	0.000285804
2	chr11:18405173:T:C	18405173	NA,C	NA,T	NA,1	NA,-inf	NA,inf	NA,0.651485	0.000202913	0.000239586
2	chr11:18214498:A:AC	18214498	NA,AC	NA,A	NA,1	NA,-inf	NA,inf	NA,0.610588	0.000202851	0.000237942
2	chr11:18968814:T:A	18968814	NA,A	NA,T	NA,1	NA,inf	NA,inf	NA,0.671237	0.000202773	0.000235272
2	chr11:19019965:A:G	19019965	NA,G	NA,A	NA,1	NA,inf	NA,inf	NA,0.650025	0.000202641	0.000239086
2	chr11:18231812:A:T	18231812	NA,T	NA,A	NA,1	NA,inf	NA,inf	NA,0.655993	0.000202601	0.000238928
2	chr11:18703011:C:T	18703011	T,T	C,C	1,1	-inf,-inf	inf,inf	2.117,0.164133	0.000202448	0.000328152
2	chr11:18294018:G:A	18294018	NA,A	NA,G	NA,1	NA,-inf	NA,inf	NA,0.646081	0.000201867	0.000239594
2	chr11:18660265:A:T	18660265	NA,T	NA,A	NA,1	NA,-inf	NA,inf	NA,0.648898	0.00020144	0.000237231
2	chr11:18168194:C:T	18168194	NA,T	NA,C	NA,1	NA,inf	NA,inf	NA,0.667783	0.000201416	0.000238456
2	chr11:18269809:A:G	18269809	G,NA	A,NA	1,NA	inf,NA	inf,NA	0.644491,NA	0.000201379	0.000232057
2	chr11:18544145:T:C	18544145	NA,C	NA,T	NA,1	NA,-inf	NA,inf	NA,0.647452	0.000201295	0.000238119
2	chr11:18856277:C:G	18856277	NA,G	NA,C	NA,1	NA,-inf	NA,inf	NA,0.642057	0.000201122	0.000236509
2	chr11:18805572:C:T	18805572	NA,T	NA,C	NA,1	NA,inf	NA,inf	NA,0.645406	0.000201035	0.000235011
2	chr11:18702374:T:C	18702374	C,C	T,T	1,1	inf,inf	inf,inf	1.75078,0.279237	0.000200908	0.000266017
2	chr11:18291391:A:G	18291391	NA,G	NA,A	NA,1	NA,inf	NA,inf	NA,0.696349	0.000200707	0.00023844
2	chr11:18808302:C:T	18808302	NA,T	NA,C	NA,1	NA,inf	NA,inf	NA,0.644997	0.000200707	0.000234644
2	chr11:18944429:G:A	18944429	NA,A	NA,G	NA,1	NA,inf	NA,inf	NA,0.639721	0.000200461	0.000237654
2	chr11:18265223:G:A	18265223	NA,A	NA,G	NA,1	NA,-inf	NA,inf	NA,0.636198	0.000200385	0.000237283
2	chr11:18344184:T:G	18344184	NA,G	NA,T	NA,1	NA,inf	NA,inf	NA,0.694248	0.000200048	0.000237633
2	chr11:18293439:G:A	18293439	NA,A	NA,G	NA,1	NA,inf	NA,inf	NA,0.641316	0.0001996	0.000234938
2	chr11:18377634:G:A	18377634	NA,A	NA,G	NA,1	NA,-inf	NA,inf	NA,0.64019	0.000199593	0.000235627
2	chr11:18677248:T:G	18677248	G,NA	T,NA	1,NA	inf,NA	inf,NA	0.961308,NA	0.000199464	0.000252214
2	chr11:18984856:G:A	18984856	NA,A	NA,G	NA,1	NA,-inf	NA,inf	NA,0.618411	0.000199109	0.000235299
2	chr11:18364519:T:C	18364519	NA,C	NA,T	NA,1	NA,inf	NA,inf	NA,0.690443	0.000198941	0.000236298
2	chr11:18468377:G:A	18468377	NA,A	NA,G	NA,1	NA,-inf	NA,inf	NA,0.639481	0.00019888	0.000235255
2	chr11:18699400:G:T	18699400	NA,T	NA,G	NA,1	NA,inf	NA,inf	NA,0.817712	0.000198798	0.000242765
2	chr11:19094788:T:C	19094788	NA,C	NA,T	NA,1	NA,-inf	NA,inf	NA,0.632236	0.000198689	0.000234889
2	chr11:18795793:T:C	18795793	C,C	T,T	1,1	inf,-inf	inf,inf	0.596368,1.15382	0.000198275	0.000226733
2	chr11:18357225:C:T	18357225	NA,T	NA,C	NA,1	NA,inf	NA,inf	NA,0.68746	0.000198076	0.000235278
2	chr11:18505870:T:C	18505870	C,C	T,T	1,1	inf,inf	inf,inf	1.72333,0.0899835	0.000197985	0.00024226
2	chr11:18487487:C:A	18487487	A,A	C,C	1,1	inf,inf	inf,inf	1.72278,0.0911255	0.000197853	0.000242101
2	chr11:18887311:G:A	18887311	A,A	G,G	1,1	-inf,-inf	inf,inf	0.181806,1.40789	0.000197849	0.000226186
2	chr11:18256163:A:G	18256163	NA,G	NA,A	NA,1	NA,-inf	NA,inf	NA,0.634358	0.000197849	0.000234309
2	chr11:18272163:G:A	18272163	NA,A	NA,G	NA,1	NA,-inf	NA,inf	NA,0.627095	0.000197614	0.000234594
2	chr11:18902015:G:A	18902015	NA,A	NA,G	NA,1	NA,inf	NA,inf	NA,0.651873	0.000197576	0.000235162
2	chr11:18344199:C:T	18344199	NA,T	NA,C	NA,1	NA,inf	NA,inf	NA,0.685395	0.000197464	0.00023455
2	chr11:18762898:G:A	18762898	NA,A	NA,G	NA,1	NA,inf	NA,inf	NA,0.624691	0.000197394	0.000234109
2	chr11:18358877:C:T	18358877	NA,T	NA,C	NA,1	NA,inf	NA,inf	NA,0.684677	0.000197271	0.000234317
2	chr11:18137859:C:G	18137859	NA,G	NA,C	NA,1	NA,-inf	NA,inf	NA,0.621257	0.000197224	0.000232436
2	chr11:18204499:T:C	18204499	NA,C	NA,T	NA,1	NA,inf	NA,inf	NA,0.635588	0.000196943	0.00023338
2	chr11:18670424:G:A	18670424	NA,A	NA,G	NA,1	NA,inf	NA,inf	NA,0.624379	0.000196867	0.000232831
2	chr11:18354894:C:T	18354894	NA,T	NA,C	NA,1	NA,inf	NA,inf	NA,0.6831	0.00019681	0.000233771
2	chr11:18356036:G:T	18356036	NA,T	NA,G	NA,1	NA,inf	NA,inf	NA,0.681775	0.000196431	0.000233318
2	chr11:18484085:G:A	18484085	A,A	G,G	1,1	inf,inf	inf,inf	1.71225,0.10922	0.000196418	0.000240339
2	chr11:18379426:G:A	18379426	A,A	G,G	1,1	-inf,-inf	inf,inf	1.63707,0.240527	0.000196193	0.000244351
2	chr11:18335567:G:C	18335567	NA,C	NA,G	NA,1	NA,inf	NA,inf	NA,0.680971	0.000196183	0.000233025
2	chr11:18334843:A:G	18334843	NA,G	NA,A	NA,1	NA,inf	NA,inf	NA,0.680971	0.000196183	0.000233025
2	chr11:18819726:A:G	18819726	NA,G	NA,A	NA,1	NA,inf	NA,inf	NA,0.634547	0.000195862	0.00023271
2	chr11:18320847:T:C	18320847	NA,C	NA,T	NA,1	NA,inf	NA,inf	NA,0.676901	0.000195063	0.000231689
2	chr11:18720358:G:A	18720358	A,A	G,G	1,1	-inf,-inf	inf,inf	0.697302,1.04457	0.000194744	0.000225635
2	chr11:18148068:GA:G	18148068	NA,G	NA,GA	NA,1	NA,-inf	NA,inf	NA,0.596756	0.000194711	0.000228991
2	chr11:18459522:TATC:T	18459522	T,NA	TATC,NA	1,NA	-inf,NA	inf,NA	0.577359,NA	0.000194683	0.000221996
2	chr11:18147661:A:G	18147661	NA,G	NA,A	NA,1	NA,-inf	NA,inf	NA,0.596429	0.000194615	0.000228881
2	chr11:18173680:G:A	18173680	NA,A	NA,G	NA,1	NA,inf	NA,inf	NA,0.644831	0.000194572	0.000230335
2	chr11:18222632:T:C	18222632	NA,C	NA,T	NA,1	NA,-inf	NA,inf	NA,0.582834	0.000194047	0.000228706
2	chr11:18684365:CCT:C	18684365	C,NA	CCT,NA	1,NA	inf,NA	inf,NA	0.879603,NA	0.000193626	0.000240369
2	chr11:18319655:T:C	18319655	C,C	T,T	1,1	-inf,-inf	inf,inf	0.916327,0.849744	0.000193499	0.000228036
2	chr11:19037545:T:TAC	19037545	NA,TAC	NA,T	NA,1	NA,inf	NA,inf	NA,0.622546	0.000193488	0.000227788
2	chr11:18692336:A:G	18692336	NA,G	NA,A	NA,1	NA,-inf	NA,inf	NA,0.623896	0.000193426	0.000229652
2	chr11:18702185:G:C	18702185	NA,C	NA,G	NA,1	NA,inf	NA,inf	NA,0.614774	0.000192888	0.00022703
2	chr11:19001201:C:T	19001201	NA,T	NA,C	NA,1	NA,-inf	NA,inf	NA,0.5848	0.000192738	0.000226015
2	chr11:18320534:T:C	18320534	C,C	T,T	1,1	-inf,-inf	inf,inf	0.826926,0.955994	0.000192714	0.000224113
2	chr11:19008973:G:A	19008973	NA,A	NA,G	NA,1	NA,-inf	NA,inf	NA,0.620581	0.000192709	0.000227439
2	chr11:18198126:T:C	18198126	C,C	T,T	1,1	-inf,inf	inf,inf	0.639576,1.21258	0.000192613	0.000233772
2	chr11:18332525:A:G	18332525	NA,G	NA,A	NA,1	NA,inf	NA,inf	NA,0.667852	0.00019245	0.000228578
2	chr11:18793658:A:C	18793658	NA,C	NA,A	NA,1	NA,-inf	NA,inf	NA,0.613671	0.000192219	0.00022586
2	chr11:18138342:A:G	18138342	NA,G	NA,A	NA,1	NA,-inf	NA,inf	NA,0.603389	0.000192191	0.00022748
2	chr11:18260185:GTTT:G	18260185	G,NA	GTTT,NA	1,NA	inf,NA	inf,NA	0.854411,NA	0.000192166	0.000236299
2	chr11:18577179:G:A	18577179	A,NA	G,NA	1,NA	inf,NA	inf,NA	0.371196,NA	0.000192105	0.000213351
2	chr11:18794094:A:G	18794094	NA,G	NA,A	NA,1	NA,-inf	NA,inf	NA,0.613198	0.000192084	0.000225702
2	chr11:18774933:G:A	18774933	A,A	G,G	1,1	-inf,inf	inf,inf	1.63296,0.0419292	0.000191809	0.000229997
2	chr11:18679887:AAGC:A	18679887	NA,A	NA,AAGC	NA,1	NA,-inf	NA,inf	NA,0.621461	0.000191548	0.000225938
2	chr11:18505448:G:T	18505448	NA,T	NA,G	NA,1	NA,-inf	NA,inf	NA,0.616854	0.00019117	0.000225253
2	chr11:18890946:C:T	18890946	NA,T	NA,C	NA,1	NA,-inf	NA,inf	NA,0.607876	0.000190796	0.000224379
2	chr11:18264856:C:T	18264856	NA,T	NA,C	NA,1	NA,-inf	NA,inf	NA,0.603674	0.000190679	0.000225759
2	chr11:18907917:T:C	18907917	NA,C	NA,T	NA,1	NA,-inf	NA,inf	NA,0.596026	0.000190637	0.000223205
2	chr11:18811914:C:A	18811914	NA,A	NA,C	NA,1	NA,-inf	NA,inf	NA,0.608877	0.000190597	0.000224417
2	chr11:18238465:C:T	18238465	NA,T	NA,C	NA,1	NA,-inf	NA,inf	NA,0.600349	0.000190448	0.000224768
2	chr11:18518492:T:C	18518492	NA,C	NA,T	NA,1	NA,-inf	NA,inf	NA,0.614159	0.000190372	0.000224285
2	chr11:18981934:TG:T	18981934	NA,T	NA,TG	NA,1	NA,-inf	NA,inf	NA,0.609532	0.000190223	0.000223931
2	chr11:18519837:A:AAATAAAGT	18519837	NA,AAATAAAGT	NA,A	NA,1	NA,-inf	NA,inf	NA,0.612952	0.000190029	0.000223882
2	chr11:18520256:C:T	18520256	NA,T	NA,C	NA,1	NA,-inf	NA,inf	NA,0.612952	0.000190029	0.000223882
2	chr11:18558392:C:T	18558392	NA,T	NA,C	NA,1	NA,-inf	NA,inf	NA,0.612952	0.000190029	0.000223882
2	chr11:18558391:T:A	18558391	NA,A	NA,T	NA,1	NA,-inf	NA,inf	NA,0.612598	0.00018993	0.000223765
2	chr11:18814328:C:T	18814328	NA,T	NA,C	NA,1	NA,-inf	NA,inf	NA,0.602553	0.000189929	0.00022305
2	chr11:18416140:A:G	18416140	G,NA	A,NA	1,NA	-inf,NA	inf,NA	0.752566,NA	0.000189831	0.000226349
2	chr11:18345086:G:A	18345086	NA,A	NA,G	NA,1	NA,inf	NA,inf	NA,0.657867	0.00018963	0.000225223
2	chr11:18221742:G:A	18221742	NA,A	NA,G	NA,1	NA,-inf	NA,inf	NA,0.598182	0.000189614	0.000223794
2	chr11:18569813:T:A	18569813	NA,A	NA,T	NA,1	NA,-inf	NA,inf	NA,0.611459	0.000189606	0.000223385
2	chr11:18141398:C:T	18141398	T,T	C,C	1,1	inf,inf	inf,inf	0.984651,0.746168	0.000189584	0.000222682
2	chr11:18184119:A:G	18184119	G,NA	A,NA	1,NA	inf,NA	inf,NA	0.740781,NA	0.000189555	0.000225289
2	chr11:18324722:CTAGTAGTTCCTCT:C	18324722	NA,C	NA,CTAGTAGTTCCTCT	NA,1	NA,inf	NA,inf	NA,0.65744	0.00018955	0.000225125
2	chr11:18839765:G:A	18839765	NA,A	NA,G	NA,1	NA,inf	NA,inf	NA,0.589797	0.000189285	0.000221391
2	chr11:18820698:G:A	18820698	NA,A	NA,G	NA,1	NA,inf	NA,inf	NA,0.611653	0.000189257	0.000224597
2	chr11:18525047:G:T	18525047	NA,T	NA,G	NA,1	NA,-inf	NA,inf	NA,0.609362	0.000189005	0.00022268
2	chr11:18520743:A:G	18520743	NA,G	NA,A	NA,1	NA,-inf	NA,inf	NA,0.608752	0.000188834	0.000222479
2	chr11:18520139:C:G	18520139	NA,G	NA,C	NA,1	NA,-inf	NA,inf	NA,0.608405	0.000188738	0.000222364
2	chr11:18512504:T:C	18512504	NA,C	NA,T	NA,1	NA,-inf	NA,inf	NA,0.607646	0.000188531	0.00022216
2	chr11:18497509:C:A	18497509	NA,A	NA,C	NA,1	NA,-inf	NA,inf	NA,0.607139	0.00018839	0.000221995
2	chr11:18481167:A:T	18481167	NA,T	NA,A	NA,1	NA,-inf	NA,inf	NA,0.606967	0.00018834	0.000221934
2	chr11:18944620:G:A	18944620	NA,A	NA,G	NA,1	NA,-inf	NA,inf	NA,0.573351	0.00018818	0.000221009
2	chr11:18931095:A:T	18931095	NA,T	NA,A	NA,1	NA,inf	NA,inf	NA,0.601828	0.000188172	0.00022174
2	chr11:18954137:C:T	18954137	NA,T	NA,C	NA,1	NA,-inf	NA,inf	NA,0.58098	0.000187991	0.000221158
2	chr11:18757254:G:A	18757254	A,NA	G,NA	1,NA	inf,NA	inf,NA	0.8582,NA	0.000187891	0.000232161
2	chr11:18496810:G:A	18496810	NA,A	NA,G	NA,1	NA,-inf	NA,inf	NA,0.60486	0.000187748	0.00022124
2	chr11:18512287:T:A	18512287	NA,A	NA,T	NA,1	NA,-inf	NA,inf	NA,0.604733	0.000187712	0.000221198
2	chr11:18144546:T:C	18144546	NA,C	NA,T	NA,1	NA,inf	NA,inf	NA,0.602634	0.000187598	0.000221715
2	chr11:18542633:A:G	18542633	G,NA	A,NA	1,NA	-inf,NA	inf,NA	0.465914,NA	0.000187134	0.000211107
2	chr11:18927627:C:T	18927627	NA,T	NA,C	NA,1	NA,-inf	NA,inf	NA,0.584343	0.000186847	0.000219208
2	chr11:18510444:T:C	18510444	NA,C	NA,T	NA,1	NA,-inf	NA,inf	NA,0.601629	0.000186846	0.000220202
2	chr11:19045695:T:A	19045695	A,A	T,T	1,1	-inf,-inf	inf,inf	0.107151,1.45302	0.000186711	0.000219359
2	chr11:18408791:T:C	18408791	C,C	T,T	1,1	-inf,-inf	inf,inf	1.22193,0.403419	0.000186399	0.000212706
2	chr11:18739891:C:T	18739891	NA,T	NA,C	NA,1	NA,-inf	NA,inf	NA,0.59256	0.000186123	0.000220905
2	chr11:18196801:C:T	18196801	T,T	C,C	1,1	inf,inf	inf,inf	0.0884649,1.4366	0.000186029	0.000218298
2	chr11:18776856:T:C	18776856	NA,C	NA,T	NA,1	NA,-inf	NA,inf	NA,0.589744	0.000185741	0.000221319
2	chr11:18967248:A:G	18967248	NA,G	NA,A	NA,1	NA,-inf	NA,inf	NA,0.570877	0.00018566	0.000217509
2	chr11:18831583:G:T	18831583	NA,T	NA,G	NA,1	NA,inf	NA,inf	NA,0.595369	0.000185597	0.000217044
2	chr11:18345096:TAGGAGGATCACTTGAGCCC:T	18345096	NA,T	NA,TAGGAGGATCACTTGAGCCC	NA,1	NA,inf	NA,inf	NA,0.642792	0.000185514	0.00022033
2	chr11:18931899:A:G	18931899	NA,G	NA,A	NA,1	NA,inf	NA,inf	NA,0.599044	0.00018477	0.000217362
2	chr11:18244538:G:A	18244538	NA,A	NA,G	NA,1	NA,inf	NA,inf	NA,0.582136	0.000184671	0.000217959
2	chr11:18671186:T:C	18671186	NA,C	NA,T	NA,1	NA,-inf	NA,inf	NA,0.58994	0.000184338	0.000217147
2	chr11:18791544:G:A	18791544	NA,A	NA,G	NA,1	NA,-inf	NA,inf	NA,0.572552	0.000184322	0.000215895
2	chr11:18497431:G:C	18497431	NA,C	NA,G	NA,1	NA,-inf	NA,inf	NA,0.591534	0.000184066	0.000216916
2	chr11:19057810:T:A	19057810	NA,A	NA,T	NA,1	NA,-inf	NA,inf	NA,0.578152	0.000183848	0.000216057
2	chr11:18828439:G:T	18828439	T,NA	G,NA	1,NA	inf,NA	inf,NA	0.655361,NA	0.000183593	0.000214027
2	chr11:18497532:T:C	18497532	NA,C	NA,T	NA,1	NA,-inf	NA,inf	NA,0.585869	0.000183448	0.000217033
2	chr11:18766655:T:C	18766655	NA,C	NA,T	NA,1	NA,-inf	NA,inf	NA,0.584257	0.000183364	0.000216882
2	chr11:18548959:A:T	18548959	T,NA	A,NA	1,NA	-inf,NA	inf,NA	0.455229,NA	0.000183347	0.000206959
2	chr11:18527549:T:C	18527549	NA,C	NA,T	NA,1	NA,-inf	NA,inf	NA,0.588513	0.000183237	0.000215909
2	chr11:18800095:A:T	18800095	NA,T	NA,A	NA,1	NA,-inf	NA,inf	NA,0.579651	0.000182809	0.000214539
2	chr11:18827400:A:G	18827400	NA,G	NA,A	NA,1	NA,inf	NA,inf	NA,0.588432	0.000182704	0.000216976
2	chr11:18844199:T:C	18844199	C,C	T,T	1,1	-inf,inf	inf,inf	0.0415516,1.42724	0.000182502	0.00021505
2	chr11:18457116:A:G	18457116	G,NA	A,NA	1,NA	inf,NA	inf,NA	0.736251,NA	0.000182272	0.000216156
2	chr11:18243209:T:C	18243209	C,C	T,T	1,1	-inf,inf	inf,inf	1.52103,0.172075	0.000181968	0.000223367
2	chr11:18984696:A:C	18984696	NA,C	NA,A	NA,1	NA,-inf	NA,inf	NA,0.567948	0.000181909	0.000215173
2	chr11:18131546:G:T	18131546	T,T	G,G	1,1	inf,inf	inf,inf	0.948405,0.757196	0.000181517	0.000213103
2	chr11:18759342:A:G	18759342	NA,G	NA,A	NA,1	NA,inf	NA,inf	NA,0.569823	0.000181516	0.000215264
2	chr11:18471957:C:T	18471957	NA,T	NA,C	NA,1	NA,-inf	NA,inf	NA,0.581354	0.000181388	0.000213774
2	chr11:18390217:T:C	18390217	C,NA	T,NA	1,NA	-inf,NA	inf,NA	0.542766,NA	0.000181291	0.000207282
2	chr11:18986422:T:C	18986422	NA,C	NA,T	NA,1	NA,-inf	NA,inf	NA,0.56568	0.000181276	0.000214562
2	chr11:18742540:C:T	18742540	T,T	C,C	1,1	inf,inf	inf,inf	1.39016,0.203138	0.000180632	0.000204912
2	chr11:18561203:G:A	18561203	NA,A	NA,G	NA,1	NA,-inf	NA,inf	NA,0.575871	0.000180438	0.000212481
2	chr11:18703852:C:T	18703852	T,NA	C,NA	1,NA	inf,NA	inf,NA	0.878752,NA	0.000180323	0.000226634
2	chr11:18937320:A:C	18937320	NA,C	NA,A	NA,1	NA,inf	NA,inf	NA,0.586896	0.000180001	0.000210346
2	chr11:18276484:C:T	18276484	NA,T	NA,C	NA,1	NA,inf	NA,inf	NA,0.619068	0.000179846	0.000213765
2	chr11:18843956:A:G	18843956	NA,G	NA,A	NA,1	NA,-inf	NA,inf	NA,0.56887	0.000179625	0.000211297
2	chr11:18805426:A:C	18805426	NA,C	NA,A	NA,1	NA,-inf	NA,inf	NA,0.568455	0.000179395	0.000211458
2	chr11:18205325:C:G	18205325	NA,G	NA,C	NA,1	NA,inf	NA,inf	NA,0.569269	0.000179229	0.000212056
2	chr11:18261246:C:G	18261246	NA,G	NA,C	NA,1	NA,-inf	NA,inf	NA,0.564371	0.000179216	0.000212748
2	chr11:18811240:A:AATTT	18811240	NA,AATTT	NA,A	NA,1	NA,inf	NA,inf	NA,0.56844	0.000179005	0.000209511
2	chr11:18880621:G:A	18880621	NA,A	NA,G	NA,1	NA,inf	NA,inf	NA,0.581927	0.000178517	0.000212603
2	chr11:18489873:A:G	18489873	NA,G	NA,A	NA,1	NA,-inf	NA,inf	NA,0.570855	0.000178479	0.000210371
2	chr11:18966261:T:C	18966261	NA,C	NA,T	NA,1	NA,-inf	NA,inf	NA,0.560563	0.000178435	0.000210606
2	chr11:18829792:A:C	18829792	NA,C	NA,A	NA,1	NA,-inf	NA,inf	NA,0.563042	0.000178328	0.000209855
2	chr11:18216211:GA:G	18216211	NA,G	NA,GA	NA,1	NA,-inf	NA,inf	NA,0.556269	0.000178158	0.000210291
2	chr11:19086528:C:A	19086528	NA,A	NA,C	NA,1	NA,-inf	NA,inf	NA,0.548366	0.00017805	0.000213313
2	chr11:18783768:C:T	18783768	T,NA	C,NA	1,NA	inf,NA	inf,NA	0.686031,NA	0.000177888	0.000209002
2	chr11:18828438:G:C	18828438	C,NA	G,NA	1,NA	inf,NA	inf,NA	0.63594,NA	0.000177779	0.000207328
2	chr11:18659060:A:G	18659060	NA,G	NA,A	NA,1	NA,inf	NA,inf	NA,0.55695	0.000177712	0.000211023
2	chr11:18817478:C:A	18817478	NA,A	NA,C	NA,1	NA,-inf	NA,inf	NA,0.559782	0.000177502	0.000208919
2	chr11:18658821:C:G	18658821	NA,G	NA,C	NA,1	NA,inf	NA,inf	NA,0.555372	0.000177299	0.000210531
2	chr11:18670189:C:G	18670189	NA,G	NA,C	NA,1	NA,inf	NA,inf	NA,0.555372	0.000177299	0.000210531
2	chr11:18813027:C:G	18813027	G,G	C,C	1,1	inf,-inf	inf,inf	1.14487,0.541759	0.000177261	0.000198108
2	chr11:18887601:G:A	18887601	A,A	G,G	1,1	-inf,-inf	inf,inf	0.212579,1.3294	0.000177245	0.000202769
2	chr11:18373805:G:A	18373805	A,A	G,G	1,1	inf,inf	inf,inf	1.26014,0.0616941	0.000177112	0.000202277
2	chr11:18461768:C:A	18461768	NA,A	NA,C	NA,1	NA,inf	NA,inf	NA,0.615476	0.000176925	0.000211014
2	chr11:19032040:T:C	19032040	NA,C	NA,T	NA,1	NA,inf	NA,inf	NA,0.575145	0.000176657	0.000207269
2	chr11:18841172:C:A	18841172	A,A	C,C	1,1	inf,-inf	inf,inf	0.579683,1.14642	0.000176598	0.00020355
2	chr11:18655393:C:A	18655393	NA,A	NA,C	NA,1	NA,inf	NA,inf	NA,0.552112	0.000176448	0.000209519
2	chr11:18259849:ACT:A	18259849	NA,A	NA,ACT	NA,1	NA,-inf	NA,inf	NA,0.553201	0.000176265	0.000209266
2	chr11:18125801:C:T	18125801	NA,T	NA,C	NA,1	NA,inf	NA,inf	NA,0.555492	0.000176213	0.000208128
2	chr11:18770351:T:C	18770351	NA,C	NA,T	NA,1	NA,inf	NA,inf	NA,0.552654	0.000176113	0.000208485
2	chr11:18803421:T:C	18803421	C,C	T,T	1,1	-inf,inf	inf,inf	0.241488,1.47504	0.000176012	0.000195987
2	chr11:18855620:T:C	18855620	C,NA	T,NA	1,NA	inf,NA	inf,NA	0.674094,NA	0.000175641	0.000206847
2	chr11:18393341:C:T	18393341	T,T	C,C	1,1	-inf,-inf	inf,inf	1.64905,0.0618642	0.0001755	0.000219561
2	chr11:19107668:G:A	19107668	NA,A	NA,G	NA,1	NA,-inf	NA,inf	NA,0.549275	0.000175476	0.000207464
2	chr11:19003513:C:T	19003513	NA,T	NA,C	NA,1	NA,inf	NA,inf	NA,0.553501	0.000175374	0.000208886
2	chr11:18201508:C:T	18201508	NA,T	NA,C	NA,1	NA,-inf	NA,inf	NA,0.518398	0.000175059	0.000206519
2	chr11:18271149:G:A	18271149	NA,A	NA,G	NA,1	NA,inf	NA,inf	NA,0.601204	0.000175033	0.000208076
2	chr11:18721982:T:C	18721982	NA,C	NA,T	NA,1	NA,-inf	NA,inf	NA,0.554533	0.000174852	0.000207243
2	chr11:19060168:G:A	19060168	NA,A	NA,G	NA,1	NA,-inf	NA,inf	NA,0.553982	0.000174736	0.000206372
2	chr11:18215204:G:T	18215204	NA,T	NA,G	NA,1	NA,-inf	NA,inf	NA,0.538186	0.000174712	0.000206217
2	chr11:19061775:TTC:T	19061775	T,T	TTC,TTC	1,1	-inf,inf	inf,inf	0.166948,1.45261	0.000174708	0.000206747
2	chr11:18791081:G:A	18791081	A,NA	G,NA	1,NA	-inf,NA	inf,NA	0.631051,NA	0.00017451	0.00020541
2	chr11:18441152:A:G	18441152	NA,G	NA,A	NA,1	NA,inf	NA,inf	NA,0.604931	0.000174304	0.000206609
2	chr11:18978717:G:A	18978717	NA,A	NA,G	NA,1	NA,-inf	NA,inf	NA,0.539106	0.000174179	0.000206157
2	chr11:18459439:T:C	18459439	NA,C	NA,T	NA,1	NA,-inf	NA,inf	NA,0.54824	0.000174113	0.000206485
2	chr11:18374496:A:G	18374496	G,NA	A,NA	1,NA	-inf,NA	inf,NA	1.22723,NA	0.000173876	0.000254365
2	chr11:18170524:C:T	18170524	NA,T	NA,C	NA,1	NA,inf	NA,inf	NA,0.565991	0.000173617	0.000205365
2	chr11:18964463:G:A	18964463	NA,A	NA,G	NA,1	NA,-inf	NA,inf	NA,0.551281	0.000173439	0.000204543
2	chr11:19079577:C:T	19079577	NA,T	NA,C	NA,1	NA,-inf	NA,inf	NA,0.535288	0.000173268	0.000204721
2	chr11:18669071:G:A	18669071	NA,A	NA,G	NA,1	NA,inf	NA,inf	NA,0.539009	0.000173233	0.000205678
2	chr11:18658560:A:G	18658560	NA,G	NA,A	NA,1	NA,inf	NA,inf	NA,0.735328	0.000173164	0.000212822
2	chr11:18200991:G:A	18200991	NA,A	NA,G	NA,1	NA,-inf	NA,inf	NA,0.536695	0.000172941	0.00020453
2	chr11:18200701:T:C	18200701	NA,C	NA,T	NA,1	NA,-inf	NA,inf	NA,0.535863	0.000172727	0.000204278
2	chr11:18259718:A:G	18259718	NA,G	NA,A	NA,1	NA,-inf	NA,inf	NA,0.538996	0.000172708	0.00020502
2	chr11:18132573:C:A	18132573	A,A	C,C	1,1	inf,inf	inf,inf	0.925665,0.75006	0.000172406	0.000202416
2	chr11:18516367:CAG:C	18516367	NA,C	NA,CAG	NA,1	NA,inf	NA,inf	NA,0.535383	0.000172272	0.000203933
2	chr11:18381563:C:T	18381563	NA,T	NA,C	NA,1	NA,inf	NA,inf	NA,0.540638	0.000171981	0.000202739
2	chr11:18419023:TCA:T	18419023	T,NA	TCA,NA	1,NA	inf,NA	inf,NA	0.796768,NA	0.000171961	0.000212609
2	chr11:18784505:G:C	18784505	C,C	G,G	1,1	-inf,-inf	inf,inf	1.49105,0.320174	0.000171535	0.00020585
2	chr11:18956908:T:C	18956908	NA,C	NA,T	NA,1	NA,-inf	NA,inf	NA,0.518086	0.0001715	0.000200996
2	chr11:18393510:G:T	18393510	T,T	G,G	1,1	-inf,-inf	inf,inf	1.63453,0.0564924	0.000171041	0.000213866
2	chr11:18800490:A:G	18800490	G,G	A,A	1,1	inf,-inf	inf,inf	1.13245,0.718613	0.000170728	0.000191912
2	chr11:18806460:G:A	18806460	NA,A	NA,G	NA,1	NA,-inf	NA,inf	NA,0.533284	0.000170417	0.000200936
2	chr11:18848919:C:T	18848919	T,NA	C,NA	1,NA	-inf,NA	inf,NA	0.561854,NA	0.000170392	0.000195374
2	chr11:18793748:T:G	18793748	G,G	T,T	1,1	-inf,-inf	inf,inf	0.198184,1.45243	0.000170367	0.000193188
2	chr11:18827017:T:C	18827017	NA,C	NA,T	NA,1	NA,inf	NA,inf	NA,0.535716	0.000170148	0.0001992
2	chr11:18807661:C:T	18807661	NA,T	NA,C	NA,1	NA,-inf	NA,inf	NA,0.531946	0.00017009	0.000200552
2	chr11:18807641:C:T	18807641	NA,T	NA,C	NA,1	NA,-inf	NA,inf	NA,0.531636	0.000170013	0.000200462
2	chr11:18806503:A:G	18806503	NA,G	NA,A	NA,1	NA,-inf	NA,inf	NA,0.531578	0.000169998	0.000200445
2	chr11:18806509:A:G	18806509	NA,G	NA,A	NA,1	NA,-inf	NA,inf	NA,0.531578	0.000169998	0.000200445
2	chr11:18195342:T:C	18195342	NA,C	NA,T	NA,1	NA,inf	NA,inf	NA,0.533916	0.000169983	0.000201339
2	chr11:18417138:C:T	18417138	NA,T	NA,C	NA,1	NA,inf	NA,inf	NA,0.529934	0.000169968	0.000200267
2	chr11:18806167:A:G	18806167	NA,G	NA,A	NA,1	NA,-inf	NA,inf	NA,0.531048	0.000169869	0.000200292
2	chr11:18806469:C:T	18806469	NA,T	NA,C	NA,1	NA,-inf	NA,inf	NA,0.530834	0.000169811	0.000200225
2	chr11:18806470:T:C	18806470	NA,C	NA,T	NA,1	NA,-inf	NA,inf	NA,0.530834	0.000169811	0.000200225
2	chr11:18458846:T:C	18458846	NA,C	NA,T	NA,1	NA,inf	NA,inf	NA,0.575185	0.000169769	0.000201769
2	chr11:18806471:G:A	18806471	NA,A	NA,G	NA,1	NA,-inf	NA,inf	NA,0.530593	0.000169755	0.000200159
2	chr11:18806486:T:C	18806486	NA,C	NA,T	NA,1	NA,-inf	NA,inf	NA,0.530209	0.000169661	0.000200048
2	chr11:18347037:T:C	18347037	NA,C	NA,T	NA,1	NA,inf	NA,inf	NA,0.57981	0.000169654	0.000201442
2	chr11:18237116:T:A	18237116	NA,A	NA,T	NA,1	NA,inf	NA,inf	NA,0.536061	0.000169573	0.000200099
2	chr11:18515009:A:G	18515009	NA,G	NA,A	NA,1	NA,inf	NA,inf	NA,0.524315	0.000169464	0.000200627
2	chr11:18927259:A:G	18927259	NA,G	NA,A	NA,1	NA,-inf	NA,inf	NA,0.524094	0.000169306	0.000199409
2	chr11:18215399:G:A	18215399	NA,A	NA,G	NA,1	NA,-inf	NA,inf	NA,0.515815	0.000169257	0.000199799
2	chr11:18232835:G:T	18232835	NA,T	NA,G	NA,1	NA,inf	NA,inf	NA,0.534757	0.000169256	0.000199726
2	chr11:18127038:C:G	18127038	NA,G	NA,C	NA,1	NA,inf	NA,inf	NA,0.550052	0.000169206	0.000199893
2	chr11:18130199:A:G	18130199	NA,G	NA,A	NA,1	NA,inf	NA,inf	NA,0.550052	0.000169206	0.000199893
2	chr11:18684494:G:A	18684494	NA,A	NA,G	NA,1	NA,inf	NA,inf	NA,0.519967	0.000169199	0.000200055
2	chr11:18806485:C:G	18806485	NA,G	NA,C	NA,1	NA,-inf	NA,inf	NA,0.528181	0.000169167	0.000199468
2	chr11:19032818:T:A	19032818	NA,A	NA,T	NA,1	NA,-inf	NA,inf	NA,0.52277	0.000169079	0.000199016
2	chr11:18621691:A:C	18621691	NA,C	NA,A	NA,1	NA,inf	NA,inf	NA,0.521528	0.000168806	0.00020035
2	chr11:18569098:G:A	18569098	NA,A	NA,G	NA,1	NA,-inf	NA,inf	NA,0.531923	0.000168755	0.000198907
2	chr11:18397885:T:C	18397885	C,C	T,T	1,1	-inf,-inf	inf,inf	1.62911,0.0254971	0.000168708	0.000210912
2	chr11:18698094:G:A	18698094	NA,A	NA,G	NA,1	NA,inf	NA,inf	NA,0.523053	0.00016847	0.000199083
2	chr11:18709458:C:T	18709458	NA,T	NA,C	NA,1	NA,-inf	NA,inf	NA,0.518852	0.000168449	0.000199981
2	chr11:18729339:G:A	18729339	A,A	G,G	1,1	inf,-inf	inf,inf	1.12533,0.685166	0.000168335	0.000207513
2	chr11:18254114:G:A	18254114	A,A	G,G	1,1	inf,inf	inf,inf	1.40372,0.248985	0.000168069	0.000203886
2	chr11:18133667:C:T	18133667	T,T	C,C	1,1	inf,inf	inf,inf	0.887987,0.773897	0.000168016	0.000197245
2	chr11:18904929:T:C	18904929	C,NA	T,NA	1,NA	-inf,NA	inf,NA	0.830552,NA	0.000168004	0.000209563
2	chr11:19090632:T:C	19090632	NA,C	NA,T	NA,1	NA,inf	NA,inf	NA,0.528492	0.000167902	0.00019818
2	chr11:18836754:G:T	18836754	NA,T	NA,G	NA,1	NA,inf	NA,inf	NA,0.529863	0.000167884	0.000199395
2	chr11:19044126:T:C	19044126	NA,C	NA,T	NA,1	NA,inf	NA,inf	NA,0.519711	0.000167681	0.000198528
2	chr11:18228426:T:C	18228426	NA,C	NA,T	NA,1	NA,-inf	NA,inf	NA,0.473321	0.000167442	0.000195927
2	chr11:18385773:G:A	18385773	A,A	G,G	1,1	-inf,-inf	inf,inf	1.61952,0.0747519	0.000167312	0.000209149
2	chr11:18419026:TAA:T	18419026	T,NA	TAA,NA	1,NA	inf,NA	inf,NA	0.777565,NA	0.000167261	0.000206618
2	chr11:18704977:T:C	18704977	NA,C	NA,T	NA,1	NA,inf	NA,inf	NA,0.592745	0.000167242	0.000198526
2	chr11:18838325:AAC:A	18838325	NA,A	NA,AAC	NA,1	NA,inf	NA,inf	NA,0.522483	0.000167177	0.000196546
2	chr11:18490900:T:C	18490900	C,NA	T,NA	1,NA	-inf,NA	inf,NA	0.407091,NA	0.000167082	0.000189177
2	chr11:18215480:G:A	18215480	A,NA	G,NA	1,NA	inf,NA	inf,NA	0.699503,NA	0.000167059	0.000200551
2	chr11:18542245:G:A	18542245	NA,A	NA,G	NA,1	NA,-inf	NA,inf	NA,0.52193	0.000166994	0.000196696
2	chr11:18714700:G:A	18714700	A,A	G,G	1,1	-inf,-inf	inf,inf	1.58627,0.121656	0.000166951	0.000209312
2	chr11:18509472:A:AT	18509472	NA,AT	NA,A	NA,1	NA,-inf	NA,inf	NA,0.522927	0.00016691	0.000198278
2	chr11:18970335:C:T	18970335	T,NA	C,NA	1,NA	-inf,NA	inf,NA	0.635319,NA	0.000166693	0.000196191
2	chr11:19086851:C:T	19086851	NA,T	NA,C	NA,1	NA,-inf	NA,inf	NA,0.503109	0.00016664	0.00019936
2	chr11:18928069:C:T	18928069	NA,T	NA,C	NA,1	NA,inf	NA,inf	NA,0.510674	0.000166613	0.000197189
2	chr11:18462765:G:A	18462765	NA,A	NA,G	NA,1	NA,inf	NA,inf	NA,0.549973	0.00016656	0.000197796
2	chr11:18784482:A:G	18784482	G,G	A,A	1,1	-inf,-inf	inf,inf	1.46849,0.325606	0.000166478	0.000199618
2	chr11:18808154:C:T	18808154	NA,T	NA,C	NA,1	NA,-inf	NA,inf	NA,0.516718	0.000166351	0.000196174
2	chr11:18838680:A:T	18838680	NA,T	NA,A	NA,1	NA,inf	NA,inf	NA,0.533161	0.000166301	0.000198039
2	chr11:18542998:T:A	18542998	NA,A	NA,T	NA,1	NA,-inf	NA,inf	NA,0.519423	0.00016627	0.000195826
2	chr11:18554269:T:C	18554269	C,NA	T,NA	1,NA	-inf,NA	inf,NA	1.06416,NA	0.000166148	0.000225188
2	chr11:18879624:T:A	18879624	A,NA	T,NA	1,NA	-inf,NA	inf,NA	0.821442,NA	0.000165957	0.000206892
2	chr11:18132076:A:G	18132076	NA,G	NA,A	NA,1	NA,inf	NA,inf	NA,0.535946	0.000165882	0.000195973
2	chr11:19089871:G:A	19089871	A,NA	G,NA	1,NA	inf,NA	inf,NA	0.524021,NA	0.000165626	0.000191811
2	chr11:18382688:C:T	18382688	T,T	C,C	1,1	inf,-inf	inf,inf	0.446107,1.38907	0.000165601	0.000205905
2	chr11:18342811:G:T	18342811	T,T	G,G	1,1	-inf,-inf	inf,inf	0.640658,1.01094	0.000165575	0.000191478
2	chr11:18389218:G:T	18389218	NA,T	NA,G	NA,1	NA,inf	NA,inf	NA,0.510843	0.000165566	0.000195577
2	chr11:19011375:C:T	19011375	T,NA	C,NA	1,NA	inf,NA	inf,NA	0.57472,NA	0.000165479	0.000193207
2	chr11:19037563:C:T	19037563	NA,T	NA,C	NA,1	NA,inf	NA,inf	NA,0.528613	0.000165332	0.000194082
2	chr11:18485600:T:C	18485600	C,NA	T,NA	1,NA	-inf,NA	inf,NA	0.401413,NA	0.00016519	0.000187108
2	chr11:18488976:G:A	18488976	NA,A	NA,G	NA,1	NA,-inf	NA,inf	NA,0.516814	0.000165175	0.000194731
2	chr11:18984790:GT:G	18984790	NA,G	NA,GT	NA,1	NA,-inf	NA,inf	NA,0.492489	0.000165142	0.000193731
2	chr11:19060885:G:A	19060885	NA,A	NA,G	NA,1	NA,-inf	NA,inf	NA,0.508617	0.000165123	0.000195251
2	chr11:19027952:T:C	19027952	C,NA	T,NA	1,NA	-inf,NA	inf,NA	0.628062,NA	0.00016511	0.000194291
2	chr11:18550596:A:G	18550596	NA,G	NA,A	NA,1	NA,-inf	NA,inf	NA,0.513303	0.000164959	0.00019431
2	chr11:18532411:A:G	18532411	NA,G	NA,A	NA,1	NA,-inf	NA,inf	NA,0.513297	0.000164958	0.000194309
2	chr11:18540794:G:A	18540794	NA,A	NA,G	NA,1	NA,-inf	NA,inf	NA,0.513297	0.000164958	0.000194309
2	chr11:18529908:C:T	18529908	NA,T	NA,C	NA,1	NA,-inf	NA,inf	NA,0.513297	0.000164958	0.000194309
2	chr11:18975182:GCA:G	18975182	NA,G	NA,GCA	NA,1	NA,-inf	NA,inf	NA,0.491139	0.000164865	0.000193406
2	chr11:18970562:C:T	18970562	NA,T	NA,C	NA,1	NA,-inf	NA,inf	NA,0.516292	0.000164863	0.000194422
2	chr11:18520107:G:A	18520107	NA,A	NA,G	NA,1	NA,-inf	NA,inf	NA,0.512065	0.000164672	0.000193974
2	chr11:18124955:G:T	18124955	NA,T	NA,G	NA,1	NA,inf	NA,inf	NA,0.533237	0.000164648	0.000194829
2	chr11:18841255:A:G	18841255	NA,G	NA,A	NA,1	NA,-inf	NA,inf	NA,0.507607	0.000164579	0.00019376
2	chr11:18546632:G:A	18546632	NA,A	NA,G	NA,1	NA,-inf	NA,inf	NA,0.511558	0.000164551	0.000193832
2	chr11:18888739:G:T	18888739	NA,T	NA,G	NA,1	NA,inf	NA,inf	NA,0.521812	0.000164461	0.000195886
2	chr11:18494457:A:G	18494457	NA,G	NA,A	NA,1	NA,-inf	NA,inf	NA,0.508527	0.000163852	0.000193043
2	chr11:18545255:T:C	18545255	NA,C	NA,T	NA,1	NA,-inf	NA,inf	NA,0.508059	0.000163739	0.000192881
2	chr11:18654394:G:A	18654394	NA,A	NA,G	NA,1	NA,inf	NA,inf	NA,0.500295	0.000163659	0.000194227
2	chr11:19036898:C:G	19036898	G,NA	C,NA	1,NA	-inf,NA	inf,NA	0.647028,NA	0.000163608	0.000194591
2	chr11:18769136:C:T	18769136	T,NA	C,NA	1,NA	inf,NA	inf,NA	0.691063,NA	0.000163495	0.000196376
2	chr11:18663399:G:A	18663399	A,A	G,G	1,1	-inf,-inf	inf,inf	0.171774,1.19219	0.000163365	0.000183596
2	chr11:18715080:C:T	18715080	T,T	C,C	1,1	-inf,-inf	inf,inf	1.51046,0.237028	0.000163351	0.000204061
2	chr11:18119168:T:C	18119168	NA,C	NA,T	NA,1	NA,inf	NA,inf	NA,0.523623	0.000163049	0.000192628
2	chr11:18807836:T:G	18807836	NA,G	NA,T	NA,1	NA,-inf	NA,inf	NA,0.501106	0.000162822	0.000192335
2	chr11:18725117:G:A	18725117	NA,A	NA,G	NA,1	NA,inf	NA,inf	NA,0.495918	0.000162821	0.000192635
2	chr11:18956196:A:C	18956196	NA,C	NA,A	NA,1	NA,-inf	NA,inf	NA,0.507311	0.000162791	0.000191986
2	chr11:18487246:AAAACTT:A	18487246	A,NA	AAAACTT,NA	1,NA	-inf,NA	inf,NA	0.390004,NA	0.000162515	0.000184112
2	chr11:18209866:C:T	18209866	NA,T	NA,C	NA,1	NA,inf	NA,inf	NA,0.498349	0.000162261	0.000191865
2	chr11:18850904:C:T	18850904	NA,T	NA,C	NA,1	NA,inf	NA,inf	NA,0.497376	0.000162253	0.000192872
2	chr11:18120942:C:T	18120942	NA,T	NA,C	NA,1	NA,inf	NA,inf	NA,0.519582	0.000162128	0.000191543
2	chr11:18976686:T:C	18976686	NA,C	NA,T	NA,1	NA,-inf	NA,inf	NA,0.479286	0.00016211	0.000190201
2	chr11:18597572:T:C	18597572	C,C	T,T	1,1	-inf,-inf	inf,inf	2.26238,0.3752	0.000162069	0.000307081
2	chr11:18408444:A:C	18408444	C,C	A,A	1,1	inf,inf	inf,inf	0.949625,0.358478	0.000162017	0.00017935
2	chr11:18300344:T:C	18300344	NA,C	NA,T	NA,1	NA,-inf	NA,inf	NA,0.495972	0.000161924	0.00019059
2	chr11:18715024:T:C	18715024	C,C	T,T	1,1	-inf,-inf	inf,inf	1.43898,0.336633	0.000161877	0.000201856
2	chr11:18727272:C:T	18727272	T,T	C,C	1,1	inf,-inf	inf,inf	1.43955,0.531965	0.000161825	0.00020806
2	chr11:18578708:A:G	18578708	NA,G	NA,A	NA,1	NA,-inf	NA,inf	NA,0.501434	0.000161613	0.000192039
2	chr11:19061729:A:G	19061729	G,G	A,A	1,1	inf,inf	inf,inf	0.0626087,1.4916	0.000161573	0.000192946
2	chr11:18714400:T:C	18714400	C,C	T,T	1,1	-inf,-inf	inf,inf	1.55542,0.144641	0.000161556	0.000202225
2	chr11:18175168:G:A	18175168	NA,A	NA,G	NA,1	NA,inf	NA,inf	NA,0.514547	0.00016127	0.000190855
2	chr11:18127475:C:T	18127475	NA,T	NA,C	NA,1	NA,-inf	NA,inf	NA,0.484949	0.000161151	0.000190109
2	chr11:19028393:C:T	19028393	NA,T	NA,C	NA,1	NA,-inf	NA,inf	NA,0.478809	0.000161048	0.00018954
2	chr11:18233051:A:G	18233051	NA,G	NA,A	NA,1	NA,-inf	NA,inf	NA,0.486026	0.000160964	0.000190063
2	chr11:18428945:A:C	18428945	C,NA	A,NA	1,NA	-inf,NA	inf,NA	0.989747,NA	0.000160817	0.000212855
2	chr11:18661721:A:G	18661721	NA,G	NA,A	NA,1	NA,inf	NA,inf	NA,0.705247	0.000160657	0.000198187
2	chr11:18122784:C:A	18122784	A,NA	C,NA	1,NA	inf,NA	inf,NA	0.776375,NA	0.00016053	0.000197743
2	chr11:18824672:T:G	18824672	NA,G	NA,T	NA,1	NA,-inf	NA,inf	NA,0.464892	0.000160503	0.000188301
2	chr11:18714387:T:G	18714387	NA,G	NA,T	NA,1	NA,inf	NA,inf	NA,0.489738	0.000160346	0.000189621
2	chr11:18971772:T:A	18971772	A,NA	T,NA	1,NA	-inf,NA	inf,NA	0.62412,NA	0.00016031	0.000190313
2	chr11:18808309:A:G	18808309	NA,G	NA,A	NA,1	NA,-inf	NA,inf	NA,0.474848	0.000160181	0.000188127
2	chr11:18866628:C:A	18866628	NA,A	NA,C	NA,1	NA,inf	NA,inf	NA,0.506901	0.00016016	0.000190718
2	chr11:18394140:G:A	18394140	A,A	G,G	1,1	-inf,-inf	inf,inf	1.59902,0.0438216	0.000160145	0.000200123
2	chr11:18986072:G:A	18986072	NA,A	NA,G	NA,1	NA,-inf	NA,inf	NA,0.480484	0.000160142	0.000189557
2	chr11:18577968:T:G	18577968	NA,G	NA,T	NA,1	NA,-inf	NA,inf	NA,0.492236	0.000160088	0.000188596
2	chr11:18343860:G:A	18343860	NA,A	NA,G	NA,1	NA,inf	NA,inf	NA,0.545869	0.000160071	0.000189948
2	chr11:18413909:G:A	18413909	NA,A	NA,G	NA,1	NA,-inf	NA,inf	NA,0.4895	0.000159889	0.000188871
2	chr11:18128703:A:T	18128703	NA,T	NA,A	NA,1	NA,inf	NA,inf	NA,0.494895	0.000159876	0.000189118
2	chr11:18723630:C:T	18723630	T,T	C,C	1,1	inf,-inf	inf,inf	1.39395,0.709331	0.000159835	0.000226357
2	chr11:18577453:T:C	18577453	NA,C	NA,T	NA,1	NA,-inf	NA,inf	NA,0.490598	0.000159739	0.000188195
2	chr11:18580242:A:G	18580242	NA,G	NA,A	NA,1	NA,-inf	NA,inf	NA,0.48994	0.00015959	0.00018802
2	chr11:18344333:A:AT	18344333	NA,AT	NA,A	NA,1	NA,-inf	NA,inf	NA,0.484806	0.000159408	0.00018764
2	chr11:19074844:C:A	19074844	NA,A	NA,C	NA,1	NA,inf	NA,inf	NA,0.497838	0.000159345	0.00018783
2	chr11:18135610:C:T	18135610	T,NA	C,NA	1,NA	inf,NA	inf,NA	0.580003,NA	0.000159306	0.000187144
2	chr11:18394766:A:C	18394766	NA,C	NA,A	NA,1	NA,inf	NA,inf	NA,0.615297	0.000159258	0.000192289
2	chr11:18474885:T:C	18474885	NA,C	NA,T	NA,1	NA,-inf	NA,inf	NA,0.488063	0.000159211	0.000187598
2	chr11:18140935:C:T	18140935	T,T	C,C	1,1	inf,inf	inf,inf	0.890243,0.738905	0.000159189	0.000186976
2	chr11:18821028:T:C	18821028	NA,C	NA,T	NA,1	NA,inf	NA,inf	NA,0.49138	0.000159115	0.000188775
2	chr11:18581536:T:C	18581536	NA,C	NA,T	NA,1	NA,-inf	NA,inf	NA,0.487234	0.000158996	0.000187323
2	chr11:18537471:C:T	18537471	NA,T	NA,C	NA,1	NA,inf	NA,inf	NA,0.478852	0.000158859	0.000188068
2	chr11:18548754:A:G	18548754	NA,G	NA,A	NA,1	NA,inf	NA,inf	NA,0.47728	0.000158514	0.00018766
2	chr11:18268998:C:T	18268998	NA,T	NA,C	NA,1	NA,inf	NA,inf	NA,0.498855	0.000158461	0.000187257
2	chr11:18981892:C:G	18981892	NA,G	NA,C	NA,1	NA,-inf	NA,inf	NA,0.472965	0.000158374	0.000187455
2	chr11:18372529:A:G	18372529	NA,G	NA,A	NA,1	NA,inf	NA,inf	NA,0.50126	0.000158355	0.000187871
2	chr11:19073206:C:G	19073206	NA,G	NA,C	NA,1	NA,inf	NA,inf	NA,0.484855	0.000158249	0.000187476
2	chr11:18704798:G:C	18704798	C,NA	G,NA	1,NA	-inf,NA	inf,NA	1.19929,NA	0.0001582	0.000232742
2	chr11:18439631:T:G	18439631	G,NA	T,NA	1,NA	-inf,NA	inf,NA	1.06679,NA	0.000157977	0.000218386
2	chr11:18142757:C:T	18142757	NA,T	NA,C	NA,1	NA,-inf	NA,inf	NA,0.468445	0.000157856	0.000186099
2	chr11:18152308:C:A	18152308	NA,A	NA,C	NA,1	NA,-inf	NA,inf	NA,0.439079	0.000157787	0.000185199
2	chr11:18653927:A:G	18653927	NA,G	NA,A	NA,1	NA,inf	NA,inf	NA,0.68982	0.000157705	0.000194385
2	chr11:18660129:G:A	18660129	NA,A	NA,G	NA,1	NA,inf	NA,inf	NA,0.689751	0.000157702	0.000194379
2	chr11:18513391:G:A	18513391	A,NA	G,NA	1,NA	inf,NA	inf,NA	0.328383,NA	0.00015767	0.000176518
2	chr11:18577608:G:A	18577608	NA,A	NA,G	NA,1	NA,-inf	NA,inf	NA,0.480822	0.000157579	0.000185661
2	chr11:18345583:C:T	18345583	T,T	C,C	1,1	-inf,-inf	inf,inf	1.24687,0.544035	0.000157451	0.000190209
2	chr11:18636347:G:A	18636347	A,A	G,G	1,1	inf,inf	inf,inf	1.56886,0.696505	0.000157354	0.00025331
2	chr11:18214947:T:A	18214947	A,NA	T,NA	1,NA	inf,NA	inf,NA	0.660329,NA	0.000157207	0.000188868
2	chr11:18119846:C:T	18119846	NA,T	NA,C	NA,1	NA,inf	NA,inf	NA,0.498772	0.000157012	0.000185803
2	chr11:18738634:G:A	18738634	NA,A	NA,G	NA,1	NA,-inf	NA,inf	NA,0.573641	0.000156946	0.000187314
2	chr11:18431348:G:A	18431348	NA,A	NA,G	NA,1	NA,inf	NA,inf	NA,0.473512	0.000156884	0.000184913
2	chr11:18982856:C:T	18982856	T,T	C,C	1,1	-inf,-inf	inf,inf	1.44949,0.193091	0.000156622	0.000190617
2	chr11:18411450:T:C	18411450	C,C	T,T	1,1	inf,-inf	inf,inf	0.697748,1.2213	0.000156586	0.0002006
2	chr11:19046892:C:T	19046892	NA,T	NA,C	NA,1	NA,-inf	NA,inf	NA,0.458489	0.000156421	0.000185361
2	chr11:18408001:C:G	18408001	G,G	C,C	1,1	-inf,-inf	inf,inf	1.57641,0.00662988	0.000156247	0.000194535
2	chr11:19084677:G:A	19084677	NA,A	NA,G	NA,1	NA,inf	NA,inf	NA,0.477542	0.000156195	0.000184874
2	chr11:19016604:A:G	19016604	G,G	A,A	1,1	inf,-inf	inf,inf	0.139703,1.39499	0.000156029	0.000180491
2	chr11:18671279:G:A	18671279	NA,A	NA,G	NA,1	NA,inf	NA,inf	NA,0.674239	0.000155958	0.000191889
2	chr11:18470618:T:C	18470618	C,C	T,T	1,1	inf,-inf	inf,inf	1.592,0.000140216	0.000155901	0.000189655
2	chr11:18967849:G:T	18967849	NA,T	NA,G	NA,1	NA,-inf	NA,inf	NA,0.450861	0.000155851	0.000182715
2	chr11:18807193:T:C	18807193	NA,C	NA,T	NA,1	NA,-inf	NA,inf	NA,0.454738	0.000155709	0.000182925
2	chr11:18729494:C:T	18729494	T,T	C,C	1,1	inf,-inf	inf,inf	1.12411,0.636068	0.000155708	0.000191983
2	chr11:18386080:A:G	18386080	NA,G	NA,A	NA,1	NA,inf	NA,inf	NA,0.466701	0.000155396	0.00018317
2	chr11:19057457:G:A	19057457	A,NA	G,NA	1,NA	inf,NA	inf,NA	0.469616,NA	0.000155156	0.000178172
2	chr11:18358376:A:G	18358376	NA,G	NA,A	NA,1	NA,inf	NA,inf	NA,0.520122	0.000155092	0.000185511
2	chr11:18965703:T:C	18965703	C,C	T,T	1,1	-inf,-inf	inf,inf	1.43282,0.216976	0.000155023	0.000188769
2	chr11:18700463:T:C	18700463	C,C	T,T	1,1	inf,inf	inf,inf	1.07516,0.399382	0.000155021	0.000175713
2	chr11:18635366:A:G	18635366	NA,G	NA,A	NA,1	NA,inf	NA,inf	NA,0.464167	0.000154997	0.000183245
2	chr11:18404317:G:A	18404317	A,NA	G,NA	1,NA	-inf,NA	inf,NA	0.958536,NA	0.000154994	0.00020435
2	chr11:19066673:TG:T	19066673	NA,T	NA,TG	NA,1	NA,-inf	NA,inf	NA,0.4682	0.000154972	0.000183232
2	chr11:18139218:C:T	18139218	NA,T	NA,C	NA,1	NA,inf	NA,inf	NA,0.472135	0.000154939	0.000183213
2	chr11:18694660:A:G	18694660	NA,G	NA,A	NA,1	NA,-inf	NA,inf	NA,0.46924	0.000154703	0.000183161
2	chr11:18455619:C:A	18455619	NA,A	NA,C	NA,1	NA,inf	NA,inf	NA,0.5016	0.000154532	0.000183557
2	chr11:18574829:T:C	18574829	NA,C	NA,T	NA,1	NA,-inf	NA,inf	NA,0.466578	0.000154531	0.000182085
2	chr11:18812148:A:G	18812148	NA,G	NA,A	NA,1	NA,inf	NA,inf	NA,0.47797	0.000154479	0.000183922
2	chr11:18767172:C:A	18767172	NA,A	NA,C	NA,1	NA,inf	NA,inf	NA,0.462901	0.00015431	0.000182991
2	chr11:18246305:G:A	18246305	NA,A	NA,G	NA,1	NA,inf	NA,inf	NA,0.460455	0.000154285	0.000182592
2	chr11:18148629:T:G	18148629	NA,G	NA,T	NA,1	NA,inf	NA,inf	NA,0.448493	0.000154141	0.00018232
2	chr11:19061930:C:T	19061930	T,T	C,C	1,1	inf,inf	inf,inf	0.0827786,1.4586	0.000153934	0.000183737
2	chr11:19013162:T:C	19013162	C,C	T,T	1,1	inf,-inf	inf,inf	0.092882,1.40964	0.000153779	0.00017823
2	chr11:18762994:G:A	18762994	A,NA	G,NA	1,NA	inf,NA	inf,NA	0.494548,NA	0.000153708	0.000175826
2	chr11:18405174:G:A	18405174	A,NA	G,NA	1,NA	-inf,NA	inf,NA	0.617085,NA	0.000153679	0.000183129
2	chr11:18660369:C:T	18660369	T,T	C,C	1,1	-inf,-inf	inf,inf	0.13812,1.19501	0.000153655	0.000173426
2	chr11:18966798:C:T	18966798	NA,T	NA,C	NA,1	NA,-inf	NA,inf	NA,0.449823	0.000153448	0.000181619
2	chr11:18440715:G:T	18440715	NA,T	NA,G	NA,1	NA,-inf	NA,inf	NA,0.391001	0.000153365	0.000180248
2	chr11:18243191:C:T	18243191	T,T	C,C	1,1	inf,-inf	inf,inf	1.2934,0.266398	0.000153252	0.000182622
2	chr11:18194594:T:C	18194594	NA,C	NA,T	NA,1	NA,inf	NA,inf	NA,0.458597	0.000153013	0.00018121
2	chr11:18862031:A:G	18862031	NA,G	NA,A	NA,1	NA,-inf	NA,inf	NA,0.430056	0.000152752	0.000179237
2	chr11:19100802:A:G	19100802	NA,G	NA,A	NA,1	NA,inf	NA,inf	NA,0.45749	0.000152535	0.000181045
2	chr11:19031287:T:C	19031287	NA,C	NA,T	NA,1	NA,-inf	NA,inf	NA,0.449702	0.000152501	0.000179207
2	chr11:18521082:A:C	18521082	NA,C	NA,A	NA,1	NA,-inf	NA,inf	NA,0.456382	0.000152496	0.000179694
2	chr11:19062144:TC:T	19062144	T,T	TC,TC	1,1	inf,inf	inf,inf	0.089857,1.45098	0.000152464	0.000181954
2	chr11:18762117:C:T	18762117	NA,T	NA,C	NA,1	NA,inf	NA,inf	NA,0.44854	0.00015245	0.000180662
2	chr11:19031528:A:G	19031528	NA,G	NA,A	NA,1	NA,-inf	NA,inf	NA,0.449615	0.000152439	0.000179986
2	chr11:18725600:C:T	18725600	T,NA	C,NA	1,NA	-inf,NA	inf,NA	0.432889,NA	0.00015229	0.000174961
2	chr11:18405109:A:T	18405109	T,T	A,A	1,1	-inf,-inf	inf,inf	1.56307,0.0335114	0.000152228	0.000189562
2	chr11:18434689:T:A	18434689	NA,A	NA,T	NA,1	NA,inf	NA,inf	NA,0.452	0.000152188	0.000179495
2	chr11:18521075:T:C	18521075	NA,C	NA,T	NA,1	NA,-inf	NA,inf	NA,0.454848	0.000152186	0.00017933
2	chr11:18947771:T:C	18947771	NA,C	NA,T	NA,1	NA,-inf	NA,inf	NA,0.428393	0.000152172	0.000179157
2	chr11:19052614:G:T	19052614	NA,T	NA,G	NA,1	NA,-inf	NA,inf	NA,0.448561	0.00015207	0.000179308
2	chr11:18484712:T:C	18484712	NA,C	NA,T	NA,1	NA,-inf	NA,inf	NA,0.454289	0.000152066	0.000179216
2	chr11:19104595:C:T	19104595	NA,T	NA,C	NA,1	NA,-inf	NA,inf	NA,0.44335	0.000152027	0.000179148
2	chr11:18407903:A:G	18407903	G,G	A,A	1,1	-inf,-inf	inf,inf	1.56211,0.0138837	0.000152016	0.000189273
2	chr11:18878575:G:T	18878575	NA,T	NA,G	NA,1	NA,-inf	NA,inf	NA,0.425426	0.000151801	0.00017812
2	chr11:18863398:T:C	18863398	NA,C	NA,T	NA,1	NA,-inf	NA,inf	NA,0.439322	0.000151771	0.000180212
2	chr11:18144550:G:A	18144550	NA,A	NA,G	NA,1	NA,inf	NA,inf	NA,0.454256	0.000151716	0.000179316
2	chr11:18281317:C:T	18281317	NA,T	NA,C	NA,1	NA,-inf	NA,inf	NA,0.449142	0.000151638	0.00017869
2	chr11:19109223:G:A	19109223	A,A	G,G	1,1	inf,inf	inf,inf	0.465879,1.09804	0.000151514	0.000178577
2	chr11:18413547:T:C	18413547	NA,C	NA,T	NA,1	NA,-inf	NA,inf	NA,0.446194	0.000151502	0.000178955
2	chr11:18394959:G:A	18394959	A,NA	G,NA	1,NA	-inf,NA	inf,NA	1.11296,NA	0.000151318	0.000217057
2	chr11:19080116:T:C	19080116	C,C	T,T	1,1	inf,inf	inf,inf	0.467514,1.13761	0.000151246	0.000175435
2	chr11:18731719:T:C	18731719	C,NA	T,NA	1,NA	inf,NA	inf,NA	0.675361,NA	0.000151244	0.000182925
2	chr11:18803250:A:G	18803250	NA,G	NA,A	NA,1	NA,-inf	NA,inf	NA,0.445079	0.000151154	0.000178091
2	chr11:18866476:A:G	18866476	NA,G	NA,A	NA,1	NA,-inf	NA,inf	NA,0.446517	0.000151153	0.000178173
2	chr11:18967612:T:A	18967612	NA,A	NA,T	NA,1	NA,-inf	NA,inf	NA,0.437909	0.000150959	0.000178677
2	chr11:18969732:A:G	18969732	NA,G	NA,A	NA,1	NA,-inf	NA,inf	NA,0.437909	0.000150959	0.000178677
2	chr11:18395145:G:T	18395145	NA,T	NA,G	NA,1	NA,inf	NA,inf	NA,0.445455	0.000150934	0.000177938
2	chr11:18375635:T:C	18375635	NA,C	NA,T	NA,1	NA,inf	NA,inf	NA,0.445004	0.000150862	0.000177857
2	chr11:18805161:T:C	18805161	NA,C	NA,T	NA,1	NA,inf	NA,inf	NA,0.46031	0.000150797	0.000179514
2	chr11:18812089:T:C	18812089	NA,C	NA,T	NA,1	NA,inf	NA,inf	NA,0.459919	0.000150771	0.000179474
2	chr11:18449186:A:G	18449186	NA,G	NA,A	NA,1	NA,-inf	NA,inf	NA,0.446452	0.000150746	0.000178545
2	chr11:18406619:G:A	18406619	A,A	G,G	1,1	-inf,-inf	inf,inf	1.55728,0.0243717	0.00015074	0.000187653
2	chr11:18228538:A:C	18228538	NA,C	NA,A	NA,1	NA,-inf	NA,inf	NA,0.438437	0.000150699	0.000177953
2	chr11:18472580:C:T	18472580	T,T	C,C	1,1	inf,inf	inf,inf	1.28961,0.752719	0.000150631	0.000195562
2	chr11:18500600:C:A	18500600	A,NA	C,NA	1,NA	-inf,NA	inf,NA	0.352658,NA	0.000150434	0.000170975
2	chr11:18970860:C:T	18970860	T,T	C,C	1,1	-inf,-inf	inf,inf	1.43324,0.180799	0.000150431	0.000183035
2	chr11:18986861:C:T	18986861	T,NA	C,NA	1,NA	-inf,NA	inf,NA	0.730634,NA	0.000150417	0.000185447
2	chr11:18804377:C:T	18804377	NA,T	NA,C	NA,1	NA,inf	NA,inf	NA,0.457684	0.000150266	0.000178879
2	chr11:18861681:C:A	18861681	NA,A	NA,C	NA,1	NA,-inf	NA,inf	NA,0.418291	0.000150242	0.000176331
2	chr11:18809752:A:C	18809752	NA,C	NA,A	NA,1	NA,inf	NA,inf	NA,0.457553	0.000150235	0.00017884
2	chr11:19039697:C:T	19039697	NA,T	NA,C	NA,1	NA,-inf	NA,inf	NA,0.43348	0.000150219	0.000176522
2	chr11:18591647:G:A	18591647	NA,A	NA,G	NA,1	NA,inf	NA,inf	NA,0.446888	0.000150155	0.000178184
2	chr11:19055225:G:A	19055225	A,NA	G,NA	1,NA	-inf,NA	inf,NA	0.59963,NA	0.000149958	0.000179184
2	chr11:18602187:TA:T	18602187	NA,T	NA,TA	NA,1	NA,-inf	NA,inf	NA,0.446796	0.000149866	0.000176999
2	chr11:18955053:G:A	18955053	A,NA	G,NA	1,NA	inf,NA	inf,NA	0.44647,NA	0.000149862	0.000172146
2	chr11:19051818:G:A	19051818	NA,A	NA,G	NA,1	NA,-inf	NA,inf	NA,0.427555	0.000149739	0.000177561
2	chr11:19102465:C:T	19102465	T,T	C,C	1,1	inf,inf	inf,inf	0.445873,1.10663	0.000149687	0.000176415
2	chr11:18488496:A:T	18488496	NA,T	NA,A	NA,1	NA,-inf	NA,inf	NA,0.442076	0.000149523	0.00017624
2	chr11:18956809:A:G	18956809	G,NA	A,NA	1,NA	inf,NA	inf,NA	0.440268,NA	0.00014951	0.000171576
2	chr11:19039503:C:A	19039503	NA,A	NA,C	NA,1	NA,-inf	NA,inf	NA,0.437219	0.000149485	0.000176063
2	chr11:18422760:A:T	18422760	NA,T	NA,A	NA,1	NA,-inf	NA,inf	NA,0.438494	0.000149266	0.000176335
2	chr11:18567951:C:T	18567951	T,T	C,C	1,1	inf,inf	inf,inf	1.42299,0.44696	0.00014925	0.000192914
2	chr11:18476619:C:T	18476619	T,T	C,C	1,1	inf,inf	inf,inf	1.19196,0.772118	0.000149021	0.000195265
2	chr11:18363336:T:C	18363336	NA,C	NA,T	NA,1	NA,inf	NA,inf	NA,0.490975	0.000148963	0.000176729
2	chr11:18685906:G:A	18685906	NA,A	NA,G	NA,1	NA,inf	NA,inf	NA,0.432313	0.000148781	0.000176478
2	chr11:18536058:C:T	18536058	T,NA	C,NA	1,NA	inf,NA	inf,NA	0.826256,NA	0.000148741	0.000188866
2	chr11:18578570:A:C	18578570	NA,C	NA,A	NA,1	NA,-inf	NA,inf	NA,0.437917	0.000148718	0.000175269
2	chr11:18972982:C:A	18972982	NA,A	NA,C	NA,1	NA,-inf	NA,inf	NA,0.426437	0.000148633	0.000175917
2	chr11:19058095:A:G	19058095	NA,G	NA,A	NA,1	NA,inf	NA,inf	NA,0.451876	0.000148599	0.000175117
2	chr11:18945050:T:C	18945050	NA,C	NA,T	NA,1	NA,-inf	NA,inf	NA,0.407877	0.000147953	0.00017422
2	chr11:18947634:A:C	18947634	NA,C	NA,A	NA,1	NA,-inf	NA,inf	NA,0.407795	0.00014794	0.000174202
2	chr11:19082685:C:T	19082685	NA,T	NA,C	NA,1	NA,-inf	NA,inf	NA,0.417329	0.000147827	0.000176704
2	chr11:18654479:C:A	18654479	NA,A	NA,C	NA,1	NA,inf	NA,inf	NA,0.632463	0.0001475	0.000181227
2	chr11:18695160:C:T	18695160	T,NA	C,NA	1,NA	inf,NA	inf,NA	0.537879,NA	0.000147428	0.000173542
2	chr11:19074888:C:T	19074888	NA,T	NA,C	NA,1	NA,-inf	NA,inf	NA,0.413546	0.000147187	0.000175994
2	chr11:18766114:C:G	18766114	G,G	C,C	1,1	inf,inf	inf,inf	0.766668,1.06148	0.000147137	0.000182349
2	chr11:18687370:C:T	18687370	NA,T	NA,C	NA,1	NA,-inf	NA,inf	NA,0.428916	0.000147086	0.000174563
2	chr11:18968848:T:C	18968848	NA,C	NA,T	NA,1	NA,-inf	NA,inf	NA,0.408717	0.000147076	0.000172542
2	chr11:18536278:T:A	18536278	A,A	T,T	1,1	inf,inf	inf,inf	1.37548,0.490623	0.000147023	0.000189417
2	chr11:19055309:T:C	19055309	NA,C	NA,T	NA,1	NA,inf	NA,inf	NA,0.440584	0.000146948	0.000174648
2	chr11:18872395:G:A	18872395	A,NA	G,NA	1,NA	inf,NA	inf,NA	0.544098,NA	0.000146867	0.000172796
2	chr11:18499619:G:A	18499619	NA,A	NA,G	NA,1	NA,-inf	NA,inf	NA,0.42653	0.000146718	0.000173474
2	chr11:18879065:A:G	18879065	NA,G	NA,A	NA,1	NA,-inf	NA,inf	NA,0.410561	0.000146705	0.000173156
2	chr11:18927197:T:C	18927197	NA,C	NA,T	NA,1	NA,inf	NA,inf	NA,0.435359	0.000146633	0.000173497
2	chr11:18936530:G:A	18936530	NA,A	NA,G	NA,1	NA,inf	NA,inf	NA,0.426414	0.000146633	0.000173881
2	chr11:18502661:C:T	18502661	T,T	C,C	1,1	-inf,-inf	inf,inf	3.00357,0.421227	0.000146612	0.000889956
2	chr11:19059935:G:A	19059935	A,A	G,G	1,1	-inf,inf	inf,inf	1.06768,0.32387	0.000146557	0.000168347
2	chr11:18858598:A:T	18858598	NA,T	NA,A	NA,1	NA,-inf	NA,inf	NA,0.399731	0.000146506	0.000171994
2	chr11:18861636:C:G	18861636	NA,G	NA,C	NA,1	NA,-inf	NA,inf	NA,0.39972	0.000146502	0.00017199
2	chr11:18461772:A:T	18461772	NA,T	NA,A	NA,1	NA,-inf	NA,inf	NA,0.426872	0.000146476	0.000174067
2	chr11:18414197:T:C	18414197	NA,C	NA,T	NA,1	NA,-inf	NA,inf	NA,0.419987	0.00014625	0.000172781
2	chr11:18744101:A:G	18744101	G,NA	A,NA	1,NA	-inf,NA	inf,NA	0.913901,NA	0.000146244	0.000192765
2	chr11:18915291:A:G	18915291	NA,G	NA,A	NA,1	NA,-inf	NA,inf	NA,0.380222	0.000146133	0.000173758
2	chr11:18605018:G:A	18605018	NA,A	NA,G	NA,1	NA,inf	NA,inf	NA,0.4189	0.000146064	0.000172364
2	chr11:18388716:A:G	18388716	NA,G	NA,A	NA,1	NA,-inf	NA,inf	NA,0.419979	0.000145979	0.000172845
2	chr11:18946179:A:G	18946179	NA,G	NA,A	NA,1	NA,-inf	NA,inf	NA,0.397643	0.000145917	0.000171837
2	chr11:18981829:C:G	18981829	NA,G	NA,C	NA,1	NA,inf	NA,inf	NA,0.434916	0.000145882	0.000173341
2	chr11:18385083:T:C	18385083	NA,C	NA,T	NA,1	NA,inf	NA,inf	NA,0.463102	0.000145869	0.00017336
2	chr11:18144901:A:C	18144901	NA,C	NA,A	NA,1	NA,inf	NA,inf	NA,0.423607	0.000145643	0.000172164
2	chr11:19075210:C:T	19075210	T,NA	C,NA	1,NA	inf,NA	inf,NA	0.517203,NA	0.00014529	0.0001704
2	chr11:19094741:G:T	19094741	NA,T	NA,G	NA,1	NA,inf	NA,inf	NA,0.420807	0.000145258	0.00017237
2	chr11:19095106:C:T	19095106	T,T	C,C	1,1	inf,inf	inf,inf	0.481484,1.06186	0.000145184	0.000171207
2	chr11:18529845:G:A	18529845	A,A	G,G	1,1	inf,inf	inf,inf	1.48819,0.34933	0.000144978	0.000188407
2	chr11:18647565:A:G	18647565	NA,G	NA,A	NA,1	NA,inf	NA,inf	NA,0.415021	0.000144975	0.00017169
2	chr11:18474103:G:A	18474103	NA,A	NA,G	NA,1	NA,-inf	NA,inf	NA,0.418761	0.000144966	0.000170896
2	chr11:18173504:T:C	18173504	NA,C	NA,T	NA,1	NA,inf	NA,inf	NA,0.403148	0.000144954	0.000171457
2	chr11:18362527:T:C	18362527	C,NA	T,NA	1,NA	inf,NA	inf,NA	0.668181,NA	0.000144888	0.00017732
2	chr11:18958246:G:T	18958246	NA,T	NA,G	NA,1	NA,-inf	NA,inf	NA,0.407209	0.000144808	0.000171391
2	chr11:18974337:C:A	18974337	NA,A	NA,C	NA,1	NA,-inf	NA,inf	NA,0.406618	0.000144761	0.000171348
2	chr11:18480904:A:G	18480904	NA,G	NA,A	NA,1	NA,-inf	NA,inf	NA,0.415011	0.000144759	0.000171598
2	chr11:18964107:C:T	18964107	NA,T	NA,C	NA,1	NA,-inf	NA,inf	NA,0.406428	0.000144694	0.00017125
2	chr11:18806418:G:C	18806418	NA,C	NA,G	NA,1	NA,-inf	NA,inf	NA,0.410528	0.000144582	0.000170278
2	chr11:18277132:G:A	18277132	NA,A	NA,G	NA,1	NA,-inf	NA,inf	NA,0.410802	0.000144562	0.000171476
2	chr11:18152008:A:G	18152008	NA,G	NA,A	NA,1	NA,inf	NA,inf	NA,0.418505	0.000144533	0.00017098
2	chr11:18947359:C:T	18947359	NA,T	NA,C	NA,1	NA,-inf	NA,inf	NA,0.389768	0.000144376	0.000170034
2	chr11:18978224:A:G	18978224	G,NA	A,NA	1,NA	-inf,NA	inf,NA	0.468087,NA	0.000144264	0.000167149
2	chr11:18950035:A:G	18950035	NA,G	NA,A	NA,1	NA,-inf	NA,inf	NA,0.388012	0.000144067	0.000169668
2	chr11:18688104:T:C	18688104	NA,C	NA,T	NA,1	NA,-inf	NA,inf	NA,0.411219	0.000144016	0.000170888
2	chr11:18699944:C:T	18699944	NA,T	NA,C	NA,1	NA,inf	NA,inf	NA,0.41473	0.000144002	0.000170321
2	chr11:18949313:A:G	18949313	NA,G	NA,A	NA,1	NA,-inf	NA,inf	NA,0.387842	0.000143998	0.000169596
2	chr11:18948501:G:A	18948501	NA,A	NA,G	NA,1	NA,-inf	NA,inf	NA,0.387569	0.000143985	0.000169571
2	chr11:18414041:GCCTT:G	18414041	NA,G	NA,GCCTT	NA,1	NA,-inf	NA,inf	NA,0.406172	0.000143612	0.000169671
2	chr11:18416284:AG:A	18416284	NA,A	NA,AG	NA,1	NA,-inf	NA,inf	NA,0.406172	0.000143612	0.000169671
2	chr11:18416443:G:A	18416443	NA,A	NA,G	NA,1	NA,-inf	NA,inf	NA,0.406172	0.000143612	0.000169671
2	chr11:18417050:A:G	18417050	NA,G	NA,A	NA,1	NA,-inf	NA,inf	NA,0.406148	0.000143607	0.000169665
2	chr11:18418481:G:A	18418481	NA,A	NA,G	NA,1	NA,-inf	NA,inf	NA,0.406098	0.000143598	0.000169654
2	chr11:18235416:C:T	18235416	NA,T	NA,C	NA,1	NA,-inf	NA,inf	NA,0.372617	0.000143541	0.000168538
2	chr11:18950680:G:A	18950680	NA,A	NA,G	NA,1	NA,-inf	NA,inf	NA,0.385012	0.00014349	0.000168993
2	chr11:18225320:G:A	18225320	NA,A	NA,G	NA,1	NA,inf	NA,inf	NA,0.438219	0.000143378	0.000170247
2	chr11:18227852:T:C	18227852	NA,C	NA,T	NA,1	NA,inf	NA,inf	NA,0.438219	0.000143378	0.000170247
2	chr11:18322804:G:A	18322804	NA,A	NA,G	NA,1	NA,inf	NA,inf	NA,0.449526	0.000143371	0.000171031
2	chr11:19094555:A:G	19094555	G,G	A,A	1,1	inf,inf	inf,inf	0.476651,1.059	0.000143355	0.000169054
2	chr11:19083580:A:G	19083580	NA,G	NA,A	NA,1	NA,-inf	NA,inf	NA,0.393054	0.000143139	0.000171039
2	chr11:18949439:T:C	18949439	NA,C	NA,T	NA,1	NA,-inf	NA,inf	NA,0.383017	0.00014311	0.000168549
2	chr11:18951450:C:T	18951450	NA,T	NA,C	NA,1	NA,-inf	NA,inf	NA,0.383017	0.00014311	0.000168549
2	chr11:18950813:G:C	18950813	NA,C	NA,G	NA,1	NA,-inf	NA,inf	NA,0.383017	0.00014311	0.000168549
2	chr11:18409553:T:C	18409553	NA,C	NA,T	NA,1	NA,-inf	NA,inf	NA,0.406716	0.000143012	0.000169237
2	chr11:18393175:TCATTAA:T	18393175	NA,T	NA,TCATTAA	NA,1	NA,inf	NA,inf	NA,0.444466	0.000142899	0.000169744
2	chr11:18980409:C:T	18980409	NA,T	NA,C	NA,1	NA,-inf	NA,inf	NA,0.364849	0.000142874	0.000169028
2	chr11:18840432:G:A	18840432	NA,A	NA,G	NA,1	NA,-inf	NA,inf	NA,0.399164	0.000142868	0.000168246
2	chr11:18527342:C:T	18527342	T,NA	C,NA	1,NA	-inf,NA	inf,NA	0.423049,NA	0.000142822	0.000164911
2	chr11:18958164:G:A	18958164	NA,A	NA,G	NA,1	NA,-inf	NA,inf	NA,0.3963	0.000142786	0.000168995
2	chr11:18712412:G:A	18712412	A,NA	G,NA	1,NA	-inf,NA	inf,NA	0.60281,NA	0.000142704	0.00017296
2	chr11:18128573:G:A	18128573	NA,A	NA,G	NA,1	NA,-inf	NA,inf	NA,0.401006	0.000142699	0.000168434
2	chr11:18860760:TA:T	18860760	NA,T	NA,TA	NA,1	NA,inf	NA,inf	NA,0.403169	0.00014248	0.000168332
2	chr11:18691633:T:A	18691633	NA,A	NA,T	NA,1	NA,inf	NA,inf	NA,0.600678	0.000142301	0.000174213
2	chr11:19031495:G:T	19031495	T,NA	G,NA	1,NA	inf,NA	inf,NA	0.417823,NA	0.000142215	0.00016369
2	chr11:19081860:C:T	19081860	T,NA	C,NA	1,NA	inf,NA	inf,NA	0.499513,NA	0.000141973	0.00016627
2	chr11:19099776:A:G	19099776	G,G	A,A	1,1	inf,inf	inf,inf	0.469156,1.05877	0.000141791	0.000167208
2	chr11:18377411:A:G	18377411	G,G	A,A	1,1	-inf,-inf	inf,inf	1.50659,0.0772596	0.000141762	0.000175719
2	chr11:18220659:G:A	18220659	NA,A	NA,G	NA,1	NA,inf	NA,inf	NA,0.430745	0.000141716	0.000168355
2	chr11:18888891:C:T	18888891	NA,T	NA,C	NA,1	NA,-inf	NA,inf	NA,0.39473	0.000141673	0.000166857
2	chr11:18209447:T:C	18209447	NA,C	NA,T	NA,1	NA,-inf	NA,inf	NA,0.368828	0.000141646	0.000166784
2	chr11:18235655:T:C	18235655	C,NA	T,NA	1,NA	inf,NA	inf,NA	0.562302,NA	0.000141641	0.00016861
2	chr11:18568023:T:C	18568023	C,C	T,T	1,1	inf,inf	inf,inf	1.38681,0.451273	0.000141629	0.00018269
2	chr11:18137411:C:T	18137411	T,NA	C,NA	1,NA	-inf,NA	inf,NA	0.566975,NA	0.000141612	0.000168983
2	chr11:18645532:T:C	18645532	NA,C	NA,T	NA,1	NA,inf	NA,inf	NA,0.392373	0.000141533	0.000167147
2	chr11:18417307:A:G	18417307	NA,G	NA,A	NA,1	NA,-inf	NA,inf	NA,0.394701	0.000141501	0.000167175
2	chr11:18674184:C:G	18674184	NA,G	NA,C	NA,1	NA,-inf	NA,inf	NA,0.39801	0.000141467	0.000167651
2	chr11:19023793:A:G	19023793	G,G	A,A	1,1	inf,-inf	inf,inf	0.135936,1.31918	0.000141431	0.000163483
2	chr11:18777703:T:C	18777703	C,C	T,T	1,1	-inf,inf	inf,inf	1.3987,0.193743	0.000141248	0.000169144
2	chr11:19043908:A:G	19043908	NA,G	NA,A	NA,1	NA,-inf	NA,inf	NA,0.387904	0.000141184	0.000166599
2	chr11:18340582:C:T	18340582	NA,T	NA,C	NA,1	NA,-inf	NA,inf	NA,0.39388	0.000141031	0.000167275
2	chr11:18194101:T:C	18194101	NA,C	NA,T	NA,1	NA,-inf	NA,inf	NA,0.39008	0.000141001	0.000166735
2	chr11:18414481:C:T	18414481	NA,T	NA,C	NA,1	NA,-inf	NA,inf	NA,0.391742	0.00014096	0.000166543
2	chr11:19018588:C:T	19018588	NA,T	NA,C	NA,1	NA,-inf	NA,inf	NA,0.352979	0.000140952	0.000166746
2	chr11:18963426:A:G	18963426	NA,G	NA,A	NA,1	NA,-inf	NA,inf	NA,0.386167	0.000140903	0.00016677
2	chr11:18564828:AAC:A	18564828	NA,A	NA,AAC	NA,1	NA,inf	NA,inf	NA,0.392492	0.000140804	0.000165997
2	chr11:18344000:A:AT	18344000	NA,AT	NA,A	NA,1	NA,-inf	NA,inf	NA,0.392245	0.000140737	0.000166924
2	chr11:18960554:A:G	18960554	NA,G	NA,A	NA,1	NA,-inf	NA,inf	NA,0.385069	0.000140705	0.000166535
2	chr11:18231168:C:T	18231168	NA,T	NA,C	NA,1	NA,-inf	NA,inf	NA,0.357474	0.000140639	0.000165407
2	chr11:18189668:A:G	18189668	NA,G	NA,A	NA,1	NA,inf	NA,inf	NA,0.375186	0.00014062	0.00016647
2	chr11:18331476:G:C	18331476	NA,C	NA,G	NA,1	NA,-inf	NA,inf	NA,0.39153	0.000140596	0.000166732
2	chr11:18349790:C:T	18349790	NA,T	NA,C	NA,1	NA,-inf	NA,inf	NA,0.391487	0.000140555	0.000166655
2	chr11:18753405:G:C	18753405	NA,C	NA,G	NA,1	NA,inf	NA,inf	NA,0.408331	0.000140529	0.000166983
2	chr11:18897668:G:A	18897668	NA,A	NA,G	NA,1	NA,-inf	NA,inf	NA,0.388065	0.000140458	0.000165436
2	chr11:18900724:G:A	18900724	NA,A	NA,G	NA,1	NA,-inf	NA,inf	NA,0.388065	0.000140458	0.000165436
2	chr11:18895980:C:G	18895980	NA,G	NA,C	NA,1	NA,-inf	NA,inf	NA,0.388065	0.000140458	0.000165436
2	chr11:18342638:T:C	18342638	NA,C	NA,T	NA,1	NA,-inf	NA,inf	NA,0.390764	0.000140425	0.0001665
2	chr11:18127177:G:A	18127177	NA,A	NA,G	NA,1	NA,inf	NA,inf	NA,0.385307	0.00014042	0.000165802
2	chr11:18209649:A:AG	18209649	NA,AG	NA,A	NA,1	NA,-inf	NA,inf	NA,0.36261	0.000140398	0.000165316
2	chr11:18334080:A:G	18334080	NA,G	NA,A	NA,1	NA,-inf	NA,inf	NA,0.390212	0.00014037	0.000166487
2	chr11:18358318:A:G	18358318	NA,G	NA,A	NA,1	NA,-inf	NA,inf	NA,0.389966	0.000140314	0.000166396
2	chr11:18926089:T:C	18926089	NA,C	NA,T	NA,1	NA,inf	NA,inf	NA,0.390814	0.000140142	0.000165319
2	chr11:18807255:T:C	18807255	C,C	T,T	1,1	-inf,inf	inf,inf	0.20443,1.20369	0.00014008	0.000164609
2	chr11:18598208:C:T	18598208	NA,T	NA,C	NA,1	NA,-inf	NA,inf	NA,0.395442	0.000140071	0.000165482
2	chr11:18892419:G:A	18892419	NA,A	NA,G	NA,1	NA,-inf	NA,inf	NA,0.38573	0.000140067	0.000164971
2	chr11:18813851:C:T	18813851	T,T	C,C	1,1	-inf,inf	inf,inf	0.590361,1.06436	0.000140058	0.000159785
2	chr11:18658462:C:T	18658462	NA,T	NA,C	NA,1	NA,inf	NA,inf	NA,0.384382	0.000139872	0.000165926
2	chr11:18406090:T:A	18406090	NA,A	NA,T	NA,1	NA,inf	NA,inf	NA,0.387174	0.000139848	0.000164929
2	chr11:18487939:C:T	18487939	NA,T	NA,C	NA,1	NA,inf	NA,inf	NA,0.386907	0.000139811	0.000164845
2	chr11:18781885:T:G	18781885	NA,G	NA,T	NA,1	NA,-inf	NA,inf	NA,0.388168	0.000139737	0.000164936
2	chr11:18661318:C:A	18661318	NA,A	NA,C	NA,1	NA,inf	NA,inf	NA,0.383557	0.000139725	0.000165751
2	chr11:18669860:G:A	18669860	NA,A	NA,G	NA,1	NA,inf	NA,inf	NA,0.383557	0.000139725	0.000165751
2	chr11:18776103:T:C	18776103	C,C	T,T	1,1	inf,-inf	inf,inf	1.42152,0.0320607	0.000139149	0.000165482
2	chr11:19094376:C:G	19094376	NA,G	NA,C	NA,1	NA,inf	NA,inf	NA,0.389421	0.000139114	0.000164308
2	chr11:18996293:T:C	18996293	C,NA	T,NA	1,NA	-inf,NA	inf,NA	0.664073,NA	0.000139069	0.000170619
2	chr11:18750490:T:C	18750490	NA,C	NA,T	NA,1	NA,-inf	NA,inf	NA,0.384513	0.000138962	0.000164888
2	chr11:18686580:T:G	18686580	NA,G	NA,T	NA,1	NA,-inf	NA,inf	NA,0.383853	0.000138949	0.000164818
2	chr11:18336696:T:C	18336696	NA,C	NA,T	NA,1	NA,-inf	NA,inf	NA,0.38204	0.000138869	0.000164648
2	chr11:18222239:C:A	18222239	NA,A	NA,C	NA,1	NA,inf	NA,inf	NA,0.413795	0.00013885	0.00016493
2	chr11:18597997:C:G	18597997	NA,G	NA,C	NA,1	NA,-inf	NA,inf	NA,0.388365	0.000138823	0.00016401
2	chr11:18460129:G:A	18460129	NA,A	NA,G	NA,1	NA,-inf	NA,inf	NA,0.384183	0.000138804	0.000164358
2	chr11:18960642:T:C	18960642	NA,C	NA,T	NA,1	NA,-inf	NA,inf	NA,0.34312	0.000138777	0.000164176
2	chr11:19114010:AAC:A	19114010	NA,A	NA,AAC	NA,1	NA,inf	NA,inf	NA,0.403182	0.000138628	0.000164891
2	chr11:18856681:A:G	18856681	NA,G	NA,A	NA,1	NA,-inf	NA,inf	NA,0.379651	0.000138559	0.000163275
2	chr11:18803778:G:GTGATGGA	18803778	NA,GTGATGGA	NA,G	NA,1	NA,-inf	NA,inf	NA,0.379149	0.000138327	0.000162708
2	chr11:18464766:G:A	18464766	NA,A	NA,G	NA,1	NA,inf	NA,inf	NA,0.374489	0.000138306	0.000163368
2	chr11:18295345:C:A	18295345	NA,A	NA,C	NA,1	NA,-inf	NA,inf	NA,0.378907	0.000138252	0.00016298
2	chr11:18890948:T:C	18890948	NA,C	NA,T	NA,1	NA,-inf	NA,inf	NA,0.375001	0.000138127	0.000162707
2	chr11:18915804:C:A	18915804	A,A	C,C	1,1	inf,-inf	inf,inf	0.165611,1.31815	0.000138067	0.000162747
2	chr11:18510909:T:C	18510909	C,C	T,T	1,1	-inf,-inf	inf,inf	2.84261,0.533562	0.00013804	0.000769334
2	chr11:18410531:C:T	18410531	NA,T	NA,C	NA,1	NA,inf	NA,inf	NA,0.376893	0.00013803	0.000162795
2	chr11:18795160:A:G	18795160	NA,G	NA,A	NA,1	NA,-inf	NA,inf	NA,0.363947	0.000137965	0.000161821
2	chr11:18290753:T:C	18290753	NA,C	NA,T	NA,1	NA,inf	NA,inf	NA,0.397293	0.000137942	0.000163584
2	chr11:18296832:C:T	18296832	NA,T	NA,C	NA,1	NA,inf	NA,inf	NA,0.396905	0.000137876	0.000163505
2	chr11:18826805:C:T	18826805	NA,T	NA,C	NA,1	NA,-inf	NA,inf	NA,0.372934	0.000137629	0.000162331
2	chr11:18538754:G:A	18538754	A,A	G,G	1,1	inf,inf	inf,inf	1.47566,0.323227	0.000137516	0.000178693
2	chr11:18429539:A:G	18429539	NA,G	NA,A	NA,1	NA,inf	NA,inf	NA,0.413584	0.000137486	0.000163269
2	chr11:18209887:G:C	18209887	NA,C	NA,G	NA,1	NA,-inf	NA,inf	NA,0.346134	0.000137468	0.000161893
2	chr11:18490878:C:T	18490878	NA,T	NA,C	NA,1	NA,-inf	NA,inf	NA,0.347219	0.000137455	0.000162275
2	chr11:18483054:G:A	18483054	NA,A	NA,G	NA,1	NA,-inf	NA,inf	NA,0.347068	0.000137426	0.000162242
2	chr11:18424336:C:T	18424336	NA,T	NA,C	NA,1	NA,inf	NA,inf	NA,0.412004	0.000137222	0.000162954
2	chr11:18417935:G:C	18417935	NA,C	NA,G	NA,1	NA,-inf	NA,inf	NA,0.369329	0.000137104	0.000161975
2	chr11:18725625:A:G	18725625	NA,G	NA,A	NA,1	NA,inf	NA,inf	NA,0.374513	0.000137094	0.000161743
2	chr11:18459085:T:C	18459085	NA,C	NA,T	NA,1	NA,inf	NA,inf	NA,0.366899	0.00013709	0.000161834
2	chr11:18988101:C:T	18988101	NA,T	NA,C	NA,1	NA,-inf	NA,inf	NA,0.367776	0.000136969	0.000161601
2	chr11:18336566:C:G	18336566	NA,G	NA,C	NA,1	NA,-inf	NA,inf	NA,0.370895	0.000136958	0.000162402
2	chr11:18461603:T:C	18461603	NA,C	NA,T	NA,1	NA,-inf	NA,inf	NA,0.372675	0.000136939	0.00016213
2	chr11:18520900:C:G	18520900	NA,G	NA,C	NA,1	NA,inf	NA,inf	NA,0.376484	0.000136927	0.000162557
2	chr11:18938171:A:G	18938171	NA,G	NA,A	NA,1	NA,-inf	NA,inf	NA,0.357291	0.000136704	0.000161033
2	chr11:18715548:C:T	18715548	T,T	C,C	1,1	-inf,-inf	inf,inf	1.391,0.284722	0.000136236	0.000170641
2	chr11:18268561:C:T	18268561	NA,T	NA,C	NA,1	NA,-inf	NA,inf	NA,0.367589	0.000136224	0.00016126
2	chr11:18644613:CCCAAGCT:C	18644613	NA,C	NA,CCCAAGCT	NA,1	NA,-inf	NA,inf	NA,0.362994	0.000136085	0.000161027
2	chr11:18986340:C:A	18986340	NA,A	NA,C	NA,1	NA,-inf	NA,inf	NA,0.327669	0.000136018	0.00016092
2	chr11:18436157:T:C	18436157	NA,C	NA,T	NA,1	NA,-inf	NA,inf	NA,0.363337	0.00013578	0.000160444
2	chr11:18590230:A:G	18590230	NA,G	NA,A	NA,1	NA,-inf	NA,inf	NA,0.368473	0.000135698	0.000160076
2	chr11:18362037:A:G	18362037	G,NA	A,NA	1,NA	-inf,NA	inf,NA	0.341388,NA	0.000135688	0.000155888
2	chr11:19007763:A:G	19007763	G,G	A,A	1,1	inf,-inf	inf,inf	0.0938179,1.33951	0.00013565	0.000157254
2	chr11:18645588:T:C	18645588	NA,C	NA,T	NA,1	NA,inf	NA,inf	NA,0.371583	0.000135615	0.000160594
2	chr11:18670871:G:A	18670871	NA,A	NA,G	NA,1	NA,-inf	NA,inf	NA,0.367237	0.000135583	0.000160547
2	chr11:18211554:T:C	18211554	NA,C	NA,T	NA,1	NA,inf	NA,inf	NA,0.394408	0.000135541	0.000161384
2	chr11:18956421:G:T	18956421	NA,T	NA,G	NA,1	NA,-inf	NA,inf	NA,0.340618	0.000135435	0.000159563
2	chr11:18956420:G:GT	18956420	NA,GT	NA,G	NA,1	NA,-inf	NA,inf	NA,0.340618	0.000135435	0.000159563
2	chr11:18686208:C:T	18686208	NA,T	NA,C	NA,1	NA,inf	NA,inf	NA,0.355858	0.000135311	0.000160058
2	chr11:18386320:C:T	18386320	T,T	C,C	1,1	inf,-inf	inf,inf	0.369979,1.31299	0.000135304	0.000166943
2	chr11:19014657:A:G	19014657	NA,G	NA,A	NA,1	NA,-inf	NA,inf	NA,0.32144	0.000135242	0.00015999
2	chr11:18303485:CT:C	18303485	NA,C	NA,CT	NA,1	NA,inf	NA,inf	NA,0.40359	0.000135195	0.000161234
2	chr11:18893393:A:T	18893393	T,T	A,A	1,1	inf,-inf	inf,inf	0.13598,1.32116	0.000135172	0.000159155
2	chr11:18952623:A:G	18952623	NA,G	NA,A	NA,1	NA,-inf	NA,inf	NA,0.338691	0.00013512	0.000159193
2	chr11:18658976:G:A	18658976	A,NA	G,NA	1,NA	-inf,NA	inf,NA	0.284342,NA	0.000135019	0.000153809
2	chr11:18953651:A:G	18953651	NA,G	NA,A	NA,1	NA,-inf	NA,inf	NA,0.337959	0.000134995	0.000159046
2	chr11:19002834:G:A	19002834	A,NA	G,NA	1,NA	inf,NA	inf,NA	0.461587,NA	0.000134849	0.000158445
2	chr11:18555244:G:A	18555244	A,A	G,G	1,1	inf,inf	inf,inf	1.49855,0.271457	0.000134842	0.000175565
2	chr11:18596532:C:A	18596532	NA,A	NA,C	NA,1	NA,-inf	NA,inf	NA,0.364369	0.000134805	0.00015925
2	chr11:18953745:A:G	18953745	NA,G	NA,A	NA,1	NA,-inf	NA,inf	NA,0.33691	0.000134805	0.000158826
2	chr11:18315188:C:T	18315188	NA,T	NA,C	NA,1	NA,-inf	NA,inf	NA,0.358681	0.000134709	0.000158898
2	chr11:18460362:C:T	18460362	NA,T	NA,C	NA,1	NA,-inf	NA,inf	NA,0.359217	0.000134688	0.000159447
2	chr11:18785523:T:C	18785523	NA,C	NA,T	NA,1	NA,inf	NA,inf	NA,0.368466	0.000134618	0.000160372
2	chr11:18443135:G:T	18443135	NA,T	NA,G	NA,1	NA,inf	NA,inf	NA,0.356746	0.000134417	0.00015859
2	chr11:18417257:C:T	18417257	NA,T	NA,C	NA,1	NA,inf	NA,inf	NA,0.356746	0.000134417	0.00015859
2	chr11:18713849:G:T	18713849	T,T	G,G	1,1	-inf,-inf	inf,inf	1.54243,0.119222	0.000134416	0.000173223
2	chr11:18986142:C:T	18986142	NA,T	NA,C	NA,1	NA,-inf	NA,inf	NA,0.318299	0.000134387	0.00015899
2	chr11:18953579:A:G	18953579	NA,G	NA,A	NA,1	NA,-inf	NA,inf	NA,0.334285	0.000134371	0.000158316
2	chr11:18832356:T:C	18832356	NA,C	NA,T	NA,1	NA,-inf	NA,inf	NA,0.351951	0.000134303	0.000158466
2	chr11:18315929:T:C	18315929	NA,C	NA,T	NA,1	NA,-inf	NA,inf	NA,0.354998	0.000134286	0.000158254
2	chr11:18464144:CTTTA:C	18464144	NA,C	NA,CTTTA	NA,1	NA,inf	NA,inf	NA,0.391362	0.000134263	0.000159355
2	chr11:18164356:G:A	18164356	NA,A	NA,G	NA,1	NA,-inf	NA,inf	NA,0.347945	0.000134109	0.000158918
2	chr11:18891241:G:A	18891241	NA,A	NA,G	NA,1	NA,-inf	NA,inf	NA,0.33174	0.000134082	0.000157549
2	chr11:18956308:C:T	18956308	NA,T	NA,C	NA,1	NA,-inf	NA,inf	NA,0.332071	0.000133997	0.000157879
2	chr11:18625708:ACAC:A	18625708	A,NA	ACAC,NA	1,NA	-inf,NA	inf,NA	0.378061,NA	0.00013397	0.000154793
2	chr11:19051710:T:C	19051710	C,NA	T,NA	1,NA	-inf,NA	inf,NA	0.520572,NA	0.000133957	0.000159879
2	chr11:18209150:C:T	18209150	NA,T	NA,C	NA,1	NA,-inf	NA,inf	NA,0.345309	0.000133927	0.000158447
2	chr11:18374780:G:A	18374780	A,A	G,G	1,1	inf,inf	inf,inf	0.79944,0.361288	0.000133753	0.000147192
2	chr11:18472204:T:C	18472204	C,C	T,T	1,1	inf,inf	inf,inf	0.784118,0.952623	0.000133541	0.000164462
2	chr11:18159970:T:C	18159970	NA,C	NA,T	NA,1	NA,inf	NA,inf	NA,0.354555	0.000133531	0.000157834
2	chr11:18422733:A:G	18422733	NA,G	NA,A	NA,1	NA,-inf	NA,inf	NA,0.34898	0.000133528	0.000157784
2	chr11:18168009:A:G	18168009	NA,G	NA,A	NA,1	NA,inf	NA,inf	NA,0.353484	0.000133358	0.000157629
2	chr11:18774194:G:A	18774194	NA,A	NA,G	NA,1	NA,inf	NA,inf	NA,0.354517	0.000133147	0.000157138
2	chr11:18459050:CA:C	18459050	NA,C	NA,CA	NA,1	NA,inf	NA,inf	NA,0.343053	0.000133056	0.000157095
2	chr11:18953156:A:G	18953156	NA,G	NA,A	NA,1	NA,-inf	NA,inf	NA,0.325857	0.000132959	0.000156667
2	chr11:18935730:G:A	18935730	NA,A	NA,G	NA,1	NA,inf	NA,inf	NA,0.3505	0.000132814	0.000155177
2	chr11:18466344:T:C	18466344	NA,C	NA,T	NA,1	NA,inf	NA,inf	NA,0.34928	0.000132767	0.000157205
2	chr11:18955731:G:A	18955731	NA,A	NA,G	NA,1	NA,-inf	NA,inf	NA,0.324522	0.000132738	0.000156409
2	chr11:18595385:C:T	18595385	T,T	C,C	1,1	inf,inf	inf,inf	1.61918,0.13517	0.000132735	0.00016962
2	chr11:18214765:T:C	18214765	C,NA	T,NA	1,NA	inf,NA	inf,NA	0.488413,NA	0.000132726	0.000157374
2	chr11:18461385:C:T	18461385	T,T	C,C	1,1	-inf,-inf	inf,inf	0.583408,0.984596	0.000132712	0.000154506
2	chr11:18352753:TG:T	18352753	NA,T	NA,TG	NA,1	NA,inf	NA,inf	NA,0.36377	0.000132553	0.000157162
2	chr11:18339428:G:A	18339428	NA,A	NA,G	NA,1	NA,inf	NA,inf	NA,0.36377	0.000132553	0.000157162
2	chr11:18333892:C:G	18333892	NA,G	NA,C	NA,1	NA,inf	NA,inf	NA,0.36377	0.000132553	0.000157162
2	chr11:18953360:C:T	18953360	NA,T	NA,C	NA,1	NA,-inf	NA,inf	NA,0.322964	0.000132476	0.000156102
2	chr11:18952676:G:A	18952676	A,NA	G,NA	1,NA	inf,NA	inf,NA	0.370875,NA	0.000132302	0.000152549
2	chr11:18413426:T:C	18413426	NA,C	NA,T	NA,1	NA,-inf	NA,inf	NA,0.341947	0.000132284	0.000156315
2	chr11:18914604:C:T	18914604	NA,T	NA,C	NA,1	NA,-inf	NA,inf	NA,0.333213	0.000132265	0.000155539
2	chr11:19005636:C:T	19005636	NA,T	NA,C	NA,1	NA,-inf	NA,inf	NA,0.339252	0.000132227	0.000156036
2	chr11:18692625:A:G	18692625	NA,G	NA,A	NA,1	NA,-inf	NA,inf	NA,0.343898	0.000132163	0.000156802
2	chr11:18156975:CTGGACAGA:C	18156975	C,NA	CTGGACAGA,NA	1,NA	-inf,NA	inf,NA	0.614607,NA	0.000132147	0.000161347
2	chr11:18457770:C:G	18457770	G,NA	C,NA	1,NA	-inf,NA	inf,NA	0.505575,NA	0.000132043	0.000156967
2	chr11:18248587:T:C	18248587	NA,C	NA,T	NA,1	NA,inf	NA,inf	NA,0.34722	0.000132006	0.000156125
2	chr11:18878606:G:C	18878606	C,C	G,G	1,1	-inf,-inf	inf,inf	0.25692,1.15832	0.000132001	0.000151906
2	chr11:19115109:G:C	19115109	NA,C	NA,G	NA,1	NA,-inf	NA,inf	NA,0.338314	0.00013197	0.000156143
2	chr11:18952747:T:C	18952747	NA,C	NA,T	NA,1	NA,-inf	NA,inf	NA,0.319251	0.000131874	0.000155398
2	chr11:18323563:A:C	18323563	NA,C	NA,A	NA,1	NA,-inf	NA,inf	NA,0.339941	0.000131828	0.000156296
2	chr11:18886938:A:G	18886938	NA,G	NA,A	NA,1	NA,-inf	NA,inf	NA,0.33716	0.000131749	0.000155262
2	chr11:18479666:C:T	18479666	NA,T	NA,C	NA,1	NA,-inf	NA,inf	NA,0.314109	0.000131739	0.000155553
2	chr11:18946271:T:G	18946271	NA,G	NA,T	NA,1	NA,-inf	NA,inf	NA,0.301885	0.000131649	0.000155783
2	chr11:18733687:A:G	18733687	NA,G	NA,A	NA,1	NA,inf	NA,inf	NA,0.329846	0.000131612	0.000155154
2	chr11:18132626:T:C	18132626	C,NA	T,NA	1,NA	inf,NA	inf,NA	0.453944,NA	0.000131483	0.000154626
2	chr11:18958354:A:G	18958354	NA,G	NA,A	NA,1	NA,inf	NA,inf	NA,0.33499	0.000131477	0.000155615
2	chr11:18961278:G:C	18961278	NA,C	NA,G	NA,1	NA,-inf	NA,inf	NA,0.317767	0.000131466	0.000154782
2	chr11:18716031:G:C	18716031	NA,C	NA,G	NA,1	NA,-inf	NA,inf	NA,0.327169	0.000131434	0.000155589
2	chr11:18211769:C:A	18211769	NA,A	NA,C	NA,1	NA,inf	NA,inf	NA,0.368334	0.000131409	0.000156411
2	chr11:18389105:C:T	18389105	NA,T	NA,C	NA,1	NA,-inf	NA,inf	NA,0.289424	0.000131326	0.000154305
2	chr11:18954667:TGGA:T	18954667	NA,T	NA,TGGA	NA,1	NA,-inf	NA,inf	NA,0.315877	0.000131324	0.000154755
2	chr11:18240189:C:T	18240189	NA,T	NA,C	NA,1	NA,inf	NA,inf	NA,0.346081	0.000131302	0.000155147
2	chr11:18688661:A:T	18688661	T,T	A,A	1,1	-inf,inf	inf,inf	4.58006,0.286574	0.000131263	0.0199108
2	chr11:18454678:A:G	18454678	NA,G	NA,A	NA,1	NA,inf	NA,inf	NA,0.366819	0.000131254	0.000155647
2	chr11:18979965:GAACA:G	18979965	NA,G	NA,GAACA	NA,1	NA,inf	NA,inf	NA,0.333541	0.000131252	0.000155352
2	chr11:18151556:A:AGCAT	18151556	NA,AGCAT	NA,A	NA,1	NA,inf	NA,inf	NA,0.338153	0.000131212	0.000155005
2	chr11:18945041:C:T	18945041	NA,T	NA,C	NA,1	NA,-inf	NA,inf	NA,0.299166	0.000131202	0.000155254
2	chr11:18451305:A:G	18451305	NA,G	NA,A	NA,1	NA,inf	NA,inf	NA,0.372984	0.00013119	0.000155719
2	chr11:18879105:T:C	18879105	NA,C	NA,T	NA,1	NA,-inf	NA,inf	NA,0.314104	0.000131175	0.000154198
2	chr11:19052641:C:T	19052641	NA,T	NA,C	NA,1	NA,-inf	NA,inf	NA,0.328486	0.00013099	0.000155664
2	chr11:18771131:C:G	18771131	NA,G	NA,C	NA,1	NA,-inf	NA,inf	NA,0.332908	0.000130979	0.000154796
2	chr11:18694812:G:A	18694812	NA,A	NA,G	NA,1	NA,-inf	NA,inf	NA,0.334264	0.000130923	0.000154728
2	chr11:18593229:C:T	18593229	NA,T	NA,C	NA,1	NA,inf	NA,inf	NA,0.332525	0.000130915	0.000154571
2	chr11:18941962:T:C	18941962	NA,C	NA,T	NA,1	NA,-inf	NA,inf	NA,0.312894	0.000130899	0.000153924
2	chr11:18938067:A:G	18938067	G,G	A,A	1,1	-inf,inf	inf,inf	0.548925,0.977692	0.000130785	0.00014924
2	chr11:18983614:C:T	18983614	NA,T	NA,C	NA,1	NA,inf	NA,inf	NA,0.336879	0.000130737	0.000153843
2	chr11:18159972:T:C	18159972	NA,C	NA,T	NA,1	NA,inf	NA,inf	NA,0.336649	0.000130691	0.000154484
2	chr11:18950453:A:G	18950453	NA,G	NA,A	NA,1	NA,-inf	NA,inf	NA,0.320487	0.000130656	0.000154483
2	chr11:19037066:G:C	19037066	C,NA	G,NA	1,NA	-inf,NA	inf,NA	0.483241,NA	0.000130652	0.000154213
2	chr11:18209125:G:A	18209125	NA,A	NA,G	NA,1	NA,-inf	NA,inf	NA,0.32498	0.000130641	0.00015456
2	chr11:18615860:C:T	18615860	NA,T	NA,C	NA,1	NA,inf	NA,inf	NA,0.383632	0.000130626	0.000154845
2	chr11:18787037:C:A	18787037	A,NA	C,NA	1,NA	inf,NA	inf,NA	0.470561,NA	0.000130566	0.000153635
2	chr11:18645025:A:G	18645025	NA,G	NA,A	NA,1	NA,-inf	NA,inf	NA,0.329208	0.00013041	0.000154224
2	chr11:18645972:C:T	18645972	NA,T	NA,C	NA,1	NA,-inf	NA,inf	NA,0.329208	0.00013041	0.000154224
2	chr11:18977779:A:G	18977779	NA,G	NA,A	NA,1	NA,-inf	NA,inf	NA,0.318411	0.000130332	0.000153961
2	chr11:18511793:C:T	18511793	T,NA	C,NA	1,NA	-inf,NA	inf,NA	0.940456,NA	0.000130322	0.000179491
2	chr11:18227044:T:C	18227044	NA,C	NA,T	NA,1	NA,-inf	NA,inf	NA,0.296575	0.0001303	0.000153593
2	chr11:18873066:G:A	18873066	NA,A	NA,G	NA,1	NA,-inf	NA,inf	NA,0.320314	0.00013024	0.000153193
2	chr11:18209200:A:G	18209200	NA,G	NA,A	NA,1	NA,-inf	NA,inf	NA,0.322099	0.000130169	0.000154001
2	chr11:18881935:G:T	18881935	NA,T	NA,G	NA,1	NA,-inf	NA,inf	NA,0.326888	0.000130106	0.000153348
2	chr11:18694407:G:C	18694407	NA,C	NA,G	NA,1	NA,inf	NA,inf	NA,0.31964	0.000130066	0.000152981
2	chr11:18882779:G:A	18882779	NA,A	NA,G	NA,1	NA,-inf	NA,inf	NA,0.326618	0.000130064	0.000153299
2	chr11:18155925:T:C	18155925	NA,C	NA,T	NA,1	NA,inf	NA,inf	NA,0.332202	0.000130001	0.000153672
2	chr11:18670127:G:A	18670127	A,A	G,G	1,1	-inf,-inf	inf,inf	2.40209,1.56034	0.000129959	0.00177097
2	chr11:18649673:G:A	18649673	NA,A	NA,G	NA,1	NA,inf	NA,inf	NA,0.325598	0.000129925	0.000153092
2	chr11:18339114:A:G	18339114	NA,G	NA,A	NA,1	NA,-inf	NA,inf	NA,0.32876	0.000129915	0.000153273
2	chr11:18340425:C:T	18340425	NA,T	NA,C	NA,1	NA,-inf	NA,inf	NA,0.328665	0.000129901	0.000153256
2	chr11:19077259:T:C	19077259	NA,C	NA,T	NA,1	NA,-inf	NA,inf	NA,0.323371	0.00012984	0.000153853
2	chr11:18603108:A:G	18603108	NA,G	NA,A	NA,1	NA,inf	NA,inf	NA,0.462394	0.00012984	0.000157501
2	chr11:18440102:C:T	18440102	NA,T	NA,C	NA,1	NA,-inf	NA,inf	NA,0.326467	0.000129821	0.000153419
2	chr11:19016046:G:A	19016046	NA,A	NA,G	NA,1	NA,-inf	NA,inf	NA,0.289109	0.000129808	0.000153566
2	chr11:18523931:C:T	18523931	NA,T	NA,C	NA,1	NA,-inf	NA,inf	NA,0.301479	0.000129786	0.000153259
2	chr11:19094777:TATC:T	19094777	T,NA	TATC,NA	1,NA	-inf,NA	inf,NA	0.608331,NA	0.000129704	0.000158743
2	chr11:18187769:TTTTAA:T	18187769	NA,T	NA,TTTTAA	NA,1	NA,-inf	NA,inf	NA,0.295427	0.000129666	0.000152773
2	chr11:18463567:T:C	18463567	NA,C	NA,T	NA,1	NA,-inf	NA,inf	NA,0.327366	0.000129624	0.000153475
2	chr11:18904545:T:C	18904545	C,C	T,T	1,1	-inf,-inf	inf,inf	0.147657,1.36536	0.000129585	0.000152597
2	chr11:18219144:G:A	18219144	A,NA	G,NA	1,NA	inf,NA	inf,NA	0.471667,NA	0.000129542	0.0001536
2	chr11:19004775:G:A	19004775	NA,A	NA,G	NA,1	NA,-inf	NA,inf	NA,0.286944	0.000129476	0.000153176
2	chr11:18792511:G:A	18792511	NA,A	NA,G	NA,1	NA,-inf	NA,inf	NA,0.323625	0.000129457	0.000152631
2	chr11:18881828:T:A	18881828	NA,A	NA,T	NA,1	NA,-inf	NA,inf	NA,0.322575	0.000129442	0.000152571
2	chr11:19014036:C:G	19014036	NA,G	NA,C	NA,1	NA,-inf	NA,inf	NA,0.286627	0.000129425	0.000153116
2	chr11:18802070:AT:A	18802070	A,A	AT,AT	1,1	-inf,inf	inf,inf	1.31712,0.165933	0.000129423	0.000150854
2	chr11:19103998:T:C	19103998	NA,C	NA,T	NA,1	NA,inf	NA,inf	NA,0.332055	0.000129377	0.000153124
2	chr11:18918838:T:A	18918838	NA,A	NA,T	NA,1	NA,-inf	NA,inf	NA,0.321892	0.000129352	0.000152453
2	chr11:18372169:T:C	18372169	NA,C	NA,T	NA,1	NA,-inf	NA,inf	NA,0.325454	0.000129346	0.000152616
2	chr11:18208980:A:G	18208980	NA,G	NA,A	NA,1	NA,-inf	NA,inf	NA,0.316293	0.000129292	0.000152959
2	chr11:18900944:T:C	18900944	C,C	T,T	1,1	inf,-inf	inf,inf	0.15318,1.28831	0.000129207	0.000152179
2	chr11:18292812:G:A	18292812	A,NA	G,NA	1,NA	-inf,NA	inf,NA	0.593563,NA	0.000129137	0.000157321
2	chr11:19014797:T:C	19014797	NA,C	NA,T	NA,1	NA,-inf	NA,inf	NA,0.284785	0.000129124	0.000152761
2	chr11:18984292:C:T	18984292	NA,T	NA,C	NA,1	NA,-inf	NA,inf	NA,0.31946	0.000129116	0.000152397
2	chr11:18860989:G:A	18860989	NA,A	NA,G	NA,1	NA,inf	NA,inf	NA,0.309273	0.000129081	0.000152419
2	chr11:18830507:T:C	18830507	NA,C	NA,T	NA,1	NA,inf	NA,inf	NA,0.339034	0.000129073	0.000153745
2	chr11:18689657:G:A	18689657	NA,A	NA,G	NA,1	NA,inf	NA,inf	NA,0.319667	0.000129011	0.000152678
2	chr11:18454012:C:A	18454012	NA,A	NA,C	NA,1	NA,inf	NA,inf	NA,0.351838	0.000128981	0.000152942
2	chr11:18428704:G:A	18428704	NA,A	NA,G	NA,1	NA,-inf	NA,inf	NA,0.320485	0.000128927	0.000152362
2	chr11:18130470:G:A	18130470	NA,A	NA,G	NA,1	NA,inf	NA,inf	NA,0.359349	0.000128674	0.00015287
2	chr11:18963221:C:T	18963221	NA,T	NA,C	NA,1	NA,-inf	NA,inf	NA,0.312736	0.000128605	0.00015219
2	chr11:18764039:T:A	18764039	A,NA	T,NA	1,NA	inf,NA	inf,NA	0.317927,NA	0.000128587	0.000146915
2	chr11:18430412:T:C	18430412	NA,C	NA,T	NA,1	NA,-inf	NA,inf	NA,0.317013	0.000128378	0.000151718
2	chr11:18501928:G:A	18501928	A,NA	G,NA	1,NA	-inf,NA	inf,NA	0.355815,NA	0.000128347	0.000148603
2	chr11:18714050:C:T	18714050	NA,T	NA,C	NA,1	NA,inf	NA,inf	NA,0.314337	0.000128332	0.000150759
2	chr11:18929845:T:C	18929845	NA,C	NA,T	NA,1	NA,inf	NA,inf	NA,0.329155	0.000128307	0.00015113
2	chr11:18238748:C:A	18238748	NA,A	NA,C	NA,1	NA,inf	NA,inf	NA,0.326088	0.000128306	0.000151619
2	chr11:18794591:C:T	18794591	NA,T	NA,C	NA,1	NA,-inf	NA,inf	NA,0.305419	0.000128276	0.000150953
2	chr11:18840159:C:A	18840159	NA,A	NA,C	NA,1	NA,inf	NA,inf	NA,0.318552	0.000128276	0.000151354
2	chr11:18678528:T:C	18678528	NA,C	NA,T	NA,1	NA,inf	NA,inf	NA,0.312777	0.000128247	0.000152101
2	chr11:19047026:G:A	19047026	NA,A	NA,G	NA,1	NA,-inf	NA,inf	NA,0.304879	0.000128242	0.000151179
2	chr11:18436732:C:T	18436732	NA,T	NA,C	NA,1	NA,-inf	NA,inf	NA,0.315952	0.000128218	0.000151529
2	chr11:18432466:T:A	18432466	NA,A	NA,T	NA,1	NA,-inf	NA,inf	NA,0.315952	0.000128218	0.000151529
2	chr11:18439127:A:AC	18439127	NA,AC	NA,A	NA,1	NA,-inf	NA,inf	NA,0.315952	0.000128218	0.000151529
2	chr11:18909057:A:G	18909057	NA,G	NA,A	NA,1	NA,-inf	NA,inf	NA,0.314417	0.000128216	0.000151127
2	chr11:18917232:T:G	18917232	NA,G	NA,T	NA,1	NA,-inf	NA,inf	NA,0.314158	0.000128177	0.000151081
2	chr11:18788960:C:T	18788960	NA,T	NA,C	NA,1	NA,inf	NA,inf	NA,0.336717	0.000128174	0.000151084
2	chr11:18919856:T:A	18919856	NA,A	NA,T	NA,1	NA,-inf	NA,inf	NA,0.313983	0.000128151	0.000151051
2	chr11:18550995:T:A	18550995	A,A	T,T	1,1	inf,inf	inf,inf	1.22508,0.649469	0.000128095	0.000168696
2	chr11:18850258:C:T	18850258	NA,T	NA,C	NA,1	NA,-inf	NA,inf	NA,0.339137	0.000127981	0.000151375
2	chr11:18359871:G:A	18359871	NA,A	NA,G	NA,1	NA,-inf	NA,inf	NA,0.315554	0.000127978	0.000151481
2	chr11:18147660:C:T	18147660	NA,T	NA,C	NA,1	NA,-inf	NA,inf	NA,0.312123	0.000127866	0.000151237
2	chr11:18801731:C:T	18801731	T,T	C,C	1,1	inf,inf	inf,inf	1.29162,0.218235	0.000127772	0.000150822
2	chr11:18120708:C:A	18120708	A,NA	C,NA	1,NA	inf,NA	inf,NA	0.504861,NA	0.000127736	0.000152783
2	chr11:18413328:C:T	18413328	NA,T	NA,C	NA,1	NA,-inf	NA,inf	NA,0.312025	0.000127732	0.000150982
2	chr11:18600202:A:T	18600202	NA,T	NA,A	NA,1	NA,inf	NA,inf	NA,0.301965	0.000127714	0.000150658
2	chr11:19100987:C:A	19100987	NA,A	NA,C	NA,1	NA,-inf	NA,inf	NA,0.296961	0.000127691	0.000150515
2	chr11:19054080:T:C	19054080	C,NA	T,NA	1,NA	inf,NA	inf,NA	0.385059,NA	0.000127633	0.000149389
2	chr11:18155738:C:T	18155738	T,NA	C,NA	1,NA	inf,NA	inf,NA	0.51828,NA	0.000127583	0.000153156
2	chr11:18643877:A:T	18643877	NA,T	NA,A	NA,1	NA,-inf	NA,inf	NA,0.309861	0.000127418	0.000150688
2	chr11:19072702:G:C	19072702	NA,C	NA,G	NA,1	NA,inf	NA,inf	NA,0.321349	0.000127204	0.000150846
2	chr11:19089554:G:A	19089554	NA,A	NA,G	NA,1	NA,-inf	NA,inf	NA,0.304734	0.000127168	0.000150149
2	chr11:19007256:C:G	19007256	NA,G	NA,C	NA,1	NA,-inf	NA,inf	NA,0.308683	0.000127161	0.000149828
2	chr11:19018806:A:G	19018806	NA,G	NA,A	NA,1	NA,-inf	NA,inf	NA,0.271903	0.000127133	0.000150406
2	chr11:18434602:C:T	18434602	NA,T	NA,C	NA,1	NA,inf	NA,inf	NA,0.342045	0.000127051	0.000150749
2	chr11:18611957:G:A	18611957	NA,A	NA,G	NA,1	NA,inf	NA,inf	NA,0.358757	0.00012701	0.000150542
2	chr11:18945364:A:G	18945364	NA,G	NA,A	NA,1	NA,-inf	NA,inf	NA,0.280708	0.000126947	0.000149553
2	chr11:18148086:C:T	18148086	T,NA	C,NA	1,NA	-inf,NA	inf,NA	0.679991,NA	0.000126847	0.000158753
2	chr11:18818720:A:T	18818720	NA,T	NA,A	NA,1	NA,-inf	NA,inf	NA,0.305535	0.00012684	0.000149493
2	chr11:18936922:C:T	18936922	T,NA	C,NA	1,NA	inf,NA	inf,NA	0.420848,NA	0.000126758	0.000148837
2	chr11:19079357:T:C	19079357	NA,C	NA,T	NA,1	NA,inf	NA,inf	NA,0.333243	0.000126726	0.000150317
2	chr11:18479533:G:GTA	18479533	NA,GTA	NA,G	NA,1	NA,-inf	NA,inf	NA,0.306798	0.00012661	0.000149907
2	chr11:18726550:C:A	18726550	NA,A	NA,C	NA,1	NA,-inf	NA,inf	NA,0.302565	0.000126607	0.000150849
2	chr11:18425873:G:A	18425873	NA,A	NA,G	NA,1	NA,inf	NA,inf	NA,0.340942	0.000126566	0.000150193
2	chr11:18195679:A:G	18195679	NA,G	NA,A	NA,1	NA,-inf	NA,inf	NA,0.268132	0.000126404	0.000148837
2	chr11:18376346:T:C	18376346	NA,C	NA,T	NA,1	NA,inf	NA,inf	NA,0.302969	0.000126336	0.000149293
2	chr11:18145910:A:G	18145910	NA,G	NA,A	NA,1	NA,inf	NA,inf	NA,0.307571	0.000126322	0.000149331
2	chr11:18145644:G:A	18145644	NA,A	NA,G	NA,1	NA,inf	NA,inf	NA,0.307571	0.000126322	0.000149331
2	chr11:18146250:C:T	18146250	NA,T	NA,C	NA,1	NA,inf	NA,inf	NA,0.306962	0.000126233	0.000149227
2	chr11:18514283:C:A	18514283	A,A	C,C	1,1	-inf,-inf	inf,inf	0.346845,0.96553	0.000126208	0.000142987
2	chr11:18448520:C:T	18448520	NA,T	NA,C	NA,1	NA,-inf	NA,inf	NA,0.304211	0.000126179	0.000149239
2	chr11:18425740:C:T	18425740	NA,T	NA,C	NA,1	NA,-inf	NA,inf	NA,0.301614	0.000126112	0.000149047
2	chr11:18448756:G:T	18448756	NA,T	NA,G	NA,1	NA,-inf	NA,inf	NA,0.315584	0.000126041	0.000149457
2	chr11:18982840:C:G	18982840	NA,G	NA,C	NA,1	NA,-inf	NA,inf	NA,0.295405	0.000126038	0.000148559
2	chr11:18773926:C:T	18773926	NA,T	NA,C	NA,1	NA,-inf	NA,inf	NA,0.299082	0.000126011	0.000150027
2	chr11:18425326:TA:T	18425326	NA,T	NA,TA	NA,1	NA,-inf	NA,inf	NA,0.300694	0.000125979	0.000148892
2	chr11:18767355:G:A	18767355	NA,A	NA,G	NA,1	NA,-inf	NA,inf	NA,0.298419	0.000125949	0.000148512
2	chr11:18885505:T:C	18885505	NA,C	NA,T	NA,1	NA,-inf	NA,inf	NA,0.292192	0.000125925	0.000149339
2	chr11:18516268:G:C	18516268	C,C	G,G	1,1	-inf,-inf	inf,inf	0.886957,0.279462	0.000125919	0.000139743
2	chr11:18851939:A:G	18851939	NA,G	NA,A	NA,1	NA,-inf	NA,inf	NA,0.289814	0.000125771	0.000147976
2	chr11:18432489:G:A	18432489	NA,A	NA,G	NA,1	NA,-inf	NA,inf	NA,0.298808	0.000125704	0.000148568
2	chr11:18641067:G:A	18641067	NA,A	NA,G	NA,1	NA,inf	NA,inf	NA,0.296286	0.000125639	0.000148615
2	chr11:18781971:C:T	18781971	NA,T	NA,C	NA,1	NA,inf	NA,inf	NA,0.296534	0.000125496	0.000148791
2	chr11:18156033:G:A	18156033	NA,A	NA,G	NA,1	NA,inf	NA,inf	NA,0.301585	0.000125429	0.000148289
2	chr11:18131198:C:A	18131198	NA,A	NA,C	NA,1	NA,inf	NA,inf	NA,0.335328	0.000125345	0.000148878
2	chr11:18786454:G:A	18786454	NA,A	NA,G	NA,1	NA,-inf	NA,inf	NA,0.29431	0.000125075	0.000147276
2	chr11:18922534:C:T	18922534	NA,T	NA,C	NA,1	NA,-inf	NA,inf	NA,0.28675	0.000125062	0.000147212
2	chr11:18631650:T:C	18631650	C,NA	T,NA	1,NA	inf,NA	inf,NA	0.541319,NA	0.00012505	0.000150588
2	chr11:18118851:C:T	18118851	NA,T	NA,C	NA,1	NA,-inf	NA,inf	NA,0.293675	0.000124931	0.00014773
2	chr11:18399690:C:T	18399690	T,T	C,C	1,1	inf,-inf	inf,inf	0.302672,1.28971	0.000124902	0.000152854
2	chr11:18867259:A:G	18867259	NA,G	NA,A	NA,1	NA,-inf	NA,inf	NA,0.252565	0.000124824	0.000148277
2	chr11:18762381:T:A	18762381	A,NA	T,NA	1,NA	inf,NA	inf,NA	0.288651,NA	0.000124813	0.00014265
2	chr11:18500087:A:G	18500087	G,NA	A,NA	1,NA	inf,NA	inf,NA	0.574694,NA	0.000124788	0.000152965
2	chr11:18177171:A:G	18177171	NA,G	NA,A	NA,1	NA,inf	NA,inf	NA,0.295666	0.000124764	0.000147722
2	chr11:18778738:T:G	18778738	G,G	T,T	1,1	inf,-inf	inf,inf	1.3597,0.055409	0.000124667	0.000148046
2	chr11:18445751:G:A	18445751	NA,A	NA,G	NA,1	NA,-inf	NA,inf	NA,0.291173	0.000124628	0.000147297
2	chr11:18278935:T:C	18278935	NA,C	NA,T	NA,1	NA,inf	NA,inf	NA,0.28947	0.000124603	0.000147333
2	chr11:18925336:G:A	18925336	NA,A	NA,G	NA,1	NA,-inf	NA,inf	NA,0.27037	0.000124595	0.000146562
2	chr11:18604217:T:C	18604217	NA,C	NA,T	NA,1	NA,-inf	NA,inf	NA,0.395582	0.000124544	0.000149902
2	chr11:19003954:T:C	19003954	NA,C	NA,T	NA,1	NA,-inf	NA,inf	NA,0.254439	0.000124509	0.000147304
2	chr11:18973657:C:G	18973657	NA,G	NA,C	NA,1	NA,-inf	NA,inf	NA,0.279408	0.000124485	0.000147079
2	chr11:18816052:T:A	18816052	NA,A	NA,T	NA,1	NA,-inf	NA,inf	NA,0.269924	0.000124458	0.000146437
2	chr11:18457142:C:T	18457142	NA,T	NA,C	NA,1	NA,-inf	NA,inf	NA,0.293315	0.000124447	0.000146837
2	chr11:18733722:C:T	18733722	NA,T	NA,C	NA,1	NA,inf	NA,inf	NA,0.281898	0.000124408	0.000146728
2	chr11:18789146:T:C	18789146	C,C	T,T	1,1	inf,-inf	inf,inf	0.597571,0.886658	0.000124382	0.000143322
2	chr11:18865248:G:A	18865248	A,NA	G,NA	1,NA	inf,NA	inf,NA	0.473851,NA	0.000124287	0.000149405
2	chr11:18182549:T:G	18182549	NA,G	NA,T	NA,1	NA,-inf	NA,inf	NA,0.288202	0.000124262	0.000146977
2	chr11:18797829:C:T	18797829	NA,T	NA,C	NA,1	NA,inf	NA,inf	NA,0.298809	0.00012407	0.000147281
2	chr11:18511560:A:G	18511560	G,NA	A,NA	1,NA	inf,NA	inf,NA	0.583998,NA	0.000123871	0.000152233
2	chr11:18302670:C:A	18302670	NA,A	NA,C	NA,1	NA,-inf	NA,inf	NA,0.256235	0.000123853	0.000146104
2	chr11:18457784:C:T	18457784	T,NA	C,NA	1,NA	-inf,NA	inf,NA	0.458689,NA	0.000123804	0.000147127
2	chr11:18764857:C:T	18764857	NA,T	NA,C	NA,1	NA,inf	NA,inf	NA,0.289132	0.000123706	0.000145339
2	chr11:18411458:T:C	18411458	C,C	T,T	1,1	inf,-inf	inf,inf	0.604095,1.13906	0.000123674	0.000156499
2	chr11:18760786:C:T	18760786	NA,T	NA,C	NA,1	NA,inf	NA,inf	NA,0.321007	0.000123616	0.000146657
2	chr11:18741490:T:C	18741490	C,C	T,T	1,1	-inf,-inf	inf,inf	1.12455,0.488743	0.000123609	0.000145248
2	chr11:18538387:T:C	18538387	C,C	T,T	1,1	inf,inf	inf,inf	1.22379,0.631713	0.000123568	0.00016292
2	chr11:18610103:A:G	18610103	G,G	A,A	1,1	inf,inf	inf,inf	1.76023,0.350936	0.000123489	0.000206785
2	chr11:19079369:C:T	19079369	NA,T	NA,C	NA,1	NA,-inf	NA,inf	NA,0.282405	0.000123484	0.000146533
2	chr11:19112386:G:A	19112386	NA,A	NA,G	NA,1	NA,-inf	NA,inf	NA,0.280623	0.000123383	0.000145996
2	chr11:18347758:A:G	18347758	NA,G	NA,A	NA,1	NA,-inf	NA,inf	NA,0.283752	0.000123372	0.000146029
2	chr11:19043869:C:T	19043869	NA,T	NA,C	NA,1	NA,-inf	NA,inf	NA,0.273248	0.000123357	0.000145458
2	chr11:19052467:G:A	19052467	NA,A	NA,G	NA,1	NA,-inf	NA,inf	NA,0.280917	0.000123328	0.000145463
2	chr11:18431266:G:C	18431266	NA,C	NA,G	NA,1	NA,-inf	NA,inf	NA,0.281612	0.000123301	0.000145734
2	chr11:19030257:C:T	19030257	NA,T	NA,C	NA,1	NA,-inf	NA,inf	NA,0.277554	0.000123197	0.000145452
2	chr11:18647846:G:A	18647846	A,NA	G,NA	1,NA	inf,NA	inf,NA	0.600106,NA	0.000123107	0.000152046
2	chr11:18411394:T:C	18411394	C,C	T,T	1,1	inf,-inf	inf,inf	0.612909,1.13078	0.000123077	0.000155874
2	chr11:18925320:G:A	18925320	NA,A	NA,G	NA,1	NA,inf	NA,inf	NA,0.28278	0.000123075	0.00014587
2	chr11:18149484:A:C	18149484	NA,C	NA,A	NA,1	NA,inf	NA,inf	NA,0.284158	0.000123041	0.000145462
2	chr11:18484005:G:A	18484005	A,NA	G,NA	1,NA	inf,NA	inf,NA	0.669147,NA	0.00012302	0.000153204
2	chr11:18883270:AACTGGACTCCTTCCTTACACCTTACACAAAAGATTAACTCAAGATGGATTAAG:A	18883270	NA,A	NA,AACTGGACTCCTTCCTTACACCTTACACAAAAGATTAACTCAAGATGGATTAAG	NA,1	NA,-inf	NA,inf	NA,0.277977	0.000122994	0.00014503
2	chr11:18258609:G:A	18258609	NA,A	NA,G	NA,1	NA,inf	NA,inf	NA,0.286348	0.000122983	0.000145464
2	chr11:18120273:T:G	18120273	NA,G	NA,T	NA,1	NA,inf	NA,inf	NA,0.317255	0.000122937	0.00014599
2	chr11:18716405:C:A	18716405	A,A	C,C	1,1	-inf,-inf	inf,inf	1.3422,0.264568	0.000122824	0.000153575
2	chr11:19020605:G:T	19020605	NA,T	NA,G	NA,1	NA,-inf	NA,inf	NA,0.280172	0.000122789	0.000144978
2	chr11:19110005:A:C	19110005	C,NA	A,NA	1,NA	inf,NA	inf,NA	0.391702,NA	0.000122789	0.000144371
2	chr11:18244655:T:C	18244655	NA,C	NA,T	NA,1	NA,inf	NA,inf	NA,0.280017	0.00012272	0.000145001
2	chr11:18840358:T:G	18840358	G,NA	T,NA	1,NA	inf,NA	inf,NA	0.352337,NA	0.000122708	0.000144545
2	chr11:18203148:G:A	18203148	NA,A	NA,G	NA,1	NA,inf	NA,inf	NA,0.280694	0.000122707	0.000145367
2	chr11:18421927:T:C	18421927	NA,C	NA,T	NA,1	NA,inf	NA,inf	NA,0.309443	0.000122635	0.000145473
2	chr11:18687983:T:C	18687983	NA,C	NA,T	NA,1	NA,-inf	NA,inf	NA,0.278579	0.000122617	0.000145331
2	chr11:18427212:C:T	18427212	NA,T	NA,C	NA,1	NA,-inf	NA,inf	NA,0.27144	0.000122596	0.000145195
2	chr11:18935763:A:G	18935763	NA,G	NA,A	NA,1	NA,inf	NA,inf	NA,0.26543	0.000122594	0.000143809
2	chr11:18412173:C:G	18412173	G,G	C,C	1,1	inf,-inf	inf,inf	0.629567,1.11845	0.000122587	0.000155597
2	chr11:18925921:G:T	18925921	NA,T	NA,G	NA,1	NA,inf	NA,inf	NA,0.277916	0.000122415	0.000145081
2	chr11:18445659:G:C	18445659	NA,C	NA,G	NA,1	NA,inf	NA,inf	NA,0.273349	0.000122396	0.000144271
2	chr11:18863300:A:T	18863300	T,NA	A,NA	1,NA	inf,NA	inf,NA	0.544468,NA	0.000122391	0.000148129
2	chr11:18801019:C:A	18801019	A,A	C,C	1,1	-inf,inf	inf,inf	0.141948,1.15701	0.000122378	0.000143522
2	chr11:18875139:AT:A	18875139	NA,A	NA,AT	NA,1	NA,-inf	NA,inf	NA,0.266484	0.00012237	0.000145086
2	chr11:18194613:T:C	18194613	NA,C	NA,T	NA,1	NA,inf	NA,inf	NA,0.265164	0.000122367	0.000144759
2	chr11:18214645:A:C	18214645	NA,C	NA,A	NA,1	NA,-inf	NA,inf	NA,0.250189	0.000122344	0.000144232
2	chr11:18948711:G:A	18948711	NA,A	NA,G	NA,1	NA,-inf	NA,inf	NA,0.264075	0.000122342	0.000144899
2	chr11:18426441:C:T	18426441	NA,T	NA,C	NA,1	NA,inf	NA,inf	NA,0.307682	0.000122319	0.000145106
2	chr11:18195613:T:C	18195613	NA,C	NA,T	NA,1	NA,inf	NA,inf	NA,0.260533	0.00012228	0.00014475
2	chr11:18883795:A:G	18883795	NA,G	NA,A	NA,1	NA,-inf	NA,inf	NA,0.234404	0.000122219	0.000145125
2	chr11:19100932:C:T	19100932	NA,T	NA,C	NA,1	NA,-inf	NA,inf	NA,0.266906	0.000122209	0.000144251
2	chr11:19051051:T:A	19051051	NA,A	NA,T	NA,1	NA,-inf	NA,inf	NA,0.273709	0.000122186	0.000144063
2	chr11:18683315:T:C	18683315	NA,C	NA,T	NA,1	NA,-inf	NA,inf	NA,0.26677	0.000122104	0.000144523
2	chr11:19010832:G:T	19010832	NA,T	NA,G	NA,1	NA,-inf	NA,inf	NA,0.235351	0.000122088	0.000144362
2	chr11:18293238:C:T	18293238	NA,T	NA,C	NA,1	NA,-inf	NA,inf	NA,0.273687	0.000122084	0.000144852
2	chr11:18506702:T:A	18506702	NA,A	NA,T	NA,1	NA,-inf	NA,inf	NA,0.273589	0.000122032	0.0001443
2	chr11:18988144:T:C	18988144	NA,C	NA,T	NA,1	NA,inf	NA,inf	NA,0.256859	0.000121936	0.00014362
2	chr11:18312672:G:A	18312672	NA,A	NA,G	NA,1	NA,-inf	NA,inf	NA,0.272508	0.000121834	0.000144224
2	chr11:19081353:A:G	19081353	NA,G	NA,A	NA,1	NA,inf	NA,inf	NA,0.295874	0.00012173	0.000144352
2	chr11:18547845:G:A	18547845	A,A	G,G	1,1	-inf,-inf	inf,inf	3.03337,0.224249	0.000121643	0.000755823
2	chr11:19022546:C:T	19022546	NA,T	NA,C	NA,1	NA,-inf	NA,inf	NA,0.26294	0.000121641	0.000143962
2	chr11:19004581:A:G	19004581	NA,G	NA,A	NA,1	NA,-inf	NA,inf	NA,0.233941	0.000121633	0.000143903
2	chr11:18658883:A:G	18658883	NA,G	NA,A	NA,1	NA,inf	NA,inf	NA,0.268636	0.000121595	0.000143942
2	chr11:18596341:C:T	18596341	NA,T	NA,C	NA,1	NA,inf	NA,inf	NA,0.268563	0.000121584	0.000143695
2	chr11:18945427:C:T	18945427	NA,T	NA,C	NA,1	NA,-inf	NA,inf	NA,0.257408	0.000121491	0.000143877
2	chr11:18745350:C:T	18745350	NA,T	NA,C	NA,1	NA,-inf	NA,inf	NA,0.341076	0.000121469	0.000144408
2	chr11:18233432:T:G	18233432	NA,G	NA,T	NA,1	NA,-inf	NA,inf	NA,0.238221	0.000121397	0.000142863
2	chr11:18387807:G:A	18387807	NA,A	NA,G	NA,1	NA,inf	NA,inf	NA,0.283707	0.000121357	0.000143856
2	chr11:18816403:G:A	18816403	A,A	G,G	1,1	inf,-inf	inf,inf	0.873163,0.583321	0.000121317	0.000136738
2	chr11:18207775:G:T	18207775	NA,T	NA,G	NA,1	NA,-inf	NA,inf	NA,0.259981	0.000121252	0.000143441
2	chr11:18439625:T:C	18439625	NA,C	NA,T	NA,1	NA,inf	NA,inf	NA,0.298742	0.000121235	0.000143806
2	chr11:18204888:A:C	18204888	NA,C	NA,A	NA,1	NA,inf	NA,inf	NA,0.278094	0.000121195	0.000143518
2	chr11:18659577:A:G	18659577	NA,G	NA,A	NA,1	NA,-inf	NA,inf	NA,0.265379	0.000121174	0.000143293
2	chr11:18440736:TG:T	18440736	NA,T	NA,TG	NA,1	NA,inf	NA,inf	NA,0.297436	0.000121093	0.000143634
2	chr11:19107331:G:A	19107331	NA,A	NA,G	NA,1	NA,inf	NA,inf	NA,0.265626	0.000121079	0.000143336
2	chr11:18207619:G:A	18207619	NA,A	NA,G	NA,1	NA,-inf	NA,inf	NA,0.25834	0.000121049	0.000143197
2	chr11:18419891:A:G	18419891	NA,G	NA,A	NA,1	NA,inf	NA,inf	NA,0.296769	0.00012101	0.000143534
2	chr11:18937120:G:C	18937120	NA,C	NA,G	NA,1	NA,inf	NA,inf	NA,0.282888	0.000120987	0.000143109
2	chr11:18581903:T:C	18581903	NA,C	NA,T	NA,1	NA,-inf	NA,inf	NA,0.241618	0.000120976	0.000142917
2	chr11:18439964:C:T	18439964	NA,T	NA,C	NA,1	NA,inf	NA,inf	NA,0.296304	0.000120952	0.000143465
2	chr11:18814804:C:T	18814804	T,NA	C,NA	1,NA	inf,NA	inf,NA	0.502787,NA	0.000120933	0.000145403
2	chr11:18205010:A:G	18205010	NA,G	NA,A	NA,1	NA,-inf	NA,inf	NA,0.256788	0.000120856	0.000142982
2	chr11:18430892:T:C	18430892	NA,C	NA,T	NA,1	NA,inf	NA,inf	NA,0.295517	0.000120853	0.000143348
2	chr11:18432085:T:C	18432085	NA,C	NA,T	NA,1	NA,inf	NA,inf	NA,0.295266	0.000120822	0.00014331
2	chr11:19058517:C:T	19058517	NA,T	NA,C	NA,1	NA,inf	NA,inf	NA,0.284539	0.000120821	0.000143009
2	chr11:18956220:G:A	18956220	NA,A	NA,G	NA,1	NA,-inf	NA,inf	NA,0.260651	0.000120819	0.000142662
2	chr11:18418627:A:G	18418627	NA,G	NA,A	NA,1	NA,inf	NA,inf	NA,0.295074	0.000120798	0.000143281
2	chr11:18207895:GAGTA:G	18207895	NA,G	NA,GAGTA	NA,1	NA,-inf	NA,inf	NA,0.256189	0.000120761	0.000142859
2	chr11:18718681:G:T	18718681	NA,T	NA,G	NA,1	NA,-inf	NA,inf	NA,0.253778	0.00012076	0.000142959
2	chr11:18903186:C:T	18903186	NA,T	NA,C	NA,1	NA,-inf	NA,inf	NA,0.223003	0.000120657	0.000143248
2	chr11:18639537:CT:C	18639537	NA,C	NA,CT	NA,1	NA,-inf	NA,inf	NA,0.269476	0.000120638	0.00014275
2	chr11:18916364:T:C	18916364	NA,C	NA,T	NA,1	NA,inf	NA,inf	NA,0.263534	0.000120553	0.000142859
2	chr11:18913169:G:A	18913169	NA,A	NA,G	NA,1	NA,inf	NA,inf	NA,0.263532	0.000120551	0.000142857
2	chr11:18212224:C:T	18212224	NA,T	NA,C	NA,1	NA,-inf	NA,inf	NA,0.258648	0.00012055	0.00014255
2	chr11:18692985:A:T	18692985	NA,T	NA,A	NA,1	NA,inf	NA,inf	NA,0.258182	0.000120489	0.000142524
2	chr11:18436455:T:C	18436455	NA,C	NA,T	NA,1	NA,inf	NA,inf	NA,0.292425	0.000120471	0.00014289
2	chr11:18389710:G:C	18389710	NA,C	NA,G	NA,1	NA,inf	NA,inf	NA,0.261568	0.000120411	0.000142158
2	chr11:18777033:C:T	18777033	T,T	C,C	1,1	-inf,inf	inf,inf	1.3301,0.150806	0.000120394	0.000144118
2	chr11:18915971:G:A	18915971	NA,A	NA,G	NA,1	NA,inf	NA,inf	NA,0.262265	0.000120391	0.000142666
2	chr11:18304424:T:C	18304424	NA,C	NA,T	NA,1	NA,-inf	NA,inf	NA,0.26081	0.000120383	0.000142494
2	chr11:18208392:G:C	18208392	NA,C	NA,G	NA,1	NA,-inf	NA,inf	NA,0.253415	0.00012036	0.000142394
2	chr11:19006865:C:T	19006865	NA,T	NA,C	NA,1	NA,-inf	NA,inf	NA,0.222552	0.000120359	0.000142608
2	chr11:18662252:G:A	18662252	NA,A	NA,G	NA,1	NA,inf	NA,inf	NA,0.257334	0.000120356	0.00014237
2	chr11:18812917:T:G	18812917	NA,G	NA,T	NA,1	NA,-inf	NA,inf	NA,0.250178	0.000120307	0.000141624
2	chr11:18584970:T:C	18584970	NA,C	NA,T	NA,1	NA,inf	NA,inf	NA,0.255713	0.000120306	0.000141869
2	chr11:18737485:C:T	18737485	NA,T	NA,C	NA,1	NA,inf	NA,inf	NA,0.260592	0.000120257	0.000142701
2	chr11:18691361:T:C	18691361	NA,C	NA,T	NA,1	NA,inf	NA,inf	NA,0.25696	0.000120256	0.000142305
2	chr11:18404747:G:T	18404747	NA,T	NA,G	NA,1	NA,-inf	NA,inf	NA,0.260194	0.00012025	0.000141923
2	chr11:18361202:AAAT:A	18361202	NA,A	NA,AAAT	NA,1	NA,-inf	NA,inf	NA,0.229121	0.000120228	0.000141858
2	chr11:18387500:G:C	18387500	NA,C	NA,G	NA,1	NA,inf	NA,inf	NA,0.259713	0.000120176	0.000141881
2	chr11:18426235:G:C	18426235	NA,C	NA,G	NA,1	NA,inf	NA,inf	NA,0.289835	0.000120128	0.000142484
2	chr11:19005314:T:C	19005314	NA,C	NA,T	NA,1	NA,inf	NA,inf	NA,0.260043	0.00012007	0.000142302
2	chr11:19005950:A:G	19005950	NA,G	NA,A	NA,1	NA,inf	NA,inf	NA,0.260043	0.00012007	0.000142302
2	chr11:18449569:A:C	18449569	NA,C	NA,A	NA,1	NA,inf	NA,inf	NA,0.291545	0.000120063	0.000142428
2	chr11:18393156:GCTAT:G	18393156	NA,G	NA,GCTAT	NA,1	NA,-inf	NA,inf	NA,0.259244	0.000120039	0.000142114
2	chr11:18153002:G:A	18153002	NA,A	NA,G	NA,1	NA,-inf	NA,inf	NA,0.25137	0.000120027	0.000142072
2	chr11:19022889:T:G	19022889	NA,G	NA,T	NA,1	NA,inf	NA,inf	NA,0.259493	0.000120001	0.000142219
2	chr11:18426232:T:TA	18426232	NA,TA	NA,T	NA,1	NA,inf	NA,inf	NA,0.288722	0.00012	0.000142329
2	chr11:18421647:TG:T	18421647	NA,T	NA,TG	NA,1	NA,inf	NA,inf	NA,0.288563	0.000119987	0.000142314
2	chr11:18325252:A:G	18325252	NA,G	NA,A	NA,1	NA,inf	NA,inf	NA,0.313362	0.000119984	0.000143229
2	chr11:18870396:G:A	18870396	A,A	G,G	1,1	inf,-inf	inf,inf	0.635191,0.854685	0.000119862	0.000137981
2	chr11:18200105:A:G	18200105	NA,G	NA,A	NA,1	NA,-inf	NA,inf	NA,0.248794	0.000119827	0.000141759
2	chr11:18698630:A:AT	18698630	NA,AT	NA,A	NA,1	NA,inf	NA,inf	NA,0.253053	0.000119801	0.000141705
2	chr11:18898941:T:G	18898941	G,NA	T,NA	1,NA	-inf,NA	inf,NA	0.46549,NA	0.000119774	0.000142931
2	chr11:18840161:C:T	18840161	T,NA	C,NA	1,NA	inf,NA	inf,NA	0.297555,NA	0.000119764	0.000138697
2	chr11:18653742:A:T	18653742	NA,T	NA,A	NA,1	NA,-inf	NA,inf	NA,0.262057	0.000119653	0.000141582
2	chr11:18242881:A:T	18242881	NA,T	NA,A	NA,1	NA,inf	NA,inf	NA,0.282337	0.000119597	0.000141764
2	chr11:18685772:T:C	18685772	NA,C	NA,T	NA,1	NA,-inf	NA,inf	NA,0.255115	0.00011956	0.000141719
2	chr11:18449761:G:A	18449761	NA,A	NA,G	NA,1	NA,inf	NA,inf	NA,0.286943	0.000119513	0.000141772
2	chr11:18449655:G:T	18449655	NA,T	NA,G	NA,1	NA,inf	NA,inf	NA,0.286943	0.000119513	0.000141772
2	chr11:18693840:G:A	18693840	NA,A	NA,G	NA,1	NA,inf	NA,inf	NA,0.251404	0.000119501	0.000140708
2	chr11:19027701:A:G	19027701	NA,G	NA,A	NA,1	NA,-inf	NA,inf	NA,0.246888	0.00011949	0.000141429
2	chr11:18278438:T:A	18278438	NA,A	NA,T	NA,1	NA,inf	NA,inf	NA,0.252735	0.000119428	0.000141403
2	chr11:18858776:T:A	18858776	NA,A	NA,T	NA,1	NA,-inf	NA,inf	NA,0.243183	0.000119359	0.000141492
2	chr11:18416783:C:T	18416783	NA,T	NA,C	NA,1	NA,inf	NA,inf	NA,0.358547	0.000119302	0.000142958
2	chr11:18950550:C:T	18950550	NA,T	NA,C	NA,1	NA,-inf	NA,inf	NA,0.240648	0.000119279	0.000141263
2	chr11:18205468:A:G	18205468	NA,G	NA,A	NA,1	NA,-inf	NA,inf	NA,0.244349	0.000119266	0.000141102
2	chr11:18718356:A:G	18718356	G,G	A,A	1,1	inf,inf	inf,inf	1.4729,0.159935	0.000119244	0.000154987
2	chr11:19044086:A:G	19044086	NA,G	NA,A	NA,1	NA,-inf	NA,inf	NA,0.240605	0.000119228	0.000140602
2	chr11:18204672:G:A	18204672	NA,A	NA,G	NA,1	NA,-inf	NA,inf	NA,0.243861	0.000119205	0.00014103
2	chr11:18206773:C:A	18206773	NA,A	NA,C	NA,1	NA,-inf	NA,inf	NA,0.243861	0.000119205	0.00014103
2	chr11:18970472:C:G	18970472	NA,G	NA,C	NA,1	NA,-inf	NA,inf	NA,0.244458	0.000119201	0.000140593
2	chr11:18410486:CATGG:C	18410486	C,C	CATGG,CATGG	1,1	inf,-inf	inf,inf	0.566364,1.13704	0.00011916	0.000150017
2	chr11:18282587:C:T	18282587	NA,T	NA,C	NA,1	NA,inf	NA,inf	NA,0.314609	0.000119159	0.000142434
2	chr11:18200101:T:C	18200101	NA,C	NA,T	NA,1	NA,-inf	NA,inf	NA,0.242978	0.000119098	0.000140897
2	chr11:18309829:T:C	18309829	NA,C	NA,T	NA,1	NA,-inf	NA,inf	NA,0.220376	0.000119063	0.000140489
2	chr11:18204781:A:G	18204781	NA,G	NA,A	NA,1	NA,-inf	NA,inf	NA,0.242613	0.000119049	0.000140845
2	chr11:18823265:A:G	18823265	G,G	A,A	1,1	inf,-inf	inf,inf	0.94861,0.449437	0.000119036	0.000134029
2	chr11:18918887:G:A	18918887	NA,A	NA,G	NA,1	NA,inf	NA,inf	NA,0.251232	0.000119008	0.000141024
2	chr11:18147271:T:C	18147271	NA,C	NA,T	NA,1	NA,inf	NA,inf	NA,0.252359	0.000118956	0.000140641
2	chr11:18204067:C:G	18204067	NA,G	NA,C	NA,1	NA,-inf	NA,inf	NA,0.238622	0.000118888	0.000140415
2	chr11:18689350:G:T	18689350	NA,T	NA,G	NA,1	NA,inf	NA,inf	NA,0.246037	0.000118885	0.000140683
2	chr11:19007725:C:T	19007725	NA,T	NA,C	NA,1	NA,inf	NA,inf	NA,0.262402	0.000118816	0.000140842
2	chr11:18205963:G:C	18205963	NA,C	NA,G	NA,1	NA,-inf	NA,inf	NA,0.240367	0.000118773	0.00014052
2	chr11:18687844:T:C	18687844	C,C	T,T	1,1	-inf,inf	inf,inf	4.67133,0.0853065	0.000118773	0.0201051
2	chr11:18864532:C:T	18864532	T,T	C,C	1,1	-inf,-inf	inf,inf	0.344897,1.03249	0.000118698	0.000136464
2	chr11:18770877:T:C	18770877	NA,C	NA,T	NA,1	NA,inf	NA,inf	NA,0.249272	0.000118684	0.000140021
2	chr11:18924117:A:G	18924117	NA,G	NA,A	NA,1	NA,inf	NA,inf	NA,0.251332	0.000118636	0.000139284
2	chr11:18950984:T:C	18950984	NA,C	NA,T	NA,1	NA,-inf	NA,inf	NA,0.235412	0.000118625	0.000140485
2	chr11:18950865:C:G	18950865	NA,G	NA,C	NA,1	NA,-inf	NA,inf	NA,0.209055	0.000118613	0.000140552
2	chr11:18645600:A:G	18645600	NA,G	NA,A	NA,1	NA,inf	NA,inf	NA,0.24301	0.000118564	0.000140084
2	chr11:18931182:C:T	18931182	NA,T	NA,C	NA,1	NA,inf	NA,inf	NA,0.246775	0.000118535	0.000140729
2	chr11:18250498:C:A	18250498	NA,A	NA,C	NA,1	NA,-inf	NA,inf	NA,0.215579	0.000118513	0.000139967
2	chr11:18224419:A:T	18224419	NA,T	NA,A	NA,1	NA,-inf	NA,inf	NA,0.241533	0.000118496	0.000140135
2	chr11:18775195:T:C	18775195	NA,C	NA,T	NA,1	NA,inf	NA,inf	NA,0.253501	0.000118451	0.000138974
2	chr11:18621698:C:G	18621698	NA,G	NA,C	NA,1	NA,inf	NA,inf	NA,0.291642	0.000118434	0.000140336
2	chr11:18236795:C:G	18236795	NA,G	NA,C	NA,1	NA,-inf	NA,inf	NA,0.242758	0.000118433	0.000140088
2	chr11:18474481:G:A	18474481	NA,A	NA,G	NA,1	NA,-inf	NA,inf	NA,0.245496	0.000118362	0.000140134
2	chr11:18206863:C:T	18206863	NA,T	NA,C	NA,1	NA,-inf	NA,inf	NA,0.236771	0.000118326	0.000139991
2	chr11:18184787:T:C	18184787	C,C	T,T	1,1	inf,inf	inf,inf	0.080521,1.1911	0.000118307	0.000139048
2	chr11:18937952:G:A	18937952	NA,A	NA,G	NA,1	NA,inf	NA,inf	NA,0.248769	0.000118303	0.00014
2	chr11:18207228:GAACA:G	18207228	NA,G	NA,GAACA	NA,1	NA,inf	NA,inf	NA,0.262182	0.000118296	0.000140445
2	chr11:18205275:G:A	18205275	NA,A	NA,G	NA,1	NA,-inf	NA,inf	NA,0.236459	0.000118288	0.000139948
2	chr11:19062845:C:T	19062845	NA,T	NA,C	NA,1	NA,-inf	NA,inf	NA,0.232669	0.000118275	0.000140949
2	chr11:18636622:C:CT	18636622	NA,CT	NA,C	NA,1	NA,inf	NA,inf	NA,0.290181	0.000118258	0.000140129
2	chr11:18397181:G:A	18397181	NA,A	NA,G	NA,1	NA,-inf	NA,inf	NA,0.240165	0.000118248	0.000139911
2	chr11:18391071:T:G	18391071	G,G	T,T	1,1	-inf,-inf	inf,inf	1.39165,0.142355	0.000118202	0.000146619
2	chr11:18641675:G:A	18641675	NA,A	NA,G	NA,1	NA,inf	NA,inf	NA,0.239036	0.000118158	0.000139167
2	chr11:19032780:T:C	19032780	NA,C	NA,T	NA,1	NA,inf	NA,inf	NA,0.251163	0.000118126	0.000140142
2	chr11:18278452:G:A	18278452	NA,A	NA,G	NA,1	NA,inf	NA,inf	NA,0.304999	0.000118063	0.000141082
2	chr11:19060880:C:T	19060880	NA,T	NA,C	NA,1	NA,-inf	NA,inf	NA,0.230895	0.000118053	0.000140674
2	chr11:19066317:A:G	19066317	NA,G	NA,A	NA,1	NA,-inf	NA,inf	NA,0.230856	0.000118049	0.000140669
2	chr11:18459479:G:C	18459479	NA,C	NA,G	NA,1	NA,inf	NA,inf	NA,0.239962	0.000118047	0.000139581
2	chr11:19042745:A:G	19042745	NA,G	NA,A	NA,1	NA,-inf	NA,inf	NA,0.240218	0.000118024	0.000140141
2	chr11:18229222:G:GTTGCTTAA	18229222	NA,GTTGCTTAA	NA,G	NA,1	NA,-inf	NA,inf	NA,0.237909	0.000118005	0.000139546
2	chr11:18661457:T:C	18661457	NA,C	NA,T	NA,1	NA,-inf	NA,inf	NA,0.23979	0.000117966	0.000139503
2	chr11:18466456:T:C	18466456	NA,C	NA,T	NA,1	NA,inf	NA,inf	NA,0.245144	0.000117923	0.000139781
2	chr11:19087432:A:G	19087432	NA,G	NA,A	NA,1	NA,inf	NA,inf	NA,0.263516	0.000117844	0.00013954
2	chr11:18411358:C:T	18411358	T,T	C,C	1,1	inf,-inf	inf,inf	0.575099,1.12611	0.000117807	0.000148489
2	chr11:18853651:G:A	18853651	NA,A	NA,G	NA,1	NA,-inf	NA,inf	NA,0.229767	0.000117804	0.000138727
2	chr11:18775104:T:C	18775104	NA,C	NA,T	NA,1	NA,inf	NA,inf	NA,0.247634	0.000117733	0.000138168
2	chr11:18945210:C:T	18945210	NA,T	NA,C	NA,1	NA,-inf	NA,inf	NA,0.237755	0.000117729	0.000139172
2	chr11:18872927:C:T	18872927	NA,T	NA,C	NA,1	NA,-inf	NA,inf	NA,0.228079	0.000117713	0.000139194
2	chr11:19023724:C:T	19023724	NA,T	NA,C	NA,1	NA,-inf	NA,inf	NA,0.203558	0.000117626	0.00013918
2	chr11:18174671:A:G	18174671	G,NA	A,NA	1,NA	inf,NA	inf,NA	0.351949,NA	0.000117593	0.000138064
2	chr11:18201935:T:C	18201935	NA,C	NA,T	NA,1	NA,-inf	NA,inf	NA,0.231841	0.000117572	0.000139194
2	chr11:18993148:T:C	18993148	NA,C	NA,T	NA,1	NA,inf	NA,inf	NA,0.254757	0.000117472	0.000139234
2	chr11:18701930:T:C	18701930	NA,C	NA,T	NA,1	NA,inf	NA,inf	NA,0.25145	0.000117469	0.000138994
2	chr11:18421533:C:T	18421533	NA,T	NA,C	NA,1	NA,inf	NA,inf	NA,0.236557	0.000117406	0.000138628
2	chr11:18198439:T:C	18198439	NA,C	NA,T	NA,1	NA,-inf	NA,inf	NA,0.229114	0.000117396	0.000138884
2	chr11:19038104:A:G	19038104	NA,G	NA,A	NA,1	NA,-inf	NA,inf	NA,0.234319	0.000117392	0.000138497
2	chr11:18414898:C:T	18414898	NA,T	NA,C	NA,1	NA,inf	NA,inf	NA,0.267073	0.000117193	0.000139
2	chr11:19041073:G:T	19041073	NA,T	NA,G	NA,1	NA,-inf	NA,inf	NA,0.233524	0.000117192	0.000139136
2	chr11:18299010:A:C	18299010	NA,C	NA,A	NA,1	NA,-inf	NA,inf	NA,0.175838	0.000117153	0.000137508
2	chr11:18844525:A:G	18844525	NA,G	NA,A	NA,1	NA,-inf	NA,inf	NA,0.231763	0.000117128	0.000138754
2	chr11:18220227:T:C	18220227	NA,C	NA,T	NA,1	NA,-inf	NA,inf	NA,0.226916	0.000117127	0.000138589
2	chr11:19049707:TTTTTAAGGTGTG:T	19049707	NA,T	NA,TTTTTAAGGTGTG	NA,1	NA,-inf	NA,inf	NA,0.23258	0.000117082	0.000139003
2	chr11:18485977:C:G	18485977	NA,G	NA,C	NA,1	NA,inf	NA,inf	NA,0.231962	0.000117063	0.000138541
2	chr11:18305278:C:T	18305278	NA,T	NA,C	NA,1	NA,-inf	NA,inf	NA,0.174998	0.000117045	0.000137385
2	chr11:18481009:T:C	18481009	NA,C	NA,T	NA,1	NA,inf	NA,inf	NA,0.231592	0.00011702	0.000138489
2	chr11:19007743:C:T	19007743	T,T	C,C	1,1	inf,-inf	inf,inf	0.0544181,1.28199	0.000116938	0.000136277
2	chr11:18226668:C:T	18226668	NA,T	NA,C	NA,1	NA,-inf	NA,inf	NA,0.225195	0.000116923	0.000138349
2	chr11:18434168:C:T	18434168	NA,T	NA,C	NA,1	NA,inf	NA,inf	NA,0.26371	0.000116853	0.000138584
2	chr11:18898160:C:G	18898160	G,G	C,C	1,1	inf,-inf	inf,inf	0.121223,1.24557	0.00011684	0.0001376
2	chr11:18855111:C:T	18855111	NA,T	NA,C	NA,1	NA,-inf	NA,inf	NA,0.221399	0.000116776	0.000137557
2	chr11:18611014:G:C	18611014	NA,C	NA,G	NA,1	NA,inf	NA,inf	NA,0.225819	0.000116734	0.000138178
2	chr11:18994239:GTTTTGAT:G	18994239	NA,G	NA,GTTTTGAT	NA,1	NA,-inf	NA,inf	NA,0.229085	0.000116687	0.000137614
2	chr11:18926376:T:C	18926376	NA,C	NA,T	NA,1	NA,inf	NA,inf	NA,0.238248	0.000116614	0.000138069
2	chr11:19079510:A:G	19079510	G,NA	A,NA	1,NA	inf,NA	inf,NA	0.425895,NA	0.000116612	0.000138922
2	chr11:18414553:C:T	18414553	NA,T	NA,C	NA,1	NA,inf	NA,inf	NA,0.261622	0.000116594	0.000138276
2	chr11:19115148:A:G	19115148	NA,G	NA,A	NA,1	NA,-inf	NA,inf	NA,0.211808	0.000116589	0.000137512
2	chr11:18632557:C:T	18632557	NA,T	NA,C	NA,1	NA,inf	NA,inf	NA,0.225016	0.000116586	0.000138049
2	chr11:19042352:T:C	19042352	NA,C	NA,T	NA,1	NA,-inf	NA,inf	NA,0.219622	0.000116576	0.000138278
2	chr11:19021527:G:A	19021527	NA,A	NA,G	NA,1	NA,inf	NA,inf	NA,0.245502	0.000116553	0.000138198
2	chr11:19019847:G:A	19019847	NA,A	NA,G	NA,1	NA,inf	NA,inf	NA,0.245356	0.000116536	0.000138178
2	chr11:18198697:G:C	18198697	NA,C	NA,G	NA,1	NA,-inf	NA,inf	NA,0.221515	0.000116503	0.000137829
2	chr11:18144062:T:C	18144062	NA,C	NA,T	NA,1	NA,-inf	NA,inf	NA,0.226294	0.000116477	0.000137753
2	chr11:18808595:T:C	18808595	NA,C	NA,T	NA,1	NA,-inf	NA,inf	NA,0.234561	0.000116466	0.000138104
2	chr11:19057555:T:A	19057555	A,NA	T,NA	1,NA	inf,NA	inf,NA	0.336179,NA	0.000116464	0.000136135
2	chr11:18445317:T:C	18445317	NA,C	NA,T	NA,1	NA,inf	NA,inf	NA,0.259808	0.000116393	0.000138036
2	chr11:18454629:C:T	18454629	NA,T	NA,C	NA,1	NA,inf	NA,inf	NA,0.257083	0.000116379	0.000138004
2	chr11:18421544:A:G	18421544	NA,G	NA,A	NA,1	NA,inf	NA,inf	NA,0.257467	0.000116376	0.000137997
2	chr11:18420071:C:T	18420071	NA,T	NA,C	NA,1	NA,inf	NA,inf	NA,0.259659	0.000116364	0.000138004
2	chr11:18199227:A:G	18199227	NA,G	NA,A	NA,1	NA,-inf	NA,inf	NA,0.219707	0.000116294	0.000137581
2	chr11:18146569:T:C	18146569	NA,C	NA,T	NA,1	NA,inf	NA,inf	NA,0.230053	0.000116272	0.00013747
2	chr11:18201993:C:T	18201993	NA,T	NA,C	NA,1	NA,-inf	NA,inf	NA,0.219501	0.00011627	0.000137553
2	chr11:18198711:G:A	18198711	NA,A	NA,G	NA,1	NA,-inf	NA,inf	NA,0.219501	0.00011627	0.000137553
2	chr11:19046627:T:G	19046627	NA,G	NA,T	NA,1	NA,-inf	NA,inf	NA,0.218692	0.00011621	0.000136804
2	chr11:18198728:G:A	18198728	NA,A	NA,G	NA,1	NA,-inf	NA,inf	NA,0.218464	0.000116149	0.000137411
2	chr11:18779564:T:C	18779564	NA,C	NA,T	NA,1	NA,inf	NA,inf	NA,0.231695	0.000116052	0.000136555
2	chr11:18770873:C:T	18770873	NA,T	NA,C	NA,1	NA,inf	NA,inf	NA,0.247324	0.000116025	0.000137663
2	chr11:18403591:A:AT	18403591	NA,AT	NA,A	NA,1	NA,inf	NA,inf	NA,0.22463	0.000115977	0.000136961
2	chr11:18686742:C:T	18686742	NA,T	NA,C	NA,1	NA,inf	NA,inf	NA,0.388204	0.000115904	0.000140175
2	chr11:18683470:T:C	18683470	NA,C	NA,T	NA,1	NA,inf	NA,inf	NA,0.218294	0.000115855	0.000137045
2	chr11:18816542:G:C	18816542	C,NA	G,NA	1,NA	inf,NA	inf,NA	0.353714,NA	0.000115802	0.000135952
2	chr11:18994632:A:G	18994632	NA,G	NA,A	NA,1	NA,-inf	NA,inf	NA,0.21595	0.000115779	0.000136584
2	chr11:18258863:CATTT:C	18258863	NA,C	NA,CATTT	NA,1	NA,-inf	NA,inf	NA,0.21498	0.000115749	0.00013693
2	chr11:19114641:A:G	19114641	NA,G	NA,A	NA,1	NA,inf	NA,inf	NA,0.219576	0.000115724	0.000136849
2	chr11:19092103:A:G	19092103	NA,G	NA,A	NA,1	NA,inf	NA,inf	NA,0.243657	0.000115719	0.00013707
2	chr11:19109545:C:T	19109545	NA,T	NA,C	NA,1	NA,-inf	NA,inf	NA,0.214582	0.000115706	0.000136546
2	chr11:18891530:TGAA:T	18891530	NA,T	NA,TGAA	NA,1	NA,-inf	NA,inf	NA,0.219579	0.00011562	0.000137419
2	chr11:18625815:T:C	18625815	NA,C	NA,T	NA,1	NA,-inf	NA,inf	NA,0.233764	0.00011558	0.000137311
2	chr11:18687353:T:C	18687353	NA,C	NA,T	NA,1	NA,inf	NA,inf	NA,0.384161	0.000115525	0.000139681
2	chr11:18837521:G:A	18837521	NA,A	NA,G	NA,1	NA,-inf	NA,inf	NA,0.217429	0.000115519	0.000136456
2	chr11:19098954:G:A	19098954	NA,A	NA,G	NA,1	NA,-inf	NA,inf	NA,0.217063	0.000115477	0.0001367
2	chr11:18595297:C:A	18595297	NA,A	NA,C	NA,1	NA,inf	NA,inf	NA,0.216602	0.000115463	0.000136588
2	chr11:18261340:C:T	18261340	NA,T	NA,C	NA,1	NA,-inf	NA,inf	NA,0.220446	0.000115432	0.000136767
2	chr11:18144336:C:T	18144336	T,T	C,C	1,1	inf,inf	inf,inf	0.155917,1.17632	0.000115423	0.00013589
2	chr11:18216483:C:T	18216483	NA,T	NA,C	NA,1	NA,-inf	NA,inf	NA,0.211834	0.00011539	0.000136533
2	chr11:18144132:G:A	18144132	A,NA	G,NA	1,NA	-inf,NA	inf,NA	0.388549,NA	0.000115332	0.000136492
2	chr11:18731732:C:G	18731732	NA,G	NA,C	NA,1	NA,inf	NA,inf	NA,0.219319	0.000115236	0.000136547
2	chr11:19087144:G:A	19087144	NA,A	NA,G	NA,1	NA,-inf	NA,inf	NA,0.20885	0.000115231	0.000136988
2	chr11:18228733:A:G	18228733	NA,G	NA,A	NA,1	NA,-inf	NA,inf	NA,0.210469	0.000115222	0.000136345
2	chr11:18222123:A:G	18222123	NA,G	NA,A	NA,1	NA,-inf	NA,inf	NA,0.188508	0.000115166	0.00013566
2	chr11:18412600:C:A	18412600	NA,A	NA,C	NA,1	NA,-inf	NA,inf	NA,0.200677	0.00011516	0.000136011
2	chr11:18199784:G:A	18199784	NA,A	NA,G	NA,1	NA,-inf	NA,inf	NA,0.209658	0.000115153	0.000136233
2	chr11:18224123:T:G	18224123	NA,G	NA,T	NA,1	NA,-inf	NA,inf	NA,0.209711	0.000115149	0.000136249
2	chr11:18538301:C:T	18538301	T,NA	C,NA	1,NA	inf,NA	inf,NA	0.164154,NA	0.000115147	0.000131378
2	chr11:18627648:G:C	18627648	NA,C	NA,G	NA,1	NA,inf	NA,inf	NA,0.21237	0.000115146	0.000136333
2	chr11:18153380:T:TA	18153380	NA,TA	NA,T	NA,1	NA,inf	NA,inf	NA,0.239711	0.000115133	0.000136509
2	chr11:18413171:T:G	18413171	NA,G	NA,T	NA,1	NA,inf	NA,inf	NA,0.211932	0.000115122	0.000136466
2	chr11:19096390:C:A	19096390	NA,A	NA,C	NA,1	NA,inf	NA,inf	NA,0.237605	0.000115082	0.000136305
```
