## Supplementary material for "Characterization of shared and ancestry-specific signals driving complex traits using multi-ancestry fine-mapping": susiex_nc2.cs80.snp

```
BP	SNP	PIP(CS1)	LogBF(CS1,Pop1)	LogBF(CS1,Pop2)	PIP(CS2)	LogBF(CS2,Pop1)	LogBF(CS2,Pop2)
18117705	chr11:18117705:T:C	1.88005e-05	-1.91869e-10	-1.35671	0.000102447	-1.91869e-10	-1.35837
18117710	chr11:18117710:T:G	1.88088e-05	-1.91869e-10	-1.35627	0.000102487	-1.91869e-10	-1.35798
18117734	chr11:18117734:C:T	1.87472e-05	-1.91869e-10	-1.35955	0.000102185	-1.91869e-10	-1.36093
18118287	chr11:18118287:A:G	5.40632e-06	-1.3288	-1.27422	2.93064e-05	-1.33213	-1.27778
18118851	chr11:18118851:C:T	2.28023e-05	-1.91869e-10	-1.16373	0.000124931	-1.91869e-10	-1.15996
18118920	chr11:18118920:G:A	5.22231e-05	-0.127998	-0.207068	0.000300037	-0.122755	-0.161056
18118999	chr11:18118999:G:A	2.05702e-05	-1.91869e-10	-1.26675	0.000111747	-1.91869e-10	-1.27148
18119051	chr11:18119051:C:A	1.88047e-05	-1.91869e-10	-1.35648	0.000102788	-1.91869e-10	-1.35505
18119168	chr11:18119168:T:C	2.9584e-05	-1.91869e-10	-0.903356	0.000163049	-1.91869e-10	-0.893666
18119384	chr11:18119384:G:A	1.87353e-05	-1.91869e-10	-1.36018	0.000102387	-1.91869e-10	-1.35896
18119677	chr11:18119677:T:C	1.86569e-05	-1.91869e-10	-1.36437	0.000101834	-1.91869e-10	-1.36437
18119846	chr11:18119846:C:T	2.87952e-05	-1.91869e-10	-0.930383	0.000157012	-1.91869e-10	-0.931395
18119852	chr11:18119852:A:G	5.25623e-06	-1.30366	-1.32751	2.65997e-05	-1.38185	-1.32496
18120096	chr11:18120096:C:T	1.88438e-05	-1.91869e-10	-1.35441	0.000103049	-1.91869e-10	-1.35251
18120273	chr11:18120273:T:G	2.30555e-05	-1.91869e-10	-1.15269	0.000122937	-1.91869e-10	-1.17604
18120466	chr11:18120466:C:T	1.87158e-05	-1.91869e-10	-1.36122	0.000102267	-1.91869e-10	-1.36013
18120529	chr11:18120529:C:T	1.10904e-05	-1.28052	-0.603991	6.49297e-05	-1.2237	-0.590716
18120708	chr11:18120708:C:A	2.50502e-05	-1.06971	-6.68817e-10	0.000127736	-1.13775	-6.68817e-10
18120916	chr11:18120916:G:A	1.64514e-05	-1.06557	-0.424612	0.000105233	-0.960613	-0.370924
18120942	chr11:18120942:C:T	2.94195e-05	-1.91869e-10	-0.908935	0.000162128	-1.91869e-10	-0.899329
18121470	chr11:18121470:G:A	5.82988e-05	-1.91869e-10	-0.22501	0.000300987	-1.91869e-10	-0.280648
18121717	chr11:18121717:C:T	1.883e-05	-1.91869e-10	-1.35514	0.000102958	-1.91869e-10	-1.3534
18122156	chr11:18122156:A:G	1.91991e-05	-1.91869e-10	-1.33573	0.000105223	-1.91869e-10	-1.33164
18122270	chr11:18122270:A:G	3.74528e-05	-1.91869e-10	-0.66751	0.000209542	-1.91869e-10	-0.64279
18122784	chr11:18122784:C:A	3.72184e-05	-0.673786	-6.68817e-10	0.00016053	-0.909234	-6.68817e-10
18123162	chr11:18123162:A:C	1.88964e-05	-1.91869e-10	-1.35162	0.000104313	-1.91869e-10	-1.34032
18123249	chr11:18123249:C:T	5.91443e-06	-1.22679	-1.2864	3.3662e-05	-1.17213	-1.29921
18123520	chr11:18123520:G:A	6.63731e-06	-1.328	-1.06988	3.40552e-05	-1.39984	-1.05989
18123590	chr11:18123590:G:T	6.28809e-06	-1.41318	-1.03876	3.28307e-05	-1.47663	-1.01972
18123916	chr11:18123916:C:T	3.85573e-05	-1.91869e-10	-0.638444	0.000215807	-1.91869e-10	-0.613333
18123984	chr11:18123984:CTGTT:C	3.92935e-05	-1.91869e-10	-0.619531	0.000219998	-1.91869e-10	-0.594097
18124043	chr11:18124043:C:T	5.71805e-05	-1.91869e-10	-0.244378	0.00032278	-1.91869e-10	-0.210746
18124072	chr11:18124072:C:A	3.99785e-05	-1.91869e-10	-0.602248	0.000223898	-1.91869e-10	-0.576524
18124476	chr11:18124476:A:G	8.0928e-06	-1.54199	-0.657629	4.49809e-05	-1.54558	-0.635901
18124554	chr11:18124554:A:G	1.86629e-05	-1.91869e-10	-1.36405	0.000101857	-1.91869e-10	-1.36415
18124630	chr11:18124630:G:T	7.08734e-06	-1.18865	-1.14363	3.95069e-05	-1.14241	-1.16883
18124636	chr11:18124636:G:C	1.88628e-05	-1.91869e-10	-1.3534	0.000103153	-1.91869e-10	-1.3515
18124729	chr11:18124729:T:C	6.26453e-06	-1.23082	-1.22486	3.12706e-05	-1.31253	-1.23251
18124807	chr11:18124807:T:C	1.86573e-05	-1.91869e-10	-1.36435	0.000101834	-1.91869e-10	-1.36437
18124955	chr11:18124955:G:T	3.0186e-05	-1.91869e-10	-0.883213	0.000164648	-1.91869e-10	-0.883908
18125079	chr11:18125079:TTTC:T	7.08961e-06	-1.20174	-1.13022	3.94645e-05	-1.15627	-1.15604
18125197	chr11:18125197:A:G	3.74288e-05	-1.91869e-10	-0.668151	0.000209345	-1.91869e-10	-0.643734
18125469	chr11:18125469:G:A	3.93077e-05	-1.91869e-10	-0.61917	0.000220079	-1.91869e-10	-0.59373
18125578	chr11:18125578:T:TAAGG	6.54395e-06	-1.18464	-1.22741	3.2433e-05	-1.27364	-1.23491
18125705	chr11:18125705:C:T	1.96307e-05	-1.91869e-10	-1.3135	0.000106796	-1.91869e-10	-1.31679
18125801	chr11:18125801:C:T	3.19214e-05	-1.91869e-10	-0.827313	0.000176213	-1.91869e-10	-0.816026
18125883	chr11:18125883:G:A	3.96805e-05	-1.91869e-10	-0.60973	0.000222202	-1.91869e-10	-0.584131
18126747	chr11:18126747:T:A	6.72386e-06	-1.21123	-1.1737	3.75417e-05	-1.16535	-1.19691
18126852	chr11:18126852:TG:T	2.03786e-05	-1.91869e-10	-1.27611	0.000110882	-1.91869e-10	-1.27925
18127038	chr11:18127038:C:G	3.06924e-05	-1.91869e-10	-0.866576	0.000169206	-1.91869e-10	-0.856598
18127086	chr11:18127086:T:G	5.94407e-06	-1.36503	-1.14317	2.99874e-05	-1.43436	-1.15258
18127177	chr11:18127177:G:A	2.53853e-05	-1.91869e-10	-1.05642	0.00014042	-1.91869e-10	-1.04308
18127267	chr11:18127267:A:C	1.93215e-05	-1.91869e-10	-1.32937	0.000105342	-1.91869e-10	-1.3305
18127410	chr11:18127410:A:G	4.09198e-05	-1.91869e-10	-0.578976	0.000219981	-1.91869e-10	-0.594175
18127475	chr11:18127475:C:T	2.89627e-05	-1.91869e-10	-0.924582	0.000161151	-1.91869e-10	-0.905372
18127582	chr11:18127582:A:C	6.8151e-05	-1.91869e-10	-0.0688649	0.000385661	-1.91869e-10	-0.0327589
18127675	chr11:18127675:A:G	5.07463e-06	-1.55059	-1.11575	2.80509e-05	-1.55214	-1.10155
18127801	chr11:18127801:T:C	4.17257e-05	-0.559474	-6.68817e-10	0.000223056	-0.580294	-6.68817e-10
18128017	chr11:18128017:G:A	4.91058e-06	-1.36547	-1.33373	2.50709e-05	-1.43895	-1.32706
18128067	chr11:18128067:C:T	5.51782e-05	-1.91869e-10	-0.280022	0.000311334	-1.91869e-10	-0.246849
18128164	chr11:18128164:G:A	5.30458e-06	-1.3254	-1.29662	2.69028e-05	-1.4068	-1.28868
18128251	chr11:18128251:C:T	4.7953e-06	-1.55255	-1.1704	2.64745e-05	-1.55392	-1.15761
18128292	chr11:18128292:C:A	3.93964e-05	-1.91869e-10	-0.616915	0.000220647	-1.91869e-10	-0.591151
18128573	chr11:18128573:G:A	2.57392e-05	-1.91869e-10	-1.04257	0.000142699	-1.91869e-10	-1.02698
18128630	chr11:18128630:C:T	7.50606e-06	-1.19497	-1.07991	3.65399e-05	-1.31896	-1.07036
18128703	chr11:18128703:A:T	2.92459e-05	-1.91869e-10	-0.914851	0.000159876	-1.91869e-10	-0.913316
18128726	chr11:18128726:C:T	3.83903e-05	-1.91869e-10	-0.642785	0.000214961	-1.91869e-10	-0.617261
18128798	chr11:18128798:C:T	4.99795e-06	-1.55175	-1.12981	2.76178e-05	-1.55322	-1.11603
18129798	chr11:18129798:C:T	3.98389e-05	-0.280239	-0.325506	0.000230252	-0.267697	-0.280846
18130091	chr11:18130091:T:A	4.1207e-05	-1.91869e-10	-0.571981	0.000230974	-1.91869e-10	-0.545412
18130199	chr11:18130199:A:G	3.06924e-05	-1.91869e-10	-0.866576	0.000169206	-1.91869e-10	-0.856598
18130470	chr11:18130470:G:A	2.41995e-05	-1.91869e-10	-1.10426	0.000128674	-1.91869e-10	-1.13043
18130839	chr11:18130839:T:C	5.29374e-06	-1.25975	-1.36432	2.64177e-05	-1.34931	-1.36437
18130868	chr11:18130868:G:T	5.66271e-06	-1.33006	-1.22662	3.21282e-05	-1.28842	-1.22957
18131056	chr11:18131056:T:C	4.05281e-05	-1.91869e-10	-0.588595	0.000227123	-1.91869e-10	-0.562224
18131198	chr11:18131198:C:A	2.35356e-05	-1.91869e-10	-1.13207	0.000125345	-1.91869e-10	-1.15665
18131290	chr11:18131290:C:T	3.96278e-05	-1.91869e-10	-0.611061	0.000221979	-1.91869e-10	-0.585134
18131291	chr11:18131291:C:T	5.77832e-06	-1.37143	-1.16505	3.1951e-05	-1.33513	-1.18838
18131546	chr11:18131546:G:T	3.15918e-05	-0.345241	-0.492452	0.000181517	-0.334439	-0.451928
18131779	chr11:18131779:C:T	1.87619e-05	-1.91869e-10	-1.35876	0.000102324	-1.91869e-10	-1.35957
18131894	chr11:18131894:G:A	1.87574e-05	-1.91869e-10	-1.359	0.000102302	-1.91869e-10	-1.35978
18131921	chr11:18131921:A:G	4.05825e-05	-1.91869e-10	-0.587254	0.000227407	-1.91869e-10	-0.560974
18131924	chr11:18131924:C:T	4.04285e-05	-1.91869e-10	-0.591055	0.00022653	-1.91869e-10	-0.564838
18132076	chr11:18132076:A:G	3.00955e-05	-1.91869e-10	-0.886215	0.000165882	-1.91869e-10	-0.876439
18132573	chr11:18132573:C:A	3.00155e-05	-0.384852	-0.504024	0.000172406	-0.374135	-0.463731
18132626	chr11:18132626:T:C	2.31454e-05	-1.14879	-6.68817e-10	0.000131483	-1.10884	-6.68817e-10
18132950	chr11:18132950:C:T	4.0743e-05	-1.91869e-10	-0.583307	0.000228341	-1.91869e-10	-0.556877
18133297	chr11:18133297:A:G	5.85126e-06	-1.36116	-1.16277	3.23496e-05	-1.32477	-1.18635
18133299	chr11:18133299:T:C	5.88976e-06	-1.3607	-1.15668	3.25441e-05	-1.3245	-1.18062
18133370	chr11:18133370:G:A	2.09313e-05	-1.91869e-10	-1.24934	0.000113702	-1.91869e-10	-1.25414
18133546	chr11:18133546:C:T	4.08478e-05	-1.91869e-10	-0.580738	0.000236275	-1.91869e-10	-0.522721
18133667	chr11:18133667:C:T	2.92347e-05	-0.449857	-0.465378	0.000168016	-0.439453	-0.424207
18133796	chr11:18133796:A:G	3.77672e-05	-1.91869e-10	-0.65915	0.000211335	-1.91869e-10	-0.63427
18134164	chr11:18134164:A:G	1.86996e-05	-1.91869e-10	-1.36209	0.000102034	-1.91869e-10	-1.36241
18134376	chr11:18134376:A:G	4.25102e-05	-1.91869e-10	-0.540847	0.000238483	-1.91869e-10	-0.513417
18134527	chr11:18134527:C:T	6.96121e-06	-1.19902	-1.15122	3.8791e-05	-1.15374	-1.17579
18134759	chr11:18134759:G:A	5.8376e-05	-1.91869e-10	-0.223686	0.000329832	-1.91869e-10	-0.189132
18134820	chr11:18134820:C:T	2.09313e-05	-1.91869e-10	-1.24934	0.000113702	-1.91869e-10	-1.25414
18135610	chr11:18135610:C:T	2.78432e-05	-0.964001	-6.68817e-10	0.000159306	-0.916892	-6.68817e-10
18136129	chr11:18136129:C:T	1.5532e-05	-1.54769	-6.68817e-10	8.66844e-05	-1.52544	-6.68817e-10
18136352	chr11:18136352:G:A	3.89196e-05	-1.91869e-10	-0.629092	0.00021812	-1.91869e-10	-0.602669
18136770	chr11:18136770:A:T	4.16326e-05	-1.91869e-10	-0.561706	0.000233637	-1.91869e-10	-0.533947
18136800	chr11:18136800:A:T	6.61624e-06	-1.37715	-1.02391	3.43062e-05	-1.44841	-1.00398
18137001	chr11:18137001:C:T	1.89222e-05	-1.91869e-10	-1.35026	0.000103591	-1.91869e-10	-1.34727
18137411	chr11:18137411:C:T	2.73751e-05	-0.980957	-6.68817e-10	0.000141612	-1.03463	-6.68817e-10
18137446	chr11:18137446:T:C	5.90279e-06	-1.21025	-1.30491	3.03531e-05	-1.27941	-1.29541
18137622	chr11:18137622:A:G	1.86642e-05	-1.91869e-10	-1.36398	0.000101862	-1.91869e-10	-1.3641
18137707	chr11:18137707:A:G	1.2912e-05	-0.60222	-1.13021	6.71825e-05	-0.633327	-1.14698
18137795	chr11:18137795:T:G	1.87067e-05	-1.91869e-10	-1.36171	0.000102064	-1.91869e-10	-1.36212
18137859	chr11:18137859:C:G	3.52187e-05	-1.91869e-10	-0.729014	0.000197224	-1.91869e-10	-0.703374
18138121	chr11:18138121:T:C	8.52112e-06	-0.993494	-1.15455	3.73149e-05	-1.19769	-1.17063
18138122	chr11:18138122:G:A	8.65092e-06	-0.959319	-1.17361	3.77605e-05	-1.16792	-1.18853
18138342	chr11:18138342:A:G	3.52951e-05	-1.91869e-10	-0.726846	0.000192191	-1.91869e-10	-0.729224
18138805	chr11:18138805:C:A	6.15974e-06	-1.14179	-1.33077	3.59885e-05	-1.08211	-1.32241
18138807	chr11:18138807:C:T	6.12155e-06	-1.14709	-1.33168	3.57512e-05	-1.0877	-1.32343
18138910	chr11:18138910:G:A	6.98947e-06	-0.986902	-1.35928	3.30783e-05	-1.13199	-1.35685
18139218	chr11:18139218:C:T	2.8279e-05	-1.91869e-10	-0.948471	0.000154939	-1.91869e-10	-0.944687
18139399	chr11:18139399:G:A	6.13059e-06	-1.36566	-1.11164	3.70027e-05	-1.28476	-1.09197
18139912	chr11:18139912:C:T	6.21832e-05	-1.91869e-10	-0.160507	0.000353306	-1.91869e-10	-0.120382
18139957	chr11:18139957:A:G	1.86673e-05	-1.91869e-10	-1.36382	0.000101875	-1.91869e-10	-1.36397
18140084	chr11:18140084:G:A	1.56629e-05	-1.53929	-6.68817e-10	8.53016e-05	-1.54152	-6.68817e-10
18140165	chr11:18140165:C:T	4.16539e-06	-1.55694	-1.30685	2.28929e-05	-1.55683	-1.30006
18140506	chr11:18140506:A:C	1.52837e-05	-0.303452	-1.26035	6.43998e-05	-0.576032	-1.24657
18140817	chr11:18140817:C:T	1.86658e-05	-1.91869e-10	-1.3639	0.000101874	-1.91869e-10	-1.36398
18140935	chr11:18140935:C:T	2.77917e-05	-0.441999	-0.523853	0.000159189	-0.434249	-0.483377
18140984	chr11:18140984:A:T	7.25872e-05	-1.91869e-10	-0.00580243	0.000411537	-1.91869e-10	0.0321831
18141331	chr11:18141331:C:T	1.68906e-05	-1.46383	-6.68817e-10	8.78633e-05	-1.51193	-6.68817e-10
18141398	chr11:18141398:C:T	3.31042e-05	-0.278429	-0.5125	0.000189584	-0.27155	-0.471335
18141602	chr11:18141602:T:C	1.86606e-05	-1.91869e-10	-1.36418	0.000101848	-1.91869e-10	-1.36424
18141787	chr11:18141787:TG:T	4.65651e-05	-1.91869e-10	-0.449739	0.000263039	-1.91869e-10	-0.415413
18142024	chr11:18142024:TA:T	1.99285e-05	-0.440408	-0.858032	9.95849e-05	-0.517267	-0.869439
18142206	chr11:18142206:G:A	6.5009e-05	-1.91869e-10	-0.116065	0.000369049	-1.91869e-10	-0.0767857
18142757	chr11:18142757:C:T	2.82469e-05	-1.91869e-10	-0.949607	0.000157856	-1.91869e-10	-0.926032
18142955	chr11:18142955:A:G	1.90811e-05	-1.91869e-10	-1.34189	0.000104125	-1.91869e-10	-1.34212
18144059	chr11:18144059:G:A	4.38439e-05	-1.91869e-10	-0.509954	0.000241104	-1.91869e-10	-0.502488
18144062	chr11:18144062:T:C	2.12782e-05	-1.91869e-10	-1.23291	0.000116477	-1.91869e-10	-1.23002
18144132	chr11:18144132:G:A	2.11621e-05	-1.23838	-6.68817e-10	0.000115332	-1.2399	-6.68817e-10
18144219	chr11:18144219:T:C	1.53978e-05	-1.55636	-6.68817e-10	8.40006e-05	-1.55689	-6.68817e-10
18144336	chr11:18144336:C:T	2.04688e-05	-1.48266	0.210974	0.000115423	-1.49335	0.254238
18144377	chr11:18144377:T:C	0.00013271	-1.91869e-10	0.597579	0.000722831	-1.91869e-10	0.595458
18144546	chr11:18144546:T:C	3.41236e-05	-1.91869e-10	-0.760603	0.000187598	-1.91869e-10	-0.753416
18144550	chr11:18144550:G:A	2.76043e-05	-1.91869e-10	-0.972621	0.000151716	-1.91869e-10	-0.965705
18144901	chr11:18144901:A:C	2.65249e-05	-1.91869e-10	-1.01251	0.000145643	-1.91869e-10	-1.00656
18145392	chr11:18145392:T:C	7.22841e-06	-1.55574	-0.756834	4.19931e-05	-1.54864	-0.701571
18145521	chr11:18145521:C:A	5.67968e-05	-1.91869e-10	-0.251111	0.000316243	-1.91869e-10	-0.231205
18145644	chr11:18145644:G:A	2.30121e-05	-1.91869e-10	-1.15457	0.000126322	-1.91869e-10	-1.14888
18145694	chr11:18145694:A:G	5.06114e-06	-1.43638	-1.23262	2.734e-05	-1.44882	-1.23055
18145910	chr11:18145910:A:G	2.30121e-05	-1.91869e-10	-1.15457	0.000126322	-1.91869e-10	-1.14888
18146083	chr11:18146083:A:G	7.07886e-06	-1.5512	-0.782278	4.1168e-05	-1.53974	-0.730313
18146199	chr11:18146199:C:T	5.13499e-06	-1.38238	-1.27213	2.76727e-05	-1.39696	-1.27031
18146250	chr11:18146250:C:T	2.29963e-05	-1.91869e-10	-1.15526	0.000126233	-1.91869e-10	-1.14958
18146475	chr11:18146475:T:C	5.57678e-06	-1.44311	-1.12887	3.05744e-05	-1.45536	-1.11219
18146569	chr11:18146569:T:C	2.12003e-05	-1.91869e-10	-1.23658	0.000116272	-1.91869e-10	-1.23178
18146872	chr11:18146872:TC:T	5.46033e-06	-1.25946	-1.33362	2.88958e-05	-1.29779	-1.32623
18147181	chr11:18147181:C:T	0.000137202	0.630866	-6.68817e-10	0.000494277	0.215379	-6.68817e-10
18147271	chr11:18147271:T:C	2.16877e-05	-1.91869e-10	-1.21384	0.000118956	-1.91869e-10	-1.20896
18147496	chr11:18147496:T:C	4.8375e-06	-1.40355	-1.31064	2.60464e-05	-1.41819	-1.30965
18147660	chr11:18147660:C:T	2.33731e-05	-1.91869e-10	-1.139	0.000127866	-1.91869e-10	-1.13673
18147661	chr11:18147661:A:G	3.42727e-05	-1.91869e-10	-0.756241	0.000194615	-1.91869e-10	-0.716693
18148068	chr11:18148068:GA:G	3.42869e-05	-1.91869e-10	-0.755828	0.000194711	-1.91869e-10	-0.716202
18148086	chr11:18148086:C:T	3.19104e-05	-0.827657	-6.68817e-10	0.000126847	-1.14474	-6.68817e-10
18148219	chr11:18148219:G:A	5.46959e-06	-1.2288	-1.36259	2.84412e-05	-1.2774	-1.36248
18148435	chr11:18148435:A:C	5.08803e-06	-1.3392	-1.3245	2.75256e-05	-1.34855	-1.32405
18148629	chr11:18148629:T:G	2.81833e-05	-1.91869e-10	-0.951863	0.000154141	-1.91869e-10	-0.94985
18148882	chr11:18148882:A:G	1.9094e-05	-1.91869e-10	-1.34122	0.000105411	-1.91869e-10	-1.32985
18148945	chr11:18148945:G:A	5.29366e-06	-1.30113	-1.32295	2.81765e-05	-1.33296	-1.31627
18149048	chr11:18149048:T:C	5.32331e-06	-1.40172	-1.21678	2.86908e-05	-1.41644	-1.2147
18149053	chr11:18149053:G:A	5.37911e-06	-1.39704	-1.21103	2.8988e-05	-1.41192	-1.20892
18149141	chr11:18149141:T:C	9.58169e-06	-0.914619	-1.11612	5.0876e-05	-0.949381	-1.10894
18149280	chr11:18149280:C:A	7.1519e-05	-1.91869e-10	-0.0206271	0.000386679	-1.91869e-10	-0.0301226
18149390	chr11:18149390:A:T	1.94612e-05	-1.91869e-10	-1.32217	0.000106112	-1.91869e-10	-1.32322
18149405	chr11:18149405:G:C	1.51726e-05	-1.48289	-0.0882121	8.42959e-05	-1.48673	-0.0666545
18149484	chr11:18149484:A:C	2.24238e-05	-1.91869e-10	-1.18047	0.000123041	-1.91869e-10	-1.17519
18149583	chr11:18149583:G:C	4.96409e-06	-1.39424	-1.29412	2.67651e-05	-1.4069	-1.29371
18149698	chr11:18149698:T:G	1.87292e-05	-1.91869e-10	-1.36051	0.000102784	-1.91869e-10	-1.35509
18149821	chr11:18149821:G:T	3.64019e-05	-1.91869e-10	-0.69597	0.000203208	-1.91869e-10	-0.673486
18149941	chr11:18149941:G:A	5.95708e-06	-1.18893	-1.31708	3.10496e-05	-1.24638	-1.30575
18150120	chr11:18150120:A:G	5.00992e-06	-1.34635	-1.33282	2.71061e-05	-1.35596	-1.332
18151035	chr11:18151035:G:A	1.35636e-05	-1.13789	-0.545312	5.73671e-05	-1.33669	-0.60156
18151107	chr11:18151107:T:G	1.86602e-05	-1.91869e-10	-1.3642	0.000101878	-1.91869e-10	-1.36394
18151180	chr11:18151180:G:A	1.02217e-05	-1.26784	-0.698243	5.99665e-05	-1.23945	-0.654476
18151267	chr11:18151267:T:A	5.04417e-06	-1.3361	-1.33626	2.6889e-05	-1.36588	-1.33012
18151556	chr11:18151556:A:AGCAT	2.37958e-05	-1.91869e-10	-1.12108	0.000131212	-1.91869e-10	-1.1109
18151606	chr11:18151606:G:A	2.03282e-05	-1.91869e-10	-1.27858	0.000111377	-1.91869e-10	-1.27479
18151700	chr11:18151700:C:A	5.5693e-06	-1.37799	-1.19533	2.99973e-05	-1.39376	-1.19285
18151839	chr11:18151839:C:T	1.97459e-05	-1.91869e-10	-1.30765	0.000108035	-1.91869e-10	-1.30526
18152008	chr11:18152008:A:G	2.645e-05	-1.91869e-10	-1.01533	0.000144533	-1.91869e-10	-1.01421
18152172	chr11:18152172:T:C	5.30767e-06	-1.40677	-1.21466	2.86088e-05	-1.42165	-1.21235
18152190	chr11:18152190:A:C	5.49658e-06	-1.40532	-1.18114	2.96328e-05	-1.42027	-1.17856
18152237	chr11:18152237:T:C	5.20948e-06	-1.27695	-1.36316	2.62564e-05	-1.35753	-1.36228
18152308	chr11:18152308:C:A	2.74162e-05	-1.91869e-10	-0.979456	0.000157787	-1.91869e-10	-0.926469
18152514	chr11:18152514:A:T	5.57173e-06	-1.39514	-1.17775	3.00265e-05	-1.41054	-1.1751
18153002	chr11:18153002:G:A	2.20475e-05	-1.91869e-10	-1.19739	0.000120027	-1.91869e-10	-1.2
18153200	chr11:18153200:C:A	1.86569e-05	-1.91869e-10	-1.36437	0.000101834	-1.91869e-10	-1.36437
18153223	chr11:18153223:C:T	1.86571e-05	-1.91869e-10	-1.36436	0.000101834	-1.91869e-10	-1.36437
18153380	chr11:18153380:T:TA	2.13786e-05	-1.91869e-10	-1.2282	0.000115133	-1.91869e-10	-1.24163
18153483	chr11:18153483:C:T	5.59773e-06	-1.3864	-1.18183	3.01695e-05	-1.40179	-1.17909
18153491	chr11:18153491:C:T	5.63995e-06	-1.3806	-1.18012	3.03969e-05	-1.39602	-1.17735
18153496	chr11:18153496:C:T	1.871e-05	-1.91869e-10	-1.36153	0.000102108	-1.91869e-10	-1.36168
18154327	chr11:18154327:T:C	3.95354e-06	-1.55239	-1.36359	2.14786e-05	-1.55685	-1.36381
18154417	chr11:18154417:G:A	5.6647e-06	-1.34296	-1.21338	3.04381e-05	-1.36104	-1.21098
18154769	chr11:18154769:C:A	1.88613e-05	-1.91869e-10	-1.35348	0.00010381	-1.91869e-10	-1.34516
18154788	chr11:18154788:C:T	1.33425e-05	-1.31683	-0.382803	7.88787e-05	-1.29472	-0.325083
18154839	chr11:18154839:C:T	1.87599e-05	-1.91869e-10	-1.35887	0.000102355	-1.91869e-10	-1.35927
18155024	chr11:18155024:G:A	1.86952e-05	-1.91869e-10	-1.36232	0.000102022	-1.91869e-10	-1.36253
18155095	chr11:18155095:T:C	5.6637e-06	-1.37194	-1.18457	3.04546e-05	-1.38953	-1.18195
18155366	chr11:18155366:T:A	5.81761e-06	-1.35335	-1.17635	3.12563e-05	-1.37182	-1.17367
18155594	chr11:18155594:G:A	5.78329e-06	-1.36219	-1.17343	3.10833e-05	-1.38029	-1.17076
18155738	chr11:18155738:C:T	2.55766e-05	-1.04891	-6.68817e-10	0.000127583	-1.13895	-6.68817e-10
18155894	chr11:18155894:C:T	0.000117785	-1.91869e-10	0.478269	0.000642245	-1.91869e-10	0.477254
18155925	chr11:18155925:T:C	2.36737e-05	-1.91869e-10	-1.12622	0.000130001	-1.91869e-10	-1.12017
18155947	chr11:18155947:C:T	1.36484e-05	-1.31559	-0.361377	8.07492e-05	-1.29278	-0.30359
18156033	chr11:18156033:G:A	2.2863e-05	-1.91869e-10	-1.16107	0.000125429	-1.91869e-10	-1.15598
18156116	chr11:18156116:C:T	1.49929e-05	-1.35031	-0.232699	8.06432e-05	-1.37147	-0.226215
18156216	chr11:18156216:A:C	3.94143e-06	-1.55504	-1.36401	2.15036e-05	-1.55566	-1.36384
18156233	chr11:18156233:C:T	1.88793e-05	-1.91869e-10	-1.35253	0.000102985	-1.91869e-10	-1.35313
18156259	chr11:18156259:G:A	1.46663e-05	-1.37234	-0.232699	7.90133e-05	-1.39189	-0.226215
18156505	chr11:18156505:A:G	3.78496e-05	-1.91869e-10	-0.65697	0.000205732	-1.91869e-10	-0.661143
18156586	chr11:18156586:C:T	5.36719e-06	-1.32766	-1.28262	2.89391e-05	-1.34237	-1.28015
18156795	chr11:18156795:T:G	1.44404e-05	-1.35721	-0.263355	7.77229e-05	-1.37761	-0.25696
18156901	chr11:18156901:G:A	1.02555e-05	-1.39417	-0.568607	5.82906e-05	-1.41552	-0.506755
18156975	chr11:18156975:CTGGACAGA:C	2.92038e-05	-0.916293	-6.68817e-10	0.000132147	-1.1038	-6.68817e-10
18157209	chr11:18157209:G:A	1.43676e-05	-1.35477	-0.270843	7.73087e-05	-1.37531	-0.264598
18157233	chr11:18157233:C:T	4.77144e-06	-1.37579	-1.35215	2.54193e-05	-1.40026	-1.35195
18157441	chr11:18157441:A:G	1.39757e-05	-1.36411	-0.289158	7.52489e-05	-1.38409	-0.282823
18157497	chr11:18157497:C:T	1.45855e-05	-1.36371	-0.246847	7.85395e-05	-1.38384	-0.240273
18157549	chr11:18157549:C:T	1.87175e-05	-1.91869e-10	-1.36113	0.000102146	-1.91869e-10	-1.36131
18157575	chr11:18157575:G:A	1.48467e-05	-1.35932	-0.233491	7.98997e-05	-1.37978	-0.227166
18157578	chr11:18157578:T:C	1.47084e-05	-1.35165	-0.250516	7.91175e-05	-1.37271	-0.244068
18157640	chr11:18157640:G:A	0.000110362	-1.91869e-10	0.413172	0.000621818	-1.91869e-10	0.44493
18157723	chr11:18157723:C:T	1.48019e-05	-1.35462	-0.241218	7.96617e-05	-1.37527	-0.234662
18157809	chr11:18157809:A:G	1.43983e-05	-1.36013	-0.263355	7.75132e-05	-1.38031	-0.25696
18157893	chr11:18157893:G:A	0.000139702	-1.91869e-10	0.648924	0.000762374	-1.91869e-10	0.648721
18157962	chr11:18157962:C:T	1.63299e-05	-1.49759	-6.68817e-10	9.37006e-05	-1.44761	-6.68817e-10
18158071	chr11:18158071:T:C	1.51912e-05	-1.36148	-0.20839	8.17904e-05	-1.38172	-0.201837
18158106	chr11:18158106:C:A	1.47368e-05	-1.37051	-0.229735	7.93745e-05	-1.3903	-0.223242
18158110	chr11:18158110:A:G	1.40043e-05	-1.37004	-0.281189	7.54005e-05	-1.39001	-0.274893
18158230	chr11:18158230:A:G	1.38553e-05	-1.34868	-0.313242	7.45323e-05	-1.36959	-0.306891
18158251	chr11:18158251:T:C	1.4481e-05	-1.35727	-0.260485	7.79373e-05	-1.37775	-0.254064
18158345	chr11:18158345:G:T	0.000141187	-1.91869e-10	0.659495	0.000797879	-1.91869e-10	0.694241
18158420	chr11:18158420:A:G	1.45399e-05	-1.36024	-0.253461	7.82798e-05	-1.38046	-0.246965
18158443	chr11:18158443:A:G	1.47914e-05	-1.3541	-0.242447	7.96042e-05	-1.3746	-0.23605
18158446	chr11:18158446:G:T	1.60223e-05	-1.51661	-6.68817e-10	8.66608e-05	-1.52571	-6.68817e-10
18158466	chr11:18158466:C:T	1.45339e-05	-1.35221	-0.261897	7.82207e-05	-1.37268	-0.255498
18158604	chr11:18158604:A:G	1.43606e-05	-1.36275	-0.263355	7.7316e-05	-1.38286	-0.25696
18158757	chr11:18158757:A:C	1.36703e-05	-1.35306	-0.322305	7.35495e-05	-1.37356	-0.316194
18158841	chr11:18158841:C:A	1.45029e-05	-1.36029	-0.255949	7.80849e-05	-1.3805	-0.249418
18158911	chr11:18158911:C:A	1.87306e-05	-1.91869e-10	-1.36043	0.000102215	-1.91869e-10	-1.36063
18158918	chr11:18158918:A:G	1.50911e-05	-1.35325	-0.223231	8.12265e-05	-1.37375	-0.21672
18158937	chr11:18158937:C:T	1.94404e-05	-1.91869e-10	-1.32324	0.000107775	-1.91869e-10	-1.30768
18159005	chr11:18159005:G:A	1.47381e-05	-1.37285	-0.227301	7.94557e-05	-1.39153	-0.22099
18159150	chr11:18159150:T:C	3.98369e-06	-1.55123	-1.35715	2.2161e-05	-1.53162	-1.35776
18159167	chr11:18159167:G:A	1.47782e-05	-1.35828	-0.239155	7.9552e-05	-1.37866	-0.232649
18159205	chr11:18159205:C:T	5.20817e-06	-1.43442	-1.20594	2.76746e-05	-1.44891	-1.21829
18159273	chr11:18159273:T:C	8.28544e-06	-1.32722	-0.848869	4.77014e-05	-1.28251	-0.840242
18159530	chr11:18159530:G:A	9.04325e-05	-1.91869e-10	0.214014	0.000493565	-1.91869e-10	0.213938
18159580	chr11:18159580:G:A	7.58027e-06	-1.16269	-1.10235	4.0493e-05	-1.20567	-1.08092
18159888	chr11:18159888:T:G	5.63137e-06	-1.19965	-1.36259	2.91469e-05	-1.25289	-1.36248
18159970	chr11:18159970:T:C	2.43055e-05	-1.91869e-10	-1.09989	0.000133531	-1.91869e-10	-1.09338
18159972	chr11:18159972:T:C	2.37969e-05	-1.91869e-10	-1.12103	0.000130691	-1.91869e-10	-1.11488
18160045	chr11:18160045:A:T	1.41117e-05	-1.36698	-0.276609	7.59881e-05	-1.38689	-0.270252
18160076	chr11:18160076:G:A	1.4268e-05	-1.35614	-0.276425	7.67923e-05	-1.37654	-0.270067
18160184	chr11:18160184:G:A	1.14333e-05	-1.3779	-0.476155	6.47477e-05	-1.40459	-0.412626
18160298	chr11:18160298:G:A	1.4616e-05	-1.32951	-0.278963	7.85643e-05	-1.35114	-0.272658
18160343	chr11:18160343:C:T	1.41723e-05	-1.36402	-0.275282	7.63005e-05	-1.3841	-0.268942
18160569	chr11:18160569:G:A	1.40496e-05	-1.35749	-0.290505	7.56222e-05	-1.37777	-0.284196
18160834	chr11:18160834:T:C	3.86306e-05	-1.91869e-10	-0.636546	0.000209959	-1.91869e-10	-0.640805
18160837	chr11:18160837:A:G	0.000132258	-1.91869e-10	0.594162	0.000746706	-1.91869e-10	0.627955
18161206	chr11:18161206:T:C	1.51495e-05	-1.33739	-0.235228	8.14622e-05	-1.35886	-0.228714
18161223	chr11:18161223:G:A	1.4455e-05	-1.35056	-0.268989	7.77772e-05	-1.3713	-0.262573
18161229	chr11:18161229:G:T	0.00145274	-1.91869e-10	2.99061	0.00948671	-1.91869e-10	3.16993
18161275	chr11:18161275:G:A	6.79216e-05	-1.91869e-10	-0.0722372	0.000380519	-1.91869e-10	-0.0461803
18161510	chr11:18161510:A:G	1.47844e-05	-1.35568	-0.241336	7.95881e-05	-1.376	-0.234847
18161700	chr11:18161700:C:T	1.7728e-05	-1.31497	-0.10048	9.53292e-05	-1.33708	-0.0933053
18161993	chr11:18161993:C:T	1.87339e-05	-1.91869e-10	-1.36026	0.000102233	-1.91869e-10	-1.36046
18162158	chr11:18162158:A:C	1.38188e-05	-1.34492	-0.319636	7.42782e-05	-1.36591	-0.313993
18162208	chr11:18162208:G:C	5.37471e-06	-1.24652	-1.36237	2.7916e-05	-1.29604	-1.36248
18162486	chr11:18162486:CA:C	5.09274e-06	-1.36318	-1.2996	2.72763e-05	-1.39186	-1.28984
18162516	chr11:18162516:C:T	1.47295e-05	-1.34137	-0.259373	7.92174e-05	-1.36259	-0.252934
18162826	chr11:18162826:C:T	1.66994e-05	-1.47522	-6.68817e-10	0.000103465	-1.34848	-6.68817e-10
18162882	chr11:18162882:G:A	1.3111e-05	-1.1484	-0.568734	7.04433e-05	-1.17125	-0.561655
18163170	chr11:18163170:C:T	0.000118846	-1.45224	1.93948	0.000670804	-1.45942	1.98018
18164028	chr11:18164028:A:T	2.03446e-05	-1.91869e-10	-1.27777	0.000109276	-1.91869e-10	-1.29384
18164341	chr11:18164341:G:A	1.53364e-05	-1.35153	-0.208832	8.2597e-05	-1.37188	-0.201863
18164344	chr11:18164344:A:G	1.42058e-05	-1.34057	-0.296365	7.63735e-05	-1.36199	-0.290086
18164356	chr11:18164356:G:A	2.4813e-05	-1.91869e-10	-1.07922	0.000134109	-1.91869e-10	-1.08907
18164392	chr11:18164392:T:C	1.48434e-05	-1.33446	-0.258574	7.97949e-05	-1.35611	-0.252149
18164472	chr11:18164472:G:T	0.000148923	-1.91869e-10	0.712841	0.000812679	-1.91869e-10	0.71262
18164700	chr11:18164700:A:C	1.91408e-05	-1.91869e-10	-1.33877	0.000103791	-1.91869e-10	-1.34534
18164745	chr11:18164745:C:A	0.000138426	-1.91869e-10	0.639746	0.000797297	-1.91869e-10	0.693511
18165199	chr11:18165199:A:C	1.4482e-05	-1.3738	-0.243885	7.79652e-05	-1.39346	-0.237988
18165203	chr11:18165203:C:A	1.88503e-05	-1.91869e-10	-1.35406	0.000102716	-1.91869e-10	-1.35575
18165234	chr11:18165234:C:G	6.06404e-06	-1.1435	-1.34472	3.28567e-05	-1.15414	-1.34142
18165448	chr11:18165448:A:G	0.000106829	-1.91869e-10	0.380638	0.000582195	-1.91869e-10	0.379088
18165601	chr11:18165601:A:G	6.07511e-06	-1.14165	-1.34474	3.01027e-05	-1.24222	-1.34088
18165692	chr11:18165692:G:A	6.13403e-06	-1.18956	-1.28718	3.17734e-05	-1.2426	-1.28649
18166082	chr11:18166082:T:G	1.45188e-05	-1.3699	-0.245246	7.81544e-05	-1.38979	-0.239243
18166101	chr11:18166101:T:C	0.000106236	-1.91869e-10	0.375075	0.000598417	-1.91869e-10	0.406571
18166331	chr11:18166331:C:T	1.38512e-05	-1.37988	-0.28234	7.45797e-05	-1.39924	-0.27661
18166344	chr11:18166344:T:C	3.80792e-05	-1.91869e-10	-0.650923	0.000206974	-1.91869e-10	-0.655121
18166415	chr11:18166415:G:A	3.99194e-06	-1.55247	-1.35384	2.21899e-05	-1.535	-1.35308
18166955	chr11:18166955:T:G	1.8822e-05	-1.91869e-10	-1.35556	0.000102682	-1.91869e-10	-1.35608
18166975	chr11:18166975:T:C	1.37189e-05	-1.39071	-0.281104	7.39114e-05	-1.40954	-0.275307
18167314	chr11:18167314:G:T	1.91593e-05	-1.91869e-10	-1.3378	0.000103874	-1.91869e-10	-1.34453
18167516	chr11:18167516:C:T	9.84494e-05	-1.91869e-10	0.298952	0.000557668	-1.91869e-10	0.336047
18167563	chr11:18167563:A:G	1.46225e-05	-1.3808	-0.227229	7.87372e-05	-1.40019	-0.221406
18167883	chr11:18167883:G:A	1.91958e-05	-1.91869e-10	-1.3359	0.000104488	-1.91869e-10	-1.33865
18168009	chr11:18168009:A:G	2.42745e-05	-1.91869e-10	-1.10117	0.000133358	-1.91869e-10	-1.09468
18168166	chr11:18168166:A:C	1.93594e-05	-1.91869e-10	-1.32741	0.000105335	-1.91869e-10	-1.33057
18168194	chr11:18168194:C:T	3.70476e-05	-1.91869e-10	-0.678386	0.000201416	-1.91869e-10	-0.682343
18168309	chr11:18168309:G:A	4.99151e-06	-1.42655	-1.2563	2.71111e-05	-1.44593	-1.24184
18168406	chr11:18168406:C:G	1.44384e-05	-1.37654	-0.244163	7.77913e-05	-1.39601	-0.23768
18168441	chr11:18168441:G:A	1.41503e-05	-1.38355	-0.257303	7.62103e-05	-1.40273	-0.251486
18168728	chr11:18168728:T:C	1.39308e-05	-1.38442	-0.272065	7.502e-05	-1.40367	-0.266287
18168784	chr11:18168784:A:G	1.93443e-05	-1.91869e-10	-1.32819	0.000105315	-1.91869e-10	-1.33076
18168856	chr11:18168856:T:C	1.42406e-05	-1.36017	-0.274323	7.65941e-05	-1.38065	-0.268551
18168985	chr11:18168985:T:A	1.45304e-05	-1.38088	-0.233469	7.83026e-05	-1.40018	-0.226956
18169451	chr11:18169451:C:T	1.62607e-05	-1.38244	-0.119397	8.76497e-05	-1.40153	-0.112836
18169692	chr11:18169692:G:A	1.87343e-05	-1.91869e-10	-1.36023	0.000102235	-1.91869e-10	-1.36044
18169772	chr11:18169772:C:T	8.81584e-06	-1.41345	-0.700587	4.90007e-05	-1.42771	-0.668171
18169868	chr11:18169868:T:C	8.69211e-06	-1.41925	-0.708929	4.83219e-05	-1.43328	-0.676553
18169999	chr11:18169999:T:C	9.0658e-06	-1.41218	-0.6739	5.04173e-05	-1.42659	-0.640796
18170042	chr11:18170042:G:A	9.11492e-06	-1.39528	-0.685393	5.06517e-05	-1.41029	-0.652453
18170189	chr11:18170189:T:C	4.67697e-06	-1.39272	-1.35522	2.49385e-05	-1.41602	-1.35528
18170433	chr11:18170433:T:A	4.25263e-06	-1.48202	-1.36103	2.25546e-05	-1.51107	-1.36071
18170524	chr11:18170524:C:T	3.17539e-05	-1.91869e-10	-0.832576	0.000173617	-1.91869e-10	-0.830867
18170692	chr11:18170692:T:C	9.84186e-06	-1.44267	-0.561273	5.49889e-05	-1.45524	-0.525341
18170827	chr11:18170827:G:A	9.84647e-06	-1.42536	-0.57812	5.49674e-05	-1.43857	-0.542409
18171147	chr11:18171147:T:C	9.6991e-06	-1.4293	-0.589261	5.4105e-05	-1.44243	-0.554363
18171289	chr11:18171289:T:A	9.56933e-06	-1.42438	-0.607644	5.33434e-05	-1.43775	-0.573215
18171545	chr11:18171545:G:A	1.86918e-05	-1.91869e-10	-1.36251	0.00010201	-1.91869e-10	-1.36265
18171560	chr11:18171560:C:T	1.07023e-05	-1.3635	-0.556625	6.27086e-05	-1.33952	-0.509695
18171633	chr11:18171633:C:T	1.86954e-05	-1.91869e-10	-1.36232	0.000102385	-1.91869e-10	-1.35898
18171758	chr11:18171758:C:T	9.0642e-06	-1.44463	-0.641631	5.05341e-05	-1.45701	-0.608061
18171922	chr11:18171922:T:C	1.16735e-05	-1.42331	-0.409956	6.29439e-05	-1.44001	-0.405458
18171996	chr11:18171996:G:A	9.22579e-06	-1.43388	-0.634707	5.14346e-05	-1.44699	-0.600418
18172173	chr11:18172173:A:G	1.9433e-05	-1.91869e-10	-1.32362	0.000108034	-1.91869e-10	-1.30527
18172212	chr11:18172212:C:A	2.05064e-05	-1.91869e-10	-1.26985	0.000112304	-1.91869e-10	-1.2665
18172279	chr11:18172279:A:C	8.32402e-05	-1.46305	1.59419	0.000497261	-1.4706	1.692
18172289	chr11:18172289:G:A	1.92104e-05	-1.91869e-10	-1.33514	0.000104787	-1.91869e-10	-1.33579
18172293	chr11:18172293:G:C	5.48721e-06	-1.35849	-1.22968	2.96176e-05	-1.3859	-1.21345
18172521	chr11:18172521:G:A	9.11772e-06	-1.42409	-0.656285	5.07601e-05	-1.43754	-0.623068
18172536	chr11:18172536:C:A	8.98064e-06	-1.43923	-0.656285	5.00351e-05	-1.45192	-0.623068
18172640	chr11:18172640:T:G	8.96992e-06	-1.42353	-0.673182	4.99086e-05	-1.43712	-0.640402
18172762	chr11:18172762:C:G	0.000119727	-1.91869e-10	0.494621	0.000674742	-1.91869e-10	0.526614
18173246	chr11:18173246:G:A	4.93908e-06	-1.37473	-1.31869	2.66463e-05	-1.39515	-1.30992
18173280	chr11:18173280:C:G	1.00855e-05	-1.41646	-0.563036	5.61273e-05	-1.43048	-0.529617
18173331	chr11:18173331:T:G	9.85224e-06	-1.4324	-0.570491	5.48551e-05	-1.44575	-0.537275
18173385	chr11:18173385:A:G	1.86625e-05	-1.91869e-10	-1.36407	0.000101845	-1.91869e-10	-1.36426
18173449	chr11:18173449:A:C	1.94788e-05	-1.91869e-10	-1.32127	0.000108336	-1.91869e-10	-1.30248
18173504	chr11:18173504:T:C	2.65072e-05	-1.91869e-10	-1.01317	0.000144954	-1.91869e-10	-1.0113
18173680	chr11:18173680:G:A	3.57697e-05	-1.91869e-10	-0.71349	0.000194572	-1.91869e-10	-0.716912
18173801	chr11:18173801:C:T	1.9833e-05	-1.40137	0.0981279	0.00011048	-1.43347	0.150593
18173901	chr11:18173901:C:T	8.65606e-06	-1.40883	-0.723496	4.80546e-05	-1.42341	-0.691972
18173990	chr11:18173990:A:G	1.86583e-05	-1.91869e-10	-1.3643	0.00010197	-1.91869e-10	-1.36304
18174671	chr11:18174671:A:G	2.04734e-05	-1.27146	-6.68817e-10	0.000117593	-1.22049	-6.68817e-10
18174681	chr11:18174681:T:C	0.000156318	-1.91869e-10	0.761304	0.000885166	-1.91869e-10	0.798059
18175049	chr11:18175049:A:G	0.000130461	-1.91869e-10	0.58048	0.000737697	-1.91869e-10	0.615817
18175168	chr11:18175168:G:A	2.95897e-05	-1.91869e-10	-0.903163	0.00016127	-1.91869e-10	-0.904634
18176389	chr11:18176389:T:C	4.11631e-06	-1.51126	-1.36437	2.18109e-05	-1.54156	-1.36374
18176523	chr11:18176523:C:T	1.86803e-05	-1.91869e-10	-1.36312	0.00010195	-1.91869e-10	-1.36323
18176675	chr11:18176675:C:G	1.88077e-05	-1.91869e-10	-1.35632	0.000102655	-1.91869e-10	-1.35635
18176768	chr11:18176768:G:A	1.90471e-05	-1.91869e-10	-1.34368	0.00010536	-1.91869e-10	-1.33033
18177171	chr11:18177171:A:G	2.2961e-05	-1.91869e-10	-1.15679	0.000124764	-1.91869e-10	-1.16129
18177525	chr11:18177525:C:G	2.02352e-05	-1.91869e-10	-1.28317	0.000110244	-1.91869e-10	-1.28502
18177945	chr11:18177945:C:G	1.87005e-05	-1.91869e-10	-1.36204	0.000102302	-1.91869e-10	-1.35979
18177987	chr11:18177987:T:A	5.61698e-06	-1.20229	-1.3625	2.95694e-05	-1.23839	-1.36259
18178261	chr11:18178261:GGATA:G	0.00122113	-1.91869e-10	2.81694	0.00794991	-1.91869e-10	2.9932
18178483	chr11:18178483:G:T	1.28249e-05	-1.08108	-0.658117	6.40053e-05	-1.17408	-0.654672
18179155	chr11:18179155:C:G	1.33648e-05	-1.37725	-0.320711	7.18171e-05	-1.39723	-0.316362
18179632	chr11:18179632:G:C	4.57133e-06	-1.46297	-1.30782	2.4155e-05	-1.49337	-1.30985
18179669	chr11:18179669:A:G	4.08083e-06	-1.5256	-1.35869	2.17761e-05	-1.54899	-1.35792
18179762	chr11:18179762:T:C	0.000126653	-1.91869e-10	0.550861	0.000691526	-1.91869e-10	0.551184
18179785	chr11:18179785:T:G	4.64836e-06	-1.46692	-1.28715	2.45754e-05	-1.4967	-1.28927
18180299	chr11:18180299:G:A	1.91302e-05	-1.53428	0.19496	0.00010902	-1.54533	0.249145
18180478	chr11:18180478:A:C	0.000266798	-1.91869e-10	1.2959	0.00164401	-1.91869e-10	1.41718
18180538	chr11:18180538:G:A	4.18392e-06	-1.55554	-1.3038	2.31105e-05	-1.55239	-1.29504
18180981	chr11:18180981:A:G	6.38945e-06	-1.07765	-1.35829	3.17389e-05	-1.17022	-1.35996
18181357	chr11:18181357:T:C	1.12266e-05	-1.36416	-0.508147	6.02345e-05	-1.3848	-0.504668
18181492	chr11:18181492:C:T	9.99031e-06	-1.36189	-0.627084	5.546e-05	-1.37844	-0.593616
18182081	chr11:18182081:G:A	4.26025e-06	-1.52291	-1.31835	2.28145e-05	-1.54215	-1.31817
18182549	chr11:18182549:T:G	2.27184e-05	-1.91869e-10	-1.16742	0.000124262	-1.91869e-10	-1.16533
18182717	chr11:18182717:A:G	1.01619e-05	-1.39963	-0.57232	5.65982e-05	-1.41453	-0.537204
18182850	chr11:18182850:G:A	0.000116046	-1.91869e-10	0.463395	0.000633384	-1.91869e-10	0.46336
18183846	chr11:18183846:A:G	0.000199081	1.00312	-6.68817e-10	0.000747927	0.629589	-6.68817e-10
18183999	chr11:18183999:T:C	1.91868e-05	-1.91869e-10	-1.33637	0.000104828	-1.91869e-10	-1.3354
18184058	chr11:18184058:T:C	4.0709e-06	-1.52248	-1.36424	2.1665e-05	-1.54783	-1.36418
18184119	chr11:18184119:A:G	3.57413e-05	-0.714282	-6.68817e-10	0.000189555	-0.743039	-6.68817e-10
18184302	chr11:18184302:G:A	4.49356e-06	-1.49325	-1.2947	2.37227e-05	-1.52955	-1.29174
18184787	chr11:18184787:T:C	2.0743e-05	-1.53129	0.272911	0.000118307	-1.54305	0.328617
18185667	chr11:18185667:T:C	1.88436e-05	-1.91869e-10	-1.35442	0.000102824	-1.91869e-10	-1.3547
18185698	chr11:18185698:C:T	0.000102253	-1.91869e-10	0.336864	0.000575515	-1.91869e-10	0.367549
18185829	chr11:18185829:C:T	1.95266e-05	-1.91869e-10	-1.31881	0.000108661	-1.91869e-10	-1.29949
18185958	chr11:18185958:G:A	4.59339e-06	-1.48213	-1.28384	2.43553e-05	-1.50894	-1.28602
18186190	chr11:18186190:T:A	1.75807e-05	-1.49928	0.0754842	9.96257e-05	-1.47546	0.0891599
18186751	chr11:18186751:T:C	0.00103451	-1.91869e-10	2.65109	0.0066995	-1.91869e-10	2.82207
18187566	chr11:18187566:G:A	1.66869e-05	-1.3442	-0.131769	8.95578e-05	-1.36605	-0.126782
18187734	chr11:18187734:A:G	4.712e-06	-1.45655	-1.28393	2.4951e-05	-1.48902	-1.28179
18187769	chr11:18187769:TTTTAA:T	2.3111e-05	-1.91869e-10	-1.15028	0.000129666	-1.91869e-10	-1.12276
18187787	chr11:18187787:G:A	4.08349e-05	-0.581055	-6.68817e-10	0.000204152	-0.668851	-6.68817e-10
18187971	chr11:18187971:T:TA	3.97553e-05	-0.607848	-6.68817e-10	0.00020569	-0.661347	-6.68817e-10
18188038	chr11:18188038:C:T	5.44209e-06	-1.23732	-1.35911	2.86114e-05	-1.27468	-1.35924
18188342	chr11:18188342:T:G	1.49015e-05	-1.35923	-0.229897	7.98691e-05	-1.38184	-0.225488
18188421	chr11:18188421:C:T	1.91845e-05	-1.91869e-10	-1.33649	0.000104831	-1.91869e-10	-1.33537
18188657	chr11:18188657:A:G	4.9209e-06	-1.47325	-1.22385	2.6171e-05	-1.50325	-1.21982
18188887	chr11:18188887:A:G	5.22763e-06	-1.27395	-1.36268	2.75278e-05	-1.30976	-1.36276
18188933	chr11:18188933:T:C	4.92328e-06	-1.37119	-1.32543	2.48875e-05	-1.44334	-1.33001
18188951	chr11:18188951:G:A	1.88229e-05	-1.91869e-10	-1.35552	0.000102408	-1.91869e-10	-1.35875
18189033	chr11:18189033:C:T	4.84584e-06	-1.55047	-1.162	2.71595e-05	-1.54368	-1.14231
18189267	chr11:18189267:G:A	0.000212919	-1.53375	2.60408	0.00124766	-1.54561	2.68693
18189268	chr11:18189268:C:A	0.000213261	-1.53215	2.60408	0.00124906	-1.54449	2.68693
18189302	chr11:18189302:C:T	5.29464e-06	-1.53345	-1.09044	2.86474e-05	-1.54728	-1.08538
18189375	chr11:18189375:G:A	1.99592e-05	-1.91869e-10	-1.2969	0.000108903	-1.91869e-10	-1.29726
18189668	chr11:18189668:A:G	2.58533e-05	-1.91869e-10	-1.03815	0.00014062	-1.91869e-10	-1.04165
18190118	chr11:18190118:A:C	5.06855e-06	-1.48394	-1.18359	2.70217e-05	-1.51218	-1.1789
18190124	chr11:18190124:T:C	5.10751e-06	-1.48113	-1.17875	2.72135e-05	-1.51005	-1.17395
18190171	chr11:18190171:G:A	5.091e-06	-1.48404	-1.17907	2.71391e-05	-1.51242	-1.17432
18190186	chr11:18190186:A:G	5.41954e-06	-1.44639	-1.15419	2.8642e-05	-1.48362	-1.14922
18190210	chr11:18190210:G:A	5.19896e-06	-1.48306	-1.15907	2.77134e-05	-1.51171	-1.15409
18190368	chr11:18190368:G:C	5.63437e-06	-1.46441	-1.0973	2.99466e-05	-1.49695	-1.09135
18190541	chr11:18190541:C:T	6.34164e-06	-1.34595	-1.0975	3.30207e-05	-1.41598	-1.0746
18190647	chr11:18190647:T:C	1.91418e-05	-1.91869e-10	-1.33872	0.00010487	-1.91869e-10	-1.335
18190837	chr11:18190837:A:G	8.54716e-06	-1.49314	-0.651852	4.71377e-05	-1.52706	-0.607585
18191021	chr11:18191021:C:T	0.000134754	-1.91869e-10	0.612861	0.000765104	-1.91869e-10	0.652295
18191043	chr11:18191043:T:C	7.97922e-06	-1.03252	-1.18123	4.21484e-05	-1.06847	-1.17806
18191244	chr11:18191244:C:T	1.99519e-05	-1.91869e-10	-1.29726	0.000108831	-1.91869e-10	-1.29792
18191248	chr11:18191248:C:A	0.000230044	-1.53298	2.68066	0.00134968	-1.54529	2.7652
18191588	chr11:18191588:A:G	1.59133e-05	-1.31743	-0.206012	8.42215e-05	-1.3431	-0.211164
18191780	chr11:18191780:A:G	5.10723e-06	-1.47476	-1.18517	2.71506e-05	-1.50547	-1.18085
18191940	chr11:18191940:G:C	2.05157e-05	-1.91869e-10	-1.2694	0.000111178	-1.91869e-10	-1.27658
18192114	chr11:18192114:T:G	5.44688e-06	-1.46238	-1.13317	2.89185e-05	-1.49542	-1.12781
18192455	chr11:18192455:C:T	1.69475e-05	-1.46047	-6.68817e-10	0.000100992	-1.37268	-6.68817e-10
18192615	chr11:18192615:C:T	7.76905e-06	-1.49019	-0.750255	4.26431e-05	-1.52521	-0.709644
18192971	chr11:18192971:T:C	1.59996e-05	-1.37695	-0.141078	8.51073e-05	-1.39864	-0.145162
18194101	chr11:18194101:T:C	2.57367e-05	-1.91869e-10	-1.04267	0.000141001	-1.91869e-10	-1.03895
18194344	chr11:18194344:A:G	2.56212e-05	-1.04717	-6.68817e-10	0.000107241	-1.31264	-6.68817e-10
18194594	chr11:18194594:T:C	2.82011e-05	-1.91869e-10	-0.951228	0.000153013	-1.91869e-10	-0.957196
18194613	chr11:18194613:T:C	2.23944e-05	-1.91869e-10	-1.18178	0.000122367	-1.91869e-10	-1.18069
18194787	chr11:18194787:T:C	1.78748e-05	-1.18305	-0.22415	9.51451e-05	-1.20425	-0.228064
18194826	chr11:18194826:A:G	1.86592e-05	-1.91869e-10	-1.36425	0.00010184	-1.91869e-10	-1.36431
18195017	chr11:18195017:TGTTATA:T	1.86586e-05	-1.91869e-10	-1.36428	0.000101838	-1.91869e-10	-1.36433
18195094	chr11:18195094:TC:T	1.86573e-05	-1.91869e-10	-1.36435	0.000101834	-1.91869e-10	-1.36437
18195240	chr11:18195240:G:A	1.86571e-05	-1.91869e-10	-1.36437	0.000101834	-1.91869e-10	-1.36437
18195257	chr11:18195257:G:A	1.86586e-05	-1.91869e-10	-1.36428	0.000101838	-1.91869e-10	-1.36433
18195286	chr11:18195286:C:T	1.86586e-05	-1.91869e-10	-1.36428	0.000101838	-1.91869e-10	-1.36433
18195308	chr11:18195308:CAGT:C	1.86586e-05	-1.91869e-10	-1.36428	0.000101838	-1.91869e-10	-1.36433
18195342	chr11:18195342:T:C	3.13609e-05	-1.91869e-10	-0.845028	0.000169983	-1.91869e-10	-0.852017
18195414	chr11:18195414:A:T	1.86586e-05	-1.91869e-10	-1.36428	0.000101838	-1.91869e-10	-1.36433
18195478	chr11:18195478:G:A	1.86573e-05	-1.91869e-10	-1.36435	0.000101834	-1.91869e-10	-1.36437
18195559	chr11:18195559:G:A	1.53883e-05	-1.55699	-6.68817e-10	8.41338e-05	-1.55531	-6.68817e-10
18195613	chr11:18195613:T:C	2.24726e-05	-1.91869e-10	-1.1783	0.00012228	-1.91869e-10	-1.1814
18195624	chr11:18195624:T:C	4.67268e-06	-1.49696	-1.2519	2.48401e-05	-1.52523	-1.25003
18195642	chr11:18195642:C:A	1.86586e-05	-1.91869e-10	-1.36428	0.000101838	-1.91869e-10	-1.36433
18195679	chr11:18195679:A:G	2.24364e-05	-1.91869e-10	-1.17991	0.000126404	-1.91869e-10	-1.14824
18195772	chr11:18195772:G:A	1.86586e-05	-1.91869e-10	-1.36428	0.000101838	-1.91869e-10	-1.36433
18196096	chr11:18196096:A:G	1.86592e-05	-1.91869e-10	-1.36425	0.00010184	-1.91869e-10	-1.36431
18196267	chr11:18196267:C:T	1.86586e-05	-1.91869e-10	-1.36428	0.000101838	-1.91869e-10	-1.36433
18196603	chr11:18196603:TA:T	1.86586e-05	-1.91869e-10	-1.36428	0.000101838	-1.91869e-10	-1.36433
18196669	chr11:18196669:G:A	1.86575e-05	-1.91869e-10	-1.36434	0.000101834	-1.91869e-10	-1.36437
18196673	chr11:18196673:T:C	1.86614e-05	-1.91869e-10	-1.36413	0.00010185	-1.91869e-10	-1.36422
18196801	chr11:18196801:C:T	3.22753e-05	-1.52681	0.71052	0.000186029	-1.54093	0.779119
18196805	chr11:18196805:C:T	1.86822e-05	-1.91869e-10	-1.36302	0.00010195	-1.91869e-10	-1.36324
18196920	chr11:18196920:G:T	1.86663e-05	-1.91869e-10	-1.36387	0.000101901	-1.91869e-10	-1.36371
18196927	chr11:18196927:A:T	1.86708e-05	-1.91869e-10	-1.36363	0.000101929	-1.91869e-10	-1.36344
18196935	chr11:18196935:A:T	1.86743e-05	-1.91869e-10	-1.36344	0.000101951	-1.91869e-10	-1.36323
18196975	chr11:18196975:G:T	7.42853e-06	-1.38151	-0.903758	3.97165e-05	-1.40121	-0.904743
18197131	chr11:18197131:G:A	7.67544e-05	-0.52933	0.579351	0.000399076	-0.614087	0.615522
18197220	chr11:18197220:C:T	6.4107e-06	-1.20275	-1.22987	3.00526e-05	-1.37334	-1.21143
18197855	chr11:18197855:C:T	1.35585e-05	-0.466003	-1.21757	6.90688e-05	-0.531668	-1.22095
18198050	chr11:18198050:T:G	1.99942e-05	-1.91869e-10	-1.29515	0.000108841	-1.91869e-10	-1.29783
18198126	chr11:18198126:T:C	4.11665e-05	-0.855151	0.282184	0.000192613	-1.06414	0.337108
18198287	chr11:18198287:CA:C	1.89267e-05	-1.91869e-10	-1.35002	0.000103344	-1.91869e-10	-1.34965
18198439	chr11:18198439:T:C	2.14912e-05	-1.91869e-10	-1.22295	0.000117396	-1.91869e-10	-1.22217
18198465	chr11:18198465:C:T	2.02556e-05	-1.91869e-10	-1.28216	0.000110622	-1.91869e-10	-1.28159
18198603	chr11:18198603:G:C	0.000107805	0.38973	-6.68817e-10	0.000650434	0.489924	-6.68817e-10
18198697	chr11:18198697:G:C	2.13284e-05	-1.91869e-10	-1.23055	0.000116503	-1.91869e-10	-1.2298
18198711	chr11:18198711:G:A	2.12859e-05	-1.91869e-10	-1.23255	0.00011627	-1.91869e-10	-1.2318
18198728	chr11:18198728:G:A	2.1264e-05	-1.91869e-10	-1.23358	0.000116149	-1.91869e-10	-1.23284
18199208	chr11:18199208:C:A	7.00019e-05	-0.938736	0.896667	0.000311249	-1.13198	0.884852
18199227	chr11:18199227:A:G	2.12896e-05	-1.91869e-10	-1.23237	0.000116294	-1.91869e-10	-1.2316
18199293	chr11:18199293:T:C	5.50157e-06	-1.53975	-1.04581	3.00526e-05	-1.54964	-1.03513
18199363	chr11:18199363:T:C	1.43391e-05	-0.738982	-0.888617	7.20961e-05	-0.832185	-0.877531
18199482	chr11:18199482:G:A	2.09145e-05	-1.91869e-10	-1.25015	0.000114236	-1.91869e-10	-1.24945
18199724	chr11:18199724:G:A	7.19901e-06	-0.954199	-1.36245	3.4275e-05	-1.09198	-1.36132
18199784	chr11:18199784:G:A	2.10819e-05	-1.91869e-10	-1.24218	0.000115153	-1.91869e-10	-1.24145
18199887	chr11:18199887:C:T	2.09133e-05	-1.91869e-10	-1.25021	0.000113446	-1.91869e-10	-1.25639
18200101	chr11:18200101:T:C	2.18016e-05	-1.91869e-10	-1.20861	0.000119098	-1.91869e-10	-1.20777
18200102	chr11:18200102:G:A	2.10063e-05	-1.91869e-10	-1.24577	0.00011474	-1.91869e-10	-1.24504
18200105	chr11:18200105:A:G	2.19349e-05	-1.91869e-10	-1.20251	0.000119827	-1.91869e-10	-1.20167
18200276	chr11:18200276:G:A	2.08836e-05	-1.91869e-10	-1.25163	0.000114066	-1.91869e-10	-1.25094
18200701	chr11:18200701:T:C	3.15564e-05	-1.91869e-10	-0.838815	0.000172727	-1.91869e-10	-0.836006
18200967	chr11:18200967:A:G	1.7127e-05	-0.767034	-0.682898	8.634e-05	-0.858371	-0.671052
18200991	chr11:18200991:G:A	3.15945e-05	-1.91869e-10	-0.837606	0.000172941	-1.91869e-10	-0.834767
18201013	chr11:18201013:G:A	1.73557e-05	-1.43667	-6.68817e-10	9.4235e-05	-1.44192	-6.68817e-10
18201135	chr11:18201135:G:A	7.55939e-06	-0.913148	-1.35465	3.58574e-05	-1.05579	-1.35238
18201283	chr11:18201283:T:C	1.23238e-05	-0.576936	-1.20212	6.15637e-05	-0.670025	-1.19762
18201359	chr11:18201359:G:A	1.89158e-05	-1.91869e-10	-1.35059	0.000103421	-1.91869e-10	-1.34891
18201365	chr11:18201365:C:T	1.24559e-05	-0.570315	-1.19808	6.22097e-05	-0.663922	-1.19328
18201427	chr11:18201427:C:T	1.26102e-05	-0.548415	-1.20767	6.28947e-05	-0.643217	-1.20304
18201508	chr11:18201508:C:T	3.14651e-05	-1.91869e-10	-0.84171	0.000175059	-1.91869e-10	-0.822592
18201599	chr11:18201599:T:G	1.89286e-05	-1.91869e-10	-1.34991	0.000103494	-1.91869e-10	-1.3482
18201820	chr11:18201820:A:G	1.28906e-05	-0.545528	-1.18856	6.43049e-05	-0.640446	-1.18363
18201935	chr11:18201935:T:C	2.16239e-05	-1.91869e-10	-1.21679	0.000117572	-1.91869e-10	-1.22066
18201961	chr11:18201961:C:T	6.57305e-06	-1.07705	-1.33057	3.08597e-05	-1.22575	-1.33252
18201993	chr11:18201993:C:T	2.12859e-05	-1.91869e-10	-1.23255	0.00011627	-1.91869e-10	-1.2318
18202278	chr11:18202278:A:T	1.24726e-05	-0.544891	-1.22217	6.21985e-05	-0.63953	-1.21786
18202351	chr11:18202351:C:T	1.26971e-05	-0.554005	-1.19521	6.33581e-05	-0.648528	-1.19039
18202481	chr11:18202481:G:A	1.2125e-05	-0.582962	-1.21236	6.05454e-05	-0.67614	-1.20818
18202607	chr11:18202607:AT:A	1.8817e-05	-1.91869e-10	-1.35583	0.000102844	-1.91869e-10	-1.3545
18202698	chr11:18202698:C:A	5.02476e-06	-1.55667	-1.11954	2.7599e-05	-1.55571	-1.11423
18202913	chr11:18202913:CA:C	1.48192e-05	-0.756013	-0.838657	7.45684e-05	-0.848364	-0.827636
18202954	chr11:18202954:G:A	1.23151e-05	-0.564287	-1.21548	6.1474e-05	-0.658033	-1.21107
18203139	chr11:18203139:T:C	1.47966e-05	-0.760891	-0.835303	7.44269e-05	-0.853595	-0.824304
18203148	chr11:18203148:G:A	2.26633e-05	-1.91869e-10	-1.16984	0.000122707	-1.91869e-10	-1.17792
18203205	chr11:18203205:A:G	1.5208e-05	-0.769004	-0.799769	7.65363e-05	-0.861583	-0.788368
18203324	chr11:18203324:T:C	0.000127075	-1.91869e-10	0.55419	0.000700645	-1.91869e-10	0.564285
18203787	chr11:18203787:G:A	1.41198e-05	-0.47223	-1.17078	7.01547e-05	-0.571657	-1.16536
18203956	chr11:18203956:G:C	1.52471e-05	-0.755415	-0.810783	7.67033e-05	-0.847845	-0.799927
18204067	chr11:18204067:C:G	2.15295e-05	-1.91869e-10	-1.22117	0.000118888	-1.91869e-10	-1.20953
18204068	chr11:18204068:C:T	5.46939e-06	-1.55686	-1.03456	3.00653e-05	-1.55615	-1.0282
18204280	chr11:18204280:A:C	5.5568e-06	-1.55697	-1.0186	3.05459e-05	-1.55637	-1.01212
18204499	chr11:18204499:T:C	3.64448e-05	-1.91869e-10	-0.694791	0.000196943	-1.91869e-10	-0.704803
18204521	chr11:18204521:T:C	1.43507e-05	-0.799019	-0.827776	7.23998e-05	-0.888923	-0.81659
18204672	chr11:18204672:G:A	2.18279e-05	-1.91869e-10	-1.2074	0.000119205	-1.91869e-10	-1.20687
18204781	chr11:18204781:A:G	2.17992e-05	-1.91869e-10	-1.20872	0.000119049	-1.91869e-10	-1.20818
18204859	chr11:18204859:AC:A	4.9335e-06	-1.51684	-1.1777	2.9337e-05	-1.45456	-1.1543
18204888	chr11:18204888:A:C	2.23256e-05	-1.91869e-10	-1.18486	0.000121195	-1.91869e-10	-1.19032
18204955	chr11:18204955:C:T	1.4577e-05	-0.806111	-0.805032	7.35435e-05	-0.895789	-0.794051
18205010	chr11:18205010:A:G	2.21293e-05	-1.91869e-10	-1.19369	0.000120856	-1.91869e-10	-1.19312
18205275	chr11:18205275:G:A	2.16621e-05	-1.91869e-10	-1.21503	0.000118288	-1.91869e-10	-1.21459
18205325	chr11:18205325:C:G	3.28322e-05	-1.91869e-10	-0.799182	0.000179229	-1.91869e-10	-0.79905
18205396	chr11:18205396:C:T	8.57845e-06	-1.51941	-0.621924	4.69239e-05	-1.5352	-0.603994
18205468	chr11:18205468:A:G	2.18392e-05	-1.91869e-10	-1.20689	0.000119266	-1.91869e-10	-1.20636
18205507	chr11:18205507:T:G	1.48009e-05	-0.785406	-0.810495	7.45942e-05	-0.876057	-0.799597
18205581	chr11:18205581:G:A	1.48512e-05	-0.811547	-0.780961	7.50137e-05	-0.900616	-0.769429
18205604	chr11:18205604:G:A	4.9521e-06	-1.50925	-1.18153	2.95681e-05	-1.44272	-1.1583
18205688	chr11:18205688:G:A	1.53905e-05	-1.55684	-6.68817e-10	8.42095e-05	-1.55441	-6.68817e-10
18205963	chr11:18205963:G:C	2.1749e-05	-1.91869e-10	-1.21102	0.000118773	-1.91869e-10	-1.2105
18206168	chr11:18206168:C:T	8.48898e-06	-1.52205	-0.629776	4.64754e-05	-1.53722	-0.611573
18206214	chr11:18206214:G:A	1.7026e-05	-0.715119	-0.740728	8.63195e-05	-0.800446	-0.729215
18206246	chr11:18206246:T:C	1.19353e-05	-0.614969	-1.19612	5.97209e-05	-0.707075	-1.19096
18206258	chr11:18206258:A:G	1.21705e-05	-0.608973	-1.1826	6.08463e-05	-0.702043	-1.17732
18206298	chr11:18206298:A:G	1.25321e-05	-0.545212	-1.21709	6.22253e-05	-0.644721	-1.21223
18206438	chr11:18206438:G:A	1.18495e-05	-0.61611	-1.20219	5.92738e-05	-0.708322	-1.19723
18206442	chr11:18206442:A:G	1.20268e-05	-0.600842	-1.20261	6.01314e-05	-0.693542	-1.19764
18206631	chr11:18206631:C:T	1.17484e-05	-0.630539	-1.19633	5.87995e-05	-0.722285	-1.1913
18206773	chr11:18206773:C:A	2.18279e-05	-1.91869e-10	-1.2074	0.000119205	-1.91869e-10	-1.20687
18206863	chr11:18206863:C:T	2.16671e-05	-1.91869e-10	-1.21479	0.000118326	-1.91869e-10	-1.21427
18207118	chr11:18207118:G:A	1.89494e-05	-1.91869e-10	-1.34882	0.000103789	-1.91869e-10	-1.34536
18207156	chr11:18207156:A:G	8.97757e-06	-0.913038	-1.18282	4.55378e-05	-0.991724	-1.17745
18207228	chr11:18207228:GAACA:G	2.21521e-05	-1.91869e-10	-1.19266	0.000118296	-1.91869e-10	-1.21453
18207285	chr11:18207285:A:G	3.94929e-06	-1.55705	-1.36001	2.15612e-05	-1.55688	-1.35994
18207324	chr11:18207324:A:G	5.88589e-06	-1.5312	-0.986831	3.50454e-05	-1.4779	-0.953172
18207619	chr11:18207619:G:A	2.21505e-05	-1.91869e-10	-1.19273	0.000121049	-1.91869e-10	-1.19152
18207634	chr11:18207634:T:G	1.62877e-05	-0.746757	-0.753423	8.18023e-05	-0.841883	-0.741529
18207692	chr11:18207692:A:C	1.86683e-05	-1.91869e-10	-1.36376	0.000101863	-1.91869e-10	-1.36408
18207775	chr11:18207775:G:T	2.2191e-05	-1.91869e-10	-1.1909	0.000121252	-1.91869e-10	-1.18984
18207895	chr11:18207895:GAGTA:G	2.21007e-05	-1.91869e-10	-1.19498	0.000120761	-1.91869e-10	-1.1939
18208392	chr11:18208392:G:C	2.20364e-05	-1.91869e-10	-1.1979	0.00012036	-1.91869e-10	-1.19723
18208730	chr11:18208730:A:C	1.6687e-05	-1.24687	-0.229093	8.25502e-05	-1.38636	-0.187946
18208980	chr11:18208980:A:G	2.367e-05	-1.91869e-10	-1.12638	0.000129292	-1.91869e-10	-1.12564
18209125	chr11:18209125:G:A	2.39218e-05	-1.91869e-10	-1.1158	0.000130641	-1.91869e-10	-1.11526
18209150	chr11:18209150:C:T	2.45229e-05	-1.91869e-10	-1.09098	0.000133927	-1.91869e-10	-1.09042
18209200	chr11:18209200:A:G	2.38352e-05	-1.91869e-10	-1.11943	0.000130169	-1.91869e-10	-1.11888
18209447	chr11:18209447:T:C	2.5142e-05	-1.91869e-10	-1.06605	0.000141646	-1.91869e-10	-1.03439
18209602	chr11:18209602:C:T	0.000230961	-1.91869e-10	1.15166	0.00130439	-1.91869e-10	1.18578
18209649	chr11:18209649:A:AG	2.49219e-05	-1.91869e-10	-1.07485	0.000140398	-1.91869e-10	-1.04324
18209742	chr11:18209742:C:A	5.78198e-06	-1.22077	-1.31507	2.82123e-05	-1.329	-1.31896
18209866	chr11:18209866:C:T	2.96086e-05	-1.91869e-10	-0.902526	0.000162261	-1.91869e-10	-0.898508
18209887	chr11:18209887:G:C	2.44285e-05	-1.91869e-10	-1.09484	0.000137468	-1.91869e-10	-1.06432
18210368	chr11:18210368:T:C	7.93206e-06	-0.886898	-1.33278	3.99479e-05	-0.968195	-1.33195
18210976	chr11:18210976:A:G	0.000134739	-1.91869e-10	0.612751	0.000752672	-1.91869e-10	0.635913
18211554	chr11:18211554:T:C	2.58469e-05	-1.91869e-10	-1.0384	0.000135541	-1.91869e-10	-1.07844
18211769	chr11:18211769:C:A	2.5006e-05	-1.91869e-10	-1.07147	0.000131409	-1.91869e-10	-1.1094
18212224	chr11:18212224:C:T	2.20022e-05	-1.91869e-10	-1.19945	0.00012055	-1.91869e-10	-1.19565
18212550	chr11:18212550:C:T	6.67996e-06	-1.33345	-1.05803	3.62696e-05	-1.34793	-1.0488
18212826	chr11:18212826:G:A	0.000103792	-1.91869e-10	0.351801	0.000579458	-1.91869e-10	0.374377
18213208	chr11:18213208:G:A	6.4007e-06	-1.1218	-1.31238	3.10535e-05	-1.23299	-1.31901
18214334	chr11:18214334:C:T	2.08015e-05	-1.91869e-10	-1.25556	0.000113519	-1.91869e-10	-1.25575
18214355	chr11:18214355:AATTTTGTGGGAGTCTCTAAATGTTTCCTCTTAAAGGTTCATTATTAAAAGTGGT:A	2.08376e-05	-1.91869e-10	-1.25383	0.00011371	-1.91869e-10	-1.25407
18214498	chr11:18214498:A:AC	3.5099e-05	-1.91869e-10	-0.732417	0.000202851	-1.91869e-10	-0.675247
18214641	chr11:18214641:C:T	1.89205e-05	-1.91869e-10	-1.35034	0.000102726	-1.91869e-10	-1.35565
18214645	chr11:18214645:A:C	2.18902e-05	-1.91869e-10	-1.20455	0.000122344	-1.91869e-10	-1.18088
18214765	chr11:18214765:T:C	2.46513e-05	-1.08576	-6.68817e-10	0.000132726	-1.09943	-6.68817e-10
18214820	chr11:18214820:C:T	2.60771e-05	-1.02953	-6.68817e-10	0.000106696	-1.31773	-6.68817e-10
18214943	chr11:18214943:G:A	0.000183354	0.920826	-6.68817e-10	0.000678896	0.532751	-6.68817e-10
18214947	chr11:18214947:T:A	3.16653e-05	-0.835369	-6.68817e-10	0.000157207	-0.93015	-6.68817e-10
18215153	chr11:18215153:TGCA:T	4.6574e-06	-1.40676	-1.34537	2.68323e-05	-1.35252	-1.34559
18215204	chr11:18215204:G:T	3.15103e-05	-1.91869e-10	-0.840277	0.000174712	-1.91869e-10	-0.824576
18215280	chr11:18215280:G:T	1.86621e-05	-1.91869e-10	-1.3641	0.0001019	-1.91869e-10	-1.36372
18215399	chr11:18215399:G:A	3.05469e-05	-1.91869e-10	-0.871328	0.000169257	-1.91869e-10	-0.856297
18215480	chr11:18215480:G:A	3.34976e-05	-0.779116	-6.68817e-10	0.000167059	-0.869371	-6.68817e-10
18215913	chr11:18215913:C:A	2.09974e-05	-1.91869e-10	-1.24619	0.000114533	-1.91869e-10	-1.24686
18216145	chr11:18216145:C:T	5.64952e-06	-1.25614	-1.30288	3.52307e-05	-1.11017	-1.31563
18216211	chr11:18216211:GA:G	3.21393e-05	-1.91869e-10	-0.820511	0.000178158	-1.91869e-10	-0.805047
18216277	chr11:18216277:T:C	6.68269e-06	-1.19932	-1.19175	3.26834e-05	-1.30847	-1.19237
18216483	chr11:18216483:C:T	2.11458e-05	-1.91869e-10	-1.23915	0.00011539	-1.91869e-10	-1.2394
18217036	chr11:18217036:A:G	6.58475e-06	-1.19663	-1.20921	3.21966e-05	-1.30607	-1.20979
18217109	chr11:18217109:A:G	2.08272e-05	-1.91869e-10	-1.25433	0.000113654	-1.91869e-10	-1.25455
18217224	chr11:18217224:A:T	4.30761e-06	-1.54544	-1.28476	2.38424e-05	-1.54989	-1.26636
18217400	chr11:18217400:G:T	6.96674e-06	-0.99228	-1.35716	3.30589e-05	-1.13395	-1.35548
18218231	chr11:18218231:C:T	5.13918e-06	-1.29095	-1.36275	2.48855e-05	-1.4147	-1.35873
18218550	chr11:18218550:A:G	1.86897e-05	-1.91869e-10	-1.36262	0.000101984	-1.91869e-10	-1.3629
18218810	chr11:18218810:A:G	0.000138193	-1.91869e-10	0.638059	0.000765559	-1.91869e-10	0.65289
18218982	chr11:18218982:G:A	5.03534e-06	-1.31018	-1.36393	2.44116e-05	-1.42849	-1.36417
18219098	chr11:18219098:A:G	1.35055e-05	-0.364373	-1.32312	6.59527e-05	-0.469767	-1.32901
18219144	chr11:18219144:G:A	2.40612e-05	-1.10999	-6.68817e-10	0.000129542	-1.12371	-6.68817e-10
18219447	chr11:18219447:T:C	4.04718e-05	-1.91869e-10	-0.589986	0.000221025	-1.91869e-10	-0.589442
18219476	chr11:18219476:C:G	5.09288e-06	-1.3014	-1.36134	2.47569e-05	-1.42231	-1.3563
18219727	chr11:18219727:G:A	5.09583e-06	-1.30129	-1.36087	2.4777e-05	-1.42225	-1.35555
18219740	chr11:18219740:A:T	1.87075e-05	-1.91869e-10	-1.36166	0.000102074	-1.91869e-10	-1.36202
18219940	chr11:18219940:G:A	4.66469e-06	-1.43618	-1.31438	2.6865e-05	-1.38478	-1.31211
18219971	chr11:18219971:A:G	5.71805e-06	-1.26829	-1.27867	3.68588e-05	-1.11966	-1.26096
18220227	chr11:18220227:T:C	2.14643e-05	-1.91869e-10	-1.2242	0.000117127	-1.91869e-10	-1.22445
18220360	chr11:18220360:A:G	1.8657e-05	-1.91869e-10	-1.36437	0.000101834	-1.91869e-10	-1.36437
18220476	chr11:18220476:G:A	2.08029e-05	-1.91869e-10	-1.2555	0.000113541	-1.91869e-10	-1.25555
18220659	chr11:18220659:G:A	2.66427e-05	-1.91869e-10	-1.00808	0.000141716	-1.91869e-10	-1.03389
18220827	chr11:18220827:G:A	1.88444e-05	-1.91869e-10	-1.35438	0.000102772	-1.91869e-10	-1.3552
18221251	chr11:18221251:A:T	2.03227e-05	-1.91869e-10	-1.27885	0.000110896	-1.91869e-10	-1.27913
18221390	chr11:18221390:C:T	8.3104e-05	-1.91869e-10	0.129503	0.000443971	-1.91869e-10	0.108042
18221409	chr11:18221409:C:A	1.96393e-05	-1.31306	-6.68817e-10	0.000109122	-1.29525	-6.68817e-10
18221484	chr11:18221484:G:T	2.08339e-05	-1.91869e-10	-1.25401	0.000114089	-1.91869e-10	-1.25073
18221742	chr11:18221742:G:A	3.41866e-05	-1.91869e-10	-0.758756	0.000189614	-1.91869e-10	-0.742725
18221777	chr11:18221777:G:A	2.09434e-05	-1.91869e-10	-1.24877	0.00011429	-1.91869e-10	-1.24897
18221822	chr11:18221822:C:T	6.73881e-06	-1.26652	-1.11619	4.41458e-05	-1.11799	-1.08223
18222123	chr11:18222123:A:G	2.04962e-05	-1.91869e-10	-1.27035	0.000115166	-1.91869e-10	-1.24134
18222239	chr11:18222239:C:A	2.60832e-05	-1.91869e-10	-1.0293	0.00013885	-1.91869e-10	-1.05432
18222390	chr11:18222390:G:T	1.96245e-05	-1.91869e-10	-1.31381	0.000106872	-1.91869e-10	-1.31608
18222632	chr11:18222632:T:C	3.46655e-05	-1.91869e-10	-0.744846	0.000194047	-1.91869e-10	-0.719614
18222764	chr11:18222764:G:A	5.56529e-05	-0.271456	-6.68817e-10	0.000388186	-0.0262324	-6.68817e-10
18223153	chr11:18223153:T:A	4.56583e-06	-1.41064	-1.36135	2.63571e-05	-1.35456	-1.36141
18223305	chr11:18223305:C:T	5.20569e-06	-1.27659	-1.36425	2.50909e-05	-1.40142	-1.36379
18223500	chr11:18223500:A:G	6.55364e-06	-1.12089	-1.28968	3.19059e-05	-1.22694	-1.29799
18223573	chr11:18223573:A:T	7.78486e-06	-1.10592	-1.13249	3.82778e-05	-1.23218	-1.11067
18224055	chr11:18224055:C:T	5.0801e-06	-1.30103	-1.36423	2.46331e-05	-1.4198	-1.36382
18224119	chr11:18224119:T:C	8.14484e-06	-1.12475	-1.06846	4.02872e-05	-1.2482	-1.04349
18224123	chr11:18224123:T:G	2.11026e-05	-1.91869e-10	-1.24119	0.000115149	-1.91869e-10	-1.24149
18224419	chr11:18224419:A:T	2.16412e-05	-1.91869e-10	-1.21599	0.000118496	-1.91869e-10	-1.21284
18224801	chr11:18224801:C:T	2.02545e-05	-1.91869e-10	-1.28221	0.000113612	-1.91869e-10	-1.25493
18225091	chr11:18225091:G:A	4.7808e-06	-1.36647	-1.35951	2.78208e-05	-1.30222	-1.35971
18225160	chr11:18225160:C:T	4.36567e-06	-1.53167	-1.28515	2.43184e-05	-1.52034	-1.27614
18225320	chr11:18225320:G:A	2.68723e-05	-1.91869e-10	-0.999494	0.000143378	-1.91869e-10	-1.02223
18225372	chr11:18225372:G:A	6.22084e-05	-1.91869e-10	-0.160101	0.00033917	-1.91869e-10	-0.161214
18225396	chr11:18225396:C:T	8.62493e-06	-1.16417	-0.971766	4.30929e-05	-1.28171	-0.942644
18225984	chr11:18225984:C:A	5.81873e-06	-1.19084	-1.33867	2.85765e-05	-1.29481	-1.34032
18226087	chr11:18226087:G:A	6.19455e-06	-1.15716	-1.30976	3.03306e-05	-1.25871	-1.31685
18226152	chr11:18226152:T:C	4.46564e-06	-1.44422	-1.34996	2.59476e-05	-1.37983	-1.35181
18226171	chr11:18226171:C:T	2.041e-05	-1.91869e-10	-1.27457	0.000114615	-1.91869e-10	-1.24614
18226468	chr11:18226468:A:T	1.24467e-05	-0.432706	-1.33643	6.18659e-05	-0.532669	-1.33008
18226557	chr11:18226557:G:A	1.19581e-05	-0.476082	-1.3331	5.88444e-05	-0.574041	-1.33878
18226667	chr11:18226667:G:A	7.65558e-06	-1.13311	-1.12205	3.78176e-05	-1.25527	-1.09967
18226668	chr11:18226668:C:T	2.14283e-05	-1.91869e-10	-1.22588	0.000116923	-1.91869e-10	-1.2262
18226856	chr11:18226856:A:G	7.54488e-06	-1.14119	-1.12853	3.73086e-05	-1.26205	-1.10645
18226956	chr11:18226956:G:A	6.90033e-06	-1.14848	-1.21054	3.4009e-05	-1.26839	-1.1927
18226992	chr11:18226992:T:A	4.53663e-06	-1.41977	-1.35863	2.61609e-05	-1.36461	-1.35884
18227022	chr11:18227022:A:G	5.735e-05	-1.91869e-10	-0.241418	0.000312684	-1.91869e-10	-0.242525
18227044	chr11:18227044:T:C	2.32959e-05	-1.91869e-10	-1.14231	0.0001303	-1.91869e-10	-1.11788
18227519	chr11:18227519:G:A	2.02927e-05	-1.91869e-10	-1.28033	0.000113858	-1.91869e-10	-1.25276
18227604	chr11:18227604:T:C	5.37145e-06	-1.30185	-1.30765	3.40902e-05	-1.16544	-1.29326
18227608	chr11:18227608:T:C	4.53403e-06	-1.49541	-1.28357	2.50263e-05	-1.50459	-1.2632
18227852	chr11:18227852:T:C	2.68723e-05	-1.91869e-10	-0.999494	0.000143378	-1.91869e-10	-1.02223
18228001	chr11:18228001:C:A	6.84131e-06	-1.26684	-1.10077	4.49578e-05	-1.12038	-1.06161
18228426	chr11:18228426:T:C	2.84901e-05	-1.91869e-10	-0.941034	0.000167442	-1.91869e-10	-0.86708
18228538	chr11:18228538:A:C	2.72588e-05	-1.91869e-10	-0.985214	0.000150699	-1.91869e-10	-0.972435
18228546	chr11:18228546:C:T	2.02018e-05	-1.91869e-10	-1.28482	0.000110728	-1.91869e-10	-1.28064
18228733	chr11:18228733:A:G	2.11251e-05	-1.91869e-10	-1.24013	0.000115222	-1.91869e-10	-1.24086
18229113	chr11:18229113:A:G	1.95169e-05	-1.91869e-10	-1.31931	0.000106454	-1.91869e-10	-1.32001
18229222	chr11:18229222:G:GTTGCTTAA	2.15432e-05	-1.91869e-10	-1.22053	0.000118005	-1.91869e-10	-1.21699
18229234	chr11:18229234:T:C	6.93144e-06	-1.21826	-1.13627	4.56751e-05	-1.06276	-1.1034
18229349	chr11:18229349:C:A	5.94733e-05	-1.91869e-10	-0.205063	0.000323444	-1.91869e-10	-0.208691
18229753	chr11:18229753:T:C	4.90457e-06	-1.35384	-1.34658	2.47928e-05	-1.42655	-1.35061
18230120	chr11:18230120:G:A	1.2968e-05	-0.631545	-1.09656	5.5109e-05	-0.861877	-1.11653
18230557	chr11:18230557:T:C	5.75362e-06	-1.33141	-1.20936	2.7656e-05	-1.43911	-1.22876
18230746	chr11:18230746:G:A	5.9591e-06	-1.16902	-1.33665	2.93938e-05	-1.2813	-1.32563
18231168	chr11:18231168:C:T	2.47713e-05	-1.91869e-10	-1.0809	0.000140639	-1.91869e-10	-1.04152
18231169	chr11:18231169:G:A	6.57522e-05	-0.104697	-6.68817e-10	0.000322884	-0.210423	-6.68817e-10
18231277	chr11:18231277:T:C	1.91909e-05	-1.91869e-10	-1.33615	0.000103496	-1.91869e-10	-1.34818
18231537	chr11:18231537:G:A	6.11922e-05	-1.91869e-10	-0.176571	0.000332699	-1.91869e-10	-0.180479
18231629	chr11:18231629:C:T	4.53064e-06	-1.41548	-1.36425	2.61333e-05	-1.36018	-1.36432
18231812	chr11:18231812:A:T	3.6334e-05	-1.91869e-10	-0.697835	0.000202601	-1.91869e-10	-0.676477
18231831	chr11:18231831:G:A	4.51211e-06	-1.49084	-1.29298	2.46073e-05	-1.49627	-1.2884
18231849	chr11:18231849:C:CT	4.57481e-06	-1.40604	-1.36398	2.64215e-05	-1.34974	-1.3638
18231935	chr11:18231935:T:G	1.81608e-05	-0.259578	-1.13175	7.51247e-05	-0.51186	-1.15671
18232723	chr11:18232723:T:C	0.000111844	-1.91869e-10	0.426512	0.000608448	-1.91869e-10	0.423195
18232835	chr11:18232835:G:T	3.04753e-05	-1.91869e-10	-0.873674	0.000169256	-1.91869e-10	-0.856302
18232870	chr11:18232870:G:A	6.39944e-05	-1.91869e-10	-0.131795	0.000359436	-1.91869e-10	-0.103181
18233051	chr11:18233051:A:G	2.91037e-05	-1.91869e-10	-0.919725	0.000160964	-1.91869e-10	-0.906534
18233121	chr11:18233121:C:T	1.94618e-05	-1.91869e-10	-1.32214	0.000106166	-1.91869e-10	-1.32271
18233166	chr11:18233166:C:A	5.10075e-06	-1.30177	-1.35944	3.17685e-05	-1.17481	-1.35443
18233432	chr11:18233432:T:G	2.14683e-05	-1.91869e-10	-1.22401	0.000121397	-1.91869e-10	-1.18865
18233723	chr11:18233723:C:T	4.85167e-06	-1.35743	-1.35384	3.00054e-05	-1.23788	-1.34846
18233790	chr11:18233790:C:T	2.02498e-05	-1.91869e-10	-1.28244	0.00011083	-1.91869e-10	-1.27972
18233940	chr11:18233940:A:G	0.000311174	-1.91869e-10	1.44976	0.0017029	-1.91869e-10	1.45237
18234196	chr11:18234196:T:C	6.42363e-05	-1.91869e-10	-0.128022	0.000360812	-1.91869e-10	-0.0993596
18234400	chr11:18234400:T:C	1.87031e-05	-1.91869e-10	-1.3619	0.000102112	-1.91869e-10	-1.36165
18235276	chr11:18235276:G:A	5.14811e-06	-1.48955	-1.16241	2.81169e-05	-1.49531	-1.15604
18235416	chr11:18235416:C:T	2.50009e-05	-1.91869e-10	-1.07168	0.000143541	-1.91869e-10	-1.0211
18235470	chr11:18235470:G:A	4.78352e-06	-1.36378	-1.36164	2.77944e-05	-1.30088	-1.362
18235576	chr11:18235576:A:C	4.91431e-06	-1.35239	-1.34605	2.4283e-05	-1.44942	-1.34852
18235655	chr11:18235655:T:C	2.69722e-05	-0.995784	-6.68817e-10	0.000141641	-1.03442	-6.68817e-10
18236192	chr11:18236192:A:G	4.77992e-05	-1.91869e-10	-0.423581	0.000266288	-1.91869e-10	-0.403139
18236735	chr11:18236735:A:C	4.83265e-06	-1.35099	-1.36421	2.81387e-05	-1.28628	-1.36429
18236775	chr11:18236775:C:A	1.97994e-05	-1.91869e-10	-1.30494	0.000107902	-1.91869e-10	-1.30649
18236777	chr11:18236777:G:A	4.19478e-05	-1.91869e-10	-0.554164	0.000234473	-1.91869e-10	-0.530377
18236795	chr11:18236795:C:G	2.16579e-05	-1.91869e-10	-1.21522	0.000118433	-1.91869e-10	-1.21337
18237003	chr11:18237003:A:C	1.91754e-05	-1.91869e-10	-1.33696	0.000104644	-1.91869e-10	-1.33715
18237116	chr11:18237116:T:A	3.05313e-05	-1.91869e-10	-0.871839	0.000169573	-1.91869e-10	-0.854436
18237381	chr11:18237381:T:C	7.41561e-06	-0.925011	-1.36199	3.53283e-05	-1.06443	-1.3586
18237492	chr11:18237492:AAT:A	6.72968e-06	-1.02	-1.36406	3.22194e-05	-1.15266	-1.36249
18237834	chr11:18237834:A:G	4.42962e-06	-1.50982	-1.29246	2.41676e-05	-1.515	-1.28771
18238155	chr11:18238155:G:A	7.31073e-06	-0.939562	-1.36169	3.48882e-05	-1.07742	-1.35815
18238465	chr11:18238465:C:T	3.43261e-05	-1.91869e-10	-0.754683	0.000190448	-1.91869e-10	-0.738335
18238728	chr11:18238728:G:A	1.5021e-05	-0.944701	-0.636438	7.47029e-05	-1.0688	-0.605393
18238748	chr11:18238748:C:A	2.33164e-05	-1.91869e-10	-1.14143	0.000128306	-1.91869e-10	-1.1333
18239656	chr11:18239656:G:A	1.52485e-05	-1.03167	-0.534442	7.66623e-05	-1.14681	-0.501494
18239931	chr11:18239931:G:T	1.87945e-05	-1.91869e-10	-1.35702	0.000102569	-1.91869e-10	-1.35718
18240028	chr11:18240028:G:T	1.99034e-05	-1.91869e-10	-1.2997	0.00010842	-1.91869e-10	-1.3017
18240037	chr11:18240037:A:T	1.76645e-05	-1.41903	-6.68817e-10	0.000100251	-1.38004	-6.68817e-10
18240140	chr11:18240140:A:G	1.87393e-05	-1.91869e-10	-1.35997	0.000102279	-1.91869e-10	-1.36001
18240189	chr11:18240189:C:T	2.38484e-05	-1.91869e-10	-1.11887	0.000131302	-1.91869e-10	-1.11022
18240384	chr11:18240384:C:T	1.91403e-05	-1.91869e-10	-1.33879	0.000104429	-1.91869e-10	-1.33921
18240741	chr11:18240741:A:G	5.83991e-06	-1.26958	-1.25629	3.74029e-05	-1.12978	-1.23619
18241060	chr11:18241060:A:G	5.95628e-06	-1.28274	-1.2234	3.81373e-05	-1.14599	-1.20053
18241063	chr11:18241063:G:A	3.93915e-05	-1.91869e-10	-0.617041	0.000220058	-1.91869e-10	-0.593824
18241122	chr11:18241122:C:T	6.13615e-06	-1.15911	-1.31729	2.85193e-05	-1.30787	-1.32926
18241473	chr11:18241473:TATGGG:T	5.43079e-05	-0.295921	-6.68817e-10	0.000220596	-0.591385	-6.68817e-10
18241572	chr11:18241572:G:T	2.01563e-05	-1.91869e-10	-1.28707	0.000109784	-1.91869e-10	-1.2892
18241673	chr11:18241673:C:T	7.35713e-06	-1.10067	-1.19425	3.52365e-05	-1.25982	-1.16582
18242550	chr11:18242550:TAAA:T	4.17851e-05	-1.91869e-10	-0.55805	0.000233725	-1.91869e-10	-0.533573
18242612	chr11:18242612:G:T	1.87424e-05	-1.91869e-10	-1.3598	0.000102238	-1.91869e-10	-1.36041
18242701	chr11:18242701:G:C	4.31378e-05	-1.91869e-10	-0.52619	0.000234043	-1.91869e-10	-0.532209
18242881	chr11:18242881:A:T	2.21693e-05	-1.91869e-10	-1.19188	0.000119597	-1.91869e-10	-1.20359
18243024	chr11:18243024:T:C	9.49268e-06	-0.735724	-1.30435	6.00458e-05	-0.576003	-1.31661
18243085	chr11:18243085:TG:T	1.86569e-05	-1.91869e-10	-1.36437	0.000101837	-1.91869e-10	-1.36435
18243095	chr11:18243095:A:G	4.8445e-05	-1.91869e-10	-0.410162	0.000247827	-1.91869e-10	-0.474984
18243191	chr11:18243191:C:T	2.93745e-05	0.288467	-1.19893	0.000153252	0.227234	-1.18287
18243209	chr11:18243209:T:C	4.14063e-05	0.706248	-1.27341	0.000181968	0.47012	-1.254
18243337	chr11:18243337:C:T	1.86569e-05	-1.91869e-10	-1.36437	0.000101938	-1.91869e-10	-1.36335
18244252	chr11:18244252:C:T	1.09469e-05	-0.633618	-1.26392	4.99811e-05	-0.805094	-1.27098
18244538	chr11:18244538:G:A	3.32935e-05	-1.91869e-10	-0.785228	0.000184671	-1.91869e-10	-0.769139
18244655	chr11:18244655:T:C	2.22839e-05	-1.91869e-10	-1.18673	0.00012272	-1.91869e-10	-1.17781
18244739	chr11:18244739:T:C	1.94998e-05	-1.91869e-10	-1.32019	0.000107339	-1.91869e-10	-1.31172
18245193	chr11:18245193:C:G	1.95783e-05	-1.91869e-10	-1.31617	0.000106576	-1.91869e-10	-1.31886
18245480	chr11:18245480:C:T	6.73915e-06	-1.1782	-1.20445	3.41628e-05	-1.24464	-1.21194
18245565	chr11:18245565:A:G	1.62245e-05	-0.774915	-0.729155	6.85036e-05	-1.00066	-0.760166
18245641	chr11:18245641:GA:G	1.13596e-05	-0.880736	-0.979794	4.93727e-05	-1.08432	-1.004
18245673	chr11:18245673:T:C	4.04059e-05	-1.91869e-10	-0.591614	0.000224703	-1.91869e-10	-0.572939
18245806	chr11:18245806:A:G	1.62574e-05	-0.705494	-0.796547	6.80095e-05	-0.942166	-0.825903
18246121	chr11:18246121:GA:G	2.09149e-05	-1.22571	-0.0244189	9.82616e-05	-1.36398	-0.0361058
18246305	chr11:18246305:G:A	2.83116e-05	-1.91869e-10	-0.94732	0.000154285	-1.91869e-10	-0.948916
18246514	chr11:18246514:C:T	6.49327e-05	-0.647231	0.529992	0.000332612	-0.7069	0.526159
18246704	chr11:18246704:C:A	1.88531e-05	-1.91869e-10	-1.35391	0.000104137	-1.91869e-10	-1.34201
18246719	chr11:18246719:C:G	1.93925e-05	-1.91869e-10	-1.3257	0.000107136	-1.91869e-10	-1.31361
18246943	chr11:18246943:G:A	1.86749e-05	-1.91869e-10	-1.36341	0.000101856	-1.91869e-10	-1.36416
18246949	chr11:18246949:T:C	2.07446e-05	-1.91869e-10	-1.2583	0.000112654	-1.91869e-10	-1.2634
18246970	chr11:18246970:C:T	1.64438e-05	-1.49064	-6.68817e-10	8.7423e-05	-1.51696	-6.68817e-10
18248255	chr11:18248255:G:A	1.89709e-05	-1.91869e-10	-1.34769	0.000103202	-1.91869e-10	-1.35103
18248350	chr11:18248350:G:A	1.89648e-05	-1.91869e-10	-1.348	0.000103352	-1.91869e-10	-1.34957
18248367	chr11:18248367:G:T	1.99704e-05	0.0680121	-1.36435	8.92833e-05	-0.133071	-1.36283
18248587	chr11:18248587:T:C	2.41221e-05	-1.91869e-10	-1.10746	0.000132006	-1.91869e-10	-1.10487
18248778	chr11:18248778:G:A	4.08719e-06	-1.5192	-1.36353	2.29719e-05	-1.48914	-1.3643
18249058	chr11:18249058:A:G	4.24918e-06	-1.55386	-1.29	2.30977e-05	-1.54486	-1.30312
18249122	chr11:18249122:C:T	4.13677e-06	-1.55671	-1.31397	2.23703e-05	-1.55096	-1.32903
18249185	chr11:18249185:A:G	1.9202e-05	-1.91869e-10	-1.33558	0.000104424	-1.91869e-10	-1.33926
18249351	chr11:18249351:C:T	5.98572e-06	-1.14081	-1.3604	3.08678e-05	-1.19568	-1.36232
18249781	chr11:18249781:T:A	4.04223e-06	-1.52952	-1.36428	2.23059e-05	-1.51904	-1.36383
18250382	chr11:18250382:T:G	7.37547e-06	-0.991892	-1.30054	3.29635e-05	-1.17337	-1.31895
18250426	chr11:18250426:C:A	8.44652e-06	-1.00523	-1.15161	3.73704e-05	-1.18166	-1.18518
18250498	chr11:18250498:C:A	2.14563e-05	-1.91869e-10	-1.22457	0.000118513	-1.91869e-10	-1.2127
18250904	chr11:18250904:C:A	1.98549e-05	-1.91869e-10	-1.30214	0.000112312	-1.91869e-10	-1.26643
18250932	chr11:18250932:A:G	4.12514e-06	-1.54605	-1.32743	2.25477e-05	-1.54826	-1.32382
18250963	chr11:18250963:A:C	7.51589e-06	-0.961558	-1.31201	3.34785e-05	-1.14821	-1.32861
18250968	chr11:18250968:A:G	2.08048e-05	-1.91869e-10	-1.25541	0.000112341	-1.91869e-10	-1.26618
18251299	chr11:18251299:G:C	4.6706e-06	-1.45319	-1.29612	2.41879e-05	-1.49091	-1.31095
18251453	chr11:18251453:T:A	6.96626e-06	-1.05193	-1.29759	3.14538e-05	-1.22252	-1.31668
18251621	chr11:18251621:C:A	6.8562e-06	-1.06468	-1.30076	3.10618e-05	-1.23253	-1.31921
18251799	chr11:18251799:T:A	7.62119e-06	-0.904167	-1.35549	3.37041e-05	-1.10896	-1.36113
18252173	chr11:18252173:CA:C	7.41558e-06	-0.938723	-1.34828	3.28669e-05	-1.13891	-1.35634
18252291	chr11:18252291:C:T	4.17388e-06	-1.52266	-1.33909	2.27435e-05	-1.52713	-1.3363
18252472	chr11:18252472:C:T	7.8645e-06	-0.88664	-1.34159	3.44837e-05	-1.09575	-1.35148
18252582	chr11:18252582:T:C	7.25461e-06	-0.954622	-1.35433	3.23061e-05	-1.15204	-1.36042
18252629	chr11:18252629:T:C	4.89165e-05	-1.91869e-10	-0.400476	0.000276501	-1.91869e-10	-0.365502
18252653	chr11:18252653:G:A	7.9367e-06	-0.990669	-1.22842	3.5313e-05	-1.1705	-1.25297
18252856	chr11:18252856:C:T	7.4245e-06	-0.945996	-1.33981	3.28668e-05	-1.14518	-1.35008
18252892	chr11:18252892:G:A	7.78793e-06	-0.898415	-1.3396	3.41902e-05	-1.10585	-1.34993
18252893	chr11:18252893:C:T	7.84063e-06	-0.891611	-1.33966	3.43771e-05	-1.10036	-1.34997
18252918	chr11:18252918:T:C	7.57307e-06	-0.912667	-1.35332	3.33452e-05	-1.12103	-1.35977
18252985	chr11:18252985:C:A	4.18402e-06	-1.53011	-1.32921	2.25473e-05	-1.55137	-1.32073
18253017	chr11:18253017:G:A	4.4388e-06	-1.50286	-1.29735	2.42042e-05	-1.50834	-1.29285
18253124	chr11:18253124:C:T	4.17717e-06	-1.54343	-1.31753	2.27342e-05	-1.55618	-1.30767
18253930	chr11:18253930:G:A	6.55026e-06	-1.15701	-1.25407	3.33343e-05	-1.23359	-1.24754
18253986	chr11:18253986:C:T	1.86967e-05	-1.91869e-10	-1.36224	0.00010186	-1.91869e-10	-1.36412
18254114	chr11:18254114:G:A	3.58229e-05	0.503149	-1.21515	0.000168069	0.327967	-1.19131
18254283	chr11:18254283:G:A	7.91181e-06	-1.51833	-0.703907	4.21183e-05	-1.51558	-0.731657
18254466	chr11:18254466:G:T	4.82572e-06	-1.5517	-1.16493	2.58905e-05	-1.55672	-1.17712
18254676	chr11:18254676:C:T	7.58166e-05	0.0377268	-6.68817e-10	0.000376489	-0.0568271	-6.68817e-10
18254789	chr11:18254789:A:G	1.52184e-05	-0.888019	-0.680068	5.86572e-05	-1.23892	-0.677087
18255064	chr11:18255064:C:G	2.03328e-05	-1.91869e-10	-1.27835	0.000110746	-1.91869e-10	-1.28048
18255352	chr11:18255352:G:A	4.74362e-06	-1.54564	-1.18815	2.53183e-05	-1.55405	-1.20214
18255551	chr11:18255551:C:T	4.33588e-06	-1.51756	-1.30611	2.26733e-05	-1.55373	-1.3128
18256163	chr11:18256163:A:G	3.64677e-05	-1.91869e-10	-0.694163	0.000197849	-1.91869e-10	-0.700215
18256190	chr11:18256190:GT:G	1.96447e-05	-1.91869e-10	-1.31278	0.000107329	-1.91869e-10	-1.31182
18256216	chr11:18256216:A:G	1.71977e-05	-0.096828	-1.34899	9.48993e-05	-0.0826521	-1.35225
18256307	chr11:18256307:T:C	6.50431e-06	-1.43749	-0.980639	3.66619e-05	-1.37659	-1.00939
18256364	chr11:18256364:C:T	4.08264e-06	-1.54777	-1.33608	2.19926e-05	-1.55496	-1.34205
18256516	chr11:18256516:A:G	4.19496e-06	-1.53127	-1.32544	2.22003e-05	-1.5562	-1.33141
18256589	chr11:18256589:C:T	4.59079e-06	-1.42676	-1.33978	2.54121e-05	-1.41314	-1.33935
18257190	chr11:18257190:T:C	8.31395e-06	-0.865306	-1.30735	4.20245e-05	-0.944325	-1.30514
18257585	chr11:18257585:G:A	4.28753e-06	-1.52232	-1.31256	2.24992e-05	-1.55388	-1.32035
18257590	chr11:18257590:T:G	0.000234064	-1.91869e-10	1.165	0.00134986	-1.91869e-10	1.22004
18257696	chr11:18257696:G:A	1.35965e-05	-0.319743	-1.36103	6.04105e-05	-0.525645	-1.36091
18257719	chr11:18257719:C:T	4.30991e-06	-1.51765	-1.31202	2.5109e-05	-1.44596	-1.31853
18257887	chr11:18257887:C:A	3.9766e-06	-1.5529	-1.35726	2.16181e-05	-1.55675	-1.35743
18257939	chr11:18257939:T:A	1.89638e-05	-1.91869e-10	-1.34806	0.000103523	-1.91869e-10	-1.34793
18258035	chr11:18258035:G:A	4.26455e-06	-1.53479	-1.30547	2.45042e-05	-1.47648	-1.3124
18258350	chr11:18258350:TAC:T	2.01492e-05	-1.91869e-10	-1.28743	0.000110446	-1.91869e-10	-1.28319
18258609	chr11:18258609:G:A	2.24832e-05	-1.91869e-10	-1.17782	0.000122983	-1.91869e-10	-1.17567
18258687	chr11:18258687:C:T	1.88327e-05	-1.91869e-10	-1.355	0.000102808	-1.91869e-10	-1.35485
18258863	chr11:18258863:CATTT:C	2.11828e-05	-1.91869e-10	-1.2374	0.000115749	-1.91869e-10	-1.23629
18259099	chr11:18259099:T:G	5.83341e-06	-1.18345	-1.34354	3.22058e-05	-1.17255	-1.34302
18259315	chr11:18259315:C:T	0.000605506	-1.91869e-10	2.11547	0.0031983	-1.91869e-10	2.08266
18259718	chr11:18259718:A:G	3.23175e-05	-1.91869e-10	-0.814981	0.000172708	-1.91869e-10	-0.836115
18259725	chr11:18259725:A:G	8.73061e-06	-0.821002	-1.30275	4.40607e-05	-0.902115	-1.30003
18259849	chr11:18259849:ACT:A	3.30072e-05	-1.91869e-10	-0.793864	0.000176265	-1.91869e-10	-0.815729
18260000	chr11:18260000:T:C	7.97094e-06	-0.889437	-1.32535	4.03899e-05	-0.965785	-1.32335
18260072	chr11:18260072:T:A	4.32835e-06	-1.52884	-1.29657	2.49969e-05	-1.465	-1.30396
18260185	chr11:18260185:GTTT:G	4.41422e-05	-0.503175	-6.68817e-10	0.000192166	-0.729359	-6.68817e-10
18260239	chr11:18260239:A:G	4.33513e-06	-1.52461	-1.29923	2.51195e-05	-1.4576	-1.30647
18260369	chr11:18260369:C:T	1.66082e-05	-0.141315	-1.33938	9.13827e-05	-0.128954	-1.34371
18260504	chr11:18260504:A:G	1.05942e-05	-1.36469	-0.56559	5.97413e-05	-1.28821	-0.609482
18260894	chr11:18260894:G:C	5.20446e-06	-1.43852	-1.20256	2.57031e-05	-1.52621	-1.21489
18260971	chr11:18260971:T:C	4.11872e-06	-1.51348	-1.36157	2.28e-05	-1.49926	-1.3617
18261246	chr11:18261246:C:G	3.35376e-05	-1.91869e-10	-0.777924	0.000179216	-1.91869e-10	-0.799124
18261340	chr11:18261340:C:T	2.13372e-05	-1.91869e-10	-1.23014	0.000115432	-1.91869e-10	-1.23903
18262111	chr11:18262111:C:T	0.000108211	-1.91869e-10	0.39349	0.000625066	-1.91869e-10	0.450141
18262842	chr11:18262842:T:G	1.01383e-05	-0.690654	-1.28361	4.59438e-05	-0.861432	-1.29887
18263410	chr11:18263410:C:T	1.39079e-05	-0.297159	-1.36097	6.2592e-05	-0.488618	-1.36246
18263658	chr11:18263658:C:T	1.03096e-05	-1.42781	-0.529705	5.29543e-05	-1.46342	-0.554871
18263908	chr11:18263908:T:C	0.00011366	-1.91869e-10	0.442624	0.00065707	-1.91869e-10	0.500073
18264188	chr11:18264188:C:T	0.000108211	-1.91869e-10	0.39349	0.000625066	-1.91869e-10	0.450141
18264227	chr11:18264227:A:T	1.20838e-05	-0.487414	-1.31131	6.65394e-05	-0.471774	-1.31815
18264546	chr11:18264546:A:G	1.56216e-05	-0.192667	-1.34927	6.90266e-05	-0.407259	-1.34597
18264566	chr11:18264566:C:T	1.12534e-05	-0.611545	-1.25837	4.9981e-05	-0.800124	-1.27595
18264856	chr11:18264856:C:T	3.50864e-05	-1.91869e-10	-0.732776	0.000190679	-1.91869e-10	-0.737124
18265223	chr11:18265223:G:A	3.69057e-05	-1.91869e-10	-0.682225	0.000200385	-1.91869e-10	-0.687476
18265260	chr11:18265260:C:T	1.62195e-05	-0.245857	-1.25852	7.05232e-05	-0.470682	-1.26109
18265427	chr11:18265427:T:G	1.97635e-05	-0.0391903	-1.26756	7.23635e-05	-0.426346	-1.27967
18265487	chr11:18265487:G:C	1.00975e-05	-0.656811	-1.32149	5.51771e-05	-0.644731	-1.33244
18266251	chr11:18266251:C:T	1.14221e-05	-1.48907	-0.365971	5.89803e-05	-1.51501	-0.3955
18266266	chr11:18266266:G:A	0.000176589	-1.91869e-10	0.883236	0.000972261	-1.91869e-10	0.891908
18268199	chr11:18268199:C:T	2.16468e-05	-0.381521	-0.834213	0.000102735	-0.500553	-0.85501
18268216	chr11:18268216:C:T	6.07898e-06	-1.12189	-1.36387	3.05747e-05	-1.20341	-1.36413
18268217	chr11:18268217:T:G	5.43251e-06	-1.23527	-1.36292	2.76575e-05	-1.3044	-1.36341
18268561	chr11:18268561:C:T	2.50398e-05	-1.91869e-10	-1.07012	0.000136224	-1.91869e-10	-1.07342
18268998	chr11:18268998:C:T	2.88004e-05	-1.91869e-10	-0.930202	0.000158461	-1.91869e-10	-0.922205
18269480	chr11:18269480:A:AG	8.10446e-06	-1.37773	-0.820446	4.04626e-05	-1.4453	-0.842036
18269774	chr11:18269774:T:C	1.13536e-05	-0.917449	-0.943603	5.11315e-05	-1.07653	-0.97679
18269807	chr11:18269807:CAA:C	6.17997e-05	-1.91869e-10	-0.166692	0.000354673	-1.91869e-10	-0.11652
18269809	chr11:18269809:A:G	3.0685e-05	-0.866817	-6.68817e-10	0.000201379	-0.68253	-6.68817e-10
18269981	chr11:18269981:G:T	1.04572e-05	-0.812376	-1.13093	5.72862e-05	-0.781707	-1.15795
18270068	chr11:18270068:G:T	2.19089e-05	-1.2037	-6.68817e-10	0.000110427	-1.28336	-6.68817e-10
18270189	chr11:18270189:G:A	6.69461e-06	-1.02963	-1.35966	3.17719e-05	-1.16763	-1.3615
18270265	chr11:18270265:T:C	7.0154e-05	-1.91869e-10	-0.0398971	0.000371705	-1.91869e-10	-0.0696172
18270300	chr11:18270300:T:A	5.32807e-06	-1.55661	-1.06099	2.99919e-05	-1.51043	-1.07636
18270387	chr11:18270387:G:C	6.65298e-05	-1.91869e-10	-0.0929413	0.000352742	-1.91869e-10	-0.121978
18271149	chr11:18271149:G:A	3.30486e-05	-1.91869e-10	-0.792612	0.000175033	-1.91869e-10	-0.822739
18271181	chr11:18271181:G:A	6.42788e-05	-1.91869e-10	-0.127361	0.000340854	-1.91869e-10	-0.156261
18271414	chr11:18271414:G:A	5.61469e-06	-1.32513	-1.24007	2.79641e-05	-1.416	-1.2408
18271486	chr11:18271486:A:C	2.00426e-05	-1.91869e-10	-1.29273	0.000109775	-1.91869e-10	-1.28928
18271578	chr11:18271578:G:C	1.19661e-05	-1.29979	-0.508725	5.83372e-05	-1.37746	-0.544012
18271654	chr11:18271654:G:T	7.78515e-05	-1.91869e-10	0.0642122	0.000448128	-1.91869e-10	0.117362
18271856	chr11:18271856:G:A	5.36878e-06	-1.55452	-1.05547	3.05826e-05	-1.49653	-1.07075
18272162	chr11:18272162:A:G	5.5202e-06	-1.34925	-1.23292	2.76292e-05	-1.43486	-1.23398
18272163	chr11:18272163:G:A	3.69869e-05	-1.91869e-10	-0.680026	0.000197614	-1.91869e-10	-0.701399
18272289	chr11:18272289:C:A	0.000100472	-1.91869e-10	0.31929	0.000559781	-1.91869e-10	0.339829
18272937	chr11:18272937:C:T	1.87155e-05	-1.91869e-10	-1.36124	0.000101876	-1.91869e-10	-1.36396
18273396	chr11:18273396:C:A	4.85776e-06	-1.53643	-1.17358	2.65546e-05	-1.52834	-1.18017
18273760	chr11:18273760:CT:C	5.89151e-06	-1.32753	-1.18955	2.93516e-05	-1.41786	-1.19051
18273783	chr11:18273783:G:A	3.98127e-06	-1.54466	-1.36433	2.18683e-05	-1.53854	-1.36414
18273976	chr11:18273976:A:G	5.60497e-06	-1.34612	-1.22081	2.80377e-05	-1.43244	-1.22172
18275048	chr11:18275048:A:G	5.60032e-06	-1.35785	-1.20991	2.80922e-05	-1.44133	-1.21089
18275183	chr11:18275183:G:A	6.0401e-06	-1.31061	-1.18157	2.99747e-05	-1.40467	-1.18269
18275367	chr11:18275367:C:T	8.20387e-05	-1.91869e-10	0.1166	0.000472682	-1.91869e-10	0.170707
18275791	chr11:18275791:A:C	1.09302e-05	-0.871203	-1.02786	4.90368e-05	-1.03732	-1.05782
18275825	chr11:18275825:T:C	4.06415e-06	-1.52429	-1.3641	2.14716e-05	-1.55699	-1.364
18276016	chr11:18276016:C:T	8.62996e-06	-0.800488	-1.33486	3.90907e-05	-0.981666	-1.34017
18276053	chr11:18276053:G:A	4.07747e-06	-1.52316	-1.36196	2.15211e-05	-1.55703	-1.36165
18276215	chr11:18276215:G:A	8.74401e-06	-0.932083	-1.19014	4.32091e-05	-1.0319	-1.18977
18276244	chr11:18276244:C:T	8.9202e-05	0.200313	-6.68817e-10	0.000437502	0.0933659	-6.68817e-10
18276276	chr11:18276276:T:C	5.4795e-06	-1.2591	-1.33048	2.69605e-05	-1.36222	-1.33113
18276484	chr11:18276484:C:T	3.39252e-05	-1.91869e-10	-0.766432	0.000179846	-1.91869e-10	-0.795617
18276525	chr11:18276525:C:T	4.79332e-05	-0.420782	-6.68817e-10	0.000205903	-0.660313	-6.68817e-10
18276559	chr11:18276559:A:G	5.20229e-06	-1.27724	-1.36425	2.64413e-05	-1.34854	-1.36425
18277029	chr11:18277029:A:G	4.08866e-06	-1.51996	-1.36242	2.15083e-05	-1.55543	-1.36385
18277132	chr11:18277132:G:A	2.69173e-05	-1.91869e-10	-0.997822	0.000144562	-1.91869e-10	-1.01401
18278045	chr11:18278045:A:G	2.00062e-05	-1.91869e-10	-1.29455	0.000105532	-1.91869e-10	-1.32871
18278438	chr11:18278438:T:A	2.19776e-05	-1.91869e-10	-1.20057	0.000119428	-1.91869e-10	-1.20501
18278452	chr11:18278452:G:A	2.30217e-05	-1.91869e-10	-1.15415	0.000118063	-1.91869e-10	-1.2165
18278814	chr11:18278814:A:T	5.05505e-05	-1.91869e-10	-0.367618	0.00026955	-1.91869e-10	-0.390962
18278935	chr11:18278935:T:C	2.27335e-05	-1.91869e-10	-1.16675	0.000124603	-1.91869e-10	-1.16259
18279078	chr11:18279078:G:A	4.86091e-06	-1.42816	-1.2812	3.18782e-05	-1.23607	-1.28972
18279407	chr11:18279407:G:A	4.62082e-06	-1.51582	-1.2442	2.52605e-05	-1.51369	-1.24479
18279418	chr11:18279418:G:T	1.56162e-05	-0.503232	-1.03905	8.24817e-05	-0.501811	-1.07333
18279439	chr11:18279439:A:T	4.84674e-05	-1.91869e-10	-0.409699	0.000258572	-1.91869e-10	-0.432542
18279582	chr11:18279582:A:G	4.79845e-06	-1.50331	-1.21899	2.62172e-05	-1.50152	-1.21978
18279583	chr11:18279583:G:A	4.79647e-06	-1.50372	-1.21899	2.6206e-05	-1.50195	-1.21978
18280058	chr11:18280058:T:C	8.29959e-06	-0.980838	-1.19355	4.7615e-05	-0.923394	-1.20118
18280293	chr11:18280293:T:C	1.49627e-05	-1.17459	-0.410441	8.27369e-05	-1.12993	-0.442119
18280367	chr11:18280367:A:G	1.71793e-05	-1.44689	-6.68817e-10	8.47564e-05	-1.54793	-6.68817e-10
18280513	chr11:18280513:T:C	5.95136e-05	-1.91869e-10	-0.204386	0.000326059	-1.91869e-10	-0.200638
18280941	chr11:18280941:AG:A	1.38574e-05	-1.01631	-0.645462	7.67995e-05	-0.982556	-0.663962
18280999	chr11:18280999:T:C	5.05609e-05	-1.91869e-10	-0.367412	0.000269452	-1.91869e-10	-0.391326
18281254	chr11:18281254:C:T	0.000319133	-1.91869e-10	1.47502	0.00177355	-1.91869e-10	1.49302
18281317	chr11:18281317:C:T	2.70561e-05	-1.91869e-10	-0.992677	0.000151638	-1.91869e-10	-0.966223
18281622	chr11:18281622:T:C	1.29523e-05	-1.01854	-0.710777	7.1872e-05	-0.984566	-0.728265
18281857	chr11:18281857:C:T	1.29054e-05	-1.03014	-0.702811	7.15897e-05	-0.996483	-0.720283
18281986	chr11:18281986:G:A	1.93611e-05	-1.32733	-6.68817e-10	8.70403e-05	-1.52134	-6.68817e-10
18282587	chr11:18282587:C:T	2.32774e-05	-1.91869e-10	-1.14311	0.000119159	-1.91869e-10	-1.20726
18283193	chr11:18283193:G:C	0.000223787	-1.91869e-10	1.1201	0.00135743	-1.91869e-10	1.22563
18283786	chr11:18283786:T:C	4.64922e-06	-1.54374	-1.21015	2.77936e-05	-1.45661	-1.2063
18284000	chr11:18284000:C:T	1.55805e-05	-1.54457	-6.68817e-10	8.40112e-05	-1.55677	-6.68817e-10
18284210	chr11:18284210:G:C	4.87551e-06	-1.44881	-1.25756	3.15601e-05	-1.26893	-1.2669
18284725	chr11:18284725:G:A	1.66365e-05	-0.41051	-1.06848	8.78849e-05	-0.410403	-1.10129
18284852	chr11:18284852:G:A	4.29369e-06	-1.54972	-1.28372	2.32455e-05	-1.55252	-1.28909
18285498	chr11:18285498:T:C	1.08919e-05	-0.83396	-1.06861	6.1764e-05	-0.783624	-1.08077
18285598	chr11:18285598:A:C	1.6049e-05	-1.51494	-6.68817e-10	8.84635e-05	-1.50513	-6.68817e-10
18285739	chr11:18285739:CT:C	2.10741e-05	-1.91869e-10	-1.24255	0.000110394	-1.91869e-10	-1.28366
18286452	chr11:18286452:T:TA	1.94904e-05	-1.91869e-10	-1.32067	0.000106309	-1.91869e-10	-1.32137
18286534	chr11:18286534:C:A	2.532e-05	-1.23241	0.173409	0.000108869	-1.4023	0.104724
18287065	chr11:18287065:T:C	7.60119e-06	-1.20766	-1.05463	3.32395e-05	-1.40572	-1.07825
18288153	chr11:18288153:A:G	6.62327e-06	-1.07377	-1.32623	4.66247e-05	-0.820499	-1.32509
18288512	chr11:18288512:G:A	8.12378e-05	-1.91869e-10	0.10679	0.000449187	-1.91869e-10	0.119722
18288902	chr11:18288902:T:C	2.02445e-05	-1.04099	-0.241719	0.000102557	-1.08092	-0.276378
18289124	chr11:18289124:G:C	1.028e-05	-0.814958	-1.14543	4.43888e-05	-1.02989	-1.16484
18289198	chr11:18289198:T:C	8.01683e-06	-1.1634	-1.04564	3.45283e-05	-1.37658	-1.06936
18289303	chr11:18289303:C:T	1.86807e-05	-1.91869e-10	-1.3631	0.000101985	-1.91869e-10	-1.36289
18289533	chr11:18289533:A:G	6.37333e-05	-1.91869e-10	-0.135884	0.000354218	-1.91869e-10	-0.117805
18290060	chr11:18290060:G:A	4.62424e-05	-1.91869e-10	-0.456693	0.000244867	-1.91869e-10	-0.487002
18290154	chr11:18290154:T:C	7.9593e-06	-1.15113	-1.06512	3.41817e-05	-1.36798	-1.08804
18290753	chr11:18290753:T:C	2.56454e-05	-1.91869e-10	-1.04623	0.000137942	-1.91869e-10	-1.06088
18290787	chr11:18290787:G:A	6.37333e-05	-1.91869e-10	-0.135884	0.000354218	-1.91869e-10	-0.117805
18291090	chr11:18291090:C:T	1.52209e-05	-0.857189	-0.71073	8.40308e-05	-0.923107	-0.633426
18291391	chr11:18291391:A:G	3.774e-05	-1.91869e-10	-0.65987	0.000200707	-1.91869e-10	-0.685869
18291406	chr11:18291406:G:A	1.79953e-05	-0.443696	-0.956785	0.000100832	-0.399111	-0.975146
18292190	chr11:18292190:T:G	7.68843e-06	-0.907182	-1.34369	3.45557e-05	-1.10766	-1.33749
18292350	chr11:18292350:T:G	6.26578e-05	-1.91869e-10	-0.152903	0.000348192	-1.91869e-10	-0.134962
18292812	chr11:18292812:G:A	2.81874e-05	-0.951715	-6.68817e-10	0.000129137	-1.12684	-6.68817e-10
18292989	chr11:18292989:G:A	1.89901e-05	-1.91869e-10	-1.34667	0.000102107	-1.91869e-10	-1.3617
18293238	chr11:18293238:C:T	2.27704e-05	-1.91869e-10	-1.16513	0.000122084	-1.91869e-10	-1.183
18293318	chr11:18293318:A:G	6.49346e-06	-1.10288	-1.31692	4.54073e-05	-0.856337	-1.31571
18293439	chr11:18293439:G:A	3.53446e-05	-1.91869e-10	-0.725445	0.0001996	-1.91869e-10	-0.691401
18293629	chr11:18293629:A:G	1.92901e-05	-1.91869e-10	-1.331	0.000105386	-1.91869e-10	-1.33009
18293743	chr11:18293743:C:G	3.85441e-05	-1.91869e-10	-0.638788	0.000204961	-1.91869e-10	-0.664898
18294018	chr11:18294018:G:A	3.77347e-05	-1.91869e-10	-0.66001	0.000201867	-1.91869e-10	-0.680106
18294398	chr11:18294398:G:A	4.97642e-05	-1.91869e-10	-0.383295	0.000263189	-1.91869e-10	-0.414845
18294766	chr11:18294766:C:T	8.14322e-06	-1.18091	-1.0125	3.52348e-05	-1.38813	-1.03755
18294873	chr11:18294873:T:C	7.63063e-06	-1.195	-1.06342	3.32407e-05	-1.3975	-1.08645
18295345	chr11:18295345:C:A	2.47315e-05	-1.91869e-10	-1.08251	0.000138252	-1.91869e-10	-1.05864
18295911	chr11:18295911:T:A	1.90782e-05	-1.11763	-0.224416	9.60872e-05	-1.1629	-0.259562
18296317	chr11:18296317:C:A	8.75378e-06	-0.758452	-1.36265	4.39676e-05	-0.839905	-1.36436
18296740	chr11:18296740:G:A	7.91829e-06	-1.17229	-1.04913	3.42178e-05	-1.38226	-1.07271
18296832	chr11:18296832:C:T	2.56325e-05	-1.91869e-10	-1.04673	0.000137876	-1.91869e-10	-1.06136
18297633	chr11:18297633:G:T	8.10552e-06	-1.2014	-0.996647	3.53616e-05	-1.40114	-1.02095
18297732	chr11:18297732:G:T	8.14541e-06	-1.17174	-1.0214	3.5153e-05	-1.38189	-1.04611
18298012	chr11:18298012:A:G	1.5776e-05	-0.58239	-0.949713	8.80804e-05	-0.540259	-0.969208
18298321	chr11:18298321:G:A	4.12756e-05	-1.91869e-10	-0.57032	0.000220501	-1.91869e-10	-0.591813
18298368	chr11:18298368:G:A	1.71189e-05	-0.489952	-0.960453	9.59175e-05	-0.445299	-0.978929
18299010	chr11:18299010:A:C	2.03567e-05	-1.91869e-10	-1.27718	0.000117153	-1.91869e-10	-1.22423
18299153	chr11:18299153:G:A	7.8083e-06	-1.19707	-1.03834	3.40103e-05	-1.39887	-1.06219
18299628	chr11:18299628:A:G	1.87666e-05	-1.91869e-10	-1.35851	0.000102327	-1.91869e-10	-1.35954
18300344	chr11:18300344:T:C	2.86712e-05	-1.91869e-10	-0.934699	0.000161924	-1.91869e-10	-0.900591
18300396	chr11:18300396:C:T	1.61824e-05	-0.755438	-0.75123	8.91693e-05	-0.821114	-0.676066
18301040	chr11:18301040:T:C	1.95903e-05	-1.91869e-10	-1.31556	0.000107045	-1.91869e-10	-1.31446
18301749	chr11:18301749:A:G	7.80788e-06	-1.21111	-1.02435	3.41505e-05	-1.4081	-1.04883
18301970	chr11:18301970:T:C	6.26863e-06	-1.12371	-1.33132	4.36521e-05	-0.881045	-1.33042
18302550	chr11:18302550:T:C	8.00614e-06	-1.1763	-1.03408	3.46052e-05	-1.38519	-1.05852
18302670	chr11:18302670:C:A	2.22531e-05	-1.91869e-10	-1.18811	0.000123853	-1.91869e-10	-1.16862
18302742	chr11:18302742:T:C	8.29265e-06	-1.24273	-0.932495	3.65394e-05	-1.42957	-0.95976
18303068	chr11:18303068:G:GAAAGTGATATC	8.43717e-06	-1.09911	-1.05884	3.54622e-05	-1.33697	-1.08227
18303290	chr11:18303290:C:A	1.89617e-05	-1.91869e-10	-1.34817	0.00010205	-1.91869e-10	-1.36226
18303485	chr11:18303485:CT:C	2.60422e-05	-1.91869e-10	-1.03087	0.000135195	-1.91869e-10	-1.08099
18303511	chr11:18303511:T:C	2.06558e-05	-1.91869e-10	-1.26259	0.00011092	-1.91869e-10	-1.27891
18303599	chr11:18303599:C:T	1.4879e-05	-0.70776	-0.882883	8.08229e-05	-0.784613	-0.810842
18303721	chr11:18303721:C:T	1.45261e-05	-0.428931	-1.18571	8.33923e-05	-0.368011	-1.19615
18303753	chr11:18303753:C:A	1.86917e-05	-1.91869e-10	-1.36251	0.000102062	-1.91869e-10	-1.36214
18303792	chr11:18303792:T:A	8.30225e-06	-1.12557	-1.04849	3.53422e-05	-1.35019	-1.07245
18304269	chr11:18304269:T:G	9.90591e-06	-1.37824	-0.619224	5.87017e-05	-1.26274	-0.652505
18304424	chr11:18304424:T:C	2.21134e-05	-1.91869e-10	-1.1944	0.000120383	-1.91869e-10	-1.19704
18304649	chr11:18304649:C:G	8.8439e-06	-1.07936	-1.0315	3.71013e-05	-1.31808	-1.05598
18305162	chr11:18305162:G:C	9.03161e-06	-1.0603	-1.02956	3.7673e-05	-1.30467	-1.05411
18305165	chr11:18305165:G:A	8.85203e-06	-1.08469	-1.02525	3.71826e-05	-1.32191	-1.04996
18305168	chr11:18305168:C:A	1.25631e-05	-0.420653	-1.33917	7.29357e-05	-0.357545	-1.34059
18305174	chr11:18305174:T:A	1.95056e-05	-1.91869e-10	-1.31989	0.000106391	-1.91869e-10	-1.3206
18305211	chr11:18305211:C:T	1.84555e-05	-0.336609	-1.03862	0.0001043	-0.285048	-1.0554
18305278	chr11:18305278:C:T	2.03422e-05	-1.91869e-10	-1.2779	0.000117045	-1.91869e-10	-1.22516
18305575	chr11:18305575:T:G	4.0444e-05	-1.91869e-10	-0.590672	0.000216151	-1.91869e-10	-0.61174
18305701	chr11:18305701:C:T	9.20195e-06	-1.04638	-1.0248	3.82333e-05	-1.29446	-1.04954
18305772	chr11:18305772:A:G	7.13949e-06	-0.970952	-1.354	5.16218e-05	-0.690245	-1.35353
18305801	chr11:18305801:T:C	9.05382e-06	-1.08654	-1.00086	3.799e-05	-1.32367	-1.02673
18305878	chr11:18305878:C:T	8.60102e-06	-1.10932	-1.02939	3.64717e-05	-1.33858	-1.05261
18305936	chr11:18305936:G:A	4.20683e-05	-1.91869e-10	-0.551297	0.000224429	-1.91869e-10	-0.574156
18305952	chr11:18305952:T:A	1.94657e-05	-1.91869e-10	-1.32194	0.000106189	-1.91869e-10	-1.32249
18305974	chr11:18305974:C:T	8.23249e-06	-0.957149	-1.22535	3.66265e-05	-1.14776	-1.23918
18306101	chr11:18306101:T:G	9.35022e-06	-1.05518	-1.00001	3.89022e-05	-1.3009	-1.02577
18306137	chr11:18306137:G:T	6.54486e-06	-1.0614	-1.35051	4.63721e-05	-0.801067	-1.34995
18306879	chr11:18306879:A:G	8.87857e-06	-1.08164	-1.02531	3.7259e-05	-1.31978	-1.05004
18306915	chr11:18306915:G:A	1.10169e-05	-0.871704	-1.01945	4.94707e-05	-1.06355	-1.02279
18307459	chr11:18307459:T:C	6.19232e-06	-1.11216	-1.35512	4.32523e-05	-0.865976	-1.35469
18307518	chr11:18307518:ACAT:A	1.92317e-05	-1.91869e-10	-1.33403	0.000102717	-1.91869e-10	-1.35574
18309467	chr11:18309467:G:A	2.05213e-05	-1.91869e-10	-1.26913	0.000111917	-1.91869e-10	-1.26996
18309829	chr11:18309829:T:C	2.14277e-05	-1.91869e-10	-1.2259	0.000119063	-1.91869e-10	-1.20806
18310118	chr11:18310118:G:A	7.82865e-06	-0.953627	-1.27917	3.49436e-05	-1.14339	-1.29059
18311177	chr11:18311177:C:A	8.72062e-06	-1.05728	-1.06762	3.64044e-05	-1.30232	-1.09071
18311360	chr11:18311360:A:C	4.51562e-05	-1.91869e-10	-0.480463	0.000239478	-1.91869e-10	-0.509256
18311700	chr11:18311700:G:A	8.69572e-06	-1.12462	-1.00314	3.69464e-05	-1.34948	-1.02877
18311733	chr11:18311733:A:G	8.3662e-06	-0.938262	-1.22813	3.71292e-05	-1.13166	-1.24165
18311994	chr11:18311994:A:G	1.89534e-05	-1.91869e-10	-1.3486	0.00010203	-1.91869e-10	-1.36245
18312672	chr11:18312672:G:A	2.23927e-05	-1.91869e-10	-1.18186	0.000121834	-1.91869e-10	-1.18506
18314137	chr11:18314137:G:A	1.73106e-05	-0.349028	-1.09024	9.79808e-05	-0.297092	-1.10585
18314358	chr11:18314358:G:A	1.67777e-05	-0.621051	-0.849487	9.13127e-05	-0.693347	-0.78008
18314677	chr11:18314677:C:T	1.89668e-05	-1.91869e-10	-1.3479	0.000102055	-1.91869e-10	-1.3622
18315188	chr11:18315188:C:T	2.41924e-05	-1.91869e-10	-1.10455	0.000134709	-1.91869e-10	-1.0846
18315929	chr11:18315929:T:C	2.39703e-05	-1.91869e-10	-1.11377	0.000134286	-1.91869e-10	-1.08774
18316655	chr11:18316655:T:C	1.72623e-05	-1.29097	-0.151102	7.50494e-05	-1.45751	-0.212055
18317135	chr11:18317135:A:C	1.25455e-05	-0.940155	-0.82107	6.93904e-05	-0.998413	-0.749554
18317351	chr11:18317351:G:T	4.80388e-05	-1.91869e-10	-0.418582	0.000254117	-1.91869e-10	-0.449923
18317709	chr11:18317709:A:G	1.97578e-05	-1.91869e-10	-1.30704	0.000107767	-1.91869e-10	-1.30774
18319311	chr11:18319311:AT:A	3.57544e-05	-0.944517	0.2306	0.000224241	-0.705903	0.130909
18319315	chr11:18319315:G:A	3.9628e-05	-0.819029	0.207974	0.000257039	-0.554824	0.116337
18319348	chr11:18319348:G:A	1.9669e-05	-1.91869e-10	-1.31155	0.000107279	-1.91869e-10	-1.31229
18319655	chr11:18319655:T:C	3.45436e-05	-0.38145	-0.366918	0.000193499	-0.321443	-0.401001
18319956	chr11:18319956:T:C	4.39908e-05	-1.91869e-10	-0.506609	0.000250329	-1.91869e-10	-0.46494
18320062	chr11:18320062:C:T	6.02385e-05	-1.91869e-10	-0.192278	0.000337462	-1.91869e-10	-0.166265
18320066	chr11:18320066:G:A	7.11117e-06	-1.54889	-0.78003	4.05116e-05	-1.52145	-0.76468
18320070	chr11:18320070:T:G	9.78699e-05	-1.91869e-10	0.293049	0.000540578	-1.91869e-10	0.304923
18320305	chr11:18320305:T:C	6.04226e-05	-1.91869e-10	-0.189228	0.000338504	-1.91869e-10	-0.163179
18320322	chr11:18320322:A:G	1.48486e-05	-0.685088	-0.9076	7.16373e-05	-0.769683	-0.946418
18320534	chr11:18320534:T:C	3.1405e-05	-0.599985	-0.243639	0.000192714	-0.392897	-0.333614
18320847	chr11:18320847:T:C	3.66328e-05	-1.91869e-10	-0.689645	0.000195063	-1.91869e-10	-0.714394
18321662	chr11:18321662:G:A	6.12442e-06	-1.20216	-1.27614	4.2025e-05	-0.976109	-1.27334
18322275	chr11:18322275:C:G	5.36541e-06	-1.27464	-1.33597	3.60272e-05	-1.06893	-1.33451
18322517	chr11:18322517:T:C	1.43357e-05	-0.676902	-0.950938	6.91374e-05	-0.763301	-0.988319
18322804	chr11:18322804:G:A	2.76641e-05	-1.91869e-10	-0.970454	0.000143371	-1.91869e-10	-1.02228
18323068	chr11:18323068:G:C	2.09151e-05	-1.91869e-10	-1.25012	0.000114046	-1.91869e-10	-1.25111
18323563	chr11:18323563:A:C	2.44713e-05	-1.91869e-10	-1.09309	0.000131828	-1.91869e-10	-1.10622
18323570	chr11:18323570:A:C	5.08044e-05	-1.91869e-10	-0.362607	0.000290087	-1.91869e-10	-0.317536
18324069	chr11:18324069:A:G	1.80134e-05	-1.39948	-6.68817e-10	9.72674e-05	-1.41025	-6.68817e-10
18324226	chr11:18324226:T:A	2.09444e-05	-1.91869e-10	-1.24872	0.000108778	-1.91869e-10	-1.29841
18324722	chr11:18324722:CTAGTAGTTCCTCT:C	3.55817e-05	-1.91869e-10	-0.71876	0.00018955	-1.91869e-10	-0.743062
18325252	chr11:18325252:A:G	2.32473e-05	-1.91869e-10	-1.1444	0.000119984	-1.91869e-10	-1.20036
18325365	chr11:18325365:G:A	1.87082e-05	-1.91869e-10	-1.36163	0.000101902	-1.91869e-10	-1.36371
18326609	chr11:18326609:C:A	2.00255e-05	-1.91869e-10	-1.29358	0.000109218	-1.91869e-10	-1.29437
18326639	chr11:18326639:C:T	1.58131e-05	-1.52975	-6.68817e-10	8.4832e-05	-1.54704	-6.68817e-10
18327034	chr11:18327034:T:C	6.09371e-06	-1.17464	-1.3087	4.20526e-05	-0.942445	-1.30635
18327115	chr11:18327115:G:T	5.86756e-06	-1.18575	-1.3354	4.03354e-05	-0.956747	-1.33374
18327730	chr11:18327730:A:G	1.9358e-05	-1.91869e-10	-1.32749	0.000103072	-1.91869e-10	-1.35229
18327931	chr11:18327931:G:A	4.10677e-05	-1.91869e-10	-0.575367	0.00021793	-1.91869e-10	-0.603544
18330659	chr11:18330659:C:T	1.01205e-05	-0.830623	-1.1454	4.39671e-05	-1.04166	-1.16261
18331138	chr11:18331138:C:G	5.81647e-05	0.571433	-0.798745	0.000276462	0.476553	-0.842195
18331434	chr11:18331434:A:G	2.30003e-05	-1.15508	-6.68817e-10	0.000106191	-1.32248	-6.68817e-10
18331476	chr11:18331476:G:C	2.61392e-05	-1.91869e-10	-1.02716	0.000140596	-1.91869e-10	-1.04182
18331892	chr11:18331892:C:T	9.60707e-06	-1.0683	-0.959796	3.99573e-05	-1.30938	-0.990527
18332196	chr11:18332196:G:A	0.000269112	-1.91869e-10	1.30454	0.00163159	-1.91869e-10	1.4096
18332354	chr11:18332354:A:G	1.64778e-05	-1.48858	-6.68817e-10	9.08722e-05	-1.47826	-6.68817e-10
18332525	chr11:18332525:A:G	3.61345e-05	-1.91869e-10	-0.703342	0.00019245	-1.91869e-10	-0.72788
18332808	chr11:18332808:T:A	1.54847e-05	-1.55074	-6.68817e-10	8.40585e-05	-1.5562	-6.68817e-10
18333330	chr11:18333330:T:C	6.05024e-06	-1.17086	-1.31963	4.17772e-05	-0.937692	-1.31767
18333448	chr11:18333448:A:G	1.46469e-05	-0.941339	-0.665021	9.58736e-05	-0.703259	-0.721426
18333555	chr11:18333555:T:G	3.96054e-06	-1.5538	-1.36041	2.31825e-05	-1.48343	-1.36089
18333761	chr11:18333761:G:A	5.89455e-06	-1.18655	-1.33002	4.05227e-05	-0.957557	-1.3283
18333892	chr11:18333892:C:G	2.46121e-05	-1.91869e-10	-1.08735	0.000132553	-1.91869e-10	-1.10073
18334052	chr11:18334052:C:G	1.10353e-05	-0.852391	-1.0371	7.63546e-05	-0.581423	-1.07091
18334080	chr11:18334080:A:G	2.61214e-05	-1.91869e-10	-1.02784	0.00014037	-1.91869e-10	-1.04344
18334349	chr11:18334349:C:T	1.53879e-05	-1.55701	-6.68817e-10	8.59621e-05	-1.53381	-6.68817e-10
18334360	chr11:18334360:C:T	9.27257e-06	-1.07349	-0.990043	3.86645e-05	-1.313	-1.01979
18334843	chr11:18334843:A:G	3.68489e-05	-1.91869e-10	-0.683766	0.000196183	-1.91869e-10	-0.708668
18334919	chr11:18334919:C:T	1.09827e-05	-0.877749	-1.01652	7.5582e-05	-0.610984	-1.05151
18335567	chr11:18335567:G:C	3.68489e-05	-1.91869e-10	-0.683766	0.000196183	-1.91869e-10	-0.708668
18335723	chr11:18335723:A:G	1.48775e-05	-0.834295	-0.756447	7.19326e-05	-0.909589	-0.802398
18336077	chr11:18336077:TTTTTG:T	1.33429e-05	-1.1777	-0.521905	5.90433e-05	-1.37083	-0.538618
18336566	chr11:18336566:C:G	2.54475e-05	-1.91869e-10	-1.05398	0.000136958	-1.91869e-10	-1.06804
18336696	chr11:18336696:T:C	2.57829e-05	-1.91869e-10	-1.04088	0.000138869	-1.91869e-10	-1.05419
18336921	chr11:18336921:A:G	1.99592e-05	-1.91869e-10	-1.2969	0.000108838	-1.91869e-10	-1.29786
18337314	chr11:18337314:C:T	9.8306e-06	-0.836813	-1.16828	4.27962e-05	-1.04674	-1.18453
18337316	chr11:18337316:C:A	1.73941e-05	-0.245596	-1.18886	0.000101091	-0.175625	-1.19607
18337557	chr11:18337557:C:A	1.25163e-05	-0.744959	-1.0186	5.4449e-05	-0.964076	-1.02638
18338584	chr11:18338584:G:A	1.0473e-05	-0.910888	-1.0309	7.16629e-05	-0.650648	-1.0651
18338704	chr11:18338704:C:T	1.52589e-05	-0.664331	-0.901097	7.33006e-05	-0.752154	-0.940993
18339114	chr11:18339114:A:G	2.33604e-05	-1.91869e-10	-1.13955	0.000129915	-1.91869e-10	-1.12083
18339428	chr11:18339428:G:A	2.46121e-05	-1.91869e-10	-1.08735	0.000132553	-1.91869e-10	-1.10073
18339829	chr11:18339829:T:G	9.71698e-06	-0.843832	-1.17288	4.23714e-05	-1.05239	-1.18886
18340425	chr11:18340425:C:T	2.3358e-05	-1.91869e-10	-1.13965	0.000129901	-1.91869e-10	-1.12094
18340582	chr11:18340582:C:T	2.62476e-05	-1.91869e-10	-1.02302	0.000141031	-1.91869e-10	-1.03874
18340687	chr11:18340687:G:A	0.000292762	-1.91869e-10	1.38877	0.00177926	-1.91869e-10	1.49624
18340778	chr11:18340778:A:G	1.67076e-05	-1.47473	-6.68817e-10	8.40091e-05	-1.55679	-6.68817e-10
18340846	chr11:18340846:A:G	1.00445e-05	-0.830436	-1.15313	4.36861e-05	-1.04108	-1.16961
18340910	chr11:18340910:A:G	1.83042e-05	-0.199046	-1.18441	0.000107758	-0.113682	-1.19415
18340982	chr11:18340982:G:T	3.94125e-05	-1.91869e-10	-0.616507	0.000209312	-1.91869e-10	-0.643891
18341231	chr11:18341231:T:C	2.01334e-05	-1.91869e-10	-1.28821	0.000105739	-1.91869e-10	-1.32674
18341639	chr11:18341639:AAG:A	0.000692417	-1.91869e-10	2.2496	0.00442964	-1.91869e-10	2.40836
18342506	chr11:18342506:C:T	1.48736e-05	-0.976462	-0.614541	9.65135e-05	-0.744828	-0.673205
18342638	chr11:18342638:T:C	2.60783e-05	-1.91869e-10	-1.02949	0.000140425	-1.91869e-10	-1.04304
18342811	chr11:18342811:G:T	2.59075e-05	-0.89671	-0.139348	0.000165575	-0.652931	-0.22536
18343047	chr11:18343047:G:A	3.95427e-06	-1.55561	-1.36018	2.29732e-05	-1.49268	-1.3607
18343481	chr11:18343481:C:T	1.53301e-05	-0.981174	-0.579601	9.93325e-05	-0.749971	-0.639272
18343683	chr11:18343683:C:T	4.6564e-05	-1.91869e-10	-0.449763	0.00026541	-1.91869e-10	-0.406442
18343860	chr11:18343860:G:A	2.98816e-05	-1.91869e-10	-0.893348	0.000160071	-1.91869e-10	-0.912099
18343906	chr11:18343906:T:A	2.06308e-05	-1.91869e-10	-1.26381	0.000112479	-1.91869e-10	-1.26495
18344000	chr11:18344000:A:AT	2.61912e-05	-1.91869e-10	-1.02517	0.000140737	-1.91869e-10	-1.04083
18344163	chr11:18344163:A:G	8.5003e-06	-1.11429	-1.0362	5.96824e-05	-0.868742	-1.02994
18344184	chr11:18344184:T:G	3.75918e-05	-1.91869e-10	-0.663805	0.000200048	-1.91869e-10	-0.689158
18344199	chr11:18344199:C:T	3.7094e-05	-1.91869e-10	-0.677137	0.000197464	-1.91869e-10	-0.702161
18344303	chr11:18344303:G:A	9.40392e-06	-1.06275	-0.986715	3.90825e-05	-1.30552	-1.01652
18344321	chr11:18344321:G:A	4.90953e-05	0.468597	-0.865424	0.000233036	0.368889	-0.905411
18344333	chr11:18344333:A:AT	2.82367e-05	-1.91869e-10	-0.949967	0.000159408	-1.91869e-10	-0.916249
18345086	chr11:18345086:G:A	3.56001e-05	-1.91869e-10	-0.718242	0.00018963	-1.91869e-10	-0.742641
18345096	chr11:18345096:TAGGAGGATCACTTGAGCCC:T	3.48223e-05	-1.91869e-10	-0.740333	0.000185514	-1.91869e-10	-0.764584
18345583	chr11:18345583:C:T	3.27635e-05	0.100514	-0.90179	0.000157451	0.0112057	-0.939807
18346072	chr11:18346072:A:G	9.9943e-06	-1.08753	-0.901044	4.18144e-05	-1.32211	-0.932362
18347037	chr11:18347037:T:C	3.1793e-05	-1.91869e-10	-0.831346	0.000169654	-1.91869e-10	-0.853954
18347096	chr11:18347096:C:T	0.000696907	-1.91869e-10	2.25606	0.00446159	-1.91869e-10	2.41554
18347129	chr11:18347129:T:C	1.35427e-05	-0.416974	-1.26777	7.84959e-05	-0.350055	-1.27461
18347306	chr11:18347306:G:A	3.9304e-05	-1.91869e-10	-0.619264	0.000208748	-1.91869e-10	-0.646586
18347758	chr11:18347758:A:G	2.26601e-05	-1.91869e-10	-1.16998	0.000123372	-1.91869e-10	-1.17251
18348064	chr11:18348064:C:T	1.58553e-05	-1.52708	-6.68817e-10	8.84086e-05	-1.50575	-6.68817e-10
18348178	chr11:18348178:A:G	5.96495e-05	-1.91869e-10	-0.202104	0.000308421	-1.91869e-10	-0.256252
18348800	chr11:18348800:C:T	9.22871e-06	-1.09446	-0.973816	3.87047e-05	-1.3277	-1.00406
18349192	chr11:18349192:C:A	1.0749e-05	-0.881213	-1.03457	7.39708e-05	-0.615496	-1.06855
18349422	chr11:18349422:C:T	4.44999e-05	0.378322	-0.873426	0.000212014	0.281839	-0.912904
18349703	chr11:18349703:A:AT	0.000294661	-1.91869e-10	1.39524	0.00179249	-1.91869e-10	1.50364
18349790	chr11:18349790:C:T	2.61031e-05	-1.91869e-10	-1.02854	0.000140555	-1.91869e-10	-1.04212
18351818	chr11:18351818:G:A	0.000457871	-1.91869e-10	1.836	0.00282089	-1.91869e-10	1.95709
18352244	chr11:18352244:G:A	0.000242523	-1.91869e-10	1.2005	0.00147929	-1.91869e-10	1.3116
18352547	chr11:18352547:C:A	3.87191e-05	-1.91869e-10	-0.634257	0.000205716	-1.91869e-10	-0.661219
18352732	chr11:18352732:G:A	1.67363e-05	-0.88154	-0.591468	0.000110784	-0.62818	-0.651956
18352753	chr11:18352753:TG:T	2.46121e-05	-1.91869e-10	-1.08735	0.000132553	-1.91869e-10	-1.10073
18353235	chr11:18353235:G:A	6.75767e-06	-1.24161	-1.13831	4.56494e-05	-1.02697	-1.13975
18353617	chr11:18353617:A:T	1.05769e-05	-0.896193	-1.03573	7.25801e-05	-0.633343	-1.06968
18353821	chr11:18353821:A:G	1.89114e-05	-1.91869e-10	-1.35083	0.000103724	-1.91869e-10	-1.34598
18353986	chr11:18353986:G:A	1.79708e-05	-1.13184	-0.270001	0.00011189	-0.949846	-0.320356
18354175	chr11:18354175:C:T	2.4642e-05	-1.08614	-6.68817e-10	0.000111276	-1.2757	-6.68817e-10
18354894	chr11:18354894:C:T	3.69676e-05	-1.91869e-10	-0.68055	0.00019681	-1.91869e-10	-0.705476
18354933	chr11:18354933:C:A	1.65896e-05	-1.48181	-6.68817e-10	8.66857e-05	-1.52543	-6.68817e-10
18355205	chr11:18355205:T:C	5.48977e-06	-1.25416	-1.33355	3.69785e-05	-1.04596	-1.33142
18355425	chr11:18355425:G:C	1.57815e-05	-1.53175	-6.68817e-10	9.05236e-05	-1.48211	-6.68817e-10
18355490	chr11:18355490:A:AATAT	6.78802e-05	-1.91869e-10	-0.0728465	0.000364947	-1.91869e-10	-0.0879639
18355666	chr11:18355666:A:G	8.52873e-06	-1.09585	-1.0513	3.58944e-05	-1.32875	-1.07838
18355871	chr11:18355871:G:A	0.00029506	-1.91869e-10	1.39659	0.00179257	-1.91869e-10	1.50369
18356036	chr11:18356036:G:T	3.68945e-05	-1.91869e-10	-0.682529	0.000196431	-1.91869e-10	-0.707406
18356319	chr11:18356319:A:G	4.05949e-05	-1.91869e-10	-0.586948	0.000215453	-1.91869e-10	-0.614973
18356555	chr11:18356555:G:A	1.71026e-05	-1.45136	-6.68817e-10	9.48179e-05	-1.43576	-6.68817e-10
18356796	chr11:18356796:T:G	0.000316179	-1.91869e-10	1.46572	0.00192587	-1.91869e-10	1.57541
18357225	chr11:18357225:C:T	3.72093e-05	-1.91869e-10	-0.674031	0.000198076	-1.91869e-10	-0.699064
18357336	chr11:18357336:A:G	1.77337e-05	-1.08064	-0.334484	7.62361e-05	-1.30296	-0.350918
18357846	chr11:18357846:GA:G	1.60753e-05	-1.51331	-6.68817e-10	8.50078e-05	-1.54497	-6.68817e-10
18358292	chr11:18358292:T:C	1.49548e-05	-0.973566	-0.611995	9.71527e-05	-0.740329	-0.671103
18358318	chr11:18358318:A:G	2.60858e-05	-1.91869e-10	-1.0292	0.000140314	-1.91869e-10	-1.04383
18358376	chr11:18358376:A:G	3.04234e-05	-1.91869e-10	-0.875378	0.000155092	-1.91869e-10	-0.943695
18358877	chr11:18358877:C:T	3.7053e-05	-1.91869e-10	-0.678242	0.000197271	-1.91869e-10	-0.703138
18359046	chr11:18359046:A:G	0.00025714	-1.91869e-10	1.25903	0.00157099	-1.91869e-10	1.37175
18359288	chr11:18359288:C:T	1.43824e-05	-0.999962	-0.624625	9.29063e-05	-0.772785	-0.68334
18359804	chr11:18359804:G:A	1.69626e-05	-1.45958	-6.68817e-10	9.56545e-05	-1.42697	-6.68817e-10
18359871	chr11:18359871:G:A	2.35057e-05	-1.91869e-10	-1.13335	0.000127978	-1.91869e-10	-1.13586
18361202	chr11:18361202:AAAT:A	2.16323e-05	-1.91869e-10	-1.2164	0.000120228	-1.91869e-10	-1.19833
18361364	chr11:18361364:C:T	1.41402e-05	-0.78559	-0.855982	4.87527e-05	-1.18515	-0.915806
18361424	chr11:18361424:T:C	1.64348e-05	-1.49119	-6.68817e-10	8.40161e-05	-1.55671	-6.68817e-10
18361763	chr11:18361763:G:A	1.03634e-05	-0.804064	-1.14825	4.48091e-05	-1.02008	-1.16523
18361902	chr11:18361902:T:G	1.45998e-05	-0.965795	-0.643785	9.49347e-05	-0.732144	-0.702383
18362037	chr11:18362037:A:G	2.02021e-05	-1.2848	-6.68817e-10	0.000135688	-1.07736	-6.68817e-10
18362208	chr11:18362208:G:A	1.65187e-05	-0.263228	-1.22287	9.58477e-05	-0.194194	-1.23076
18362493	chr11:18362493:A:G	6.31402e-05	-1.91869e-10	-0.145232	0.000354157	-1.91869e-10	-0.117976
18362527	chr11:18362527:T:C	3.24368e-05	-0.811298	-6.68817e-10	0.000144888	-1.01176	-6.68817e-10
18362724	chr11:18362724:G:A	1.54005e-05	-1.55619	-6.68817e-10	8.58863e-05	-1.53469	-6.68817e-10
18362795	chr11:18362795:C:T	6.58155e-06	-1.04819	-1.35813	3.08538e-05	-1.20084	-1.35762
18363260	chr11:18363260:A:T	9.99735e-06	-0.819161	-1.16911	4.33884e-05	-1.03219	-1.18533
18363336	chr11:18363336:T:C	2.77695e-05	-1.91869e-10	-0.966651	0.000148963	-1.91869e-10	-0.984016
18363391	chr11:18363391:A:G	1.42761e-05	-0.994085	-0.637921	9.25309e-05	-0.76509	-0.695084
18363756	chr11:18363756:A:G	2.0135e-05	-1.91869e-10	-1.28813	0.000105743	-1.91869e-10	-1.3267
18363766	chr11:18363766:G:A	1.61045e-05	-1.51149	-6.68817e-10	9.42917e-05	-1.44132	-6.68817e-10
18364209	chr11:18364209:T:G	2.00847e-05	-1.91869e-10	-1.29063	0.000105558	-1.91869e-10	-1.32846
18364399	chr11:18364399:A:G	1.56738e-05	-1.5386	-6.68817e-10	8.94412e-05	-1.49414	-6.68817e-10
18364519	chr11:18364519:T:C	3.7365e-05	-1.91869e-10	-0.669855	0.000198941	-1.91869e-10	-0.694709
18364822	chr11:18364822:T:G	2.0017e-05	-1.91869e-10	-1.29401	0.000105312	-1.91869e-10	-1.33079
18367717	chr11:18367717:G:A	4.03724e-05	-1.91869e-10	-0.592444	0.000214366	-1.91869e-10	-0.620033
18368441	chr11:18368441:A:G	9.31299e-06	-1.05777	-1.00141	3.86623e-05	-1.30229	-1.03056
18368520	chr11:18368520:T:G	1.86951e-05	-1.91869e-10	-1.36233	0.00010187	-1.91869e-10	-1.36402
18368942	chr11:18368942:A:C	1.01947e-05	-0.996277	-0.972447	4.15723e-05	-1.2576	-1.00268
18369041	chr11:18369041:C:T	3.93146e-05	-1.91869e-10	-0.618996	0.000208844	-1.91869e-10	-0.64613
18369085	chr11:18369085:G:A	1.6775e-05	-0.129126	-1.34157	0.000100138	-0.0383955	-1.34277
18369887	chr11:18369887:A:G	3.85075e-05	-1.91869e-10	-0.639736	0.000204643	-1.91869e-10	-0.666451
18372101	chr11:18372101:T:C	5.36716e-05	-1.91869e-10	-0.307707	0.000269381	-1.91869e-10	-0.391588
18372169	chr11:18372169:T:C	2.32731e-05	-1.91869e-10	-1.14329	0.000129346	-1.91869e-10	-1.12523
18372298	chr11:18372298:C:G	1.7119e-05	-0.967184	-0.483216	9.81594e-05	-0.837869	-0.563255
18372343	chr11:18372343:C:G	1.27156e-05	-0.387125	-1.36063	7.67677e-05	-0.284535	-1.3624
18372355	chr11:18372355:T:A	5.52929e-06	-1.22085	-1.35968	2.47277e-05	-1.41939	-1.3604
18372529	chr11:18372529:A:G	2.95205e-05	-1.91869e-10	-0.905505	0.000158355	-1.91869e-10	-0.922878
18372899	chr11:18372899:G:T	1.53962e-05	-1.55647	-6.68817e-10	8.40349e-05	-1.55648	-6.68817e-10
18373003	chr11:18373003:A:G	8.99429e-06	-0.797818	-1.29618	3.5902e-05	-1.08877	-1.31815
18373176	chr11:18373176:TG:T	3.94634e-06	-1.5535	-1.3643	2.384e-05	-1.4521	-1.36426
18373328	chr11:18373328:A:T	0.000392226	-1.91869e-10	1.68125	0.0022705	-1.91869e-10	1.74004
18373805	chr11:18373805:G:A	2.51699e-05	0.285165	-1.35011	0.000177112	0.540322	-1.35126
18373905	chr11:18373905:CTTATAA:C	1.88214e-05	-1.91869e-10	-1.3556	0.000102969	-1.91869e-10	-1.35329
18374496	chr11:18374496:A:G	8.05033e-05	0.0977073	-6.68817e-10	0.000173876	-0.829374	-6.68817e-10
18374756	chr11:18374756:G:A	5.0663e-05	-0.365394	-6.68817e-10	0.000228247	-0.55729	-6.68817e-10
18374771	chr11:18374771:C:T	1.26886e-05	-0.522472	-1.22741	6.82275e-05	-0.493076	-1.27179
18374780	chr11:18374780:G:A	1.34405e-05	-0.612246	-1.08007	0.000133753	-0.0679919	-1.02373
18375263	chr11:18375263:T:C	7.34482e-06	-1.38392	-0.912672	3.54005e-05	-1.52323	-0.897758
18375272	chr11:18375272:A:G	1.21589e-05	-0.580953	-1.21158	6.52233e-05	-0.551506	-1.25839
18375635	chr11:18375635:T:C	2.69991e-05	-1.91869e-10	-0.994787	0.000150862	-1.91869e-10	-0.97135
18375637	chr11:18375637:G:A	1.92711e-05	-1.91869e-10	-1.33198	0.000102432	-1.91869e-10	-1.35852
18376212	chr11:18376212:T:G	1.19621e-05	-0.449084	-1.35976	8.1643e-05	-0.225008	-1.36035
18376346	chr11:18376346:T:C	2.296e-05	-1.91869e-10	-1.15684	0.000126336	-1.91869e-10	-1.14877
18376457	chr11:18376457:G:A	1.39747e-05	-0.474161	-1.17918	7.45983e-05	-0.444242	-1.23136
18377001	chr11:18377001:T:C	9.05443e-06	-1.06489	-1.02244	4.59314e-05	-1.07138	-1.08919
18377191	chr11:18377191:A:C	5.37752e-06	-1.55693	-1.05143	3.19317e-05	-1.46699	-1.05713
18377411	chr11:18377411:A:G	3.39623e-05	0.589574	-1.35491	0.000141762	0.325985	-1.35955
18377634	chr11:18377634:G:A	3.60417e-05	-1.91869e-10	-0.705914	0.000199593	-1.91869e-10	-0.691437
18378967	chr11:18378967:C:T	5.7892e-05	1.11695	-1.34897	0.000232748	0.817556	-1.35531
18378985	chr11:18378985:G:A	1.8957e-05	-1.91869e-10	-1.34842	0.000103631	-1.91869e-10	-1.34688
18379264	chr11:18379264:C:T	9.5165e-06	-0.872727	-1.16484	3.46253e-05	-1.27582	-1.16731
18379426	chr11:18379426:G:A	4.81676e-05	0.833322	-1.24923	0.000196193	0.556938	-1.26556
18379984	chr11:18379984:G:A	5.63793e-05	1.10588	-1.36437	0.000229263	0.810969	-1.36382
18380061	chr11:18380061:G:A	1.76629e-05	-1.41913	-6.68817e-10	9.91795e-05	-1.39079	-6.68817e-10
18380132	chr11:18380132:T:C	0.000128107	0.562273	-6.68817e-10	0.000408378	0.0244768	-6.68817e-10
18380320	chr11:18380320:A:G	9.51033e-06	-1.14042	-0.897787	3.81693e-05	-1.43189	-0.913792
18380415	chr11:18380415:G:A	0.000128501	-1.91869e-10	0.565348	0.000736686	-1.91869e-10	0.614446
18381459	chr11:18381459:C:G	1.86738e-05	-1.91869e-10	-1.36347	0.000101934	-1.91869e-10	-1.36339
18381563	chr11:18381563:C:T	3.07633e-05	-1.91869e-10	-0.86427	0.000171981	-1.91869e-10	-0.84033
18382273	chr11:18382273:G:T	1.95638e-05	-1.91869e-10	-1.31691	0.000106818	-1.91869e-10	-1.31659
18382553	chr11:18382553:C:T	6.75024e-05	-1.91869e-10	-0.0784278	0.000372106	-1.91869e-10	-0.0685378
18382688	chr11:18382688:C:T	4.03106e-05	-1.14157	0.547596	0.000165601	-1.42886	0.550722
18382752	chr11:18382752:G:A	2.40996e-05	0.109816	-1.21821	0.000225397	0.673126	-1.24298
18382869	chr11:18382869:G:A	2.00924e-05	-1.29025	-6.68817e-10	9.88818e-05	-1.39379	-6.68817e-10
18383017	chr11:18383017:C:T	0.000278746	-1.91869e-10	1.33971	0.00160943	-1.91869e-10	1.39592
18383787	chr11:18383787:G:A	1.89662e-05	-1.91869e-10	-1.34793	0.00010345	-1.91869e-10	-1.34862
18383944	chr11:18383944:C:T	5.29928e-05	1.04388	-1.36432	0.000207455	0.711192	-1.36399
18384480	chr11:18384480:G:A	2.05205e-05	-1.91869e-10	-1.26916	0.000113154	-1.91869e-10	-1.25897
18385062	chr11:18385062:T:A	5.32643e-05	-0.315323	-6.68817e-10	0.000546618	0.316033	-6.68817e-10
18385083	chr11:18385083:T:C	2.74948e-05	-1.91869e-10	-0.976594	0.000145869	-1.91869e-10	-1.005
18385477	chr11:18385477:C:T	1.87584e-05	-1.91869e-10	-1.35895	0.000102581	-1.91869e-10	-1.35706
18385526	chr11:18385526:GGGATTACA:G	0.000142686	-1.91869e-10	0.670053	0.00085973	-1.91869e-10	0.768902
18385773	chr11:18385773:G:A	4.18444e-05	0.7987	-1.35533	0.000167312	0.492232	-1.36009
18386080	chr11:18386080:A:G	2.77787e-05	-1.91869e-10	-0.966322	0.000155396	-1.91869e-10	-0.941743
18386303	chr11:18386303:A:G	1.94435e-05	-1.91869e-10	-1.32308	0.000102752	-1.91869e-10	-1.35539
18386320	chr11:18386320:C:T	3.16435e-05	-1.24528	0.409223	0.000135304	-1.48949	0.409296
18386439	chr11:18386439:G:A	1.96088e-05	-1.91869e-10	-1.31461	0.000106882	-1.91869e-10	-1.31599
18387144	chr11:18387144:T:C	1.91283e-05	-1.91869e-10	-1.33942	0.000103928	-1.91869e-10	-1.34402
18387500	chr11:18387500:G:C	2.17081e-05	-1.91869e-10	-1.21291	0.000120176	-1.91869e-10	-1.19876
18387807	chr11:18387807:G:A	2.2502e-05	-1.91869e-10	-1.17698	0.000121357	-1.91869e-10	-1.18898
18388169	chr11:18388169:A:G	5.78715e-06	-1.29052	-1.24443	2.51125e-05	-1.51231	-1.25204
18388301	chr11:18388301:A:G	5.02803e-06	-1.5448	-1.13076	2.78951e-05	-1.52205	-1.13722
18388522	chr11:18388522:A:T	5.25486e-06	-1.27131	-1.36012	2.29926e-05	-1.48829	-1.36425
18388583	chr11:18388583:T:G	2.07015e-05	-1.91869e-10	-1.26039	0.000112924	-1.91869e-10	-1.261
18388716	chr11:18388716:A:G	2.68699e-05	-1.91869e-10	-0.999586	0.000145979	-1.91869e-10	-1.00425
18389105	chr11:18389105:C:T	2.29819e-05	-1.91869e-10	-1.15588	0.000131326	-1.91869e-10	-1.11003
18389218	chr11:18389218:G:T	3.00151e-05	-1.91869e-10	-0.88889	0.000165566	-1.91869e-10	-0.878344
18389314	chr11:18389314:T:C	3.14652e-05	0.113916	-0.955626	0.000317652	0.661185	-0.887945
18389710	chr11:18389710:G:C	2.17489e-05	-1.91869e-10	-1.21103	0.000120411	-1.91869e-10	-1.1968
18389910	chr11:18389910:G:C	0.000267945	-1.91869e-10	1.30019	0.00154504	-1.91869e-10	1.35509
18389924	chr11:18389924:CT:C	3.44914e-05	0.0795219	-0.829403	0.000312269	0.639203	-0.883054
18389950	chr11:18389950:C:A	3.03466e-05	0.102552	-0.980457	0.000305134	0.647697	-0.914662
18390175	chr11:18390175:A:G	2.30704e-05	-1.15204	-6.68817e-10	0.000110429	-1.28334	-6.68817e-10
18390217	chr11:18390217:T:C	2.59962e-05	-1.03264	-6.68817e-10	0.000181291	-0.787615	-6.68817e-10
18390842	chr11:18390842:AG:A	2.55052e-05	-1.20246	0.150748	0.000106403	-1.46871	0.148228
18390870	chr11:18390870:C:T	5.91602e-06	-1.55705	-0.955879	3.5197e-05	-1.46192	-0.964834
18391071	chr11:18391071:T:G	2.84203e-05	0.378932	-1.32242	0.000118202	0.114178	-1.3295
18391096	chr11:18391096:G:T	1.86826e-05	-1.91869e-10	-1.363	0.000101966	-1.91869e-10	-1.36307
18391261	chr11:18391261:C:T	7.7643e-06	-0.967634	-1.27342	3.01853e-05	-1.35578	-1.22458
18391640	chr11:18391640:G:A	1.77113e-05	-1.41639	-6.68817e-10	0.000109203	-1.29451	-6.68817e-10
18392910	chr11:18392910:C:T	1.92566e-05	-1.91869e-10	-1.33273	0.000104984	-1.91869e-10	-1.33391
18393156	chr11:18393156:GCTAT:G	2.2077e-05	-1.91869e-10	-1.19605	0.000120039	-1.91869e-10	-1.1999
18393164	chr11:18393164:A:C	1.92706e-05	-1.91869e-10	-1.33201	0.000105998	-1.91869e-10	-1.3243
18393175	chr11:18393175:TCATTAA:T	2.68486e-05	-1.91869e-10	-1.00038	0.000142899	-1.91869e-10	-1.02558
18393341	chr11:18393341:C:T	4.4068e-05	0.854051	-1.35891	0.0001755	0.542405	-1.36248
18393510	chr11:18393510:G:T	4.28323e-05	0.826907	-1.36021	0.000171041	0.517395	-1.36321
18393783	chr11:18393783:C:A	2.87189e-05	0.0433298	-0.976365	0.000260629	0.602129	-1.02675
18394140	chr11:18394140:G:A	3.99846e-05	0.760513	-1.36261	0.000160145	0.452597	-1.36424
18394268	chr11:18394268:C:T	6.07841e-06	-1.2454	-1.24045	2.57074e-05	-1.49248	-1.24845
18394751	chr11:18394751:G:C	1.89473e-05	-1.91869e-10	-1.34893	0.000103064	-1.91869e-10	-1.35237
18394766	chr11:18394766:A:C	3.30362e-05	-1.91869e-10	-0.792986	0.000159258	-1.91869e-10	-0.917191
18394959	chr11:18394959:G:A	6.5749e-05	-0.104746	-6.68817e-10	0.000151318	-0.968332	-6.68817e-10
18395145	chr11:18395145:G:T	2.70081e-05	-1.91869e-10	-0.994452	0.000150934	-1.91869e-10	-0.970876
18395321	chr11:18395321:A:G	6.89527e-06	-1.13521	-1.22454	2.99635e-05	-1.41486	-1.17288
18395419	chr11:18395419:C:G	2.08755e-05	-1.91869e-10	-1.25201	0.000112783	-1.91869e-10	-1.26225
18395899	chr11:18395899:C:A	6.19722e-06	-1.27653	-1.18996	2.87836e-05	-1.48813	-1.13978
18396036	chr11:18396036:G:A	1.23667e-05	-1.20801	-0.56757	5.18414e-05	-1.47312	-0.566403
18396219	chr11:18396219:G:C	1.88447e-05	-1.91869e-10	-1.35436	0.000102711	-1.91869e-10	-1.3558
18397138	chr11:18397138:A:G	1.62669e-05	-1.50146	-6.68817e-10	8.43691e-05	-1.55251	-6.68817e-10
18397172	chr11:18397172:C:T	5.92482e-06	-1.25508	-1.25636	2.69306e-05	-1.47773	-1.21672
18397181	chr11:18397181:G:A	2.1666e-05	-1.91869e-10	-1.21485	0.000118248	-1.91869e-10	-1.21493
18397885	chr11:18397885:T:C	4.22112e-05	0.816394	-1.3643	0.000168708	0.504345	-1.36389
18397987	chr11:18397987:C:T	6.06318e-06	-1.22348	-1.26488	2.71102e-05	-1.46115	-1.22666
18398279	chr11:18398279:A:G	8.6416e-06	-0.897186	-1.23682	4.63594e-05	-0.869294	-1.282
18398707	chr11:18398707:G:A	4.5753e-06	-1.4062	-1.36372	2.19301e-05	-1.54152	-1.35834
18398753	chr11:18398753:A:G	6.57698e-06	-1.16011	-1.2469	2.86755e-05	-1.42612	-1.20555
18399258	chr11:18399258:T:A	6.23835e-06	-1.19567	-1.2642	2.75466e-05	-1.44599	-1.22585
18399329	chr11:18399329:T:G	8.24707e-06	-0.817581	-1.36315	4.67731e-05	-0.789558	-1.35285
18399690	chr11:18399690:C:T	2.79556e-05	-1.32859	0.368617	0.000124902	-1.52875	0.368561
18399905	chr11:18399905:A:G	6.25223e-06	-1.17822	-1.27944	2.73152e-05	-1.43635	-1.24392
18399908	chr11:18399908:T:C	6.82378e-06	-1.24694	-1.12323	3.14672e-05	-1.47317	-1.0656
18400007	chr11:18400007:A:T	1.95512e-05	-1.91869e-10	-1.31755	0.000106712	-1.91869e-10	-1.31758
18400136	chr11:18400136:C:A	5.36679e-06	-1.32241	-1.28795	2.36557e-05	-1.52925	-1.29486
18400372	chr11:18400372:ATGTT:A	6.27396e-06	-1.17599	-1.27819	2.73828e-05	-1.43529	-1.24251
18400566	chr11:18400566:C:CA	6.4269e-06	-1.16846	-1.26163	2.8061e-05	-1.43048	-1.22285
18400940	chr11:18400940:C:A	2.35976e-05	-0.0609879	-1.06846	0.000211776	0.474594	-1.10678
18401563	chr11:18401563:C:T	5.70205e-06	-1.26675	-1.28301	2.59898e-05	-1.48088	-1.24913
18402061	chr11:18402061:A:G	2.19728e-05	-1.91869e-10	-1.20078	0.00011388	-1.91869e-10	-1.25257
18402109	chr11:18402109:C:G	1.75856e-05	-1.42351	-6.68817e-10	9.54101e-05	-1.42953	-6.68817e-10
18402294	chr11:18402294:A:G	6.61289e-06	-1.14439	-1.25718	2.86034e-05	-1.41661	-1.21758
18402437	chr11:18402437:G:A	9.10918e-05	-1.91869e-10	0.221277	0.000549206	-1.91869e-10	0.320757
18402571	chr11:18402571:A:T	6.11673e-06	-1.21275	-1.26681	2.72083e-05	-1.45528	-1.22892
18402676	chr11:18402676:G:C	6.20323e-06	-1.20425	-1.26127	2.75125e-05	-1.45067	-1.22241
18402731	chr11:18402731:A:C	1.89478e-05	-1.91869e-10	-1.3489	0.000103879	-1.91869e-10	-1.34449
18402904	chr11:18402904:C:T	6.50429e-06	-1.17347	-1.24465	2.85379e-05	-1.43341	-1.20308
18402940	chr11:18402940:A:G	6.49724e-06	-1.17623	-1.24298	2.85511e-05	-1.43489	-1.20113
18403043	chr11:18403043:T:A	6.32432e-06	-1.18468	-1.26151	2.78063e-05	-1.43977	-1.22268
18403138	chr11:18403138:T:G	1.88764e-05	-1.91869e-10	-1.35268	0.000103432	-1.91869e-10	-1.3488
18403392	chr11:18403392:G:A	1.93407e-05	-1.91869e-10	-1.32838	0.000105691	-1.91869e-10	-1.3272
18403471	chr11:18403471:T:C	6.36291e-06	-1.18135	-1.25876	2.79522e-05	-1.43772	-1.2195
18403591	chr11:18403591:A:AT	2.09864e-05	-1.91869e-10	-1.24672	0.000115977	-1.91869e-10	-1.23433
18404317	chr11:18404317:G:A	4.93632e-05	-0.391385	-6.68817e-10	0.000154994	-0.944328	-6.68817e-10
18404747	chr11:18404747:G:T	2.16755e-05	-1.91869e-10	-1.21441	0.00012025	-1.91869e-10	-1.19815
18404972	chr11:18404972:A:G	0.00027138	-1.91869e-10	1.31293	0.0015658	-1.91869e-10	1.36844
18405109	chr11:18405109:A:T	3.734e-05	0.693294	-1.36382	0.000152228	0.402005	-1.36434
18405173	chr11:18405173:T:C	3.66813e-05	-1.91869e-10	-0.688324	0.000202913	-1.91869e-10	-0.674941
18405174	chr11:18405174:G:A	2.94545e-05	-0.907745	-6.68817e-10	0.000153679	-0.952848	-6.68817e-10
18405249	chr11:18405249:T:G	6.5075e-06	-1.16282	-1.25481	2.83825e-05	-1.42718	-1.21477
18405770	chr11:18405770:A:G	6.54082e-06	-1.15864	-1.25389	2.8479e-05	-1.4248	-1.21375
18405839	chr11:18405839:TAAAC:T	6.36475e-06	-1.17888	-1.26094	2.79198e-05	-1.43637	-1.22201
18406034	chr11:18406034:C:T	7.7346e-06	-0.883337	-1.36155	4.38602e-05	-0.858088	-1.34862
18406090	chr11:18406090:T:A	2.50845e-05	-1.91869e-10	-1.06834	0.000139848	-1.91869e-10	-1.04716
18406619	chr11:18406619:G:A	3.69183e-05	0.682448	-1.36433	0.00015074	0.391701	-1.36386
18407903	chr11:18407903:A:G	3.72631e-05	0.691611	-1.3642	0.000152016	0.39883	-1.36256
18407920	chr11:18407920:T:C	6.17384e-06	-1.20223	-1.26804	2.74492e-05	-1.44988	-1.2255
18408001	chr11:18408001:C:G	3.82945e-05	0.718344	-1.36363	0.000156247	0.424891	-1.36117
18408040	chr11:18408040:GTAT:G	0.00027138	-1.91869e-10	1.31293	0.0015658	-1.91869e-10	1.36844
18408393	chr11:18408393:C:T	3.9934e-06	-1.54163	-1.36431	2.16467e-05	-1.55238	-1.36048
18408444	chr11:18408444:A:C	1.73352e-05	-0.348456	-1.0894	0.000162017	0.127519	-1.02753
18408603	chr11:18408603:T:C	1.0679e-05	-1.17299	-0.749321	4.29308e-05	-1.46632	-0.761806
18408769	chr11:18408769:G:A	1.88608e-05	-1.91869e-10	-1.3535	0.000103097	-1.91869e-10	-1.35205
18408791	chr11:18408791:T:C	2.63117e-05	0.0511021	-1.07168	0.000186399	0.345302	-1.10513
18409553	chr11:18409553:T:C	2.62284e-05	-1.91869e-10	-1.02375	0.000143012	-1.91869e-10	-1.02479
18409636	chr11:18409636:TAA:T	7.71305e-06	-0.983867	-1.26381	4.14904e-05	-0.958824	-1.30343
18409702	chr11:18409702:A:G	1.42344e-05	-0.756577	-0.87835	8.03607e-05	-0.697552	-0.903639
18409718	chr11:18409718:C:T	1.06553e-05	-1.15134	-0.773199	4.24498e-05	-1.45743	-0.781967
18409999	chr11:18409999:A:C	4.93151e-05	-0.39236	-6.68817e-10	0.000239342	-0.509824	-6.68817e-10
18410016	chr11:18410016:A:G	1.21107e-05	-1.00629	-0.790202	4.56046e-05	-1.3823	-0.785409
18410067	chr11:18410067:C:T	9.83884e-06	-1.19989	-0.804365	4.01534e-05	-1.47932	-0.815693
18410423	chr11:18410423:G:T	1.93601e-05	-1.91869e-10	-1.32738	0.00010638	-1.91869e-10	-1.3207
18410486	chr11:18410486:CATGG:C	3.08606e-05	-0.967069	0.10596	0.00011916	-1.35517	0.147919
18410531	chr11:18410531:C:T	2.47685e-05	-1.91869e-10	-1.08102	0.00013803	-1.91869e-10	-1.06024
18410578	chr11:18410578:T:C	1.86611e-05	-1.91869e-10	-1.36415	0.000101855	-1.91869e-10	-1.36417
18410643	chr11:18410643:T:C	2.90735e-05	-0.974853	0.0540892	0.000112536	-1.35986	0.0954174
18411090	chr11:18411090:C:T	1.91174e-05	-1.91869e-10	-1.33999	0.00010492	-1.91869e-10	-1.33452
18411103	chr11:18411103:C:T	1.43581e-05	-1.49618	-0.130102	7.63679e-05	-1.55105	-0.101107
18411207	chr11:18411207:A:G	9.45024e-05	1.62166	-1.36363	0.000279675	1.00683	-1.36092
18411286	chr11:18411286:T:G	1.91567e-05	-1.91869e-10	-1.33794	0.000105159	-1.91869e-10	-1.33224
18411308	chr11:18411308:T:C	2.78335e-05	-0.975791	0.0114399	0.0001077	-1.36032	0.0519586
18411312	chr11:18411312:A:G	2.79231e-05	-0.995582	0.0344464	0.000108998	-1.37164	0.0752598
18411358	chr11:18411358:C:T	3.0685e-05	-0.953709	0.0868925	0.000117807	-1.34731	0.128645
18411394	chr11:18411394:T:C	3.28015e-05	-0.895204	0.0950867	0.000123077	-1.31202	0.137115
18411433	chr11:18411433:C:T	8.91277e-05	-1.91869e-10	0.199479	0.000537329	-1.91869e-10	0.298894
18411450	chr11:18411450:T:C	4.40206e-05	-0.760018	0.254085	0.000156586	-1.23241	0.298302
18411458	chr11:18411458:T:C	3.28287e-05	-0.909053	0.109767	0.000123674	-1.32194	0.151874
18411721	chr11:18411721:C:T	2.9522e-05	0.295029	-1.20049	8.0451e-05	-0.465815	-1.13425
18411912	chr11:18411912:A:C	2.30298e-05	-0.929857	-0.223943	8.69261e-05	-1.3333	-0.189362
18412173	chr11:18412173:C:G	3.3014e-05	-0.869448	0.0757871	0.000122587	-1.29471	0.115808
18412213	chr11:18412213:T:A	6.50141e-06	-1.08138	-1.33719	4.0479e-05	-0.949674	-1.33726
18412293	chr11:18412293:C:T	1.73746e-05	-0.837753	-0.59783	6.53787e-05	-1.22973	-0.577786
18412469	chr11:18412469:G:C	2.00575e-05	-1.91869e-10	-1.29199	0.000110503	-1.91869e-10	-1.28267
18412600	chr11:18412600:C:A	2.08531e-05	-1.91869e-10	-1.25309	0.00011516	-1.91869e-10	-1.24139
18412754	chr11:18412754:A:C	9.33652e-05	-1.91869e-10	0.245929	0.000563096	-1.91869e-10	0.345734
18413169	chr11:18413169:C:T	1.31805e-05	-1.17263	-0.53922	5.56188e-05	-1.44155	-0.527642
18413171	chr11:18413171:T:G	2.13465e-05	-1.91869e-10	-1.2297	0.000115122	-1.91869e-10	-1.24173
18413328	chr11:18413328:C:T	2.32525e-05	-1.91869e-10	-1.14418	0.000127732	-1.91869e-10	-1.13778
18413426	chr11:18413426:T:C	2.40338e-05	-1.91869e-10	-1.11113	0.000132284	-1.91869e-10	-1.10276
18413547	chr11:18413547:T:C	2.74572e-05	-1.91869e-10	-0.977961	0.000151502	-1.91869e-10	-0.967116
18413909	chr11:18413909:G:A	2.89865e-05	-1.91869e-10	-0.923762	0.000159889	-1.91869e-10	-0.913235
18413911	chr11:18413911:A:T	1.43693e-05	-1.17468	-0.450813	6.03732e-05	-1.46961	-0.417558
18413974	chr11:18413974:C:G	1.89654e-05	0.00964824	-1.35762	9.60726e-05	-0.0582952	-1.36432
18414041	chr11:18414041:GCCTT:G	2.60623e-05	-1.91869e-10	-1.0301	0.000143612	-1.91869e-10	-1.0206
18414153	chr11:18414153:C:T	9.72984e-06	-0.689016	-1.32638	2.3737e-05	-1.52323	-1.29746
18414197	chr11:18414197:T:C	2.65345e-05	-1.91869e-10	-1.01214	0.00014625	-1.91869e-10	-1.0024
18414270	chr11:18414270:C:T	1.54833e-05	-1.55083	-6.68817e-10	8.40284e-05	-1.55656	-6.68817e-10
18414481	chr11:18414481:C:T	2.5587e-05	-1.91869e-10	-1.04851	0.00014096	-1.91869e-10	-1.03924
18414553	chr11:18414553:C:T	2.16848e-05	-1.91869e-10	-1.21398	0.000116594	-1.91869e-10	-1.22902
18414748	chr11:18414748:A:T	7.04321e-06	-1.3319	-1.00663	3.20156e-05	-1.53255	-0.988941
18414898	chr11:18414898:C:T	2.18095e-05	-1.91869e-10	-1.20825	0.000117193	-1.91869e-10	-1.2239
18414901	chr11:18414901:T:C	6.96794e-06	-1.34997	-0.999298	3.20737e-05	-1.53825	-0.981425
18415031	chr11:18415031:G:A	1.57681e-05	-1.5326	-6.68817e-10	9.00557e-05	-1.48729	-6.68817e-10
18415457	chr11:18415457:A:G	7.02051e-06	-1.31585	-1.0259	3.15738e-05	-1.52706	-1.00833
18415817	chr11:18415817:T:C	1.19883e-05	-1.16125	-0.645415	4.98433e-05	-1.46326	-0.615578
18416066	chr11:18416066:CAG:C	1.87889e-05	-1.91869e-10	-1.35732	0.000102375	-1.91869e-10	-1.35907
18416085	chr11:18416085:T:C	1.87007e-05	-1.91869e-10	-1.36203	0.000102085	-1.91869e-10	-1.36191
18416140	chr11:18416140:A:G	3.65252e-05	-0.692588	-6.68817e-10	0.000189831	-0.741581	-6.68817e-10
18416284	chr11:18416284:AG:A	2.60623e-05	-1.91869e-10	-1.0301	0.000143612	-1.91869e-10	-1.0206
18416443	chr11:18416443:G:A	2.60623e-05	-1.91869e-10	-1.0301	0.000143612	-1.91869e-10	-1.0206
18416783	chr11:18416783:C:T	2.36586e-05	-1.91869e-10	-1.12686	0.000119302	-1.91869e-10	-1.20606
18416957	chr11:18416957:C:T	6.39993e-06	-1.35088	-1.08342	2.90453e-05	-1.53845	-1.08041
18417050	chr11:18417050:A:G	2.60619e-05	-1.91869e-10	-1.03011	0.000143607	-1.91869e-10	-1.02063
18417138	chr11:18417138:C:T	3.0304e-05	-1.91869e-10	-0.87931	0.000169968	-1.91869e-10	-0.852108
18417257	chr11:18417257:C:T	2.41764e-05	-1.91869e-10	-1.10521	0.000134417	-1.91869e-10	-1.08677
18417307	chr11:18417307:A:G	2.56774e-05	-1.91869e-10	-1.04498	0.000141501	-1.91869e-10	-1.03541
18417454	chr11:18417454:C:G	1.03292e-05	-1.32097	-0.634652	4.63981e-05	-1.52886	-0.621595
18417602	chr11:18417602:G:A	1.98409e-05	-1.91869e-10	-1.30284	0.000108462	-1.91869e-10	-1.30132
18417665	chr11:18417665:A:G	4.08216e-06	-1.55483	-1.32913	2.23949e-05	-1.54884	-1.33004
18417935	chr11:18417935:G:C	2.48745e-05	-1.91869e-10	-1.07675	0.000137104	-1.91869e-10	-1.06698
18418020	chr11:18418020:A:G	1.83802e-05	-1.39642	0.0170986	8.59759e-05	-1.54944	0.0157949
18418244	chr11:18418244:T:A	2.07196e-05	-1.91869e-10	-1.25951	0.000114329	-1.91869e-10	-1.24863
18418481	chr11:18418481:G:A	2.60603e-05	-1.91869e-10	-1.03018	0.000143598	-1.91869e-10	-1.0207
18418539	chr11:18418539:C:T	2.0045e-05	-1.91869e-10	-1.29261	0.000109391	-1.91869e-10	-1.29278
18418627	chr11:18418627:A:G	2.24862e-05	-1.91869e-10	-1.17769	0.000120798	-1.91869e-10	-1.1936
18418758	chr11:18418758:T:C	7.34154e-06	-1.31795	-0.979093	4.68398e-05	-1.21377	-0.927218
18419023	chr11:18419023:TCA:T	4.06551e-05	-0.585467	-6.68817e-10	0.000171961	-0.840447	-6.68817e-10
18419026	chr11:18419026:TAA:T	3.93629e-05	-0.617768	-6.68817e-10	0.000167261	-0.868159	-6.68817e-10
18419088	chr11:18419088:G:A	7.27473e-06	-1.31093	-0.995252	4.64508e-05	-1.20518	-0.944146
18419236	chr11:18419236:T:C	6.89238e-06	-1.27186	-1.08831	4.43715e-05	-1.15781	-1.03731
18419458	chr11:18419458:C:T	0.000100321	-1.91869e-10	0.31778	0.000640431	-1.91869e-10	0.474425
18419891	chr11:18419891:A:G	2.25272e-05	-1.91869e-10	-1.17587	0.00012101	-1.91869e-10	-1.19184
18420071	chr11:18420071:C:T	2.16422e-05	-1.91869e-10	-1.21595	0.000116364	-1.91869e-10	-1.23099
18420135	chr11:18420135:ATAGAT:A	6.6942e-06	-1.29985	-1.0895	4.28563e-05	-1.19129	-1.03857
18420758	chr11:18420758:A:AAGAAAAGT	4.65389e-05	-0.450302	-6.68817e-10	0.000324201	-0.206353	-6.68817e-10
18420849	chr11:18420849:T:C	1.06486e-05	-1.30267	-0.622494	4.73063e-05	-1.52229	-0.608779
18420861	chr11:18420861:A:G	4.11481e-06	-1.55572	-1.32028	2.24085e-05	-1.55702	-1.32126
18420919	chr11:18420919:G:A	6.95854e-06	-1.24316	-1.10746	4.49224e-05	-1.12459	-1.05819
18421076	chr11:18421076:A:T	6.66786e-06	-1.26536	-1.12793	4.28053e-05	-1.15051	-1.08055
18421383	chr11:18421383:T:C	7.48818e-06	-1.3051	-0.972165	4.78947e-05	-1.19911	-0.919597
18421533	chr11:18421533:C:T	2.1224e-05	-1.91869e-10	-1.23546	0.000117406	-1.91869e-10	-1.22208
18421544	chr11:18421544:A:G	2.16233e-05	-1.91869e-10	-1.21682	0.000116376	-1.91869e-10	-1.23089
18421546	chr11:18421546:G:A	9.3785e-06	-1.40818	-0.643993	6.18022e-05	-1.31593	-0.54785
18421633	chr11:18421633:A:G	7.29429e-06	-1.26953	-1.03397	4.71983e-05	-1.15497	-0.978391
18421647	chr11:18421647:TG:T	2.23295e-05	-1.91869e-10	-1.18468	0.000119987	-1.91869e-10	-1.20033
18421753	chr11:18421753:C:G	6.97009e-06	-1.25399	-1.09497	4.49777e-05	-1.13697	-1.04458
18421927	chr11:18421927:T:C	2.28403e-05	-1.91869e-10	-1.16206	0.000122635	-1.91869e-10	-1.1785
18422121	chr11:18422121:A:C	1.00627e-05	-1.32695	-0.654805	4.54496e-05	-1.53113	-0.639983
18422142	chr11:18422142:T:C	6.68707e-06	-1.24999	-1.14043	4.29453e-05	-1.13262	-1.09517
18422229	chr11:18422229:A:G	6.5059e-06	-1.27239	-1.14549	4.16076e-05	-1.15877	-1.10066
18422266	chr11:18422266:GA:G	3.13751e-05	0.509994	-1.35457	0.000108494	0.0588429	-1.35987
18422352	chr11:18422352:T:C	4.78818e-06	-1.36386	-1.36058	2.19274e-05	-1.54297	-1.35701
18422733	chr11:18422733:A:G	2.42585e-05	-1.91869e-10	-1.10182	0.000133528	-1.91869e-10	-1.0934
18422760	chr11:18422760:A:T	2.70726e-05	-1.91869e-10	-0.992069	0.000149266	-1.91869e-10	-0.981986
18423183	chr11:18423183:A:G	6.68426e-06	-1.25883	-1.13201	4.29378e-05	-1.14292	-1.08504
18423190	chr11:18423190:A:G	6.75354e-06	-1.25267	-1.12786	4.34529e-05	-1.13571	-1.08033
18423442	chr11:18423442:G:A	6.76825e-06	-1.2594	-1.11895	4.35392e-05	-1.14341	-1.07064
18423790	chr11:18423790:A:T	1.91475e-05	-1.91869e-10	-1.33842	0.000104616	-1.91869e-10	-1.33742
18424015	chr11:18424015:TAGTA:T	2.64817e-05	0.25833	-1.27247	7.68574e-05	-0.430598	-1.21517
18424253	chr11:18424253:G:A	1.85724e-05	-1.38876	0.0198442	8.6377e-05	-1.54777	0.0187775
18424336	chr11:18424336:C:T	2.57354e-05	-1.91869e-10	-1.04272	0.000137222	-1.91869e-10	-1.06611
18424743	chr11:18424743:G:C	7.80167e-06	-1.30945	-0.926806	5.00087e-05	-1.2036	-0.871918
18424922	chr11:18424922:C:T	6.78691e-06	-1.25664	-1.11895	4.36806e-05	-1.14017	-1.07064
18424962	chr11:18424962:C:T	6.80007e-06	-1.25384	-1.11982	4.37834e-05	-1.13682	-1.07165
18425116	chr11:18425116:C:T	6.63682e-06	-1.27205	-1.12591	4.25686e-05	-1.15833	-1.07827
18425150	chr11:18425150:G:A	1.8306e-05	-0.600475	-0.782887	9.50108e-05	-0.628801	-0.804925
18425326	chr11:18425326:TA:T	2.29155e-05	-1.91869e-10	-1.15878	0.000125979	-1.91869e-10	-1.1516
18425556	chr11:18425556:T:G	7.43009e-06	-1.20361	-1.08144	4.84347e-05	-1.07783	-1.02967
18425676	chr11:18425676:A:G	5.95988e-06	-1.34907	-1.15647	3.83973e-05	-1.2334	-1.10633
18425740	chr11:18425740:C:T	2.29387e-05	-1.91869e-10	-1.15777	0.000126112	-1.91869e-10	-1.15055
18425753	chr11:18425753:C:T	2.76678e-05	0.377526	-1.34785	9.21223e-05	-0.107609	-1.35699
18425813	chr11:18425813:G:A	2.38177e-05	0.234501	-1.35466	8.09574e-05	-0.232571	-1.36122
18425873	chr11:18425873:G:A	2.36305e-05	-1.91869e-10	-1.12805	0.000126566	-1.91869e-10	-1.14695
18425974	chr11:18425974:A:G	7.13522e-06	-1.23374	-1.0918	4.62358e-05	-1.11298	-1.04098
18426064	chr11:18426064:G:A	9.10864e-06	-0.867092	-1.21427	5.36233e-05	-0.804566	-1.20117
18426129	chr11:18426129:A:C	6.92519e-06	-1.31318	-1.04224	4.40469e-05	-1.20806	-0.994402
18426232	chr11:18426232:T:TA	2.23319e-05	-1.91869e-10	-1.18457	0.00012	-1.91869e-10	-1.20023
18426235	chr11:18426235:G:C	2.23585e-05	-1.91869e-10	-1.18339	0.000120128	-1.91869e-10	-1.19915
18426441	chr11:18426441:C:T	2.27894e-05	-1.91869e-10	-1.16429	0.000122319	-1.91869e-10	-1.18108
18426496	chr11:18426496:C:T	6.81582e-06	-1.31436	-1.05699	4.36485e-05	-1.20836	-1.00318
18427212	chr11:18427212:C:T	2.2602e-05	-1.91869e-10	-1.17255	0.000122596	-1.91869e-10	-1.17883
18427394	chr11:18427394:A:C	1.70195e-05	-0.094184	-1.36205	8.65315e-05	-0.163539	-1.36367
18427714	chr11:18427714:G:T	4.0274e-06	-1.55705	-1.34042	2.20115e-05	-1.55496	-1.3412
18428311	chr11:18428311:A:AC	7.40098e-06	-1.31259	-0.976387	4.72962e-05	-1.20704	-0.924242
18428673	chr11:18428673:A:G	7.01588e-06	-1.30875	-1.03367	4.46817e-05	-1.20278	-0.985373
18428674	chr11:18428674:A:G	1.89587e-05	-1.91869e-10	-1.34833	0.000102976	-1.91869e-10	-1.35322
18428704	chr11:18428704:G:A	2.34379e-05	-1.91869e-10	-1.13624	0.000128927	-1.91869e-10	-1.12847
18428945	chr11:18428945:A:C	5.20467e-05	-0.338449	-6.68817e-10	0.000160817	-0.907451	-6.68817e-10
18429539	chr11:18429539:A:G	2.57867e-05	-1.91869e-10	-1.04073	0.000137486	-1.91869e-10	-1.0642
18430088	chr11:18430088:T:TA	4.24356e-06	-1.55592	-1.28927	2.31086e-05	-1.55697	-1.29054
18430339	chr11:18430339:T:G	7.3545e-06	-1.29717	-0.998112	4.70415e-05	-1.18917	-0.947513
18430369	chr11:18430369:T:C	6.83081e-06	-1.26262	-1.10652	4.39526e-05	-1.14739	-1.05721
18430412	chr11:18430412:T:C	2.33429e-05	-1.91869e-10	-1.1403	0.000128378	-1.91869e-10	-1.13274
18430571	chr11:18430571:A:G	6.74366e-06	-1.27843	-1.10355	4.32864e-05	-1.16592	-1.05395
18430599	chr11:18430599:C:T	8.53957e-06	-1.36534	-0.780543	4.96269e-05	-1.2427	-0.84048
18430809	chr11:18430809:A:G	6.84113e-06	-1.25729	-1.11035	4.404e-05	-1.14111	-1.06151
18430892	chr11:18430892:T:C	2.2497e-05	-1.91869e-10	-1.17721	0.000120853	-1.91869e-10	-1.19314
18431185	chr11:18431185:T:C	6.38291e-06	-1.3196	-1.11737	4.05831e-05	-1.21529	-1.06907
18431266	chr11:18431266:G:C	2.24358e-05	-1.91869e-10	-1.17993	0.000123301	-1.91869e-10	-1.17309
18431348	chr11:18431348:G:A	2.80335e-05	-1.91869e-10	-0.957189	0.000156884	-1.91869e-10	-0.932208
18431501	chr11:18431501:C:A	6.58024e-06	-1.27271	-1.13381	4.21614e-05	-1.15923	-1.08698
18431619	chr11:18431619:C:T	4.14734e-06	-1.55695	-1.31117	2.26314e-05	-1.55603	-1.31235
18432027	chr11:18432027:G:A	6.68799e-06	-1.26392	-1.12636	4.29539e-05	-1.14878	-1.07881
18432085	chr11:18432085:T:C	2.24907e-05	-1.91869e-10	-1.17749	0.000120822	-1.91869e-10	-1.1934
18432146	chr11:18432146:G:A	6.41114e-06	-1.31255	-1.12	4.04123e-05	-1.21624	-1.07234
18432179	chr11:18432179:A:G	7.23792e-06	-1.29328	-1.01798	4.62721e-05	-1.18456	-0.968614
18432195	chr11:18432195:A:T	8.8093e-06	-1.39036	-0.724423	5.80619e-05	-1.29364	-0.632563
18432197	chr11:18432197:T:G	1.93884e-05	-1.91869e-10	-1.32592	0.000105819	-1.91869e-10	-1.32599
18432466	chr11:18432466:T:A	2.33144e-05	-1.91869e-10	-1.14152	0.000128218	-1.91869e-10	-1.13399
18432489	chr11:18432489:G:A	2.28668e-05	-1.91869e-10	-1.16091	0.000125704	-1.91869e-10	-1.15379
18432568	chr11:18432568:T:TC	6.77881e-06	-1.2727	-1.10409	4.35467e-05	-1.15929	-1.05459
18433633	chr11:18433633:T:C	6.97898e-06	-1.26238	-1.0853	4.49871e-05	-1.14727	-1.03407
18433675	chr11:18433675:T:C	1.92541e-05	-1.91869e-10	-1.33287	0.000104951	-1.91869e-10	-1.33422
18433737	chr11:18433737:C:T	6.71204e-06	-1.26473	-1.12196	4.31124e-05	-1.1499	-1.07401
18433943	chr11:18433943:T:C	4.13283e-06	-1.5562	-1.31542	2.25191e-05	-1.55687	-1.31648
18434088	chr11:18434088:G:A	5.90678e-05	-1.91869e-10	-0.211904	0.000318338	-1.91869e-10	-0.224603
18434168	chr11:18434168:C:T	2.17336e-05	-1.91869e-10	-1.21173	0.000116853	-1.91869e-10	-1.2268
18434341	chr11:18434341:A:C	7.48583e-06	-1.27178	-1.0058	4.8086e-05	-1.15914	-0.955585
18434388	chr11:18434388:C:A	7.33639e-06	-1.28453	-1.01321	4.7006e-05	-1.17395	-0.963487
18434406	chr11:18434406:A:G	7.40062e-06	-1.28868	-1.00035	4.74247e-05	-1.17868	-0.949894
18434586	chr11:18434586:A:T	6.77319e-06	-1.27471	-1.10291	4.35019e-05	-1.1616	-1.05331
18434593	chr11:18434593:G:A	9.13627e-06	-1.32334	-0.754998	4.10759e-05	-1.5295	-0.742796
18434602	chr11:18434602:C:T	2.3701e-05	-1.91869e-10	-1.12507	0.000127051	-1.91869e-10	-1.14313
18434634	chr11:18434634:A:G	8.64692e-06	-1.3249	-0.808488	3.88946e-05	-1.53002	-0.796844
18434689	chr11:18434689:T:A	2.73107e-05	-1.91869e-10	-0.983311	0.000152188	-1.91869e-10	-0.9626
18434989	chr11:18434989:C:T	6.79047e-06	-1.26493	-1.11014	4.36585e-05	-1.15017	-1.06115
18435190	chr11:18435190:A:T	7.53617e-06	-1.28202	-0.988858	4.83268e-05	-1.17193	-0.937803
18435327	chr11:18435327:T:C	2.10368e-05	-1.91869e-10	-1.24432	0.000109579	-1.91869e-10	-1.29107
18435342	chr11:18435342:T:C	7.4156e-06	-1.2925	-0.994502	4.74934e-05	-1.18345	-0.943678
18436157	chr11:18436157:T:C	2.46673e-05	-1.91869e-10	-1.08511	0.00013578	-1.91869e-10	-1.07668
18436455	chr11:18436455:T:C	2.24219e-05	-1.91869e-10	-1.18055	0.000120471	-1.91869e-10	-1.19631
18436590	chr11:18436590:G:A	7.17671e-06	-1.18284	-1.13691	4.67385e-05	-1.0533	-1.08985
18436732	chr11:18436732:C:T	2.33144e-05	-1.91869e-10	-1.14152	0.000128218	-1.91869e-10	-1.13399
18436911	chr11:18436911:TC:T	6.73415e-06	-1.26186	-1.12154	4.32779e-05	-1.14639	-1.07369
18437569	chr11:18437569:A:G	7.7493e-06	-1.26881	-0.974173	4.99171e-05	-1.15532	-0.922032
18437579	chr11:18437579:C:T	5.46106e-05	-0.290363	-6.68817e-10	0.000412382	0.0342337	-6.68817e-10
18437707	chr11:18437707:G:A	9.63328e-06	-1.35288	-0.672484	6.48879e-05	-1.23792	-0.57714
18437958	chr11:18437958:G:A	2.04096e-05	-1.91869e-10	-1.27459	0.000110312	-1.91869e-10	-1.2844
18438168	chr11:18438168:A:G	7.35433e-06	-1.29802	-0.997285	4.70261e-05	-1.19028	-0.946729
18438175	chr11:18438175:G:A	1.66827e-05	-0.116449	-1.35977	8.46307e-05	-0.185094	-1.36432
18438259	chr11:18438259:T:C	6.99063e-06	-1.25629	-1.08973	4.50918e-05	-1.13994	-1.03907
18438312	chr11:18438312:A:G	6.8093e-06	-1.26249	-1.10981	4.38024e-05	-1.14734	-1.06069
18438753	chr11:18438753:T:C	6.87469e-06	-1.26004	-1.10271	4.42642e-05	-1.14447	-1.05307
18439127	chr11:18439127:A:AC	2.33144e-05	-1.91869e-10	-1.14152	0.000128218	-1.91869e-10	-1.13399
18439435	chr11:18439435:C:T	4.21572e-06	-1.51967	-1.3321	2.2611e-05	-1.53616	-1.33312
18439507	chr11:18439507:G:C	7.38227e-06	-0.98701	-1.3045	3.20488e-05	-1.20242	-1.31804
18439625	chr11:18439625:T:C	2.25737e-05	-1.91869e-10	-1.17381	0.000121235	-1.91869e-10	-1.18999
18439631	chr11:18439631:T:G	6.04187e-05	-0.189292	-6.68817e-10	0.000157977	-0.925269	-6.68817e-10
18439908	chr11:18439908:C:G	0.00011435	-1.91869e-10	0.448674	0.000738952	-1.91869e-10	0.617516
18439942	chr11:18439942:A:G	1.56001e-05	-1.54331	-6.68817e-10	8.40503e-05	-1.5563	-6.68817e-10
18439964	chr11:18439964:C:T	2.25162e-05	-1.91869e-10	-1.17636	0.000120952	-1.91869e-10	-1.19232
18440077	chr11:18440077:T:C	6.88642e-06	-1.23337	-1.12767	4.44394e-05	-1.11337	-1.08022
18440102	chr11:18440102:C:T	2.36019e-05	-1.91869e-10	-1.12926	0.000129821	-1.91869e-10	-1.12156
18440231	chr11:18440231:C:T	7.27181e-06	-1.31694	-0.989648	4.63278e-05	-1.2137	-0.938276
18440283	chr11:18440283:C:A	6.36809e-06	-1.26964	-1.16966	4.06483e-05	-1.15615	-1.12661
18440331	chr11:18440331:A:G	8.64198e-06	-1.39513	-0.738826	5.68276e-05	-1.29958	-0.648111
18440554	chr11:18440554:A:G	8.09195e-06	-1.28686	-0.912857	5.21145e-05	-1.17746	-0.856812
18440715	chr11:18440715:G:T	2.68866e-05	-1.91869e-10	-0.998962	0.000153365	-1.91869e-10	-0.954893
18440736	chr11:18440736:TG:T	2.25432e-05	-1.91869e-10	-1.17516	0.000121093	-1.91869e-10	-1.19115
18440791	chr11:18440791:CATG:C	7.85469e-06	-0.87641	-1.35307	3.38991e-05	-1.11925	-1.34508
18440830	chr11:18440830:G:A	7.07184e-06	-1.26678	-1.06769	4.56047e-05	-1.15266	-1.01505
18440928	chr11:18440928:A:G	6.79671e-06	-1.26561	-1.10854	4.36744e-05	-1.15167	-1.05929
18441152	chr11:18441152:A:G	3.23109e-05	-1.91869e-10	-0.815187	0.000174304	-1.91869e-10	-0.826917
18441280	chr11:18441280:C:G	2.02747e-05	-1.91869e-10	-1.28122	0.000110598	-1.91869e-10	-1.28182
18441295	chr11:18441295:G:C	7.03961e-05	-0.0364532	-6.68817e-10	0.000407211	0.0216153	-6.68817e-10
18442124	chr11:18442124:C:T	6.83002e-06	-1.25598	-1.11329	4.39792e-05	-1.1394	-1.0646
18442229	chr11:18442229:CTA:C	0.000112379	-1.91869e-10	0.431285	0.000677128	-1.91869e-10	0.530144
18442573	chr11:18442573:C:T	7.7584e-06	-1.25193	-0.989884	5.00686e-05	-1.13558	-0.938745
18442663	chr11:18442663:T:C	2.08844e-05	-1.91869e-10	-1.25159	0.000114435	-1.91869e-10	-1.24771
18442809	chr11:18442809:T:C	1.03047e-05	-1.36372	-0.594269	4.77367e-05	-1.54186	-0.580153
18442934	chr11:18442934:G:A	1.86714e-05	-1.91869e-10	-1.3636	0.000101917	-1.91869e-10	-1.36356
18443135	chr11:18443135:G:T	2.41764e-05	-1.91869e-10	-1.10521	0.000134417	-1.91869e-10	-1.08677
18443447	chr11:18443447:C:T	8.12065e-06	-1.37536	-0.82082	3.78558e-05	-1.54539	-0.808539
18443845	chr11:18443845:C:T	1.81912e-05	-0.0266304	-1.36302	9.26641e-05	-0.0958029	-1.36293
18444381	chr11:18444381:A:G	4.10288e-06	-1.55262	-1.32629	2.22831e-05	-1.55652	-1.32737
18444700	chr11:18444700:C:T	2.68719e-05	0.336856	-1.33637	9.13866e-05	-0.12399	-1.34863
18445317	chr11:18445317:T:C	2.16454e-05	-1.91869e-10	-1.2158	0.000116393	-1.91869e-10	-1.23075
18445420	chr11:18445420:A:C	4.16076e-06	-1.55558	-1.30932	2.26515e-05	-1.55703	-1.31046
18445659	chr11:18445659:G:C	2.18775e-05	-1.91869e-10	-1.20513	0.000122396	-1.91869e-10	-1.18045
18445736	chr11:18445736:T:C	7.07415e-06	-1.29437	-1.03977	4.51513e-05	-1.18584	-0.991861
18445751	chr11:18445751:G:A	2.26719e-05	-1.91869e-10	-1.16946	0.000124628	-1.91869e-10	-1.16238
18446351	chr11:18446351:C:A	1.72618e-05	-0.0790267	-1.36307	8.80449e-05	-0.146968	-1.3629
18446831	chr11:18446831:G:A	8.78879e-06	-1.404	-0.713114	5.77263e-05	-1.3105	-0.621502
18447373	chr11:18447373:A:G	7.61036e-06	-1.28264	-0.978442	4.88932e-05	-1.17147	-0.926608
18447383	chr11:18447383:C:T	1.87114e-05	-1.453	0.091539	9.18799e-05	-1.55698	0.0897442
18447434	chr11:18447434:C:T	1.10656e-05	-0.527917	-1.35883	5.73531e-05	-0.580306	-1.35818
18447449	chr11:18447449:T:C	8.89154e-06	-1.38862	-0.716871	5.8638e-05	-1.29141	-0.62492
18447653	chr11:18447653:A:C	1.88384e-05	-1.91869e-10	-1.35469	0.000102763	-1.91869e-10	-1.35529
18448387	chr11:18448387:G:A	1.33799e-05	-0.340401	-1.35643	6.83825e-05	-0.39844	-1.36416
18448520	chr11:18448520:C:T	2.3063e-05	-1.91869e-10	-1.15236	0.000126179	-1.91869e-10	-1.15002
18448535	chr11:18448535:G:A	2.34162e-05	0.226772	-1.36394	8.06185e-05	-0.233789	-1.3642
18448573	chr11:18448573:G:A	1.62174e-05	-0.248726	-1.25578	8.79616e-05	-0.267277	-1.24354
18448618	chr11:18448618:C:T	1.7941e-05	-1.4035	-6.68817e-10	8.97472e-05	-1.49072	-6.68817e-10
18448756	chr11:18448756:G:T	2.34187e-05	-1.91869e-10	-1.13705	0.000126041	-1.91869e-10	-1.15111
18448758	chr11:18448758:G:T	9.08922e-06	-1.37034	-0.713163	4.22644e-05	-1.54387	-0.699904
18448940	chr11:18448940:G:A	9.43535e-06	-1.38329	-0.662839	6.25695e-05	-1.28444	-0.567
18449073	chr11:18449073:A:G	5.36816e-05	-0.307521	-6.68817e-10	0.000228151	-0.55771	-6.68817e-10
18449186	chr11:18449186:A:G	2.78033e-05	-1.91869e-10	-0.965436	0.000150746	-1.91869e-10	-0.972123
18449253	chr11:18449253:A:G	8.74994e-06	-1.37904	-0.742501	5.78647e-05	-1.27747	-0.652135
18449551	chr11:18449551:G:A	7.97775e-05	-1.91869e-10	0.088651	0.000478781	-1.91869e-10	0.183526
18449569	chr11:18449569:A:C	2.23672e-05	-1.91869e-10	-1.18299	0.000120063	-1.91869e-10	-1.1997
18449655	chr11:18449655:G:T	2.2261e-05	-1.91869e-10	-1.18775	0.000119513	-1.91869e-10	-1.20429
18449761	chr11:18449761:G:A	2.2261e-05	-1.91869e-10	-1.18775	0.000119513	-1.91869e-10	-1.20429
18449824	chr11:18449824:G:A	1.86597e-05	-1.43874	0.0745144	9.04109e-05	-1.55613	0.0727804
18450080	chr11:18450080:T:A	8.89847e-06	-1.37498	-0.729735	5.88266e-05	-1.27397	-0.639148
18450586	chr11:18450586:G:A	4.08452e-06	-1.55657	-1.32682	2.22715e-05	-1.55661	-1.3278
18450889	chr11:18450889:T:C	1.86649e-05	-1.91869e-10	-1.36395	0.000101843	-1.91869e-10	-1.36429
18451305	chr11:18451305:A:G	2.45317e-05	-1.91869e-10	-1.09062	0.00013119	-1.91869e-10	-1.11107
18451892	chr11:18451892:T:C	6.84418e-05	-1.91869e-10	-0.0646067	0.000369259	-1.91869e-10	-0.0762178
18452006	chr11:18452006:A:T	1.56754e-05	-1.5385	-6.68817e-10	8.94022e-05	-1.49457	-6.68817e-10
18452009	chr11:18452009:C:T	9.09228e-06	-0.998298	-1.08487	5.58433e-05	-0.847681	-1.11749
18452126	chr11:18452126:G:T	1.78993e-05	-0.553061	-0.852769	9.27116e-05	-0.5833	-0.874923
18452581	chr11:18452581:C:A	9.54297e-06	-1.27467	-0.760119	6.38116e-05	-1.16089	-0.670893
18454012	chr11:18454012:C:A	2.39634e-05	-1.91869e-10	-1.11406	0.000128981	-1.91869e-10	-1.12805
18454629	chr11:18454629:C:T	2.1628e-05	-1.91869e-10	-1.2166	0.000116379	-1.91869e-10	-1.23087
18454678	chr11:18454678:A:G	2.43964e-05	-1.91869e-10	-1.09615	0.000131254	-1.91869e-10	-1.11058
18454986	chr11:18454986:T:C	3.51504e-05	-0.730954	-6.68817e-10	0.000307884	-0.257995	-6.68817e-10
18455619	chr11:18455619:C:A	2.90298e-05	-1.91869e-10	-0.922268	0.000154532	-1.91869e-10	-0.947315
18455734	chr11:18455734:G:C	1.8784e-05	-1.91869e-10	-1.35758	0.000102258	-1.91869e-10	-1.36021
18455822	chr11:18455822:C:A	2.06714e-05	-1.91869e-10	-1.26184	0.000111365	-1.91869e-10	-1.27491
18455987	chr11:18455987:C:T	2.12314e-05	-1.91869e-10	-1.23511	0.000114291	-1.91869e-10	-1.24897
18456131	chr11:18456131:G:A	1.91877e-05	-1.91869e-10	-1.33632	0.000105179	-1.91869e-10	-1.33206
18456216	chr11:18456216:C:T	3.86986e-05	-1.91869e-10	-0.634788	0.000204305	-1.91869e-10	-0.668104
18456641	chr11:18456641:A:G	1.86632e-05	-1.91869e-10	-1.36404	0.000101861	-1.91869e-10	-1.3641
18457116	chr11:18457116:A:G	3.38903e-05	-0.767462	-6.68817e-10	0.000182272	-0.782218	-6.68817e-10
18457142	chr11:18457142:C:T	2.2393e-05	-1.91869e-10	-1.18184	0.000124447	-1.91869e-10	-1.16384
18457563	chr11:18457563:G:A	1.86845e-05	-1.91869e-10	-1.3629	0.000104236	-1.91869e-10	-1.34106
18457664	chr11:18457664:C:T	7.95164e-06	-0.860258	-1.35695	3.35484e-05	-1.11154	-1.36319
18457770	chr11:18457770:C:G	2.49276e-05	-1.07461	-6.68817e-10	0.000132043	-1.10459	-6.68817e-10
18457784	chr11:18457784:C:T	2.33258e-05	-1.14103	-6.68817e-10	0.000123804	-1.16902	-6.68817e-10
18457890	chr11:18457890:C:T	2.26621e-05	-1.1699	-6.68817e-10	0.000108346	-1.30238	-6.68817e-10
18458335	chr11:18458335:G:A	8.68202e-06	-0.766478	-1.36286	3.61966e-05	-1.03453	-1.36422
18458654	chr11:18458654:A:G	2.02256e-05	-1.46646	0.182819	0.000100563	-1.55691	0.179977
18458768	chr11:18458768:A:G	8.49147e-06	-0.804237	-1.34729	3.62207e-05	-1.06508	-1.333
18458846	chr11:18458846:T:C	3.20058e-05	-1.91869e-10	-0.824673	0.000169769	-1.91869e-10	-0.853279
18458952	chr11:18458952:G:A	8.9291e-06	-0.737823	-1.36345	3.70498e-05	-1.01152	-1.36393
18459050	chr11:18459050:CA:C	2.40425e-05	-1.91869e-10	-1.11077	0.000133056	-1.91869e-10	-1.09695
18459085	chr11:18459085:T:C	2.47476e-05	-1.91869e-10	-1.08186	0.00013709	-1.91869e-10	-1.06708
18459393	chr11:18459393:G:A	1.93666e-05	-1.91869e-10	-1.32704	0.000104419	-1.91869e-10	-1.33931
18459439	chr11:18459439:T:C	3.23782e-05	-1.91869e-10	-0.813107	0.000174113	-1.91869e-10	-0.828013
18459479	chr11:18459479:G:C	2.15358e-05	-1.91869e-10	-1.22087	0.000118047	-1.91869e-10	-1.21663
18459522	chr11:18459522:TATC:T	2.73185e-05	-0.983027	-6.68817e-10	0.000194683	-0.716343	-6.68817e-10
18460129	chr11:18460129:G:A	2.5557e-05	-1.91869e-10	-1.04968	0.000138804	-1.91869e-10	-1.05465
18460358	chr11:18460358:A:G	4.13918e-05	-1.91869e-10	-0.567508	0.000224115	-1.91869e-10	-0.575557
18460361	chr11:18460361:G:A	4.65837e-05	-1.91869e-10	-0.449341	0.00025212	-1.91869e-10	-0.45781
18460362	chr11:18460362:C:T	2.47626e-05	-1.91869e-10	-1.08126	0.000134688	-1.91869e-10	-1.08475
18460623	chr11:18460623:G:A	1.48426e-05	-1.50419	-0.0888946	7.76357e-05	-1.54698	-0.0887129
18460991	chr11:18460991:C:T	2.05137e-05	-1.91869e-10	-1.2695	0.000109715	-1.91869e-10	-1.28983
18461192	chr11:18461192:T:A	9.64104e-06	-0.748137	-1.27642	2.65283e-05	-1.40784	-1.30166
18461253	chr11:18461253:A:G	1.9506e-05	-1.91869e-10	-1.31987	0.000106338	-1.91869e-10	-1.3211
18461385	chr11:18461385:C:T	2.17967e-05	-1.01145	-0.197377	0.000132712	-0.900048	-0.199486
18461603	chr11:18461603:T:C	2.51952e-05	-1.91869e-10	-1.06394	0.000136939	-1.91869e-10	-1.06818
18461768	chr11:18461768:C:A	3.40956e-05	-1.91869e-10	-0.761422	0.000176925	-1.91869e-10	-0.811991
18461772	chr11:18461772:A:T	2.75947e-05	-1.91869e-10	-0.972967	0.000146476	-1.91869e-10	-1.00086
18461953	chr11:18461953:C:G	3.98912e-05	-1.91869e-10	-0.604434	0.000213522	-1.91869e-10	-0.623975
18462568	chr11:18462568:C:T	7.75248e-06	-1.51947	-0.723107	4.13498e-05	-1.53967	-0.725982
18462765	chr11:18462765:G:A	3.12412e-05	-1.91869e-10	-0.848854	0.00016656	-1.91869e-10	-0.872358
18463567	chr11:18463567:T:C	2.38544e-05	-1.91869e-10	-1.11862	0.000129624	-1.91869e-10	-1.12308
18464144	chr11:18464144:CTTTA:C	2.50963e-05	-1.91869e-10	-1.06787	0.000134263	-1.91869e-10	-1.08792
18464576	chr11:18464576:G:A	8.25563e-06	-1.45055	-0.729141	4.03095e-05	-1.55706	-0.734071
18464766	chr11:18464766:G:A	2.50649e-05	-1.91869e-10	-1.06912	0.000138306	-1.91869e-10	-1.05824
18465374	chr11:18465374:C:T	7.57179e-06	-1.0285	-1.23766	4.99441e-05	-0.881908	-1.1949
18465758	chr11:18465758:C:G	4.59744e-06	-1.42995	-1.33514	2.8534e-05	-1.32384	-1.31278
18465857	chr11:18465857:A:G	4.59211e-06	-1.46011	-1.30614	2.44952e-05	-1.46123	-1.32801
18466242	chr11:18466242:A:C	8.57168e-05	-1.91869e-10	0.160458	0.000412927	-1.91869e-10	0.0355549
18466344	chr11:18466344:T:C	2.44412e-05	-1.91869e-10	-1.09432	0.000132767	-1.91869e-10	-1.09912
18466456	chr11:18466456:T:C	2.18606e-05	-1.91869e-10	-1.20591	0.000117923	-1.91869e-10	-1.21769
18466505	chr11:18466505:T:G	4.45967e-05	-0.492931	-6.68817e-10	0.000577717	0.371368	-6.68817e-10
18466508	chr11:18466508:T:C	1.86964e-05	-1.91869e-10	-1.36226	0.000102362	-1.91869e-10	-1.3592
18466988	chr11:18466988:G:A	1.60873e-05	-1.51256	-6.68817e-10	0.000101193	-1.37069	-6.68817e-10
18467133	chr11:18467133:G:T	0.000158749	-1.91869e-10	0.776734	0.000848315	-1.91869e-10	0.755535
18467507	chr11:18467507:C:T	0.000488685	1.90113	-6.68817e-10	0.000597128	0.404415	-6.68817e-10
18467732	chr11:18467732:C:T	1.00337e-05	-0.991331	-0.993308	4.31385e-05	-1.25412	-0.969183
18467813	chr11:18467813:G:A	2.5539e-05	0.235079	-1.28546	8.85934e-05	-0.210146	-1.29351
18468377	chr11:18468377:G:A	3.63816e-05	-1.91869e-10	-0.696529	0.00019888	-1.91869e-10	-0.695013
18469758	chr11:18469758:C:T	1.9757e-05	-0.0513156	-1.25576	6.94458e-05	-0.466681	-1.28049
18469817	chr11:18469817:T:G	4.48817e-05	-1.91869e-10	-0.486561	0.000234464	-1.91869e-10	-0.530413
18469957	chr11:18469957:CTCTG:C	6.99672e-06	-1.55702	-0.788129	4.24828e-05	-1.474	-0.764619
18470110	chr11:18470110:G:A	0.00012186	-1.91869e-10	0.512281	0.00073109	-1.91869e-10	0.60682
18470618	chr11:18470618:T:C	3.37589e-05	0.592556	-1.3639	0.000155901	0.425767	-1.36426
18471783	chr11:18471783:T:A	1.75312e-05	-0.152855	-1.27375	6.64887e-05	-0.535612	-1.25507
18471957	chr11:18471957:C:T	3.2392e-05	-1.91869e-10	-0.812678	0.000181388	-1.91869e-10	-0.787081
18472204	chr11:18472204:T:C	3.09251e-05	-0.632539	-0.226482	0.000133541	-0.922096	-0.171214
18472361	chr11:18472361:T:C	4.22129e-05	-1.91869e-10	-0.547864	0.000220828	-1.91869e-10	-0.59033
18472580	chr11:18472580:C:T	4.49376e-05	0.0581123	-0.543428	0.000150631	-0.368587	-0.604295
18473060	chr11:18473060:C:A	2.08807e-05	-1.91869e-10	-1.25176	0.000114886	-1.91869e-10	-1.24378
18474103	chr11:18474103:G:A	2.59332e-05	-1.91869e-10	-1.03507	0.000144966	-1.91869e-10	-1.01121
18474313	chr11:18474313:G:A	2.11703e-05	0.0304977	-1.26849	7.5398e-05	-0.383002	-1.28193
18474323	chr11:18474323:C:T	4.04932e-06	-1.53038	-1.36166	2.7082e-05	-1.3291	-1.35975
18474368	chr11:18474368:C:T	2.28519e-05	0.111444	-1.273	8.0455e-05	-0.313985	-1.28603
18474438	chr11:18474438:G:A	4.78696e-06	-1.37467	-1.35002	2.15235e-05	-1.55471	-1.36386
18474481	chr11:18474481:G:A	2.17741e-05	-1.91869e-10	-1.20987	0.000118362	-1.91869e-10	-1.21397
18474618	chr11:18474618:C:T	5.30477e-05	-1.91869e-10	-0.3194	0.000287529	-1.91869e-10	-0.326392
18474766	chr11:18474766:G:C	2.06473e-05	-1.91869e-10	-1.26301	0.000112496	-1.91869e-10	-1.2648
18474885	chr11:18474885:T:C	2.83914e-05	-1.91869e-10	-0.944505	0.000159211	-1.91869e-10	-0.917485
18474969	chr11:18474969:G:A	2.313e-05	0.0834385	-1.2329	8.17504e-05	-0.336446	-1.2476
18474979	chr11:18474979:G:A	0.000218753	2.41176	-1.31441	6.81865e-05	-0.417285	-1.34818
18475017	chr11:18475017:A:G	2.35035e-05	0.134981	-1.26842	8.06561e-05	-0.30678	-1.29074
18475363	chr11:18475363:C:T	1.9229e-05	-1.91869e-10	-1.33417	0.000104429	-1.91869e-10	-1.33921
18475776	chr11:18475776:A:G	2.26089e-05	0.144754	-1.317	8.03248e-05	-0.276093	-1.32555
18476619	chr11:18476619:C:T	4.6251e-05	0.0382123	-0.49472	0.000149021	-0.526705	-0.456923
18476795	chr11:18476795:T:C	1.99576e-05	-1.91869e-10	-1.29698	0.000108532	-1.91869e-10	-1.30067
18476940	chr11:18476940:C:G	1.78155e-05	-0.047093	-1.36343	6.85879e-05	-0.395966	-1.36363
18477166	chr11:18477166:A:T	4.76883e-05	0.897573	-1.32348	0.000214076	0.706782	-1.32817
18477183	chr11:18477183:G:A	5.18335e-05	0.979979	-1.32253	0.000231856	0.785696	-1.3273
18477882	chr11:18477882:G:C	1.87303e-05	-1.91869e-10	-1.36045	0.000102422	-1.91869e-10	-1.35862
18478432	chr11:18478432:T:C	6.398e-05	-1.91869e-10	-0.132019	0.000330815	-1.91869e-10	-0.186157
18478437	chr11:18478437:G:A	4.84821e-05	-1.91869e-10	-0.409395	0.000262384	-1.91869e-10	-0.417908
18478473	chr11:18478473:T:C	4.8515e-05	-1.91869e-10	-0.408718	0.000262562	-1.91869e-10	-0.417228
18478511	chr11:18478511:G:C	1.79875e-05	-1.40091	-6.68817e-10	8.78366e-05	-1.51224	-6.68817e-10
18478593	chr11:18478593:C:T	1.94904e-05	-1.91869e-10	-1.32067	0.000106081	-1.91869e-10	-1.32352
18478606	chr11:18478606:C:T	2.06903e-05	-1.91869e-10	-1.26092	0.000114542	-1.91869e-10	-1.24677
18479348	chr11:18479348:A:G	1.86575e-05	-1.91869e-10	-1.36434	0.000101875	-1.91869e-10	-1.36397
18479533	chr11:18479533:G:GTA	2.33001e-05	-1.91869e-10	-1.14213	0.00012661	-1.91869e-10	-1.1466
18479666	chr11:18479666:C:T	2.38169e-05	-1.91869e-10	-1.1202	0.000131739	-1.91869e-10	-1.10689
18479667	chr11:18479667:G:A	1.40004e-05	-1.19361	-0.457892	0.000108737	-0.866078	-0.432706
18480904	chr11:18480904:A:G	2.6843e-05	-1.91869e-10	-1.00058	0.000144759	-1.91869e-10	-1.01265
18481009	chr11:18481009:T:C	2.14722e-05	-1.91869e-10	-1.22383	0.00011702	-1.91869e-10	-1.22537
18481167	chr11:18481167:A:T	3.36012e-05	-1.91869e-10	-0.77603	0.00018834	-1.91869e-10	-0.74947
18481187	chr11:18481187:A:T	1.87737e-05	-1.91869e-10	-1.35814	0.000102224	-1.91869e-10	-1.36055
18481285	chr11:18481285:G:A	1.98785e-05	-1.91869e-10	-1.30095	0.000109558	-1.91869e-10	-1.29126
18481759	chr11:18481759:G:A	1.95488e-05	-1.91869e-10	-1.31768	0.000107452	-1.91869e-10	-1.31067
18482190	chr11:18482190:A:G	5.77102e-05	1.06173	-1.29688	0.000255672	0.859165	-1.30299
18482677	chr11:18482677:G:A	5.81866e-05	-1.91869e-10	-0.226935	0.000301322	-1.91869e-10	-0.279538
18483054	chr11:18483054:G:A	2.48189e-05	-1.91869e-10	-1.07898	0.000137426	-1.91869e-10	-1.06463
18483522	chr11:18483522:T:TGAGGC	1.56283e-05	-1.54151	-6.68817e-10	8.42516e-05	-1.55391	-6.68817e-10
18483623	chr11:18483623:T:C	5.28549e-06	-1.52054	-1.10508	3.37488e-05	-1.35063	-1.11815
18484005	chr11:18484005:G:A	3.01882e-05	-0.883141	-6.68817e-10	0.00012302	-1.17537	-6.68817e-10
18484085	chr11:18484085:G:A	4.39298e-05	0.810133	-1.31813	0.000196418	0.615869	-1.32334
18484598	chr11:18484598:GACAGA:G	4.75278e-05	-1.91869e-10	-0.429275	0.000283199	-1.91869e-10	-0.341568
18484712	chr11:18484712:T:C	2.71539e-05	-1.91869e-10	-0.98907	0.000152066	-1.91869e-10	-0.963403
18485132	chr11:18485132:T:C	0.0015234	3.03811	-6.68817e-10	0.00432211	2.38378	-6.68817e-10
18485325	chr11:18485325:C:T	1.9886e-05	-1.91869e-10	-1.30057	0.000108248	-1.91869e-10	-1.30329
18485600	chr11:18485600:T:C	2.19216e-05	-1.20312	-6.68817e-10	0.00016519	-0.880621	-6.68817e-10
18485977	chr11:18485977:C:G	2.14801e-05	-1.91869e-10	-1.22346	0.000117063	-1.91869e-10	-1.225
18486311	chr11:18486311:C:T	2.15226e-05	-0.204221	-1.01726	8.27837e-05	-0.588644	-0.982841
18486335	chr11:18486335:C:T	1.89432e-05	-1.91869e-10	-1.34915	0.000103263	-1.91869e-10	-1.35044
18486635	chr11:18486635:T:G	1.92495e-05	-0.0844	-1.24871	6.97634e-05	-0.482721	-1.25989
18486654	chr11:18486654:T:C	1.69177e-05	-0.158488	-1.30374	6.20343e-05	-0.546262	-1.31377
18487246	chr11:18487246:AAAACTT:A	2.16012e-05	-1.21784	-6.68817e-10	0.000162515	-0.896949	-6.68817e-10
18487487	chr11:18487487:C:A	4.42576e-05	0.829388	-1.32995	0.000197853	0.634196	-1.33439
18487939	chr11:18487939:C:T	2.50379e-05	-1.91869e-10	-1.0702	0.000139811	-1.91869e-10	-1.04743
18488226	chr11:18488226:A:G	1.19186e-05	-0.531747	-1.28074	2.55306e-05	-1.47577	-1.27207
18488242	chr11:18488242:T:G	1.69756e-05	-0.117296	-1.34152	6.22979e-05	-0.509487	-1.3463
18488446	chr11:18488446:C:T	5.24906e-06	-1.53705	-1.09549	3.60528e-05	-1.30342	-1.09931
18488474	chr11:18488474:C:T	1.65712e-05	-0.196127	-1.2868	6.12104e-05	-0.577549	-1.29585
18488496	chr11:18488496:A:T	2.67211e-05	-1.91869e-10	-1.00514	0.000149523	-1.91869e-10	-0.980265
18488497	chr11:18488497:C:A	9.44817e-06	-0.942266	-1.1025	3.97109e-05	-1.22466	-1.08143
18488644	chr11:18488644:CTCAAG:C	6.203e-05	-1.91869e-10	-0.162973	0.000320853	-1.91869e-10	-0.216735
18488914	chr11:18488914:C:A	1.67222e-05	-0.163615	-1.31024	6.25776e-05	-0.553218	-1.29809
18488946	chr11:18488946:C:G	1.21977e-05	-0.508206	-1.28114	2.56999e-05	-1.46883	-1.2724
18488966	chr11:18488966:T:C	6.93236e-05	-1.91869e-10	-0.0518057	0.000357965	-1.91869e-10	-0.107281
18488976	chr11:18488976:G:A	2.95613e-05	-1.91869e-10	-0.904126	0.000165175	-1.91869e-10	-0.880713
18489403	chr11:18489403:A:G	1.86569e-05	-1.91869e-10	-1.36437	0.000101835	-1.91869e-10	-1.36436
18489427	chr11:18489427:C:A	6.05442e-05	-1.91869e-10	-0.187216	0.00031334	-1.91869e-10	-0.240427
18489459	chr11:18489459:T:C	1.90723e-05	-1.91869e-10	-1.34236	0.000103438	-1.91869e-10	-1.34875
18489873	chr11:18489873:A:G	3.18975e-05	-1.91869e-10	-0.828063	0.000178479	-1.91869e-10	-0.803243
18490000	chr11:18490000:C:G	1.86823e-05	-1.91869e-10	-1.36301	0.000101995	-1.91869e-10	-1.36279
18490070	chr11:18490070:TGA:T	1.76467e-05	-0.163399	-1.25665	6.47518e-05	-0.549791	-1.26736
18490878	chr11:18490878:C:T	2.48242e-05	-1.91869e-10	-1.07877	0.000137455	-1.91869e-10	-1.06442
18490900	chr11:18490900:T:C	2.20984e-05	-1.19508	-6.68817e-10	0.000167082	-0.869231	-6.68817e-10
18491025	chr11:18491025:T:C	2.36486e-05	-0.163839	-0.963449	9.07167e-05	-0.554322	-0.925653
18491121	chr11:18491121:A:G	4.97976e-06	-1.35435	-1.33086	2.1649e-05	-1.55471	-1.35805
18491419	chr11:18491419:C:T	1.35715e-05	-0.367595	-1.31503	2.59401e-05	-1.42524	-1.30669
18491625	chr11:18491625:A:C	1.91877e-05	-1.91869e-10	-1.33632	0.000104546	-1.91869e-10	-1.33809
18491824	chr11:18491824:T:C	1.70558e-05	-1.4541	-6.68817e-10	8.55977e-05	-1.53806	-6.68817e-10
18492934	chr11:18492934:G:A	9.72574e-05	0.286771	-6.68817e-10	0.000310696	-0.248903	-6.68817e-10
18493515	chr11:18493515:C:T	6.84866e-06	-1.55684	-0.809696	4.20349e-05	-1.46219	-0.787027
18493674	chr11:18493674:T:C	1.92049e-05	-1.91869e-10	-1.33543	0.000103764	-1.91869e-10	-1.34559
18494035	chr11:18494035:A:C	2.06142e-05	-1.91869e-10	-1.26461	0.000113369	-1.91869e-10	-1.25707
18494457	chr11:18494457:A:G	2.91951e-05	-1.91869e-10	-0.916589	0.000163852	-1.91869e-10	-0.888751
18495134	chr11:18495134:T:C	1.86646e-05	-1.91869e-10	-1.36396	0.000101965	-1.91869e-10	-1.36308
18495370	chr11:18495370:A:G	0.000121434	1.86196	-1.35318	5.37994e-05	-0.638198	-1.36426
18495474	chr11:18495474:A:G	8.04895e-06	-1.34796	-0.857084	3.6641e-05	-1.55514	-0.83141
18495917	chr11:18495917:C:T	6.66486e-05	-1.91869e-10	-0.0911566	0.000344412	-1.91869e-10	-0.145879
18496003	chr11:18496003:CA:C	8.45476e-06	-1.284	-0.871862	3.61178e-05	-1.55658	-0.844351
18496199	chr11:18496199:T:C	8.9886e-06	-1.27754	-0.817095	3.82401e-05	-1.55617	-0.787662
18496810	chr11:18496810:G:A	3.3498e-05	-1.91869e-10	-0.779106	0.000187748	-1.91869e-10	-0.752616
18497220	chr11:18497220:C:G	1.49467e-05	-0.301318	-1.28478	5.65143e-05	-0.659398	-1.29382
18497431	chr11:18497431:G:C	3.28562e-05	-1.91869e-10	-0.798451	0.000184066	-1.91869e-10	-0.772424
18497509	chr11:18497509:C:A	3.36109e-05	-1.91869e-10	-0.775742	0.00018839	-1.91869e-10	-0.7492
18497532	chr11:18497532:T:C	3.35911e-05	-1.91869e-10	-0.776328	0.000183448	-1.91869e-10	-0.775788
18497636	chr11:18497636:A:G	1.94134e-05	-1.91869e-10	-1.32463	0.000106781	-1.91869e-10	-1.31694
18499158	chr11:18499158:G:A	1.53879e-05	-1.55701	-6.68817e-10	8.46553e-05	-1.54913	-6.68817e-10
18499619	chr11:18499619:G:A	2.67608e-05	-1.91869e-10	-1.00365	0.000146718	-1.91869e-10	-0.999207
18500087	chr11:18500087:A:G	2.81812e-05	-0.951936	-6.68817e-10	0.000124788	-1.1611	-6.68817e-10
18500244	chr11:18500244:T:C	5.46116e-05	1.00654	-1.29688	0.000242593	0.806656	-1.30299
18500442	chr11:18500442:C:T	1.35913e-05	-0.739459	-0.9417	4.46662e-05	-1.27621	-0.912284
18500591	chr11:18500591:G:T	1.8063e-05	-0.112217	-1.28451	6.6061e-05	-0.503437	-1.2937
18500600	chr11:18500600:C:A	2.05443e-05	-1.268	-6.68817e-10	0.000150434	-0.97419	-6.68817e-10
18500655	chr11:18500655:T:C	1.86587e-05	-1.91869e-10	-1.36428	0.000101835	-1.91869e-10	-1.36436
18500769	chr11:18500769:G:A	9.9447e-06	-0.645523	-1.34803	3.03069e-05	-1.22683	-1.3495
18501716	chr11:18501716:T:C	6.64343e-06	-1.27157	-1.12539	7.10806e-05	-0.599002	-1.1249
18501928	chr11:18501928:G:A	2.02592e-05	-1.28198	-6.68817e-10	0.000128347	-1.13298	-6.68817e-10
18502661	chr11:18502661:C:T	0.000743452	3.34749	-1.02677	0.000146612	0.127936	-1.12786
18503461	chr11:18503461:T:C	6.7919e-06	-1.39254	-0.982317	3.23798e-05	-1.5479	-0.962286
18504700	chr11:18504700:G:A	6.55506e-06	-1.29095	-1.1194	6.89977e-05	-0.634781	-1.11886
18505448	chr11:18505448:G:T	3.40901e-05	-1.91869e-10	-0.761584	0.00019117	-1.91869e-10	-0.734554
18505846	chr11:18505846:T:C	9.85887e-06	-0.647717	-1.3545	2.98419e-05	-1.23413	-1.35767
18505857	chr11:18505857:G:A	6.57898e-05	-1.91869e-10	-0.104126	0.000340095	-1.91869e-10	-0.158491
18505870	chr11:18505870:T:C	4.42835e-05	0.830667	-1.33065	0.000197985	0.635507	-1.33503
18506408	chr11:18506408:A:G	1.89787e-05	-1.91869e-10	-1.34727	0.000103597	-1.91869e-10	-1.34721
18506698	chr11:18506698:T:A	1.0843e-05	-0.978484	-0.92859	3.60556e-05	-1.4726	-0.930055
18506702	chr11:18506702:T:A	2.22711e-05	-1.91869e-10	-1.1873	0.000122032	-1.91869e-10	-1.18344
18506904	chr11:18506904:C:T	3.87812e-05	-1.91869e-10	-0.632656	0.00021816	-1.91869e-10	-0.602488
18507245	chr11:18507245:C:T	8.0593e-06	-1.26956	-0.934208	3.37531e-05	-1.55573	-0.912912
18507561	chr11:18507561:G:A	9.07976e-06	-1.29392	-0.790625	3.90565e-05	-1.55689	-0.765815
18507715	chr11:18507715:T:C	4.24451e-05	-1.91869e-10	-0.54238	0.000241131	-1.91869e-10	-0.502377
18507789	chr11:18507789:G:A	6.6469e-06	-1.26203	-1.13441	7.17302e-05	-0.580959	-1.13385
18507869	chr11:18507869:A:G	7.6084e-06	-1.2572	-1.00414	3.14431e-05	-1.5548	-0.984732
18507891	chr11:18507891:C:T	3.66725e-05	-1.91869e-10	-0.688564	0.000205961	-1.91869e-10	-0.66003
18508473	chr11:18508473:A:T	5.19294e-05	0.993944	-1.33465	0.000230661	0.791994	-1.33876
18508500	chr11:18508500:T:C	6.62119e-06	-1.27132	-1.12899	7.09087e-05	-0.597807	-1.12852
18508805	chr11:18508805:TAAAC:T	1.86572e-05	-1.91869e-10	-1.36436	0.000103551	-1.91869e-10	-1.34765
18508988	chr11:18508988:A:G	1.89271e-05	-1.91869e-10	-1.35	0.000103624	-1.91869e-10	-1.34694
18509472	chr11:18509472:A:AT	3.13726e-05	-1.91869e-10	-0.844656	0.00016691	-1.91869e-10	-0.870261
18509481	chr11:18509481:C:A	6.88902e-06	-1.22787	-1.13279	7.64354e-05	-0.51867	-1.1326
18509802	chr11:18509802:A:C	1.8996e-05	-1.91869e-10	-1.34636	0.000103724	-1.91869e-10	-1.34598
18510127	chr11:18510127:C:T	1.33248e-05	-0.410713	-1.29025	2.62244e-05	-1.43918	-1.28185
18510399	chr11:18510399:C:T	6.4219e-06	-1.2691	-1.16177	6.89438e-05	-0.593247	-1.16118
18510444	chr11:18510444:T:C	3.33622e-05	-1.91869e-10	-0.783166	0.000186846	-1.91869e-10	-0.757431
18510909	chr11:18510909:T:C	0.000631381	3.03304	-0.875718	0.00013804	-0.0614048	-0.998765
18511560	chr11:18511560:A:G	2.83653e-05	-0.945424	-6.68817e-10	0.000123871	-1.16848	-6.68817e-10
18511793	chr11:18511793:C:T	4.9175e-05	-0.395205	-6.68817e-10	0.000130322	-1.11771	-6.68817e-10
18512287	chr11:18512287:T:A	3.34916e-05	-1.91869e-10	-0.779295	0.000187712	-1.91869e-10	-0.752805
18512504	chr11:18512504:T:C	3.36347e-05	-1.91869e-10	-0.775033	0.000188531	-1.91869e-10	-0.748453
18513349	chr11:18513349:A:G	0.00016737	2.01565	-1.18603	6.58563e-05	-0.543567	-1.25667
18513391	chr11:18513391:G:A	1.88508e-05	-1.35404	-6.68817e-10	0.00015767	-0.92721	-6.68817e-10
18513563	chr11:18513563:G:A	1.57781e-05	-1.53197	-6.68817e-10	9.11471e-05	-1.47524	-6.68817e-10
18513784	chr11:18513784:A:C	1.99659e-05	-0.180327	-1.11624	7.59954e-05	-0.566134	-1.09091
18513796	chr11:18513796:T:C	1.05003e-05	-0.598733	-1.34045	3.11054e-05	-1.2048	-1.34553
18513884	chr11:18513884:C:T	2.06546e-05	-1.91869e-10	-1.26265	0.000112372	-1.91869e-10	-1.2659
18514021	chr11:18514021:T:C	1.92304e-05	-0.0407662	-1.29333	6.96647e-05	-0.442196	-1.30183
18514104	chr11:18514104:C:T	6.41545e-06	-1.2542	-1.17768	6.96377e-05	-0.567137	-1.17727
18514163	chr11:18514163:T:C	6.6551e-06	-1.23521	-1.16	7.3436e-05	-0.53184	-1.15946
18514283	chr11:18514283:C:A	1.6782e-05	-1.27494	-0.195346	0.000126208	-0.983093	-0.166695
18514668	chr11:18514668:G:T	2.06101e-05	-0.185695	-1.07912	7.8795e-05	-0.569005	-1.05186
18515009	chr11:18515009:A:G	3.11686e-05	-1.91869e-10	-0.85118	0.000169464	-1.91869e-10	-0.855076
18515062	chr11:18515062:T:C	4.86545e-06	-1.34592	-1.36251	3.46235e-05	-1.08001	-1.36317
18515298	chr11:18515298:T:A	1.53925e-05	-1.55671	-6.68817e-10	8.6033e-05	-1.53299	-6.68817e-10
18515683	chr11:18515683:T:C	4.76946e-05	-1.91869e-10	-0.425773	0.000258401	-1.91869e-10	-0.433202
18516216	chr11:18516216:A:G	4.30518e-05	-1.91869e-10	-0.528187	0.000243515	-1.91869e-10	-0.492539
18516253	chr11:18516253:C:T	7.47451e-06	-1.45412	-0.824974	3.87807e-05	-1.52748	-0.802319
18516254	chr11:18516254:A:G	7.47943e-06	-1.4385	-0.83993	3.79033e-05	-1.53502	-0.817654
18516268	chr11:18516268:G:C	1.38255e-05	-0.475422	-1.18865	0.000125919	0.0412901	-1.19337
18516367	chr11:18516367:CAG:C	3.16666e-05	-1.91869e-10	-0.835328	0.000172272	-1.91869e-10	-0.83864
18516493	chr11:18516493:T:C	7.31075e-06	-1.45932	-0.841927	3.84268e-05	-1.52104	-0.817922
18516504	chr11:18516504:C:T	1.55001e-05	-0.238905	-1.31084	5.98499e-05	-0.587101	-1.30877
18516802	chr11:18516802:G:A	1.55476e-05	-1.54668	-6.68817e-10	8.7402e-05	-1.5172	-6.68817e-10
18516903	chr11:18516903:T:C	1.88279e-05	-1.91869e-10	-1.35525	0.000102541	-1.91869e-10	-1.35745
18516940	chr11:18516940:T:C	1.95901e-05	-1.91869e-10	-1.31557	0.000106689	-1.91869e-10	-1.3178
18517591	chr11:18517591:T:C	1.70888e-05	-0.141694	-1.31047	6.26247e-05	-0.532659	-1.3179
18518037	chr11:18518037:A:G	1.65544e-05	-1.48394	-6.68817e-10	8.50839e-05	-1.54408	-6.68817e-10
18518492	chr11:18518492:T:C	3.39187e-05	-1.91869e-10	-0.766625	0.000190372	-1.91869e-10	-0.738734
18518667	chr11:18518667:T:C	0.000469233	2.94924	-1.08874	0.000109541	-0.112292	-1.17913
18519027	chr11:18519027:T:G	9.32134e-06	-1.34815	-0.710133	4.25176e-05	-1.55505	-0.682743
18519202	chr11:18519202:A:T	1.825e-05	-0.0750902	-1.31134	6.63657e-05	-0.473689	-1.31885
18519660	chr11:18519660:CTGGA:C	4.86044e-06	-1.39409	-1.31537	3.36177e-05	-1.15267	-1.31999
18519837	chr11:18519837:A:AAATAAAGT	3.3859e-05	-1.91869e-10	-0.768386	0.000190029	-1.91869e-10	-0.740539
18520107	chr11:18520107:G:A	2.93065e-05	-1.91869e-10	-0.912782	0.000164672	-1.91869e-10	-0.883759
18520139	chr11:18520139:C:G	3.36323e-05	-1.91869e-10	-0.775105	0.000188738	-1.91869e-10	-0.747355
18520256	chr11:18520256:C:T	3.3859e-05	-1.91869e-10	-0.768386	0.000190029	-1.91869e-10	-0.740539
18520508	chr11:18520508:G:A	6.10587e-05	-0.178755	-6.68817e-10	0.000215916	-0.612826	-6.68817e-10
18520680	chr11:18520680:A:G	7.00761e-06	-1.18811	-1.15549	8.00998e-05	-0.449713	-1.15473
18520699	chr11:18520699:T:A	1.67774e-05	-0.177392	-1.29316	6.17665e-05	-0.562672	-1.30168
18520743	chr11:18520743:A:G	3.36517e-05	-1.91869e-10	-0.774526	0.000188834	-1.91869e-10	-0.746848
18520887	chr11:18520887:T:C	6.10944e-06	-1.36936	-1.1114	5.9609e-05	-0.792184	-1.10773
18520900	chr11:18520900:C:G	2.56336e-05	-1.91869e-10	-1.04669	0.000136927	-1.91869e-10	-1.06827
18520939	chr11:18520939:G:A	0.000108789	-1.91869e-10	0.398823	0.000557421	-1.91869e-10	0.335604
18521075	chr11:18521075:T:C	2.71478e-05	-1.91869e-10	-0.989296	0.000152186	-1.91869e-10	-0.96261
18521082	chr11:18521082:A:C	2.72022e-05	-1.91869e-10	-0.987292	0.000152496	-1.91869e-10	-0.960577
18521323	chr11:18521323:C:A	6.53558e-06	-1.20005	-1.21328	7.53238e-05	-0.453499	-1.21242
18521584	chr11:18521584:T:G	4.52547e-05	-1.91869e-10	-0.478283	0.000256373	-1.91869e-10	-0.441085
18522016	chr11:18522016:G:A	1.95973e-05	-1.91869e-10	-1.3152	0.000107015	-1.91869e-10	-1.31474
18522104	chr11:18522104:C:T	6.46666e-05	-1.91869e-10	-0.121346	0.000335098	-1.91869e-10	-0.173294
18522243	chr11:18522243:T:C	1.8487e-05	-0.0604154	-1.31311	6.69654e-05	-0.463187	-1.32035
18522306	chr11:18522306:C:A	6.97443e-06	-1.24919	-1.09915	7.60291e-05	-0.558539	-1.09806
18522328	chr11:18522328:T:C	5.00589e-05	-1.91869e-10	-0.377389	0.000284154	-1.91869e-10	-0.338199
18523177	chr11:18523177:A:G	4.96013e-05	-1.91869e-10	-0.386573	0.000281502	-1.91869e-10	-0.347577
18523537	chr11:18523537:T:C	5.1188e-05	-1.91869e-10	-0.355085	0.000290684	-1.91869e-10	-0.31548
18523641	chr11:18523641:T:A	1.86584e-05	-1.91869e-10	-1.3643	0.000103758	-1.91869e-10	-1.34565
18523686	chr11:18523686:G:C	0.000120202	0.498583	-6.68817e-10	0.000220682	-0.590993	-6.68817e-10
18523931	chr11:18523931:C:T	2.34763e-05	-1.91869e-10	-1.1346	0.000129786	-1.91869e-10	-1.12183
18524129	chr11:18524129:T:C	4.34309e-05	-1.91869e-10	-0.51942	0.000235322	-1.91869e-10	-0.526764
18524374	chr11:18524374:A:C	2.04459e-05	-1.91869e-10	-1.27281	0.000112745	-1.91869e-10	-1.26258
18524792	chr11:18524792:T:C	1.87101e-05	-1.91869e-10	-1.36153	0.000102156	-1.91869e-10	-1.36121
18525047	chr11:18525047:G:T	3.36817e-05	-1.91869e-10	-0.773636	0.000189005	-1.91869e-10	-0.745944
18525160	chr11:18525160:T:C	4.98924e-05	-1.91869e-10	-0.380721	0.000283193	-1.91869e-10	-0.341589
18525785	chr11:18525785:G:A	8.55699e-06	-1.38114	-0.762702	4.04969e-05	-1.55035	-0.736142
18526254	chr11:18526254:G:A	1.00848e-05	-0.633278	-1.34628	3.04338e-05	-1.22422	-1.34795
18526648	chr11:18526648:C:G	8.94832e-06	-1.31037	-0.788756	3.91599e-05	-1.55655	-0.763511
18527027	chr11:18527027:T:C	1.86569e-05	-1.91869e-10	-1.36437	0.000101865	-1.91869e-10	-1.36407
18527094	chr11:18527094:T:C	1.87316e-05	-1.91869e-10	-1.36038	0.000102086	-1.91869e-10	-1.3619
18527334	chr11:18527334:A:G	1.13766e-05	-0.527594	-1.33144	3.27112e-05	-1.16244	-1.33756
18527338	chr11:18527338:C:T	4.65905e-05	-1.91869e-10	-0.449194	0.000264075	-1.91869e-10	-0.411482
18527342	chr11:18527342:C:T	2.20926e-05	-1.19535	-6.68817e-10	0.000142822	-1.02612	-6.68817e-10
18527410	chr11:18527410:C:CT	4.14122e-05	-1.91869e-10	-0.567014	0.000234088	-1.91869e-10	-0.532019
18527416	chr11:18527416:G:C	8.91662e-06	-1.19678	-0.905898	9.92585e-05	-0.488541	-0.901448
18527549	chr11:18527549:T:C	3.2678e-05	-1.91869e-10	-0.803888	0.000183237	-1.91869e-10	-0.776939
18528676	chr11:18528676:G:A	2.10159e-05	-1.91869e-10	-1.24531	0.00011448	-1.91869e-10	-1.24731
18528684	chr11:18528684:G:A	1.31231e-05	-1.12863	-0.587587	0.000103904	-0.776745	-0.567505
18529146	chr11:18529146:A:G	1.73635e-05	-1.43622	-6.68817e-10	8.6277e-05	-1.53015	-6.68817e-10
18529253	chr11:18529253:G:T	1.01989e-05	-0.604164	-1.36414	3.81029e-05	-0.983512	-1.36391
18529845	chr11:18529845:G:A	4.34348e-05	0.599495	-1.11882	0.000144978	0.0879227	-1.09906
18529908	chr11:18529908:C:T	2.93556e-05	-1.91869e-10	-0.911107	0.000164958	-1.91869e-10	-0.882027
18529965	chr11:18529965:G:A	5.36367e-06	-1.33404	-1.2769	3.83282e-05	-1.05918	-1.28235
18530573	chr11:18530573:CAG:C	1.94518e-05	-1.91869e-10	-1.32265	0.000105987	-1.91869e-10	-1.3244
18530749	chr11:18530749:G:A	1.86573e-05	-1.91869e-10	-1.36435	0.00010188	-1.91869e-10	-1.36392
18531296	chr11:18531296:T:C	1.95547e-05	-1.91869e-10	-1.31737	0.000106498	-1.91869e-10	-1.31959
18531352	chr11:18531352:T:C	7.46631e-05	1.32201	-1.29962	0.000301601	1.01398	-1.29259
18531592	chr11:18531592:T:C	1.86596e-05	-1.91869e-10	-1.36423	0.000101846	-1.91869e-10	-1.36425
18532411	chr11:18532411:A:G	2.93556e-05	-1.91869e-10	-0.911107	0.000164958	-1.91869e-10	-0.882027
18533477	chr11:18533477:ACAGT:A	7.96703e-06	-1.40755	-0.807731	7.48889e-05	-0.86887	-0.802841
18533779	chr11:18533779:C:T	1.90478e-05	-0.0650741	-1.27856	6.52165e-05	-0.521964	-1.28804
18534354	chr11:18534354:C:G	1.90269e-05	-0.0465867	-1.29815	6.5038e-05	-0.506296	-1.30645
18534741	chr11:18534741:G:A	1.89126e-05	-0.0658952	-1.28487	6.48028e-05	-0.52237	-1.294
18535077	chr11:18535077:A:G	5.03495e-05	-1.91869e-10	-0.371603	0.000285925	-1.91869e-10	-0.331988
18535623	chr11:18535623:T:C	1.91452e-05	-1.91869e-10	-1.33854	0.000104634	-1.91869e-10	-1.33725
18536058	chr11:18536058:C:T	4.01311e-05	-0.598439	-6.68817e-10	0.000148741	-0.985508	-6.68817e-10
18536278	chr11:18536278:T:A	4.24002e-05	0.390173	-0.933611	0.000147023	-0.0968662	-0.900261
18537095	chr11:18537095:T:C	1.67006e-05	-0.187023	-1.28812	5.83536e-05	-0.624174	-1.29702
18537162	chr11:18537162:G:A	2.0198e-05	-1.91869e-10	-1.28501	0.000111	-1.91869e-10	-1.27819
18537329	chr11:18537329:T:A	1.1565e-05	-0.736461	-1.10615	3.91725e-05	-1.24292	-1.07683
18537331	chr11:18537331:T:A	1.97876e-05	-1.30554	-6.68817e-10	0.000115042	-1.24242	-6.68817e-10
18537388	chr11:18537388:A:G	1.02595e-05	-1.39277	-0.569611	4.97899e-05	-1.54355	-0.536354
18537471	chr11:18537471:C:T	2.92138e-05	-1.91869e-10	-0.915949	0.000158859	-1.91869e-10	-0.919698
18537776	chr11:18537776:C:T	1.86672e-05	-1.91869e-10	-1.36382	0.000101867	-1.91869e-10	-1.36405
18538084	chr11:18538084:C:T	1.88061e-05	-1.91869e-10	-1.35641	0.000102463	-1.91869e-10	-1.35821
18538264	chr11:18538264:T:C	5.54156e-06	-1.27895	-1.29936	4.06569e-05	-0.978423	-1.30412
18538301	chr11:18538301:C:T	1.62328e-05	-1.50356	-6.68817e-10	0.000115147	-1.24151	-6.68817e-10
18538387	chr11:18538387:T:C	3.9357e-05	0.0952338	-0.713149	0.000123568	-0.491523	-0.6794
18538754	chr11:18538754:G:A	4.11819e-05	0.576148	-1.14874	0.000137516	0.0663544	-1.13033
18539992	chr11:18539992:A:C	1.13822e-05	-1.3717	-0.486848	5.38292e-05	-1.54999	-0.451911
18540220	chr11:18540220:T:C	7.04258e-05	-1.91869e-10	-0.0360307	0.000364371	-1.91869e-10	-0.0895434
18540644	chr11:18540644:C:T	1.45963e-05	-0.246671	-1.36315	5.1981e-05	-0.672775	-1.36406
18540794	chr11:18540794:G:A	2.93556e-05	-1.91869e-10	-0.911107	0.000164958	-1.91869e-10	-0.882027
18541285	chr11:18541285:C:A	5.2495e-05	-1.91869e-10	-0.329873	0.000298389	-1.91869e-10	-0.289317
18541435	chr11:18541435:C:T	8.7409e-06	-0.789644	-1.33293	2.81376e-05	-1.31544	-1.33517
18541545	chr11:18541545:A:G	1.80899e-05	-0.100949	-1.29429	6.23663e-05	-0.551801	-1.30289
18542018	chr11:18542018:A:G	4.78221e-05	-0.423104	-6.68817e-10	0.000355555	-0.114036	-6.68817e-10
18542096	chr11:18542096:G:A	2.01346e-05	-1.91869e-10	-1.28815	0.000110921	-1.91869e-10	-1.2789
18542245	chr11:18542245:G:A	2.9707e-05	-1.91869e-10	-0.899209	0.000166994	-1.91869e-10	-0.869756
18542358	chr11:18542358:G:A	9.21648e-06	-0.926415	-1.14318	3.84553e-05	-1.21474	-1.12348
18542514	chr11:18542514:G:C	1.18169e-05	-1.34034	-0.480717	5.39505e-05	-1.55469	-0.444964
18542633	chr11:18542633:A:G	2.39774e-05	-1.11348	-6.68817e-10	0.000187134	-0.75589	-6.68817e-10
18542998	chr11:18542998:T:A	2.95608e-05	-1.91869e-10	-0.904142	0.00016627	-1.91869e-10	-0.874102
18543039	chr11:18543039:C:T	9.88709e-06	-0.922506	-1.07685	4.13118e-05	-1.21195	-1.05462
18543182	chr11:18543182:C:T	8.24834e-06	-1.27378	-0.906801	8.63093e-05	-0.627287	-0.902491
18543290	chr11:18543290:T:C	1.21218e-05	-1.32816	-0.467428	5.46254e-05	-1.55579	-0.431426
18543380	chr11:18543380:A:G	8.70755e-06	-0.789053	-1.33735	2.80436e-05	-1.31458	-1.33938
18543727	chr11:18543727:T:C	0.000370639	-1.91869e-10	1.62464	0.00226342	-1.91869e-10	1.73692
18544030	chr11:18544030:A:G	8.56898e-06	-1.24696	-0.895482	9.16104e-05	-0.579064	-0.891108
18544145	chr11:18544145:T:C	3.68312e-05	-1.91869e-10	-0.684247	0.000201295	-1.91869e-10	-0.682945
18544267	chr11:18544267:T:C	1.64731e-05	-1.48886	-6.68817e-10	8.96214e-05	-1.49212	-6.68817e-10
18545077	chr11:18545077:T:A	4.27348e-06	-1.55572	-1.28244	2.36444e-05	-1.55218	-1.27241
18545255	chr11:18545255:T:C	2.91468e-05	-1.91869e-10	-0.918245	0.000163739	-1.91869e-10	-0.889441
18545271	chr11:18545271:C:A	1.74847e-05	-1.42926	-6.68817e-10	8.66027e-05	-1.52639	-6.68817e-10
18545938	chr11:18545938:TTCAG:T	1.87228e-05	-1.91869e-10	-1.36085	0.00010213	-1.91869e-10	-1.36147
18546078	chr11:18546078:A:T	8.22387e-06	-1.27236	-0.911189	8.60508e-05	-0.625257	-0.907522
18546632	chr11:18546632:G:A	2.92854e-05	-1.91869e-10	-0.9135	0.000164551	-1.91869e-10	-0.884493
18547617	chr11:18547617:A:G	8.49966e-06	-1.25969	-0.890875	8.98884e-05	-0.601661	-0.887487
18547798	chr11:18547798:T:C	1.15871e-05	-1.31593	-0.524776	5.14479e-05	-1.5565	-0.490644
18547837	chr11:18547837:A:G	1.1144e-05	-1.33794	-0.541745	5.06456e-05	-1.55489	-0.507973
18547845	chr11:18547845:G:A	0.000634257	3.40918	-1.24732	0.000121643	0.118629	-1.30525
18548754	chr11:18548754:A:G	2.91508e-05	-1.91869e-10	-0.918108	0.000158514	-1.91869e-10	-0.921872
18548756	chr11:18548756:G:C	8.28048e-06	-1.27117	-0.905524	8.67177e-05	-0.623275	-0.901783
18548959	chr11:18548959:A:T	2.3616e-05	-1.12867	-6.68817e-10	0.000183347	-0.776337	-6.68817e-10
18549052	chr11:18549052:A:G	1.99229e-05	-0.0192945	-1.27942	6.76377e-05	-0.484488	-1.28906
18549244	chr11:18549244:G:A	9.09079e-06	-0.75425	-1.32908	2.88056e-05	-1.29565	-1.3315
18549247	chr11:18549247:G:A	1.84105e-05	-1.37767	-6.68817e-10	0.000108555	-1.30046	-6.68817e-10
18549639	chr11:18549639:G:A	1.15067e-05	-0.483481	-1.36418	4.18381e-05	-0.88994	-1.36397
18549782	chr11:18549782:T:C	1.99832e-05	-0.00930366	-1.28639	6.7759e-05	-0.476313	-1.29545
18549967	chr11:18549967:G:A	2.01396e-05	-0.0102963	-1.2776	6.82783e-05	-0.476925	-1.2872
18550409	chr11:18550409:TCAC:T	5.84267e-05	-0.222817	-6.68817e-10	0.000204417	-0.667557	-6.68817e-10
18550596	chr11:18550596:A:G	2.93558e-05	-1.91869e-10	-0.9111	0.000164959	-1.91869e-10	-0.882021
18550613	chr11:18550613:T:C	1.21304e-05	-1.31297	-0.481907	5.3738e-05	-1.55666	-0.446941
18550995	chr11:18550995:T:A	4.06058e-05	0.0981577	-0.684837	0.000128095	-0.48137	-0.653574
18551686	chr11:18551686:A:G	6.88497e-05	-1.91869e-10	-0.0586654	0.000356281	-1.91869e-10	-0.111997
18551742	chr11:18551742:T:G	4.49394e-05	-1.91869e-10	-0.485275	0.000234488	-1.91869e-10	-0.530314
18552118	chr11:18552118:G:A	9.63547e-06	-0.904448	-1.12069	4.00193e-05	-1.19818	-1.10018
18552558	chr11:18552558:A:T	7.54188e-06	-1.35547	-0.914646	7.40091e-05	-0.77556	-0.907969
18552583	chr11:18552583:T:C	2.05484e-05	-0.242798	-1.02501	7.19007e-05	-0.683983	-1.02845
18552884	chr11:18552884:G:T	8.11345e-06	-1.33869	-0.858378	8.02556e-05	-0.749283	-0.853218
18553182	chr11:18553182:C:T	5.21324e-05	-1.91869e-10	-0.336804	0.000296122	-1.91869e-10	-0.296944
18553390	chr11:18553390:C:T	7.15381e-05	1.29916	-1.31952	0.000289295	0.993598	-1.31387
18553766	chr11:18553766:T:C	7.06025e-06	-1.55585	-0.780258	4.21631e-05	-1.48912	-0.757046
18553859	chr11:18553859:C:T	1.37765e-05	-1.35431	-0.313311	6.17428e-05	-1.5522	-0.312537
18553979	chr11:18553979:G:T	2.03238e-05	-1.91869e-10	-1.2788	0.000112847	-1.91869e-10	-1.26169
18554119	chr11:18554119:C:T	7.89791e-06	-1.27466	-0.949329	8.27435e-05	-0.626529	-0.945442
18554125	chr11:18554125:T:C	0.000163566	0.806623	-6.68817e-10	0.000578232	0.372259	-6.68817e-10
18554269	chr11:18554269:T:C	5.90492e-05	-0.21222	-6.68817e-10	0.000166148	-0.874836	-6.68817e-10
18554731	chr11:18554731:C:T	9.73074e-05	0.287284	-6.68817e-10	0.000535066	0.294673	-6.68817e-10
18554788	chr11:18554788:CATATGT:C	5.03495e-05	-1.91869e-10	-0.371603	0.000285925	-1.91869e-10	-0.331988
18555014	chr11:18555014:T:G	5.03342e-05	-1.91869e-10	-0.371906	0.000285837	-1.91869e-10	-0.332294
18555244	chr11:18555244:G:A	4.07277e-05	0.619696	-1.20338	0.000134842	0.105299	-1.18891
18555361	chr11:18555361:G:A	1.59988e-05	-0.153845	-1.36423	5.54367e-05	-0.608102	-1.36437
18555412	chr11:18555412:C:T	1.87811e-05	-1.91869e-10	-1.35774	0.000102324	-1.91869e-10	-1.35957
18556140	chr11:18556140:G:A	5.03495e-05	-1.91869e-10	-0.371603	0.000285925	-1.91869e-10	-0.331988
18558069	chr11:18558069:T:C	5.02009e-05	-1.91869e-10	-0.374559	0.000285066	-1.91869e-10	-0.334996
18558110	chr11:18558110:A:G	5.4021e-05	-1.91869e-10	-0.301218	0.000307198	-1.91869e-10	-0.260224
18558391	chr11:18558391:T:A	3.38414e-05	-1.91869e-10	-0.768906	0.00018993	-1.91869e-10	-0.741059
18558392	chr11:18558392:C:T	3.3859e-05	-1.91869e-10	-0.768386	0.000190029	-1.91869e-10	-0.740539
18558511	chr11:18558511:T:C	1.30236e-05	-1.38784	-0.335985	6.074e-05	-1.54577	-0.335342
18558647	chr11:18558647:G:A	1.54376e-05	-1.55379	-6.68817e-10	8.42861e-05	-1.5535	-6.68817e-10
18559121	chr11:18559121:A:G	1.42824e-05	-1.36096	-0.270606	6.44654e-05	-1.55143	-0.270158
18559179	chr11:18559179:G:C	0.000100482	-1.91869e-10	0.319393	0.000516286	-1.91869e-10	0.258945
18559217	chr11:18559217:GAGA:G	1.87561e-05	-1.91869e-10	-1.35907	0.000102656	-1.91869e-10	-1.35633
18559321	chr11:18559321:G:C	1.96716e-05	-0.303645	-1.00777	6.95762e-05	-0.734159	-1.01114
18559663	chr11:18559663:AAAT:A	5.03495e-05	-1.91869e-10	-0.371603	0.000285925	-1.91869e-10	-0.331988
18561164	chr11:18561164:C:T	1.99132e-05	-1.91869e-10	-1.29921	0.000109725	-1.91869e-10	-1.28974
18561203	chr11:18561203:G:A	3.20488e-05	-1.91869e-10	-0.82333	0.000180438	-1.91869e-10	-0.792327
18561267	chr11:18561267:A:G	1.5221e-05	-0.203622	-1.36429	5.32301e-05	-0.64921	-1.36388
18561536	chr11:18561536:G:A	1.53283e-05	-0.19654	-1.36435	5.35289e-05	-0.643445	-1.36405
18561613	chr11:18561613:G:A	1.86583e-05	-1.91869e-10	-1.3643	0.000101835	-1.91869e-10	-1.36436
18561711	chr11:18561711:G:A	8.22787e-06	-1.30037	-0.88269	8.44055e-05	-0.673716	-0.878368
18561714	chr11:18561714:T:C	5.17423e-05	-1.91869e-10	-0.344314	0.000294045	-1.91869e-10	-0.303983
18561810	chr11:18561810:G:C	1.69275e-05	-0.135987	-1.32566	5.80273e-05	-0.606763	-1.32004
18561822	chr11:18561822:A:T	1.48525e-05	-0.228411	-1.36401	5.20258e-05	-0.671632	-1.36434
18562203	chr11:18562203:A:C	4.60581e-05	-1.91869e-10	-0.460687	0.000251699	-1.91869e-10	-0.459484
18562257	chr11:18562257:G:C	1.52589e-05	-0.201697	-1.36373	5.33678e-05	-0.646292	-1.36422
18562267	chr11:18562267:G:T	4.89851e-05	-1.91869e-10	-0.399075	0.000278079	-1.91869e-10	-0.359811
18562328	chr11:18562328:T:G	4.55898e-05	-1.91869e-10	-0.470907	0.000258507	-1.91869e-10	-0.432795
18562984	chr11:18562984:C:T	1.68495e-05	-1.3113	-0.154974	7.18909e-05	-1.55674	-0.155826
18562988	chr11:18562988:G:A	5.31765e-05	-1.91869e-10	-0.316974	0.00030233	-1.91869e-10	-0.276198
18563330	chr11:18563330:C:A	1.87283e-05	-1.91869e-10	-1.36055	0.000102285	-1.91869e-10	-1.35996
18563417	chr11:18563417:T:C	4.92361e-05	-1.91869e-10	-0.393964	0.000279385	-1.91869e-10	-0.355126
18563450	chr11:18563450:G:A	6.14765e-05	-1.91869e-10	-0.171935	0.00031838	-1.91869e-10	-0.22447
18563542	chr11:18563542:G:A	8.52796e-06	-0.800369	-1.34687	7.32443e-05	-0.346141	-1.34777
18563565	chr11:18563565:T:G	5.03495e-05	-1.91869e-10	-0.371603	0.000285925	-1.91869e-10	-0.331988
18563579	chr11:18563579:T:C	0.000103546	0.349425	-6.68817e-10	0.000327021	-0.197691	-6.68817e-10
18563631	chr11:18563631:G:A	7.77104e-06	-1.29701	-0.94318	7.9879e-05	-0.668195	-0.939008
18563663	chr11:18563663:G:A	1.56406e-05	-1.54072	-6.68817e-10	8.46963e-05	-1.54864	-6.68817e-10
18563866	chr11:18563866:G:A	5.03495e-05	-1.91869e-10	-0.371603	0.000285925	-1.91869e-10	-0.331988
18564572	chr11:18564572:C:T	4.40032e-05	-1.91869e-10	-0.506328	0.000249195	-1.91869e-10	-0.469479
18564575	chr11:18564575:C:T	1.60348e-05	-1.33578	-0.180052	7.05385e-05	-1.55458	-0.176978
18564828	chr11:18564828:AAC:A	2.51967e-05	-1.91869e-10	-1.06388	0.000140804	-1.91869e-10	-1.04035
18565081	chr11:18565081:T:A	5.6584e-05	-1.91869e-10	-0.254865	0.00032204	-1.91869e-10	-0.213041
18565266	chr11:18565266:A:G	5.03495e-05	-1.91869e-10	-0.371603	0.000285925	-1.91869e-10	-0.331988
18565324	chr11:18565324:A:C	8.3375e-06	-0.811599	-1.35823	2.71364e-05	-1.32747	-1.35937
18565522	chr11:18565522:C:T	5.03495e-05	-1.91869e-10	-0.371603	0.000285925	-1.91869e-10	-0.331988
18565524	chr11:18565524:A:G	5.03495e-05	-1.91869e-10	-0.371603	0.000285925	-1.91869e-10	-0.331988
18565692	chr11:18565692:G:A	1.07981e-05	-0.547354	-1.36386	3.97973e-05	-0.939807	-1.36411
18565994	chr11:18565994:A:G	4.1167e-05	-1.91869e-10	-0.572954	0.000232642	-1.91869e-10	-0.538217
18566151	chr11:18566151:A:G	5.03221e-05	-1.91869e-10	-0.372147	0.000285789	-1.91869e-10	-0.332463
18566623	chr11:18566623:C:T	1.86679e-05	-1.91869e-10	-1.36379	0.000101897	-1.91869e-10	-1.36376
18566687	chr11:18566687:TTTAGAG:T	1.18329e-05	-0.832149	-0.987562	4.84959e-05	-1.13704	-0.969199
18566772	chr11:18566772:G:A	6.34811e-05	1.22384	-1.36369	0.000256407	0.923264	-1.36421
18566869	chr11:18566869:T:C	9.60156e-05	-1.91869e-10	0.27392	0.000492668	-1.91869e-10	0.212118
18566896	chr11:18566896:G:T	5.40115e-05	-0.301395	-6.68817e-10	0.000210731	-0.637133	-6.68817e-10
18567136	chr11:18567136:A:G	5.03495e-05	-1.91869e-10	-0.371603	0.000285925	-1.91869e-10	-0.331988
18567202	chr11:18567202:C:A	9.05227e-06	-1.17787	-0.909702	9.85061e-05	-0.490962	-0.906636
18567484	chr11:18567484:C:T	4.97608e-05	-1.91869e-10	-0.383363	0.000282516	-1.91869e-10	-0.343982
18567507	chr11:18567507:G:A	5.03495e-05	-1.91869e-10	-0.371603	0.000285925	-1.91869e-10	-0.331988
18567538	chr11:18567538:A:C	1.50506e-05	-0.216501	-1.36267	5.29045e-05	-0.655641	-1.36359
18567689	chr11:18567689:C:T	1.399e-05	-1.39209	-0.260153	6.54092e-05	-1.54708	-0.259973
18567897	chr11:18567897:C:T	5.03495e-05	-1.91869e-10	-0.371603	0.000285925	-1.91869e-10	-0.331988
18567951	chr11:18567951:C:T	4.3671e-05	0.478096	-0.992002	0.00014925	-0.0210108	-0.961085
18568023	chr11:18568023:T:C	4.10665e-05	0.410935	-0.986334	0.000141629	-0.0793268	-0.955177
18568029	chr11:18568029:C:T	1.57494e-05	-0.1715	-1.36229	5.48827e-05	-0.619198	-1.36332
18568331	chr11:18568331:T:C	5.03495e-05	-1.91869e-10	-0.371603	0.000285925	-1.91869e-10	-0.331988
18568458	chr11:18568458:C:T	1.1339e-05	-0.533288	-1.32905	3.26464e-05	-1.16655	-1.33543
18569098	chr11:18569098:G:A	3.01572e-05	-1.91869e-10	-0.884166	0.000168755	-1.91869e-10	-0.85927
18569105	chr11:18569105:A:G	1.66543e-05	-1.47792	-6.68817e-10	8.44057e-05	-1.55208	-6.68817e-10
18569266	chr11:18569266:C:T	1.64509e-05	-1.49021	-6.68817e-10	8.55464e-05	-1.53866	-6.68817e-10
18569478	chr11:18569478:A:C	5.85805e-06	-1.16133	-1.36145	4.58207e-05	-0.799583	-1.3634
18569521	chr11:18569521:G:A	1.88595e-05	-1.91869e-10	-1.35357	0.000102837	-1.91869e-10	-1.35457
18569628	chr11:18569628:T:C	1.70852e-05	-0.467866	-0.984511	3.4467e-05	-1.46204	-0.98567
18569629	chr11:18569629:TA:T	1.72308e-05	-0.47048	-0.973411	3.48225e-05	-1.46285	-0.974603
18569813	chr11:18569813:T:A	3.37848e-05	-1.91869e-10	-0.770581	0.000189606	-1.91869e-10	-0.742767
18569828	chr11:18569828:T:G	6.00808e-06	-1.13822	-1.35927	4.73596e-05	-0.767937	-1.36201
18570015	chr11:18570015:G:A	1.78281e-05	-1.40982	-6.68817e-10	0.000104408	-1.33941	-6.68817e-10
18570098	chr11:18570098:A:G	1.57722e-05	-0.169309	-1.36303	5.49774e-05	-0.616967	-1.36383
18570445	chr11:18570445:G:A	8.7988e-06	-0.780605	-1.33537	2.8072e-05	-1.31546	-1.33749
18570927	chr11:18570927:C:T	0.000246658	1.21741	-6.68817e-10	0.000926287	0.843467	-6.68817e-10
18571418	chr11:18571418:A:G	8.6433e-06	-1.23507	-0.898735	9.0453e-05	-0.587877	-0.895009
18571440	chr11:18571440:T:A	1.39313e-05	-1.38314	-0.273319	6.43928e-05	-1.54912	-0.273598
18571617	chr11:18571617:G:A	1.9184e-05	-1.91869e-10	-1.33651	0.000104847	-1.91869e-10	-1.33522
18572167	chr11:18572167:C:T	0.00557612	5.38665	-1.05099	0.0017036	2.56263	-1.10985
18572622	chr11:18572622:T:C	1.89479e-05	-1.3489	-6.68817e-10	9.92319e-05	-1.39026	-6.68817e-10
18573681	chr11:18573681:T:A	1.866e-05	-1.91869e-10	-1.36421	0.0001019	-1.91869e-10	-1.36373
18573961	chr11:18573961:GC:G	8.00232e-06	-1.18178	-1.02908	8.68132e-05	-0.49756	-1.0264
18574368	chr11:18574368:C:T	5.92534e-06	-1.14815	-1.3632	4.64106e-05	-0.78594	-1.36425
18574829	chr11:18574829:T:C	2.7558e-05	-1.91869e-10	-0.974297	0.000154531	-1.91869e-10	-0.947323
18574965	chr11:18574965:G:T	5.08286e-05	0.886754	-1.24889	0.000208745	0.592109	-1.23871
18575033	chr11:18575033:G:A	7.40435e-06	-1.38525	-0.903276	6.80022e-05	-0.873618	-0.894559
18575212	chr11:18575212:CA:C	5.14797e-05	0.991614	-1.34102	0.000208885	0.690688	-1.33662
18575765	chr11:18575765:G:A	5.1267e-06	-1.34829	-1.30783	2.41118e-05	-1.48443	-1.32059
18575844	chr11:18575844:A:AC	1.87294e-05	-0.432717	-0.927779	6.76179e-05	-0.8429	-0.930944
18576066	chr11:18576066:C:G	2.0609e-05	-1.91869e-10	-1.26486	0.000113416	-1.91869e-10	-1.25665
18576112	chr11:18576112:T:C	1.89198e-05	-1.91869e-10	-1.35038	0.00010316	-1.91869e-10	-1.35144
18576150	chr11:18576150:T:C	1.89447e-05	-1.91869e-10	-1.34907	0.000103526	-1.91869e-10	-1.34789
18576908	chr11:18576908:C:T	3.90493e-05	-1.91869e-10	-0.625767	0.000212773	-1.91869e-10	-0.62749
18577179	chr11:18577179:G:A	2.12495e-05	-1.23426	-6.68817e-10	0.000192105	-0.729673	-6.68817e-10
18577191	chr11:18577191:C:A	9.2308e-05	-1.91869e-10	0.23454	0.000530531	-1.91869e-10	0.286162
18577453	chr11:18577453:T:C	2.84606e-05	-1.91869e-10	-0.942069	0.000159739	-1.91869e-10	-0.914177
18577608	chr11:18577608:G:A	2.80866e-05	-1.91869e-10	-0.955296	0.000157579	-1.91869e-10	-0.927791
18577968	chr11:18577968:T:G	2.85118e-05	-1.91869e-10	-0.940274	0.000160088	-1.91869e-10	-0.91199
18578570	chr11:18578570:A:C	2.65552e-05	-1.91869e-10	-1.01137	0.000148718	-1.91869e-10	-0.985663
18578708	chr11:18578708:A:G	3.04318e-05	-1.91869e-10	-0.875101	0.000161613	-1.91869e-10	-0.902515
18578736	chr11:18578736:T:C	9.6665e-06	-0.951579	-1.07035	4.22285e-05	-1.19324	-1.05138
18578775	chr11:18578775:T:G	5.70422e-05	1.08751	-1.33431	0.000230122	0.780045	-1.32915
18578985	chr11:18578985:A:C	1.87613e-05	-1.91869e-10	-1.35879	0.00010246	-1.91869e-10	-1.35824
18579089	chr11:18579089:G:A	7.06495e-06	-0.972976	-1.36247	2.47862e-05	-1.41423	-1.3632
18579493	chr11:18579493:G:A	1.98482e-05	-1.91869e-10	-1.30248	0.000109075	-1.91869e-10	-1.29568
18580242	chr11:18580242:A:G	2.84354e-05	-1.91869e-10	-0.942957	0.00015959	-1.91869e-10	-0.915111
18580243	chr11:18580243:C:T	7.36157e-05	1.24847	-1.2402	0.000295995	0.933643	-1.23102
18581139	chr11:18581139:G:A	1.87626e-05	-1.91869e-10	-1.35872	0.000102124	-1.91869e-10	-1.36153
18581365	chr11:18581365:G:A	1.23215e-05	-0.52349	-1.25575	4.77006e-05	-0.879106	-1.24367
18581374	chr11:18581374:C:G	1.87129e-05	-1.91869e-10	-1.36138	0.000101878	-1.91869e-10	-1.36394
18581422	chr11:18581422:G:A	2.7286e-05	0.251518	-1.23573	7.25134e-05	-0.431413	-1.27253
18581457	chr11:18581457:G:A	5.37541e-06	-1.2491	-1.35966	2.47585e-05	-1.41518	-1.36337
18581536	chr11:18581536:T:C	2.83319e-05	-1.91869e-10	-0.946603	0.000158996	-1.91869e-10	-0.918838
18581785	chr11:18581785:G:A	1.27319e-05	-0.400721	-1.34576	4.60117e-05	-0.809687	-1.34913
18581903	chr11:18581903:T:C	2.19445e-05	-1.91869e-10	-1.20207	0.000120976	-1.91869e-10	-1.19213
18582081	chr11:18582081:A:AG	1.25361e-05	-0.498809	-1.26317	4.83217e-05	-0.858349	-1.25149
18582730	chr11:18582730:C:T	1.97942e-05	-1.91869e-10	-1.3052	0.00010794	-1.91869e-10	-1.30614
18582849	chr11:18582849:T:TA	1.72853e-05	-1.44074	-6.68817e-10	8.80718e-05	-1.50956	-6.68817e-10
18583841	chr11:18583841:G:A	1.98919e-05	-0.384027	-0.91625	7.14218e-05	-0.799081	-0.920031
18583855	chr11:18583855:T:G	4.50516e-05	-1.91869e-10	-0.482781	0.000255194	-1.91869e-10	-0.445692
18584079	chr11:18584079:C:T	5.003e-05	-1.91869e-10	-0.377968	0.000259929	-1.91869e-10	-0.427308
18584091	chr11:18584091:C:G	5.66614e-05	1.07169	-1.32519	0.000230626	0.772357	-1.31927
18584403	chr11:18584403:C:T	1.28118e-05	-0.384864	-1.35536	4.62349e-05	-0.796265	-1.35772
18584655	chr11:18584655:C:T	7.59704e-06	-0.900653	-1.36218	3.0644e-05	-1.20332	-1.36196
18584765	chr11:18584765:TG:T	0.000464199	1.84972	-6.68817e-10	0.000405432	0.0172374	-6.68817e-10
18584970	chr11:18584970:T:C	2.15656e-05	-1.91869e-10	-1.21949	0.000120306	-1.91869e-10	-1.19768
18585136	chr11:18585136:C:T	2.05618e-05	-0.421523	-0.84563	7.43262e-05	-0.829624	-0.849629
18585645	chr11:18585645:T:A	0.000421388	1.75296	-6.68817e-10	0.00267815	1.90517	-6.68817e-10
18585646	chr11:18585646:T:A	4.8318e-06	-1.37028	-1.34509	3.46671e-05	-1.09131	-1.35061
18586199	chr11:18586199:A:T	2.03788e-05	-0.394661	-0.881433	7.32323e-05	-0.808925	-0.885154
18586293	chr11:18586293:T:C	1.98019e-05	-0.290833	-1.01398	6.99339e-05	-0.724056	-1.01611
18586872	chr11:18586872:TA:T	8.75668e-06	-0.912216	-1.20856	3.6141e-05	-1.20717	-1.19311
18587292	chr11:18587292:G:A	4.99291e-05	0.960006	-1.33999	0.00020413	0.666264	-1.33522
18587464	chr11:18587464:G:A	1.87353e-05	-1.91869e-10	-1.36018	0.000102241	-1.91869e-10	-1.36039
18587587	chr11:18587587:G:A	5.67708e-05	0.975183	-1.22675	0.000233753	0.683685	-1.21713
18587774	chr11:18587774:G:A	4.14197e-06	-1.54882	-1.3206	2.28092e-05	-1.55434	-1.30621
18588170	chr11:18588170:T:C	1.387e-05	-0.567284	-1.09358	5.6713e-05	-0.874228	-1.07549
18588193	chr11:18588193:ATC:A	7.69522e-06	-1.08466	-1.16533	6.12897e-05	-0.697128	-1.17498
18588494	chr11:18588494:C:T	6.13725e-05	1.14362	-1.31725	0.000246499	0.830579	-1.31094
18588818	chr11:18588818:C:A	9.06888e-05	0.746627	-0.529784	0.000258244	0.203515	-0.637324
18589829	chr11:18589829:G:C	1.54982e-05	-1.54987	-6.68817e-10	8.40344e-05	-1.55649	-6.68817e-10
18589869	chr11:18589869:T:A	1.91188e-05	-0.256292	-1.08362	7.18416e-05	-0.650299	-1.06295
18590230	chr11:18590230:A:G	2.43811e-05	-1.91869e-10	-1.09678	0.000135698	-1.91869e-10	-1.07729
18590404	chr11:18590404:C:T	4.28838e-05	-1.55516	1.02307	0.000273796	-1.44797	1.07264
18590852	chr11:18590852:G:A	6.84585e-06	-1.00756	-1.35939	6.68837e-05	-0.422557	-1.3622
18591490	chr11:18591490:G:A	3.69648e-05	-0.680624	-6.68817e-10	8.83791e-05	-1.50608	-6.68817e-10
18591570	chr11:18591570:A:G	1.91844e-05	-1.91869e-10	-1.3365	0.000102382	-1.91869e-10	-1.35901
18591647	chr11:18591647:G:A	2.8033e-05	-1.91869e-10	-0.957207	0.000150155	-1.91869e-10	-0.976049
18591789	chr11:18591789:G:A	1.57669e-05	-0.169076	-1.3636	4.12773e-05	-0.904348	-1.36306
18591918	chr11:18591918:G:A	7.24509e-06	-1.04033	-1.26993	3.19339e-05	-1.26665	-1.25739
18591951	chr11:18591951:G:T	1.68358e-05	-0.106579	-1.36051	4.343e-05	-0.85234	-1.36423
18592161	chr11:18592161:A:G	1.89681e-05	-1.91869e-10	-1.34783	0.000103913	-1.91869e-10	-1.34416
18592702	chr11:18592702:A:G	1.87935e-05	-1.91869e-10	-1.35708	0.000102519	-1.91869e-10	-1.35766
18592788	chr11:18592788:CTG:C	2.02497e-05	-1.91869e-10	-1.28245	0.000110164	-1.91869e-10	-1.28575
18592961	chr11:18592961:T:A	4.10524e-05	-1.13465	0.558906	0.000388992	-0.615822	0.591665
18593229	chr11:18593229:C:T	2.36597e-05	-1.91869e-10	-1.12682	0.000130915	-1.91869e-10	-1.11317
18593340	chr11:18593340:C:G	2.72667e-05	0.264241	-1.24917	0.000104475	-0.0934972	-1.24527
18594412	chr11:18594412:G:C	1.92906e-05	0.010416	-1.34139	2.72871e-05	-1.36692	-1.31438
18594626	chr11:18594626:G:A	2.40951e-05	0.230487	-1.33907	9.26345e-05	-0.115857	-1.3432
18594730	chr11:18594730:C:T	2.72415e-05	0.374997	-1.36084	0.000103776	0.0155736	-1.36106
18594930	chr11:18594930:C:T	1.93539e-05	-1.91869e-10	-1.3277	0.000106197	-1.91869e-10	-1.32242
18595297	chr11:18595297:C:A	2.11281e-05	-1.91869e-10	-1.23999	0.000115463	-1.91869e-10	-1.23877
18595299	chr11:18595299:A:G	1.9271e-05	-1.91869e-10	-1.33199	0.000104993	-1.91869e-10	-1.33383
18595385	chr11:18595385:C:T	3.68901e-05	0.63049	-1.31314	0.000132735	0.251174	-1.35053
18596341	chr11:18596341:C:T	2.21142e-05	-1.91869e-10	-1.19437	0.000121584	-1.91869e-10	-1.18711
18596532	chr11:18596532:C:A	2.44477e-05	-1.91869e-10	-1.09405	0.000134805	-1.91869e-10	-1.08389
18596560	chr11:18596560:A:C	1.55592e-05	-1.54594	-6.68817e-10	8.40136e-05	-1.55674	-6.68817e-10
18596802	chr11:18596802:CT:C	0.00212127	4.71551	-1.34634	0.0028153	3.31348	-1.35837
18596853	chr11:18596853:A:G	0.00185855	4.59222	-1.35526	0.00250856	3.20259	-1.36284
18596879	chr11:18596879:C:T	2.15756e-05	-1.91869e-10	-1.21903	0.00010829	-1.91869e-10	-1.3029
18596954	chr11:18596954:AC:A	0.000196144	2.3114	-1.32314	0.000534711	1.64983	-1.35582
18597308	chr11:18597308:G:A	0.000219038	2.34827	-1.24962	0.000575454	1.67579	-1.30834
18597572	chr11:18597572:T:C	0.000145036	1.79152	-1.10512	0.000162069	0.274521	-1.17422
18597755	chr11:18597755:G:A	9.20293e-05	-1.91869e-10	0.231516	0.000505909	-1.91869e-10	0.238639
18597784	chr11:18597784:C:T	1.86611e-05	-1.91869e-10	-1.36415	0.000101864	-1.91869e-10	-1.36408
18597785	chr11:18597785:G:A	1.86874e-05	-1.91869e-10	-1.36274	0.000101994	-1.91869e-10	-1.3628
18597951	chr11:18597951:GCT:G	0.000247555	2.53852	-1.31748	0.000235008	0.817373	-1.34547
18597997	chr11:18597997:C:G	2.51907e-05	-1.91869e-10	-1.06412	0.000138823	-1.91869e-10	-1.05451
18598208	chr11:18598208:C:T	2.54145e-05	-1.91869e-10	-1.05527	0.000140071	-1.91869e-10	-1.04557
18598500	chr11:18598500:G:A	0.00030952	2.45829	-1.01385	0.00076074	1.77809	-1.13151
18598909	chr11:18598909:G:T	7.92865e-06	-1.06036	-1.15975	3.609e-05	-1.22026	-1.18144
18598955	chr11:18598955:T:TG	1.94455e-05	-1.91869e-10	-1.32298	0.000106351	-1.91869e-10	-1.32097
18600099	chr11:18600099:C:T	4.4904e-05	-1.91869e-10	-0.486064	0.000234032	-1.91869e-10	-0.532259
18600202	chr11:18600202:A:T	2.29472e-05	-1.91869e-10	-1.15739	0.000127714	-1.91869e-10	-1.13793
18600710	chr11:18600710:C:T	4.67516e-05	-1.91869e-10	-0.445741	0.000265478	-1.91869e-10	-0.406186
18600737	chr11:18600737:G:A	9.83619e-06	-0.808347	-1.19618	4.31428e-05	-1.00916	-1.21404
18600762	chr11:18600762:C:T	1.88044e-05	-1.91869e-10	-1.3565	0.000102099	-1.91869e-10	-1.36178
18600816	chr11:18600816:G:A	0.000117695	-1.91869e-10	0.477505	0.000654516	-1.91869e-10	0.49618
18601104	chr11:18601104:A:T	1.86872e-05	-1.91869e-10	-1.36275	0.000101968	-1.91869e-10	-1.36306
18601230	chr11:18601230:A:G	9.20642e-05	-1.91869e-10	0.231896	0.000506797	-1.91869e-10	0.240394
18602022	chr11:18602022:A:G	3.8592e-05	-1.91869e-10	-0.637547	0.000219821	-1.91869e-10	-0.594902
18602187	chr11:18602187:TA:T	2.71362e-05	-1.91869e-10	-0.989722	0.000149866	-1.91869e-10	-0.977972
18602398	chr11:18602398:A:G	1.81697e-05	-1.09663	-0.294206	8.11789e-05	-1.32239	-0.268673
18602742	chr11:18602742:C:T	0.00576762	5.03402	-0.664601	0.00689741	3.5461	-0.694918
18602949	chr11:18602949:A:G	8.01176e-05	1.16586	-1.07296	0.000492072	1.29707	-1.08616
18603108	chr11:18603108:A:G	2.76649e-05	-1.91869e-10	-0.970427	0.00012984	-1.91869e-10	-1.12141
18603187	chr11:18603187:C:G	1.53913e-05	-1.55679	-6.68817e-10	8.56753e-05	-1.53715	-6.68817e-10
18603368	chr11:18603368:T:C	1.9552e-05	-1.91869e-10	-1.31752	0.000106773	-1.91869e-10	-1.31701
18604063	chr11:18604063:A:G	0.000309373	2.80815	-1.36419	0.00028903	1.03645	-1.35764
18604217	chr11:18604217:T:C	2.53613e-05	-1.91869e-10	-1.05737	0.000124544	-1.91869e-10	-1.16306
18604381	chr11:18604381:C:T	1.90162e-05	-1.91869e-10	-1.3453	0.000103932	-1.91869e-10	-1.34398
18604443	chr11:18604443:G:A	4.77162e-06	-1.49596	-1.23195	4.00584e-05	-1.05122	-1.24616
18605009	chr11:18605009:G:A	1.99248e-05	-1.91869e-10	-1.29863	0.000108566	-1.91869e-10	-1.30036
18605018	chr11:18605018:G:A	2.63043e-05	-1.91869e-10	-1.02086	0.000146064	-1.91869e-10	-1.00367
18605040	chr11:18605040:C:T	1.88913e-05	-1.91869e-10	-1.35189	0.000104215	-1.91869e-10	-1.34126
18605166	chr11:18605166:G:A	4.20515e-06	-1.49035	-1.36393	3.52722e-05	-1.06194	-1.36268
18605210	chr11:18605210:A:C	1.91742e-05	-1.91869e-10	-1.33703	0.000104752	-1.91869e-10	-1.33612
18605287	chr11:18605287:A:C	0.000685365	2.23936	-6.68817e-10	0.00152082	1.33929	-6.68817e-10
18605527	chr11:18605527:C:CT	1.92109e-05	-1.91869e-10	-1.33511	0.000103868	-1.91869e-10	-1.34459
18605760	chr11:18605760:G:A	6.5364e-06	-1.13794	-1.27526	2.79003e-05	-1.36358	-1.2955
18605803	chr11:18605803:A:G	0.00160199	3.5985	-0.51009	0.00244593	2.49998	-0.68552
18606316	chr11:18606316:C:T	1.92782e-05	-1.91869e-10	-1.33162	0.00010509	-1.91869e-10	-1.3329
18606384	chr11:18606384:A:G	8.08596e-05	0.102124	-6.68817e-10	0.00025328	-0.453221	-6.68817e-10
18606871	chr11:18606871:T:C	0.000493827	1.91159	-6.68817e-10	0.00114369	1.0543	-6.68817e-10
18607021	chr11:18607021:C:T	7.43845e-06	-1.05338	-1.23055	3.07283e-05	-1.30676	-1.25577
18607182	chr11:18607182:C:T	4.53134e-05	-1.91869e-10	-0.476989	0.000255927	-1.91869e-10	-0.442824
18608987	chr11:18608987:G:A	8.19843e-06	-0.931933	-1.25471	3.28597e-05	-1.21804	-1.27743
18609077	chr11:18609077:C:T	1.90961e-05	-1.91869e-10	-1.3411	0.000104008	-1.91869e-10	-1.34325
18609329	chr11:18609329:CAT:C	8.36225e-06	-0.927028	-1.23983	3.3424e-05	-1.21436	-1.26408
18609980	chr11:18609980:T:C	0.000259474	2.44453	-1.17647	2.71462e-05	-1.41408	-1.27239
18610004	chr11:18610004:C:T	9.21454e-06	-0.744241	-1.32557	3.74549e-05	-1.03323	-1.33135
18610075	chr11:18610075:A:G	8.3789e-06	-0.925502	-1.23937	3.34678e-05	-1.21347	-1.26367
18610103	chr11:18610103:A:G	8.33057e-05	1.19346	-1.06153	0.000123489	-0.0913508	-1.08021
18610142	chr11:18610142:C:T	1.23648e-05	-0.479074	-1.29666	4.14659e-05	-0.959844	-1.303
18610203	chr11:18610203:T:C	7.19853e-06	-1.54153	-0.775187	5.09814e-05	-1.30914	-0.74712
18611014	chr11:18611014:G:C	2.14474e-05	-1.91869e-10	-1.22499	0.000116734	-1.91869e-10	-1.22782
18611399	chr11:18611399:CAATGGTGCAATTGTAGCAAT:C	0.000160645	-1.91869e-10	0.788605	0.000688347	-1.91869e-10	0.546576
18611894	chr11:18611894:A:G	4.318e-06	-1.48425	-1.34355	3.55555e-05	-1.07935	-1.33727
18611957	chr11:18611957:G:A	2.35351e-05	-1.91869e-10	-1.1321	0.00012701	-1.91869e-10	-1.14345
18612248	chr11:18612248:C:G	4.98325e-05	-1.91869e-10	-0.381924	0.000273035	-1.91869e-10	-0.378115
18612350	chr11:18612350:T:C	8.15629e-06	-1.54631	-0.645494	5.41937e-05	-1.33043	-0.664725
18612612	chr11:18612612:C:T	8.95271e-06	-0.754808	-1.34383	3.65412e-05	-1.04123	-1.34805
18613580	chr11:18613580:T:C	1.39615e-05	-1.55704	-0.0972501	8.56432e-05	-1.48026	-0.057267
18613985	chr11:18613985:C:T	8.94782e-06	-0.762653	-1.33653	3.65511e-05	-1.04752	-1.34148
18614268	chr11:18614268:A:G	0.000698818	3.5929	-1.3341	0.000273693	0.927603	-1.30331
18614957	chr11:18614957:T:C	0.00158019	3.07471	-6.68817e-10	0.000395571	-0.00738556	-6.68817e-10
18614970	chr11:18614970:G:C	3.88941e-05	-1.91869e-10	-0.629749	0.000212956	-1.91869e-10	-0.62663
18615413	chr11:18615413:C:T	1.64684e-05	-1.48915	-6.68817e-10	9.09305e-05	-1.47762	-6.68817e-10
18615860	chr11:18615860:C:T	2.42228e-05	-1.91869e-10	-1.1033	0.000130626	-1.91869e-10	-1.11538
18615951	chr11:18615951:CTCT:C	0.00228861	3.44511	-6.68817e-10	0.00105708	0.975547	-6.68817e-10
18616305	chr11:18616305:T:C	1.99337e-05	-1.91869e-10	-1.29818	0.000107123	-1.91869e-10	-1.31374
18617165	chr11:18617165:A:T	0.000820636	3.73673	-1.31724	0.000292434	1.03319	-1.34267
18617207	chr11:18617207:T:A	1.95273e-05	-1.91869e-10	-1.31878	0.000106628	-1.91869e-10	-1.31837
18617306	chr11:18617306:T:C	1.43344e-05	-0.337311	-1.29062	4.65256e-05	-0.857127	-1.29059
18617551	chr11:18617551:G:A	8.21096e-06	-1.55207	-0.633051	5.32042e-05	-1.36045	-0.65313
18617620	chr11:18617620:C:T	0.00123795	4.18597	-1.35535	0.000440042	1.43512	-1.33597
18617756	chr11:18617756:A:G	2.07048e-05	-1.91869e-10	-1.26022	0.000113217	-1.91869e-10	-1.25841
18617771	chr11:18617771:G:A	0.00144408	4.23445	-1.24981	0.000360863	1.19329	-1.2925
18618437	chr11:18618437:T:C	9.13494e-06	-0.853399	-1.22508	3.57673e-05	-1.15969	-1.251
18618473	chr11:18618473:T:C	9.14354e-06	-0.844918	-1.23262	3.57545e-05	-1.15332	-1.25772
18618751	chr11:18618751:T:C	1.9886e-05	-1.30057	-6.68817e-10	9.19733e-05	-1.46622	-6.68817e-10
18618930	chr11:18618930:C:T	0.000694231	3.58013	-1.32791	0.000273528	0.918281	-1.29459
18619024	chr11:18619024:A:G	9.2457e-06	-0.826229	-1.2402	3.60144e-05	-1.13922	-1.26458
18619806	chr11:18619806:G:C	2.03172e-05	-1.27912	-6.68817e-10	9.31763e-05	-1.45322	-6.68817e-10
18620014	chr11:18620014:C:T	1.44389e-05	-0.260434	-1.36023	0.000374599	1.30098	-1.36284
18620222	chr11:18620222:C:T	8.13691e-06	-1.54812	-0.646057	5.36779e-05	-1.33945	-0.665262
18620290	chr11:18620290:G:A	0.000485028	1.76904	0.124579	0.000845757	0.91881	-0.166294
18620656	chr11:18620656:G:A	3.80789e-05	-1.91869e-10	-0.650931	0.000214486	-1.91869e-10	-0.619472
18620662	chr11:18620662:G:A	2.00646e-05	-1.91869e-10	-1.29163	0.000107819	-1.91869e-10	-1.30727
18620682	chr11:18620682:T:C	1.75924e-05	-0.0612921	-1.36183	5.39747e-05	-0.635346	-1.36386
18620703	chr11:18620703:A:G	9.7115e-06	-0.767184	-1.2501	3.73159e-05	-1.0949	-1.27339
18621257	chr11:18621257:C:A	4.78888e-05	-1.91869e-10	-0.421709	0.000262369	-1.91869e-10	-0.417964
18621396	chr11:18621396:A:G	9.96429e-06	-0.666825	-1.32476	3.97814e-05	-0.973706	-1.33061
18621494	chr11:18621494:G:A	1.90799e-05	-1.91869e-10	-1.34196	0.00010403	-1.91869e-10	-1.34303
18621565	chr11:18621565:G:T	4.47903e-06	-1.42903	-1.36215	3.11031e-05	-1.19057	-1.35983
18621691	chr11:18621691:A:C	3.15492e-05	-1.91869e-10	-0.839041	0.000168806	-1.91869e-10	-0.858964
18621698	chr11:18621698:C:G	2.19039e-05	-1.91869e-10	-1.20392	0.000118434	-1.91869e-10	-1.21336
18622012	chr11:18622012:G:A	0.00102059	2.63755	-6.68817e-10	0.000602442	0.413275	-6.68817e-10
18622561	chr11:18622561:A:G	4.18031e-05	-1.91869e-10	-0.55762	0.000228356	-1.91869e-10	-0.556808
18622677	chr11:18622677:C:T	7.1904e-06	-1.54499	-0.772849	5.0356e-05	-1.32387	-0.744724
18622723	chr11:18622723:G:A	3.75965e-05	-1.91869e-10	-0.663681	0.00021194	-1.91869e-10	-0.631412
18622743	chr11:18622743:G:A	1.97523e-05	-1.91869e-10	-1.30732	0.000106283	-1.91869e-10	-1.32161
18623338	chr11:18623338:G:T	7.26048e-06	-1.5353	-0.772849	5.23356e-05	-1.28531	-0.744724
18623473	chr11:18623473:C:CA	0.000803223	3.72781	-1.32977	0.000302596	1.02199	-1.29731
18624121	chr11:18624121:T:C	0.000861442	3.75306	-1.28504	0.000303852	1.04815	-1.31933
18624561	chr11:18624561:A:G	1.92431e-05	-1.91869e-10	-1.33344	0.000104829	-1.91869e-10	-1.33539
18624635	chr11:18624635:T:A	1.86604e-05	-1.91869e-10	-1.36419	0.000101834	-1.91869e-10	-1.36437
18624811	chr11:18624811:C:T	6.59063e-05	-1.91869e-10	-0.102357	0.000262561	-1.91869e-10	-0.417232
18624945	chr11:18624945:G:A	0.000133071	-1.91869e-10	0.600293	0.000518907	-1.91869e-10	0.264009
18625048	chr11:18625048:G:A	2.33288e-05	0.223449	-1.36435	7.12837e-05	-0.356691	-1.36436
18625545	chr11:18625545:AC:A	8.25394e-06	-1.53926	-0.640639	5.61082e-05	-1.30053	-0.659903
18625708	chr11:18625708:ACAC:A	2.08257e-05	-1.2544	-6.68817e-10	0.00013397	-1.0901	-6.68817e-10
18625815	chr11:18625815:T:C	2.1734e-05	-1.91869e-10	-1.21171	0.00011558	-1.91869e-10	-1.23776
18626632	chr11:18626632:C:T	4.32699e-06	-1.46655	-1.35917	3.35777e-05	-1.11809	-1.35577
18626851	chr11:18626851:T:C	1.86603e-05	-1.91869e-10	-1.36419	0.000101889	-1.91869e-10	-1.36383
18627648	chr11:18627648:G:C	2.11897e-05	-1.91869e-10	-1.23708	0.000115146	-1.91869e-10	-1.24152
18627796	chr11:18627796:G:A	1.99232e-05	-1.91869e-10	-1.2987	0.000107125	-1.91869e-10	-1.31372
18627811	chr11:18627811:G:A	4.14852e-06	-1.55076	-1.31708	4.46524e-05	-0.887798	-1.30101
18627920	chr11:18627920:T:C	1.04553e-05	-0.623844	-1.31964	4.1522e-05	-0.935748	-1.32574
18628251	chr11:18628251:C:A	1.9385e-05	-1.91869e-10	-1.32609	0.000105622	-1.91869e-10	-1.32785
18628723	chr11:18628723:G:A	1.90864e-05	-1.91869e-10	-1.34162	0.000104065	-1.91869e-10	-1.3427
18628791	chr11:18628791:A:T	1.04033e-05	-0.635405	-1.31307	4.13993e-05	-0.944605	-1.31985
18628846	chr11:18628846:T:C	4.33878e-06	-1.46285	-1.36014	3.32627e-05	-1.12626	-1.35702
18629325	chr11:18629325:AC:A	1.94188e-05	-1.91869e-10	-1.32435	0.000105803	-1.91869e-10	-1.32614
18629621	chr11:18629621:T:C	9.16649e-06	-0.816832	-1.2582	3.57114e-05	-1.13169	-1.28055
18629711	chr11:18629711:T:C	0.000284406	2.54475	-1.18494	2.75216e-05	-1.39536	-1.27739
18629968	chr11:18629968:A:G	4.27742e-06	-1.47722	-1.36002	3.43721e-05	-1.09362	-1.35686
18630012	chr11:18630012:T:C	5.08176e-05	-1.91869e-10	-0.362347	0.000278461	-1.91869e-10	-0.358439
18630288	chr11:18630288:A:G	5.38255e-06	-1.44229	-1.16514	3.78603e-05	-1.17019	-1.18363
18630426	chr11:18630426:G:C	1.55967e-05	-1.54353	-6.68817e-10	8.39984e-05	-1.55692	-6.68817e-10
18631179	chr11:18631179:CTCTT:C	1.97695e-05	-1.91869e-10	-1.30645	0.000107738	-1.91869e-10	-1.30802
18631239	chr11:18631239:G:C	5.96702e-06	-1.27559	-1.22875	3.07704e-05	-1.31961	-1.24156
18631650	chr11:18631650:T:C	2.55415e-05	-1.05029	-6.68817e-10	0.00012505	-1.15901	-6.68817e-10
18632353	chr11:18632353:TG:T	7.95033e-05	-1.91869e-10	0.0852077	0.000400086	-1.91869e-10	0.00396304
18632354	chr11:18632354:G:A	0.000355973	1.98078	-0.396518	0.00064165	1.06743	-0.591109
18632356	chr11:18632356:T:A	8.1007e-05	-1.91869e-10	0.103944	0.000407367	-1.91869e-10	0.0219982
18632557	chr11:18632557:C:T	2.14657e-05	-1.91869e-10	-1.22413	0.000116586	-1.91869e-10	-1.22909
18633113	chr11:18633113:T:C	2.11818e-05	-1.91869e-10	-1.23745	0.000113048	-1.91869e-10	-1.2599
18633431	chr11:18633431:A:T	4.99382e-05	-1.91869e-10	-0.379805	0.000273604	-1.91869e-10	-0.376033
18633804	chr11:18633804:A:C	1.90922e-05	-1.91869e-10	-1.34131	0.000103333	-1.91869e-10	-1.34976
18633916	chr11:18633916:C:G	1.95307e-05	-1.91869e-10	-1.31861	0.000105251	-1.91869e-10	-1.33137
18634343	chr11:18634343:G:A	5.14236e-05	-1.91869e-10	-0.350493	0.00021917	-1.91869e-10	-0.597869
18634627	chr11:18634627:G:A	2.12377e-05	0.0521631	-1.28698	6.8284e-05	-0.461509	-1.30253
18634724	chr11:18634724:C:T	0.000890548	3.79527	-1.29402	0.000310588	1.07683	-1.32608
18634905	chr11:18634905:G:T	1.86764e-05	-1.91869e-10	-1.36333	0.000101971	-1.91869e-10	-1.36303
18635057	chr11:18635057:A:G	1.2891e-05	-1.55595	-0.178106	7.87272e-05	-1.15741	-0.46432
18635067	chr11:18635067:A:G	8.30237e-06	-0.87196	-1.30209	3.29474e-05	-1.1739	-1.3189
18635366	chr11:18635366:A:G	2.8253e-05	-1.91869e-10	-0.949392	0.000154997	-1.91869e-10	-0.944312
18635385	chr11:18635385:C:T	0.00078019	3.69481	-1.32586	0.000282793	1.00543	-1.34843
18635752	chr11:18635752:G:A	1.8673e-05	-1.91869e-10	-1.36351	0.00010184	-1.91869e-10	-1.36431
18635808	chr11:18635808:A:G	9.76948e-06	-0.705693	-1.30563	3.93552e-05	-1.0023	-1.31279
18635892	chr11:18635892:C:T	4.99382e-05	-1.91869e-10	-0.379805	0.000273604	-1.91869e-10	-0.376033
18636131	chr11:18636131:C:G	7.14031e-05	1.05487	-1.07712	0.000109817	-0.193071	-1.09583
18636274	chr11:18636274:C:G	5.02508e-06	-1.31237	-1.36378	2.80912e-05	-1.28789	-1.36437
18636347	chr11:18636347:G:A	9.59704e-05	0.825837	-0.552388	0.000157354	-0.349438	-0.579778
18636534	chr11:18636534:T:G	6.34777e-05	-1.91869e-10	-0.139902	0.000254163	-1.91869e-10	-0.449742
18636622	chr11:18636622:C:CT	2.18732e-05	-1.91869e-10	-1.20533	0.000118258	-1.91869e-10	-1.21484
18636710	chr11:18636710:G:A	4.99382e-05	-1.91869e-10	-0.379805	0.000273604	-1.91869e-10	-0.376033
18636730	chr11:18636730:G:A	1.94472e-05	-1.91869e-10	-1.32289	0.000104919	-1.91869e-10	-1.33453
18636886	chr11:18636886:A:G	9.84694e-05	0.299156	-6.68817e-10	0.000300958	-0.280747	-6.68817e-10
18637195	chr11:18637195:G:A	0.000133584	-1.91869e-10	0.604142	0.000520954	-1.91869e-10	0.267945
18637352	chr11:18637352:C:T	4.74132e-06	-1.3699	-1.36437	3.01053e-05	-1.21924	-1.36377
18637478	chr11:18637478:A:G	6.45404e-05	-0.123299	-6.68817e-10	0.000252579	-0.455991	-6.68817e-10
18637598	chr11:18637598:A:C	9.54323e-06	-1.55492	-0.479841	6.41327e-05	-1.37955	-0.447214
18637765	chr11:18637765:CAGTT:C	4.77073e-06	-1.36409	-1.364	2.98535e-05	-1.22706	-1.36436
18638280	chr11:18638280:T:C	1.72975e-05	-1.24744	-0.192593	8.22647e-05	-1.42184	-0.155937
18638445	chr11:18638445:C:T	1.89612e-05	-1.91869e-10	-1.34819	0.000103565	-1.91869e-10	-1.34752
18638639	chr11:18638639:C:T	4.83305e-06	-1.3508	-1.36431	2.93626e-05	-1.24385	-1.36415
18639058	chr11:18639058:A:G	1.87062e-05	-1.91869e-10	-1.36173	0.000102257	-1.91869e-10	-1.36023
18639101	chr11:18639101:A:C	0.000349237	1.56516	-6.68817e-10	0.000485099	0.196636	-6.68817e-10
18639136	chr11:18639136:C:G	1.87272e-05	-1.91869e-10	-1.36061	0.000102511	-1.91869e-10	-1.35775
18639491	chr11:18639491:T:A	1.13249e-05	-1.35414	-0.509441	4.06982e-05	-1.55229	-0.729245
18639537	chr11:18639537:CT:C	2.21151e-05	-1.91869e-10	-1.19433	0.000120638	-1.91869e-10	-1.19492
18639670	chr11:18639670:G:A	1.5471e-05	-1.55162	-6.68817e-10	8.60007e-05	-1.53336	-6.68817e-10
18641067	chr11:18641067:G:A	2.29795e-05	-1.91869e-10	-1.15599	0.000125639	-1.91869e-10	-1.1543
18641675	chr11:18641675:G:A	2.10115e-05	-1.91869e-10	-1.24552	0.000118158	-1.91869e-10	-1.21569
18641738	chr11:18641738:A:G	2.12683e-05	0.0492596	-1.28263	6.82299e-05	-0.465622	-1.29921
18641927	chr11:18641927:CTGTGCTAGATAAGGATG:C	8.28829e-06	-0.867725	-1.30802	3.28839e-05	-1.17084	-1.32389
18642164	chr11:18642164:A:T	0.000123558	-1.91869e-10	0.526122	0.000485785	-1.91869e-10	0.198049
18642873	chr11:18642873:A:G	8.26204e-05	0.262056	-0.138389	0.0002032	-0.526945	-0.146581
18643058	chr11:18643058:G:A	0.000476092	1.87502	-6.68817e-10	0.00111252	1.02666	-6.68817e-10
18643244	chr11:18643244:G:A	0.00015979	-1.91869e-10	0.783269	0.000876981	-1.91869e-10	0.788769
18643305	chr11:18643305:G:A	2.92539e-05	0.388113	-1.30269	8.14807e-05	-0.270846	-1.3165
18643747	chr11:18643747:T:C	7.40464e-06	-1.11856	-1.16992	3.10781e-05	-1.3561	-1.19512
18643837	chr11:18643837:T:A	1.13422e-05	-0.504826	-1.35724	3.98182e-05	-0.951306	-1.35209
18643877	chr11:18643877:A:T	2.32726e-05	-1.91869e-10	-1.14331	0.000127418	-1.91869e-10	-1.14024
18643900	chr11:18643900:G:C	1.27718e-05	-0.391173	-1.35217	4.85391e-05	-0.750067	-1.35528
18643901	chr11:18643901:C:T	5.47089e-06	-1.55387	-1.03728	6.92516e-05	-0.674682	-1.07529
18643986	chr11:18643986:G:T	6.07905e-06	-1.14231	-1.34343	2.71131e-05	-1.3341	-1.3536
18644107	chr11:18644107:T:C	7.21463e-06	-1.24412	-1.07036	3.7756e-05	-1.23999	-1.11658
18644339	chr11:18644339:G:A	4.1403e-06	-1.51072	-1.3591	3.06537e-05	-1.20374	-1.36122
18644613	chr11:18644613:CCCAAGCT:C	2.49455e-05	-1.91869e-10	-1.0739	0.000136085	-1.91869e-10	-1.07444
18645025	chr11:18645025:A:G	2.38175e-05	-1.91869e-10	-1.12017	0.00013041	-1.91869e-10	-1.11703
18645350	chr11:18645350:C:T	8.9332e-06	-0.860347	-1.24047	3.39679e-05	-1.20188	-1.26042
18645466	chr11:18645466:G:A	6.08882e-06	-1.13311	-1.35103	2.17822e-05	-1.55357	-1.35306
18645519	chr11:18645519:C:T	4.01782e-06	-1.55671	-1.34315	9.42983e-05	-0.0912817	-1.34997
18645532	chr11:18645532:T:C	2.56173e-05	-1.91869e-10	-1.04732	0.000141533	-1.91869e-10	-1.03518
18645588	chr11:18645588:T:C	2.49822e-05	-1.91869e-10	-1.07243	0.000135615	-1.91869e-10	-1.07789
18645600	chr11:18645600:A:G	2.15227e-05	-1.91869e-10	-1.22148	0.000118564	-1.91869e-10	-1.21226
18645618	chr11:18645618:C:T	4.15958e-06	-1.52483	-1.34034	4.32769e-05	-0.87038	-1.34972
18645744	chr11:18645744:T:C	0.000262743	1.28058	-6.68817e-10	0.0006681	0.516721	-6.68817e-10
18645769	chr11:18645769:C:T	4.03069e-06	-1.55465	-1.342	8.11449e-05	-0.24245	-1.34903
18645890	chr11:18645890:C:T	5.82759e-05	-1.91869e-10	-0.225402	0.000333614	-1.91869e-10	-0.177731
18645891	chr11:18645891:G:A	4.86781e-05	-1.91869e-10	-0.405361	0.000266416	-1.91869e-10	-0.402657
18645893	chr11:18645893:A:G	0.000398222	2.74283	-1.04641	0.000403898	1.02493	-1.01149
18645956	chr11:18645956:C:T	8.6326e-06	-0.779169	-1.35588	3.28628e-05	-1.14514	-1.35024
18645972	chr11:18645972:C:T	2.38175e-05	-1.91869e-10	-1.12017	0.00013041	-1.91869e-10	-1.11703
18646039	chr11:18646039:G:A	3.65952e-05	0.471932	-1.16261	9.96399e-05	-0.200639	-1.18551
18646103	chr11:18646103:A:ACT	1.88364e-05	-1.91869e-10	-1.3548	0.000103301	-1.91869e-10	-1.35007
18646304	chr11:18646304:C:A	8.38007e-06	-0.805326	-1.35941	3.20876e-05	-1.16431	-1.35494
18647029	chr11:18647029:T:C	1.89115e-05	-1.91869e-10	-1.35082	0.000102864	-1.91869e-10	-1.35431
18647221	chr11:18647221:T:A	0.000666428	3.28531	-1.07397	3.39395e-05	-1.25653	-1.2066
18647496	chr11:18647496:G:A	2.07523e-05	-1.25793	-6.68817e-10	9.47295e-05	-1.43669	-6.68817e-10
18647509	chr11:18647509:G:A	3.98053e-06	-1.55656	-1.35262	2.4857e-05	-1.42427	-1.35031
18647565	chr11:18647565:A:G	2.67189e-05	-1.91869e-10	-1.00522	0.000144975	-1.91869e-10	-1.01115
18647846	chr11:18647846:G:A	2.89422e-05	-0.92529	-6.68817e-10	0.000123107	-1.17466	-6.68817e-10
18647917	chr11:18647917:G:A	1.92799e-05	-1.91869e-10	-1.33153	0.000105305	-1.91869e-10	-1.33085
18647932	chr11:18647932:G:A	0.000768333	3.20851	-0.854879	3.93052e-05	-1.27652	-1.03984
18648053	chr11:18648053:C:T	4.05878e-06	-1.54476	-1.34495	2.41184e-05	-1.45977	-1.34497
18648103	chr11:18648103:A:C	0.000185378	0.931809	-6.68817e-10	0.000500408	0.227708	-6.68817e-10
18648143	chr11:18648143:G:A	5.03174e-05	-1.91869e-10	-0.372241	0.000288307	-1.91869e-10	-0.32369
18648827	chr11:18648827:G:A	1.97542e-05	-1.91869e-10	-1.30722	0.000108041	-1.91869e-10	-1.3052
18649095	chr11:18649095:G:A	1.17506e-05	-0.473196	-1.35349	4.56328e-05	-0.816739	-1.35035
18649228	chr11:18649228:C:T	3.70777e-05	-1.91869e-10	-0.677575	0.000208762	-1.91869e-10	-0.646523
18649591	chr11:18649591:A:C	7.29076e-06	-1.53772	-0.76626	4.17156e-05	-1.52374	-0.733104
18649673	chr11:18649673:G:A	2.31697e-05	-1.91869e-10	-1.14774	0.000129925	-1.91869e-10	-1.12076
18649796	chr11:18649796:T:C	7.80487e-06	-0.871478	-1.36437	2.96334e-05	-1.23589	-1.36292
18649806	chr11:18649806:G:A	0.0287847	7.0063	-1.0293	6.6367e-05	-0.582532	-1.20998
18649867	chr11:18649867:C:G	4.19298e-06	-1.4938	-1.36338	2.21387e-05	-1.52767	-1.36273
18649869	chr11:18649869:C:T	4.26229e-06	-1.48694	-1.35385	2.22984e-05	-1.53192	-1.35129
18649972	chr11:18649972:T:C	1.94515e-05	-1.91869e-10	-1.32266	0.000109499	-1.91869e-10	-1.2918
18650008	chr11:18650008:T:G	7.89841e-06	-0.920271	-1.30366	3.09336e-05	-1.27031	-1.28557
18650064	chr11:18650064:A:G	1.19338e-05	-0.478167	-1.33305	4.64129e-05	-0.822132	-1.32801
18650398	chr11:18650398:C:T	1.90142e-05	-1.91869e-10	-1.3454	0.000103343	-1.91869e-10	-1.34966
18650444	chr11:18650444:C:T	0.0274638	6.94389	-1.01386	6.56278e-05	-0.604126	-1.19959
18650490	chr11:18650490:C:G	0.000219416	1.72943	-0.629053	0.000498134	0.830724	-0.607572
18650917	chr11:18650917:C:G	9.75476e-06	-0.668442	-1.34439	3.68052e-05	-1.04624	-1.33584
18651161	chr11:18651161:G:C	0.0273241	6.93003	-1.00509	6.5699e-05	-0.609026	-1.19361
18651493	chr11:18651493:A:G	0.0001943	1.65979	-0.680978	0.000445808	0.771144	-0.658971
18651608	chr11:18651608:C:A	0.0270872	6.99018	-1.07396	6.2997e-05	-0.60454	-1.24009
18651616	chr11:18651616:T:A	7.35718e-06	-0.993576	-1.30134	2.95663e-05	-1.31824	-1.28284
18651964	chr11:18651964:C:T	1.92902e-05	-1.91869e-10	-1.33099	0.00010469	-1.91869e-10	-1.33671
18651967	chr11:18651967:T:C	4.33059e-06	-1.557	-1.26789	4.53395e-05	-0.901955	-1.27158
18652124	chr11:18652124:C:T	7.43945e-06	-1.0387	-1.24509	3.01422e-05	-1.36195	-1.21984
18652359	chr11:18652359:C:A	1.56868e-05	-1.53777	-6.68817e-10	8.40819e-05	-1.55593	-6.68817e-10
18652403	chr11:18652403:G:A	0.00044929	1.81708	-6.68817e-10	0.00100441	0.924443	-6.68817e-10
18652493	chr11:18652493:G:A	4.3161e-06	-1.46434	-1.3639	3.37899e-05	-1.10361	-1.36394
18653109	chr11:18653109:T:C	1.922e-05	-1.91869e-10	-1.33464	0.000105034	-1.91869e-10	-1.33343
18653330	chr11:18653330:C:A	0.0192318	6.82734	-1.25361	5.40765e-05	-0.658804	-1.33851
18653742	chr11:18653742:A:T	2.19315e-05	-1.91869e-10	-1.20267	0.000119653	-1.91869e-10	-1.20312
18653927	chr11:18653927:A:G	3.66859e-05	-1.91869e-10	-0.688198	0.000157705	-1.91869e-10	-0.92699
18654150	chr11:18654150:T:C	1.92971e-05	-1.91869e-10	-1.33064	0.000105398	-1.91869e-10	-1.32997
18654272	chr11:18654272:C:T	2.0948e-05	-1.91869e-10	-1.24855	0.000114579	-1.91869e-10	-1.24645
18654394	chr11:18654394:G:A	3.05725e-05	-1.91869e-10	-0.870488	0.000163659	-1.91869e-10	-0.889928
18654479	chr11:18654479:C:A	3.37317e-05	-1.91869e-10	-0.772151	0.0001475	-1.91869e-10	-0.993885
18654707	chr11:18654707:G:A	3.66458e-05	0.499271	-1.18856	2.5972e-05	-1.543	-1.1877
18654855	chr11:18654855:T:C	1.66613e-05	-1.4775	-6.68817e-10	8.47855e-05	-1.54759	-6.68817e-10
18654984	chr11:18654984:A:G	2.05137e-05	-1.91869e-10	-1.2695	0.00011067	-1.91869e-10	-1.28116
18655393	chr11:18655393:C:A	3.30764e-05	-1.91869e-10	-0.79177	0.000176448	-1.91869e-10	-0.814689
18655764	chr11:18655764:G:A	0.0225903	6.94877	-1.21408	5.73662e-05	-0.620644	-1.31762
18655768	chr11:18655768:G:A	0.021886	6.91794	-1.21492	5.67172e-05	-0.631303	-1.31834
18656303	chr11:18656303:C:T	0.000889127	2.45889	0.0407567	6.93854e-05	-1.47648	-0.271557
18656547	chr11:18656547:C:T	5.56662e-06	-1.48365	-1.09015	4.22033e-05	-1.14723	-1.09799
18656685	chr11:18656685:G:C	1.00642e-05	-1.46571	-0.5159	5.20106e-05	-1.55644	-0.479834
18657579	chr11:18657579:T:C	1.97929e-05	-1.91869e-10	-1.30527	0.000107134	-1.91869e-10	-1.31364
18658238	chr11:18658238:T:G	7.85747e-06	-0.975316	-1.25381	3.16437e-05	-1.30438	-1.2288
18658287	chr11:18658287:T:C	1.96719e-05	0.0415614	-1.35296	6.1504e-05	-0.515249	-1.35337
18658407	chr11:18658407:A:G	1.11322e-05	-0.649677	-1.23107	4.4951e-05	-0.957585	-1.22456
18658462	chr11:18658462:C:T	2.60579e-05	-1.91869e-10	-1.03027	0.000139872	-1.91869e-10	-1.04699
18658560	chr11:18658560:A:G	3.96643e-05	-1.91869e-10	-0.610139	0.000173164	-1.91869e-10	-0.833476
18658730	chr11:18658730:A:G	2.26511e-05	-1.17038	-6.68817e-10	0.00010174	-1.36529	-6.68817e-10
18658743	chr11:18658743:C:T	4.07277e-05	-1.91869e-10	-0.583682	0.000223485	-1.91869e-10	-0.578374
18658821	chr11:18658821:C:G	3.32381e-05	-1.91869e-10	-0.786892	0.000177299	-1.91869e-10	-0.809881
18658883	chr11:18658883:A:G	2.23495e-05	-1.91869e-10	-1.18379	0.000121595	-1.91869e-10	-1.18702
18658976	chr11:18658976:G:A	1.87931e-05	-1.3571	-6.68817e-10	0.000135019	-1.0823	-6.68817e-10
18659060	chr11:18659060:A:G	3.33171e-05	-1.91869e-10	-0.78452	0.000177712	-1.91869e-10	-0.807555
18659180	chr11:18659180:T:C	1.56129e-05	-1.5425	-6.68817e-10	8.64602e-05	-1.52803	-6.68817e-10
18659212	chr11:18659212:G:A	4.15856e-06	-1.55479	-1.31063	4.73455e-05	-0.812385	-1.31786
18659303	chr11:18659303:T:C	0.0018527	3.08111	0.152704	8.4251e-05	-1.37027	-0.183645
18659558	chr11:18659558:C:T	0.000436301	1.78774	-6.68817e-10	0.000976207	0.895958	-6.68817e-10
18659577	chr11:18659577:A:G	2.21216e-05	-1.91869e-10	-1.19404	0.000121174	-1.91869e-10	-1.19049
18659643	chr11:18659643:T:C	7.42986e-06	-1.01024	-1.27485	3.01755e-05	-1.32778	-1.25291
18659783	chr11:18659783:A:G	2.60709e-05	-1.02977	-6.68817e-10	0.000112668	-1.26327	-6.68817e-10
18660082	chr11:18660082:T:C	8.18019e-05	1.17213	-1.05842	2.95216e-05	-1.54756	-1.05504
18660129	chr11:18660129:G:A	3.66833e-05	-1.91869e-10	-0.688269	0.000157702	-1.91869e-10	-0.927012
18660200	chr11:18660200:A:G	0.0960939	8.06917	-0.886678	0.000106461	-0.206116	-1.11382
18660265	chr11:18660265:A:T	3.5798e-05	-1.91869e-10	-0.712698	0.00020144	-1.91869e-10	-0.682224
18660369	chr11:18660369:C:T	1.97739e-05	-1.49403	0.187802	0.000153655	-1.18041	0.227402
18660465	chr11:18660465:T:C	2.64985e-05	-1.0135	-6.68817e-10	0.000114714	-1.24527	-6.68817e-10
18660636	chr11:18660636:C:T	0.0711816	8.01149	-1.12909	8.91826e-05	-0.227856	-1.26917
18661318	chr11:18661318:C:A	2.60298e-05	-1.91869e-10	-1.03135	0.000139725	-1.91869e-10	-1.04804
18661400	chr11:18661400:G:A	6.95602e-06	-0.987463	-1.36352	2.76765e-05	-1.30693	-1.36021
18661457	chr11:18661457:T:C	2.15397e-05	-1.91869e-10	-1.22069	0.000117966	-1.91869e-10	-1.21732
18661721	chr11:18661721:A:G	3.75361e-05	-1.91869e-10	-0.665289	0.000160657	-1.91869e-10	-0.908448
18662252	chr11:18662252:G:A	2.20166e-05	-1.91869e-10	-1.19879	0.000120356	-1.91869e-10	-1.19726
18662617	chr11:18662617:C:T	4.36812e-05	-1.91869e-10	-0.513673	0.000232049	-1.91869e-10	-0.540767
18662632	chr11:18662632:A:G	1.10688e-05	-0.655387	-1.23107	4.47431e-05	-0.962219	-1.22456
18662900	chr11:18662900:A:G	1.90066e-05	-1.91869e-10	-1.34581	0.00010331	-1.91869e-10	-1.34998
18663098	chr11:18663098:C:T	0.0278558	6.9835	-1.0393	6.39784e-05	-0.612162	-1.21701
18663229	chr11:18663229:A:C	1.8827e-05	-1.91869e-10	-1.3553	0.000102476	-1.91869e-10	-1.35809
18663230	chr11:18663230:C:T	1.8827e-05	-1.91869e-10	-1.3553	0.000102476	-1.91869e-10	-1.35809
18663315	chr11:18663315:A:G	6.71703e-06	-1.40649	-0.97945	5.54901e-05	-0.982031	-0.98948
18663399	chr11:18663399:G:A	2.02344e-05	-1.46606	0.182854	0.000163365	-1.11415	0.222418
18663490	chr11:18663490:C:T	2.10316e-05	-1.91869e-10	-1.24457	0.0001144	-1.91869e-10	-1.24802
18663662	chr11:18663662:T:G	0.000121138	1.31406	-0.807719	0.000291925	0.475025	-0.786243
18663666	chr11:18663666:T:G	0.000119332	1.31641	-0.825093	0.000286924	0.475453	-0.803952
18663728	chr11:18663728:C:T	0.000121756	0.939749	-0.428317	0.000314809	0.166915	-0.402664
18663744	chr11:18663744:T:G	0.000138691	1.4643	-0.822636	0.000325923	0.600962	-0.802019
18663748	chr11:18663748:C:CA	0.000115619	1.29853	-0.838822	0.000279109	0.462101	-0.818215
18664162	chr11:18664162:T:C	1.13724e-05	-0.582864	-1.27654	4.52804e-05	-0.903533	-1.27131
18664326	chr11:18664326:A:G	5.76184e-05	-1.91869e-10	-0.236749	0.000237864	-1.91869e-10	-0.516017
18664758	chr11:18664758:G:T	2.93104e-05	0.416814	-1.32946	4.37346e-05	-0.871025	-1.33855
18664979	chr11:18664979:G:A	0.000119889	1.3334	-0.837429	0.000291341	0.503309	-0.816529
18665020	chr11:18665020:C:G	1.01127e-05	-0.656889	-1.31991	3.82574e-05	-1.0358	-1.30758
18665369	chr11:18665369:C:T	0.105096	8.15872	-0.886678	0.000110104	-0.172468	-1.11382
18666448	chr11:18666448:C:T	1.90582e-05	-1.91869e-10	-1.34309	0.000103558	-1.91869e-10	-1.34758
18666960	chr11:18666960:A:G	1.94758e-05	-1.91869e-10	-1.32142	0.000105611	-1.91869e-10	-1.32795
18666961	chr11:18666961:C:T	0.000796385	2.57476	-0.185268	5.74493e-05	-1.4642	-0.472615
18667093	chr11:18667093:C:T	1.91152e-05	-1.91869e-10	-1.34011	0.000103836	-1.91869e-10	-1.3449
18667450	chr11:18667450:T:C	6.53461e-05	1.21005	-1.32094	2.18483e-05	-1.5478	-1.35579
18667621	chr11:18667621:C:T	0.0235569	6.45452	-0.677935	7.24059e-05	-0.77203	-0.933399
18667740	chr11:18667740:T:C	1.90904e-05	-1.91869e-10	-1.3414	0.00010371	-1.91869e-10	-1.34612
18668359	chr11:18668359:C:A	6.24979e-06	-1.13724	-1.32081	2.61702e-05	-1.4174	-1.3057
18668672	chr11:18668672:C:T	9.22085e-06	-0.809024	-1.2601	2.56573e-05	-1.47675	-1.26614
18668679	chr11:18668679:C:A	2.59042e-05	-0.240716	-0.795469	9.83434e-05	-0.627239	-0.772012
18668899	chr11:18668899:C:T	9.41053e-06	-0.828625	-1.22014	2.68468e-05	-1.46908	-1.22849
18668920	chr11:18668920:G:A	2.33269e-05	-0.281865	-0.859119	8.91709e-05	-0.661768	-0.835393
18668972	chr11:18668972:C:A	6.61805e-05	-1.91869e-10	-0.0982049	0.00032969	-1.91869e-10	-0.189563
18669071	chr11:18669071:G:A	3.24498e-05	-1.91869e-10	-0.810895	0.000173233	-1.91869e-10	-0.833076
18669276	chr11:18669276:TTACTAA:T	1.55116e-05	-1.549	-6.68817e-10	9.59664e-05	-1.42372	-6.68817e-10
18669686	chr11:18669686:T:C	6.3837e-06	-1.12344	-1.3134	2.6516e-05	-1.41254	-1.29743
18669723	chr11:18669723:G:A	1.95803e-05	-1.91869e-10	-1.31607	0.000107095	-1.91869e-10	-1.314
18669860	chr11:18669860:G:A	2.60298e-05	-1.91869e-10	-1.03135	0.000139725	-1.91869e-10	-1.04804
18670127	chr11:18670127:G:A	0.00164122	2.35659	0.756014	0.000129959	-1.48533	0.364827
18670189	chr11:18670189:C:G	3.32381e-05	-1.91869e-10	-0.786892	0.000177299	-1.91869e-10	-0.809881
18670424	chr11:18670424:G:A	3.59708e-05	-1.91869e-10	-0.707884	0.000196867	-1.91869e-10	-0.705188
18670590	chr11:18670590:T:C	4.35049e-06	-1.53857	-1.28173	5.66056e-05	-0.659178	-1.29243
18670871	chr11:18670871:G:A	2.49675e-05	-1.91869e-10	-1.07302	0.000135583	-1.91869e-10	-1.07813
18671140	chr11:18671140:G:A	7.95725e-06	-0.864562	-1.35195	3.18303e-05	-1.18281	-1.34449
18671186	chr11:18671186:T:C	3.28146e-05	-1.91869e-10	-0.799716	0.000184338	-1.91869e-10	-0.770944
18671205	chr11:18671205:A:G	7.38546e-06	-0.993299	-1.29778	2.91063e-05	-1.33692	-1.27984
18671279	chr11:18671279:G:A	3.59364e-05	-1.91869e-10	-0.708841	0.000155958	-1.91869e-10	-0.93813
18671622	chr11:18671622:G:A	4.3924e-06	-1.52081	-1.28991	6.17104e-05	-0.564745	-1.30052
18671676	chr11:18671676:C:G	7.39127e-06	-0.941285	-1.34901	2.47803e-05	-1.4256	-1.35207
18672477	chr11:18672477:C:T	4.08636e-05	-1.91869e-10	-0.580352	0.000217174	-1.91869e-10	-0.607016
18672508	chr11:18672508:T:C	7.34993e-06	-0.931587	-1.36431	2.7951e-05	-1.29462	-1.36265
18672862	chr11:18672862:C:T	7.47523e-05	-1.91869e-10	0.0235895	0.000428759	-1.91869e-10	0.073178
18672880	chr11:18672880:C:A	8.07071e-06	-0.84482	-1.35753	2.98538e-05	-1.23991	-1.35149
18672946	chr11:18672946:T:C	1.91397e-05	-1.91869e-10	-1.33883	0.000105234	-1.91869e-10	-1.33153
18673114	chr11:18673114:C:T	4.47838e-05	-1.91869e-10	-0.488744	0.000237635	-1.91869e-10	-0.516979
18673867	chr11:18673867:G:A	7.37203e-06	-0.939953	-1.35294	2.8126e-05	-1.30552	-1.3455
18674107	chr11:18674107:T:A	0.000168772	-1.91869e-10	0.83796	0.000619092	-1.91869e-10	0.440538
18674184	chr11:18674184:C:G	2.61875e-05	-1.91869e-10	-1.02531	0.000141467	-1.91869e-10	-1.03565
18674682	chr11:18674682:G:A	3.73914e-05	-1.91869e-10	-0.669149	0.000210466	-1.91869e-10	-0.638391
18674860	chr11:18674860:C:T	1.90547e-05	-0.103838	-1.23944	2.56716e-05	-1.49685	-1.24548
18675256	chr11:18675256:C:T	1.94852e-05	0.0422982	-1.36323	3.62174e-05	-1.03413	-1.36404
18675318	chr11:18675318:G:A	6.13926e-05	-1.91869e-10	-0.173301	0.000353575	-1.91869e-10	-0.11962
18675396	chr11:18675396:G:T	4.31216e-06	-1.48123	-1.34793	3.19422e-05	-1.1735	-1.35028
18675574	chr11:18675574:A:G	1.8838e-05	-1.91869e-10	-1.35471	0.000102533	-1.91869e-10	-1.35753
18675617	chr11:18675617:T:C	1.98893e-05	-1.91869e-10	-1.30041	0.000108039	-1.91869e-10	-1.30523
18676173	chr11:18676173:G:A	4.26087e-06	-1.48666	-1.35446	3.13669e-05	-1.1857	-1.35626
18676446	chr11:18676446:G:A	4.27415e-06	-1.48251	-1.35549	3.16249e-05	-1.17655	-1.35722
18676810	chr11:18676810:C:T	0.000117364	1.0924	-0.61771	3.86681e-05	-1.54683	-0.785871
18676910	chr11:18676910:C:T	0.000112371	-1.91869e-10	0.431218	0.000429318	-1.91869e-10	0.0744815
18677248	chr11:18677248:T:G	5.2761e-05	-0.324818	-6.68817e-10	0.000199464	-0.692083	-6.68817e-10
18677254	chr11:18677254:G:A	5.49215e-05	1.03789	-1.32257	7.654e-05	-0.340614	-1.30929
18677319	chr11:18677319:G:A	3.97329e-06	-1.5521	-1.35889	2.8979e-05	-1.257	-1.36414
18677473	chr11:18677473:C:T	0.000108723	0.0934955	0.304713	0.000344535	-0.505794	0.360274
18678126	chr11:18678126:C:T	1.91498e-05	-1.91869e-10	-1.3383	0.000105615	-1.91869e-10	-1.32792
18678528	chr11:18678528:T:C	2.38575e-05	-1.91869e-10	-1.11849	0.000128247	-1.91869e-10	-1.13376
18678634	chr11:18678634:C:T	3.96102e-05	-1.91869e-10	-0.611503	0.000222015	-1.91869e-10	-0.584972
18678937	chr11:18678937:G:A	6.85637e-05	0.0149426	-0.0777698	0.000205952	-0.62321	-0.0368632
18679784	chr11:18679784:CCTT:C	0.000520189	3.11685	-1.15325	4.33053e-05	-1.03986	-1.17958
18679887	chr11:18679887:AAGC:A	3.43968e-05	-1.91869e-10	-0.752628	0.000191548	-1.91869e-10	-0.73258
18680448	chr11:18680448:G:A	3.54943e-05	0.230724	-0.951943	6.98225e-05	-0.833303	-0.908458
18680879	chr11:18680879:C:T	1.88872e-05	-1.91869e-10	-1.3521	0.000102744	-1.91869e-10	-1.35547
18680962	chr11:18680962:G:A	0.000484069	3.07506	-1.18343	4.15157e-05	-1.05421	-1.20743
18681110	chr11:18681110:T:C	5.28185e-06	-1.28035	-1.34596	2.28804e-05	-1.51405	-1.34338
18681196	chr11:18681196:G:A	1.62244e-05	-1.50408	-6.68817e-10	9.45607e-05	-1.43847	-6.68817e-10
18681452	chr11:18681452:C:T	6.14521e-06	-1.54433	-0.930587	5.88492e-05	-1.04618	-0.866562
18681504	chr11:18681504:C:T	2.48806e-05	-1.0765	-6.68817e-10	8.46995e-05	-1.54861	-6.68817e-10
18681727	chr11:18681727:C:T	0.00358308	5.21765	-1.32426	4.77018e-05	-0.825653	-1.29709
18682173	chr11:18682173:T:C	8.55907e-06	-1.34642	-0.797177	7.54874e-05	-0.879614	-0.784137
18682484	chr11:18682484:T:A	0.000399338	3.06212	-1.36291	3.54234e-05	-1.06271	-1.35763
18683177	chr11:18683177:T:C	1.90383e-05	0.0123464	-1.35648	2.18314e-05	-1.55397	-1.3504
18683315	chr11:18683315:T:C	2.24222e-05	-1.91869e-10	-1.18054	0.000122104	-1.91869e-10	-1.18285
18683333	chr11:18683333:T:C	0.000111471	1.60233	-1.17916	0.00010112	-0.216434	-1.15498
18683470	chr11:18683470:T:C	2.11927e-05	-1.91869e-10	-1.23693	0.000115855	-1.91869e-10	-1.23538
18683603	chr11:18683603:G:T	9.52016e-06	-0.739739	-1.29744	3.14437e-05	-1.24217	-1.29735
18683710	chr11:18683710:C:A	4.66543e-06	-1.46027	-1.29014	3.5771e-05	-1.09047	-1.32011
18683859	chr11:18683859:G:C	0.244017	8.5803	-0.465898	0.000337716	0.54219	-0.707701
18683952	chr11:18683952:T:C	1.87215e-05	-1.91869e-10	-1.36092	0.000102175	-1.91869e-10	-1.36103
18684365	chr11:18684365:CCT:C	4.67524e-05	-0.445726	-6.68817e-10	0.000193626	-0.72179	-6.68817e-10
18684375	chr11:18684375:C:T	1.23837e-05	-0.847212	-0.927001	0.000104868	-0.338906	-0.996108
18684493	chr11:18684493:C:T	1.75455e-05	-0.106825	-1.31897	4.78404e-05	-0.803101	-1.31675
18684494	chr11:18684494:G:A	3.0861e-05	-1.91869e-10	-0.861097	0.000169199	-1.91869e-10	-0.856638
18684946	chr11:18684946:G:A	6.21435e-06	-1.19049	-1.27324	2.55333e-05	-1.47577	-1.27196
18685581	chr11:18685581:A:G	2.09978e-05	-1.91869e-10	-1.24617	0.000114643	-1.91869e-10	-1.24589
18685772	chr11:18685772:T:C	2.21612e-05	-1.91869e-10	-1.19225	0.00011956	-1.91869e-10	-1.20389
18685873	chr11:18685873:GA:G	8.62074e-05	-0.121097	0.287262	0.000268678	-0.729745	0.335542
18685906	chr11:18685906:G:A	2.7701e-05	-1.91869e-10	-0.969121	0.000148781	-1.91869e-10	-0.985238
18686208	chr11:18686208:C:T	2.47507e-05	-1.91869e-10	-1.08174	0.000135311	-1.91869e-10	-1.08014
18686358	chr11:18686358:C:T	0.000337182	2.51885	-0.988818	0.000392146	0.929504	-0.945586
18686426	chr11:18686426:A:C	7.85753e-05	-0.208425	0.281892	0.000248124	-0.803916	0.330129
18686580	chr11:18686580:T:G	2.58727e-05	-1.91869e-10	-1.0374	0.000138949	-1.91869e-10	-1.05361
18686742	chr11:18686742:C:T	2.42738e-05	-1.91869e-10	-1.10119	0.000115904	-1.91869e-10	-1.23495
18686833	chr11:18686833:G:A	9.2775e-05	-0.236448	0.476035	0.000292321	-0.828057	0.518194
18686938	chr11:18686938:C:T	0.0193851	6.94196	-1.3603	0.000114526	0.110641	-1.35755
18687092	chr11:18687092:T:C	4.91979e-06	-1.34682	-1.35051	2.24569e-05	-1.52332	-1.3528
18687353	chr11:18687353:T:C	2.41597e-05	-1.91869e-10	-1.1059	0.000115525	-1.91869e-10	-1.23823
18687370	chr11:18687370:C:T	2.74812e-05	-1.91869e-10	-0.977088	0.000147086	-1.91869e-10	-0.9967
18687643	chr11:18687643:G:A	1.96367e-05	-1.91869e-10	-1.31319	0.000108436	-1.91869e-10	-1.30156
18687647	chr11:18687647:G:T	4.40254e-06	-1.48117	-1.32724	2.23031e-05	-1.55661	-1.32639
18687844	chr11:18687844:T:C	0.0199887	6.94147	-1.32914	0.000118773	0.111635	-1.32214
18687970	chr11:18687970:C:T	4.69289e-06	-1.4408	-1.30375	2.29207e-05	-1.55299	-1.30268
18687983	chr11:18687983:T:C	2.27166e-05	-1.91869e-10	-1.16749	0.000122617	-1.91869e-10	-1.17865
18688104	chr11:18688104:T:C	2.68754e-05	-1.91869e-10	-0.999378	0.000144016	-1.91869e-10	-1.01779
18688339	chr11:18688339:G:T	4.61643e-06	-1.42732	-1.33365	2.23004e-05	-1.55025	-1.33286
18688641	chr11:18688641:C:T	4.41589e-05	-1.91869e-10	-0.502797	0.000246546	-1.91869e-10	-0.48017
18688661	chr11:18688661:A:T	0.0197821	6.73935	-1.1374	0.000131263	-0.0154878	-1.09503
18688748	chr11:18688748:C:T	0.000120928	-0.607208	1.11181	0.000204862	-1.55587	0.890492
18688776	chr11:18688776:C:T	4.76659e-06	-1.55564	-1.17332	2.61999e-05	-1.54657	-1.17539
18688822	chr11:18688822:C:T	7.72419e-05	-1.91869e-10	0.0563511	0.000444114	-1.91869e-10	0.108365
18689350	chr11:18689350:G:T	2.18012e-05	-1.91869e-10	-1.20863	0.000118885	-1.91869e-10	-1.20956
18689392	chr11:18689392:C:A	4.37231e-05	-1.91869e-10	-0.512713	0.000244026	-1.91869e-10	-0.490442
18689657	chr11:18689657:G:A	2.36697e-05	-1.91869e-10	-1.12639	0.000129011	-1.91869e-10	-1.12782
18689976	chr11:18689976:AG:A	1.91292e-05	-1.91869e-10	-1.33938	0.000105533	-1.91869e-10	-1.32869
18689988	chr11:18689988:C:T	1.65799e-05	-0.137802	-1.3446	4.55026e-05	-0.826374	-1.34357
18690260	chr11:18690260:G:T	4.04481e-06	-1.53707	-1.35609	2.28474e-05	-1.50135	-1.35753
18691361	chr11:18691361:T:C	2.2051e-05	-1.91869e-10	-1.19723	0.000120256	-1.91869e-10	-1.19809
18691530	chr11:18691530:T:C	9.29382e-05	0.0310511	0.210293	0.000283187	-0.60121	0.2596
18691633	chr11:18691633:T:A	3.19168e-05	-1.91869e-10	-0.827457	0.000142301	-1.91869e-10	-1.02977
18691756	chr11:18691756:A:G	1.4799e-05	-0.282144	-1.31389	5.46998e-05	-0.674223	-1.31163
18691907	chr11:18691907:C:T	5.18395e-05	-1.91869e-10	-0.342438	0.00021176	-1.91869e-10	-0.632262
18692280	chr11:18692280:G:A	3.98189e-05	-0.0313768	-0.574873	0.000243174	0.17225	-0.666191
18692326	chr11:18692326:T:A	1.20956e-05	-0.642924	-1.15482	0.000107151	-0.126028	-1.18745
18692335	chr11:18692335:A:T	2.06502e-05	-1.91869e-10	-1.26286	0.000112935	-1.91869e-10	-1.2609
18692336	chr11:18692336:A:G	3.6233e-05	-1.91869e-10	-0.70062	0.000193426	-1.91869e-10	-0.72282
18692364	chr11:18692364:A:G	5.58461e-06	-1.47057	-1.1	3.03496e-05	-1.54546	-1.02948
18692402	chr11:18692402:T:C	1.90759e-05	-1.91869e-10	-1.34217	0.000105447	-1.91869e-10	-1.32951
18692439	chr11:18692439:T:C	2.13046e-05	-1.91869e-10	-1.23167	0.0001142	-1.91869e-10	-1.24976
18692442	chr11:18692442:C:T	1.03832e-05	-1.13114	-0.819269	3.95675e-05	-1.4173	-0.892407
18692625	chr11:18692625:A:G	2.46422e-05	-1.91869e-10	-1.08613	0.000132163	-1.91869e-10	-1.10368
18692916	chr11:18692916:C:A	2.17805e-05	-1.55569	0.346111	0.000108955	-1.52087	0.224089
18692985	chr11:18692985:A:T	2.2038e-05	-1.91869e-10	-1.19782	0.000120489	-1.91869e-10	-1.19616
18693361	chr11:18693361:C:T	1.92263e-05	-1.91869e-10	-1.33431	0.000105994	-1.91869e-10	-1.32434
18693612	chr11:18693612:C:T	1.86572e-05	-1.91869e-10	-1.36436	0.000101839	-1.91869e-10	-1.36433
18693840	chr11:18693840:G:A	2.12101e-05	-1.91869e-10	-1.23611	0.000119501	-1.91869e-10	-1.20439
18693924	chr11:18693924:GAC:G	1.95304e-05	-1.91869e-10	-1.31862	0.00010669	-1.91869e-10	-1.31779
18694039	chr11:18694039:G:T	2.94123e-05	-0.275598	-0.633578	8.31232e-05	-0.769966	-0.797427
18694109	chr11:18694109:T:C	7.50656e-06	-1.52976	-0.745057	3.94194e-05	-1.41835	-0.895108
18694407	chr11:18694407:G:C	2.29171e-05	-1.91869e-10	-1.15871	0.000130066	-1.91869e-10	-1.11967
18694591	chr11:18694591:G:A	8.85372e-06	-1.06296	-1.0468	4.53896e-05	-1.17083	-1.0016
18694660	chr11:18694660:A:G	2.84625e-05	-1.91869e-10	-0.942003	0.000154703	-1.91869e-10	-0.946207
18694812	chr11:18694812:G:A	2.3808e-05	-1.91869e-10	-1.12057	0.000130923	-1.91869e-10	-1.11311
18694870	chr11:18694870:G:A	1.12305e-05	-1.42813	-0.443829	5.69801e-05	-1.40699	-0.538024
18694948	chr11:18694948:T:C	1.21693e-05	-0.450399	-1.34127	3.74853e-05	-1.01293	-1.35084
18695160	chr11:18695160:C:T	2.61183e-05	-1.02795	-6.68817e-10	0.000147428	-0.994377	-6.68817e-10
18695613	chr11:18695613:C:T	1.90837e-05	-0.335574	-1.00618	6.91635e-05	-0.677506	-1.07374
18696292	chr11:18696292:T:C	4.39136e-05	0.447749	-0.956116	0.000268442	0.543801	-0.938882
18696340	chr11:18696340:G:A	4.84572e-05	0.532636	-0.942545	0.000296567	0.629598	-0.925042
18696346	chr11:18696346:G:A	8.68471e-06	-0.836018	-1.29301	3.32876e-05	-1.1828	-1.29973
18696514	chr11:18696514:G:A	8.80808e-06	-1.07351	-1.04141	4.52129e-05	-1.18096	-0.995375
18696751	chr11:18696751:A:G	1.99856e-05	-0.484947	-0.810634	7.46768e-05	-0.792704	-0.881843
18697031	chr11:18697031:G:C	2.33961e-05	-0.388079	-0.749942	6.8867e-05	-0.979373	-0.776166
18697070	chr11:18697070:G:A	1.88821e-05	-1.91869e-10	-1.35237	0.000102976	-1.91869e-10	-1.35322
18697071	chr11:18697071:C:T	1.88845e-05	-1.91869e-10	-1.35225	0.00010299	-1.91869e-10	-1.35309
18697236	chr11:18697236:G:T	1.86804e-05	-1.91869e-10	-1.36312	0.000102172	-1.91869e-10	-1.36106
18697240	chr11:18697240:G:A	1.86719e-05	-1.91869e-10	-1.36357	0.000101901	-1.91869e-10	-1.36372
18697725	chr11:18697725:C:T	7.07022e-06	-1.5447	-0.789994	3.66308e-05	-1.45419	-0.932635
18697835	chr11:18697835:C:T	5.17829e-05	-1.91869e-10	-0.34353	0.000284542	-1.91869e-10	-0.336834
18697883	chr11:18697883:T:TAATTCC	1.96392e-05	-1.91869e-10	-1.31306	0.000108481	-1.91869e-10	-1.30114
18698094	chr11:18698094:G:A	3.06176e-05	-1.91869e-10	-0.869016	0.00016847	-1.91869e-10	-0.860956
18698421	chr11:18698421:TA:T	4.01219e-05	0.440722	-1.03939	0.000244257	0.534553	-1.02405
18698624	chr11:18698624:T:G	1.9421e-05	-1.91869e-10	-1.32423	0.000107136	-1.91869e-10	-1.31361
18698630	chr11:18698630:A:AT	2.19063e-05	-1.91869e-10	-1.20382	0.000119801	-1.91869e-10	-1.20189
18698783	chr11:18698783:T:A	8.51138e-06	-1.05686	-1.09233	4.3508e-05	-1.16468	-1.05009
18698792	chr11:18698792:C:T	0.000108263	1.49952	-1.10555	0.000709401	1.66941	-1.0927
18699088	chr11:18699088:C:T	5.93316e-05	0.858904	-1.06635	0.000215033	0.435645	-1.05257
18699400	chr11:18699400:G:T	4.3976e-05	-1.91869e-10	-0.506946	0.000198798	-1.91869e-10	-0.695427
18699428	chr11:18699428:C:T	6.02054e-06	-1.46459	-1.03082	2.75962e-05	-1.53373	-1.13631
18699628	chr11:18699628:G:A	1.9519e-05	-1.91869e-10	-1.3192	0.00010595	-1.91869e-10	-1.32475
18699811	chr11:18699811:T:C	2.08217e-05	-1.91869e-10	-1.25459	0.000113325	-1.91869e-10	-1.25745
18699944	chr11:18699944:C:T	2.6322e-05	-1.91869e-10	-1.02018	0.000144002	-1.91869e-10	-1.01789
18700463	chr11:18700463:T:C	2.06951e-05	-0.241418	-1.01928	0.000155021	0.0138496	-0.958007
18700611	chr11:18700611:T:G	1.98068e-05	-1.91869e-10	-1.30457	0.000109485	-1.91869e-10	-1.29193
18700824	chr11:18700824:A:T	0.000251392	1.23642	-6.68817e-10	0.00158823	1.38266	-6.68817e-10
18700924	chr11:18700924:G:A	3.57584e-05	-1.91869e-10	-0.713805	0.000204363	-1.91869e-10	-0.667816
18701244	chr11:18701244:A:G	3.18707e-05	0.493804	-1.32271	0.000111695	0.0457475	-1.3177
18701356	chr11:18701356:T:C	2.14369e-05	-0.113374	-1.1121	4.65186e-05	-0.958309	-1.18956
18701930	chr11:18701930:T:C	2.15277e-05	-1.91869e-10	-1.22125	0.000117469	-1.91869e-10	-1.22154
18702142	chr11:18702142:C:T	5.34733e-06	-1.50212	-1.11188	2.7999e-05	-1.55031	-1.10524
18702185	chr11:18702185:G:C	3.41484e-05	-1.91869e-10	-0.759874	0.000192888	-1.91869e-10	-0.725607
18702299	chr11:18702299:T:C	1.9106e-05	-1.91869e-10	-1.34059	0.000105923	-1.91869e-10	-1.325
18702374	chr11:18702374:T:C	6.51218e-05	1.07883	-1.19317	0.000200908	0.48452	-1.16939
18703011	chr11:18703011:C:T	0.00012573	1.84897	-1.30542	0.000202448	0.629679	-1.30691
18703852	chr11:18703852:C:T	4.63198e-05	-0.455022	-6.68817e-10	0.000180323	-0.792969	-6.68817e-10
18703944	chr11:18703944:A:G	7.58276e-05	-1.91869e-10	0.0378721	0.000350056	-1.91869e-10	-0.129624
18704798	chr11:18704798:G:C	7.45533e-05	0.0209234	-6.68817e-10	0.0001582	-0.923854	-6.68817e-10
18704856	chr11:18704856:G:C	1.89765e-05	-1.91869e-10	-1.34739	0.000104499	-1.91869e-10	-1.33854
18704977	chr11:18704977:T:C	3.12885e-05	-1.91869e-10	-0.84734	0.000167242	-1.91869e-10	-0.868272
18705265	chr11:18705265:GCTGTGTGGCTATGAAGACAGTAGA:G	6.88019e-05	-0.0593587	-6.68817e-10	0.000289379	-0.319979	-6.68817e-10
18706541	chr11:18706541:G:C	7.84531e-05	-1.91869e-10	0.0719099	0.000361046	-1.91869e-10	-0.0987108
18706876	chr11:18706876:C:T	1.61385e-05	-1.50938	-6.68817e-10	9.14427e-05	-1.472	-6.68817e-10
18707103	chr11:18707103:T:C	6.49983e-05	0.00177468	-0.118004	0.000247339	-0.268525	-0.208431
18707690	chr11:18707690:T:C	0.000133602	1.96865	-1.36437	0.000239612	0.855679	-1.36437
18707820	chr11:18707820:G:T	1.45254e-05	-0.285227	-1.32947	7.53033e-05	-0.3356	-1.33059
18707884	chr11:18707884:C:T	1.97518e-05	-1.91869e-10	-1.30734	0.000107715	-1.91869e-10	-1.30822
18708050	chr11:18708050:A:G	5.81018e-06	-1.31003	-1.22094	3.08823e-05	-1.3223	-1.23523
18708272	chr11:18708272:C:T	1.54948e-05	-1.55009	-6.68817e-10	8.86418e-05	-1.50311	-6.68817e-10
18708463	chr11:18708463:C:T	2.69714e-05	0.358948	-1.35476	9.39115e-05	-0.0936332	-1.35173
18708525	chr11:18708525:T:C	4.47071e-06	-1.43602	-1.35702	2.7347e-05	-1.32569	-1.35342
18708534	chr11:18708534:C:T	9.54656e-05	0.842799	-0.574624	0.000329437	0.382044	-0.572375
18708884	chr11:18708884:A:G	2.78418e-05	0.372897	-1.33695	0.000105206	-1.40557e-05	-1.33178
18709207	chr11:18709207:ATGAT:A	0.000145945	1.94785	-1.25522	0.000518922	1.5163	-1.25226
18709348	chr11:18709348:A:G	0.000344861	2.27341	-0.720861	0.00119527	1.83705	-0.738643
18709457	chr11:18709457:C:G	2.70688e-05	0.306203	-1.29841	0.000103185	-0.0599611	-1.29123
18709458	chr11:18709458:C:T	3.15371e-05	-1.91869e-10	-0.839426	0.000168449	-1.91869e-10	-0.861085
18710099	chr11:18710099:G:A	0.000143485	1.97837	-1.30273	0.000519532	1.56476	-1.29955
18710358	chr11:18710358:T:A	1.89018e-05	-1.91869e-10	-1.35133	0.000103407	-1.91869e-10	-1.34905
18710879	chr11:18710879:T:G	8.68725e-05	-1.91869e-10	0.173851	0.000464999	-1.91869e-10	0.154318
18710880	chr11:18710880:T:C	4.6486e-06	-1.39547	-1.35856	2.88232e-05	-1.27131	-1.35523
18711027	chr11:18711027:T:C	0.000167577	2.01747	-1.18662	0.000592739	1.58109	-1.18405
18711127	chr11:18711127:C:CA	1.878e-05	-1.91869e-10	-1.3578	0.000102668	-1.91869e-10	-1.35622
18711299	chr11:18711299:A:G	0.000138306	1.99194	-1.35306	0.000490881	1.56055	-1.35206
18711546	chr11:18711546:C:T	1.88665e-05	-1.91869e-10	-1.3532	0.000102775	-1.91869e-10	-1.35518
18711616	chr11:18711616:C:T	0.000130131	1.91976	-1.34181	0.000463972	1.49247	-1.34036
18711717	chr11:18711717:C:A	4.37237e-06	-1.48792	-1.32736	2.62723e-05	-1.39977	-1.31943
18711921	chr11:18711921:C:T	0.000133163	1.94872	-1.34774	0.000474341	1.52071	-1.3465
18711974	chr11:18711974:C:T	0.000131989	1.93744	-1.34531	0.000470125	1.50934	-1.34406
18712412	chr11:18712412:G:A	3.02606e-05	-0.880745	-6.68817e-10	0.000142704	-1.02695	-6.68817e-10
18713432	chr11:18713432:T:C	4.40572e-06	-1.50694	-1.30075	2.29986e-05	-1.55705	-1.29523
18713849	chr11:18713849:G:T	3.8812e-05	0.681353	-1.31321	0.000134416	0.220979	-1.30776
18713933	chr11:18713933:G:A	3.14467e-05	0.514142	-1.35644	0.000107887	0.0473137	-1.35395
18714000	chr11:18714000:C:T	1.89893e-05	-1.34671	-6.68817e-10	9.36888e-05	-1.44774	-6.68817e-10
18714050	chr11:18714050:C:T	2.24296e-05	-1.91869e-10	-1.18021	0.000128332	-1.91869e-10	-1.1331
18714130	chr11:18714130:G:A	1.62463e-05	-1.50273	-6.68817e-10	8.93528e-05	-1.49512	-6.68817e-10
18714387	chr11:18714387:T:G	2.92798e-05	-1.91869e-10	-0.913692	0.000160346	-1.91869e-10	-0.910385
18714400	chr11:18714400:T:C	4.0675e-05	0.708576	-1.29355	0.000161556	0.384103	-1.28697
18714401	chr11:18714401:G:A	5.01719e-05	-1.91869e-10	-0.375136	0.000256094	-1.91869e-10	-0.44217
18714700	chr11:18714700:G:A	4.23684e-05	0.766919	-1.31111	0.000166951	0.43556	-1.30558
18714760	chr11:18714760:G:A	1.54344e-05	-1.55399	-6.68817e-10	8.41033e-05	-1.55567	-6.68817e-10
18715024	chr11:18715024:T:C	3.99853e-05	0.491436	-1.09351	0.000161877	0.179603	-1.08048
18715080	chr11:18715080:C:T	4.07162e-05	0.624506	-1.20847	0.000163351	0.302802	-1.19462
18715224	chr11:18715224:A:T	1.8771e-05	-1.91869e-10	-1.35828	0.000102846	-1.91869e-10	-1.35448
18715231	chr11:18715231:A:G	1.54181e-05	-1.55505	-6.68817e-10	8.40147e-05	-1.55673	-6.68817e-10
18715330	chr11:18715330:A:G	2.72707e-05	0.226323	-1.2111	0.000110687	-0.0795618	-1.20145
18715395	chr11:18715395:G:A	0.000223372	1.71069	-0.592443	0.000646278	1.10918	-0.625669
18715548	chr11:18715548:C:T	3.44091e-05	0.402409	-1.15468	0.000136236	0.0709502	-1.14428
18715819	chr11:18715819:C:A	1.62284e-05	-1.50383	-6.68817e-10	8.55154e-05	-1.53902	-6.68817e-10
18716031	chr11:18716031:G:C	2.41579e-05	-1.91869e-10	-1.10598	0.000131434	-1.91869e-10	-1.10921
18716405	chr11:18716405:C:A	3.07542e-05	0.312492	-1.17705	0.000122824	-0.0094644	-1.1675
18716782	chr11:18716782:C:T	2.5046e-05	0.248824	-1.3187	8.81401e-05	-0.187792	-1.321
18716783	chr11:18716783:G:A	1.96182e-05	-1.91869e-10	-1.31413	0.000110476	-1.91869e-10	-1.28292
18717028	chr11:18717028:A:C	2.50363e-05	0.289794	-1.36006	0.000100996	-0.0148284	-1.35781
18717171	chr11:18717171:A:G	2.51727e-05	0.156553	-1.22138	0.000103569	-0.134424	-1.21305
18717237	chr11:18717237:T:C	5.96113e-06	-1.45864	-1.04669	3.00215e-05	-1.52336	-1.06244
18717624	chr11:18717624:T:C	6.06196e-06	-1.49693	-0.991627	3.45429e-05	-1.46555	-0.979966
18717811	chr11:18717811:A:G	5.31601e-06	-1.55685	-1.06301	2.90678e-05	-1.55449	-1.06359
18717890	chr11:18717890:C:T	4.39192e-06	-1.52541	-1.28542	2.4883e-05	-1.49666	-1.27687
18718021	chr11:18718021:G:A	1.68655e-05	-1.46532	-6.68817e-10	9.13236e-05	-1.47331	-6.68817e-10
18718344	chr11:18718344:A:G	1.54903e-05	-1.55038	-6.68817e-10	8.40913e-05	-1.55581	-6.68817e-10
18718356	chr11:18718356:A:G	3.57464e-05	0.562379	-1.27652	0.000119244	0.0686886	-1.27523
18718681	chr11:18718681:G:T	2.2201e-05	-1.91869e-10	-1.19045	0.00012076	-1.91869e-10	-1.19391
18718841	chr11:18718841:C:T	1.86623e-05	-1.91869e-10	-1.36409	0.000101845	-1.91869e-10	-1.36426
18719386	chr11:18719386:C:T	5.23447e-06	-1.27309	-1.36223	2.4068e-05	-1.44605	-1.36078
18719537	chr11:18719537:A:T	1.54705e-05	-1.55166	-6.68817e-10	8.41185e-05	-1.55549	-6.68817e-10
18719713	chr11:18719713:T:C	6.25896e-06	-1.11938	-1.33719	3.66499e-05	-1.04704	-1.33926
18720358	chr11:18720358:G:A	3.08967e-05	-0.792355	-0.0675859	0.000194744	-0.653104	-0.0629259
18720496	chr11:18720496:A:G	1.06038e-05	-0.581289	-1.34808	4.51241e-05	-0.839275	-1.33903
18720702	chr11:18720702:C:T	2.03869e-05	-1.91869e-10	-1.2757	0.000110482	-1.91869e-10	-1.28287
18720825	chr11:18720825:G:A	8.13612e-06	-0.852954	-1.34132	3.60957e-05	-1.07108	-1.33046
18721023	chr11:18721023:A:G	7.22913e-06	-1.26893	-1.04354	3.99082e-05	-1.29222	-1.00892
18721475	chr11:18721475:G:A	1.65696e-05	-1.48302	-6.68817e-10	9.41479e-05	-1.44285	-6.68817e-10
18721849	chr11:18721849:T:TG	4.16913e-06	-1.50496	-1.35792	2.17985e-05	-1.54749	-1.35838
18721982	chr11:18721982:T:C	3.23971e-05	-1.91869e-10	-0.812523	0.000174852	-1.91869e-10	-0.823776
18722631	chr11:18722631:CTG:C	9.72963e-06	-0.669127	-1.34629	5.69719e-05	-0.595787	-1.34937
18722871	chr11:18722871:A:G	7.02281e-06	-1.24701	-1.09442	3.34758e-05	-1.41416	-1.06273
18723148	chr11:18723148:T:C	7.9649e-06	-0.857246	-1.3583	3.75475e-05	-1.00172	-1.36039
18723630	chr11:18723630:C:T	6.65323e-05	0.479883	-0.572786	0.000159835	-0.353015	-0.56056
18724880	chr11:18724880:A:G	4.71561e-06	-1.55556	-1.18415	2.64251e-05	-1.51101	-1.20239
18725050	chr11:18725050:C:T	6.43205e-05	-1.91869e-10	-0.126712	0.00036191	-1.91869e-10	-0.0963217
18725117	chr11:18725117:G:A	2.98191e-05	-1.91869e-10	-0.895442	0.000162821	-1.91869e-10	-0.895068
18725362	chr11:18725362:G:A	6.80577e-06	-1.54525	-0.827568	3.99258e-05	-1.51097	-0.789723
18725483	chr11:18725483:C:A	4.47339e-06	-1.44434	-1.3481	2.25317e-05	-1.53328	-1.33951
18725600	chr11:18725600:C:T	2.26747e-05	-1.16934	-6.68817e-10	0.00015229	-0.961929	-6.68817e-10
18725625	chr11:18725625:A:G	2.46523e-05	-1.91869e-10	-1.08572	0.000137094	-1.91869e-10	-1.06705
18726399	chr11:18726399:AG:A	4.34726e-05	-1.91869e-10	-0.518459	0.000238155	-1.91869e-10	-0.514795
18726412	chr11:18726412:T:C	3.93213e-06	-1.55704	-1.36437	2.15848e-05	-1.55142	-1.36431
18726456	chr11:18726456:A:G	8.42027e-06	-0.805518	-1.35443	3.73966e-05	-1.01217	-1.35397
18726499	chr11:18726499:A:G	5.96709e-06	-1.21858	-1.28576	2.96821e-05	-1.31767	-1.2795
18726550	chr11:18726550:C:A	2.42449e-05	-1.91869e-10	-1.10238	0.000126607	-1.91869e-10	-1.14663
18726692	chr11:18726692:C:G	9.95931e-06	-0.722717	-1.26937	4.20234e-05	-0.985162	-1.26433
18727086	chr11:18727086:A:G	5.05168e-05	0.374499	-0.742783	0.00033307	0.536659	-0.716025
18727272	chr11:18727272:C:T	4.62421e-05	0.427877	-0.884576	0.000161825	-0.00430459	-0.896896
18727371	chr11:18727371:T:C	2.00013e-05	-1.91869e-10	-1.29479	0.000106829	-1.91869e-10	-1.31649
18729339	chr11:18729339:G:A	3.91852e-05	0.020774	-0.643066	0.000168335	-0.214358	-0.647403
18729443	chr11:18729443:G:A	8.4505e-06	-0.802675	-1.35369	6.37228e-05	-0.486259	-1.34692
18729494	chr11:18729494:C:T	3.62809e-05	0.0182666	-0.717567	0.000155708	-0.217793	-0.721943
18730288	chr11:18730288:T:C	1.9881e-05	-1.91869e-10	-1.30083	0.000109394	-1.91869e-10	-1.29276
18730307	chr11:18730307:T:C	6.06876e-06	-1.2413	-1.24614	3.05648e-05	-1.30241	-1.26546
18730594	chr11:18730594:C:T	4.10199e-06	-1.5462	-1.33292	2.22435e-05	-1.54297	-1.3427
18731086	chr11:18731086:C:T	7.81488e-05	1.38637	-1.31835	0.000364851	1.22626	-1.31449
18731550	chr11:18731550:G:C	8.48727e-06	-0.797576	-1.35445	6.34331e-05	-0.48721	-1.35052
18731679	chr11:18731679:G:C	1.92657e-05	-1.91869e-10	-1.33227	0.000104768	-1.91869e-10	-1.33597
18731719	chr11:18731719:T:C	3.16864e-05	-0.834703	-6.68817e-10	0.000151244	-0.968823	-6.68817e-10
18731732	chr11:18731732:C:G	2.13135e-05	-1.91869e-10	-1.23125	0.000115236	-1.91869e-10	-1.24074
18732176	chr11:18732176:C:T	1.99963e-05	-1.91869e-10	-1.29504	0.000107339	-1.91869e-10	-1.31172
18733132	chr11:18733132:A:G	7.46141e-05	1.2737	-1.25196	0.000280353	0.880499	-1.23217
18733687	chr11:18733687:A:G	2.35444e-05	-1.91869e-10	-1.1317	0.000131612	-1.91869e-10	-1.10786
18733722	chr11:18733722:C:T	2.23227e-05	-1.91869e-10	-1.18499	0.000124408	-1.91869e-10	-1.16415
18734111	chr11:18734111:CT:C	1.41797e-05	-0.483988	-1.15479	9.55069e-05	-0.288845	-1.13967
18734512	chr11:18734512:T:C	0.000104128	1.46811	-1.11308	0.000381428	1.04631	-1.0901
18734815	chr11:18734815:C:A	1.93056e-05	-1.91869e-10	-1.33019	0.000104019	-1.91869e-10	-1.34315
18735038	chr11:18735038:A:G	0.00015014	1.40583	-0.684858	0.000568824	1.00166	-0.645801
18735808	chr11:18735808:G:A	2.22989e-05	0.035497	-1.22155	0.000106017	-0.118313	-1.2058
18735841	chr11:18735841:G:C	1.91322e-05	-1.91869e-10	-1.33922	0.000103122	-1.91869e-10	-1.35181
18736317	chr11:18736317:G:A	6.75812e-06	-1.24564	-1.13421	3.37647e-05	-1.30555	-1.16275
18736363	chr11:18736363:G:A	8.73258e-06	-1.10707	-1.01646	4.31261e-05	-1.17707	-1.04652
18736826	chr11:18736826:A:G	1.88207e-05	-1.35563	-6.68817e-10	9.48998e-05	-1.43489	-6.68817e-10
18736884	chr11:18736884:A:T	1.59926e-05	-0.606449	-0.912016	7.56309e-05	-0.749427	-0.912425
18737128	chr11:18737128:C:T	1.8701e-05	-1.91869e-10	-1.36202	0.00010184	-1.91869e-10	-1.36431
18737148	chr11:18737148:A:C	1.94107e-05	-1.91869e-10	-1.32477	0.000107805	-1.91869e-10	-1.30739
18737397	chr11:18737397:GGGC:AGGC	1.88227e-05	-1.91869e-10	-1.35553	0.000102092	-1.91869e-10	-1.36184
18737454	chr11:18737454:C:T	1.88432e-05	-1.91869e-10	-1.35444	0.000102163	-1.91869e-10	-1.36115
18737485	chr11:18737485:C:T	2.24471e-05	-1.91869e-10	-1.17943	0.000120257	-1.91869e-10	-1.19809
18737506	chr11:18737506:CA:C	1.86964e-05	-1.91869e-10	-1.36226	0.000102652	-1.91869e-10	-1.35637
18737526	chr11:18737526:T:C	1.86602e-05	-1.91869e-10	-1.3642	0.000102162	-1.91869e-10	-1.36116
18737532	chr11:18737532:C:G	1.86598e-05	-1.91869e-10	-1.36422	0.000102154	-1.91869e-10	-1.36124
18737699	chr11:18737699:T:C	1.91362e-05	-1.91869e-10	-1.33901	0.000103305	-1.91869e-10	-1.35003
18737790	chr11:18737790:A:G	1.89665e-05	-1.91869e-10	-1.34791	0.000104812	-1.91869e-10	-1.33555
18738634	chr11:18738634:G:A	3.03721e-05	-1.91869e-10	-0.877065	0.000156946	-1.91869e-10	-0.931812
18738888	chr11:18738888:C:T	4.41848e-06	-1.46846	-1.33634	2.463e-05	-1.44655	-1.3372
18739142	chr11:18739142:T:G	3.87625e-05	-1.91869e-10	-0.633137	0.000211301	-1.91869e-10	-0.634433
18739455	chr11:18739455:G:A	5.14449e-06	-1.48668	-1.16599	2.65811e-05	-1.55098	-1.15654
18739487	chr11:18739487:T:C	1.89964e-05	-1.91869e-10	-1.34634	0.000103262	-1.91869e-10	-1.35044
18739607	chr11:18739607:A:G	1.60973e-05	-1.51194	-6.68817e-10	9.56844e-05	-1.42666	-6.68817e-10
18739891	chr11:18739891:C:T	3.47893e-05	-1.91869e-10	-0.741282	0.000186123	-1.91869e-10	-0.761311
18741401	chr11:18741401:G:A	2.33733e-05	-1.139	-6.68817e-10	0.000114682	-1.24555	-6.68817e-10
18741490	chr11:18741490:T:C	2.16415e-05	-0.200575	-1.0154	0.000123609	-0.184946	-0.985648
18741677	chr11:18741677:T:C	1.3922e-05	-0.314906	-1.34221	8.02906e-05	-0.256548	-1.34552
18741960	chr11:18741960:C:G	4.30165e-05	-1.91869e-10	-0.529007	0.000216396	-1.91869e-10	-0.610606
18742151	chr11:18742151:A:G	2.06965e-05	-1.91869e-10	-1.26063	0.000114134	-1.91869e-10	-1.25034
18742540	chr11:18742540:C:T	2.42845e-05	0.157243	-1.25799	0.000180632	0.470904	-1.26216
18742566	chr11:18742566:G:A	1.42875e-05	-0.58749	-1.04372	8.60902e-05	-0.479526	-1.0528
18743199	chr11:18743199:G:C	1.59538e-05	-1.52089	-6.68817e-10	8.90465e-05	-1.49856	-6.68817e-10
18744101	chr11:18744101:A:G	4.65281e-05	-0.450535	-6.68817e-10	0.000146244	-1.00244	-6.68817e-10
18744864	chr11:18744864:C:T	5.49867e-05	-1.91869e-10	-0.2835	0.000313828	-1.91869e-10	-0.238872
18745081	chr11:18745081:C:T	3.98208e-06	-1.55689	-1.3519	2.17347e-05	-1.55259	-1.35622
18745100	chr11:18745100:G:A	4.00658e-06	-1.55623	-1.34642	2.18851e-05	-1.55026	-1.35165
18745350	chr11:18745350:C:T	2.29415e-05	-1.91869e-10	-1.15764	0.000121469	-1.91869e-10	-1.18806
18745535	chr11:18745535:T:C	4.926e-06	-1.39245	-1.30361	2.79695e-05	-1.3524	-1.3042
18745677	chr11:18745677:G:T	8.16581e-06	-1.534	-0.656637	4.23183e-05	-1.55382	-0.688682
18745858	chr11:18745858:A:G	1.96112e-05	-1.91869e-10	-1.31449	0.000105957	-1.91869e-10	-1.32468
18746255	chr11:18746255:A:G	5.21883e-06	-1.35333	-1.28499	2.95695e-05	-1.31502	-1.28596
18746276	chr11:18746276:C:T	1.67375e-05	-1.47294	-6.68817e-10	8.69081e-05	-1.52286	-6.68817e-10
18746467	chr11:18746467:C:G	2.07417e-05	-1.91869e-10	-1.25845	0.000112902	-1.91869e-10	-1.2612
18746521	chr11:18746521:C:T	5.45495e-06	-1.23132	-1.36275	3.38824e-05	-1.1006	-1.36423
18747809	chr11:18747809:A:T	7.14631e-06	-0.981915	-1.34208	4.65246e-05	-0.798377	-1.34936
18748353	chr11:18748353:T:C	4.20996e-06	-1.54592	-1.30722	2.26438e-05	-1.55019	-1.31764
18748718	chr11:18748718:T:A	1.97745e-05	-1.91869e-10	-1.3062	0.000109406	-1.91869e-10	-1.29265
18749275	chr11:18749275:T:C	1.21382e-05	-0.434148	-1.36009	7.33622e-05	-0.329181	-1.36313
18750067	chr11:18750067:T:C	5.21212e-06	-1.2801	-1.3595	2.75052e-05	-1.3164	-1.35695
18750490	chr11:18750490:T:C	2.59293e-05	-1.91869e-10	-1.03522	0.000138962	-1.91869e-10	-1.05351
18750869	chr11:18750869:C:T	7.03741e-06	-1.04897	-1.29038	4.3615e-05	-0.926925	-1.28539
18751108	chr11:18751108:C:T	7.11406e-06	-1.02419	-1.30433	4.41686e-05	-0.899909	-1.29979
18751114	chr11:18751114:C:T	1.70758e-05	-1.45293	-6.68817e-10	9.87012e-05	-1.39562	-6.68817e-10
18751444	chr11:18751444:A:G	2.50702e-05	-1.06891	-6.68817e-10	0.000110128	-1.28607	-6.68817e-10
18751553	chr11:18751553:C:T	8.13771e-05	0.108503	-6.68817e-10	0.000311418	-0.246581	-6.68817e-10
18751889	chr11:18751889:A:T	2.53003e-05	-1.05978	-6.68817e-10	0.000110913	-1.27897	-6.68817e-10
18752894	chr11:18752894:T:C	1.58257e-05	-1.52895	-6.68817e-10	8.43389e-05	-1.55287	-6.68817e-10
18753076	chr11:18753076:G:A	5.51239e-06	-1.55397	-1.02962	2.9549e-05	-1.54769	-1.05397
18753405	chr11:18753405:G:C	2.64577e-05	-1.91869e-10	-1.01504	0.000140529	-1.91869e-10	-1.0423
18753571	chr11:18753571:TCTC:T	6.45599e-06	-1.13391	-1.29168	3.92663e-05	-1.03125	-1.2861
18753810	chr11:18753810:A:G	4.13232e-05	-1.91869e-10	-0.569168	0.000224768	-1.91869e-10	-0.572647
18754209	chr11:18754209:T:C	4.50558e-06	-1.52783	-1.25745	2.46279e-05	-1.5124	-1.27143
18754237	chr11:18754237:C:T	7.67576e-05	-1.91869e-10	0.0500615	0.000417835	-1.91869e-10	0.0473711
18754314	chr11:18754314:C:T	4.96451e-06	-1.52872	-1.15955	2.69756e-05	-1.51341	-1.17938
18754784	chr11:18754784:T:C	4.53734e-06	-1.51486	-1.26339	2.48957e-05	-1.49605	-1.27698
18755457	chr11:18755457:C:T	4.37976e-06	-1.52758	-1.28602	2.40017e-05	-1.51125	-1.29835
18755579	chr11:18755579:TA:T	4.83297e-06	-1.52638	-1.18875	2.63109e-05	-1.50964	-1.20809
18755624	chr11:18755624:G:A	4.89238e-06	-1.53164	-1.17127	2.6581e-05	-1.51615	-1.19137
18755646	chr11:18755646:T:C	8.27361e-06	-0.82479	-1.35273	5.59865e-05	-0.604811	-1.35779
18756341	chr11:18756341:A:G	4.57575e-06	-1.40567	-1.36415	2.62886e-05	-1.35441	-1.36417
18756650	chr11:18756650:C:T	5.36347e-06	-1.25289	-1.35809	3.20225e-05	-1.16374	-1.35753
18757240	chr11:18757240:T:C	7.91698e-06	-0.883705	-1.33787	5.30604e-05	-0.673273	-1.34301
18757254	chr11:18757254:G:A	4.42775e-05	-0.500113	-6.68817e-10	0.000187891	-0.751852	-6.68817e-10
18757286	chr11:18757286:G:A	6.29601e-06	-1.19428	-1.2564	3.79833e-05	-1.09631	-1.25426
18757592	chr11:18757592:G:A	1.34973e-05	-0.341241	-1.34686	9.74434e-05	-0.0660943	-1.34235
18757607	chr11:18757607:GC:G	5.50666e-06	-1.35608	-1.22855	3.17134e-05	-1.31151	-1.21946
18758720	chr11:18758720:G:C	1.54114e-05	-1.55548	-6.68817e-10	8.41555e-05	-1.55505	-6.68817e-10
18758929	chr11:18758929:G:T	1.38255e-05	-0.33262	-1.33146	8.20967e-05	-0.254076	-1.32574
18758959	chr11:18758959:G:A	5.64284e-06	-1.20107	-1.35914	3.39666e-05	-1.10484	-1.3575
18759257	chr11:18759257:C:G	6.23163e-06	-1.09883	-1.36213	3.30996e-05	-1.12396	-1.36423
18759288	chr11:18759288:A:T	4.61806e-06	-1.39829	-1.36233	2.65287e-05	-1.34625	-1.36324
18759342	chr11:18759342:A:G	3.37535e-05	-1.91869e-10	-0.771508	0.000181516	-1.91869e-10	-0.78637
18759384	chr11:18759384:A:T	4.52481e-06	-1.41722	-1.3638	2.59376e-05	-1.36781	-1.36421
18759487	chr11:18759487:A:G	4.05371e-05	-1.91869e-10	-0.588373	0.000215394	-1.91869e-10	-0.615246
18759741	chr11:18759741:AATCAAC:A	7.6431e-06	-0.958079	-1.29871	5.04853e-05	-0.759939	-1.3061
18759937	chr11:18759937:T:TTA	9.59067e-06	-0.837538	-1.19226	6.35686e-05	-0.63028	-1.20532
18760319	chr11:18760319:G:A	4.61951e-06	-1.52185	-1.23845	2.53853e-05	-1.50247	-1.25107
18760584	chr11:18760584:G:A	6.40506e-06	-1.09855	-1.33496	3.88695e-05	-0.996128	-1.33138
18760750	chr11:18760750:C:T	6.54912e-06	-1.05547	-1.35579	3.9805e-05	-0.949987	-1.35374
18760786	chr11:18760786:C:T	2.30439e-05	-1.91869e-10	-1.15319	0.000123616	-1.91869e-10	-1.17054
18760861	chr11:18760861:T:G	9.1583e-06	-0.850979	-1.22495	6.07015e-05	-0.645186	-1.23656
18761304	chr11:18761304:G:A	6.16982e-06	-1.11138	-1.35955	3.71726e-05	-1.01124	-1.3609
18761369	chr11:18761369:G:A	4.07101e-06	-1.52258	-1.36412	2.27107e-05	-1.50058	-1.3643
18761420	chr11:18761420:A:C	6.248e-06	-1.37825	-1.08008	3.45116e-05	-1.32664	-1.11978
18762078	chr11:18762078:T:C	0.000133969	0.607021	-6.68817e-10	0.000898222	0.812701	-6.68817e-10
18762117	chr11:18762117:C:T	2.8216e-05	-1.91869e-10	-0.950702	0.00015245	-1.91869e-10	-0.96088
18762221	chr11:18762221:T:C	2.01739e-05	-1.91869e-10	-1.2862	0.000108186	-1.91869e-10	-1.30386
18762381	chr11:18762381:T:A	1.78385e-05	-1.40923	-6.68817e-10	0.000124813	-1.1609	-6.68817e-10
18762646	chr11:18762646:A:G	5.04082e-06	-1.45176	-1.22127	2.8001e-05	-1.40866	-1.24682
18762655	chr11:18762655:G:T	2.42159e-05	-1.10358	-6.68817e-10	0.000108127	-1.30441	-6.68817e-10
18762898	chr11:18762898:G:A	3.67227e-05	-1.91869e-10	-0.687195	0.000197394	-1.91869e-10	-0.702516
18762994	chr11:18762994:G:A	2.21212e-05	-1.19406	-6.68817e-10	0.000153708	-0.95266	-6.68817e-10
18763258	chr11:18763258:G:A	0.00871179	4.37636	0.405481	0.0991942	4.95467	0.562452
18763766	chr11:18763766:A:G	1.55057e-05	-1.54939	-6.68817e-10	8.39875e-05	-1.55705	-6.68817e-10
18763788	chr11:18763788:C:G	5.95731e-06	-1.55347	-0.952498	3.31524e-05	-1.55286	-0.933744
18763789	chr11:18763789:A:C	7.01703e-06	-1.5538	-0.788448	3.92094e-05	-1.5532	-0.765604
18763847	chr11:18763847:G:A	1.86587e-05	-1.91869e-10	-1.36428	0.000101842	-1.91869e-10	-1.36429
18763989	chr11:18763989:G:C	2.09173e-05	-1.91869e-10	-1.25001	0.000112839	-1.91869e-10	-1.26176
18764039	chr11:18764039:T:A	1.83309e-05	-1.382	-6.68817e-10	0.000128587	-1.13111	-6.68817e-10
18764232	chr11:18764232:T:C	1.94303e-05	-1.91869e-10	-1.32376	0.000107586	-1.91869e-10	-1.30943
18764380	chr11:18764380:G:T	6.11538e-06	-1.21413	-1.26565	3.66771e-05	-1.0995	-1.28606
18764690	chr11:18764690:A:G	9.50516e-05	-1.91869e-10	0.263829	0.000488028	-1.91869e-10	0.202656
18764705	chr11:18764705:T:C	1.89493e-05	-1.91869e-10	-1.34882	0.000102569	-1.91869e-10	-1.35718
18764802	chr11:18764802:C:T	1.91102e-05	-1.91869e-10	-1.34037	0.000103608	-1.91869e-10	-1.3471
18764857	chr11:18764857:C:T	2.16354e-05	-1.91869e-10	-1.21626	0.000123706	-1.91869e-10	-1.16981
18765195	chr11:18765195:C:T	6.16228e-05	-1.91869e-10	-0.169559	0.000316907	-1.91869e-10	-0.229107
18765497	chr11:18765497:T:C	8.95452e-06	-1.07435	-1.02409	5.08175e-05	-1.02992	-1.02955
18765554	chr11:18765554:A:T	4.22528e-05	-1.91869e-10	-0.54692	0.000239695	-1.91869e-10	-0.508351
18766114	chr11:18766114:C:G	3.52168e-05	-0.720398	-0.0086689	0.000147137	-0.902412	-0.0939393
18766579	chr11:18766579:G:A	6.63118e-06	-1.50214	-0.89667	3.69054e-05	-1.44748	-0.931877
18766655	chr11:18766655:T:C	3.3525e-05	-1.91869e-10	-0.7783	0.000183364	-1.91869e-10	-0.776246
18766991	chr11:18766991:T:C	1.94258e-05	-1.37406	0.0500737	9.16568e-05	-1.43314	-0.0365253
18767012	chr11:18767012:T:A	1.66591e-05	-1.41372	-0.0639116	7.94583e-05	-1.46516	-0.147326
18767172	chr11:18767172:C:A	2.8685e-05	-1.91869e-10	-0.934216	0.00015431	-1.91869e-10	-0.94875
18767355	chr11:18767355:G:A	2.25664e-05	-1.91869e-10	-1.17413	0.000125949	-1.91869e-10	-1.15184
18767588	chr11:18767588:T:C	1.91933e-05	-1.91869e-10	-1.33603	0.000103746	-1.91869e-10	-1.34577
18767689	chr11:18767689:G:A	1.94481e-05	-1.91869e-10	-1.32284	0.000104922	-1.91869e-10	-1.3345
18767977	chr11:18767977:T:C	2.09719e-05	-1.91869e-10	-1.24741	0.000114076	-1.91869e-10	-1.25085
18768273	chr11:18768273:A:T	4.63888e-06	-1.46411	-1.29201	2.57331e-05	-1.44411	-1.29583
18768384	chr11:18768384:T:C	0.000207072	1.04247	-6.68817e-10	0.00107294	0.990446	-6.68817e-10
18768456	chr11:18768456:T:C	1.46244e-05	-0.880219	-0.727682	6.83653e-05	-0.978878	-0.783973
18768994	chr11:18768994:A:G	3.66974e-05	-1.91869e-10	-0.687884	0.000208222	-1.91869e-10	-0.64911
18769131	chr11:18769131:C:T	0.000129526	-1.91869e-10	0.57329	0.000641467	-1.91869e-10	0.476041
18769136	chr11:18769136:C:T	3.28861e-05	-0.797542	-6.68817e-10	0.000163495	-0.890935	-6.68817e-10
18769343	chr11:18769343:G:A	1.61274e-05	-1.51007	-6.68817e-10	8.86471e-05	-1.50305	-6.68817e-10
18769547	chr11:18769547:T:C	1.65595e-05	-1.45208	-0.0315518	8.02395e-05	-1.4984	-0.104302
18769637	chr11:18769637:AGGT:A	5.03791e-05	-1.91869e-10	-0.371014	0.000257489	-1.91869e-10	-0.436739
18769664	chr11:18769664:A:C	8.19243e-06	-1.3665	-0.820881	4.80961e-05	-1.28101	-0.833509
18769929	chr11:18769929:G:C	1.91005e-05	-1.91869e-10	-1.34088	0.00010563	-1.91869e-10	-1.32778
18770099	chr11:18770099:C:T	4.77081e-06	-1.36601	-1.36207	3.08186e-05	-1.19804	-1.36156
18770351	chr11:18770351:T:C	3.23777e-05	-1.91869e-10	-0.81312	0.000176113	-1.91869e-10	-0.816591
18770873	chr11:18770873:C:T	2.16398e-05	-1.91869e-10	-1.21605	0.000116025	-1.91869e-10	-1.23391
18770877	chr11:18770877:T:C	2.13398e-05	-1.91869e-10	-1.23002	0.000118684	-1.91869e-10	-1.21126
18771131	chr11:18771131:C:G	2.382e-05	-1.91869e-10	-1.12007	0.000130979	-1.91869e-10	-1.11268
18771189	chr11:18771189:G:A	5.15241e-06	-1.30863	-1.34249	3.01862e-05	-1.23215	-1.34818
18771217	chr11:18771217:C:T	4.44769e-06	-1.5311	-1.2671	2.47953e-05	-1.502	-1.27506
18771260	chr11:18771260:A:G	9.86277e-05	0.906675	-0.605914	0.000563271	0.974322	-0.628277
18771333	chr11:18771333:T:C	0.000767611	3.63498	-1.28229	0.00519609	3.85376	-1.28582
18771650	chr11:18771650:G:A	5.56209e-06	-1.33394	-1.24067	2.73356e-05	-1.41985	-1.25968
18771776	chr11:18771776:C:T	5.34376e-06	-1.25912	-1.35554	3.05174e-05	-1.21346	-1.35596
18771813	chr11:18771813:T:C	4.48572e-06	-1.44551	-1.34418	2.31557e-05	-1.49409	-1.35138
18771918	chr11:18771918:A:C	0.000138811	0.642523	-6.68817e-10	0.000751536	0.634403	-6.68817e-10
18772082	chr11:18772082:G:A	1.86645e-05	-1.91869e-10	-1.36397	0.000101917	-1.91869e-10	-1.36356
18772138	chr11:18772138:C:T	1.21281e-05	-0.6684	-1.12666	5.96565e-05	-0.728394	-1.17072
18772414	chr11:18772414:G:A	9.53651e-06	-0.902403	-1.13306	4.88525e-05	-0.934011	-1.1649
18772701	chr11:18772701:G:C	9.51868e-06	-1.04068	-0.996658	4.47187e-05	-1.1516	-1.03572
18772828	chr11:18772828:G:C	8.92693e-06	-1.4636	-0.637915	4.43876e-05	-1.49573	-0.699028
18772994	chr11:18772994:G:A	1.89157e-05	-1.91869e-10	-1.3506	0.000102067	-1.91869e-10	-1.36209
18773191	chr11:18773191:C:T	1.89277e-05	-1.91869e-10	-1.34996	0.000105966	-1.91869e-10	-1.3246
18773376	chr11:18773376:C:T	2.10789e-05	-1.91869e-10	-1.24232	0.000111645	-1.91869e-10	-1.2724
18773556	chr11:18773556:T:C	1.99446e-05	-1.91869e-10	-1.29763	0.000113825	-1.91869e-10	-1.25305
18773769	chr11:18773769:G:A	1.87861e-05	-1.91869e-10	-1.35747	0.000103581	-1.91869e-10	-1.34737
18773926	chr11:18773926:C:T	2.40181e-05	-1.91869e-10	-1.11178	0.000126011	-1.91869e-10	-1.15134
18774194	chr11:18774194:G:A	2.39933e-05	-1.91869e-10	-1.11281	0.000133147	-1.91869e-10	-1.09626
18774455	chr11:18774455:T:TGTGGTCTG	1.9143e-05	-1.91869e-10	-1.33865	0.000104644	-1.91869e-10	-1.33715
18774783	chr11:18774783:G:A	2.078e-05	-1.91869e-10	-1.2566	0.000112354	-1.91869e-10	-1.26606
18774933	chr11:18774933:G:A	3.81951e-05	0.703938	-1.35182	0.000191809	0.618938	-1.35016
18775014	chr11:18775014:C:T	4.24045e-06	-1.5059	-1.34002	2.24638e-05	-1.51828	-1.35754
18775104	chr11:18775104:T:C	2.04366e-05	-1.91869e-10	-1.27327	0.000117733	-1.91869e-10	-1.21929
18775195	chr11:18775195:T:C	2.05253e-05	-1.91869e-10	-1.26893	0.000118451	-1.91869e-10	-1.21322
18775199	chr11:18775199:C:A	4.11933e-06	-1.52304	-1.35186	2.20129e-05	-1.53318	-1.36291
18775457	chr11:18775457:G:C	2.00009e-05	-1.91869e-10	-1.29481	0.00011459	-1.91869e-10	-1.24635
18775458	chr11:18775458:A:C	3.94237e-06	-1.55694	-1.36187	2.14652e-05	-1.55691	-1.36437
18775865	chr11:18775865:C:A	5.91586e-06	-1.54902	-0.963933	3.31515e-05	-1.55142	-0.935209
18775980	chr11:18775980:T:C	1.81779e-05	-1.39038	-6.68817e-10	9.8435e-05	-1.39832	-6.68817e-10
18776006	chr11:18776006:T:C	2.0705e-05	-1.91869e-10	-1.26021	0.000113581	-1.91869e-10	-1.2552
18776103	chr11:18776103:T:C	2.63365e-05	0.343598	-1.36323	0.000139149	0.305822	-1.35799
18776856	chr11:18776856:T:C	3.55848e-05	-1.91869e-10	-0.718671	0.000185741	-1.91869e-10	-0.763364
18776882	chr11:18776882:C:T	1.86736e-05	-1.91869e-10	-1.36348	0.000101968	-1.91869e-10	-1.36306
18777033	chr11:18777033:C:T	2.3727e-05	0.155634	-1.27961	0.000120394	0.0758206	-1.27277
18777214	chr11:18777214:G:A	1.87728e-05	-1.91869e-10	-1.35818	0.000104432	-1.91869e-10	-1.33918
18777626	chr11:18777626:T:C	1.88442e-05	-1.91869e-10	-1.35439	0.000105186	-1.91869e-10	-1.33198
18777703	chr11:18777703:T:C	2.78997e-05	0.277089	-1.23906	0.000141248	0.193896	-1.23109
18777726	chr11:18777726:A:G	1.88392e-05	-1.91869e-10	-1.35465	0.000105136	-1.91869e-10	-1.33246
18777761	chr11:18777761:A:C	1.89796e-05	-1.91869e-10	-1.34723	0.00010647	-1.91869e-10	-1.31985
18777859	chr11:18777859:C:T	1.88694e-05	-1.91869e-10	-1.35305	0.000105431	-1.91869e-10	-1.32966
18778253	chr11:18778253:C:T	1.87206e-05	-1.91869e-10	-1.36097	0.000101839	-1.91869e-10	-1.36432
18778394	chr11:18778394:G:A	1.8658e-05	-1.91869e-10	-1.36432	0.000102371	-1.91869e-10	-1.35911
18778738	chr11:18778738:T:G	2.33824e-05	0.221307	-1.35991	0.000124667	0.187644	-1.34972
18778741	chr11:18778741:C:A	2.02142e-05	-1.91869e-10	-1.28421	0.000114708	-1.91869e-10	-1.24533
18778803	chr11:18778803:C:T	1.95354e-05	-1.91869e-10	-1.31836	0.000109927	-1.91869e-10	-1.2879
18778842	chr11:18778842:C:T	6.41615e-06	-1.50974	-0.922031	3.59694e-05	-1.51255	-0.892502
18778965	chr11:18778965:T:A	1.94946e-05	-1.91869e-10	-1.32045	0.00010963	-1.91869e-10	-1.2906
18779109	chr11:18779109:G:C	1.95354e-05	-1.91869e-10	-1.31836	0.000109927	-1.91869e-10	-1.2879
18779210	chr11:18779210:C:G	1.86738e-05	-1.91869e-10	-1.36347	0.00010187	-1.91869e-10	-1.36401
18779297	chr11:18779297:G:A	1.96196e-05	-1.91869e-10	-1.31406	0.000110534	-1.91869e-10	-1.28239
18779564	chr11:18779564:T:C	2.05055e-05	-1.91869e-10	-1.2699	0.000116052	-1.91869e-10	-1.23368
18779652	chr11:18779652:C:A	5.58925e-06	-1.23599	-1.33376	3.5355e-05	-1.08555	-1.33673
18779738	chr11:18779738:C:T	5.37348e-06	-1.42939	-1.17972	2.86677e-05	-1.42705	-1.2049
18779789	chr11:18779789:C:T	1.86579e-05	-1.91869e-10	-1.36432	0.000102246	-1.91869e-10	-1.36033
18780678	chr11:18780678:A:G	1.90217e-05	-1.91869e-10	-1.34501	0.000102662	-1.91869e-10	-1.35628
18780769	chr11:18780769:A:AT	1.99193e-05	-1.91869e-10	-1.2989	0.000105234	-1.91869e-10	-1.33153
18781160	chr11:18781160:C:T	1.10164e-05	-0.55149	-1.33971	5.42802e-05	-0.650855	-1.3427
18781450	chr11:18781450:G:C	1.63589e-05	-1.49582	-6.68817e-10	8.84469e-05	-1.50531	-6.68817e-10
18781797	chr11:18781797:A:T	1.94604e-05	-1.91869e-10	-1.32221	0.000105538	-1.91869e-10	-1.32865
18781885	chr11:18781885:T:G	2.52026e-05	-1.91869e-10	-1.06365	0.000139737	-1.91869e-10	-1.04796
18781971	chr11:18781971:C:T	2.3297e-05	-1.91869e-10	-1.14227	0.000125496	-1.91869e-10	-1.15544
18782109	chr11:18782109:C:T	1.9058e-05	-1.91869e-10	-1.34311	0.000104779	-1.91869e-10	-1.33587
18782977	chr11:18782977:C:T	7.5796e-05	-0.288562	0.326017	0.000575719	-0.155873	0.523775
18783387	chr11:18783387:A:G	6.65818e-06	-1.50832	-0.886426	3.66836e-05	-1.52843	-0.856957
18783610	chr11:18783610:C:T	1.91684e-05	-1.91869e-10	-1.33733	0.000105561	-1.91869e-10	-1.32843
18783768	chr11:18783768:C:T	3.11192e-05	-0.852765	-6.68817e-10	0.000177888	-0.80656	-6.68817e-10
18783980	chr11:18783980:T:C	1.95599e-05	-1.91869e-10	-1.31711	0.000104609	-1.91869e-10	-1.33749
18784482	chr11:18784482:A:G	3.31459e-05	0.415419	-1.20509	0.000166478	0.307037	-1.17989
18784504	chr11:18784504:G:A	4.2645e-05	-1.91869e-10	-0.537681	0.000240074	-1.91869e-10	-0.506769
18784505	chr11:18784505:G:C	3.4321e-05	0.45525	-1.21008	0.000171535	0.342722	-1.18565
18785086	chr11:18785086:C:T	5.24414e-05	0.575453	-0.906347	0.000259563	0.471906	-0.900625
18785523	chr11:18785523:T:C	2.57579e-05	-1.91869e-10	-1.04185	0.000134618	-1.91869e-10	-1.08528
18785627	chr11:18785627:A:G	0.00064562	1.82116	0.358463	0.00861409	2.18351	0.88993
18785629	chr11:18785629:T:C	0.00142381	1.56543	1.40507	0.0182544	1.7841	2.04035
18785928	chr11:18785928:A:G	1.86635e-05	-1.91869e-10	-1.36402	0.000101845	-1.91869e-10	-1.36426
18786017	chr11:18786017:A:C	1.9977e-05	-1.91869e-10	-1.29601	0.000107696	-1.91869e-10	-1.30841
18786288	chr11:18786288:C:T	1.90519e-05	-1.91869e-10	-1.34342	0.000104651	-1.91869e-10	-1.33708
18786454	chr11:18786454:G:A	2.22043e-05	-1.91869e-10	-1.19031	0.000125075	-1.91869e-10	-1.15881
18786808	chr11:18786808:C:T	6.67571e-06	-1.54826	-0.843851	4.23467e-05	-1.54865	-0.693175
18787010	chr11:18787010:T:C	7.15383e-05	1.34167	-1.36203	0.000426755	1.42957	-1.36107
18787037	chr11:18787037:C:A	2.30714e-05	-1.152	-6.68817e-10	0.000130566	-1.11583	-6.68817e-10
18787750	chr11:18787750:A:T	0.00010522	-1.91869e-10	0.365462	0.000697128	-1.91869e-10	0.559253
18787831	chr11:18787831:C:G	1.90743e-05	-1.91869e-10	-1.34225	0.000104476	-1.91869e-10	-1.33876
18787941	chr11:18787941:C:A	4.62597e-06	-1.45842	-1.30048	2.49383e-05	-1.46591	-1.3054
18788960	chr11:18788960:C:T	2.29121e-05	-1.91869e-10	-1.15893	0.000128174	-1.91869e-10	-1.13432
18789146	chr11:18789146:T:C	1.89429e-05	-0.9952	-0.353959	0.000124382	-0.900149	-0.264213
18789413	chr11:18789413:C:T	6.70287e-06	-1.55493	-0.833126	4.2539e-05	-1.55554	-0.681753
18789654	chr11:18789654:T:C	5.05224e-06	-1.36174	-1.30902	2.68182e-05	-1.38221	-1.31643
18789724	chr11:18789724:C:T	1.90743e-05	-1.91869e-10	-1.34225	0.000104476	-1.91869e-10	-1.33876
18790408	chr11:18790408:C:T	1.53878e-05	-1.55702	-6.68817e-10	8.40002e-05	-1.5569	-6.68817e-10
18791081	chr11:18791081:G:A	3.09056e-05	-0.859654	-6.68817e-10	0.00017451	-0.825737	-6.68817e-10
18791151	chr11:18791151:C:T	0.000103203	-1.91869e-10	0.346103	0.00053788	-1.91869e-10	0.29992
18791223	chr11:18791223:G:A	0.000540641	-1.55706	3.55922	0.00911208	-1.54724	4.67688
18791321	chr11:18791321:A:C	3.89188e-05	-1.91869e-10	-0.629114	0.000203233	-1.91869e-10	-0.673362
18791544	chr11:18791544:G:A	3.15785e-05	-1.91869e-10	-0.838114	0.000184322	-1.91869e-10	-0.771033
18792511	chr11:18792511:G:A	2.31767e-05	-1.91869e-10	-1.14744	0.000129457	-1.91869e-10	-1.12436
18792556	chr11:18792556:C:T	7.60297e-06	-1.26212	-0.999934	4.79354e-05	-1.14688	-0.970978
18793302	chr11:18793302:C:G	1.96644e-05	-1.91869e-10	-1.31178	0.000109325	-1.91869e-10	-1.29339
18793318	chr11:18793318:C:G	7.49583e-06	-1.4351	-0.841141	5.11474e-05	-1.37603	-0.676979
18793436	chr11:18793436:T:G	0.000118104	0.403534	0.0774405	0.00107262	0.538702	0.451437
18793445	chr11:18793445:G:A	3.59577e-05	-1.01351	0.305264	0.000251751	-0.927855	0.468579
18793658	chr11:18793658:A:C	3.36474e-05	-1.91869e-10	-0.774654	0.000192219	-1.91869e-10	-0.72908
18793723	chr11:18793723:C:T	0.000779471	-1.53186	3.89988	0.0139695	-1.50842	5.06533
18793748	chr11:18793748:T:G	2.28249e-05	-1.49684	0.334104	0.000170367	-1.46967	0.619913
18793821	chr11:18793821:T:C	5.59036e-06	-1.46687	-1.10268	3.01926e-05	-1.46709	-1.11303
18794094	chr11:18794094:A:G	3.36251e-05	-1.91869e-10	-0.775317	0.000192084	-1.91869e-10	-0.729786
18794159	chr11:18794159:C:T	3.29824e-05	-0.980621	0.186005	0.00023064	-0.890978	0.344118
18794519	chr11:18794519:G:A	3.25007e-05	-1.05373	0.244395	0.000226677	-0.969426	0.405235
18794591	chr11:18794591:C:T	2.268e-05	-1.91869e-10	-1.16911	0.000128276	-1.91869e-10	-1.13353
18794871	chr11:18794871:T:C	5.37521e-06	-1.24471	-1.36408	3.26645e-05	-1.13804	-1.36339
18795160	chr11:18795160:A:G	2.38589e-05	-1.91869e-10	-1.11843	0.000137965	-1.91869e-10	-1.06072
18795284	chr11:18795284:C:T	4.30295e-05	-1.91869e-10	-0.528705	0.000227899	-1.91869e-10	-0.558815
18795630	chr11:18795630:G:A	5.76843e-06	-1.34436	-1.19383	3.62405e-05	-1.26264	-1.13489
18795682	chr11:18795682:C:T	1.8975e-05	-1.34747	-6.68817e-10	0.000102454	-1.35831	-6.68817e-10
18795793	chr11:18795793:T:C	2.84635e-05	-1.00023	0.0582612	0.000198275	-0.911232	0.213169
18796470	chr11:18796470:C:T	1.92899e-05	-1.91869e-10	-1.33101	0.000104003	-1.91869e-10	-1.3433
18797829	chr11:18797829:C:T	2.32136e-05	-1.91869e-10	-1.14585	0.00012407	-1.91869e-10	-1.16687
18798424	chr11:18798424:A:G	2.1574e-05	-1.91869e-10	-1.2191	0.00011418	-1.91869e-10	-1.24994
18798704	chr11:18798704:T:C	0.00326113	1.82927	1.96997	0.093169	2.42364	3.03081
18799352	chr11:18799352:C:G	1.93057e-05	-1.91869e-10	-1.33019	0.000104069	-1.91869e-10	-1.34266
18799390	chr11:18799390:T:G	1.89866e-05	-1.91869e-10	-1.34686	0.000104837	-1.91869e-10	-1.33531
18800056	chr11:18800056:G:T	4.58792e-05	-1.28265	0.81807	0.000317605	-1.24155	1.01464
18800095	chr11:18800095:A:T	3.17352e-05	-1.91869e-10	-0.833164	0.000182809	-1.91869e-10	-0.779274
18800490	chr11:18800490:A:G	2.11872e-05	-0.386384	-0.85081	0.000170728	-0.252616	-0.595028
18800520	chr11:18800520:C:A	4.80058e-05	-1.91869e-10	-0.419269	0.000296554	-1.91869e-10	-0.295487
18801019	chr11:18801019:C:A	2.11467e-05	-1.46203	0.222928	0.000122378	-1.46959	0.288988
18801124	chr11:18801124:A:G	1.89615e-05	-1.46272	0.114536	0.00010937	-1.47256	0.179581
18801731	chr11:18801731:C:T	2.30531e-05	0.132299	-1.28509	0.000127772	0.128828	-1.2663
18802018	chr11:18802018:A:G	0.000107922	1.58682	-1.19599	0.00082525	1.9878	-1.25983
18802052	chr11:18802052:G:A	0.000109122	1.4732	-1.07133	0.000810512	1.86837	-1.15842
18802070	chr11:18802070:AT:A	2.14339e-05	0.115765	-1.34138	0.000129423	0.159081	-1.28371
18802768	chr11:18802768:T:C	6.72083e-05	1.04484	-1.12763	0.000624101	1.50083	-1.05224
18803123	chr11:18803123:C:G	6.5699e-06	-1.54946	-0.858629	3.5528e-05	-1.55321	-0.864189
18803250	chr11:18803250:A:G	2.69407e-05	-1.91869e-10	-0.996952	0.000151154	-1.91869e-10	-0.969415
18803252	chr11:18803252:G:A	4.47099e-06	-1.54357	-1.24941	2.75705e-05	-1.53429	-1.13668
18803266	chr11:18803266:A:G	9.65041e-06	-1.23501	-0.788585	6.11245e-05	-1.18951	-0.685298
18803306	chr11:18803306:A:G	1.87719e-05	-1.91869e-10	-1.35823	0.000102202	-1.91869e-10	-1.36077
18803421	chr11:18803421:T:C	1.99788e-05	-1.44921	0.153293	0.000176012	-1.4129	0.59573
18803523	chr11:18803523:A:T	6.61216e-05	-1.91869e-10	-0.0990949	0.000372389	-1.91869e-10	-0.0677776
18803748	chr11:18803748:A:T	8.89081e-05	-1.91869e-10	0.197012	0.000648518	-1.91869e-10	0.486973
18803778	chr11:18803778:G:GTGATGGA	2.43843e-05	-1.91869e-10	-1.09665	0.000138327	-1.91869e-10	-1.0581
18803913	chr11:18803913:T:C	6.97943e-06	-1.49078	-0.856846	3.80423e-05	-1.50998	-0.839039
18804253	chr11:18804253:C:T	9.04318e-06	-1.48269	-0.605895	7.22722e-05	-1.45805	-0.249231
18804377	chr11:18804377:C:T	2.86165e-05	-1.91869e-10	-0.936607	0.000150266	-1.91869e-10	-0.975307
18804547	chr11:18804547:C:T	1.92426e-05	-1.91869e-10	-1.33347	0.00010613	-1.91869e-10	-1.32305
18805161	chr11:18805161:T:C	2.87217e-05	-1.91869e-10	-0.932939	0.000150797	-1.91869e-10	-0.971784
18805426	chr11:18805426:A:C	3.20687e-05	-1.91869e-10	-0.822711	0.000179395	-1.91869e-10	-0.798125
18805572	chr11:18805572:C:T	3.39836e-05	-1.91869e-10	-0.764714	0.000201035	-1.91869e-10	-0.684239
18805802	chr11:18805802:T:G	1.77263e-05	-1.41554	-6.68817e-10	9.35993e-05	-1.44869	-6.68817e-10
18806123	chr11:18806123:T:C	3.70528e-05	-1.91869e-10	-0.678247	0.000208158	-1.91869e-10	-0.64942
18806167	chr11:18806167:A:G	3.04289e-05	-1.91869e-10	-0.875198	0.000169869	-1.91869e-10	-0.852691
18806418	chr11:18806418:G:C	2.56997e-05	-1.91869e-10	-1.04411	0.000144582	-1.91869e-10	-1.01387
18806460	chr11:18806460:G:A	3.05248e-05	-1.91869e-10	-0.872052	0.000170417	-1.91869e-10	-0.849469
18806469	chr11:18806469:C:T	3.04191e-05	-1.91869e-10	-0.87552	0.000169811	-1.91869e-10	-0.853032
18806470	chr11:18806470:T:C	3.04191e-05	-1.91869e-10	-0.87552	0.000169811	-1.91869e-10	-0.853032
18806471	chr11:18806471:G:A	3.04092e-05	-1.91869e-10	-0.875846	0.000169755	-1.91869e-10	-0.85336
18806485	chr11:18806485:C:G	3.03064e-05	-1.91869e-10	-0.879233	0.000169167	-1.91869e-10	-0.856831
18806486	chr11:18806486:T:C	3.03926e-05	-1.91869e-10	-0.876391	0.000169661	-1.91869e-10	-0.853914
18806503	chr11:18806503:A:G	3.04517e-05	-1.91869e-10	-0.87445	0.000169998	-1.91869e-10	-0.851927
18806509	chr11:18806509:A:G	3.04517e-05	-1.91869e-10	-0.87445	0.000169998	-1.91869e-10	-0.851927
18806547	chr11:18806547:C:T	1.55868e-05	-1.54417	-6.68817e-10	8.47657e-05	-1.54783	-6.68817e-10
18806657	chr11:18806657:G:T	7.60105e-05	-1.91869e-10	0.0402803	0.000563625	-1.91869e-10	0.346672
18806694	chr11:18806694:A:G	8.087e-06	-1.3993	-0.801029	6.0083e-05	-1.36118	-0.530809
18806781	chr11:18806781:T:C	0.000141474	0.945784	-0.284262	0.00107179	1.3477	-0.358335
18806893	chr11:18806893:T:C	1.89483e-05	-1.91869e-10	-1.34888	0.00010421	-1.91869e-10	-1.34131
18807174	chr11:18807174:A:G	5.52055e-06	-1.45891	-1.1232	3.35017e-05	-1.38924	-1.08689
18807193	chr11:18807193:T:C	2.72199e-05	-1.91869e-10	-0.986641	0.000155709	-1.91869e-10	-0.939728
18807255	chr11:18807255:T:C	2.45324e-05	-1.3982	0.307609	0.00014008	-1.42813	0.382632
18807485	chr11:18807485:T:C	1.01239e-05	-1.21858	-0.757111	6.40238e-05	-1.17695	-0.651511
18807641	chr11:18807641:C:T	3.04541e-05	-1.91869e-10	-0.87437	0.000170013	-1.91869e-10	-0.851841
18807661	chr11:18807661:C:T	3.04673e-05	-1.91869e-10	-0.873935	0.00017009	-1.91869e-10	-0.851389
18807690	chr11:18807690:ATTAAT:A	4.32597e-05	-1.91869e-10	-0.52337	0.000231282	-1.91869e-10	-0.54408
18807836	chr11:18807836:T:G	2.95182e-05	-1.91869e-10	-0.905585	0.000162822	-1.91869e-10	-0.895061
18808092	chr11:18808092:A:G	1.01104e-05	-1.29566	-0.681372	6.31245e-05	-1.1864	-0.656205
18808154	chr11:18808154:C:T	2.98273e-05	-1.91869e-10	-0.895165	0.000166351	-1.91869e-10	-0.873614
18808302	chr11:18808302:C:T	3.39439e-05	-1.91869e-10	-0.76588	0.000200707	-1.91869e-10	-0.68587
18808309	chr11:18808309:A:G	2.79502e-05	-1.91869e-10	-0.960167	0.000160181	-1.91869e-10	-0.911412
18808595	chr11:18808595:T:C	2.16402e-05	-1.91869e-10	-1.21604	0.000116466	-1.91869e-10	-1.23012
18809313	chr11:18809313:C:T	1.54083e-05	-1.55569	-6.68817e-10	8.40269e-05	-1.55658	-6.68817e-10
18809752	chr11:18809752:A:C	2.861e-05	-1.91869e-10	-0.936833	0.000150235	-1.91869e-10	-0.975518
18809913	chr11:18809913:G:A	8.84234e-06	-1.46467	-0.646367	5.29576e-05	-1.39725	-0.620979
18810062	chr11:18810062:T:C	1.96139e-05	-1.31435	-6.68817e-10	9.59583e-05	-1.4238	-6.68817e-10
18811071	chr11:18811071:G:A	4.61519e-06	-1.55704	-1.2042	2.86934e-05	-1.55537	-1.07568
18811240	chr11:18811240:A:AATTT	3.05118e-05	-1.91869e-10	-0.872477	0.000179005	-1.91869e-10	-0.800303
18811914	chr11:18811914:C:A	3.38261e-05	-1.91869e-10	-0.769359	0.000190597	-1.91869e-10	-0.737555
18812089	chr11:18812089:T:C	2.87081e-05	-1.91869e-10	-0.933411	0.000150771	-1.91869e-10	-0.971957
18812148	chr11:18812148:A:G	2.94479e-05	-1.91869e-10	-0.90797	0.000154479	-1.91869e-10	-0.947659
18812513	chr11:18812513:G:A	3.82687e-05	-1.91869e-10	-0.645959	0.000214404	-1.91869e-10	-0.619856
18812917	chr11:18812917:T:G	2.13193e-05	-1.91869e-10	-1.23098	0.000120307	-1.91869e-10	-1.19767
18813027	chr11:18813027:C:G	2.08505e-05	-0.248865	-1.00435	0.000177261	0.0365637	-0.846655
18813422	chr11:18813422:C:T	4.90884e-05	-1.91869e-10	-0.396967	0.000260433	-1.91869e-10	-0.42537
18813482	chr11:18813482:A:G	0.000335031	-1.91869e-10	1.52363	0.00259315	-1.91869e-10	1.87291
18813506	chr11:18813506:C:T	1.89151e-05	-1.44702	0.096386	0.00010895	-1.46942	0.172592
18813511	chr11:18813511:C:T	1.01936e-05	-1.30447	-0.664359	6.35876e-05	-1.19576	-0.639538
18813526	chr11:18813526:G:C	0.000113918	0.444886	-6.68817e-10	0.000804764	0.702833	-6.68817e-10
18813582	chr11:18813582:A:G	6.46811e-05	-1.91869e-10	-0.121121	0.000340497	-1.91869e-10	-0.15731
18813851	chr11:18813851:C:T	1.97303e-05	-1.02927	-0.279169	0.000140058	-0.950924	-0.0947355
18813864	chr11:18813864:G:A	9.5709e-06	-0.960299	-1.07156	6.94878e-05	-0.750048	-0.996518
18813959	chr11:18813959:C:T	7.44878e-06	-1.47182	-0.810718	4.41e-05	-1.48796	-0.713293
18814193	chr11:18814193:G:A	7.12955e-06	-1.12388	-1.20246	4.53724e-05	-1.0714	-1.10141
18814328	chr11:18814328:C:T	3.31272e-05	-1.91869e-10	-0.790236	0.000189929	-1.91869e-10	-0.741066
18814405	chr11:18814405:C:T	7.14369e-06	-1.47721	-0.847147	4.22106e-05	-1.49229	-0.752757
18814574	chr11:18814574:G:A	5.7757e-06	-1.18168	-1.35525	3.5293e-05	-1.06242	-1.36161
18814595	chr11:18814595:T:C	5.17799e-06	-1.55587	-1.0903	3.03239e-05	-1.55692	-1.01886
18814729	chr11:18814729:G:A	3.94575e-06	-1.55495	-1.363	2.14631e-05	-1.55704	-1.36434
18814804	chr11:18814804:C:T	2.44728e-05	-1.09303	-6.68817e-10	0.000120933	-1.19248	-6.68817e-10
18814838	chr11:18814838:C:T	5.17146e-06	-1.55544	-1.09199	3.02668e-05	-1.55702	-1.02064
18815050	chr11:18815050:C:A	4.72708e-05	-1.91869e-10	-0.434698	0.000271456	-1.91869e-10	-0.383917
18815276	chr11:18815276:A:G	1.10011e-05	-0.727401	-1.16519	7.05605e-05	-0.476345	-1.2549
18815998	chr11:18815998:T:C	1.01211e-05	-1.25013	-0.725837	5.80301e-05	-1.10589	-0.820864
18816045	chr11:18816045:AT:A	5.40547e-06	-1.55017	-1.05301	2.82779e-05	-1.54885	-1.09678
18816052	chr11:18816052:T:A	2.19812e-05	-1.91869e-10	-1.2004	0.000124458	-1.91869e-10	-1.16375
18816094	chr11:18816094:T:C	1.14201e-05	-0.557936	-1.29728	7.81594e-05	-0.285351	-1.34362
18816098	chr11:18816098:G:C	5.63318e-06	-1.2054	-1.35652	3.49424e-05	-1.10044	-1.33358
18816191	chr11:18816191:C:T	1.19936e-05	-1.55415	-0.252069	6.95557e-05	-1.54973	-0.19586
18816320	chr11:18816320:T:C	7.29055e-06	-1.17838	-1.12564	4.71256e-05	-1.12871	-1.00619
18816399	chr11:18816399:A:G	4.02884e-06	-1.55324	-1.34387	2.16476e-05	-1.55631	-1.35651
18816403	chr11:18816403:G:A	1.54232e-05	-0.678852	-0.875866	0.000121317	-0.422659	-0.766653
18816542	chr11:18816542:G:C	2.01518e-05	-1.2873	-6.68817e-10	0.000115802	-1.23583	-6.68817e-10
18816592	chr11:18816592:T:C	1.67861e-05	-1.47004	-6.68817e-10	8.82622e-05	-1.5074	-6.68817e-10
18816658	chr11:18816658:A:G	4.23692e-06	-1.49011	-1.35664	2.3732e-05	-1.46157	-1.35932
18817306	chr11:18817306:T:C	5.84107e-06	-1.41598	-1.1097	3.3365e-05	-1.37804	-1.10217
18817369	chr11:18817369:A:G	1.08567e-05	-0.737776	-1.16803	7.04386e-05	-0.484519	-1.24846
18817478	chr11:18817478:C:A	3.14217e-05	-1.91869e-10	-0.843091	0.000177502	-1.91869e-10	-0.808733
18817520	chr11:18817520:C:T	1.20012e-05	-1.55528	-0.250299	6.94855e-05	-1.55172	-0.194874
18817547	chr11:18817547:A:G	1.562e-05	-1.54204	-6.68817e-10	8.53902e-05	-1.54049	-6.68817e-10
18817950	chr11:18817950:G:A	7.02508e-06	-0.993596	-1.34751	4.62821e-05	-0.789122	-1.36384
18818142	chr11:18818142:A:G	5.55366e-06	-1.21714	-1.35899	3.47719e-05	-1.10496	-1.33394
18818211	chr11:18818211:AAGGCGATTGC:A	5.03633e-06	-1.33139	-1.34253	3.11538e-05	-1.2465	-1.30228
18818275	chr11:18818275:C:G	1.65635e-05	-1.48339	-6.68817e-10	9.15536e-05	-1.47079	-6.68817e-10
18818463	chr11:18818463:A:G	5.00204e-06	-1.33237	-1.34838	3.08021e-05	-1.24768	-1.31246
18818471	chr11:18818471:A:G	5.8864e-06	-1.30585	-1.2121	3.80567e-05	-1.21226	-1.13638
18818582	chr11:18818582:T:C	1.25269e-05	-1.55559	-0.207121	7.25885e-05	-1.55211	-0.150799
18818720	chr11:18818720:A:T	2.26561e-05	-1.91869e-10	-1.17016	0.00012684	-1.91869e-10	-1.14479
18818866	chr11:18818866:G:A	6.1642e-06	-1.3091	-1.16273	4.02028e-05	-1.21555	-1.07823
18819110	chr11:18819110:A:G	5.19055e-06	-1.30839	-1.33537	3.23754e-05	-1.21948	-1.29084
18819259	chr11:18819259:C:T	1.88148e-05	-1.91869e-10	-1.35595	0.000102435	-1.91869e-10	-1.35849
18819302	chr11:18819302:A:C	5.02657e-06	-1.32355	-1.3523	3.08924e-05	-1.23742	-1.31979
18819550	chr11:18819550:C:G	2.03657e-05	-1.91869e-10	-1.27674	0.000112942	-1.91869e-10	-1.26085
18819637	chr11:18819637:A:C	6.49524e-06	-1.31158	-1.10794	4.2945e-05	-1.22052	-1.00728
18819679	chr11:18819679:G:A	1.87629e-05	-1.91869e-10	-1.35871	0.000102204	-1.91869e-10	-1.36074
18819726	chr11:18819726:A:G	3.68552e-05	-1.91869e-10	-0.683595	0.000195862	-1.91869e-10	-0.710305
18820483	chr11:18820483:G:C	4.68273e-06	-1.49523	-1.25148	2.46508e-05	-1.46477	-1.31814
18820697	chr11:18820697:C:T	1.86804e-05	-1.91869e-10	-1.36311	0.000102026	-1.91869e-10	-1.36249
18820698	chr11:18820698:G:A	3.53464e-05	-1.91869e-10	-0.725394	0.000189257	-1.91869e-10	-0.744608
18820826	chr11:18820826:C:T	1.87302e-05	-1.91869e-10	-1.36045	0.000102065	-1.91869e-10	-1.36211
18820889	chr11:18820889:T:A	6.83529e-06	-1.298	-1.07049	4.55279e-05	-1.20265	-0.966744
18820908	chr11:18820908:C:T	3.71096e-05	-1.91869e-10	-0.676716	0.000221939	-1.91869e-10	-0.585315
18821028	chr11:18821028:T:C	2.96651e-05	-1.91869e-10	-0.900618	0.000159115	-1.91869e-10	-0.918089
18821040	chr11:18821040:T:C	8.04644e-05	-1.91869e-10	0.0972247	0.000519193	-1.91869e-10	0.264559
18821471	chr11:18821471:G:A	5.81989e-06	-1.47776	-1.05155	3.37494e-05	-1.49269	-0.976067
18821507	chr11:18821507:G:A	6.45535e-06	-1.28213	-1.14356	4.23884e-05	-1.1864	-1.05445
18821635	chr11:18821635:T:C	6.16084e-05	-1.91869e-10	-0.169793	0.000377634	-1.91869e-10	-0.0537908
18821776	chr11:18821776:G:A	4.41573e-05	-1.91869e-10	-0.502833	0.000233906	-1.91869e-10	-0.532797
18822027	chr11:18822027:A:C	6.85281e-06	-1.34156	-1.02437	4.55953e-05	-1.25651	-0.911401
18822061	chr11:18822061:C:T	6.42315e-06	-1.06778	-1.3629	4.3655e-05	-0.883752	-1.32765
18822254	chr11:18822254:C:G	7.22126e-06	-1.24272	-1.07084	4.92412e-05	-1.12481	-0.966176
18822491	chr11:18822491:G:A	6.47643e-06	-1.0696	-1.35282	4.01057e-05	-0.93567	-1.36053
18822492	chr11:18822492:T:C	7.34025e-06	-1.20797	-1.08924	5.01381e-05	-1.08493	-0.988004
18822678	chr11:18822678:T:A	4.61761e-06	-1.43743	-1.32329	2.50795e-05	-1.45923	-1.30643
18823265	chr11:18823265:A:G	1.49951e-05	-0.557521	-1.02535	0.000119036	-0.243109	-0.965184
18823588	chr11:18823588:T:A	6.60439e-06	-1.09449	-1.30836	4.12345e-05	-0.913632	-1.35481
18823824	chr11:18823824:T:C	7.31061e-06	-1.02583	-1.27544	4.48693e-05	-0.886273	-1.29769
18824058	chr11:18824058:T:C	1.85617e-05	-1.36949	-6.68817e-10	0.000105514	-1.32887	-6.68817e-10
18824119	chr11:18824119:A:T	6.57176e-06	-1.11462	-1.29319	3.99638e-05	-0.98682	-1.31292
18824272	chr11:18824272:A:G	1.87487e-05	-1.91869e-10	-1.35947	0.000102463	-1.91869e-10	-1.35822
18824276	chr11:18824276:C:T	6.78877e-06	-1.09578	-1.27954	4.12816e-05	-0.96607	-1.30123
18824486	chr11:18824486:A:T	7.34184e-06	-1.01658	-1.28042	4.5133e-05	-0.876112	-1.30199
18824504	chr11:18824504:G:A	4.90821e-06	-1.47912	-1.22056	2.6417e-05	-1.45181	-1.2619
18824538	chr11:18824538:G:T	7.23877e-06	-1.02338	-1.28776	4.45022e-05	-0.883805	-1.30837
18824597	chr11:18824597:G:T	1.89632e-05	-1.91869e-10	-1.34809	0.000103917	-1.91869e-10	-1.34412
18824672	chr11:18824672:T:G	2.78023e-05	-1.91869e-10	-0.965472	0.000160503	-1.91869e-10	-0.909404
18824705	chr11:18824705:TA:T	7.38006e-06	-1.01227	-1.27954	4.53403e-05	-0.872292	-1.30123
18824798	chr11:18824798:C:T	1.87356e-05	-1.91869e-10	-1.36017	0.000102382	-1.91869e-10	-1.359
18824821	chr11:18824821:C:T	1.03086e-05	-1.54684	-0.410765	5.95957e-05	-1.53967	-0.360458
18824924	chr11:18824924:C:T	6.71282e-06	-1.07088	-1.31569	4.52002e-05	-0.844792	-1.33182
18825116	chr11:18825116:A:G	4.73287e-06	-1.48071	-1.25535	2.56129e-05	-1.45359	-1.29103
18825133	chr11:18825133:T:C	7.21574e-06	-1.03576	-1.27857	4.42185e-05	-0.898188	-1.30039
18825193	chr11:18825193:T:G	1.96979e-05	-1.91869e-10	-1.31008	0.000109838	-1.91869e-10	-1.28871
18825199	chr11:18825199:G:T	1.7408e-05	-1.43366	-6.68817e-10	9.84321e-05	-1.39835	-6.68817e-10
18825414	chr11:18825414:C:G	6.40535e-06	-1.49461	-0.938847	3.26737e-05	-1.47143	-1.02971
18825687	chr11:18825687:G:A	1.90373e-05	-1.91869e-10	-1.34419	0.000105646	-1.91869e-10	-1.32762
18825869	chr11:18825869:C:G	4.81655e-05	-1.91869e-10	-0.415947	0.000254821	-1.91869e-10	-0.447156
18825956	chr11:18825956:G:T	1.76962e-05	-1.41724	-6.68817e-10	0.000100262	-1.37993	-6.68817e-10
18826028	chr11:18826028:C:T	1.88275e-05	-1.91869e-10	-1.35527	0.000102493	-1.91869e-10	-1.35793
18826088	chr11:18826088:G:A	1.89671e-05	-1.91869e-10	-1.34788	0.000103941	-1.91869e-10	-1.34389
18826359	chr11:18826359:A:C	6.17485e-06	-1.50569	-0.964412	3.01349e-05	-1.47612	-1.10591
18826455	chr11:18826455:G:A	7.54711e-06	-1.02368	-1.24574	4.60953e-05	-0.885349	-1.27166
18826654	chr11:18826654:T:A	8.80082e-06	-0.970125	-1.14562	5.5089e-05	-0.7896	-1.18917
18826656	chr11:18826656:C:T	7.39226e-06	-1.06281	-1.22734	4.49184e-05	-0.930349	-1.25252
18826680	chr11:18826680:T:C	7.1716e-06	-1.04092	-1.27954	4.3902e-05	-0.904527	-1.30123
18826795	chr11:18826795:T:C	6.83705e-06	-1.07219	-1.29604	4.17909e-05	-0.939666	-1.31537
18826805	chr11:18826805:C:T	2.47057e-05	-1.91869e-10	-1.08356	0.000137629	-1.91869e-10	-1.06315
18826806	chr11:18826806:G:A	7.22621e-06	-1.04361	-1.26926	4.41564e-05	-0.907754	-1.29222
18826865	chr11:18826865:C:T	5.76149e-06	-1.37156	-1.16783	3.09437e-05	-1.40409	-1.15146
18826900	chr11:18826900:T:C	7.23262e-06	-1.02336	-1.28863	4.44344e-05	-0.884667	-1.30903
18826938	chr11:18826938:G:A	4.75048e-05	-1.91869e-10	-0.429759	0.000244173	-1.91869e-10	-0.48984
18826989	chr11:18826989:G:A	6.94956e-06	-1.0742	-1.27771	4.23634e-05	-0.941792	-1.29964
18827017	chr11:18827017:T:C	2.90574e-05	-1.91869e-10	-0.921318	0.000170148	-1.91869e-10	-0.851048
18827022	chr11:18827022:T:C	1.89681e-05	-1.91869e-10	-1.34783	0.000103947	-1.91869e-10	-1.34384
18827042	chr11:18827042:G:C	1.95001e-05	-1.91869e-10	-1.32017	0.00010921	-1.91869e-10	-1.29445
18827236	chr11:18827236:G:A	1.88259e-05	-1.91869e-10	-1.35536	0.000102485	-1.91869e-10	-1.358
18827242	chr11:18827242:G:C	1.88182e-05	-1.91869e-10	-1.35576	0.00010245	-1.91869e-10	-1.35834
18827359	chr11:18827359:T:G	1.87281e-05	-1.91869e-10	-1.36057	0.000102337	-1.91869e-10	-1.35945
18827400	chr11:18827400:A:G	3.42785e-05	-1.91869e-10	-0.756074	0.000182704	-1.91869e-10	-0.779849
18827695	chr11:18827695:C:T	1.20513e-05	-1.25218	-0.549243	6.67813e-05	-1.21437	-0.571921
18828182	chr11:18828182:T:C	0.000130552	-1.91869e-10	0.581184	0.000823175	-1.91869e-10	0.725453
18828217	chr11:18828217:C:T	1.54302e-05	-1.55427	-6.68817e-10	8.41762e-05	-1.5548	-6.68817e-10
18828269	chr11:18828269:T:C	4.94169e-06	-1.43298	-1.2599	3.05703e-05	-1.36659	-1.20109
18828438	chr11:18828438:G:C	2.95542e-05	-0.904366	-6.68817e-10	0.000177779	-0.807174	-6.68817e-10
18828439	chr11:18828439:G:T	3.04397e-05	-0.874842	-6.68817e-10	0.000183593	-0.774994	-6.68817e-10
18828465	chr11:18828465:C:T	1.96616e-05	-1.91869e-10	-1.31192	0.000108076	-1.91869e-10	-1.30488
18828512	chr11:18828512:T:A	1.10185e-05	-1.53676	-0.354253	6.42461e-05	-1.52621	-0.298783
18828525	chr11:18828525:G:A	6.91141e-06	-1.07277	-1.28465	4.21735e-05	-0.94036	-1.30557
18828572	chr11:18828572:G:T	4.60046e-05	-1.91869e-10	-0.461849	0.000236708	-1.91869e-10	-0.520889
18828645	chr11:18828645:T:C	7.0792e-06	-1.05182	-1.28161	4.32928e-05	-0.916732	-1.303
18828932	chr11:18828932:G:A	7.2146e-06	-1.04339	-1.27109	4.41241e-05	-0.9068	-1.29391
18828965	chr11:18828965:C:G	5.93717e-06	-1.47631	-1.03304	3.45232e-05	-1.49152	-0.954561
18829132	chr11:18829132:G:T	4.36899e-06	-1.4551	-1.36096	2.45256e-05	-1.42541	-1.36259
18829133	chr11:18829133:C:T	4.53435e-06	-1.41795	-1.36096	2.55728e-05	-1.3836	-1.36259
18829210	chr11:18829210:A:C	7.17917e-06	-1.04196	-1.27745	4.39561e-05	-0.905079	-1.29945
18829307	chr11:18829307:C:T	4.91718e-06	-1.34051	-1.35734	2.93078e-05	-1.24563	-1.36423
18829356	chr11:18829356:C:T	1.89679e-05	-1.91869e-10	-1.34784	0.000103946	-1.91869e-10	-1.34385
18829362	chr11:18829362:A:T	7.05331e-06	-1.04606	-1.29103	4.32592e-05	-0.909425	-1.31108
18829461	chr11:18829461:T:A	7.4082e-06	-1.0151	-1.2729	4.54927e-05	-0.874697	-1.29547
18829527	chr11:18829527:T:C	1.53991e-05	-1.55628	-6.68817e-10	8.58796e-05	-1.53477	-6.68817e-10
18829715	chr11:18829715:T:A	5.0906e-05	-1.91869e-10	-0.360611	0.000261063	-1.91869e-10	-0.422953
18829729	chr11:18829729:C:T	6.71542e-06	-1.14703	-1.23915	4.09488e-05	-0.972205	-1.30319
18829743	chr11:18829743:C:T	6.53161e-06	-1.4561	-0.957834	3.82094e-05	-1.47284	-0.871797
18829792	chr11:18829792:A:C	3.15331e-05	-1.91869e-10	-0.839554	0.000178328	-1.91869e-10	-0.804094
18829921	chr11:18829921:A:G	7.15067e-06	-1.04546	-1.27792	4.37671e-05	-0.909011	-1.29982
18830036	chr11:18830036:G:T	4.75863e-06	-1.40953	-1.3211	2.57907e-05	-1.43396	-1.30374
18830195	chr11:18830195:T:G	1.56621e-05	-1.53934	-6.68817e-10	8.56199e-05	-1.5378	-6.68817e-10
18830287	chr11:18830287:T:C	4.94936e-06	-1.41201	-1.27932	3.06628e-05	-1.34089	-1.22378
18830297	chr11:18830297:C:T	7.03342e-06	-1.07674	-1.26318	4.28178e-05	-0.943751	-1.28701
18830306	chr11:18830306:T:A	7.20441e-06	-1.03603	-1.27987	4.41646e-05	-0.898283	-1.30151
18830369	chr11:18830369:A:C	7.43074e-06	-1.00623	-1.27873	4.57075e-05	-0.864912	-1.30054
18830482	chr11:18830482:C:A	7.02908e-06	-1.08177	-1.25877	4.27314e-05	-0.949633	-1.28315
18830503	chr11:18830503:A:G	1.20815e-05	-1.53049	-0.268427	7.0434e-05	-1.5189	-0.214138
18830507	chr11:18830507:T:C	2.46751e-05	-1.91869e-10	-1.08479	0.000129073	-1.91869e-10	-1.12734
18830576	chr11:18830576:G:C	1.99495e-05	-1.91869e-10	-1.29739	0.000110456	-1.91869e-10	-1.2831
18830606	chr11:18830606:G:T	1.89632e-05	-1.91869e-10	-1.34809	0.000103917	-1.91869e-10	-1.34412
18830904	chr11:18830904:C:G	1.89632e-05	-1.91869e-10	-1.34809	0.000103917	-1.91869e-10	-1.34412
18831113	chr11:18831113:G:A	3.89634e-05	-1.91869e-10	-0.627967	0.000224677	-1.91869e-10	-0.573053
18831121	chr11:18831121:T:A	1.27524e-05	-1.41498	-0.329897	6.14981e-05	-1.3818	-0.48691
18831285	chr11:18831285:T:A	7.47918e-06	-1.04881	-1.22965	4.56414e-05	-0.917657	-1.24924
18831382	chr11:18831382:C:T	1.5389e-05	-1.55694	-6.68817e-10	8.41354e-05	-1.55529	-6.68817e-10
18831469	chr11:18831469:A:G	6.88485e-06	-1.08169	-1.27958	4.19412e-05	-0.950191	-1.30126
18831470	chr11:18831470:C:T	1.92734e-05	-1.91869e-10	-1.33186	0.000106557	-1.91869e-10	-1.31903
18831583	chr11:18831583:G:T	3.14531e-05	-1.91869e-10	-0.842093	0.000185597	-1.91869e-10	-0.764139
18831609	chr11:18831609:T:A	8.56892e-06	-1.01944	-1.12301	5.17486e-05	-0.882165	-1.15915
18831638	chr11:18831638:AAAC:A	1.73474e-05	-1.43715	-6.68817e-10	9.80425e-05	-1.40232	-6.68817e-10
18831699	chr11:18831699:ACACT:A	1.70571e-05	-1.04788	-0.406143	0.000111576	-0.893884	-0.379126
18831765	chr11:18831765:T:C	5.10653e-06	-1.41358	-1.24649	3.18386e-05	-1.3426	-1.18443
18831789	chr11:18831789:C:T	7.13157e-06	-1.04348	-1.28258	4.36392e-05	-0.907894	-1.30387
18831970	chr11:18831970:A:G	7.01903e-06	-1.0607	-1.28126	4.28862e-05	-0.92647	-1.3027
18832011	chr11:18832011:C:G	9.64536e-06	-1.39154	-0.632569	5.69104e-05	-1.3602	-0.58604
18832043	chr11:18832043:G:C	6.81135e-06	-1.09615	-1.27586	4.13412e-05	-0.967826	-1.29803
18832126	chr11:18832126:G:A	7.04652e-06	-1.05987	-1.27819	4.30389e-05	-0.925527	-1.30009
18832177	chr11:18832177:A:G	7.18892e-06	-1.0332	-1.28485	4.40882e-05	-0.89572	-1.3058
18832236	chr11:18832236:A:C	3.62096e-05	-1.91869e-10	-0.701268	0.000209671	-1.91869e-10	-0.642175
18832330	chr11:18832330:T:C	7.05819e-06	-1.0557	-1.2807	4.31482e-05	-0.920866	-1.30221
18832356	chr11:18832356:T:C	2.41667e-05	-1.91869e-10	-1.10561	0.000134303	-1.91869e-10	-1.08762
18832429	chr11:18832429:T:C	7.25546e-06	-1.03923	-1.2696	4.43867e-05	-0.902119	-1.29266
18832489	chr11:18832489:T:A	4.67919e-05	-1.91869e-10	-0.444881	0.000240631	-1.91869e-10	-0.504454
18832641	chr11:18832641:G:T	4.6187e-05	-1.91869e-10	-0.457893	0.00023762	-1.91869e-10	-0.517045
18832649	chr11:18832649:G:A	5.02472e-06	-1.31581	-1.36041	2.96998e-05	-1.23265	-1.36392
18832662	chr11:18832662:GTGTGCTTT:G	4.20642e-05	-1.91869e-10	-0.551392	0.000217096	-1.91869e-10	-0.607377
18832719	chr11:18832719:G:C	1.25939e-05	-1.53731	-0.220065	7.33959e-05	-1.52719	-0.164656
18833225	chr11:18833225:T:A	1.775e-05	-1.4142	-6.68817e-10	0.000100626	-1.37631	-6.68817e-10
18833512	chr11:18833512:T:A	1.87264e-05	-1.91869e-10	-1.36066	0.000102926	-1.91869e-10	-1.35371
18833632	chr11:18833632:G:A	5.80534e-06	-1.4421	-1.08971	3.41728e-05	-1.42249	-1.0338
18833751	chr11:18833751:T:A	1.68915e-05	-1.46378	-6.68817e-10	8.91158e-05	-1.49778	-6.68817e-10
18833942	chr11:18833942:A:G	1.89914e-05	-1.91869e-10	-1.3466	0.000103904	-1.91869e-10	-1.34425
18834027	chr11:18834027:G:A	2.03657e-05	-1.91869e-10	-1.27674	0.000112942	-1.91869e-10	-1.26085
18834070	chr11:18834070:G:A	4.3799e-06	-1.45261	-1.36096	2.45926e-05	-1.42268	-1.36259
18834163	chr11:18834163:C:T	5.49685e-06	-1.43539	-1.15103	3.21392e-05	-1.41547	-1.10217
18834180	chr11:18834180:T:A	5.42324e-06	-1.44789	-1.152	3.16747e-05	-1.42926	-1.10294
18834395	chr11:18834395:A:C	5.57718e-06	-1.43921	-1.1327	3.26636e-05	-1.41984	-1.08161
18834629	chr11:18834629:C:T	5.64204e-06	-1.43613	-1.12422	3.30916e-05	-1.41622	-1.07222
18834639	chr11:18834639:T:C	5.57187e-06	-1.43168	-1.14118	3.2633e-05	-1.41146	-1.09093
18834938	chr11:18834938:C:T	4.61606e-05	-1.91869e-10	-0.458463	0.000237428	-1.91869e-10	-0.517853
18834973	chr11:18834973:A:G	4.37564e-06	-1.45342	-1.36112	2.45644e-05	-1.4237	-1.36272
18835547	chr11:18835547:A:G	6.09904e-06	-1.48712	-0.995341	3.60774e-05	-1.47205	-0.929997
18835566	chr11:18835566:C:T	4.59846e-05	-1.91869e-10	-0.462283	0.000236747	-1.91869e-10	-0.520722
18835609	chr11:18835609:C:T	1.94318e-05	-1.91869e-10	-1.32368	0.000106434	-1.91869e-10	-1.32019
18835624	chr11:18835624:A:G	4.55417e-06	-1.53272	-1.24182	2.57204e-05	-1.51689	-1.22354
18835696	chr11:18835696:G:T	4.59253e-06	-1.53136	-1.2348	2.59604e-05	-1.51518	-1.21596
18835848	chr11:18835848:C:G	1.18678e-05	-1.53837	-0.278394	6.90553e-05	-1.52841	-0.224396
18835864	chr11:18835864:A:G	4.65639e-06	-1.53059	-1.22176	2.63496e-05	-1.51422	-1.20204
18835891	chr11:18835891:C:A	1.89632e-05	-1.91869e-10	-1.34809	0.000103917	-1.91869e-10	-1.34412
18836054	chr11:18836054:T:C	4.99086e-05	-1.91869e-10	-0.380398	0.000256129	-1.91869e-10	-0.442037
18836152	chr11:18836152:T:C	4.59432e-06	-1.53373	-1.23204	2.59596e-05	-1.51814	-1.21303
18836165	chr11:18836165:A:G	4.61947e-06	-1.53317	-1.22714	2.6106e-05	-1.51773	-1.20782
18836200	chr11:18836200:T:C	4.63923e-06	-1.53188	-1.22416	2.62382e-05	-1.51587	-1.20463
18836754	chr11:18836754:G:T	3.15165e-05	-1.91869e-10	-0.840079	0.000167884	-1.91869e-10	-0.864444
18836769	chr11:18836769:G:T	6.6992e-06	-1.20456	-1.18404	4.15442e-05	-1.02262	-1.23834
18836993	chr11:18836993:A:G	4.40349e-06	-1.44869	-1.3595	2.54571e-05	-1.38678	-1.36394
18837293	chr11:18837293:G:T	4.61403e-06	-1.51895	-1.24254	2.61455e-05	-1.49978	-1.22426
18837346	chr11:18837346:C:T	4.62686e-06	-1.52435	-1.23437	2.62019e-05	-1.50638	-1.2155
18837419	chr11:18837419:G:A	1.89953e-05	-1.91869e-10	-1.3464	0.000103926	-1.91869e-10	-1.34403
18837521	chr11:18837521:G:A	2.09401e-05	-1.91869e-10	-1.24892	0.000115519	-1.91869e-10	-1.23828
18837631	chr11:18837631:C:A	7.34065e-06	-1.03704	-1.26013	4.48074e-05	-0.901071	-1.28427
18837679	chr11:18837679:C:T	1.75487e-05	-1.42561	-6.68817e-10	9.92276e-05	-1.3903	-6.68817e-10
18837970	chr11:18837970:C:T	6.95918e-06	-1.07434	-1.27619	4.2351e-05	-0.943451	-1.29827
18838004	chr11:18838004:G:A	4.59327e-06	-1.53346	-1.23254	2.59488e-05	-1.51798	-1.21361
18838175	chr11:18838175:G:C	5.71606e-06	-1.18789	-1.35942	3.67356e-05	-1.02607	-1.3579
18838306	chr11:18838306:C:T	4.57535e-06	-1.53226	-1.23765	2.58485e-05	-1.51649	-1.21897
18838310	chr11:18838310:TG:T	4.51748e-06	-1.53227	-1.25036	2.54985e-05	-1.51647	-1.23263
18838325	chr11:18838325:AAC:A	2.93733e-05	-1.91869e-10	-0.910503	0.000167177	-1.91869e-10	-0.86866
18838327	chr11:18838327:CAG:C	4.19576e-06	-1.53227	-1.32424	2.34809e-05	-1.51628	-1.31525
18838616	chr11:18838616:G:C	4.55328e-06	-1.53744	-1.23731	2.56804e-05	-1.5232	-1.21879
18838680	chr11:18838680:A:T	3.17431e-05	-1.91869e-10	-0.832916	0.000166301	-1.91869e-10	-0.873916
18838729	chr11:18838729:C:T	4.79409e-06	-1.542	-1.18121	2.52356e-05	-1.54123	-1.21823
18838730	chr11:18838730:G:A	1.96887e-05	-1.91869e-10	-1.31055	0.000109767	-1.91869e-10	-1.28935
18838913	chr11:18838913:T:A	4.5767e-06	-1.5327	-1.23692	2.58506e-05	-1.51708	-1.2183
18838964	chr11:18838964:G:T	4.62931e-06	-1.53185	-1.22633	2.61759e-05	-1.5159	-1.20698
18839169	chr11:18839169:C:T	4.72921e-06	-1.53323	-1.2036	2.67621e-05	-1.51792	-1.18281
18839180	chr11:18839180:G:C	5.10485e-06	-1.42744	-1.23296	3.18503e-05	-1.3589	-1.16777
18839216	chr11:18839216:A:G	5.6392e-06	-1.19647	-1.36437	3.67676e-05	-1.02777	-1.35533
18839254	chr11:18839254:C:G	6.31113e-06	-1.09645	-1.35183	3.87715e-05	-0.978048	-1.35198
18839431	chr11:18839431:G:A	1.19897e-05	-1.53701	-0.269536	6.9818e-05	-1.52652	-0.215303
18839513	chr11:18839513:C:T	1.563e-05	-1.5414	-6.68817e-10	8.52214e-05	-1.54246	-6.68817e-10
18839594	chr11:18839594:G:A	4.60998e-06	-1.52828	-1.23409	2.60771e-05	-1.51144	-1.21522
18839595	chr11:18839595:G:A	3.50513e-05	-0.733777	-6.68817e-10	0.000206562	-0.657117	-6.68817e-10
18839739	chr11:18839739:C:T	4.6046e-06	-1.53296	-1.23057	2.60196e-05	-1.51737	-1.21149
18839740	chr11:18839740:A:G	4.59184e-06	-1.53212	-1.23419	2.5948e-05	-1.51629	-1.21533
18839765	chr11:18839765:G:A	3.21115e-05	-1.91869e-10	-0.821377	0.000189285	-1.91869e-10	-0.744462
18839780	chr11:18839780:T:C	4.6395e-06	-1.5317	-1.22428	2.62366e-05	-1.51582	-1.20474
18839995	chr11:18839995:CTTT:C	4.45342e-05	-1.91869e-10	-0.494334	0.000232189	-1.91869e-10	-0.540164
18840159	chr11:18840159:C:A	2.30813e-05	-1.91869e-10	-1.15157	0.000128276	-1.91869e-10	-1.13354
18840161	chr11:18840161:C:T	1.89357e-05	-1.34954	-6.68817e-10	0.000119764	-1.20219	-6.68817e-10
18840345	chr11:18840345:C:G	4.7075e-06	-1.37735	-1.36408	2.83484e-05	-1.29155	-1.3516
18840358	chr11:18840358:T:G	2.18398e-05	-1.20686	-6.68817e-10	0.000122708	-1.17791	-6.68817e-10
18840432	chr11:18840432:G:A	2.53815e-05	-1.91869e-10	-1.05657	0.000142868	-1.91869e-10	-1.0258
18840523	chr11:18840523:A:G	4.59695e-06	-1.53259	-1.23261	2.59784e-05	-1.51681	-1.21364
18840572	chr11:18840572:C:G	1.20359e-05	-1.53316	-0.269536	7.01515e-05	-1.52176	-0.215303
18840660	chr11:18840660:T:C	4.59076e-06	-1.53551	-1.23103	2.59211e-05	-1.52071	-1.21195
18840776	chr11:18840776:G:C	5.49159e-06	-1.22468	-1.36269	3.52931e-05	-1.07176	-1.35227
18840777	chr11:18840777:G:A	5.54611e-06	-1.21461	-1.36289	3.63e-05	-1.04938	-1.34652
18841015	chr11:18841015:T:C	4.56976e-06	-1.53708	-1.23405	2.5787e-05	-1.52266	-1.21518
18841044	chr11:18841044:TA:T	4.68506e-06	-1.52615	-1.22006	2.65383e-05	-1.50889	-1.20024
18841104	chr11:18841104:GCTAGA:G	6.80653e-06	-1.42534	-0.947367	3.72219e-05	-1.41524	-0.955577
18841172	chr11:18841172:C:A	2.69562e-05	-1.03195	0.0355765	0.000176598	-0.86379	0.0499521
18841255	chr11:18841255:A:G	2.9185e-05	-1.91869e-10	-0.916935	0.000164579	-1.91869e-10	-0.884324
18841280	chr11:18841280:T:C	3.24001e-05	-0.81243	-6.68817e-10	0.000206345	-0.658168	-6.68817e-10
18841329	chr11:18841329:A:G	2.06051e-05	-1.91869e-10	-1.26505	0.000114383	-1.91869e-10	-1.24817
18841373	chr11:18841373:A:C	1.13097e-05	-1.53325	-0.331683	6.57822e-05	-1.52192	-0.279447
18841424	chr11:18841424:A:G	4.6064e-06	-1.53524	-1.2279	2.60172e-05	-1.52033	-1.20863
18841429	chr11:18841429:T:C	4.57594e-06	-1.53413	-1.23565	2.58393e-05	-1.51888	-1.21694
18841454	chr11:18841454:C:T	6.58694e-06	-1.50535	-0.900151	3.72402e-05	-1.47883	-0.891499
18841500	chr11:18841500:G:A	4.5982e-06	-1.53831	-1.22661	2.59504e-05	-1.5243	-1.20723
18841530	chr11:18841530:G:C	6.67269e-06	-1.49468	-0.897886	3.78074e-05	-1.466	-0.889213
18841542	chr11:18841542:G:A	1.76171e-05	-1.42172	-6.68817e-10	9.97451e-05	-1.3851	-6.68817e-10
18841545	chr11:18841545:A:G	4.89022e-05	-1.91869e-10	-0.400769	0.00025436	-1.91869e-10	-0.448964
18841767	chr11:18841767:C:T	4.6607e-06	-1.53038	-1.22104	2.6376e-05	-1.51396	-1.2013
18841799	chr11:18841799:T:C	4.58174e-06	-1.53942	-1.22909	2.58443e-05	-1.52575	-1.20987
18842064	chr11:18842064:C:T	5.84879e-05	-1.91869e-10	-0.221771	0.000302453	-1.91869e-10	-0.27579
18842377	chr11:18842377:A:G	1.89632e-05	-1.91869e-10	-1.34809	0.000103917	-1.91869e-10	-1.34412
18842522	chr11:18842522:G:A	6.46685e-06	-1.44443	-0.979474	3.4529e-05	-1.42437	-1.02155
18842538	chr11:18842538:C:A	4.57957e-06	-1.53358	-1.2354	2.58643e-05	-1.51819	-1.21667
18842602	chr11:18842602:T:C	4.65759e-06	-1.53412	-1.21797	2.6326e-05	-1.51912	-1.19804
18842870	chr11:18842870:C:A	4.54134e-06	-1.53317	-1.2442	2.56355e-05	-1.5176	-1.22614
18843080	chr11:18843080:A:G	4.6189e-06	-1.53201	-1.22842	2.61133e-05	-1.51615	-1.20912
18843373	chr11:18843373:A:G	4.66569e-05	-1.91869e-10	-0.44777	0.000242919	-1.91869e-10	-0.49499
18843445	chr11:18843445:G:T	4.91767e-06	-1.42694	-1.27081	2.88018e-05	-1.35015	-1.27713
18843454	chr11:18843454:C:G	1.89948e-05	-1.91869e-10	-1.34642	0.000103924	-1.91869e-10	-1.34406
18843774	chr11:18843774:C:T	4.93878e-06	-1.43109	-1.26238	2.88923e-05	-1.35528	-1.26886
18843796	chr11:18843796:G:A	4.39104e-06	-1.45583	-1.3552	2.36735e-05	-1.47506	-1.3483
18843854	chr11:18843854:T:C	5.87854e-06	-1.54823	-0.971051	3.3111e-05	-1.54258	-0.945268
18843899	chr11:18843899:G:A	4.91522e-06	-1.43486	-1.26339	2.87275e-05	-1.36002	-1.26984
18843916	chr11:18843916:C:A	4.6787e-05	-1.91869e-10	-0.444986	0.000243578	-1.91869e-10	-0.492281
18843956	chr11:18843956:A:G	3.16779e-05	-1.91869e-10	-0.834971	0.000179625	-1.91869e-10	-0.796845
18844199	chr11:18844199:T:C	3.25539e-05	-1.53704	0.729349	0.000182502	-1.52499	0.744033
18844525	chr11:18844525:A:G	2.16282e-05	-1.91869e-10	-1.21659	0.000117128	-1.91869e-10	-1.22445
18844528	chr11:18844528:T:C	4.64739e-06	-1.55653	-1.19775	2.43704e-05	-1.556	-1.23834
18844601	chr11:18844601:G:A	5.23581e-06	-1.3069	-1.32817	3.36146e-05	-1.16877	-1.30398
18844799	chr11:18844799:T:A	1.87296e-05	-1.91869e-10	-1.36048	0.000102344	-1.91869e-10	-1.35937
18844989	chr11:18844989:A:G	6.12248e-06	-1.32691	-1.15172	3.4382e-05	-1.29441	-1.15577
18845183	chr11:18845183:C:A	5.58063e-06	-1.2876	-1.28369	3.29749e-05	-1.15312	-1.33885
18845447	chr11:18845447:T:TAGAC	1.9479e-05	-1.91869e-10	-1.32125	0.000106041	-1.91869e-10	-1.32389
18845452	chr11:18845452:A:G	9.97375e-06	-1.02719	-0.963448	6.18657e-05	-0.898539	-0.964212
18846005	chr11:18846005:G:A	9.01293e-05	-1.91869e-10	0.210654	0.000584137	-1.91869e-10	0.382418
18846078	chr11:18846078:C:G	1.9207e-05	-1.91869e-10	-1.33532	0.000106307	-1.91869e-10	-1.32139
18846086	chr11:18846086:T:C	5.71319e-05	-1.91869e-10	-0.245227	0.000301435	-1.91869e-10	-0.279162
18846256	chr11:18846256:G:A	1.11593e-05	-0.944962	-0.933356	6.99273e-05	-0.806172	-0.934089
18846570	chr11:18846570:T:C	4.87042e-06	-1.50728	-1.20013	2.9744e-05	-1.46595	-1.12914
18846778	chr11:18846778:G:A	4.57773e-06	-1.41983	-1.34956	2.43322e-05	-1.44176	-1.35415
18846856	chr11:18846856:G:A	1.18186e-05	-0.947887	-0.873031	7.77368e-05	-0.782183	-0.852205
18847346	chr11:18847346:A:C	1.99412e-05	-1.91869e-10	-1.2978	0.000111414	-1.91869e-10	-1.27447
18847418	chr11:18847418:C:T	4.98869e-06	-1.48702	-1.1964	2.76232e-05	-1.50727	-1.16179
18847605	chr11:18847605:T:C	1.86583e-05	-1.91869e-10	-1.3643	0.000101882	-1.91869e-10	-1.3639
18848034	chr11:18848034:G:T	4.05736e-06	-1.54052	-1.34954	2.22864e-05	-1.51988	-1.36386
18848058	chr11:18848058:T:C	1.93837e-05	-1.91869e-10	-1.32616	0.000107974	-1.91869e-10	-1.30583
18848137	chr11:18848137:A:C	6.35266e-06	-1.49332	-0.948401	3.81545e-05	-1.50962	-0.83645
18848303	chr11:18848303:G:T	1.72485e-05	-1.44286	-6.68817e-10	9.71891e-05	-1.41106	-6.68817e-10
18848325	chr11:18848325:C:G	1.48677e-05	-1.53084	-0.0605646	0.000109248	-1.48806	0.193969
18848434	chr11:18848434:C:A	1.70811e-05	-1.45262	-6.68817e-10	9.35119e-05	-1.44963	-6.68817e-10
18848770	chr11:18848770:C:T	1.72169e-05	-1.4447	-6.68817e-10	0.000109969	-1.28751	-6.68817e-10
18848919	chr11:18848919:C:T	2.49868e-05	-1.07224	-6.68817e-10	0.000170392	-0.849615	-6.68817e-10
18849258	chr11:18849258:TC:T	1.06364e-05	-1.37694	-0.549361	7.21685e-05	-1.29235	-0.416363
18849276	chr11:18849276:A:G	1.00798e-05	-1.39647	-0.583586	6.79329e-05	-1.3162	-0.452993
18849603	chr11:18849603:A:G	7.80014e-06	-1.27912	-0.957326	5.34554e-05	-1.16602	-0.842847
18850069	chr11:18850069:T:A	1.32766e-05	-1.02488	-0.679705	8.6524e-05	-0.871738	-0.655556
18850258	chr11:18850258:C:T	2.33971e-05	-1.91869e-10	-1.13798	0.000127981	-1.91869e-10	-1.13584
18850334	chr11:18850334:T:C	6.99279e-06	-1.5034	-0.842311	4.15911e-05	-1.45103	-0.808801
18850372	chr11:18850372:G:A	1.94873e-05	-1.91869e-10	-1.32083	0.000108671	-1.91869e-10	-1.29939
18850419	chr11:18850419:G:A	7.70505e-06	-1.49726	-0.751456	4.6068e-05	-1.44241	-0.715193
18850422	chr11:18850422:G:C	7.67338e-06	-1.50138	-0.751456	4.58048e-05	-1.44813	-0.715193
18850431	chr11:18850431:A:G	1.88276e-05	-1.91869e-10	-1.35527	0.00010246	-1.91869e-10	-1.35825
18850519	chr11:18850519:G:A	1.87e-05	-1.91869e-10	-1.36207	0.000102207	-1.91869e-10	-1.36072
18850562	chr11:18850562:T:C	7.66065e-06	-1.5059	-0.748593	4.56453e-05	-1.45455	-0.712271
18850628	chr11:18850628:C:T	1.87867e-05	-1.91869e-10	-1.35744	0.000103315	-1.91869e-10	-1.34994
18850715	chr11:18850715:C:T	1.86986e-05	-1.91869e-10	-1.36214	0.000102197	-1.91869e-10	-1.36081
18850904	chr11:18850904:C:T	3.06239e-05	-1.91869e-10	-0.868811	0.000162253	-1.91869e-10	-0.898561
18851020	chr11:18851020:G:A	1.05532e-05	-1.54327	-0.390892	6.67266e-05	-1.50859	-0.278523
18851418	chr11:18851418:A:G	4.2524e-06	-1.52926	-1.31385	2.41437e-05	-1.54255	-1.26115
18851548	chr11:18851548:G:A	4.24395e-06	-1.53498	-1.31012	2.41703e-05	-1.54673	-1.25586
18851595	chr11:18851595:T:C	5.37296e-06	-1.25144	-1.35778	3.11552e-05	-1.18444	-1.3643
18851920	chr11:18851920:T:C	6.77783e-06	-1.47839	-0.898544	4.08395e-05	-1.49757	-0.780494
18851939	chr11:18851939:A:G	2.2208e-05	-1.91869e-10	-1.19014	0.000125771	-1.91869e-10	-1.15325
18851990	chr11:18851990:C:T	4.01008e-06	-1.54028	-1.3615	2.24904e-05	-1.51873	-1.3559
18852638	chr11:18852638:A:G	1.22074e-05	-1.26409	-0.524466	8.06898e-05	-1.31223	-0.284875
18853169	chr11:18853169:C:T	7.82917e-06	-1.19417	-1.03857	4.28294e-05	-1.24034	-0.990146
18853178	chr11:18853178:T:C	4.84896e-06	-1.48424	-1.22759	2.78719e-05	-1.44603	-1.21407
18853651	chr11:18853651:G:A	2.09251e-05	-1.91869e-10	-1.24964	0.000117804	-1.91869e-10	-1.21869
18853704	chr11:18853704:C:T	1.8868e-05	-1.91869e-10	-1.35312	0.000102999	-1.91869e-10	-1.353
18854149	chr11:18854149:A:G	1.88212e-05	-1.91869e-10	-1.35561	0.000102497	-1.91869e-10	-1.35788
18854893	chr11:18854893:A:G	6.11694e-06	-1.24412	-1.23541	3.65831e-05	-1.17095	-1.21718
18854915	chr11:18854915:C:T	4.25387e-06	-1.52764	-1.31512	2.45466e-05	-1.46439	-1.32276
18854924	chr11:18854924:C:T	1.69302e-05	-1.46149	-6.68817e-10	9.51368e-05	-1.4324	-6.68817e-10
18855111	chr11:18855111:C:T	2.07833e-05	-1.91869e-10	-1.25644	0.000116776	-1.91869e-10	-1.22746
18855620	chr11:18855620:T:C	3.1211e-05	-0.84982	-6.68817e-10	0.000175641	-0.819273	-6.68817e-10
18856206	chr11:18856206:G:A	1.23843e-05	-1.25978	-0.514382	6.92296e-05	-1.30179	-0.448495
18856277	chr11:18856277:C:G	3.53941e-05	-1.91869e-10	-0.724044	0.000201122	-1.91869e-10	-0.683806
18856525	chr11:18856525:T:C	5.12281e-06	-1.50122	-1.15567	2.9528e-05	-1.51843	-1.08395
18856681	chr11:18856681:A:G	2.472e-05	-1.91869e-10	-1.08298	0.000138559	-1.91869e-10	-1.05642
18856962	chr11:18856962:C:T	4.0265e-06	-1.53669	-1.361	2.1936e-05	-1.5374	-1.36219
18857513	chr11:18857513:T:C	8.44779e-06	-0.803162	-1.35352	5.41746e-05	-0.638529	-1.35697
18857663	chr11:18857663:C:G	5.43553e-06	-1.29607	-1.30157	3.03231e-05	-1.26737	-1.30844
18858223	chr11:18858223:G:T	1.37794e-05	-1.22642	-0.440994	7.69823e-05	-1.27024	-0.373905
18858598	chr11:18858598:A:T	2.54919e-05	-1.91869e-10	-1.05223	0.000146506	-1.91869e-10	-1.00065
18858776	chr11:18858776:T:A	2.21358e-05	-1.91869e-10	-1.19339	0.000119359	-1.91869e-10	-1.20558
18858907	chr11:18858907:A:G	5.72344e-06	-1.20097	-1.34505	3.41174e-05	-1.12178	-1.33613
18859081	chr11:18859081:T:C	8.21885e-06	-0.823864	-1.3603	5.26694e-05	-0.661386	-1.36229
18859272	chr11:18859272:G:A	5.54695e-06	-1.53076	-1.04658	3.05592e-05	-1.52066	-1.04739
18859381	chr11:18859381:A:G	1.92034e-05	-1.91869e-10	-1.3355	0.000103449	-1.91869e-10	-1.34864
18859411	chr11:18859411:A:G	6.4483e-06	-1.44062	-0.986155	3.44991e-05	-1.417	-1.02979
18859721	chr11:18859721:C:T	0.000102018	-1.91869e-10	0.334555	0.000756931	-1.91869e-10	0.641555
18860084	chr11:18860084:A:G	1.14551e-05	-1.25651	-0.595646	6.92394e-05	-1.31708	-0.433062
18860433	chr11:18860433:A:G	1.98678e-05	-1.30149	-6.68817e-10	0.000114543	-1.24676	-6.68817e-10
18860437	chr11:18860437:T:C	1.8665e-05	-1.91869e-10	-1.36394	0.000101844	-1.91869e-10	-1.36428
18860496	chr11:18860496:A:G	9.70011e-05	-1.91869e-10	0.284132	0.000520733	-1.91869e-10	0.26752
18860674	chr11:18860674:G:A	1.32889e-05	-1.25508	-0.448586	7.44267e-05	-1.29684	-0.381059
18860690	chr11:18860690:T:G	9.70011e-05	-1.91869e-10	0.284132	0.000520733	-1.91869e-10	0.26752
18860760	chr11:18860760:TA:T	2.58559e-05	-1.91869e-10	-1.03805	0.00014248	-1.91869e-10	-1.02852
18860989	chr11:18860989:G:A	2.33404e-05	-1.91869e-10	-1.14041	0.000129081	-1.91869e-10	-1.12727
18861636	chr11:18861636:C:G	2.54916e-05	-1.91869e-10	-1.05224	0.000146502	-1.91869e-10	-1.00068
18861681	chr11:18861681:C:A	2.60924e-05	-1.91869e-10	-1.02894	0.000150242	-1.91869e-10	-0.975466
18861723	chr11:18861723:A:T	1.56403e-05	-1.54074	-6.68817e-10	8.40651e-05	-1.55612	-6.68817e-10
18862031	chr11:18862031:A:G	2.64893e-05	-1.91869e-10	-1.01385	0.000152752	-1.91869e-10	-0.958903
18862375	chr11:18862375:T:G	1.58251e-05	-1.18472	-0.344278	8.84814e-05	-1.23166	-0.273263
18863030	chr11:18863030:G:A	1.86618e-05	-1.91869e-10	-1.36411	0.000101837	-1.91869e-10	-1.36435
18863171	chr11:18863171:GAA:G	4.68863e-06	-1.52902	-1.21643	2.68698e-05	-1.54087	-1.15584
18863197	chr11:18863197:A:G	2.00983e-05	-1.91869e-10	-1.28996	0.000112303	-1.91869e-10	-1.26651
18863300	chr11:18863300:A:T	2.57417e-05	-1.04248	-6.68817e-10	0.000122391	-1.1805	-6.68817e-10
18863398	chr11:18863398:T:C	2.84454e-05	-1.91869e-10	-0.942604	0.000151771	-1.91869e-10	-0.965346
18863459	chr11:18863459:G:A	1.7384e-05	-1.43504	-6.68817e-10	9.29711e-05	-1.45543	-6.68817e-10
18863520	chr11:18863520:C:T	1.44115e-05	-1.19847	-0.424098	8.03534e-05	-1.24447	-0.356812
18863521	chr11:18863521:G:A	3.93109e-05	-1.91869e-10	-0.619089	0.000223897	-1.91869e-10	-0.576532
18863704	chr11:18863704:A:G	1.49981e-05	-1.23531	-0.347351	8.41064e-05	-1.27918	-0.276452
18863876	chr11:18863876:G:A	5.41149e-06	-1.24095	-1.36111	3.1791e-05	-1.16886	-1.35967
18863913	chr11:18863913:G:A	4.44107e-06	-1.43687	-1.36282	2.72165e-05	-1.34557	-1.33833
18864333	chr11:18864333:G:T	1.3234e-05	-1.55694	-0.150857	8.03096e-05	-1.55188	-0.0499492
18864503	chr11:18864503:G:A	6.15674e-06	-1.12523	-1.34781	3.69741e-05	-1.03814	-1.33935
18864532	chr11:18864532:C:T	1.77683e-05	-1.27064	-0.142534	0.000118698	-1.2029	-0.0082343
18864667	chr11:18864667:A:G	6.86553e-05	-1.91869e-10	-0.0614925	0.000417304	-1.91869e-10	0.0460997
18864991	chr11:18864991:T:TG	0.000602095	-1.91869e-10	2.10982	0.00606227	-1.91869e-10	2.72212
18865044	chr11:18865044:TA:T	1.45984e-05	-1.243	-0.36668	8.18157e-05	-1.28608	-0.297164
18865071	chr11:18865071:A:G	5.3433e-06	-1.45884	-1.15591	3.05249e-05	-1.48458	-1.0846
18865201	chr11:18865201:A:G	1.78394e-05	-1.40918	-6.68817e-10	0.000100886	-1.37372	-6.68817e-10
18865248	chr11:18865248:G:A	2.51216e-05	-1.06686	-6.68817e-10	0.000124287	-1.16513	-6.68817e-10
18865447	chr11:18865447:G:A	1.68049e-05	-1.46892	-6.68817e-10	9.13721e-05	-1.47278	-6.68817e-10
18865505	chr11:18865505:G:A	0.000601653	-1.91869e-10	2.10909	0.00605685	-1.91869e-10	2.72123
18865798	chr11:18865798:A:C	1.2303e-05	-1.18406	-0.59669	6.86156e-05	-1.23034	-0.528853
18865931	chr11:18865931:T:C	1.28767e-05	-1.27341	-0.461762	7.21438e-05	-1.31444	-0.39462
18866101	chr11:18866101:G:A	1.84436e-05	-1.37587	-6.68817e-10	0.000104645	-1.33715	-6.68817e-10
18866134	chr11:18866134:T:C	6.13685e-06	-1.40893	-1.06735	3.70328e-05	-1.34423	-1.03169
18866266	chr11:18866266:A:G	3.98017e-06	-1.55077	-1.35849	2.22577e-05	-1.52788	-1.35715
18866350	chr11:18866350:T:G	1.7815e-05	-1.41055	-6.68817e-10	0.000100702	-1.37555	-6.68817e-10
18866433	chr11:18866433:G:T	1.98817e-05	-1.91869e-10	-1.30079	0.000110975	-1.91869e-10	-1.27842
18866476	chr11:18866476:A:G	2.70247e-05	-1.91869e-10	-0.99384	0.000151153	-1.91869e-10	-0.969425
18866628	chr11:18866628:C:A	3.05631e-05	-1.91869e-10	-0.870797	0.00016016	-1.91869e-10	-0.911543
18867171	chr11:18867171:T:C	4.13987e-06	-1.50622	-1.36371	2.25494e-05	-1.52068	-1.35133
18867225	chr11:18867225:A:C	4.83544e-06	-1.36516	-1.34946	2.57089e-05	-1.38225	-1.35863
18867248	chr11:18867248:A:G	0.000635036	-1.91869e-10	2.16309	0.00642149	-1.91869e-10	2.77969
18867259	chr11:18867259:A:G	2.34562e-05	-1.91869e-10	-1.13546	0.000124824	-1.91869e-10	-1.16081
18867319	chr11:18867319:G:C	4.19616e-06	-1.49691	-1.35951	2.29972e-05	-1.51288	-1.33946
18867520	chr11:18867520:C:A	5.97035e-05	-1.91869e-10	-0.2012	0.000366817	-1.91869e-10	-0.082854
18867656	chr11:18867656:G:A	0.00069767	-1.91869e-10	2.25716	0.00709521	-1.91869e-10	2.87946
18867847	chr11:18867847:G:A	1.55287e-05	-1.5479	-6.68817e-10	8.40478e-05	-1.55633	-6.68817e-10
18867894	chr11:18867894:A:G	4.28174e-06	-1.50011	-1.33612	2.25206e-05	-1.5183	-1.35499
18868434	chr11:18868434:CTTCATGTCTCCTGCCT:C	5.94385e-06	-1.1479	-1.36033	3.58569e-05	-1.05172	-1.35646
18868555	chr11:18868555:G:T	4.15499e-05	-1.91869e-10	-0.563696	0.000244028	-1.91869e-10	-0.490434
18868586	chr11:18868586:T:C	1.82391e-05	-1.38702	-6.68817e-10	0.00010336	-1.3495	-6.68817e-10
18868659	chr11:18868659:G:A	5.75796e-06	-1.29952	-1.24049	3.41462e-05	-1.17624	-1.28083
18868807	chr11:18868807:C:T	0.000187975	-1.91869e-10	0.945719	0.000994683	-1.91869e-10	0.914708
18868900	chr11:18868900:G:A	2.05292e-05	-1.91869e-10	-1.26874	0.000109529	-1.91869e-10	-1.29153
18869181	chr11:18869181:G:T	6.39123e-05	-1.91869e-10	-0.13308	0.000387424	-1.91869e-10	-0.0281978
18869443	chr11:18869443:C:T	4.16443e-06	-1.50982	-1.35419	2.32835e-05	-1.48732	-1.35265
18869726	chr11:18869726:G:T	5.94954e-06	-1.27669	-1.23059	3.53944e-05	-1.14883	-1.27234
18869783	chr11:18869783:G:A	4.09342e-06	-1.52296	-1.35825	2.28102e-05	-1.50348	-1.35703
18870018	chr11:18870018:G:A	6.44078e-06	-1.40954	-1.0184	3.80755e-05	-1.30589	-1.04225
18870309	chr11:18870309:T:C	5.77691e-06	-1.17711	-1.35961	3.47401e-05	-1.08435	-1.35547
18870396	chr11:18870396:G:A	1.8122e-05	-0.950684	-0.44278	0.000119862	-0.772241	-0.429137
18870566	chr11:18870566:C:A	5.50017e-06	-1.23028	-1.35554	3.29439e-05	-1.13079	-1.36212
18870784	chr11:18870784:G:A	6.45143e-05	-1.91869e-10	-0.123704	0.000391213	-1.91869e-10	-0.0184644
18871163	chr11:18871163:G:T	4.30275e-06	-1.49305	-1.33829	2.26224e-05	-1.51136	-1.35742
18871176	chr11:18871176:A:T	2.04487e-05	-1.91869e-10	-1.27267	0.000114657	-1.91869e-10	-1.24577
18871339	chr11:18871339:C:T	6.64196e-06	-1.32412	-1.07306	3.59483e-05	-1.29306	-1.11257
18871362	chr11:18871362:C:T	2.39194e-05	-1.1159	-6.68817e-10	0.000115058	-1.24228	-6.68817e-10
18871499	chr11:18871499:C:T	6.9157e-06	-1.41164	-0.945159	3.99724e-05	-1.30918	-0.990347
18871509	chr11:18871509:T:A	5.54806e-06	-1.26916	-1.30798	3.38238e-05	-1.18323	-1.28332
18871778	chr11:18871778:C:T	6.70178e-06	-1.288	-1.10022	3.64393e-05	-1.25433	-1.13773
18871790	chr11:18871790:A:T	6.23563e-06	-1.38034	-1.07997	3.68683e-05	-1.26834	-1.11202
18872159	chr11:18872159:A:G	0.000658906	-1.91869e-10	2.19999	0.00668152	-1.91869e-10	2.81938
18872253	chr11:18872253:A:T	4.84189e-06	-1.42699	-1.28629	2.71919e-05	-1.39884	-1.28596
18872333	chr11:18872333:A:G	4.70571e-06	-1.5312	-1.21061	2.55789e-05	-1.50983	-1.23612
18872395	chr11:18872395:G:A	2.59328e-05	-1.03508	-6.68817e-10	0.000146867	-0.998192	-6.68817e-10
18872543	chr11:18872543:C:T	4.75099e-06	-1.36789	-1.36434	2.92113e-05	-1.2498	-1.36336
18872789	chr11:18872789:C:G	5.30206e-06	-1.30444	-1.31805	2.98897e-05	-1.24836	-1.34185
18872927	chr11:18872927:C:T	2.14834e-05	-1.91869e-10	-1.22331	0.000117713	-1.91869e-10	-1.21947
18873066	chr11:18873066:G:A	2.2956e-05	-1.91869e-10	-1.15701	0.00013024	-1.91869e-10	-1.11833
18873386	chr11:18873386:T:A	5.52632e-06	-1.37264	-1.20842	3.29249e-05	-1.25968	-1.23381
18873505	chr11:18873505:T:C	6.4995e-06	-1.31325	-1.10562	3.5287e-05	-1.2812	-1.14301
18873622	chr11:18873622:T:C	6.99758e-06	-0.991788	-1.35324	4.3803e-05	-0.850527	-1.35749
18873948	chr11:18873948:C:T	4.05334e-06	-1.53101	-1.36004	2.25406e-05	-1.5137	-1.3587
18874487	chr11:18874487:G:T	4.0408e-06	-1.53223	-1.36192	2.24588e-05	-1.51515	-1.36088
18874765	chr11:18874765:T:C	6.00782e-05	-1.91869e-10	-0.194944	0.000419312	-1.91869e-10	0.0508983
18874772	chr11:18874772:TTTTAA:T	5.56579e-06	-1.35524	-1.21871	3.3352e-05	-1.23752	-1.24308
18874972	chr11:18874972:G:T	4.73404e-06	-1.37154	-1.36427	2.90553e-05	-1.2544	-1.36412
18875139	chr11:18875139:AT:A	2.27181e-05	-1.91869e-10	-1.16743	0.00012237	-1.91869e-10	-1.18067
18875190	chr11:18875190:T:G	0.000627106	-1.91869e-10	2.15052	0.00632883	-1.91869e-10	2.76515
18875415	chr11:18875415:C:G	1.88606e-05	-1.35352	-6.68817e-10	9.56774e-05	-1.42673	-6.68817e-10
18876487	chr11:18876487:A:G	2.03678e-05	-1.91869e-10	-1.27664	0.000108508	-1.91869e-10	-1.30089
18876632	chr11:18876632:A:G	3.97024e-06	-1.5474	-1.36436	2.15588e-05	-1.55262	-1.36431
18877319	chr11:18877319:A:G	4.06058e-06	-1.52498	-1.36428	2.25946e-05	-1.50599	-1.36402
18877351	chr11:18877351:A:G	4.67051e-06	-1.39054	-1.35878	2.81363e-05	-1.28687	-1.36378
18877400	chr11:18877400:A:G	4.18493e-06	-1.4961	-1.363	2.34753e-05	-1.46739	-1.36437
18877442	chr11:18877442:C:T	2.04682e-05	-1.91869e-10	-1.27172	0.000114785	-1.91869e-10	-1.24465
18877495	chr11:18877495:G:A	8.10479e-05	-1.91869e-10	0.104449	0.000495568	-1.91869e-10	0.217987
18877709	chr11:18877709:G:A	1.54086e-05	-1.55566	-6.68817e-10	8.40195e-05	-1.55667	-6.68817e-10
18878084	chr11:18878084:A:G	5.50717e-05	-1.91869e-10	-0.281954	0.00033195	-1.91869e-10	-0.182732
18878123	chr11:18878123:G:A	1.9728e-05	-1.91869e-10	-1.30855	0.000107877	-1.91869e-10	-1.30673
18878172	chr11:18878172:C:T	1.89072e-05	-1.91869e-10	-1.35105	0.000103097	-1.91869e-10	-1.35205
18878230	chr11:18878230:G:A	5.776e-06	-1.27167	-1.26521	3.22752e-05	-1.21256	-1.30086
18878575	chr11:18878575:G:T	2.63231e-05	-1.91869e-10	-1.02014	0.000151801	-1.91869e-10	-0.965148
18878606	chr11:18878606:G:C	1.99077e-05	-1.37474	0.0752542	0.000132001	-1.31715	0.212242
18879065	chr11:18879065:A:G	2.64553e-05	-1.91869e-10	-1.01513	0.000146705	-1.91869e-10	-0.999295
18879105	chr11:18879105:T:C	2.3026e-05	-1.91869e-10	-1.15396	0.000131175	-1.91869e-10	-1.11118
18879380	chr11:18879380:T:C	5.53598e-06	-1.26654	-1.31278	3.12799e-05	-1.20735	-1.33739
18879624	chr11:18879624:T:A	4.09419e-05	-0.578436	-6.68817e-10	0.000165957	-0.875989	-6.68817e-10
18879890	chr11:18879890:T:C	6.28913e-06	-1.37251	-1.07925	3.58413e-05	-1.26815	-1.14046
18880306	chr11:18880306:T:C	9.02771e-06	-1.49233	-0.597965	4.72815e-05	-1.50463	-0.626965
18880621	chr11:18880621:G:A	3.40917e-05	-1.91869e-10	-0.761538	0.000178517	-1.91869e-10	-0.803032
18880856	chr11:18880856:A:G	4.02772e-06	-1.54515	-1.35224	2.22834e-05	-1.53366	-1.35021
18880887	chr11:18880887:C:A	5.73243e-06	-1.2521	-1.29235	3.22482e-05	-1.19122	-1.32304
18880918	chr11:18880918:G:A	5.76996e-06	-1.2521	-1.28582	3.24086e-05	-1.19122	-1.31808
18881000	chr11:18881000:A:T	6.36244e-06	-1.39603	-1.04415	3.44011e-05	-1.36886	-1.08077
18881064	chr11:18881064:A:G	9.54786e-05	-1.91869e-10	0.268311	0.00058377	-1.91869e-10	0.38179
18881228	chr11:18881228:T:A	2.01581e-05	-1.91869e-10	-1.28699	0.000109296	-1.91869e-10	-1.29365
18881486	chr11:18881486:C:T	1.57976e-05	-1.53073	-6.68817e-10	8.60119e-05	-1.53323	-6.68817e-10
18881514	chr11:18881514:A:G	1.7066e-05	-1.4535	-6.68817e-10	0.000102452	-1.35833	-6.68817e-10
18881783	chr11:18881783:G:A	1.38442e-05	-1.55414	-0.108586	7.97867e-05	-1.54905	-0.0593129
18881828	chr11:18881828:T:A	2.31321e-05	-1.91869e-10	-1.14937	0.000129442	-1.91869e-10	-1.12448
18881921	chr11:18881921:GT:G	1.50359e-05	-1.4941	-0.0860524	8.26393e-05	-1.51011	-0.0631249
18881935	chr11:18881935:G:T	2.32446e-05	-1.91869e-10	-1.14452	0.000130106	-1.91869e-10	-1.11937
18882307	chr11:18882307:A:G	5.40657e-06	-1.3433	-1.25968	3.18323e-05	-1.23104	-1.2962
18882733	chr11:18882733:C:T	1.88319e-05	-1.91869e-10	-1.35504	0.000102046	-1.91869e-10	-1.36229
18882758	chr11:18882758:A:G	2.87638e-05	-1.38312	0.451646	0.000205348	-1.31934	0.656328
18882779	chr11:18882779:G:A	2.32374e-05	-1.91869e-10	-1.14483	0.000130064	-1.91869e-10	-1.11969
18883270	chr11:18883270:AACTGGACTCCTTCCTTACACCTTACACAAAAGATTAACTCAAGATGGATTAAG:A	2.20384e-05	-1.91869e-10	-1.1978	0.000122994	-1.91869e-10	-1.17558
18883454	chr11:18883454:T:C	1.37683e-05	-1.51832	-0.149899	7.56518e-05	-1.53032	-0.131259
18883736	chr11:18883736:C:A	5.21514e-06	-1.31537	-1.32366	2.87733e-05	-1.28872	-1.33955
18883795	chr11:18883795:A:G	2.29091e-05	-1.91869e-10	-1.15906	0.000122219	-1.91869e-10	-1.1819
18884601	chr11:18884601:G:T	1.92619e-05	-1.33246	-6.68817e-10	9.73577e-05	-1.40932	-6.68817e-10
18884950	chr11:18884950:T:G	1.99672e-05	-1.2965	-6.68817e-10	9.77148e-05	-1.40566	-6.68817e-10
18885127	chr11:18885127:T:A	3.78925e-05	-0.655837	-6.68817e-10	0.00020888	-0.645956	-6.68817e-10
18885282	chr11:18885282:T:C	5.78223e-06	-1.22758	-1.30822	3.27659e-05	-1.16428	-1.33404
18885362	chr11:18885362:A:T	8.34376e-06	-1.47264	-0.696438	5.01689e-05	-1.4328	-0.639524
18885499	chr11:18885499:C:A	4.77562e-06	-1.398	-1.32907	2.81399e-05	-1.30297	-1.34756
18885505	chr11:18885505:T:C	2.34171e-05	-1.91869e-10	-1.13712	0.000125925	-1.91869e-10	-1.15203
18885586	chr11:18885586:A:G	4.24371e-06	-1.48531	-1.35985	2.40316e-05	-1.45609	-1.35226
18885623	chr11:18885623:T:G	1.86655e-05	-1.91869e-10	-1.36391	0.000102113	-1.91869e-10	-1.36164
18885692	chr11:18885692:A:C	1.24533e-05	-1.18589	-0.582716	6.92254e-05	-1.23058	-0.519768
18885758	chr11:18885758:G:A	0.000177365	-1.91869e-10	0.887621	0.0013693	-1.91869e-10	1.23434
18886259	chr11:18886259:T:C	1.86829e-05	-1.91869e-10	-1.36298	0.000101884	-1.91869e-10	-1.36388
18886279	chr11:18886279:C:T	2.04487e-05	-1.91869e-10	-1.27267	0.000114657	-1.91869e-10	-1.24577
18886362	chr11:18886362:G:A	4.87274e-05	-1.91869e-10	-0.404348	0.000331406	-1.91869e-10	-0.184373
18886386	chr11:18886386:A:G	1.87817e-05	-1.91869e-10	-1.35771	0.000102435	-1.91869e-10	-1.35849
18886708	chr11:18886708:C:T	4.06503e-06	-1.5241	-1.36407	2.25879e-05	-1.50661	-1.36369
18886938	chr11:18886938:A:G	2.35164e-05	-1.91869e-10	-1.13289	0.000131749	-1.91869e-10	-1.10682
18887311	chr11:18887311:G:A	2.83427e-05	-1.44935	0.503127	0.000197849	-1.3995	0.699286
18887418	chr11:18887418:C:T	2.04487e-05	-1.91869e-10	-1.27267	0.000114657	-1.91869e-10	-1.24577
18887601	chr11:18887601:G:A	2.55285e-05	-1.41903	0.368233	0.000177245	-1.36352	0.553335
18887980	chr11:18887980:A:G	1.60505e-05	-1.51485	-6.68817e-10	8.808e-05	-1.50947	-6.68817e-10
18887998	chr11:18887998:C:T	4.99837e-06	-1.45744	-1.22404	2.7598e-05	-1.42565	-1.24433
18888392	chr11:18888392:G:A	1.9215e-05	-1.91869e-10	-1.3349	0.00010393	-1.91869e-10	-1.34399
18888739	chr11:18888739:G:T	3.14303e-05	-1.91869e-10	-0.842819	0.000164461	-1.91869e-10	-0.885044
18888891	chr11:18888891:C:T	2.51874e-05	-1.91869e-10	-1.06424	0.000141673	-1.91869e-10	-1.0342
18889799	chr11:18889799:C:T	8.02072e-06	-1.21745	-0.991109	4.59777e-05	-1.17173	-0.987832
18890366	chr11:18890366:T:C	1.88727e-05	-1.91869e-10	-1.35287	0.000102805	-1.91869e-10	-1.35488
18890682	chr11:18890682:C:A	5.14015e-06	-1.31197	-1.34154	2.90435e-05	-1.28245	-1.33647
18890946	chr11:18890946:C:T	3.35894e-05	-1.91869e-10	-0.77638	0.000190796	-1.91869e-10	-0.736513
18890948	chr11:18890948:T:C	2.45842e-05	-1.91869e-10	-1.08849	0.000138127	-1.91869e-10	-1.05955
18891241	chr11:18891241:G:A	2.34696e-05	-1.91869e-10	-1.13488	0.000134082	-1.91869e-10	-1.08926
18891530	chr11:18891530:TGAA:T	2.18018e-05	-1.91869e-10	-1.2086	0.00011562	-1.91869e-10	-1.23741
18891674	chr11:18891674:C:T	1.87152e-05	-1.91869e-10	-1.36125	0.000102053	-1.91869e-10	-1.36222
18892346	chr11:18892346:A:C	4.68306e-06	-1.38896	-1.35767	2.61535e-05	-1.36756	-1.35618
18892419	chr11:18892419:G:A	2.4907e-05	-1.91869e-10	-1.07544	0.000140067	-1.91869e-10	-1.04559
18892979	chr11:18892979:G:A	1.96194e-05	-1.91869e-10	-1.31407	0.000109262	-1.91869e-10	-1.29397
18893393	chr11:18893393:A:T	2.39857e-05	-1.47574	0.362602	0.000135172	-1.49155	0.410388
18893916	chr11:18893916:T:C	1.53891e-05	-1.55693	-6.68817e-10	8.40064e-05	-1.55682	-6.68817e-10
18893986	chr11:18893986:G:T	0.000128068	-1.91869e-10	0.561974	0.000803641	-1.91869e-10	0.701436
18894373	chr11:18894373:C:T	1.94925e-05	-1.91869e-10	-1.32056	0.000108415	-1.91869e-10	-1.30175
18894691	chr11:18894691:G:T	5.1732e-05	-1.26218	0.917662	0.000317506	-1.21152	0.984297
18894835	chr11:18894835:G:A	2.21711e-05	-1.1918	-6.68817e-10	0.000110834	-1.27968	-6.68817e-10
18894906	chr11:18894906:T:C	0.000134873	-1.91869e-10	0.613741	0.000847861	-1.91869e-10	0.755001
18895201	chr11:18895201:C:A	1.89802e-05	-1.91869e-10	-1.34719	0.000105447	-1.91869e-10	-1.32951
18895474	chr11:18895474:A:T	4.49677e-06	-1.50511	-1.28212	2.43168e-05	-1.51716	-1.27939
18895789	chr11:18895789:G:A	8.13482e-06	-1.01028	-1.18415	5.06385e-05	-0.869429	-1.19358
18895904	chr11:18895904:T:C	2.0343e-05	-1.91869e-10	-1.27785	0.000111021	-1.91869e-10	-1.27799
18895980	chr11:18895980:C:G	2.49815e-05	-1.91869e-10	-1.07245	0.000140458	-1.91869e-10	-1.04281
18895995	chr11:18895995:T:C	5.69907e-06	-1.38834	-1.16195	3.07453e-05	-1.3655	-1.19648
18896114	chr11:18896114:T:C	1.8823e-05	-1.91869e-10	-1.35551	0.000102563	-1.91869e-10	-1.35724
18896115	chr11:18896115:G:A	1.89619e-05	-1.91869e-10	-1.34816	0.000103266	-1.91869e-10	-1.35041
18896251	chr11:18896251:G:A	6.29082e-06	-1.30668	-1.14482	3.65356e-05	-1.19147	-1.19796
18896681	chr11:18896681:G:A	1.88027e-05	-1.91869e-10	-1.35659	0.000104147	-1.91869e-10	-1.34191
18896839	chr11:18896839:G:T	3.88608e-05	-1.91869e-10	-0.630605	0.000204007	-1.91869e-10	-0.669564
18896966	chr11:18896966:C:T	1.96603e-05	-1.91869e-10	-1.31199	0.000109743	-1.91869e-10	-1.28957
18897165	chr11:18897165:C:T	1.91531e-05	-1.91869e-10	-1.33813	0.000103154	-1.91869e-10	-1.3515
18897570	chr11:18897570:C:T	4.85379e-06	-1.48409	-1.22674	2.72508e-05	-1.45545	-1.22718
18897627	chr11:18897627:C:T	6.74427e-05	-0.0793122	-6.68817e-10	0.000247978	-0.474376	-6.68817e-10
18897658	chr11:18897658:C:T	1.89974e-05	-1.91869e-10	-1.34629	0.000105666	-1.91869e-10	-1.32743
18897668	chr11:18897668:G:A	2.49815e-05	-1.91869e-10	-1.07245	0.000140458	-1.91869e-10	-1.04281
18897725	chr11:18897725:A:G	5.47266e-06	-1.4988	-1.09203	2.88642e-05	-1.46864	-1.15648
18897766	chr11:18897766:C:T	5.45923e-06	-1.26568	-1.3276	3.05361e-05	-1.2345	-1.33431
18897787	chr11:18897787:G:T	4.36962e-06	-1.55512	-1.26079	2.3925e-05	-1.55689	-1.2559
18898094	chr11:18898094:C:T	8.10024e-06	-1.29055	-0.908148	4.47218e-05	-1.32488	-0.862372
18898160	chr11:18898160:C:G	2.07616e-05	-1.48842	0.230935	0.00011684	-1.50293	0.276027
18898258	chr11:18898258:G:C	1.87726e-05	-1.91869e-10	-1.35819	0.000103362	-1.91869e-10	-1.34948
18898941	chr11:18898941:T:G	2.31599e-05	-1.14817	-6.68817e-10	0.000119774	-1.20211	-6.68817e-10
18899143	chr11:18899143:G:A	5.65771e-06	-1.3928	-1.16477	3.054e-05	-1.3697	-1.19898
18899583	chr11:18899583:A:G	5.3956e-06	-1.50547	-1.09953	2.84399e-05	-1.4769	-1.16302
18899838	chr11:18899838:C:T	1.55269e-05	-1.54801	-6.68817e-10	8.46962e-05	-1.54865	-6.68817e-10
18899852	chr11:18899852:A:G	8.24289e-06	-1.24759	-0.933648	4.54657e-05	-1.28316	-0.887597
18899937	chr11:18899937:A:G	1.94172e-05	-1.91869e-10	-1.32443	0.000107924	-1.91869e-10	-1.30629
18900724	chr11:18900724:G:A	2.49815e-05	-1.91869e-10	-1.07245	0.000140458	-1.91869e-10	-1.04281
18900944	chr11:18900944:T:C	2.2975e-05	-1.46011	0.303923	0.000129207	-1.47754	0.351239
18901058	chr11:18901058:G:A	4.40969e-06	-1.55087	-1.25592	2.40953e-05	-1.5548	-1.2509
18901069	chr11:18901069:C:T	7.53893e-06	-1.293	-0.977509	4.15866e-05	-1.3261	-0.933841
18901120	chr11:18901120:A:G	2.07111e-05	-1.91869e-10	-1.25992	0.000112166	-1.91869e-10	-1.26774
18901220	chr11:18901220:C:T	0.000103939	-1.91869e-10	0.353218	0.000647786	-1.91869e-10	0.485843
18901265	chr11:18901265:G:C	1.01733e-05	-1.42575	-0.545081	5.42409e-05	-1.40034	-0.593943
18901393	chr11:18901393:G:A	1.90794e-05	-1.91869e-10	-1.34198	0.000103863	-1.91869e-10	-1.34465
18901620	chr11:18901620:C:T	0.000641405	-1.91869e-10	2.17307	0.00344832	-1.91869e-10	2.15792
18902015	chr11:18902015:G:A	3.75932e-05	-1.91869e-10	-0.663769	0.000197576	-1.91869e-10	-0.701593
18902140	chr11:18902140:T:C	4.41663e-06	-1.5548	-1.25041	2.41513e-05	-1.55688	-1.2465
18902154	chr11:18902154:C:T	6.24567e-05	-1.27261	1.1165	0.000364988	-1.22717	1.13932
18902476	chr11:18902476:A:G	2.00188e-05	-1.91869e-10	-1.29392	0.0001086	-1.91869e-10	-1.30004
18902597	chr11:18902597:T:G	5.6918e-06	-1.18772	-1.36384	3.20998e-05	-1.1546	-1.36427
18902666	chr11:18902666:C:T	5.86121e-06	-1.16168	-1.36055	3.30691e-05	-1.1269	-1.36222
18902957	chr11:18902957:T:G	1.18272e-05	-1.27724	-0.542944	6.4133e-05	-1.23933	-0.58743
18903186	chr11:18903186:C:T	2.25936e-05	-1.91869e-10	-1.17293	0.000120657	-1.91869e-10	-1.19477
18903705	chr11:18903705:A:G	1.96205e-05	-1.91869e-10	-1.31402	0.000109256	-1.91869e-10	-1.29403
18903726	chr11:18903726:TA:CA	1.87847e-05	-1.91869e-10	-1.35755	0.00010396	-1.91869e-10	-1.34371
18903856	chr11:18903856:T:C	1.87162e-05	-1.91869e-10	-1.3612	0.000102257	-1.91869e-10	-1.36022
18904105	chr11:18904105:G:A	5.57604e-06	-1.41869	-1.15342	3.12541e-05	-1.37056	-1.175
18904126	chr11:18904126:G:A	1.11762e-05	-1.38279	-0.494009	5.83895e-05	-1.40098	-0.519605
18904144	chr11:18904144:T:C	2.00103e-05	-1.91869e-10	-1.29434	0.000108557	-1.91869e-10	-1.30044
18904204	chr11:18904204:AAGTC:A	5.47771e-06	-1.22592	-1.36399	3.09335e-05	-1.19158	-1.3643
18904339	chr11:18904339:C:G	5.61942e-05	-1.21268	0.950899	0.000330834	-1.15863	0.972529
18904545	chr11:18904545:T:C	2.30156e-05	-1.51647	0.362046	0.000129585	-1.50696	0.383576
18904817	chr11:18904817:A:T	1.8899e-05	-1.55596	0.204479	0.000102408	-1.55435	0.195596
18904882	chr11:18904882:AG:A	1.89672e-05	-1.91869e-10	-1.34788	0.000103293	-1.91869e-10	-1.35014
18904929	chr11:18904929:T:C	4.15659e-05	-0.56331	-6.68817e-10	0.000168004	-0.863727	-6.68817e-10
18905198	chr11:18905198:C:T	1.8942e-05	-1.91869e-10	-1.34921	0.000103214	-1.91869e-10	-1.35091
18905269	chr11:18905269:A:G	9.72525e-06	-1.46624	-0.54963	5.16969e-05	-1.44424	-0.598074
18905639	chr11:18905639:T:C	7.49595e-06	-1.07819	-1.19804	4.19225e-05	-1.06533	-1.18656
18906173	chr11:18906173:A:G	1.25482e-05	-1.4696	-0.291418	6.72884e-05	-1.48277	-0.295954
18906179	chr11:18906179:G:A	1.87506e-05	-1.91869e-10	-1.35937	0.00010313	-1.91869e-10	-1.35172
18906236	chr11:18906236:T:C	1.68277e-05	-1.46756	-6.68817e-10	9.1398e-05	-1.47249	-6.68817e-10
18906430	chr11:18906430:GT:G	1.97326e-05	-1.91869e-10	-1.30832	0.000109926	-1.91869e-10	-1.28791
18906459	chr11:18906459:C:T	1.86591e-05	-1.91869e-10	-1.36426	0.000101835	-1.91869e-10	-1.36436
18906624	chr11:18906624:C:T	1.92005e-05	-1.91869e-10	-1.33566	0.000106389	-1.91869e-10	-1.32062
18906738	chr11:18906738:G:C	1.14065e-05	-1.41794	-0.43847	5.96225e-05	-1.43421	-0.465472
18906797	chr11:18906797:C:T	1.91294e-05	-1.91869e-10	-1.33936	0.000106728	-1.91869e-10	-1.31743
18906990	chr11:18906990:A:G	7.70176e-06	-1.23435	-1.01479	4.22638e-05	-1.27142	-0.972369
18907385	chr11:18907385:C:T	1.87818e-05	-1.91869e-10	-1.3577	0.000102364	-1.91869e-10	-1.35918
18907518	chr11:18907518:A:G	1.91301e-05	-1.91869e-10	-1.33933	0.00010476	-1.91869e-10	-1.33605
18907722	chr11:18907722:G:T	4.48247e-06	-1.55656	-1.23386	2.4534e-05	-1.55697	-1.23069
18907885	chr11:18907885:T:C	1.79613e-05	-1.37933	-0.0230448	9.72416e-05	-1.40097	-0.00954458
18907917	chr11:18907917:T:C	3.25747e-05	-1.91869e-10	-0.807056	0.000190637	-1.91869e-10	-0.737346
18907957	chr11:18907957:C:T	2.01768e-05	-1.91869e-10	-1.28606	0.000109405	-1.91869e-10	-1.29266
18908500	chr11:18908500:AC:A	1.8677e-05	-1.91869e-10	-1.3633	0.000101916	-1.91869e-10	-1.36356
18909057	chr11:18909057:A:G	2.29137e-05	-1.91869e-10	-1.15885	0.000128216	-1.91869e-10	-1.134
18909738	chr11:18909738:C:T	1.89947e-05	-1.91869e-10	-1.34643	0.000103305	-1.91869e-10	-1.35003
18909809	chr11:18909809:C:T	1.89644e-05	-1.91869e-10	-1.34803	0.000103329	-1.91869e-10	-1.3498
18910123	chr11:18910123:G:A	8.4574e-06	-1.21645	-0.939094	4.64722e-05	-1.25514	-0.893718
18910145	chr11:18910145:A:T	4.60541e-06	-1.52414	-1.23922	2.61586e-05	-1.52735	-1.19619
18910272	chr11:18910272:C:T	8.79014e-06	-0.958474	-1.15849	5.50087e-05	-0.812263	-1.16796
18910705	chr11:18910705:A:G	1.90907e-05	-1.91869e-10	-1.34139	0.000106348	-1.91869e-10	-1.321
18911011	chr11:18911011:C:A	6.11331e-06	-1.53188	-0.948248	3.14097e-05	-1.51205	-1.02855
18911809	chr11:18911809:A:G	8.85737e-06	-0.964829	-1.14451	5.54608e-05	-0.816914	-1.15513
18913169	chr11:18913169:G:A	2.23086e-05	-1.91869e-10	-1.18562	0.000120551	-1.91869e-10	-1.19564
18913491	chr11:18913491:C:T	1.00969e-05	-1.1858	-0.792567	5.59078e-05	-1.22591	-0.738101
18913714	chr11:18913714:G:A	1.53149e-05	-1.23864	-0.323121	8.26178e-05	-1.20217	-0.371318
18914220	chr11:18914220:G:A	1.89312e-05	-1.91869e-10	-1.34978	0.000104512	-1.91869e-10	-1.33841
18914604	chr11:18914604:C:T	2.32768e-05	-1.91869e-10	-1.14313	0.000132265	-1.91869e-10	-1.10291
18914707	chr11:18914707:G:C	9.30347e-06	-0.892664	-1.16754	5.85015e-05	-0.741482	-1.17718
18914719	chr11:18914719:A:T	8.8041e-06	-1.25226	-0.863114	4.77554e-05	-1.22073	-0.900897
18915007	chr11:18915007:C:T	5.75665e-06	-1.47049	-1.06975	3.0464e-05	-1.43427	-1.13691
18915144	chr11:18915144:G:A	6.75971e-05	-1.91869e-10	-0.0770261	0.000415724	-1.91869e-10	0.0423054
18915146	chr11:18915146:G:A	6.20259e-05	-1.91869e-10	-0.163038	0.000380339	-1.91869e-10	-0.0466526
18915291	chr11:18915291:A:G	2.76295e-05	-1.91869e-10	-0.971705	0.000146133	-1.91869e-10	-1.0032
18915804	chr11:18915804:C:A	2.46834e-05	-1.44802	0.363565	0.000138067	-1.46518	0.4052
18915920	chr11:18915920:C:A	1.53298e-05	-1.2135	-0.347297	8.28215e-05	-1.17571	-0.395321
18915971	chr11:18915971:G:A	2.2278e-05	-1.91869e-10	-1.18699	0.000120391	-1.91869e-10	-1.19697
18916364	chr11:18916364:T:C	2.23089e-05	-1.91869e-10	-1.1856	0.000120553	-1.91869e-10	-1.19563
18916464	chr11:18916464:T:C	1.7689e-05	-1.44829	0.0306438	9.69759e-05	-1.46367	0.0504124
18916497	chr11:18916497:A:C	1.90934e-05	-1.91869e-10	-1.34125	0.000104861	-1.91869e-10	-1.33508
18917185	chr11:18917185:C:T	7.2754e-06	-1.06775	-1.23834	4.50303e-05	-0.935004	-1.24538
18917189	chr11:18917189:C:T	5.81731e-05	-1.91869e-10	-0.227167	0.000355787	-1.91869e-10	-0.113385
18917232	chr11:18917232:T:G	2.29069e-05	-1.91869e-10	-1.15915	0.000128177	-1.91869e-10	-1.1343
18917451	chr11:18917451:G:A	9.96349e-06	-1.1948	-0.796862	5.51896e-05	-1.23437	-0.742566
18917623	chr11:18917623:G:A	7.31348e-06	-1.24422	-1.05665	4.25194e-05	-1.11786	-1.11989
18918119	chr11:18918119:A:G	1.56865e-05	-1.2406	-0.297192	8.45165e-05	-1.20452	-0.346253
18918145	chr11:18918145:C:A	1.86687e-05	-1.91869e-10	-1.36374	0.000101937	-1.91869e-10	-1.36337
18918496	chr11:18918496:AAAAG:A	9.01412e-05	-1.91869e-10	0.210787	0.000560076	-1.91869e-10	0.340357
18918775	chr11:18918775:G:A	5.98756e-06	-1.50766	-0.993244	3.11153e-05	-1.48134	-1.06868
18918838	chr11:18918838:T:A	2.31046e-05	-1.91869e-10	-1.15056	0.000129352	-1.91869e-10	-1.12518
18918887	chr11:18918887:G:A	2.20189e-05	-1.91869e-10	-1.19869	0.000119008	-1.91869e-10	-1.20853
18919856	chr11:18919856:T:A	2.29026e-05	-1.91869e-10	-1.15934	0.000128151	-1.91869e-10	-1.13451
18919942	chr11:18919942:G:C	6.12032e-05	-1.91869e-10	-0.176392	0.000387252	-1.91869e-10	-0.0286416
18920174	chr11:18920174:T:C	6.257e-05	-1.91869e-10	-0.154304	0.000396068	-1.91869e-10	-0.00612988
18920213	chr11:18920213:A:T	8.35549e-05	-1.91869e-10	0.134914	0.000520608	-1.91869e-10	0.26728
18922063	chr11:18922063:T:TA	6.75949e-05	-1.91869e-10	-0.0770588	0.000465005	-1.91869e-10	0.154332
18922108	chr11:18922108:A:G	3.931e-05	-1.91869e-10	-0.619111	0.000225089	-1.91869e-10	-0.571221
18922163	chr11:18922163:T:C	1.86837e-05	-1.91869e-10	-1.36294	0.000101834	-1.91869e-10	-1.36437
18922227	chr11:18922227:GA:G	1.77931e-05	-0.793807	-0.617974	0.000106769	-0.667098	-0.649951
18922534	chr11:18922534:C:T	2.21529e-05	-1.91869e-10	-1.19262	0.000125062	-1.91869e-10	-1.15891
18922535	chr11:18922535:A:G	7.90732e-06	-0.865893	-1.35691	4.09632e-05	-0.920911	-1.35413
18922608	chr11:18922608:A:T	1.04875e-05	-1.14079	-0.799619	6.12915e-05	-1.04849	-0.823589
18922697	chr11:18922697:A:G	2.07778e-05	-1.91869e-10	-1.25671	0.00011507	-1.91869e-10	-1.24218
18923102	chr11:18923102:G:T	4.67957e-06	-1.50533	-1.24205	2.54874e-05	-1.51702	-1.23251
18923532	chr11:18923532:G:A	1.8725e-05	-1.91869e-10	-1.36073	0.000102133	-1.91869e-10	-1.36144
18923537	chr11:18923537:G:A	3.76347e-05	-1.91869e-10	-0.662664	0.000212683	-1.91869e-10	-0.627916
18923583	chr11:18923583:A:G	7.72237e-06	-0.902351	-1.34412	4.02284e-05	-0.950339	-1.3428
18923701	chr11:18923701:T:G	4.93302e-05	-1.91869e-10	-0.392055	0.00027884	-1.91869e-10	-0.35708
18923874	chr11:18923874:G:A	2.03006e-05	-1.91869e-10	-1.27994	0.000113973	-1.91869e-10	-1.25175
18924117	chr11:18924117:A:G	2.06506e-05	-1.91869e-10	-1.26284	0.000118636	-1.91869e-10	-1.21166
18925320	chr11:18925320:G:A	2.27977e-05	-1.91869e-10	-1.16393	0.000123075	-1.91869e-10	-1.17492
18925336	chr11:18925336:G:A	2.19696e-05	-1.91869e-10	-1.20093	0.000124595	-1.91869e-10	-1.16265
18925758	chr11:18925758:C:T	0.000317209	-1.91869e-10	1.46897	0.00186	-1.91869e-10	1.54061
18925921	chr11:18925921:G:T	2.2668e-05	-1.91869e-10	-1.16964	0.000122415	-1.91869e-10	-1.1803
18926089	chr11:18926089:T:C	2.51809e-05	-1.91869e-10	-1.06451	0.000140142	-1.91869e-10	-1.04506
18926251	chr11:18926251:A:G	5.35072e-06	-1.55197	-1.06139	2.93456e-05	-1.55494	-1.05364
18926376	chr11:18926376:T:C	2.14572e-05	-1.91869e-10	-1.22453	0.000116614	-1.91869e-10	-1.22884
18926827	chr11:18926827:A:G	2.02852e-05	-1.91869e-10	-1.2807	0.000113427	-1.91869e-10	-1.25656
18926928	chr11:18926928:GTGGGTTAGGT:G	2.01173e-05	-1.91869e-10	-1.28901	0.000108409	-1.91869e-10	-1.3018
18927027	chr11:18927027:A:G	4.34457e-06	-1.50985	-1.31181	2.39166e-05	-1.50315	-1.30999
18927197	chr11:18927197:T:C	2.68677e-05	-1.91869e-10	-0.999667	0.000146633	-1.91869e-10	-0.999783
18927259	chr11:18927259:A:G	3.01077e-05	-1.91869e-10	-0.885809	0.000169306	-1.91869e-10	-0.856007
18927606	chr11:18927606:T:C	1.90418e-05	-0.0672132	-1.27674	9.79696e-05	-0.123798	-1.27926
18927627	chr11:18927627:C:T	3.23679e-05	-1.91869e-10	-0.813424	0.000186847	-1.91869e-10	-0.757428
18927673	chr11:18927673:C:T	4.02016e-06	-1.55657	-1.3427	2.19594e-05	-1.55701	-1.34151
18928069	chr11:18928069:C:T	3.05814e-05	-1.91869e-10	-0.870198	0.000166613	-1.91869e-10	-0.872042
18928545	chr11:18928545:A:G	5.15219e-06	-1.43452	-1.21665	2.78567e-05	-1.45591	-1.20474
18928852	chr11:18928852:A:G	1.9067e-05	-1.91869e-10	-1.34263	0.000104041	-1.91869e-10	-1.34294
18928910	chr11:18928910:G:A	6.7332e-06	-1.3669	-1.01664	3.74346e-05	-1.34884	-1.01628
18928981	chr11:18928981:A:T	1.95026e-05	-1.91869e-10	-1.32004	0.000108372	-1.91869e-10	-1.30215
18929158	chr11:18929158:G:A	8.80434e-06	-1.20222	-0.913123	4.9889e-05	-1.11602	-0.961895
18929184	chr11:18929184:G:A	2.05189e-05	-1.91869e-10	-1.26924	0.000111571	-1.91869e-10	-1.27305
18929590	chr11:18929590:C:T	1.93381e-05	-1.91869e-10	-1.32851	0.000103307	-1.91869e-10	-1.35001
18929845	chr11:18929845:T:C	2.28268e-05	-1.91869e-10	-1.16266	0.000128307	-1.91869e-10	-1.13329
18930304	chr11:18930304:T:A	1.98771e-05	-1.91869e-10	-1.30102	0.000107053	-1.91869e-10	-1.31439
18930644	chr11:18930644:T:C	1.90222e-05	-1.91869e-10	-1.34498	0.000104867	-1.91869e-10	-1.33502
18930882	chr11:18930882:C:G	2.09416e-05	-1.91869e-10	-1.24885	0.000113359	-1.91869e-10	-1.25716
18930974	chr11:18930974:A:G	2.03678e-05	-1.91869e-10	-1.27664	0.000113902	-1.91869e-10	-1.25238
18931032	chr11:18931032:A:G	0.000163244	-1.91869e-10	0.804653	0.00102027	-1.91869e-10	0.940103
18931050	chr11:18931050:A:G	8.37475e-06	-1.22048	-0.944893	4.86009e-05	-1.13604	-0.96803
18931095	chr11:18931095:A:T	3.35749e-05	-1.91869e-10	-0.776812	0.000188172	-1.91869e-10	-0.750362
18931182	chr11:18931182:C:T	2.2197e-05	-1.91869e-10	-1.19063	0.000118535	-1.91869e-10	-1.21251
18931343	chr11:18931343:G:A	6.91182e-06	-0.999282	-1.35807	3.60339e-05	-1.05066	-1.3526
18931393	chr11:18931393:A:G	1.86578e-05	-1.91869e-10	-1.36433	0.000102047	-1.91869e-10	-1.36228
18931794	chr11:18931794:T:C	4.35204e-06	-1.55015	-1.2698	2.37511e-05	-1.5545	-1.26559
18931899	chr11:18931899:A:G	3.25974e-05	-1.91869e-10	-0.806359	0.00018477	-1.91869e-10	-0.768602
18932476	chr11:18932476:C:A	1.58125e-05	-1.52979	-6.68817e-10	8.51029e-05	-1.54385	-6.68817e-10
18932535	chr11:18932535:T:A	2.10752e-05	-1.91869e-10	-1.24249	0.000110253	-1.91869e-10	-1.28494
18932681	chr11:18932681:C:T	2.07757e-05	-1.91869e-10	-1.25681	0.000112494	-1.91869e-10	-1.26482
18933014	chr11:18933014:G:A	5.46399e-06	-1.22817	-1.36424	3.05045e-05	-1.20705	-1.36279
18933177	chr11:18933177:C:T	1.88478e-05	-1.91869e-10	-1.35419	0.000103838	-1.91869e-10	-1.34489
18933261	chr11:18933261:A:T	1.88623e-05	-1.91869e-10	-1.35343	0.000104963	-1.91869e-10	-1.33411
18934118	chr11:18934118:G:A	2.00067e-05	-1.91869e-10	-1.29452	0.000108495	-1.91869e-10	-1.30101
18934314	chr11:18934314:C:T	1.22577e-05	-0.849412	-0.935027	7.58109e-05	-0.701783	-0.957691
18934679	chr11:18934679:T:C	1.87067e-05	-1.91869e-10	-1.36171	0.00010189	-1.91869e-10	-1.36383
18935730	chr11:18935730:G:A	2.23665e-05	-1.91869e-10	-1.18303	0.000132814	-1.91869e-10	-1.09877
18935747	chr11:18935747:A:T	1.91372e-05	-1.91869e-10	-1.33896	0.000105912	-1.91869e-10	-1.32511
18935763	chr11:18935763:A:G	2.12176e-05	-1.91869e-10	-1.23576	0.000122594	-1.91869e-10	-1.17884
18936281	chr11:18936281:C:T	1.81948e-05	-1.38945	-6.68817e-10	0.000102649	-1.3564	-6.68817e-10
18936530	chr11:18936530:G:A	2.72522e-05	-1.91869e-10	-0.985457	0.000146633	-1.91869e-10	-0.999786
18936922	chr11:18936922:C:T	2.20818e-05	-1.19584	-6.68817e-10	0.000126758	-1.14544	-6.68817e-10
18937105	chr11:18937105:C:T	5.76624e-05	-1.91869e-10	-0.235986	0.000322016	-1.91869e-10	-0.213115
18937120	chr11:18937120:G:C	2.21248e-05	-1.91869e-10	-1.19389	0.000120987	-1.91869e-10	-1.19203
18937192	chr11:18937192:C:T	1.87659e-05	-1.91869e-10	-1.35855	0.000103488	-1.91869e-10	-1.34826
18937193	chr11:18937193:G:A	7.63241e-06	-0.897827	-1.36036	3.97007e-05	-0.945384	-1.36096
18937320	chr11:18937320:A:C	3.03509e-05	-1.91869e-10	-0.877765	0.000180001	-1.91869e-10	-0.794756
18937698	chr11:18937698:G:A	1.6141e-05	-1.16821	-0.341018	0.000113181	-1.12255	-0.136182
18937952	chr11:18937952:G:A	2.16993e-05	-1.91869e-10	-1.21331	0.000118303	-1.91869e-10	-1.21447
18937963	chr11:18937963:G:A	4.30247e-06	-1.55579	-1.27561	2.41413e-05	-1.5517	-1.25209
18938067	chr11:18938067:A:G	1.84571e-05	-1.08404	-0.291097	0.000130785	-1.03328	-0.0808837
18938120	chr11:18938120:C:T	1.58839e-05	-1.52529	-6.68817e-10	8.53523e-05	-1.54093	-6.68817e-10
18938171	chr11:18938171:A:G	2.43321e-05	-1.91869e-10	-1.09879	0.000136704	-1.91869e-10	-1.0699
18938304	chr11:18938304:T:A	9.1533e-06	-0.724964	-1.35151	5.61769e-05	-0.610178	-1.34903
18938568	chr11:18938568:A:G	7.65139e-06	-1.47985	-0.775849	4.44187e-05	-1.49521	-0.698848
18939104	chr11:18939104:G:A	1.86583e-05	-1.91869e-10	-1.3643	0.000101982	-1.91869e-10	-1.36292
18939232	chr11:18939232:A:G	7.12972e-06	-0.973502	-1.35282	3.71118e-05	-1.01983	-1.35396
18939375	chr11:18939375:G:A	6.79562e-05	-1.91869e-10	-0.0717276	0.000469164	-1.91869e-10	0.163237
18939506	chr11:18939506:T:C	8.71003e-05	-1.91869e-10	0.17647	0.000498401	-1.91869e-10	0.223689
18939526	chr11:18939526:T:G	2.02787e-05	-1.91869e-10	-1.28102	0.000109548	-1.91869e-10	-1.29135
18939562	chr11:18939562:A:T	1.87744e-05	-1.91869e-10	-1.3581	0.000102377	-1.91869e-10	-1.35905
18939568	chr11:18939568:G:T	1.94684e-05	-1.91869e-10	-1.3218	0.000106023	-1.91869e-10	-1.32406
18939870	chr11:18939870:C:A	1.87228e-05	-1.91869e-10	-1.36085	0.000101835	-1.91869e-10	-1.36436
18940125	chr11:18940125:G:A	5.47568e-06	-1.38706	-1.20321	3.04385e-05	-1.37729	-1.19472
18940132	chr11:18940132:T:C	4.59587e-06	-1.41394	-1.3515	2.53418e-05	-1.4016	-1.35366
18940196	chr11:18940196:A:G	1.86928e-05	-1.91869e-10	-1.36245	0.000102394	-1.91869e-10	-1.35889
18940803	chr11:18940803:G:A	1.5645e-05	-1.54044	-6.68817e-10	8.67456e-05	-1.52474	-6.68817e-10
18940978	chr11:18940978:C:T	4.76554e-06	-1.37056	-1.35862	2.63643e-05	-1.35729	-1.35842
18941562	chr11:18941562:T:C	8.6822e-06	-0.859053	-1.27026	5.22602e-05	-0.760417	-1.27106
18941680	chr11:18941680:T:C	1.97853e-05	-1.91869e-10	-1.30565	0.000107697	-1.91869e-10	-1.30839
18941962	chr11:18941962:T:C	2.30284e-05	-1.91869e-10	-1.15386	0.000130899	-1.91869e-10	-1.11329
18944172	chr11:18944172:C:T	1.86595e-05	-1.91869e-10	-1.36423	0.000101894	-1.91869e-10	-1.36378
18944173	chr11:18944173:C:A	1.13179e-05	-1.21244	-0.651762	6.25883e-05	-1.22348	-0.62766
18944429	chr11:18944429:G:A	3.72005e-05	-1.91869e-10	-0.674269	0.000200461	-1.91869e-10	-0.687097
18944599	chr11:18944599:T:C	3.63842e-05	-1.91869e-10	-0.696455	0.000209431	-1.91869e-10	-0.643323
18944619	chr11:18944619:T:C	3.75608e-05	-1.91869e-10	-0.664628	0.000216433	-1.91869e-10	-0.610435
18944620	chr11:18944620:G:A	3.28354e-05	-1.91869e-10	-0.799084	0.00018818	-1.91869e-10	-0.750318
18944624	chr11:18944624:C:T	3.66633e-05	-1.91869e-10	-0.688814	0.000211013	-1.91869e-10	-0.635797
18944625	chr11:18944625:A:G	3.67226e-05	-1.91869e-10	-0.687198	0.000211411	-1.91869e-10	-0.63391
18944632	chr11:18944632:C:G	3.63076e-05	-1.91869e-10	-0.698564	0.000208882	-1.91869e-10	-0.645947
18944639	chr11:18944639:A:T	3.71141e-05	-1.91869e-10	-0.676595	0.00021369	-1.91869e-10	-0.623191
18944679	chr11:18944679:C:T	4.43092e-05	-1.91869e-10	-0.499399	0.00025678	-1.91869e-10	-0.439497
18945041	chr11:18945041:C:T	2.40549e-05	-1.91869e-10	-1.11025	0.000131202	-1.91869e-10	-1.11098
18945045	chr11:18945045:T:A	6.25063e-06	-1.49599	-0.961917	3.98245e-05	-1.4604	-0.842832
18945050	chr11:18945050:T:C	2.62703e-05	-1.91869e-10	-1.02215	0.000147953	-1.91869e-10	-0.99082
18945122	chr11:18945122:C:T	1.89585e-05	-1.91869e-10	-1.34834	0.000104324	-1.91869e-10	-1.34021
18945210	chr11:18945210:C:T	2.14457e-05	-1.91869e-10	-1.22507	0.000117729	-1.91869e-10	-1.21933
18945364	chr11:18945364:A:G	2.26081e-05	-1.91869e-10	-1.17228	0.000126947	-1.91869e-10	-1.14394
18945427	chr11:18945427:C:T	2.23887e-05	-1.91869e-10	-1.18203	0.000121491	-1.91869e-10	-1.18787
18945566	chr11:18945566:G:A	4.03212e-06	-1.55705	-1.33925	2.19773e-05	-1.55395	-1.34376
18946024	chr11:18946024:A:G	1.65749e-05	-1.4827	-6.68817e-10	9.30677e-05	-1.45439	-6.68817e-10
18946179	chr11:18946179:A:G	2.59233e-05	-1.91869e-10	-1.03545	0.000145917	-1.91869e-10	-1.00468
18946271	chr11:18946271:T:G	2.41369e-05	-1.91869e-10	-1.10685	0.000131649	-1.91869e-10	-1.10757
18946306	chr11:18946306:T:C	1.88928e-05	-1.91869e-10	-1.35181	0.000104126	-1.91869e-10	-1.34212
18946374	chr11:18946374:G:C	3.98448e-06	-1.54901	-1.35918	2.22004e-05	-1.52838	-1.35923
18947039	chr11:18947039:A:G	1.87688e-05	-1.91869e-10	-1.35839	0.000103176	-1.91869e-10	-1.35128
18947336	chr11:18947336:A:T	1.91614e-05	-1.91869e-10	-1.33769	0.000105218	-1.91869e-10	-1.33169
18947347	chr11:18947347:C:G	5.41346e-05	-0.299117	-6.68817e-10	0.000362196	-0.0955311	-6.68817e-10
18947359	chr11:18947359:C:T	2.56617e-05	-1.91869e-10	-1.04559	0.000144376	-1.91869e-10	-1.01529
18947634	chr11:18947634:A:C	2.62665e-05	-1.91869e-10	-1.0223	0.00014794	-1.91869e-10	-0.990912
18947771	chr11:18947771:T:C	2.69891e-05	-1.91869e-10	-0.995157	0.000152172	-1.91869e-10	-0.962706
18948018	chr11:18948018:T:C	3.9922e-06	-1.55689	-1.34936	2.18134e-05	-1.55271	-1.35249
18948067	chr11:18948067:A:G	1.89614e-05	-1.91869e-10	-1.34818	0.000103523	-1.91869e-10	-1.34792
18948145	chr11:18948145:T:C	1.87799e-05	-1.91869e-10	-1.3578	0.000103266	-1.91869e-10	-1.35041
18948501	chr11:18948501:G:A	2.55899e-05	-1.91869e-10	-1.04839	0.000143985	-1.91869e-10	-1.01801
18948711	chr11:18948711:G:A	2.25598e-05	-1.91869e-10	-1.17442	0.000122342	-1.91869e-10	-1.1809
18948986	chr11:18948986:G:T	1.88036e-05	-1.91869e-10	-1.35654	0.000103452	-1.91869e-10	-1.34861
18949106	chr11:18949106:A:T	3.99179e-06	-1.55698	-1.34937	2.18808e-05	-1.55331	-1.3488
18949242	chr11:18949242:C:T	1.99856e-05	-1.91869e-10	-1.29558	0.000108322	-1.91869e-10	-1.3026
18949296	chr11:18949296:G:C	2.03858e-05	-1.91869e-10	-1.27575	0.00011179	-1.91869e-10	-1.27109
18949313	chr11:18949313:A:G	2.56011e-05	-1.91869e-10	-1.04796	0.000143998	-1.91869e-10	-1.01791
18949392	chr11:18949392:T:A	1.89259e-05	-1.91869e-10	-1.35006	0.000104102	-1.91869e-10	-1.34235
18949439	chr11:18949439:T:C	2.54426e-05	-1.91869e-10	-1.05416	0.00014311	-1.91869e-10	-1.0241
18949921	chr11:18949921:A:G	1.57165e-05	-1.53588	-6.68817e-10	8.48462e-05	-1.54688	-6.68817e-10
18950035	chr11:18950035:A:G	2.5605e-05	-1.91869e-10	-1.0478	0.000144067	-1.91869e-10	-1.01744
18950119	chr11:18950119:C:T	1.89484e-05	-1.91869e-10	-1.34887	0.000104341	-1.91869e-10	-1.34006
18950287	chr11:18950287:A:G	8.79441e-05	-1.91869e-10	0.186111	0.000514691	-1.91869e-10	0.255851
18950453	chr11:18950453:A:G	2.383e-05	-1.91869e-10	-1.11965	0.000130656	-1.91869e-10	-1.11515
18950550	chr11:18950550:C:T	2.19865e-05	-1.91869e-10	-1.20016	0.000119279	-1.91869e-10	-1.20625
18950680	chr11:18950680:G:A	2.55066e-05	-1.91869e-10	-1.05165	0.00014349	-1.91869e-10	-1.02145
18950813	chr11:18950813:G:C	2.54426e-05	-1.91869e-10	-1.05416	0.00014311	-1.91869e-10	-1.0241
18950865	chr11:18950865:C:G	2.19415e-05	-1.91869e-10	-1.20221	0.000118613	-1.91869e-10	-1.21185
18950882	chr11:18950882:T:C	1.53889e-05	-1.55695	-6.68817e-10	8.39918e-05	-1.557	-6.68817e-10
18950984	chr11:18950984:T:C	2.18625e-05	-1.91869e-10	-1.20582	0.000118625	-1.91869e-10	-1.21175
18951060	chr11:18951060:C:T	1.88051e-05	-1.91869e-10	-1.35646	0.000102725	-1.91869e-10	-1.35566
18951450	chr11:18951450:C:T	2.54426e-05	-1.91869e-10	-1.05416	0.00014311	-1.91869e-10	-1.0241
18951536	chr11:18951536:C:A	3.93981e-06	-1.55657	-1.36288	2.16397e-05	-1.5513	-1.36189
18951604	chr11:18951604:T:C	7.22388e-05	-1.91869e-10	-0.0106137	0.000481834	-1.91869e-10	0.189884
18952623	chr11:18952623:A:G	2.4076e-05	-1.91869e-10	-1.10938	0.00013512	-1.91869e-10	-1.08155
18952676	chr11:18952676:G:A	2.025e-05	-1.28243	-6.68817e-10	0.000132302	-1.10263	-6.68817e-10
18952732	chr11:18952732:T:C	4.30388e-05	-1.91869e-10	-0.528489	0.0002411	-1.91869e-10	-0.502506
18952747	chr11:18952747:T:C	2.3527e-05	-1.91869e-10	-1.13244	0.000131874	-1.91869e-10	-1.10587
18953156	chr11:18953156:A:G	2.37108e-05	-1.91869e-10	-1.12466	0.000132959	-1.91869e-10	-1.09768
18953360	chr11:18953360:C:T	2.36293e-05	-1.91869e-10	-1.1281	0.000132476	-1.91869e-10	-1.10132
18953579	chr11:18953579:A:G	2.39491e-05	-1.91869e-10	-1.11466	0.000134371	-1.91869e-10	-1.08711
18953651	chr11:18953651:A:G	2.40545e-05	-1.91869e-10	-1.11027	0.000134995	-1.91869e-10	-1.08248
18953745	chr11:18953745:A:G	2.40242e-05	-1.91869e-10	-1.11153	0.000134805	-1.91869e-10	-1.08389
18953763	chr11:18953763:C:T	1.87429e-05	-1.91869e-10	-1.35978	0.000101935	-1.91869e-10	-1.36338
18953922	chr11:18953922:C:G	6.26709e-06	-1.55687	-0.898409	3.55608e-05	-1.55456	-0.861909
18954137	chr11:18954137:C:T	3.31729e-05	-1.91869e-10	-0.788857	0.000187991	-1.91869e-10	-0.751321
18954516	chr11:18954516:C:T	3.94407e-06	-1.55427	-1.36411	2.186e-05	-1.53897	-1.36408
18954667	chr11:18954667:TGGA:T	2.34347e-05	-1.91869e-10	-1.13637	0.000131324	-1.91869e-10	-1.11005
18954818	chr11:18954818:G:A	3.95821e-06	-1.55056	-1.36424	2.20401e-05	-1.53062	-1.36423
18955053	chr11:18955053:G:A	2.22879e-05	-1.18655	-6.68817e-10	0.000149862	-0.978003	-6.68817e-10
18955074	chr11:18955074:T:C	3.93918e-06	-1.55611	-1.36351	2.17505e-05	-1.54452	-1.36356
18955127	chr11:18955127:C:T	8.42978e-06	-0.795816	-1.363	4.27543e-05	-0.877178	-1.35507
18955163	chr11:18955163:C:G	1.91124e-05	-1.91869e-10	-1.34025	0.000105144	-1.91869e-10	-1.33239
18955273	chr11:18955273:A:G	1.8936e-05	-1.91869e-10	-1.34953	0.000104247	-1.91869e-10	-1.34096
18955285	chr11:18955285:A:G	1.72323e-05	-1.44381	-6.68817e-10	9.03899e-05	-1.48358	-6.68817e-10
18955423	chr11:18955423:T:C	1.73607e-05	-1.43638	-6.68817e-10	9.84018e-05	-1.39866	-6.68817e-10
18955688	chr11:18955688:C:T	4.68314e-06	-1.55679	-1.18983	2.61077e-05	-1.55465	-1.17084
18955731	chr11:18955731:G:A	2.36736e-05	-1.91869e-10	-1.12623	0.000132738	-1.91869e-10	-1.09934
18955871	chr11:18955871:A:G	3.9372e-06	-1.55575	-1.36437	2.16373e-05	-1.5491	-1.3642
18955957	chr11:18955957:G:A	1.8658e-05	-1.91869e-10	-1.36432	0.000101939	-1.91869e-10	-1.36334
18956069	chr11:18956069:T:C	4.56562e-06	-1.55703	-1.21501	2.54963e-05	-1.55195	-1.19723
18956113	chr11:18956113:T:C	3.96067e-06	-1.54981	-1.36437	2.20687e-05	-1.52919	-1.36437
18956196	chr11:18956196:A:C	2.92006e-05	-1.91869e-10	-0.916401	0.000162791	-1.91869e-10	-0.895252
18956220	chr11:18956220:G:A	2.18455e-05	-1.91869e-10	-1.20659	0.000120819	-1.91869e-10	-1.19342
18956308	chr11:18956308:C:T	2.38859e-05	-1.91869e-10	-1.1173	0.000133997	-1.91869e-10	-1.0899
18956420	chr11:18956420:G:GT	2.41309e-05	-1.91869e-10	-1.1071	0.000135435	-1.91869e-10	-1.07922
18956421	chr11:18956421:G:T	2.41309e-05	-1.91869e-10	-1.1071	0.000135435	-1.91869e-10	-1.07922
18956433	chr11:18956433:A:C	4.5782e-06	-1.55699	-1.21229	2.55243e-05	-1.55375	-1.19433
18956549	chr11:18956549:C:T	3.96992e-06	-1.54756	-1.36429	2.21621e-05	-1.52503	-1.3643
18956755	chr11:18956755:G:C	3.96034e-06	-1.55084	-1.36343	2.20405e-05	-1.53136	-1.36348
18956793	chr11:18956793:A:T	1.9675e-05	-1.91869e-10	-1.31124	0.000106803	-1.91869e-10	-1.31673
18956809	chr11:18956809:A:G	2.2069e-05	-1.19642	-6.68817e-10	0.00014951	-0.980353	-6.68817e-10
18956908	chr11:18956908:T:C	2.9501e-05	-1.91869e-10	-0.906166	0.0001715	-1.91869e-10	-0.843133
18956909	chr11:18956909:G:A	3.96616e-06	-1.55274	-1.36005	2.2022e-05	-1.53551	-1.36016
18956954	chr11:18956954:C:A	7.11851e-06	-1.48335	-0.844545	4.42072e-05	-1.42584	-0.772989
18957120	chr11:18957120:G:A	1.92579e-05	-1.91869e-10	-1.33267	0.000106586	-1.91869e-10	-1.31876
18957278	chr11:18957278:A:G	1.88115e-05	-1.91869e-10	-1.35612	0.000102684	-1.91869e-10	-1.35606
18957454	chr11:18957454:C:G	3.98404e-06	-1.54739	-1.3609	2.2243e-05	-1.52507	-1.36062
18957848	chr11:18957848:G:A	3.82294e-05	-1.91869e-10	-0.646987	0.000244328	-1.91869e-10	-0.489206
18957993	chr11:18957993:C:T	3.99036e-06	-1.54582	-1.36089	2.23049e-05	-1.52231	-1.3606
18958164	chr11:18958164:G:A	2.62133e-05	-1.91869e-10	-1.02432	0.000142786	-1.91869e-10	-1.02637
18958246	chr11:18958246:G:T	2.65872e-05	-1.91869e-10	-1.01016	0.000144808	-1.91869e-10	-1.01231
18958354	chr11:18958354:A:G	2.41409e-05	-1.91869e-10	-1.10668	0.000131477	-1.91869e-10	-1.10888
18958357	chr11:18958357:T:C	3.95434e-06	-1.55277	-1.36301	2.19569e-05	-1.53583	-1.36281
18958486	chr11:18958486:T:G	4.00569e-06	-1.54591	-1.35696	2.23917e-05	-1.52247	-1.35655
18958513	chr11:18958513:CA:C	3.96801e-06	-1.54798	-1.36435	2.21358e-05	-1.52619	-1.36433
18958568	chr11:18958568:G:C	3.98634e-06	-1.54458	-1.36314	2.23e-05	-1.52016	-1.36297
18958571	chr11:18958571:T:A	3.98729e-06	-1.54399	-1.36349	2.23149e-05	-1.51912	-1.36334
18958583	chr11:18958583:C:A	1.92021e-05	-1.91869e-10	-1.33557	0.000105084	-1.91869e-10	-1.33296
18958696	chr11:18958696:G:A	1.89997e-05	-1.91869e-10	-1.34617	0.000103678	-1.91869e-10	-1.34643
18958769	chr11:18958769:T:A	4.00329e-06	-1.54235	-1.36112	2.24324e-05	-1.51637	-1.36084
18958828	chr11:18958828:A:G	3.99609e-06	-1.54288	-1.36239	2.23831e-05	-1.51724	-1.36217
18958949	chr11:18958949:G:A	4.00125e-06	-1.54045	-1.36353	2.24457e-05	-1.51326	-1.36336
18958988	chr11:18958988:C:T	4.44096e-05	-1.91869e-10	-0.497135	0.000259946	-1.91869e-10	-0.427241
18959190	chr11:18959190:AT:A	1.91005e-05	-1.91869e-10	-1.34087	0.000105352	-1.91869e-10	-1.33041
18959358	chr11:18959358:G:A	4.04516e-05	-1.91869e-10	-0.590485	0.000235321	-1.91869e-10	-0.526766
18959502	chr11:18959502:A:C	4.01005e-05	-1.91869e-10	-0.599203	0.000233196	-1.91869e-10	-0.535837
18959621	chr11:18959621:C:A	1.90895e-05	-1.91869e-10	-1.34145	0.000105477	-1.91869e-10	-1.32923
18959732	chr11:18959732:A:G	4.31296e-05	-1.91869e-10	-0.52638	0.000241623	-1.91869e-10	-0.500338
18959766	chr11:18959766:T:A	3.99585e-05	-1.91869e-10	-0.602749	0.000232337	-1.91869e-10	-0.539527
18959822	chr11:18959822:C:G	4.05167e-05	-1.91869e-10	-0.588877	0.000235702	-1.91869e-10	-0.525149
18959910	chr11:18959910:T:C	4.03767e-05	-1.91869e-10	-0.592337	0.000234868	-1.91869e-10	-0.528693
18960101	chr11:18960101:C:T	4.24922e-05	-1.91869e-10	-0.54127	0.000247676	-1.91869e-10	-0.475595
18960261	chr11:18960261:T:C	4.23554e-05	-1.91869e-10	-0.544494	0.000246876	-1.91869e-10	-0.478829
18960398	chr11:18960398:C:G	4.68363e-06	-1.49659	-1.24993	2.65747e-05	-1.45524	-1.25251
18960477	chr11:18960477:T:G	8.18041e-06	-1.55232	-0.636531	4.38004e-05	-1.54192	-0.666152
18960554	chr11:18960554:A:G	2.58335e-05	-1.91869e-10	-1.03892	0.000140705	-1.91869e-10	-1.04105
18960642	chr11:18960642:T:C	2.54024e-05	-1.91869e-10	-1.05575	0.000138777	-1.91869e-10	-1.05485
18960746	chr11:18960746:G:C	4.00786e-05	-1.91869e-10	-0.599747	0.000233031	-1.91869e-10	-0.536545
18961087	chr11:18961087:C:T	1.26153e-05	-1.47446	-0.281221	8.26166e-05	-1.41589	-0.157621
18961209	chr11:18961209:C:T	4.00271e-05	-1.91869e-10	-0.601035	0.000232752	-1.91869e-10	-0.537743
18961255	chr11:18961255:T:C	4.01005e-05	-1.91869e-10	-0.599203	0.000233196	-1.91869e-10	-0.535837
18961273	chr11:18961273:T:G	3.93226e-06	-1.55702	-1.36436	2.15125e-05	-1.55492	-1.36416
18961278	chr11:18961278:G:C	2.33188e-05	-1.91869e-10	-1.14133	0.000131466	-1.91869e-10	-1.10897
18961608	chr11:18961608:A:G	1.54417e-05	-1.55352	-6.68817e-10	8.43034e-05	-1.55329	-6.68817e-10
18961795	chr11:18961795:C:T	3.97272e-06	-1.55704	-1.3541	2.1743e-05	-1.55485	-1.35357
18962024	chr11:18962024:C:T	3.93226e-06	-1.55706	-1.36432	2.1532e-05	-1.55416	-1.36402
18962026	chr11:18962026:G:A	5.01294e-05	-1.91869e-10	-0.375983	0.00029635	-1.91869e-10	-0.296175
18962326	chr11:18962326:C:T	4.31895e-05	-0.524994	-6.68817e-10	0.00027071	-0.386669	-6.68817e-10
18962589	chr11:18962589:C:T	2.02642e-05	-1.91869e-10	-1.28174	0.000111588	-1.91869e-10	-1.27291
18962673	chr11:18962673:C:A	1.9046e-05	-1.91869e-10	-1.34373	0.000104995	-1.91869e-10	-1.33381
18962714	chr11:18962714:G:A	4.9973e-05	-1.91869e-10	-0.379107	0.00029557	-1.91869e-10	-0.298811
18962744	chr11:18962744:G:A	0.000103697	-1.91869e-10	0.350886	0.000609081	-1.91869e-10	0.424235
18962778	chr11:18962778:G:T	4.89277e-05	-1.91869e-10	-0.400246	0.000289126	-1.91869e-10	-0.320855
18962848	chr11:18962848:T:C	5.09093e-05	-1.91869e-10	-0.360545	0.000301325	-1.91869e-10	-0.279528
18963221	chr11:18963221:C:T	2.35887e-05	-1.91869e-10	-1.12982	0.000128605	-1.91869e-10	-1.13097
18963254	chr11:18963254:G:A	3.9568e-06	-1.55699	-1.35816	2.16811e-05	-1.55351	-1.35777
18963426	chr11:18963426:A:G	2.58699e-05	-1.91869e-10	-1.03751	0.000140903	-1.91869e-10	-1.03964
18963475	chr11:18963475:G:A	1.86582e-05	-1.91869e-10	-1.36431	0.000101842	-1.91869e-10	-1.36429
18963558	chr11:18963558:G:T	4.99749e-05	-1.91869e-10	-0.379069	0.000293328	-1.91869e-10	-0.306424
18963632	chr11:18963632:A:T	1.90903e-05	-1.91869e-10	-1.34141	0.000105482	-1.91869e-10	-1.32918
18963853	chr11:18963853:T:C	6.54494e-05	-1.91869e-10	-0.109313	0.000391275	-1.91869e-10	-0.0183069
18964096	chr11:18964096:A:G	4.25312e-06	-1.48113	-1.36181	2.42357e-05	-1.43793	-1.36196
18964107	chr11:18964107:C:T	2.656e-05	-1.91869e-10	-1.01119	0.000144694	-1.91869e-10	-1.0131
18964463	chr11:18964463:G:A	3.11091e-05	-1.91869e-10	-0.853089	0.000173439	-1.91869e-10	-0.831891
18964939	chr11:18964939:G:T	2.05028e-05	-1.91869e-10	-1.27003	0.000113273	-1.91869e-10	-1.25791
18965335	chr11:18965335:G:A	6.11032e-06	-1.51422	-0.966396	3.6323e-05	-1.48519	-0.91008
18965703	chr11:18965703:T:C	3.37519e-05	0.453185	-1.22474	0.000155023	0.311492	-1.25564
18965946	chr11:18965946:G:A	4.49741e-06	-1.48916	-1.29793	2.57538e-05	-1.44905	-1.29008
18966261	chr11:18966261:T:C	3.21769e-05	-1.91869e-10	-0.819343	0.000178435	-1.91869e-10	-0.803493
18966702	chr11:18966702:C:T	2.07123e-05	-1.91869e-10	-1.25986	0.000114178	-1.91869e-10	-1.24996
18966798	chr11:18966798:C:T	2.81753e-05	-1.91869e-10	-0.952143	0.000153448	-1.91869e-10	-0.954354
18967025	chr11:18967025:C:T	5.90599e-06	-1.528	-0.986622	3.48957e-05	-1.50355	-0.931805
18967050	chr11:18967050:C:T	5.42195e-05	-1.91869e-10	-0.297549	0.000319214	-1.91869e-10	-0.221854
18967248	chr11:18967248:A:G	3.18555e-05	-1.91869e-10	-0.82938	0.00018566	-1.91869e-10	-0.763801
18967577	chr11:18967577:T:C	3.95741e-06	-1.55113	-1.36387	2.14794e-05	-1.55638	-1.36424
18967612	chr11:18967612:T:A	2.77218e-05	-1.91869e-10	-0.968372	0.000150959	-1.91869e-10	-0.970708
18967697	chr11:18967697:G:A	5.95406e-06	-1.52126	-0.98526	3.52634e-05	-1.49461	-0.93026
18967849	chr11:18967849:G:T	2.6868e-05	-1.91869e-10	-0.999654	0.000155851	-1.91869e-10	-0.938818
18968814	chr11:18968814:T:A	3.25059e-05	-1.91869e-10	-0.809169	0.000202773	-1.91869e-10	-0.675629
18968844	chr11:18968844:C:A	1.91781e-05	-1.91869e-10	-1.33682	0.000104654	-1.91869e-10	-1.33705
18968848	chr11:18968848:T:C	2.54696e-05	-1.91869e-10	-1.0531	0.000147076	-1.91869e-10	-0.996768
18968913	chr11:18968913:G:A	5.85838e-06	-1.53017	-0.99255	3.45766e-05	-1.5064	-0.938139
18969323	chr11:18969323:A:T	1.9139e-05	-1.91869e-10	-1.33886	0.000104029	-1.91869e-10	-1.34305
18969379	chr11:18969379:G:A	1.69968e-05	-1.45757	-6.68817e-10	8.93966e-05	-1.49463	-6.68817e-10
18969490	chr11:18969490:G:A	5.07111e-05	-1.91869e-10	-0.364446	0.000297939	-1.91869e-10	-0.290827
18969732	chr11:18969732:A:G	2.77218e-05	-1.91869e-10	-0.968372	0.000150959	-1.91869e-10	-0.970708
18970335	chr11:18970335:C:T	2.95031e-05	-0.906097	-6.68817e-10	0.000166693	-0.871565	-6.68817e-10
18970472	chr11:18970472:C:G	2.13948e-05	-1.91869e-10	-1.22744	0.000119201	-1.91869e-10	-1.20691
18970562	chr11:18970562:C:T	2.95639e-05	-1.91869e-10	-0.904036	0.000164863	-1.91869e-10	-0.882601
18970706	chr11:18970706:G:C	5.04669e-05	-1.91869e-10	-0.369274	0.000296216	-1.91869e-10	-0.296628
18970860	chr11:18970860:C:T	3.26089e-05	0.453966	-1.25997	0.000150431	0.312245	-1.28646
18971185	chr11:18971185:T:A	8.05702e-06	-1.41885	-0.785199	5.11699e-05	-1.34193	-0.710637
18971431	chr11:18971431:T:G	5.79964e-06	-1.50432	-1.02847	3.43109e-05	-1.47449	-0.977759
18971634	chr11:18971634:A:T	1.96824e-05	-1.91869e-10	-1.31086	0.000108446	-1.91869e-10	-1.30146
18971772	chr11:18971772:T:A	3.00078e-05	-0.889134	-6.68817e-10	0.00016031	-0.910606	-6.68817e-10
18971918	chr11:18971918:G:A	3.98348e-06	-1.55063	-1.35781	2.16666e-05	-1.55607	-1.35588
18971975	chr11:18971975:G:T	3.96795e-06	-1.55431	-1.35804	2.16437e-05	-1.55705	-1.35595
18971998	chr11:18971998:G:A	1.86569e-05	-1.91869e-10	-1.36437	0.000101834	-1.91869e-10	-1.36437
18972028	chr11:18972028:A:C	1.93832e-05	-1.91869e-10	-1.32618	0.000106153	-1.91869e-10	-1.32283
18972325	chr11:18972325:C:T	1.93623e-05	-1.91869e-10	-1.32726	0.000106034	-1.91869e-10	-1.32395
18972458	chr11:18972458:T:C	1.88674e-05	-1.91869e-10	-1.35316	0.00010442	-1.91869e-10	-1.3393
18972493	chr11:18972493:C:T	1.89925e-05	-1.91869e-10	-1.34655	0.000103646	-1.91869e-10	-1.34674
18972702	chr11:18972702:C:T	5.33126e-06	-1.37876	-1.23824	3.12491e-05	-1.31454	-1.23119
18972801	chr11:18972801:T:A	2.10555e-05	-1.91869e-10	-1.24343	0.000113412	-1.91869e-10	-1.25669
18972982	chr11:18972982:C:A	2.72875e-05	-1.91869e-10	-0.98416	0.000148633	-1.91869e-10	-0.986233
18973657	chr11:18973657:C:G	2.25963e-05	-1.91869e-10	-1.1728	0.000124485	-1.91869e-10	-1.16353
18973825	chr11:18973825:A:T	6.05462e-05	-1.91869e-10	-0.187184	0.000356783	-1.91869e-10	-0.11059
18973905	chr11:18973905:T:C	1.93623e-05	-1.91869e-10	-1.32726	0.000106034	-1.91869e-10	-1.32395
18974017	chr11:18974017:C:T	5.33704e-05	-1.91869e-10	-0.313335	0.000313591	-1.91869e-10	-0.239626
18974337	chr11:18974337:C:A	2.65905e-05	-1.91869e-10	-1.01004	0.000144761	-1.91869e-10	-1.01263
18974552	chr11:18974552:A:G	1.88753e-05	-1.91869e-10	-1.35274	0.000103737	-1.91869e-10	-1.34586
18974989	chr11:18974989:C:T	3.97593e-05	-1.91869e-10	-0.607746	0.000230117	-1.91869e-10	-0.549127
18975182	chr11:18975182:GCA:G	2.85457e-05	-1.91869e-10	-0.939084	0.000164865	-1.91869e-10	-0.882591
18975563	chr11:18975563:T:C	1.90043e-05	-1.91869e-10	-1.34593	0.000104879	-1.91869e-10	-1.33491
18975922	chr11:18975922:C:T	1.75967e-05	-1.42288	-6.68817e-10	9.45544e-05	-1.43854	-6.68817e-10
18976061	chr11:18976061:C:G	6.03769e-06	-1.43352	-1.05904	3.73607e-05	-1.36471	-1.00239
18976147	chr11:18976147:T:G	5.19149e-06	-1.37122	-1.27235	3.02522e-05	-1.30285	-1.2753
18976172	chr11:18976172:A:G	3.95767e-06	-1.55472	-1.36022	2.15852e-05	-1.55706	-1.35865
18976210	chr11:18976210:G:T	1.97703e-05	-1.91869e-10	-1.30641	0.000108357	-1.91869e-10	-1.30228
18976686	chr11:18976686:T:C	2.80956e-05	-1.91869e-10	-0.954976	0.00016211	-1.91869e-10	-0.899441
18977779	chr11:18977779:A:G	2.36318e-05	-1.91869e-10	-1.128	0.000130332	-1.91869e-10	-1.11763
18978224	chr11:18978224:A:G	2.28882e-05	-1.15997	-6.68817e-10	0.000144264	-1.01607	-6.68817e-10
18978228	chr11:18978228:A:G	5.753e-05	-1.91869e-10	-0.238285	0.000333432	-1.91869e-10	-0.178279
18978717	chr11:18978717:G:A	3.19837e-05	-1.91869e-10	-0.825363	0.000174179	-1.91869e-10	-0.827631
18979815	chr11:18979815:G:A	2.05026e-05	-1.91869e-10	-1.27004	0.000113272	-1.91869e-10	-1.25792
18979965	chr11:18979965:GAACA:G	2.41033e-05	-1.91869e-10	-1.10824	0.000131252	-1.91869e-10	-1.1106
18980376	chr11:18980376:G:A	4.13542e-06	-1.53845	-1.33255	2.3363e-05	-1.51754	-1.31903
18980409	chr11:18980409:C:T	2.61574e-05	-1.91869e-10	-1.02646	0.000142874	-1.91869e-10	-1.02575
18980574	chr11:18980574:G:T	4.08432e-06	-1.53093	-1.3525	2.30419e-05	-1.5066	-1.3438
18981032	chr11:18981032:C:G	7.70781e-06	-1.55583	-0.692522	4.11368e-05	-1.5494	-0.72141
18981351	chr11:18981351:CAT:C	5.13682e-06	-1.52902	-1.12514	2.99583e-05	-1.50643	-1.08148
18981543	chr11:18981543:T:C	5.91825e-06	-1.45725	-1.0553	3.63618e-05	-1.39441	-0.999791
18981578	chr11:18981578:AG:A	5.90191e-06	-1.46098	-1.05433	3.62082e-05	-1.39931	-0.999119
18981829	chr11:18981829:C:G	2.74638e-05	-1.91869e-10	-0.977722	0.000145882	-1.91869e-10	-1.00492
18981892	chr11:18981892:C:G	2.90855e-05	-1.91869e-10	-0.92035	0.000158374	-1.91869e-10	-0.922757
18981934	chr11:18981934:TG:T	3.37145e-05	-1.91869e-10	-0.772662	0.000190223	-1.91869e-10	-0.739521
18981942	chr11:18981942:A:G	4.52837e-05	-1.91869e-10	-0.477644	0.000253847	-1.91869e-10	-0.450986
18982100	chr11:18982100:A:C	4.31545e-06	-1.49402	-1.33437	2.42249e-05	-1.45479	-1.34555
18982154	chr11:18982154:G:A	4.0117e-06	-1.54378	-1.35759	2.16628e-05	-1.55246	-1.35966
18982840	chr11:18982840:C:G	2.25234e-05	-1.91869e-10	-1.17603	0.000126038	-1.91869e-10	-1.15113
18982856	chr11:18982856:C:T	3.39995e-05	0.483543	-1.24779	0.000156622	0.342633	-1.27651
18983614	chr11:18983614:C:T	2.31092e-05	-1.91869e-10	-1.15036	0.000130737	-1.91869e-10	-1.11453
18983629	chr11:18983629:A:G	1.94654e-05	-1.91869e-10	-1.32195	0.000106234	-1.91869e-10	-1.32207
18984064	chr11:18984064:A:G	2.07762e-05	-1.91869e-10	-1.25678	0.000114016	-1.91869e-10	-1.25137
18984292	chr11:18984292:C:T	2.32835e-05	-1.91869e-10	-1.14285	0.000129116	-1.91869e-10	-1.127
18984515	chr11:18984515:A:G	1.91987e-05	-1.91869e-10	-1.33575	0.000105425	-1.91869e-10	-1.32972
18984696	chr11:18984696:A:C	3.32694e-05	-1.91869e-10	-0.785953	0.000181909	-1.91869e-10	-0.784208
18984790	chr11:18984790:GT:G	2.85942e-05	-1.91869e-10	-0.937385	0.000165142	-1.91869e-10	-0.880911
18984856	chr11:18984856:G:A	3.61977e-05	-1.91869e-10	-0.701595	0.000199109	-1.91869e-10	-0.693864
18984920	chr11:18984920:G:A	3.97549e-05	-1.91869e-10	-0.607856	0.00022273	-1.91869e-10	-0.581757
18985139	chr11:18985139:C:T	2.06399e-05	-1.91869e-10	-1.26337	0.000113236	-1.91869e-10	-1.25824
18985161	chr11:18985161:C:T	4.03578e-06	-1.5493	-1.34609	2.18072e-05	-1.55552	-1.34995
18985387	chr11:18985387:G:A	2.06399e-05	-1.91869e-10	-1.26337	0.000113236	-1.91869e-10	-1.25824
18985471	chr11:18985471:G:A	3.98003e-06	-1.55377	-1.35554	2.15957e-05	-1.55703	-1.35819
18985535	chr11:18985535:T:C	2.07362e-05	-1.91869e-10	-1.25871	0.000113774	-1.91869e-10	-1.2535
18985571	chr11:18985571:T:C	5.12147e-06	-1.52139	-1.13576	2.99255e-05	-1.49574	-1.09326
18985661	chr11:18985661:AT:A	2.04615e-05	-1.91869e-10	-1.27204	0.000109801	-1.91869e-10	-1.28904
18986072	chr11:18986072:G:A	2.94205e-05	-1.91869e-10	-0.9089	0.000160142	-1.91869e-10	-0.911658
18986142	chr11:18986142:C:T	2.46071e-05	-1.91869e-10	-1.08756	0.000134387	-1.91869e-10	-1.087
18986340	chr11:18986340:C:A	2.49054e-05	-1.91869e-10	-1.0755	0.000136018	-1.91869e-10	-1.07493
18986396	chr11:18986396:G:A	1.93227e-05	-1.91869e-10	-1.32931	0.000105444	-1.91869e-10	-1.32954
18986422	chr11:18986422:T:C	3.32917e-05	-1.91869e-10	-0.785282	0.000181276	-1.91869e-10	-0.787693
18986861	chr11:18986861:C:T	3.50354e-05	-0.734232	-6.68817e-10	0.000150417	-0.974303	-6.68817e-10
18987317	chr11:18987317:C:G	2.0131e-05	-1.91869e-10	-1.28833	0.000109874	-1.91869e-10	-1.28838
18987442	chr11:18987442:A:G	1.86627e-05	-1.91869e-10	-1.36406	0.000102127	-1.91869e-10	-1.3615
18987461	chr11:18987461:G:T	5.15437e-06	-1.5224	-1.12834	3.01611e-05	-1.49509	-1.08608
18987502	chr11:18987502:G:A	4.97969e-05	-1.91869e-10	-0.382638	0.000279684	-1.91869e-10	-0.354056
18987969	chr11:18987969:G:T	1.54556e-05	-1.55262	-6.68817e-10	8.4372e-05	-1.55248	-6.68817e-10
18988000	chr11:18988000:A:G	1.07982e-05	-1.53203	-0.379182	5.80237e-05	-1.51083	-0.416038
18988101	chr11:18988101:C:T	2.46356e-05	-1.91869e-10	-1.0864	0.000136969	-1.91869e-10	-1.06796
18988136	chr11:18988136:G:T	5.14533e-06	-1.55702	-1.09548	2.95577e-05	-1.55436	-1.04701
18988144	chr11:18988144:T:C	2.16874e-05	-1.91869e-10	-1.21386	0.000121936	-1.91869e-10	-1.18422
18988247	chr11:18988247:T:C	1.53896e-05	-1.5569	-6.68817e-10	8.4198e-05	-1.55454	-6.68817e-10
18988453	chr11:18988453:C:T	1.984e-05	-1.91869e-10	-1.30289	0.000110809	-1.91869e-10	-1.27991
18988574	chr11:18988574:G:A	4.64117e-06	-1.55679	-1.19884	2.65455e-05	-1.55484	-1.15402
18988890	chr11:18988890:C:T	7.39831e-06	-1.54428	-0.745063	4.4581e-05	-1.52738	-0.663033
18989112	chr11:18989112:T:G	7.26642e-05	-0.00474238	-6.68817e-10	0.000399503	0.0025057	-6.68817e-10
18990018	chr11:18990018:G:A	7.03847e-06	-1.54456	-0.794642	4.22665e-05	-1.528	-0.715718
18990075	chr11:18990075:C:A	1.96489e-05	-1.91869e-10	-1.31257	0.000107971	-1.91869e-10	-1.30586
18990256	chr11:18990256:A:C	1.84039e-05	-1.37803	-6.68817e-10	0.000100618	-1.37639	-6.68817e-10
18990411	chr11:18990411:C:T	4.14037e-06	-1.55185	-1.31796	2.26834e-05	-1.55644	-1.30964
18990419	chr11:18990419:A:T	1.01812e-05	-1.49448	-0.475571	5.52849e-05	-1.46472	-0.5105
18990721	chr11:18990721:G:T	2.00855e-05	-1.91869e-10	-1.29059	0.00011069	-1.91869e-10	-1.28099
18990943	chr11:18990943:G:A	3.96586e-06	-1.55035	-1.36252	2.15488e-05	-1.55601	-1.36138
18991347	chr11:18991347:C:CT	1.89971e-05	-1.91869e-10	-1.3463	0.000104191	-1.91869e-10	-1.34149
18991373	chr11:18991373:A:G	1.14122e-05	-1.07607	-0.779833	5.73327e-05	-1.15173	-0.78711
18991860	chr11:18991860:G:A	6.18227e-06	-1.51165	-0.957257	3.68178e-05	-1.48058	-0.901152
18992198	chr11:18992198:AGGTCT:A	1.86622e-05	-1.91869e-10	-1.36409	0.000101873	-1.91869e-10	-1.36399
18992356	chr11:18992356:G:A	1.87901e-05	-1.91869e-10	-1.35726	0.00010255	-1.91869e-10	-1.35736
18992574	chr11:18992574:A:G	4.37726e-06	-1.51554	-1.29863	2.45797e-05	-1.495	-1.29079
18993148	chr11:18993148:T:C	2.17647e-05	-1.91869e-10	-1.2103	0.000117472	-1.91869e-10	-1.22152
18993286	chr11:18993286:C:T	1.87936e-05	-1.91869e-10	-1.35707	0.000102569	-1.91869e-10	-1.35718
18993440	chr11:18993440:T:A	5.64336e-05	-1.91869e-10	-0.257525	0.000336558	-1.91869e-10	-0.168945
18993837	chr11:18993837:G:A	4.0463e-06	-1.5551	-1.33769	2.21866e-05	-1.55705	-1.33118
18993920	chr11:18993920:T:C	5.27489e-05	-1.91869e-10	-0.325048	0.000313664	-1.91869e-10	-0.239395
18993995	chr11:18993995:T:G	6.36485e-06	-1.55313	-0.886667	3.61703e-05	-1.53664	-0.86284
18994048	chr11:18994048:C:T	5.85074e-06	-1.45472	-1.06931	3.40438e-05	-1.40384	-1.05623
18994208	chr11:18994208:CCTT:C	1.87355e-05	-1.91869e-10	-1.36017	0.000101922	-1.91869e-10	-1.36351
18994233	chr11:18994233:T:A	2.04786e-05	-1.91869e-10	-1.27121	0.000111583	-1.91869e-10	-1.27295
18994239	chr11:18994239:GTTTTGAT:G	2.09298e-05	-1.91869e-10	-1.24942	0.000116687	-1.91869e-10	-1.22822
18994490	chr11:18994490:A:G	1.92741e-05	-1.91869e-10	-1.33183	0.000104913	-1.91869e-10	-1.33459
18994632	chr11:18994632:A:G	2.0808e-05	-1.91869e-10	-1.25525	0.000115779	-1.91869e-10	-1.23604
18994994	chr11:18994994:T:C	1.86643e-05	-1.91869e-10	-1.36398	0.00010189	-1.91869e-10	-1.36383
18995261	chr11:18995261:T:G	7.45352e-06	-1.55701	-0.724891	4.18439e-05	-1.54875	-0.705019
18995429	chr11:18995429:A:G	3.93851e-06	-1.55612	-1.36366	2.15047e-05	-1.55664	-1.36281
18995788	chr11:18995788:G:A	1.87791e-05	-1.91869e-10	-1.35785	0.000102491	-1.91869e-10	-1.35794
18996135	chr11:18996135:T:C	1.97561e-05	-1.30713	-6.68817e-10	0.000113978	-1.25171	-6.68817e-10
18996293	chr11:18996293:T:C	3.15539e-05	-0.838894	-6.68817e-10	0.000139069	-1.05275	-6.68817e-10
18996642	chr11:18996642:T:A	1.99638e-05	-1.91869e-10	-1.29667	0.000107107	-1.91869e-10	-1.31389
18996727	chr11:18996727:A:G	5.91984e-06	-1.49471	-1.01757	3.40734e-05	-1.45454	-1.00465
18996785	chr11:18996785:T:G	1.88093e-05	-1.91869e-10	-1.35624	0.000102143	-1.91869e-10	-1.36135
18996953	chr11:18996953:G:A	2.02622e-05	-1.91869e-10	-1.28183	0.000112416	-1.91869e-10	-1.26551
18997259	chr11:18997259:C:T	6.94345e-06	-0.994921	-1.35787	4.56448e-05	-0.816908	-1.34992
18997364	chr11:18997364:A:G	6.03012e-06	-1.47771	-1.01612	3.48555e-05	-1.43329	-1.00322
18997779	chr11:18997779:G:C	4.87526e-06	-1.54503	-1.16139	2.75878e-05	-1.52074	-1.1496
18998021	chr11:18998021:G:T	1.91264e-05	-1.91869e-10	-1.33952	0.000104387	-1.91869e-10	-1.33961
18998148	chr11:18998148:C:T	6.80727e-06	-1.45917	-0.913425	4.23939e-05	-1.39853	-0.842181
18998296	chr11:18998296:T:C	1.88088e-05	-1.91869e-10	-1.35627	0.00010214	-1.91869e-10	-1.36138
18998385	chr11:18998385:G:C	1.98545e-05	-1.91869e-10	-1.30216	0.000106615	-1.91869e-10	-1.31849
18998417	chr11:18998417:T:C	4.18039e-06	-1.49607	-1.36412	2.22041e-05	-1.52534	-1.3621
18998540	chr11:18998540:T:A	5.91521e-06	-1.47574	-1.03732	3.42196e-05	-1.43039	-1.02453
18998850	chr11:18998850:T:G	4.98556e-06	-1.50051	-1.18354	2.82507e-05	-1.47647	-1.17013
18998857	chr11:18998857:A:G	1.01273e-05	-1.49704	-0.478318	5.49693e-05	-1.46767	-0.513268
18998947	chr11:18998947:A:C	4.08672e-05	-0.580264	-6.68817e-10	0.000225024	-0.571509	-6.68817e-10
18999017	chr11:18999017:G:A	7.17579e-06	-1.53139	-0.788485	4.33444e-05	-1.5092	-0.709338
18999347	chr11:18999347:T:C	1.89389e-05	-1.91869e-10	-1.34937	0.00010337	-1.91869e-10	-1.3494
19000110	chr11:19000110:C:T	7.3707e-06	-1.51275	-0.780323	4.46866e-05	-1.48745	-0.700594
19000189	chr11:19000189:A:G	1.88465e-05	-1.91869e-10	-1.35427	0.000103122	-1.91869e-10	-1.3518
19000373	chr11:19000373:C:T	1.86797e-05	-1.91869e-10	-1.36315	0.000102056	-1.91869e-10	-1.36219
19000482	chr11:19000482:C:T	6.7592e-06	-1.5322	-0.847483	3.89166e-05	-1.50355	-0.822743
19000623	chr11:19000623:G:A	6.175e-05	-1.91869e-10	-0.167497	0.000368997	-1.91869e-10	-0.0769285
19000649	chr11:19000649:G:A	1.86821e-05	-1.91869e-10	-1.36303	0.000102074	-1.91869e-10	-1.36202
19000697	chr11:19000697:C:G	1.96165e-05	-1.91869e-10	-1.31422	0.00010706	-1.91869e-10	-1.31432
19000815	chr11:19000815:GA:G	7.49671e-06	-1.50416	-0.771971	4.55895e-05	-1.47644	-0.691596
19001201	chr11:19001201:C:T	3.32827e-05	-1.91869e-10	-0.785551	0.000192738	-1.91869e-10	-0.726382
19001528	chr11:19001528:G:A	7.09451e-06	-1.51997	-0.811295	4.11377e-05	-1.48439	-0.786398
19001643	chr11:19001643:A:G	1.01751e-05	-1.40117	-0.569475	5.60413e-05	-1.36088	-0.600751
19001659	chr11:19001659:GTGGCTACA:G	3.98782e-06	-1.54907	-1.35827	2.1578e-05	-1.55563	-1.36041
19001782	chr11:19001782:T:C	4.55777e-06	-1.55246	-1.2213	2.48302e-05	-1.55669	-1.21897
19002047	chr11:19002047:T:G	3.7732e-05	-1.91869e-10	-0.660081	0.000218832	-1.91869e-10	-0.59941
19002062	chr11:19002062:T:C	5.70385e-05	-1.91869e-10	-0.246863	0.000345573	-1.91869e-10	-0.142514
19002525	chr11:19002525:T:C	2.08719e-05	-1.91869e-10	-1.25219	0.000112958	-1.91869e-10	-1.2607
19002704	chr11:19002704:T:A	1.87895e-05	-1.91869e-10	-1.35729	0.000102547	-1.91869e-10	-1.35739
19002834	chr11:19002834:G:A	2.35994e-05	-1.12937	-6.68817e-10	0.000134849	-1.08356	-6.68817e-10
19002963	chr11:19002963:A:T	9.12017e-06	-1.28943	-0.790677	4.69173e-05	-1.34175	-0.797582
19002979	chr11:19002979:G:C	1.89386e-05	-1.91869e-10	-1.34939	0.00010234	-1.91869e-10	-1.35941
19003304	chr11:19003304:A:C	1.87383e-05	-1.91869e-10	-1.36002	0.00010193	-1.91869e-10	-1.36343
19003369	chr11:19003369:T:C	8.80408e-06	-1.29059	-0.824788	4.53013e-05	-1.34279	-0.831593
19003423	chr11:19003423:T:C	1.8682e-05	-1.91869e-10	-1.36303	0.000102073	-1.91869e-10	-1.36202
19003424	chr11:19003424:C:T	1.8682e-05	-1.91869e-10	-1.36303	0.000102073	-1.91869e-10	-1.36202
19003513	chr11:19003513:C:T	3.35174e-05	-1.91869e-10	-0.778526	0.000175374	-1.91869e-10	-0.820795
19003722	chr11:19003722:A:T	1.93044e-05	-1.91869e-10	-1.33026	0.000105444	-1.91869e-10	-1.32954
19003806	chr11:19003806:G:A	1.92985e-05	-1.91869e-10	-1.33056	0.000105413	-1.91869e-10	-1.32983
19003913	chr11:19003913:C:T	2.07554e-05	-1.91869e-10	-1.25778	0.000113077	-1.91869e-10	-1.25965
19003954	chr11:19003954:T:C	2.27977e-05	-1.91869e-10	-1.16393	0.000124509	-1.91869e-10	-1.16333
19004152	chr11:19004152:G:A	1.07323e-05	-1.36609	-0.551239	5.90579e-05	-1.32668	-0.582518
19004168	chr11:19004168:TTC:T	1.89571e-05	-1.91869e-10	-1.34841	0.000103522	-1.91869e-10	-1.34794
19004581	chr11:19004581:A:G	2.22729e-05	-1.91869e-10	-1.18722	0.000121633	-1.91869e-10	-1.18671
19004677	chr11:19004677:T:C	1.86637e-05	-1.91869e-10	-1.36401	0.000101935	-1.91869e-10	-1.36338
19004775	chr11:19004775:G:A	2.37034e-05	-1.91869e-10	-1.12497	0.000129476	-1.91869e-10	-1.12422
19005314	chr11:19005314:T:C	2.22342e-05	-1.91869e-10	-1.18896	0.00012007	-1.91869e-10	-1.19964
19005559	chr11:19005559:C:T	6.21801e-06	-1.47937	-0.983769	3.60432e-05	-1.43269	-0.970308
19005636	chr11:19005636:C:T	2.38115e-05	-1.91869e-10	-1.12042	0.000132227	-1.91869e-10	-1.10319
19005950	chr11:19005950:A:G	2.22342e-05	-1.91869e-10	-1.18896	0.00012007	-1.91869e-10	-1.19964
19006154	chr11:19006154:A:G	2.04155e-05	-1.91869e-10	-1.2743	0.000110158	-1.91869e-10	-1.2858
19006191	chr11:19006191:A:G	1.88484e-05	-1.91869e-10	-1.35416	0.000102924	-1.91869e-10	-1.35372
19006257	chr11:19006257:G:A	1.99324e-05	-1.91869e-10	-1.29825	0.000107936	-1.91869e-10	-1.30618
19006500	chr11:19006500:G:T	4.41363e-06	-1.55697	-1.24892	2.41603e-05	-1.55552	-1.24748
19006865	chr11:19006865:C:T	2.22511e-05	-1.91869e-10	-1.1882	0.000120359	-1.91869e-10	-1.19724
19006947	chr11:19006947:G:A	5.69068e-06	-1.43725	-1.11451	3.49135e-05	-1.37011	-1.06473
19007021	chr11:19007021:A:G	1.90701e-05	-1.91869e-10	-1.34247	0.000103673	-1.91869e-10	-1.34647
19007026	chr11:19007026:T:C	4.11037e-06	-1.51376	-1.36332	2.17597e-05	-1.54806	-1.3596
19007133	chr11:19007133:T:TCATTCTC	7.08961e-05	-1.91869e-10	-0.0293746	0.000437098	-1.91869e-10	0.0924406
19007256	chr11:19007256:C:G	2.267e-05	-1.91869e-10	-1.16955	0.000127161	-1.91869e-10	-1.14226
19007385	chr11:19007385:C:T	7.3338e-05	-1.91869e-10	0.0044877	0.000452807	-1.91869e-10	0.127751
19007725	chr11:19007725:C:T	2.20279e-05	-1.91869e-10	-1.19828	0.000118816	-1.91869e-10	-1.21014
19007743	chr11:19007743:C:T	1.93417e-05	-1.5498	0.221472	0.000116938	-1.53552	0.309441
19007763	chr11:19007763:A:G	2.16069e-05	-1.53406	0.316485	0.00013565	-1.50651	0.428873
19007772	chr11:19007772:T:C	1.58217e-05	-1.54105	0.0118408	9.93228e-05	-1.51799	0.128648
19008003	chr11:19008003:A:G	5.70289e-06	-1.51717	-1.03244	3.25716e-05	-1.48276	-1.02151
19008232	chr11:19008232:A:G	1.17619e-05	-0.89878	-0.926946	5.87896e-05	-0.983227	-0.930523
19008399	chr11:19008399:G:A	1.80023e-05	-1.40009	-6.68817e-10	0.000101451	-1.36814	-6.68817e-10
19008550	chr11:19008550:T:C	1.90308e-05	-1.91869e-10	-1.34453	0.000103527	-1.91869e-10	-1.34789
19008552	chr11:19008552:G:T	1.86952e-05	-1.91869e-10	-1.36232	0.000102165	-1.91869e-10	-1.36113
19008973	chr11:19008973:G:A	3.47371e-05	-1.91869e-10	-0.742782	0.000192709	-1.91869e-10	-0.726536
19009150	chr11:19009150:C:T	8.61878e-06	-1.48232	-0.654332	5.29517e-05	-1.44967	-0.568662
19009189	chr11:19009189:C:T	9.06691e-06	-1.30196	-0.783999	5.98032e-05	-1.20685	-0.689807
19009291	chr11:19009291:G:A	1.90977e-05	-1.91869e-10	-1.34102	0.000104969	-1.91869e-10	-1.33405
19009294	chr11:19009294:T:C	9.00167e-06	-1.43153	-0.661653	4.92941e-05	-1.39862	-0.691296
19009387	chr11:19009387:A:G	1.75014e-05	-1.54431	0.115999	0.000110192	-1.52306	0.237571
19009488	chr11:19009488:G:A	1.88528e-05	-1.91869e-10	-1.35393	0.000103392	-1.91869e-10	-1.34919
19009532	chr11:19009532:C:G	1.8858e-05	-1.91869e-10	-1.35366	0.000103426	-1.91869e-10	-1.34886
19009536	chr11:19009536:A:G	2.05377e-05	-1.91869e-10	-1.26833	0.000113469	-1.91869e-10	-1.25619
19009549	chr11:19009549:C:T	8.1107e-05	-1.91869e-10	0.105179	0.000503036	-1.91869e-10	0.232946
19009735	chr11:19009735:T:C	1.02091e-05	-0.977891	-0.989421	5.13739e-05	-1.05608	-0.992502
19009896	chr11:19009896:A:G	3.38674e-05	-1.52529	0.757152	0.000209973	-1.49359	0.852852
19009949	chr11:19009949:T:C	1.89322e-05	-1.91869e-10	-1.34973	0.000103905	-1.91869e-10	-1.34424
19009958	chr11:19009958:G:A	1.95552e-05	-1.91869e-10	-1.31735	0.000106025	-1.91869e-10	-1.32405
19010252	chr11:19010252:C:T	1.88483e-05	-1.91869e-10	-1.35417	0.000103362	-1.91869e-10	-1.34948
19010276	chr11:19010276:T:C	1.60271e-05	-1.51631	-6.68817e-10	8.6261e-05	-1.53034	-6.68817e-10
19010776	chr11:19010776:A:G	1.89071e-05	-1.91869e-10	-1.35105	0.000102243	-1.91869e-10	-1.36036
19010832	chr11:19010832:G:T	2.22765e-05	-1.91869e-10	-1.18706	0.000122088	-1.91869e-10	-1.18297
19011157	chr11:19011157:A:G	8.59001e-06	-1.33999	-0.800003	5.52033e-05	-1.25638	-0.720311
19011375	chr11:19011375:C:T	2.77328e-05	-0.967973	-6.68817e-10	0.000165479	-0.878871	-6.68817e-10
19011549	chr11:19011549:C:T	2.08941e-05	-1.25112	-6.68817e-10	0.000111743	-1.27151	-6.68817e-10
19011900	chr11:19011900:G:A	4.27324e-06	-1.53887	-1.29935	2.38465e-05	-1.52467	-1.2914
19012168	chr11:19012168:A:G	1.88368e-05	-1.91869e-10	-1.35478	0.000102238	-1.91869e-10	-1.36041
19012338	chr11:19012338:A:T	9.07885e-06	-1.46255	-0.622098	5.61336e-05	-1.42572	-0.534258
19012582	chr11:19012582:C:T	4.47152e-06	-1.4983	-1.29456	2.52066e-05	-1.47427	-1.28634
19012977	chr11:19012977:T:C	1.40041e-05	-0.908165	-0.743077	7.06105e-05	-0.989562	-0.740976
19013162	chr11:19013162:T:C	2.4455e-05	-1.5345	0.440745	0.000153779	-1.50697	0.554766
19013385	chr11:19013385:G:A	1.98842e-05	-1.30066	-6.68817e-10	0.000114665	-1.2457	-6.68817e-10
19013503	chr11:19013503:A:G	1.88417e-05	-1.91869e-10	-1.35452	0.000102255	-1.91869e-10	-1.36024
19013615	chr11:19013615:G:C	1.66498e-05	-1.47819	-6.68817e-10	8.98576e-05	-1.48949	-6.68817e-10
19013673	chr11:19013673:G:A	1.99479e-05	-1.91869e-10	-1.29746	0.000107055	-1.91869e-10	-1.31438
19013990	chr11:19013990:C:A	1.99714e-05	-1.91869e-10	-1.29629	0.000107163	-1.91869e-10	-1.31336
19014036	chr11:19014036:C:G	2.3694e-05	-1.91869e-10	-1.12537	0.000129425	-1.91869e-10	-1.12461
19014540	chr11:19014540:T:A	1.87328e-05	-1.91869e-10	-1.36032	0.000102565	-1.91869e-10	-1.35722
19014657	chr11:19014657:A:G	2.47517e-05	-1.91869e-10	-1.0817	0.000135242	-1.91869e-10	-1.08065
19014797	chr11:19014797:T:C	2.36403e-05	-1.91869e-10	-1.12764	0.000129124	-1.91869e-10	-1.12694
19014852	chr11:19014852:CT:C	1.88839e-05	-1.91869e-10	-1.35228	0.000103374	-1.91869e-10	-1.34936
19014885	chr11:19014885:T:A	5.3739e-06	-1.55131	-1.05773	3.00218e-05	-1.53461	-1.05119
19014965	chr11:19014965:G:T	7.18708e-06	-1.1681	-1.1502	3.59253e-05	-1.21358	-1.1927
19015097	chr11:19015097:T:C	1.53497e-05	-1.53403	-0.0254605	9.54025e-05	-1.50799	0.0783808
19015321	chr11:19015321:A:G	1.87072e-05	-1.91869e-10	-1.36168	0.000102257	-1.91869e-10	-1.36022
19015500	chr11:19015500:G:A	1.95847e-05	-0.589596	-0.726248	9.51793e-05	-0.701249	-0.730705
19015584	chr11:19015584:C:A	1.02458e-05	-1.02263	-0.941098	5.16969e-05	-1.09781	-0.944511
19016008	chr11:19016008:G:A	4.31575e-06	-1.52897	-1.29935	2.41413e-05	-1.51239	-1.2914
19016036	chr11:19016036:T:G	1.86867e-05	-1.91869e-10	-1.36278	0.000102211	-1.91869e-10	-1.36067
19016046	chr11:19016046:G:A	2.37615e-05	-1.91869e-10	-1.12252	0.000129808	-1.91869e-10	-1.12166
19016375	chr11:19016375:G:C	1.99392e-05	-1.91869e-10	-1.2979	0.000108013	-1.91869e-10	-1.30546
19016441	chr11:19016441:C:T	1.86612e-05	-1.91869e-10	-1.36414	0.000101967	-1.91869e-10	-1.36307
19016546	chr11:19016546:G:A	1.87313e-05	-1.91869e-10	-1.3604	0.000102554	-1.91869e-10	-1.35733
19016604	chr11:19016604:A:G	2.44656e-05	-1.50656	0.413239	0.000156029	-1.46743	0.529756
19016615	chr11:19016615:T:C	1.87313e-05	-1.91869e-10	-1.3604	0.000102554	-1.91869e-10	-1.35733
19017197	chr11:19017197:T:C	1.88687e-05	-1.91869e-10	-1.35309	0.000102632	-1.91869e-10	-1.35657
19017512	chr11:19017512:G:T	1.47738e-05	-1.53429	-0.0634433	9.15178e-05	-1.50866	0.0374763
19017531	chr11:19017531:A:G	1.88687e-05	-1.91869e-10	-1.35309	0.000102632	-1.91869e-10	-1.35657
19017594	chr11:19017594:A:G	1.88298e-05	-1.91869e-10	-1.35515	0.000102214	-1.91869e-10	-1.36065
19017606	chr11:19017606:C:G	3.9628e-06	-1.55222	-1.36142	2.15659e-05	-1.55673	-1.35987
19017881	chr11:19017881:A:T	1.90419e-05	-1.91869e-10	-1.34395	0.000103437	-1.91869e-10	-1.34876
19018348	chr11:19018348:A:G	3.50109e-05	-1.91869e-10	-0.734932	0.000208785	-1.91869e-10	-0.646413
19018588	chr11:19018588:C:T	2.57976e-05	-1.91869e-10	-1.04031	0.000140952	-1.91869e-10	-1.0393
19018630	chr11:19018630:C:T	1.03813e-05	-0.680446	-1.27014	7.21811e-05	-0.464737	-1.2438
19018786	chr11:19018786:G:A	1.95352e-05	-1.91869e-10	-1.31837	0.000107298	-1.91869e-10	-1.31211
19018806	chr11:19018806:A:G	2.3276e-05	-1.91869e-10	-1.14317	0.000127133	-1.91869e-10	-1.14248
19018957	chr11:19018957:T:A	1.26184e-05	-1.5477	-0.207731	7.73016e-05	-1.5182	-0.121797
19019656	chr11:19019656:G:A	6.31303e-06	-1.47053	-0.977447	3.89942e-05	-1.41244	-0.911859
19019847	chr11:19019847:G:A	2.16441e-05	-1.91869e-10	-1.21586	0.000116536	-1.91869e-10	-1.22951
19019908	chr11:19019908:A:G	3.74588e-05	-0.80449	0.137142	0.000204762	-0.825038	0.15917
19019965	chr11:19019965:A:G	3.64522e-05	-1.91869e-10	-0.694588	0.000202641	-1.91869e-10	-0.676279
19020605	chr11:19020605:G:T	2.21919e-05	-1.91869e-10	-1.19086	0.000122789	-1.91869e-10	-1.17725
19020667	chr11:19020667:G:A	9.62134e-06	-0.993149	-1.03346	4.83979e-05	-1.07068	-1.03758
19021213	chr11:19021213:C:G	3.94751e-06	-1.55327	-1.36424	2.14769e-05	-1.55696	-1.36378
19021527	chr11:19021527:G:A	2.16472e-05	-1.91869e-10	-1.21571	0.000116553	-1.91869e-10	-1.22937
19022086	chr11:19022086:G:A	1.87313e-05	-1.91869e-10	-1.3604	0.000102554	-1.91869e-10	-1.35733
19022140	chr11:19022140:A:C	1.87313e-05	-1.91869e-10	-1.3604	0.000102554	-1.91869e-10	-1.35733
19022304	chr11:19022304:C:T	2.00845e-05	-1.91869e-10	-1.29064	0.000110891	-1.91869e-10	-1.27917
19022546	chr11:19022546:C:T	2.23243e-05	-1.91869e-10	-1.18492	0.000121641	-1.91869e-10	-1.18665
19022602	chr11:19022602:C:T	7.72139e-06	-1.46997	-0.776623	4.72088e-05	-1.43485	-0.698291
19022889	chr11:19022889:T:G	2.22209e-05	-1.91869e-10	-1.18956	0.000120001	-1.91869e-10	-1.20022
19023658	chr11:19023658:T:C	5.25914e-06	-1.49162	-1.139	3.02721e-05	-1.44829	-1.1292
19023724	chr11:19023724:C:T	2.15564e-05	-1.91869e-10	-1.21992	0.000117626	-1.91869e-10	-1.22021
19023779	chr11:19023779:T:C	1.53883e-05	-1.55698	-6.68817e-10	8.40571e-05	-1.55622	-6.68817e-10
19023793	chr11:19023793:A:G	2.20553e-05	-1.50874	0.311704	0.000141431	-1.46836	0.432454
19024352	chr11:19024352:T:G	1.86803e-05	-1.91869e-10	-1.36312	0.000102148	-1.91869e-10	-1.3613
19025148	chr11:19025148:G:A	9.14049e-06	-0.949842	-1.12803	4.58792e-05	-1.03064	-1.13106
19025302	chr11:19025302:T:C	1.96568e-05	-1.91869e-10	-1.31217	0.000107257	-1.91869e-10	-1.31249
19025467	chr11:19025467:G:A	2.04732e-05	-1.91869e-10	-1.27147	0.000113913	-1.91869e-10	-1.25228
19026094	chr11:19026094:G:A	2.05182e-05	-1.91869e-10	-1.26928	0.000110984	-1.91869e-10	-1.27833
19026432	chr11:19026432:G:T	1.86643e-05	-1.91869e-10	-1.36398	0.000101919	-1.91869e-10	-1.36354
19026486	chr11:19026486:G:A	6.65034e-06	-1.55656	-0.83936	3.95027e-05	-1.54467	-0.766673
19026742	chr11:19026742:T:C	1.89625e-05	-1.91869e-10	-1.34813	0.000104071	-1.91869e-10	-1.34264
19027701	chr11:19027701:A:G	2.1941e-05	-1.91869e-10	-1.20223	0.00011949	-1.91869e-10	-1.20448
19027931	chr11:19027931:T:C	1.34935e-05	-0.372077	-1.3163	9.97252e-05	-0.087204	-1.29809
19027952	chr11:19027952:T:C	2.91859e-05	-0.916904	-6.68817e-10	0.00016511	-0.881104	-6.68817e-10
19028063	chr11:19028063:T:A	4.39135e-06	-1.46663	-1.34432	2.47185e-05	-1.44404	-1.33612
19028131	chr11:19028131:C:A	4.25484e-05	-1.91869e-10	-0.539949	0.000250902	-1.91869e-10	-0.462656
19028393	chr11:19028393:C:T	2.84966e-05	-1.91869e-10	-0.940804	0.000161048	-1.91869e-10	-0.906012
19028784	chr11:19028784:A:G	3.84339e-05	-1.91869e-10	-0.641652	0.000230416	-1.91869e-10	-0.547831
19028918	chr11:19028918:T:C	4.53795e-05	-1.91869e-10	-0.47553	0.000267136	-1.91869e-10	-0.399958
19029128	chr11:19029128:AG:A	1.88173e-05	-1.91869e-10	-1.35582	0.000103434	-1.91869e-10	-1.34878
19030092	chr11:19030092:A:G	1.76823e-05	-1.41803	-6.68817e-10	0.000106253	-1.32189	-6.68817e-10
19030257	chr11:19030257:C:T	2.22582e-05	-1.91869e-10	-1.18788	0.000123197	-1.91869e-10	-1.17393
19030325	chr11:19030325:T:C	4.63202e-06	-1.52792	-1.22968	2.51166e-05	-1.53121	-1.23297
19030513	chr11:19030513:C:T	4.10325e-06	-1.52131	-1.35751	2.2884e-05	-1.50466	-1.35262
19030900	chr11:19030900:T:C	2.06343e-05	-1.91869e-10	-1.26364	0.00011233	-1.91869e-10	-1.26627
19031042	chr11:19031042:C:T	7.14268e-06	-1.37004	-0.954466	4.1443e-05	-1.32881	-0.934589
19031287	chr11:19031287:T:C	2.67095e-05	-1.91869e-10	-1.00557	0.000152501	-1.91869e-10	-0.960544
19031495	chr11:19031495:G:T	2.14775e-05	-1.22358	-6.68817e-10	0.000142215	-1.03037	-6.68817e-10
19031528	chr11:19031528:A:G	2.75508e-05	-1.91869e-10	-0.974558	0.000152439	-1.91869e-10	-0.960949
19032040	chr11:19032040:T:C	3.06178e-05	-1.91869e-10	-0.86901	0.000176657	-1.91869e-10	-0.813509
19032563	chr11:19032563:T:C	1.99943e-05	-1.91869e-10	-1.29514	0.000108285	-1.91869e-10	-1.30295
19032780	chr11:19032780:T:C	2.20186e-05	-1.91869e-10	-1.1987	0.000118126	-1.91869e-10	-1.21597
19032818	chr11:19032818:T:A	2.99416e-05	-1.91869e-10	-0.891341	0.000169079	-1.91869e-10	-0.857349
19033342	chr11:19033342:TG:T	1.90413e-05	-1.91869e-10	-1.34398	0.000104463	-1.91869e-10	-1.33888
19033627	chr11:19033627:G:A	4.71998e-06	-1.54896	-1.18983	2.52316e-05	-1.55538	-1.20424
19033854	chr11:19033854:T:C	1.90413e-05	-1.91869e-10	-1.34398	0.000104463	-1.91869e-10	-1.33888
19033862	chr11:19033862:G:A	4.34215e-06	-1.55563	-1.26659	2.44994e-05	-1.55675	-1.23232
19034055	chr11:19034055:G:A	1.90131e-05	-1.91869e-10	-1.34546	0.000103928	-1.91869e-10	-1.34401
19034362	chr11:19034362:A:G	4.77095e-06	-1.38574	-1.3423	2.67185e-05	-1.35098	-1.35138
19034374	chr11:19034374:A:G	4.8196e-06	-1.50949	-1.20841	2.71031e-05	-1.53	-1.15807
19035295	chr11:19035295:G:T	1.52234e-05	-0.885491	-0.682267	9.63873e-05	-0.773889	-0.645452
19035385	chr11:19035385:T:C	4.45332e-06	-1.54741	-1.24953	2.36997e-05	-1.55096	-1.2713
19035681	chr11:19035681:G:A	4.15531e-06	-1.53828	-1.32792	2.26658e-05	-1.53266	-1.3342
19035760	chr11:19035760:C:T	5.05079e-05	-1.91869e-10	-0.368461	0.000255932	-1.91869e-10	-0.442805
19035928	chr11:19035928:T:C	3.63631e-05	-1.91869e-10	-0.697037	0.000203788	-1.91869e-10	-0.670636
19036202	chr11:19036202:T:C	8.88217e-06	-1.06854	-1.03801	5.76088e-05	-0.9601	-0.973942
19036315	chr11:19036315:C:A	4.01791e-06	-1.55706	-1.34277	2.23906e-05	-1.5538	-1.32527
19036353	chr11:19036353:G:A	7.43489e-06	-0.921951	-1.36246	4.45873e-05	-0.826604	-1.36366
19036872	chr11:19036872:A:G	1.13433e-05	-1.12643	-0.735532	7.55744e-05	-1.02675	-0.635854
19036898	chr11:19036898:C:G	3.09886e-05	-0.856972	-6.68817e-10	0.000163608	-0.890245	-6.68817e-10
19036904	chr11:19036904:A:G	7.17306e-06	-1.01499	-1.30527	4.33893e-05	-0.927218	-1.29029
19037066	chr11:19037066:G:C	2.35638e-05	-1.13088	-6.68817e-10	0.000130652	-1.11518	-6.68817e-10
19037339	chr11:19037339:A:C	3.74812e-05	-1.91869e-10	-0.666752	0.00020965	-1.91869e-10	-0.642276
19037545	chr11:19037545:T:TAC	3.43065e-05	-1.91869e-10	-0.755256	0.000193488	-1.91869e-10	-0.7225
19037563	chr11:19037563:C:T	2.87554e-05	-1.91869e-10	-0.931764	0.000165332	-1.91869e-10	-0.879763
19037567	chr11:19037567:C:T	1.57094e-05	-1.42745	-0.108882	8.54933e-05	-1.45262	-0.0866602
19038104	chr11:19038104:A:G	2.11073e-05	-1.91869e-10	-1.24097	0.000117392	-1.91869e-10	-1.2222
19038603	chr11:19038603:G:T	5.03827e-06	-1.55549	-1.11804	2.71975e-05	-1.55356	-1.13104
19038916	chr11:19038916:T:C	4.97947e-06	-1.55618	-1.12908	2.68835e-05	-1.55464	-1.14157
19039096	chr11:19039096:C:T	1.96255e-05	-1.91869e-10	-1.31376	0.000108418	-1.91869e-10	-1.30172
19039097	chr11:19039097:G:A	4.89748e-06	-1.54834	-1.15353	2.64942e-05	-1.54474	-1.16605
19039177	chr11:19039177:T:C	4.3371e-06	-1.55342	-1.26996	2.35401e-05	-1.55066	-1.27835
19039358	chr11:19039358:A:G	5.12364e-06	-1.55652	-1.10021	2.76304e-05	-1.55522	-1.11359
19039367	chr11:19039367:T:G	4.31912e-06	-1.55697	-1.27056	2.33915e-05	-1.55624	-1.27911
19039503	chr11:19039503:C:A	2.65824e-05	-1.91869e-10	-1.01034	0.000149485	-1.91869e-10	-0.980523
19039697	chr11:19039697:C:T	2.63074e-05	-1.91869e-10	-1.02074	0.000150219	-1.91869e-10	-0.975623
19039709	chr11:19039709:T:A	4.30552e-06	-1.55654	-1.27415	2.33449e-05	-1.55445	-1.28289
19039857	chr11:19039857:C:T	4.78898e-06	-1.53908	-1.18519	2.71084e-05	-1.5311	-1.15677
19039923	chr11:19039923:C:T	1.87177e-05	-1.91869e-10	-1.36112	0.000102446	-1.91869e-10	-1.35838
19039927	chr11:19039927:C:T	1.92003e-05	-1.33566	-6.68817e-10	0.000105483	-1.32916	-6.68817e-10
19040104	chr11:19040104:G:A	5.13711e-06	-1.55506	-1.09904	2.77274e-05	-1.55285	-1.11245
19040377	chr11:19040377:A:G	5.12492e-06	-1.55575	-1.10073	2.76539e-05	-1.55387	-1.11408
19040587	chr11:19040587:G:A	1.86617e-05	-1.91869e-10	-1.36412	0.000101836	-1.91869e-10	-1.36435
19040593	chr11:19040593:T:A	2.01271e-05	-1.91869e-10	-1.28852	0.000111438	-1.91869e-10	-1.27425
19040598	chr11:19040598:G:A	4.33276e-06	-1.55417	-1.27022	2.35175e-05	-1.55118	-1.2788
19041007	chr11:19041007:A:G	5.13186e-06	-1.55689	-1.09823	2.76674e-05	-1.55582	-1.11165
19041073	chr11:19041073:G:T	2.19462e-05	-1.91869e-10	-1.20199	0.000117192	-1.91869e-10	-1.2239
19041361	chr11:19041361:A:G	5.26707e-06	-1.55699	-1.07213	2.83753e-05	-1.55612	-1.08608
19041517	chr11:19041517:TG:T	1.95724e-05	-1.91869e-10	-1.31647	0.000106143	-1.91869e-10	-1.32293
19042019	chr11:19042019:A:G	5.01751e-06	-1.55663	-1.12102	2.70766e-05	-1.55522	-1.13382
19042352	chr11:19042352:T:C	2.17045e-05	-1.91869e-10	-1.21307	0.000116576	-1.91869e-10	-1.22917
19042583	chr11:19042583:A:G	4.83856e-06	-1.52548	-1.18849	2.63912e-05	-1.54377	-1.17091
19042587	chr11:19042587:A:T	5.26688e-06	-1.55661	-1.07254	2.83906e-05	-1.5552	-1.08646
19042745	chr11:19042745:A:G	2.21195e-05	-1.91869e-10	-1.19413	0.000118024	-1.91869e-10	-1.21683
19043099	chr11:19043099:C:T	4.41417e-06	-1.55685	-1.24891	2.38932e-05	-1.55576	-1.25836
19043352	chr11:19043352:T:A	5.27139e-06	-1.55591	-1.07239	2.84291e-05	-1.55393	-1.08637
19043440	chr11:19043440:A:C	4.97495e-06	-1.52914	-1.15704	2.72085e-05	-1.54612	-1.13807
19043452	chr11:19043452:T:C	6.30457e-05	-0.993878	0.847147	0.000484949	-0.898005	1.09433
19043730	chr11:19043730:A:G	5.25602e-06	-1.55696	-1.07426	2.83194e-05	-1.55603	-1.08814
19043744	chr11:19043744:A:G	5.26211e-06	-1.55706	-1.073	2.83376e-05	-1.5566	-1.08693
19043869	chr11:19043869:C:T	2.21044e-05	-1.91869e-10	-1.19481	0.000123357	-1.91869e-10	-1.17264
19043908	chr11:19043908:A:G	2.54187e-05	-1.91869e-10	-1.05511	0.000141184	-1.91869e-10	-1.03765
19044086	chr11:19044086:A:G	2.13761e-05	-1.91869e-10	-1.22832	0.000119228	-1.91869e-10	-1.20668
19044126	chr11:19044126:T:C	3.08517e-05	-1.91869e-10	-0.8614	0.000167681	-1.91869e-10	-0.865651
19044150	chr11:19044150:A:G	5.27231e-06	-1.55706	-1.07106	2.83907e-05	-1.55662	-1.08503
19044184	chr11:19044184:A:G	5.25033e-06	-1.55706	-1.07524	2.82761e-05	-1.55656	-1.08914
19044290	chr11:19044290:A:C	5.0157e-06	-1.55704	-1.12098	2.70365e-05	-1.55676	-1.13377
19044420	chr11:19044420:G:A	5.04646e-06	-1.55695	-1.11495	2.71568e-05	-1.55693	-1.12916
19044436	chr11:19044436:GA:G	5.28029e-06	-1.55688	-1.06973	2.84508e-05	-1.55581	-1.08373
19044465	chr11:19044465:T:A	1.56718e-05	-1.53873	-6.68817e-10	8.92633e-05	-1.49613	-6.68817e-10
19044477	chr11:19044477:C:T	5.26203e-06	-1.55706	-1.07302	2.83376e-05	-1.55659	-1.08693
19044773	chr11:19044773:G:A	5.25449e-06	-1.5567	-1.07481	2.83222e-05	-1.55538	-1.08869
19045153	chr11:19045153:G:A	1.02043e-05	-1.5472	-0.420585	5.53005e-05	-1.5367	-0.438237
19045193	chr11:19045193:G:C	5.22414e-06	-1.55642	-1.08089	2.81549e-05	-1.55482	-1.09517
19045212	chr11:19045212:CT:C	4.75722e-06	-1.54422	-1.18671	2.53639e-05	-1.55569	-1.1987
19045260	chr11:19045260:A:G	5.36305e-06	-1.55704	-1.05402	2.88624e-05	-1.55638	-1.0688
19045684	chr11:19045684:G:A	0.000766803	-1.91869e-10	2.35164	0.00518159	-1.91869e-10	2.56515
19045695	chr11:19045695:T:A	3.26538e-05	-1.52009	0.715464	0.000186711	-1.52001	0.761859
19045878	chr11:19045878:T:C	5.40705e-06	-1.55677	-1.04611	2.90992e-05	-1.55565	-1.06135
19045993	chr11:19045993:T:G	6.97522e-06	-1.02781	-1.32042	4.08105e-05	-0.94227	-1.33651
19046047	chr11:19046047:T:C	5.39038e-06	-1.55692	-1.04906	2.90049e-05	-1.556	-1.06425
19046543	chr11:19046543:T:C	5.36582e-06	-1.55702	-1.05352	2.88698e-05	-1.55633	-1.06859
19046627	chr11:19046627:T:G	2.05965e-05	-1.91869e-10	-1.26547	0.00011621	-1.91869e-10	-1.23232
19046671	chr11:19046671:T:G	5.44738e-06	-1.55666	-1.03879	2.92657e-05	-1.55706	-1.05424
19046717	chr11:19046717:C:T	1.54942e-05	-1.55013	-6.68817e-10	8.39891e-05	-1.55703	-6.68817e-10
19046841	chr11:19046841:A:G	1.91449e-05	-1.91869e-10	-1.33856	0.000106375	-1.91869e-10	-1.32074
19046892	chr11:19046892:C:T	2.89444e-05	-1.91869e-10	-0.925213	0.000156421	-1.91869e-10	-0.935166
19047019	chr11:19047019:A:G	5.39544e-06	-1.55598	-1.04906	2.90577e-05	-1.55418	-1.06425
19047026	chr11:19047026:G:A	2.29404e-05	-1.91869e-10	-1.15769	0.000128242	-1.91869e-10	-1.1338
19047406	chr11:19047406:A:G	5.33261e-06	-1.55677	-1.05998	2.86975e-05	-1.5556	-1.0753
19047525	chr11:19047525:C:CA	4.21561e-06	-1.54636	-1.30544	2.26281e-05	-1.55623	-1.31229
19047588	chr11:19047588:A:G	5.37969e-06	-1.55696	-1.051	2.89214e-05	-1.55693	-1.0662
19047592	chr11:19047592:C:T	5.29658e-06	-1.55605	-1.06748	2.84545e-05	-1.55694	-1.08247
19047628	chr11:19047628:C:T	5.41063e-06	-1.5559	-1.04633	2.90546e-05	-1.55689	-1.06164
19047971	chr11:19047971:C:A	5.56495e-06	-1.55609	-1.01801	2.99519e-05	-1.55421	-1.03392
19048299	chr11:19048299:T:C	1.99868e-05	-1.91869e-10	-1.29552	0.000112159	-1.91869e-10	-1.2678
19048510	chr11:19048510:T:C	4.24922e-06	-1.54646	-1.29739	2.28006e-05	-1.5563	-1.30463
19049049	chr11:19049049:T:G	5.38057e-06	-1.55475	-1.05304	2.90014e-05	-1.55221	-1.06816
19049446	chr11:19049446:A:T	4.20389e-06	-1.55092	-1.30366	2.26532e-05	-1.55705	-1.31036
19049707	chr11:19049707:TTTTTAAGGTGTG:T	2.19239e-05	-1.91869e-10	-1.20301	0.000117082	-1.91869e-10	-1.22484
19049791	chr11:19049791:C:G	5.3901e-06	-1.55697	-1.04906	2.89778e-05	-1.55693	-1.06425
19049855	chr11:19049855:G:A	5.39179e-06	-1.55666	-1.04906	2.89742e-05	-1.55706	-1.06425
19049877	chr11:19049877:T:C	5.39276e-06	-1.55703	-1.0485	2.89972e-05	-1.55681	-1.06371
19049878	chr11:19049878:A:G	5.22779e-06	-1.55694	-1.07966	2.81251e-05	-1.55696	-1.09409
19050079	chr11:19050079:A:G	1.86572e-05	-1.91869e-10	-1.36436	0.000101859	-1.91869e-10	-1.36413
19050357	chr11:19050357:T:C	5.39449e-06	-1.55615	-1.04906	2.90491e-05	-1.55448	-1.06425
19050438	chr11:19050438:A:G	1.55401e-05	-1.54717	-6.68817e-10	8.41041e-05	-1.55566	-6.68817e-10
19050616	chr11:19050616:G:A	1.86628e-05	-1.91869e-10	-1.36406	0.000101935	-1.91869e-10	-1.36338
19050816	chr11:19050816:T:C	0.000104719	-1.00545	1.36614	0.000752724	-0.90837	1.54435
19050872	chr11:19050872:G:A	5.04087e-05	-1.91869e-10	-0.370427	0.000276031	-1.91869e-10	-0.367203
19051051	chr11:19051051:T:A	2.18797e-05	-1.91869e-10	-1.20503	0.000122186	-1.91869e-10	-1.18218
19051087	chr11:19051087:A:G	4.25713e-06	-1.5486	-1.2934	2.28781e-05	-1.5568	-1.30073
19051569	chr11:19051569:A:T	5.38476e-06	-1.55705	-1.04997	2.89664e-05	-1.55645	-1.06513
19051606	chr11:19051606:A:G	5.38662e-06	-1.55703	-1.04964	2.89769e-05	-1.55639	-1.06483
19051710	chr11:19051710:T:C	2.59261e-05	-1.03534	-6.68817e-10	0.000133957	-1.0902	-6.68817e-10
19051818	chr11:19051818:G:A	2.78266e-05	-1.91869e-10	-0.9646	0.000149739	-1.91869e-10	-0.978823
19051829	chr11:19051829:A:G	4.25517e-06	-1.54906	-1.2934	2.28767e-05	-1.55687	-1.30073
19052144	chr11:19052144:CAA:C	1.88071e-05	-1.91869e-10	-1.35636	0.000104824	-1.91869e-10	-1.33543
19052168	chr11:19052168:T:G	7.58785e-06	-1.46953	-0.794514	3.81696e-05	-1.49697	-0.848709
19052281	chr11:19052281:A:G	6.22952e-06	-1.55382	-0.907469	3.3788e-05	-1.55577	-0.911841
19052467	chr11:19052467:G:A	2.21374e-05	-1.91869e-10	-1.19332	0.000123328	-1.91869e-10	-1.17287
19052522	chr11:19052522:T:A	8.40614e-06	-1.50797	-0.653658	4.63957e-05	-1.50836	-0.642151
19052614	chr11:19052614:G:T	2.72424e-05	-1.91869e-10	-0.985818	0.00015207	-1.91869e-10	-0.963377
19052641	chr11:19052641:C:T	2.46775e-05	-1.91869e-10	-1.0847	0.00013099	-1.91869e-10	-1.1126
19052807	chr11:19052807:A:G	1.95453e-05	-1.91869e-10	-1.31786	0.000104294	-1.91869e-10	-1.3405
19052834	chr11:19052834:A:T	5.63722e-06	-1.51765	-1.04355	3.22268e-05	-1.49769	-1.01723
19052836	chr11:19052836:A:G	5.67649e-06	-1.51899	-1.03526	3.24543e-05	-1.49933	-1.00856
19052911	chr11:19052911:TCCCCGC:T	5.11444e-06	-1.5567	-1.10182	2.71784e-05	-1.55704	-1.12825
19053507	chr11:19053507:C:A	5.14293e-06	-1.52338	-1.12959	2.86736e-05	-1.50684	-1.1249
19053508	chr11:19053508:A:G	5.60428e-06	-1.5282	-1.03887	3.17187e-05	-1.51061	-1.0202
19053587	chr11:19053587:T:C	5.17461e-06	-1.53179	-1.11504	2.87998e-05	-1.51711	-1.11024
19053818	chr11:19053818:T:C	1.87204e-05	-1.91869e-10	-1.36097	0.000101834	-1.91869e-10	-1.36437
19054080	chr11:19054080:T:C	2.17588e-05	-1.21057	-6.68817e-10	0.000127633	-1.13856	-6.68817e-10
19054235	chr11:19054235:T:C	2.05658e-05	-1.91869e-10	-1.26696	0.000110748	-1.91869e-10	-1.28046
19054340	chr11:19054340:CATAGGTGT:C	3.5866e-05	-1.27559	0.56479	0.000251556	-1.20661	0.74656
19054594	chr11:19054594:A:G	2.12856e-05	-1.91869e-10	-1.23256	0.000113907	-1.91869e-10	-1.25233
19054603	chr11:19054603:C:T	9.04205e-06	-1.33778	-0.750921	5.78609e-05	-1.30595	-0.623723
19054619	chr11:19054619:C:T	0.000106058	-1.91869e-10	0.373393	0.000588891	-1.91869e-10	0.390524
19054884	chr11:19054884:A:G	9.88712e-06	-1.44665	-0.552707	6.16263e-05	-1.4304	-0.436226
19055095	chr11:19055095:T:A	1.09545e-05	-1.33853	-0.558315	7.15114e-05	-1.30784	-0.410018
19055225	chr11:19055225:G:A	2.92305e-05	-0.915378	-6.68817e-10	0.000149958	-0.977364	-6.68817e-10
19055309	chr11:19055309:T:C	2.77049e-05	-1.91869e-10	-0.96898	0.000146948	-1.91869e-10	-0.99764
19056208	chr11:19056208:A:C	4.80019e-06	-1.46378	-1.25815	2.48613e-05	-1.49584	-1.27857
19056276	chr11:19056276:C:T	2.0835e-05	-1.91869e-10	-1.25396	0.000112985	-1.91869e-10	-1.26046
19056357	chr11:19056357:T:G	4.66877e-06	-1.48394	-1.26576	2.42962e-05	-1.51201	-1.28539
19056475	chr11:19056475:T:C	8.86067e-06	-1.36766	-0.741305	5.68272e-05	-1.3379	-0.609802
19056506	chr11:19056506:G:A	8.75038e-06	-1.37551	-0.745985	5.61289e-05	-1.34516	-0.614905
19056765	chr11:19056765:T:G	7.67047e-06	-1.40711	-0.846104	4.85232e-05	-1.37974	-0.725938
19056871	chr11:19056871:A:G	8.25422e-06	-1.37973	-0.800138	5.26034e-05	-1.35024	-0.674691
19056897	chr11:19056897:T:C	8.76494e-06	-1.39168	-0.728153	5.62441e-05	-1.36258	-0.595432
19056898	chr11:19056898:G:A	8.59373e-06	-1.33196	-0.807601	5.49139e-05	-1.29881	-0.683138
19056910	chr11:19056910:C:T	8.23157e-06	-1.37431	-0.808303	5.24702e-05	-1.34347	-0.684006
19056921	chr11:19056921:G:T	7.9264e-06	-1.38905	-0.831342	5.03147e-05	-1.36023	-0.709194
19056967	chr11:19056967:A:G	8.80215e-06	-1.18922	-0.926377	5.63933e-05	-1.14118	-0.81419
19057359	chr11:19057359:G:C	4.27337e-06	-1.53371	-1.30448	2.28231e-05	-1.55063	-1.30931
19057457	chr11:19057457:G:A	2.30193e-05	-1.15426	-6.68817e-10	0.000155156	-0.943286	-6.68817e-10
19057486	chr11:19057486:G:T	8.05211e-06	-1.3332	-0.871455	5.10685e-05	-1.30043	-0.754121
19057555	chr11:19057555:T:A	1.96735e-05	-1.31132	-6.68817e-10	0.000116464	-1.23013	-6.68817e-10
19057708	chr11:19057708:C:T	2.0725e-05	-1.91869e-10	-1.25925	0.0001111	-1.91869e-10	-1.27729
19057745	chr11:19057745:A:G	7.0348e-06	-1.17729	-1.16243	4.23463e-05	-1.1226	-1.11924
19057810	chr11:19057810:T:A	3.22146e-05	-1.91869e-10	-0.818171	0.000183848	-1.91869e-10	-0.773606
19057824	chr11:19057824:G:T	4.7848e-06	-1.5489	-1.17625	2.65469e-05	-1.55401	-1.1548
19058095	chr11:19058095:A:G	2.65215e-05	-1.91869e-10	-1.01264	0.000148599	-1.91869e-10	-0.986465
19058396	chr11:19058396:G:A	1.87539e-05	-1.91869e-10	-1.35919	0.000103678	-1.91869e-10	-1.34643
19058506	chr11:19058506:C:T	1.86905e-05	-1.91869e-10	-1.36257	0.000101969	-1.91869e-10	-1.36305
19058517	chr11:19058517:C:T	2.21914e-05	-1.91869e-10	-1.19089	0.000120821	-1.91869e-10	-1.19341
19058693	chr11:19058693:C:T	1.87957e-05	-1.91869e-10	-1.35696	0.000102479	-1.91869e-10	-1.35806
19058892	chr11:19058892:G:A	4.44537e-06	-1.46428	-1.33445	2.49527e-05	-1.42594	-1.34479
19059234	chr11:19059234:A:C	4.97192e-06	-1.447	-1.23979	2.70093e-05	-1.46927	-1.22227
19059397	chr11:19059397:G:A	4.41435e-06	-1.55	-1.25573	2.44304e-05	-1.55423	-1.23766
19059492	chr11:19059492:G:T	7.487e-06	-0.979956	-1.29747	4.77785e-05	-0.812287	-1.30885
19059642	chr11:19059642:T:G	1.64278e-05	-1.49162	-6.68817e-10	8.8501e-05	-1.5047	-6.68817e-10
19059645	chr11:19059645:T:C	9.70569e-05	-1.91869e-10	0.284707	0.000519013	-1.91869e-10	0.264212
19059712	chr11:19059712:C:CT	6.68466e-06	-1.53033	-0.86045	3.62024e-05	-1.52234	-0.876246
19059778	chr11:19059778:A:T	2.01546e-05	-1.91869e-10	-1.28716	0.000109648	-1.91869e-10	-1.29044
19059793	chr11:19059793:G:A	4.75534e-06	-1.41418	-1.31714	2.44802e-05	-1.456	-1.33386
19059886	chr11:19059886:C:T	1.86794e-05	-1.91869e-10	-1.36317	0.000101968	-1.91869e-10	-1.36306
19059889	chr11:19059889:T:G	7.63533e-06	-1.52016	-0.737646	4.12303e-05	-1.51087	-0.75767
19059935	chr11:19059935:G:A	2.17931e-05	-0.0957536	-1.11324	0.000146557	0.133203	-1.1335
19059994	chr11:19059994:C:T	7.54835e-06	-1.50662	-0.762646	4.08344e-05	-1.49582	-0.782372
19060028	chr11:19060028:TAC:T	1.33349e-05	-1.55684	-0.143366	7.62046e-05	-1.55445	-0.0998429
19060101	chr11:19060101:G:C	1.55458e-05	-1.5468	-6.68817e-10	8.50927e-05	-1.54397	-6.68817e-10
19060168	chr11:19060168:G:A	3.16416e-05	-1.91869e-10	-0.836117	0.000174736	-1.91869e-10	-0.824442
19060568	chr11:19060568:TAAAA:T	1.28855e-05	-1.4418	-0.292685	6.95834e-05	-1.42901	-0.316179
19060880	chr11:19060880:C:T	2.26236e-05	-1.91869e-10	-1.1716	0.000118053	-1.91869e-10	-1.21658
19060885	chr11:19060885:G:A	3.01331e-05	-1.91869e-10	-0.884965	0.000165123	-1.91869e-10	-0.881028
19060967	chr11:19060967:C:T	4.76282e-05	-1.91869e-10	-0.427166	0.000273637	-1.91869e-10	-0.375916
19061199	chr11:19061199:G:A	4.50668e-05	-1.91869e-10	-0.482445	0.000236394	-1.91869e-10	-0.522215
19061432	chr11:19061432:A:G	1.24111e-05	-1.55701	-0.214998	6.98272e-05	-1.55251	-0.189181
19061591	chr11:19061591:G:A	4.49991e-05	-1.91869e-10	-0.483948	0.000236189	-1.91869e-10	-0.523083
19061729	chr11:19061729:A:G	3.13784e-05	-1.54745	0.702985	0.000161573	-1.5408	0.638043
19061734	chr11:19061734:T:C	9.8165e-06	-1.52302	-0.483506	5.30107e-05	-1.51348	-0.503747
19061775	chr11:19061775:TTC:T	3.20447e-05	-1.46195	0.638493	0.000174708	-1.4859	0.661305
19061930	chr11:19061930:C:T	2.98074e-05	-1.53945	0.643617	0.000153934	-1.53069	0.579495
19062085	chr11:19062085:GGGTTAC:G	4.30562e-05	-1.91869e-10	-0.528084	0.000226177	-1.91869e-10	-0.566399
19062097	chr11:19062097:C:T	4.47069e-05	-1.91869e-10	-0.490463	0.000234645	-1.91869e-10	-0.529641
19062144	chr11:19062144:TC:T	2.94944e-05	-1.53615	0.629761	0.000152464	-1.52675	0.565958
19062569	chr11:19062569:T:C	1.09769e-05	-1.49357	-0.401233	5.9366e-05	-1.4816	-0.422391
19062600	chr11:19062600:CT:C	6.93758e-06	-1.00212	-1.35152	3.73971e-05	-1.02289	-1.34324
19062845	chr11:19062845:C:T	2.26769e-05	-1.91869e-10	-1.16924	0.000118275	-1.91869e-10	-1.2147
19063497	chr11:19063497:T:C	1.97119e-05	-1.91869e-10	-1.30937	0.000107118	-1.91869e-10	-1.31379
19063634	chr11:19063634:C:T	4.00096e-05	-1.91869e-10	-0.601471	0.000221855	-1.91869e-10	-0.585692
19063757	chr11:19063757:C:T	7.19777e-06	-0.95866	-1.35816	3.86821e-05	-0.980183	-1.35216
19063760	chr11:19063760:A:C	7.21276e-06	-0.954719	-1.36002	3.87279e-05	-0.976309	-1.35485
19064695	chr11:19064695:T:A	1.87566e-05	-1.91869e-10	-1.35905	0.00010233	-1.91869e-10	-1.35951
19064882	chr11:19064882:A:C	1.12508e-05	-1.48167	-0.38848	6.07214e-05	-1.50117	-0.380246
19065000	chr11:19065000:G:A	1.19294e-05	-1.55011	-0.261474	6.74295e-05	-1.55676	-0.219873
19065035	chr11:19065035:G:A	1.56391e-05	-0.428154	-1.11266	0.000102699	-0.223247	-1.13267
19065272	chr11:19065272:T:G	2.00192e-05	-1.91869e-10	-1.2939	0.000108304	-1.91869e-10	-1.30278
19065371	chr11:19065371:G:A	1.86459e-05	-1.50915	0.144181	9.51896e-05	-1.4993	0.0674524
19065472	chr11:19065472:G:C	2.00495e-05	-1.91869e-10	-1.29239	0.000108564	-1.91869e-10	-1.30037
19065867	chr11:19065867:A:G	1.98987e-05	-1.91869e-10	-1.29994	0.000109003	-1.91869e-10	-1.29634
19066234	chr11:19066234:A:G	2.00192e-05	-1.91869e-10	-1.2939	0.000108304	-1.91869e-10	-1.30278
19066278	chr11:19066278:A:G	6.6466e-06	-1.03218	-1.3643	3.55593e-05	-1.05269	-1.36382
19066317	chr11:19066317:A:G	2.26229e-05	-1.91869e-10	-1.17163	0.000118049	-1.91869e-10	-1.21662
19066450	chr11:19066450:C:T	7.26589e-06	-0.952947	-1.35445	3.90901e-05	-0.974931	-1.34692
19066673	chr11:19066673:TG:T	2.82643e-05	-1.91869e-10	-0.94899	0.000154972	-1.91869e-10	-0.944474
19066777	chr11:19066777:C:T	1.89583e-05	-1.91869e-10	-1.34835	0.00010369	-1.91869e-10	-1.34631
19067203	chr11:19067203:G:T	1.09689e-05	-1.40425	-0.491279	5.95901e-05	-1.38965	-0.51058
19067280	chr11:19067280:G:A	1.88488e-05	-1.91869e-10	-1.35414	0.000103052	-1.91869e-10	-1.35248
19067837	chr11:19067837:T:C	5.10916e-06	-1.29699	-1.36257	2.98242e-05	-1.23182	-1.36058
19067933	chr11:19067933:C:T	1.96168e-05	-1.31421	-6.68817e-10	0.000104188	-1.34152	-6.68817e-10
19068088	chr11:19068088:C:G	7.35591e-06	-0.938492	-1.3566	3.9497e-05	-0.961657	-1.34983
19068314	chr11:19068314:C:G	4.59477e-06	-1.55512	-1.21055	2.47686e-05	-1.55705	-1.22109
19068714	chr11:19068714:C:G	7.35343e-06	-0.938791	-1.35663	3.94644e-05	-0.962433	-1.34988
19068928	chr11:19068928:G:A	1.88758e-05	-1.91869e-10	-1.35271	0.000103647	-1.91869e-10	-1.34672
19069599	chr11:19069599:T:A	1.86695e-05	-1.91869e-10	-1.3637	0.000101836	-1.91869e-10	-1.36435
19069684	chr11:19069684:T:C	1.91102e-05	-1.91869e-10	-1.34037	0.000105815	-1.91869e-10	-1.32602
19069836	chr11:19069836:A:T	6.84739e-06	-1.00388	-1.36284	3.6503e-05	-1.026	-1.36433
19070370	chr11:19070370:G:C	1.88488e-05	-1.91869e-10	-1.35414	0.000103052	-1.91869e-10	-1.35248
19070523	chr11:19070523:A:G	9.68191e-06	-1.50454	-0.515789	5.16751e-05	-1.51894	-0.523804
19070685	chr11:19070685:G:A	2.00192e-05	-1.91869e-10	-1.2939	0.000108304	-1.91869e-10	-1.30278
19070976	chr11:19070976:A:G	9.5517e-05	-1.91869e-10	0.268713	0.000510061	-1.91869e-10	0.246814
19071201	chr11:19071201:T:A	1.54762e-05	-1.55129	-6.68817e-10	8.47283e-05	-1.54827	-6.68817e-10
19071447	chr11:19071447:G:A	9.41447e-06	-1.54944	-0.498899	5.06526e-05	-1.54485	-0.517879
19071486	chr11:19071486:A:G	2.03525e-05	-1.91869e-10	-1.27739	0.000111554	-1.91869e-10	-1.27321
19072585	chr11:19072585:T:C	7.44193e-06	-1.49036	-0.793101	4.11728e-05	-1.50744	-0.762501
19072605	chr11:19072605:C:T	2.00192e-05	-1.91869e-10	-1.2939	0.000108304	-1.91869e-10	-1.30278
19072702	chr11:19072702:G:C	2.36445e-05	-1.91869e-10	-1.12746	0.000127204	-1.91869e-10	-1.14192
19073085	chr11:19073085:C:T	1.86984e-05	-1.91869e-10	-1.36215	0.000102984	-1.91869e-10	-1.35315
19073206	chr11:19073206:C:G	2.92309e-05	-1.91869e-10	-0.915364	0.000158249	-1.91869e-10	-0.923544
19073234	chr11:19073234:C:T	6.97753e-06	-1.55432	-0.793571	3.84321e-05	-1.54588	-0.792942
19073743	chr11:19073743:C:T	8.89852e-06	-1.55638	-0.54833	4.85946e-05	-1.55149	-0.55271
19074009	chr11:19074009:A:G	4.60592e-06	-1.51578	-1.24747	2.53968e-05	-1.53456	-1.21853
19074612	chr11:19074612:C:T	1.25497e-05	-1.13499	-0.625905	6.33531e-05	-1.14542	-0.693571
19074844	chr11:19074844:C:A	2.84897e-05	-1.91869e-10	-0.941048	0.000159345	-1.91869e-10	-0.916646
19074884	chr11:19074884:G:A	4.85203e-05	-1.91869e-10	-0.408608	0.000266273	-1.91869e-10	-0.403195
19074888	chr11:19074888:C:T	2.88109e-05	-1.91869e-10	-0.929836	0.000147187	-1.91869e-10	-0.99601
19075064	chr11:19075064:G:A	1.75935e-05	-1.42306	-6.68817e-10	9.39893e-05	-1.44454	-6.68817e-10
19075077	chr11:19075077:C:A	4.27361e-06	-1.53631	-1.30182	2.28374e-05	-1.54234	-1.31698
19075210	chr11:19075210:C:T	2.51132e-05	-1.0672	-6.68817e-10	0.00014529	-1.00898	-6.68817e-10
19075801	chr11:19075801:G:A	1.60866e-05	-1.51261	-6.68817e-10	9.01804e-05	-1.4859	-6.68817e-10
19076091	chr11:19076091:A:C	4.17234e-06	-1.55189	-1.31022	2.29587e-05	-1.55272	-1.30129
19076138	chr11:19076138:G:A	4.90333e-05	-0.582375	0.184284	0.000297293	-0.454707	0.161708
19076190	chr11:19076190:G:A	4.17177e-06	-1.55024	-1.31201	2.30552e-05	-1.53072	-1.31911
19076213	chr11:19076213:TGA:T	6.03469e-05	-0.535496	0.345015	0.000397528	-0.370878	0.368426
19076902	chr11:19076902:T:C	4.13759e-06	-1.53682	-1.33365	2.26739e-05	-1.52092	-1.34558
19076938	chr11:19076938:A:G	3.93467e-06	-1.55676	-1.364	2.15641e-05	-1.55346	-1.36322
19077259	chr11:19077259:T:C	2.40157e-05	-1.91869e-10	-1.11188	0.00012984	-1.91869e-10	-1.12141
19078009	chr11:19078009:C:T	4.69961e-06	-1.5216	-1.22151	2.7044e-05	-1.48079	-1.20946
19078396	chr11:19078396:T:C	2.04808e-05	-1.91869e-10	-1.2711	0.000110616	-1.91869e-10	-1.28165
19078931	chr11:19078931:T:C	4.45468e-06	-1.54128	-1.25536	2.5336e-05	-1.51116	-1.24433
19079006	chr11:19079006:G:A	4.42754e-06	-1.55275	-1.24999	2.49039e-05	-1.53354	-1.23915
19079189	chr11:19079189:G:A	7.85502e-06	-1.50607	-0.723372	4.83447e-05	-1.4487	-0.660656
19079357	chr11:19079357:T:C	2.3594e-05	-1.91869e-10	-1.1296	0.000126726	-1.91869e-10	-1.14569
19079369	chr11:19079369:C:T	2.30524e-05	-1.91869e-10	-1.15282	0.000123484	-1.91869e-10	-1.17161
19079510	chr11:19079510:A:G	2.2312e-05	-1.18546	-6.68817e-10	0.000116612	-1.22886	-6.68817e-10
19079577	chr11:19079577:C:T	3.14585e-05	-1.91869e-10	-0.841922	0.000173268	-1.91869e-10	-0.832879
19080025	chr11:19080025:G:A	1.93797e-05	-1.32637	-6.68817e-10	0.000108724	-1.29891	-6.68817e-10
19080116	chr11:19080116:T:C	2.41926e-05	-1.15118	0.0466338	0.000151246	-1.0522	0.0833888
19080358	chr11:19080358:G:A	4.11016e-06	-1.55701	-1.32012	2.23825e-05	-1.55296	-1.32648
19080744	chr11:19080744:T:C	4.13074e-06	-1.53691	-1.33522	2.22224e-05	-1.54154	-1.34508
19080762	chr11:19080762:G:A	1.9096e-05	-1.91869e-10	-1.34111	0.000104696	-1.91869e-10	-1.33665
19081220	chr11:19081220:C:T	1.29639e-05	-1.42103	-0.30739	6.42763e-05	-1.43548	-0.389042
19081353	chr11:19081353:A:G	2.26252e-05	-1.91869e-10	-1.17153	0.00012173	-1.91869e-10	-1.18591
19081808	chr11:19081808:C:T	4.76905e-05	-1.91869e-10	-0.425859	0.000274909	-1.91869e-10	-0.371278
19081860	chr11:19081860:C:T	2.42998e-05	-1.10012	-6.68817e-10	0.000141973	-1.03208	-6.68817e-10
19082274	chr11:19082274:C:T	0.000221806	-1.91869e-10	1.11121	0.0012545	-1.91869e-10	1.14677
19082425	chr11:19082425:C:T	7.29965e-05	-1.91869e-10	-0.000179385	0.000399929	-1.91869e-10	0.00356953
19082480	chr11:19082480:T:C	4.00933e-06	-1.54968	-1.35228	2.19783e-05	-1.55008	-1.34758
19082685	chr11:19082685:C:T	2.8881e-05	-1.91869e-10	-0.927405	0.000147827	-1.91869e-10	-0.991674
19082718	chr11:19082718:C:A	1.37617e-05	-1.37525	-0.293451	6.80437e-05	-1.39194	-0.375629
19082825	chr11:19082825:C:T	1.76458e-05	-1.42009	-6.68817e-10	9.99346e-05	-1.3832	-6.68817e-10
19083200	chr11:19083200:T:G	6.05941e-05	-1.91869e-10	-0.186393	0.000337584	-1.91869e-10	-0.165903
19083229	chr11:19083229:G:A	1.9428e-05	-1.91869e-10	-1.32388	0.000106711	-1.91869e-10	-1.31759
19083580	chr11:19083580:A:G	2.79041e-05	-1.91869e-10	-0.961817	0.000143139	-1.91869e-10	-1.0239
19083621	chr11:19083621:G:A	2.0175e-05	-1.91869e-10	-1.28615	0.000110811	-1.91869e-10	-1.27989
19083785	chr11:19083785:T:C	6.98994e-06	-1.16133	-1.18479	3.99251e-05	-1.1109	-1.18981
19084011	chr11:19084011:G:A	1.95958e-05	-1.91869e-10	-1.31528	0.000105302	-1.91869e-10	-1.33088
19084054	chr11:19084054:G:A	4.22404e-06	-1.50241	-1.34739	2.31324e-05	-1.50979	-1.33669
19084065	chr11:19084065:C:T	1.91242e-05	-1.91869e-10	-1.33964	0.000104871	-1.91869e-10	-1.33499
19084498	chr11:19084498:C:T	4.39201e-06	-1.52819	-1.28262	2.40481e-05	-1.54614	-1.26152
19084526	chr11:19084526:T:G	4.0923e-06	-1.53969	-1.34179	2.20191e-05	-1.54399	-1.35182
19084677	chr11:19084677:G:A	2.86843e-05	-1.91869e-10	-0.934241	0.000156195	-1.91869e-10	-0.936614
19084720	chr11:19084720:A:G	1.25688e-05	-1.5291	-0.230275	7.62246e-05	-1.48886	-0.165176
19084735	chr11:19084735:T:C	4.50717e-06	-1.52661	-1.25831	2.47428e-05	-1.54525	-1.23393
19084977	chr11:19084977:C:T	3.96181e-05	-1.91869e-10	-0.611304	0.000218476	-1.91869e-10	-0.601039
19085196	chr11:19085196:G:A	1.77458e-05	-1.55482	0.140371	0.00010769	-1.55502	0.246565
19085557	chr11:19085557:T:C	5.32695e-05	-1.91869e-10	-0.315226	0.000292529	-1.91869e-10	-0.309153
19085568	chr11:19085568:T:C	3.99521e-06	-1.55693	-1.34856	2.19079e-05	-1.55469	-1.34618
19085838	chr11:19085838:A:T	5.44392e-06	-1.26612	-1.32997	2.9502e-05	-1.28763	-1.31563
19085911	chr11:19085911:C:T	4.1695e-06	-1.55704	-1.30575	2.27083e-05	-1.55276	-1.31222
19086049	chr11:19086049:G:A	2.00845e-05	-1.91869e-10	-1.29064	0.000108603	-1.91869e-10	-1.30002
19086528	chr11:19086528:C:A	3.52697e-05	-1.91869e-10	-0.727566	0.00017805	-1.91869e-10	-0.805654
19086769	chr11:19086769:A:C	5.90059e-06	-1.34338	-1.17216	3.4048e-05	-1.28497	-1.17497
19086851	chr11:19086851:C:T	3.27252e-05	-1.91869e-10	-0.802444	0.00016664	-1.91869e-10	-0.871879
19086904	chr11:19086904:T:C	1.29728e-05	-1.54768	-0.180057	7.88127e-05	-1.523	-0.0976394
19087136	chr11:19087136:T:C	1.26047e-05	-1.54089	-0.215628	7.63595e-05	-1.52601	-0.12625
19087144	chr11:19087144:G:A	2.17597e-05	-1.91869e-10	-1.21053	0.000115231	-1.91869e-10	-1.24078
19087423	chr11:19087423:G:C	1.47318e-05	-1.55546	-0.0451195	8.67553e-05	-1.53946	0.0148378
19087432	chr11:19087432:A:G	2.1699e-05	-1.91869e-10	-1.21333	0.000117844	-1.91869e-10	-1.21836
19087693	chr11:19087693:G:A	9.53853e-06	-1.2778	-0.757456	5.32727e-05	-1.29158	-0.720708
19087694	chr11:19087694:A:G	5.24029e-06	-1.51777	-1.11644	2.88236e-05	-1.54703	-1.07949
19087841	chr11:19087841:C:A	1.8779e-05	-1.91869e-10	-1.35785	0.000102043	-1.91869e-10	-1.36232
19087961	chr11:19087961:A:G	6.15341e-06	-1.43872	-1.03487	3.53108e-05	-1.35944	-1.06408
19087988	chr11:19087988:A:C	6.6868e-06	-1.49107	-0.899383	3.62408e-05	-1.52861	-0.868917
19087999	chr11:19087999:G:A	3.82141e-05	-1.91869e-10	-0.647386	0.000219992	-1.91869e-10	-0.594125
19088157	chr11:19088157:A:C	6.10781e-06	-1.51249	-0.968535	3.33009e-05	-1.54194	-0.940197
19088384	chr11:19088384:C:T	8.81937e-05	-1.91869e-10	0.188945	0.000458773	-1.91869e-10	0.14084
19088517	chr11:19088517:T:C	6.42908e-06	-1.50208	-0.927676	3.49649e-05	-1.53566	-0.89771
19088540	chr11:19088540:A:T	1.88083e-05	-1.91869e-10	-1.35629	0.000102135	-1.91869e-10	-1.36142
19088664	chr11:19088664:G:C	2.13888e-05	-1.91869e-10	-1.22772	0.000113841	-1.91869e-10	-1.25291
19088818	chr11:19088818:T:G	8.04631e-06	-1.24111	-0.964271	4.37801e-05	-1.25317	-0.955366
19088864	chr11:19088864:G:A	7.70867e-06	-1.30037	-0.947871	4.19828e-05	-1.31213	-0.938329
19089230	chr11:19089230:T:C	5.16359e-06	-1.50037	-1.14859	2.78728e-05	-1.53538	-1.12468
19089300	chr11:19089300:C:T	5.46714e-06	-1.42584	-1.166	3.14495e-05	-1.34235	-1.19698
19089554	chr11:19089554:G:A	2.29832e-05	-1.91869e-10	-1.15583	0.000127168	-1.91869e-10	-1.14221
19089717	chr11:19089717:C:T	1.87977e-05	-1.91869e-10	-1.35685	0.000102101	-1.91869e-10	-1.36175
19089748	chr11:19089748:C:T	6.31064e-06	-1.18335	-1.265	3.43535e-05	-1.20918	-1.24184
19089762	chr11:19089762:T:C	1.88236e-05	-1.91869e-10	-1.35548	0.000102186	-1.91869e-10	-1.36092
19089766	chr11:19089766:A:C	8.30036e-06	-1.25334	-0.920956	4.52077e-05	-1.26526	-0.911191
19089871	chr11:19089871:G:A	2.61893e-05	-1.02524	-6.68817e-10	0.000165626	-0.877983	-6.68817e-10
19089941	chr11:19089941:T:C	7.32632e-06	-1.40628	-0.892836	4.12359e-05	-1.41678	-0.851623
19089946	chr11:19089946:A:G	6.82418e-06	-1.33971	-1.03041	3.80648e-05	-1.35274	-0.995681
19089947	chr11:19089947:T:G	0.000294777	-1.91869e-10	1.39563	0.00166551	-1.91869e-10	1.43017
19089951	chr11:19089951:G:A	9.45357e-06	-0.929809	-1.11439	5.16249e-05	-0.952678	-1.09103
19089977	chr11:19089977:C:T	1.98345e-05	-1.91869e-10	-1.30317	0.000107616	-1.91869e-10	-1.30915
19090209	chr11:19090209:A:G	6.70916e-06	-1.50851	-0.878603	3.98007e-05	-1.45127	-0.852563
19090329	chr11:19090329:T:C	6.57391e-06	-1.14926	-1.25822	3.57624e-05	-1.17629	-1.23453
19090369	chr11:19090369:G:C	1.95688e-05	-1.91869e-10	-1.31665	0.000108012	-1.91869e-10	-1.30548
19090379	chr11:19090379:G:C	5.35535e-05	-1.91869e-10	-0.30991	0.000281068	-1.91869e-10	-0.349118
19090395	chr11:19090395:T:C	1.95688e-05	-1.91869e-10	-1.31665	0.000108012	-1.91869e-10	-1.30548
19090543	chr11:19090543:A:G	1.95553e-05	-1.91869e-10	-1.31735	0.000107149	-1.91869e-10	-1.3135
19090632	chr11:19090632:T:C	3.02832e-05	-1.91869e-10	-0.879996	0.000167902	-1.91869e-10	-0.864337
19090658	chr11:19090658:T:C	7.23055e-06	-1.50617	-0.806102	3.95413e-05	-1.53955	-0.770821
19091109	chr11:19091109:T:C	1.54227e-05	-1.55475	-6.68817e-10	8.40004e-05	-1.55689	-6.68817e-10
19091522	chr11:19091522:A:G	1.89835e-05	-1.91869e-10	-1.34702	0.000102806	-1.91869e-10	-1.35488
19091547	chr11:19091547:A:T	1.97707e-05	-1.91869e-10	-1.30639	0.000108219	-1.91869e-10	-1.30356
19091608	chr11:19091608:T:G	1.86912e-05	-1.91869e-10	-1.36254	0.000102278	-1.91869e-10	-1.36002
19091873	chr11:19091873:A:T	1.91548e-05	-1.91869e-10	-1.33804	0.000105458	-1.91869e-10	-1.32941
19092103	chr11:19092103:A:G	2.13533e-05	-1.91869e-10	-1.22938	0.000115719	-1.91869e-10	-1.23655
19092166	chr11:19092166:G:A	1.86611e-05	-1.91869e-10	-1.36415	0.000102047	-1.91869e-10	-1.36229
19092451	chr11:19092451:T:A	1.02482e-05	-1.20018	-0.763308	5.54237e-05	-1.21489	-0.757816
19092615	chr11:19092615:T:G	2.04298e-05	-1.91869e-10	-1.2736	0.000111181	-1.91869e-10	-1.27656
19092654	chr11:19092654:C:T	1.03731e-05	-1.14921	-0.802161	5.6041e-05	-1.16482	-0.796811
19092735	chr11:19092735:G:A	2.04126e-05	-1.91869e-10	-1.27444	0.000111088	-1.91869e-10	-1.2774
19093076	chr11:19093076:C:T	4.90353e-06	-1.55685	-1.14379	2.59817e-05	-1.55662	-1.17371
19093148	chr11:19093148:A:G	8.7286e-05	-1.91869e-10	0.178599	0.000487963	-1.91869e-10	0.202523
19093263	chr11:19093263:G:A	1.89633e-05	-1.91869e-10	-1.34809	0.000102726	-1.91869e-10	-1.35565
19093431	chr11:19093431:G:A	1.94677e-05	-1.91869e-10	-1.32183	0.000107632	-1.91869e-10	-1.309
19093632	chr11:19093632:C:T	6.62162e-06	-1.1843	-1.21595	3.63101e-05	-1.21048	-1.18514
19093717	chr11:19093717:G:A	8.38772e-05	-1.91869e-10	0.138764	0.000440893	-1.91869e-10	0.101085
19093797	chr11:19093797:G:A	0.000101314	-1.91869e-10	0.327634	0.000566469	-1.91869e-10	0.351705
19093819	chr11:19093819:T:C	6.96572e-06	-1.47452	-0.875073	3.69824e-05	-1.51888	-0.858398
19093830	chr11:19093830:A:T	6.84556e-06	-1.15398	-1.21301	3.74968e-05	-1.18152	-1.18193
19093861	chr11:19093861:G:T	6.87284e-06	-1.14773	-1.21529	3.76364e-05	-1.17543	-1.18432
19094239	chr11:19094239:T:C	1.89179e-05	-1.91869e-10	-1.35048	0.000102544	-1.91869e-10	-1.35743
19094310	chr11:19094310:C:T	7.20784e-06	-1.1306	-1.18482	3.92167e-05	-1.16077	-1.15785
19094367	chr11:19094367:C:T	1.89532e-05	-1.91869e-10	-1.34862	0.000102687	-1.91869e-10	-1.35603
19094376	chr11:19094376:C:G	2.5197e-05	-1.91869e-10	-1.06387	0.000139114	-1.91869e-10	-1.05242
19094414	chr11:19094414:T:TTCTC	6.94035e-06	-1.13994	-1.2133	3.80039e-05	-1.1678	-1.18223
19094519	chr11:19094519:G:A	7.67462e-06	-1.12067	-1.13201	4.20587e-05	-1.15193	-1.09672
19094555	chr11:19094555:A:G	2.57032e-05	-1.10119	0.0572164	0.000143355	-1.1085	0.0861046
19094557	chr11:19094557:A:G	1.92911e-05	-1.91869e-10	-1.33095	0.000106512	-1.91869e-10	-1.31946
19094560	chr11:19094560:A:C	2.1004e-05	-1.91869e-10	-1.24588	0.000113908	-1.91869e-10	-1.25232
19094646	chr11:19094646:A:G	2.03969e-05	-1.91869e-10	-1.27521	0.000111003	-1.91869e-10	-1.27816
19094741	chr11:19094741:G:T	2.71159e-05	-1.91869e-10	-0.99047	0.000145258	-1.91869e-10	-1.0092
19094744	chr11:19094744:A:G	1.889e-05	-1.91869e-10	-1.35196	0.000103206	-1.91869e-10	-1.35098
19094777	chr11:19094777:TATC:T	2.9043e-05	-0.921813	-6.68817e-10	0.000129704	-1.12246	-6.68817e-10
19094781	chr11:19094781:A:G	1.90264e-05	-1.91869e-10	-1.34476	0.000102976	-1.91869e-10	-1.35322
19094788	chr11:19094788:T:C	3.6207e-05	-1.91869e-10	-0.701339	0.000198689	-1.91869e-10	-0.695977
19095106	chr11:19095106:C:T	2.60273e-05	-1.09427	0.0628276	0.000145184	-1.10152	0.0918009
19095213	chr11:19095213:G:A	2.00616e-05	-1.91869e-10	-1.29179	0.00010921	-1.91869e-10	-1.29444
19095431	chr11:19095431:C:T	9.44251e-06	-1.18423	-0.861141	5.13974e-05	-1.19668	-0.851451
19095771	chr11:19095771:C:T	1.89026e-05	-1.91869e-10	-1.35129	0.000102489	-1.91869e-10	-1.35796
19095845	chr11:19095845:T:C	7.00832e-06	-1.14243	-1.20107	3.84257e-05	-1.17026	-1.16873
19096144	chr11:19096144:G:T	1.89237e-05	-1.91869e-10	-1.35018	0.00010257	-1.91869e-10	-1.35717
19096231	chr11:19096231:C:T	4.32995e-06	-1.55371	-1.27133	2.38132e-05	-1.53871	-1.27876
19096272	chr11:19096272:A:C	1.88604e-05	-1.91869e-10	-1.35353	0.000102331	-1.91869e-10	-1.35951
19096292	chr11:19096292:T:C	6.95151e-06	-1.46974	-0.881894	3.68595e-05	-1.51544	-0.865161
19096390	chr11:19096390:C:A	2.12256e-05	-1.91869e-10	-1.23538	0.000115082	-1.91869e-10	-1.24207
19096719	chr11:19096719:T:C	6.85313e-06	-1.15493	-1.21096	3.75537e-05	-1.18236	-1.17959
19096720	chr11:19096720:G:A	1.88755e-05	-1.91869e-10	-1.35273	0.000102386	-1.91869e-10	-1.35896
19096770	chr11:19096770:T:C	5.93242e-06	-1.464	-1.04616	3.39253e-05	-1.38874	-1.07482
19096838	chr11:19096838:T:C	6.96747e-06	-1.17469	-1.17465	3.80126e-05	-1.20299	-1.14681
19096914	chr11:19096914:G:A	9.50046e-06	-1.19373	-0.84552	5.17387e-05	-1.20593	-0.83558
19097156	chr11:19097156:T:C	5.08934e-06	-1.38575	-1.27769	3.03026e-05	-1.29122	-1.28526
19097228	chr11:19097228:T:A	9.29798e-06	-1.1965	-0.864296	5.06272e-05	-1.20863	-0.854601
19097652	chr11:19097652:G:A	1.88662e-05	-1.91869e-10	-1.35322	0.000102352	-1.91869e-10	-1.3593
19097715	chr11:19097715:A:G	2.09385e-05	-1.91869e-10	-1.249	0.000113909	-1.91869e-10	-1.25232
19097834	chr11:19097834:C:T	1.86588e-05	-1.91869e-10	-1.36427	0.000102005	-1.91869e-10	-1.3627
19097986	chr11:19097986:A:G	1.90039e-05	-1.91869e-10	-1.34595	0.0001036	-1.91869e-10	-1.34718
19098373	chr11:19098373:A:T	2.04126e-05	-1.91869e-10	-1.27444	0.000111088	-1.91869e-10	-1.2774
19098443	chr11:19098443:C:A	1.99064e-05	-1.91869e-10	-1.29955	0.000108381	-1.91869e-10	-1.30206
19098612	chr11:19098612:G:C	7.08641e-06	-1.52165	-0.810759	3.60979e-05	-1.52867	-0.872816
19098637	chr11:19098637:C:T	2.04346e-05	-1.91869e-10	-1.27336	0.000111206	-1.91869e-10	-1.27634
19098954	chr11:19098954:G:A	2.1226e-05	-1.91869e-10	-1.23536	0.000115477	-1.91869e-10	-1.23865
19098960	chr11:19098960:A:G	1.56196e-05	-1.54206	-6.68817e-10	8.77045e-05	-1.51374	-6.68817e-10
19098973	chr11:19098973:C:T	6.77081e-06	-1.22691	-1.15106	3.75765e-05	-1.2466	-1.11474
19099279	chr11:19099279:T:C	6.87068e-06	-1.12833	-1.235	3.75262e-05	-1.15667	-1.20601
19099314	chr11:19099314:A:G	6.82916e-06	-1.15339	-1.21599	3.74008e-05	-1.18091	-1.18511
19099322	chr11:19099322:A:G	5.40684e-06	-1.47964	-1.12328	2.89764e-05	-1.52572	-1.09552
19099511	chr11:19099511:C:G	6.69917e-06	-1.16677	-1.22184	3.63985e-05	-1.19545	-1.19774
19099609	chr11:19099609:G:A	6.67469e-06	-1.45461	-0.937661	3.51789e-05	-1.50511	-0.922162
19099614	chr11:19099614:G:A	4.32358e-06	-1.55327	-1.27323	2.38008e-05	-1.53741	-1.28059
19099776	chr11:19099776:A:G	2.5421e-05	-1.11182	0.0568107	0.000141791	-1.11906	0.0856976
19099817	chr11:19099817:A:G	4.89742e-05	-1.91869e-10	-0.399298	0.000282712	-1.91869e-10	-0.343288
19099913	chr11:19099913:A:G	7.43242e-06	-1.51978	-0.764956	3.77649e-05	-1.527	-0.829331
19099976	chr11:19099976:AC:A	5.29922e-06	-1.41065	-1.21238	2.82741e-05	-1.4464	-1.19937
19100267	chr11:19100267:T:C	5.52698e-05	-1.91869e-10	-0.278365	0.00029022	-1.91869e-10	-0.317076
19100534	chr11:19100534:G:T	1.86743e-05	-1.91869e-10	-1.36344	0.000102379	-1.91869e-10	-1.35903
19100685	chr11:19100685:G:A	0.000379954	-1.91869e-10	1.64946	0.00220716	-1.91869e-10	1.71175
19100802	chr11:19100802:A:G	2.85149e-05	-1.91869e-10	-0.940163	0.000152535	-1.91869e-10	-0.960324
19100932	chr11:19100932:C:T	2.20449e-05	-1.91869e-10	-1.19751	0.000122209	-1.91869e-10	-1.18199
19100987	chr11:19100987:C:A	2.28265e-05	-1.91869e-10	-1.16267	0.000127691	-1.91869e-10	-1.1381
19101043	chr11:19101043:T:G	4.27356e-06	-1.50477	-1.33337	2.4422e-05	-1.44643	-1.3458
19101069	chr11:19101069:G:A	5.5689e-06	-1.49451	-1.07889	3.15574e-05	-1.42968	-1.10623
19101349	chr11:19101349:A:G	1.86801e-05	-1.91869e-10	-1.36313	0.000102327	-1.91869e-10	-1.35954
19101874	chr11:19101874:G:A	1.98191e-05	-1.91869e-10	-1.30394	0.000106481	-1.91869e-10	-1.31975
19102112	chr11:19102112:A:G	4.37264e-06	-1.48735	-1.32787	2.51247e-05	-1.42237	-1.3415
19102353	chr11:19102353:T:C	1.8806e-05	-1.91869e-10	-1.35641	0.000102722	-1.91869e-10	-1.35569
19102375	chr11:19102375:A:AT	1.99257e-05	-1.91869e-10	-1.29858	0.000110268	-1.91869e-10	-1.2848
19102465	chr11:19102465:C:T	2.67316e-05	-1.14466	0.13992	0.000149687	-1.15163	0.172457
19103061	chr11:19103061:T:C	0.00038801	-1.91869e-10	1.67044	0.00225473	-1.91869e-10	1.73307
19103296	chr11:19103296:A:G	6.0735e-06	-1.45113	-1.03553	3.20892e-05	-1.50529	-1.01391
19103358	chr11:19103358:G:A	7.4292e-06	-1.43028	-0.85489	3.89306e-05	-1.48721	-0.838726
19103405	chr11:19103405:C:T	2.04126e-05	-1.91869e-10	-1.27444	0.000111088	-1.91869e-10	-1.2774
19103459	chr11:19103459:T:C	8.7783e-06	-1.14291	-0.975399	4.86418e-05	-1.1734	-0.929832
19103551	chr11:19103551:C:T	6.67321e-06	-1.19593	-1.19656	3.6366e-05	-1.22322	-1.17086
19103701	chr11:19103701:C:T	3.98759e-05	-0.604819	-6.68817e-10	0.000222945	-0.58079	-6.68817e-10
19103908	chr11:19103908:G:A	1.97887e-05	-1.91869e-10	-1.30548	0.000109175	-1.91869e-10	-1.29477
19103998	chr11:19103998:T:C	2.375e-05	-1.91869e-10	-1.12301	0.000129377	-1.91869e-10	-1.12498
19104294	chr11:19104294:T:C	9.18568e-06	-1.3134	-0.759547	4.91949e-05	-1.37837	-0.713562
19104406	chr11:19104406:A:G	1.91828e-05	-1.91869e-10	-1.33658	0.000105676	-1.91869e-10	-1.32734
19104595	chr11:19104595:C:T	2.71259e-05	-1.91869e-10	-0.990102	0.000152027	-1.91869e-10	-0.963661
19105311	chr11:19105311:G:A	7.87452e-06	-1.42124	-0.805718	4.12172e-05	-1.48013	-0.78873
19106249	chr11:19106249:C:T	1.86608e-05	-1.91869e-10	-1.36417	0.000102076	-1.91869e-10	-1.362
19106505	chr11:19106505:C:T	9.18331e-06	-1.33849	-0.734712	4.94156e-05	-1.39956	-0.687894
19106677	chr11:19106677:G:A	4.14133e-06	-1.52803	-1.34155	2.30089e-05	-1.50676	-1.34507
19106697	chr11:19106697:T:C	9.96901e-06	-1.29833	-0.692782	5.34008e-05	-1.36512	-0.644771
19107072	chr11:19107072:T:C	1.96668e-05	-1.91869e-10	-1.31166	0.000105777	-1.91869e-10	-1.32638
19107331	chr11:19107331:G:A	2.226e-05	-1.91869e-10	-1.1878	0.000121079	-1.91869e-10	-1.19127
19107395	chr11:19107395:C:G	4.94364e-06	-1.55676	-1.13573	2.80757e-05	-1.54511	-1.1077
19107659	chr11:19107659:G:A	1.91485e-05	-1.91869e-10	-1.33837	0.000104362	-1.91869e-10	-1.33985
19107668	chr11:19107668:G:A	3.19942e-05	-1.91869e-10	-0.825036	0.000175476	-1.91869e-10	-0.820216
19108151	chr11:19108151:A:C	1.86581e-05	-1.91869e-10	-1.36431	0.000101953	-1.91869e-10	-1.3632
19108233	chr11:19108233:C:A	3.68024e-05	-1.91869e-10	-0.685027	0.000215149	-1.91869e-10	-0.616384
19108234	chr11:19108234:A:C	2.01826e-05	-1.91869e-10	-1.28577	0.000111766	-1.91869e-10	-1.27131
19108388	chr11:19108388:C:T	1.87982e-05	-1.91869e-10	-1.35683	0.000103649	-1.91869e-10	-1.3467
19108471	chr11:19108471:C:G	5.16535e-05	-1.91869e-10	-0.346033	0.000307975	-1.91869e-10	-0.257698
19108663	chr11:19108663:A:G	1.90725e-05	-1.91869e-10	-1.34234	0.000103254	-1.91869e-10	-1.35052
19109223	chr11:19109223:G:A	2.70678e-05	-1.11633	0.12409	0.000151514	-1.12361	0.156572
19109270	chr11:19109270:A:G	1.86571e-05	-1.91869e-10	-1.36437	0.000101991	-1.91869e-10	-1.36283
19109311	chr11:19109311:C:T	5.87987e-06	-1.4989	-1.02016	3.17366e-05	-1.53429	-0.995951
19109446	chr11:19109446:A:T	4.47739e-06	-1.49089	-1.30066	2.37457e-05	-1.52962	-1.29069
19109545	chr11:19109545:C:T	2.0843e-05	-1.91869e-10	-1.25357	0.000115706	-1.91869e-10	-1.23667
19109984	chr11:19109984:G:GA	4.14631e-06	-1.55696	-1.31141	2.28204e-05	-1.55019	-1.30987
19110005	chr11:19110005:A:C	2.15853e-05	-1.21858	-6.68817e-10	0.000122789	-1.17725	-6.68817e-10
19110741	chr11:19110741:G:A	5.05291e-06	-1.55549	-1.11514	2.80997e-05	-1.54965	-1.10231
19110832	chr11:19110832:T:C	4.8896e-06	-1.53754	-1.16594	2.74568e-05	-1.5123	-1.1628
19110984	chr11:19110984:T:C	9.72601e-06	-0.817611	-1.19818	6.1116e-05	-0.665072	-1.20987
19111149	chr11:19111149:T:C	8.87626e-06	-1.00516	-1.10205	5.51476e-05	-0.87024	-1.10746
19111904	chr11:19111904:T:C	1.63105e-05	-1.49878	-6.68817e-10	9.07775e-05	-1.4793	-6.68817e-10
19112362	chr11:19112362:A:G	4.92207e-06	-1.54657	-1.15029	2.65065e-05	-1.55002	-1.16031
19112386	chr11:19112386:G:A	2.26158e-05	-1.91869e-10	-1.17194	0.000123383	-1.91869e-10	-1.17242
19112395	chr11:19112395:A:G	1.88943e-05	-1.91869e-10	-1.35173	0.000103238	-1.91869e-10	-1.35068
19112857	chr11:19112857:G:C	1.8658e-05	-1.91869e-10	-1.36431	0.000101836	-1.91869e-10	-1.36435
19112860	chr11:19112860:G:A	1.86591e-05	-1.91869e-10	-1.36426	0.000101934	-1.91869e-10	-1.36339
19112953	chr11:19112953:C:T	4.01409e-06	-1.53792	-1.36286	2.20104e-05	-1.53296	-1.36324
19113184	chr11:19113184:T:C	4.84284e-05	-1.91869e-10	-0.410504	0.000256171	-1.91869e-10	-0.441871
19113275	chr11:19113275:A:C	5.68895e-06	-1.55228	-0.999781	3.18101e-05	-1.54382	-0.984115
19113405	chr11:19113405:C:T	4.27537e-06	-1.53578	-1.30194	2.33941e-05	-1.54228	-1.29296
19113550	chr11:19113550:C:T	7.9081e-05	-1.91869e-10	0.0798824	0.000445138	-1.91869e-10	0.110669
19113595	chr11:19113595:T:C	1.86569e-05	-1.91869e-10	-1.36437	0.00010203	-1.91869e-10	-1.36245
19113920	chr11:19113920:T:TAC	5.40735e-06	-1.55298	-1.04985	3.01794e-05	-1.54515	-1.03541
19114010	chr11:19114010:AAC:A	2.6267e-05	-1.91869e-10	-1.02228	0.000138628	-1.91869e-10	-1.05592
19114091	chr11:19114091:C:T	1.11717e-05	-1.54986	-0.327352	6.36943e-05	-1.54119	-0.292427
19114153	chr11:19114153:T:C	5.40425e-06	-1.54961	-1.0538	3.02223e-05	-1.53969	-1.03944
19114257	chr11:19114257:A:G	4.37305e-06	-1.47491	-1.34022	2.31413e-05	-1.51248	-1.33362
19114260	chr11:19114260:A:G	1.86591e-05	-1.91869e-10	-1.36426	0.000101934	-1.91869e-10	-1.36339
19114461	chr11:19114461:C:CTGGGATTCCAGGTCAGGCAG	5.35742e-06	-1.55032	-1.06179	2.9943e-05	-1.54078	-1.04764
19114641	chr11:19114641:A:G	2.1128e-05	-1.91869e-10	-1.23999	0.000115724	-1.91869e-10	-1.23651
19114878	chr11:19114878:C:A	1.86646e-05	-1.91869e-10	-1.36396	0.000101882	-1.91869e-10	-1.3639
19114896	chr11:19114896:T:C	6.54184e-06	-1.54775	-0.864617	3.51092e-05	-1.55078	-0.87847
19115109	chr11:19115109:G:C	2.41763e-05	-1.91869e-10	-1.10522	0.00013197	-1.91869e-10	-1.10514
19115138	chr11:19115138:A:T	1.92327e-05	-1.91869e-10	-1.33398	0.000104426	-1.91869e-10	-1.33924
19115148	chr11:19115148:A:G	2.09254e-05	-1.91869e-10	-1.24963	0.000116589	-1.91869e-10	-1.22906
19115187	chr11:19115187:G:A	5.45187e-06	-1.55132	-1.04331	3.04709e-05	-1.54242	-1.02852
19115189	chr11:19115189:A:G	1.97886e-05	-1.91869e-10	-1.30549	0.000107202	-1.91869e-10	-1.313
19115340	chr11:19115340:C:T	1.86591e-05	-1.91869e-10	-1.36426	0.000101934	-1.91869e-10	-1.36339
19115359	chr11:19115359:C:A	5.08883e-06	-1.55139	-1.11216	2.83969e-05	-1.54245	-1.09899
19115864	chr11:19115864:C:G	1.56019e-05	-1.5432	-6.68817e-10	8.60616e-05	-1.53265	-6.68817e-10
19116026	chr11:19116026:A:G	4.57335e-06	-1.5372	-1.23315	2.54847e-05	-1.52225	-1.22739
19116077	chr11:19116077:C:T	4.86466e-06	-1.55667	-1.15192	2.69461e-05	-1.55284	-1.14104
19116394	chr11:19116394:C:T	9.88816e-06	-0.799115	-1.20014	6.22283e-05	-0.645931	-1.21098
19116400	chr11:19116400:C:A	5.74614e-06	-1.54349	-0.998572	3.00058e-05	-1.54152	-1.0448
19116438	chr11:19116438:T:C	1.15948e-05	-1.53258	-0.307447	6.17694e-05	-1.52153	-0.342776
19116580	chr11:19116580:T:C	4.09176e-06	-1.52723	-1.35438	2.27219e-05	-1.50901	-1.35538
19116637	chr11:19116637:G:A	1.07336e-05	-0.827027	-1.09019	6.71474e-05	-0.675802	-1.10502
19116993	chr11:19116993:C:T	4.03572e-06	-1.54426	-1.35114	2.19051e-05	-1.55484	-1.34616
```
