## Supplementary material for "Characterization of shared and ancestry-specific signals driving complex traits using multi-ancestry fine-mapping": susiex_nc2.cs80.summary

```
# chr11:18117619-19117619
CS_ID	CS_LENGTH	CS_PURITY	MAX_PIP_SNP	BP	REF_ALLELE	ALT_ALLELE	REF_FRQ	BETA	SE	-LOG10P	MAX_PIP	POST-HOC_PROB_POP1	POST-HOC_PROB_POP2
1	16	0.52944	chr11:18683859:G:C	18683859	C,C	G,G	1,1	-inf,inf	inf,inf	5.45375,0.814151	0.244017	0.859715	0.305743
2	1803	0	chr11:18763258:G:A	18763258	A,A	G,G	1,1	-inf,-inf	inf,inf	3.99858,1.50281	0.0991942	0.444594	0.388425
```
