## Supplementary material for "Characterization of shared and ancestry-specific signals driving complex traits using multi-ancestry fine-mapping": susiex_nc3.cs80.cs

```
CS_ID	SNP	BP	REF_ALLELE	ALT_ALLELE	REF_FRQ	BETA	SE	-LOG10P	CS_PIP	OVRL_PIP
1	chr11:18683859:G:C	18683859	C,C	G,G	1,1	-inf,inf	inf,inf	5.45375,0.814151	0.245063	0.245669
1	chr11:18665369:C:T	18665369	T,T	C,C	1,1	-inf,-inf	inf,inf	5.29196,0.544531	0.102932	0.103177
1	chr11:18660200:A:G	18660200	G,G	A,A	1,1	-inf,-inf	inf,inf	5.24907,0.544531	0.0941647	0.0944037
1	chr11:18660636:C:T	18660636	T,T	C,C	1,1	-inf,-inf	inf,inf	5.2217,0.354006	0.0699544	0.070161
1	chr11:18649806:G:A	18649806	A,A	G,G	1,1	-inf,-inf	inf,inf	4.74719,0.43792	0.0281737	0.0283327
1	chr11:18663098:C:T	18663098	T,T	C,C	1,1	-inf,-inf	inf,inf	4.73845,0.429996	0.0272697	0.0274231
1	chr11:18650444:C:T	18650444	T,T	C,C	1,1	-inf,-inf	inf,inf	4.71684,0.450044	0.0268877	0.0270451
1	chr11:18651161:G:C	18651161	C,C	G,G	1,1	-inf,-inf	inf,inf	4.71031,0.456882	0.0267563	0.0269138
1	chr11:18651608:C:A	18651608	A,A	C,C	1,1	-inf,-inf	inf,inf	4.74192,0.401732	0.0265209	0.0266722
1	chr11:18667621:C:T	18667621	T,T	C,C	1,1	-inf,-inf	inf,inf	4.4812,0.693814	0.0229657	0.0231377
1	chr11:18655764:G:A	18655764	A,A	G,G	1,1	-inf,-inf	inf,inf	4.72178,0.276071	0.0221695	0.0223084
1	chr11:18655768:G:A	18655768	A,A	G,G	1,1	-inf,-inf	inf,inf	4.70682,0.274948	0.0214836	0.021621
1	chr11:18687844:T:C	18687844	C,C	T,T	1,1	-inf,inf	inf,inf	4.67133,0.0853065	0.020846	0.0211323
1	chr11:18688661:A:T	18688661	T,T	A,A	1,1	-inf,inf	inf,inf	4.58006,0.286574	0.0205923	0.0209103
1	chr11:18686938:C:T	18686938	T,T	C,C	1,1	-inf,inf	inf,inf	4.67215,0.0158858	0.0201744	0.0204494
1	chr11:18653330:C:A	18653330	A,A	C,C	1,1	-inf,-inf	inf,inf	4.66322,0.233661	0.018902	0.0190336
1	chr11:18763258:G:A	18763258	A,A	G,G	1,1	-inf,-inf	inf,inf	3.99858,1.50281	0.00873871	0.110702
2	chr11:18763258:G:A	18763258	A,A	G,G	1,1	-inf,-inf	inf,inf	3.99858,1.50281	0.0540099	0.110702
2	chr11:18798704:T:C	18798704	C,C	T,T	1,1	-inf,inf	inf,inf	2.55131,2.71392	0.0428897	0.0851842
2	chr11:18785629:T:C	18785629	C,C	T,T	1,1	inf,-inf	inf,inf	2.20491,2.18055	0.0125598	0.0261063
2	chr11:18161229:G:T	18161229	NA,T	NA,G	NA,1	NA,inf	NA,inf	NA,2.76804	0.00939434	0.0200844
2	chr11:18793723:C:T	18793723	T,T	C,C	1,1	-inf,inf	inf,inf	0.130414,3.80987	0.00827651	0.0170225
2	chr11:18178261:GGATA:G	18178261	NA,G	NA,GGATA	NA,1	NA,inf	NA,inf	NA,2.67738	0.00789734	0.0169012
2	chr11:18186751:T:C	18186751	NA,C	NA,T	NA,1	NA,inf	NA,inf	NA,2.58967	0.00669189	0.0143357
2	chr11:18602742:C:T	18602742	T,T	C,C	1,1	-inf,inf	inf,inf	3.91119,0.65543	0.00650956	0.0176058
2	chr11:18771333:T:C	18771333	C,C	T,T	1,1	inf,-inf	inf,inf	3.03489,0.193887	0.0059361	0.012672
2	chr11:18867656:G:A	18867656	NA,A	NA,G	NA,1	NA,inf	NA,inf	NA,2.63783	0.0056292	0.0118343
2	chr11:18791223:G:A	18791223	A,A	G,G	1,1	-inf,inf	inf,inf	0.0301067,3.61173	0.00560596	0.0115727
2	chr11:18785627:A:G	18785627	G,G	A,A	1,1	-inf,inf	inf,inf	2.52754,1.58966	0.0054338	0.0113759
2	chr11:19045684:G:A	19045684	NA,A	NA,G	NA,1	NA,inf	NA,inf	NA,2.45718	0.00533077	0.0114116
2	chr11:18872159:A:G	18872159	NA,G	NA,A	NA,1	NA,inf	NA,inf	NA,2.60704	0.00531364	0.0111744
2	chr11:18867248:A:G	18867248	NA,G	NA,A	NA,1	NA,inf	NA,inf	NA,2.58672	0.00511666	0.0107627
2	chr11:18875190:T:G	18875190	NA,G	NA,T	NA,1	NA,inf	NA,inf	NA,2.57908	0.00504941	0.0106225
2	chr11:18864991:T:TG	18864991	NA,TG	NA,T	NA,1	NA,inf	NA,inf	NA,2.55705	0.00484608	0.0101971
2	chr11:18865505:G:A	18865505	NA,A	NA,G	NA,1	NA,inf	NA,inf	NA,2.55666	0.00484195	0.0101885
2	chr11:18485132:T:C	18485132	C,NA	T,NA	1,NA	inf,NA	inf,NA	2.78687,NA	0.00470967	0.010857
2	chr11:18347096:C:T	18347096	NA,T	NA,C	NA,1	NA,inf	NA,inf	NA,2.36248	0.00452311	0.00969861
2	chr11:18341639:AAG:A	18341639	NA,A	NA,AAG	NA,1	NA,inf	NA,inf	NA,2.35911	0.00449226	0.00963309
2	chr11:18901620:C:T	18901620	NA,T	NA,C	NA,1	NA,inf	NA,inf	NA,2.23493	0.00401337	0.00869333
2	chr11:18259315:C:T	18259315	NA,T	NA,C	NA,1	NA,inf	NA,inf	NA,2.24521	0.00357581	0.00777007
2	chr11:18585645:T:A	18585645	A,NA	T,NA	1,NA	inf,NA	inf,NA	2.06946,NA	0.00322802	0.00692575
2	chr11:18351818:G:A	18351818	NA,A	NA,G	NA,1	NA,inf	NA,inf	NA,2.12214	0.00294873	0.0063408
2	chr11:18596802:CT:C	18596802	C,C	CT,CT	1,1	-inf,-inf	inf,inf	3.76124,0.0897693	0.00266534	0.00706909
2	chr11:18373328:A:T	18373328	NA,T	NA,A	NA,1	NA,-inf	NA,inf	NA,2.00354	0.00260732	0.00563144
2	chr11:19103061:T:C	19103061	NA,C	NA,T	NA,1	NA,-inf	NA,inf	NA,2.00712	0.00258374	0.00558189
2	chr11:18813482:A:G	18813482	NA,G	NA,A	NA,1	NA,inf	NA,inf	NA,2.08246	0.00254091	0.00541329
2	chr11:19100685:G:A	19100685	NA,A	NA,G	NA,1	NA,-inf	NA,inf	NA,1.99674	0.00252828	0.00546252
2	chr11:18543727:T:C	18543727	NA,C	NA,T	NA,1	NA,inf	NA,inf	NA,2.00174	0.00247331	0.00532535
2	chr11:18605803:A:G	18605803	G,G	A,A	1,1	-inf,-inf	inf,inf	3.13847,0.774628	0.00244967	0.00630336
2	chr11:18596853:A:G	18596853	G,G	A,A	1,1	-inf,-inf	inf,inf	3.70027,0.0669944	0.00238416	0.00629928
2	chr11:18281254:C:T	18281254	NA,T	NA,C	NA,1	NA,inf	NA,inf	NA,1.87579	0.00211241	0.00457698
2	chr11:18925758:C:T	18925758	NA,T	NA,C	NA,1	NA,inf	NA,inf	NA,1.91783	0.00208955	0.00451376
2	chr11:18356796:T:G	18356796	NA,G	NA,T	NA,1	NA,inf	NA,inf	NA,1.9243	0.00205445	0.00442407
2	chr11:19089947:T:G	19089947	NA,G	NA,T	NA,1	NA,inf	NA,inf	NA,1.85742	0.00193381	0.00418733
2	chr11:18355871:G:A	18355871	NA,A	NA,G	NA,1	NA,inf	NA,inf	NA,1.88677	0.00191666	0.00412834
2	chr11:18349703:A:AT	18349703	NA,AT	NA,A	NA,1	NA,inf	NA,inf	NA,1.88668	0.00191522	0.00412498
2	chr11:18340687:G:A	18340687	NA,A	NA,G	NA,1	NA,inf	NA,inf	NA,1.88336	0.00190143	0.00409559
2	chr11:18233940:A:G	18233940	NA,G	NA,A	NA,1	NA,inf	NA,inf	NA,1.89948	0.00189991	0.00412142
2	chr11:18700824:A:T	18700824	T,NA	A,NA	1,NA	-inf,NA	inf,NA	1.81654,NA	0.00189613	0.00407329
2	chr11:18383017:C:T	18383017	NA,T	NA,C	NA,1	NA,-inf	NA,inf	NA,1.81816	0.00185992	0.00401894
2	chr11:18404972:A:G	18404972	NA,G	NA,A	NA,1	NA,-inf	NA,inf	NA,1.80491	0.00180745	0.00390592
2	chr11:18408040:GTAT:G	18408040	NA,G	NA,GTAT	NA,1	NA,-inf	NA,inf	NA,1.80491	0.00180745	0.00390592
2	chr11:18389910:G:C	18389910	NA,C	NA,G	NA,1	NA,-inf	NA,inf	NA,1.7979	0.00178453	0.00385663
2	chr11:18180478:A:C	18180478	NA,C	NA,A	NA,1	NA,inf	NA,inf	NA,1.85242	0.00175282	0.00377652
2	chr11:18332196:G:A	18332196	NA,A	NA,G	NA,1	NA,inf	NA,inf	NA,1.83688	0.00174991	0.00377007
2	chr11:18572167:C:T	18572167	T,T	C,C	1,1	-inf,-inf	inf,inf	4.051,0.42446	0.00174502	0.0083683
2	chr11:18359046:A:G	18359046	NA,G	NA,A	NA,1	NA,inf	NA,inf	NA,1.81583	0.00166472	0.00358479
2	chr11:18605287:A:C	18605287	C,NA	A,NA	1,NA	inf,NA	inf,NA	2.42852,NA	0.00161038	0.00385378
2	chr11:18257590:T:G	18257590	NA,G	NA,T	NA,1	NA,inf	NA,inf	NA,1.72444	0.00159834	0.00345719
2	chr11:18352244:G:A	18352244	NA,A	NA,G	NA,1	NA,inf	NA,inf	NA,1.78393	0.0015706	0.00338265
2	chr11:18191248:C:A	18191248	A,A	C,C	1,1	inf,inf	inf,inf	0.0777384,2.49241	0.00155235	0.00334734
2	chr11:19082274:C:T	19082274	NA,T	NA,C	NA,1	NA,-inf	NA,inf	NA,1.69309	0.00147843	0.00320126
2	chr11:18209602:C:T	18209602	NA,T	NA,C	NA,1	NA,inf	NA,inf	NA,1.73827	0.00146865	0.00317998
2	chr11:18283193:G:C	18283193	NA,C	NA,G	NA,1	NA,inf	NA,inf	NA,1.73926	0.00144956	0.00312337
2	chr11:18189268:C:A	18189268	A,A	C,C	1,1	inf,inf	inf,inf	0.0794091,2.45255	0.0014389	0.00310328
2	chr11:18189267:G:A	18189267	A,A	G,G	1,1	inf,inf	inf,inf	0.0763704,2.45255	0.00143725	0.00309962
2	chr11:18885758:G:A	18885758	NA,A	NA,G	NA,1	NA,inf	NA,inf	NA,1.74976	0.00133393	0.00284447
2	chr11:18709348:A:G	18709348	G,G	A,A	1,1	-inf,-inf	inf,inf	2.39602,0.640535	0.00132033	0.0029944
2	chr11:18615951:CTCT:C	18615951	C,NA	CTCT,NA	1,NA	-inf,NA	inf,NA	2.97692,NA	0.00124994	0.00489248
2	chr11:18606871:T:C	18606871	C,NA	T,NA	1,NA	inf,NA	inf,NA	2.25924,NA	0.00122037	0.00290203
2	chr11:18768384:T:C	18768384	C,NA	T,NA	1,NA	inf,NA	inf,NA	1.80002,NA	0.00120295	0.00263069
2	chr11:18643058:G:A	18643058	A,NA	G,NA	1,NA	inf,NA	inf,NA	2.24037,NA	0.00118923	0.00282485
2	chr11:18868807:C:T	18868807	NA,T	NA,C	NA,1	NA,inf	NA,inf	NA,1.58109	0.00118257	0.00256939
2	chr11:18931032:A:G	18931032	NA,G	NA,A	NA,1	NA,-inf	NA,inf	NA,1.57487	0.00113531	0.00244484
2	chr11:18266266:G:A	18266266	NA,A	NA,G	NA,1	NA,inf	NA,inf	NA,1.59284	0.00111191	0.00241392
2	chr11:18652403:G:A	18652403	A,NA	G,NA	1,NA	inf,NA	inf,NA	2.20843,NA	0.00108043	0.00258394
2	chr11:18762078:T:C	18762078	C,NA	T,NA	1,NA	-inf,NA	inf,NA	1.49257,NA	0.0010759	0.00230387
2	chr11:18659558:C:T	18659558	T,NA	C,NA	1,NA	inf,NA	inf,NA	2.1927,NA	0.00105159	0.00251468
2	chr11:18643244:G:A	18643244	NA,A	NA,G	NA,1	NA,-inf	NA,inf	NA,1.50406	0.00105045	0.00227941
2	chr11:18467133:G:T	18467133	NA,T	NA,G	NA,1	NA,-inf	NA,inf	NA,1.47929	0.00104466	0.00227043
2	chr11:18174681:T:C	18174681	NA,C	NA,T	NA,1	NA,-inf	NA,inf	NA,1.50437	0.00102636	0.00222196
2	chr11:18813526:G:C	18813526	C,NA	G,NA	1,NA	-inf,NA	inf,NA	1.35951,NA	0.00100922	0.00215231
2	chr11:18771918:A:C	18771918	C,NA	A,NA	1,NA	inf,NA	inf,NA	1.40976,NA	0.000995869	0.00215617
2	chr11:18806781:T:C	18806781	C,C	T,T	1,1	-inf,-inf	inf,inf	1.97323,0.899186	0.000971407	0.00208479
2	chr11:18570927:C:T	18570927	T,NA	C,NA	1,NA	inf,NA	inf,NA	1.93838,NA	0.000965693	0.00216554
2	chr11:18385526:GGGATTACA:G	18385526	NA,G	NA,GGGATTACA	NA,1	NA,inf	NA,inf	NA,1.47996	0.000951295	0.00205113
2	chr11:18793436:T:G	18793436	G,G	T,T	1,1	inf,-inf	inf,inf	1.50825,1.32321	0.000949631	0.00201531
2	chr11:18828182:T:C	18828182	NA,C	NA,T	NA,1	NA,-inf	NA,inf	NA,1.44798	0.000945914	0.00203712
2	chr11:18894906:T:C	18894906	NA,C	NA,T	NA,1	NA,-inf	NA,inf	NA,1.47893	0.000941535	0.00202773
2	chr11:18158345:G:T	18158345	NA,T	NA,G	NA,1	NA,-inf	NA,inf	NA,1.44869	0.000926303	0.00200576
2	chr11:18164472:G:T	18164472	NA,T	NA,G	NA,1	NA,inf	NA,inf	NA,1.49595	0.000921837	0.00200107
2	chr11:18164745:C:A	18164745	NA,A	NA,C	NA,1	NA,-inf	NA,inf	NA,1.44432	0.000920301	0.00199048
2	chr11:18218810:A:G	18218810	NA,G	NA,A	NA,1	NA,inf	NA,inf	NA,1.4344	0.000912199	0.00197903
2	chr11:18210976:A:G	18210976	NA,G	NA,A	NA,1	NA,inf	NA,inf	NA,1.41871	0.000910803	0.00197545
2	chr11:18380415:G:A	18380415	NA,A	NA,G	NA,1	NA,inf	NA,inf	NA,1.36987	0.000907759	0.00196365
2	chr11:18183846:A:G	18183846	G,NA	A,NA	1,NA	inf,NA	inf,NA	1.70967,NA	0.000901875	0.00202644
2	chr11:18893986:G:T	18893986	NA,T	NA,G	NA,1	NA,-inf	NA,inf	NA,1.44982	0.000893583	0.00192472
2	chr11:18439908:C:G	18439908	NA,G	NA,C	NA,1	NA,-inf	NA,inf	NA,1.31792	0.000893518	0.001918
2	chr11:18191021:C:T	18191021	NA,T	NA,C	NA,1	NA,-inf	NA,inf	NA,1.42548	0.000886739	0.00191968
2	chr11:18160837:A:G	18160837	NA,G	NA,A	NA,1	NA,-inf	NA,inf	NA,1.41232	0.00086807	0.00187985
2	chr11:18157893:G:A	18157893	NA,A	NA,G	NA,1	NA,inf	NA,inf	NA,1.46064	0.000865865	0.00187964
2	chr11:18620290:G:A	18620290	A,A	G,G	1,1	inf,inf	inf,inf	2.19729,1.15765	0.000865746	0.00216362
2	chr11:18175049:A:G	18175049	NA,G	NA,A	NA,1	NA,-inf	NA,inf	NA,1.40506	0.000857461	0.00185671
2	chr11:19050816:T:C	19050816	C,C	T,T	1,1	-inf,inf	inf,inf	0.584293,1.85666	0.000835533	0.00178462
2	chr11:18698792:C:T	18698792	T,T	C,C	1,1	-inf,-inf	inf,inf	1.95697,0.362772	0.000828392	0.00177732
2	chr11:18470110:G:A	18470110	NA,A	NA,G	NA,1	NA,inf	NA,inf	NA,1.3888	0.000827128	0.0017845
2	chr11:18144377:T:C	18144377	NA,C	NA,T	NA,1	NA,inf	NA,inf	NA,1.43122	0.000822803	0.00178642
2	chr11:18214943:G:A	18214943	A,NA	G,NA	1,NA	inf,NA	inf,NA	1.66505,NA	0.000820056	0.00184528
2	chr11:18172762:C:G	18172762	NA,G	NA,C	NA,1	NA,-inf	NA,inf	NA,1.34475	0.000819045	0.00177482
2	chr11:18611399:CAATGGTGCAATTGTAGCAAT:C	18611399	NA,C	NA,CAATGGTGCAATTGTAGCAAT	NA,1	NA,inf	NA,inf	NA,1.53544	0.000802907	0.00177978
2	chr11:18198603:G:C	18198603	C,NA	G,NA	1,NA	inf,NA	inf,NA	1.36437,NA	0.000794427	0.00171276
2	chr11:18203324:T:C	18203324	NA,C	NA,T	NA,1	NA,inf	NA,inf	NA,1.41255	0.0007936	0.00172182
2	chr11:18769131:C:T	18769131	NA,T	NA,C	NA,1	NA,inf	NA,inf	NA,1.37074	0.00079008	0.00172735
2	chr11:18179762:T:C	18179762	NA,C	NA,T	NA,1	NA,inf	NA,inf	NA,1.4071	0.000786299	0.00170701
2	chr11:18600816:G:A	18600816	NA,A	NA,G	NA,1	NA,-inf	NA,inf	NA,1.34183	0.000783134	0.00169857
2	chr11:18419458:C:T	18419458	NA,T	NA,C	NA,1	NA,-inf	NA,inf	NA,1.24411	0.000775827	0.00166675
2	chr11:18442229:CTA:C	18442229	NA,C	NA,CTA	NA,1	NA,inf	NA,inf	NA,1.34938	0.000759133	0.00163744
2	chr11:18598500:G:A	18598500	A,A	G,G	1,1	inf,inf	inf,inf	2.6045,0.42218	0.000754855	0.00178436
2	chr11:18163170:C:T	18163170	T,T	C,C	1,1	-inf,-inf	inf,inf	0.194467,2.15208	0.00074878	0.00162197
2	chr11:18859721:C:T	18859721	NA,T	NA,C	NA,1	NA,inf	NA,inf	NA,1.4527	0.00074839	0.00160088
2	chr11:18232723:T:C	18232723	NA,C	NA,T	NA,1	NA,-inf	NA,inf	NA,1.29261	0.000748234	0.00162481
2	chr11:18263908:T:C	18263908	NA,C	NA,T	NA,1	NA,inf	NA,inf	NA,1.34346	0.000745538	0.00161205
2	chr11:18802018:A:G	18802018	G,G	A,A	1,1	-inf,-inf	inf,inf	2.35377,0.238739	0.000733986	0.00157769
2	chr11:18962744:G:A	18962744	NA,A	NA,G	NA,1	NA,-inf	NA,inf	NA,1.27802	0.000733771	0.00158635
2	chr11:18715395:G:A	18715395	A,A	G,G	1,1	-inf,-inf	inf,inf	2.09564,0.720517	0.000733281	0.0016985
2	chr11:18155894:C:T	18155894	NA,T	NA,C	NA,1	NA,inf	NA,inf	NA,1.36518	0.000732385	0.00159011
2	chr11:18645744:T:C	18645744	C,NA	T,NA	1,NA	inf,NA	inf,NA	1.9215,NA	0.00072853	0.0017092
2	chr11:18802052:G:A	18802052	A,A	G,G	1,1	-inf,-inf	inf,inf	2.29112,0.342874	0.000726576	0.00156437
2	chr11:18157640:G:A	18157640	NA,A	NA,G	NA,1	NA,-inf	NA,inf	NA,1.31051	0.000726008	0.00157257
2	chr11:18554125:T:C	18554125	C,NA	T,NA	1,NA	inf,NA	inf,NA	1.56233,NA	0.000725068	0.00163631
2	chr11:18787750:A:T	18787750	NA,T	NA,A	NA,1	NA,-inf	NA,inf	NA,1.40722	0.000724076	0.00155655
2	chr11:18901220:C:T	18901220	NA,T	NA,C	NA,1	NA,-inf	NA,inf	NA,1.33196	0.000723664	0.00155951
2	chr11:18182850:G:A	18182850	NA,A	NA,G	NA,1	NA,inf	NA,inf	NA,1.35798	0.000721599	0.00156664
2	chr11:18467507:C:T	18467507	T,NA	C,NA	1,NA	-inf,NA	inf,NA	2.17878,NA	0.000715556	0.0019529
2	chr11:19054619:C:T	19054619	NA,T	NA,C	NA,1	NA,inf	NA,inf	NA,1.2876	0.000712662	0.00154684
2	chr11:18264188:C:T	18264188	NA,T	NA,C	NA,1	NA,inf	NA,inf	NA,1.31586	0.000709999	0.00153533
2	chr11:18262111:C:T	18262111	NA,T	NA,C	NA,1	NA,inf	NA,inf	NA,1.31586	0.000709999	0.00153533
2	chr11:18466505:T:G	18466505	G,NA	T,NA	1,NA	inf,NA	inf,NA	0.858144,NA	0.000706886	0.00146827
2	chr11:18674107:T:A	18674107	NA,A	NA,T	NA,1	NA,inf	NA,inf	NA,1.59403	0.000706607	0.0015933
2	chr11:18166101:T:C	18166101	NA,C	NA,T	NA,1	NA,-inf	NA,inf	NA,1.28993	0.000698305	0.00151263
2	chr11:18212826:G:A	18212826	NA,A	NA,G	NA,1	NA,-inf	NA,inf	NA,1.26054	0.000696717	0.00151002
2	chr11:18771260:A:G	18771260	G,G	A,A	1,1	-inf,inf	inf,inf	1.63235,0.67759	0.00069458	0.00150231
2	chr11:18711027:T:C	18711027	C,C	T,T	1,1	-inf,-inf	inf,inf	2.25641,0.256709	0.000679357	0.00153527
2	chr11:18185698:C:T	18185698	NA,T	NA,C	NA,1	NA,-inf	NA,inf	NA,1.26793	0.00067293	0.00145781
2	chr11:18272289:C:A	18272289	NA,A	NA,C	NA,1	NA,inf	NA,inf	NA,1.25198	0.000671308	0.00145587
2	chr11:18791151:C:T	18791151	NA,T	NA,C	NA,1	NA,inf	NA,inf	NA,1.23448	0.000670227	0.00145926
2	chr11:19093797:G:A	19093797	NA,A	NA,G	NA,1	NA,-inf	NA,inf	NA,1.26363	0.000670118	0.00145271
2	chr11:18622012:G:A	18622012	A,NA	G,NA	1,NA	-inf,NA	inf,NA	2.66235,NA	0.000669594	0.00230033
2	chr11:18385062:T:A	18385062	A,NA	T,NA	1,NA	inf,NA	inf,NA	0.962643,NA	0.000669055	0.00140179
2	chr11:18846005:G:A	18846005	NA,A	NA,G	NA,1	NA,-inf	NA,inf	NA,1.2542	0.000667872	0.00143657
2	chr11:18165448:A:G	18165448	NA,G	NA,A	NA,1	NA,inf	NA,inf	NA,1.31064	0.000664655	0.00144317
2	chr11:18881064:A:G	18881064	NA,G	NA,A	NA,1	NA,-inf	NA,inf	NA,1.27321	0.000660716	0.00142533
2	chr11:18167516:C:T	18167516	NA,T	NA,C	NA,1	NA,-inf	NA,inf	NA,1.24805	0.000659533	0.00142866
2	chr11:18632354:G:A	18632354	A,A	G,G	1,1	-inf,-inf	inf,inf	2.30975,0.862684	0.000658773	0.0016427
2	chr11:18320070:T:G	18320070	NA,G	NA,T	NA,1	NA,-inf	NA,inf	NA,1.23264	0.000652463	0.00141588
2	chr11:18803748:A:T	18803748	NA,T	NA,A	NA,1	NA,inf	NA,inf	NA,1.37024	0.000647671	0.00138683
2	chr11:19059645:T:C	19059645	NA,C	NA,T	NA,1	NA,inf	NA,inf	NA,1.21203	0.000642265	0.00139659
2	chr11:18554731:C:T	18554731	T,NA	C,NA	1,NA	-inf,NA	inf,NA	1.32357,NA	0.000641244	0.00139219
2	chr11:18735038:A:G	18735038	G,G	A,A	1,1	-inf,inf	inf,inf	2.00427,0.624758	0.000638689	0.00144008
2	chr11:18520939:G:A	18520939	NA,A	NA,G	NA,1	NA,inf	NA,inf	NA,1.34728	0.000634623	0.00138684
2	chr11:18412754:A:C	18412754	NA,C	NA,A	NA,1	NA,inf	NA,inf	NA,1.24571	0.000633619	0.00136682
2	chr11:19070976:A:G	19070976	NA,G	NA,A	NA,1	NA,-inf	NA,inf	NA,1.19411	0.000631758	0.00137317
2	chr11:18918496:AAAAG:A	18918496	NA,A	NA,AAAAG	NA,1	NA,-inf	NA,inf	NA,1.25266	0.000627019	0.00135164
2	chr11:18860690:T:G	18860690	NA,G	NA,T	NA,1	NA,inf	NA,inf	NA,1.2231	0.000621935	0.00135101
2	chr11:18860496:A:G	18860496	NA,G	NA,A	NA,1	NA,inf	NA,inf	NA,1.2231	0.000621935	0.00135101
2	chr11:18950287:A:G	18950287	NA,G	NA,A	NA,1	NA,-inf	NA,inf	NA,1.18441	0.000620919	0.00134275
2	chr11:18402437:G:A	18402437	NA,A	NA,G	NA,1	NA,inf	NA,inf	NA,1.23185	0.000618231	0.00133369
2	chr11:18601230:A:G	18601230	NA,G	NA,A	NA,1	NA,-inf	NA,inf	NA,1.20066	0.000612361	0.00132937
2	chr11:18597755:G:A	18597755	NA,A	NA,G	NA,1	NA,-inf	NA,inf	NA,1.2006	0.00061125	0.00132711
2	chr11:18637195:G:A	18637195	NA,A	NA,G	NA,1	NA,inf	NA,inf	NA,1.43273	0.000609876	0.00136375
2	chr11:18577191:C:A	18577191	NA,A	NA,C	NA,1	NA,-inf	NA,inf	NA,1.23148	0.000607936	0.00131572
2	chr11:18624945:G:A	18624945	NA,A	NA,G	NA,1	NA,inf	NA,inf	NA,1.43032	0.000607613	0.00135867
2	chr11:18411433:C:T	18411433	NA,T	NA,C	NA,1	NA,inf	NA,inf	NA,1.21957	0.000604809	0.00130474
2	chr11:18939506:T:C	18939506	NA,C	NA,T	NA,1	NA,inf	NA,inf	NA,1.18982	0.000598882	0.00129779
2	chr11:18710099:G:A	18710099	A,A	G,G	1,1	inf,inf	inf,inf	2.2326,0.128681	0.000598694	0.00134975
2	chr11:18147181:C:T	18147181	T,NA	C,NA	1,NA	inf,NA	inf,NA	1.51458,NA	0.000597465	0.0013489
2	chr11:18709207:ATGAT:A	18709207	A,A	ATGAT,ATGAT	1,1	-inf,-inf	inf,inf	2.22058,0.190018	0.0005946	0.00134323
2	chr11:18821040:T:C	18821040	NA,C	NA,T	NA,1	NA,-inf	NA,inf	NA,1.18979	0.000594372	0.00127891
2	chr11:18782977:C:T	18782977	T,T	C,C	1,1	inf,-inf	inf,inf	1.0462,1.37945	0.000593557	0.00126813
2	chr11:18559179:G:C	18559179	NA,C	NA,G	NA,1	NA,inf	NA,inf	NA,1.30219	0.000588706	0.00128621
2	chr11:18639101:A:C	18639101	C,NA	A,NA	1,NA	-inf,NA	inf,NA	1.99791,NA	0.000588694	0.00155636
2	chr11:18920213:A:T	18920213	NA,T	NA,A	NA,1	NA,-inf	NA,inf	NA,1.20718	0.000585034	0.00126088
2	chr11:19093148:A:G	19093148	NA,G	NA,A	NA,1	NA,inf	NA,inf	NA,1.18277	0.000582243	0.00126289
2	chr11:18764690:A:G	18764690	NA,G	NA,A	NA,1	NA,inf	NA,inf	NA,1.23771	0.000581682	0.00127003
2	chr11:19009549:C:T	19009549	NA,T	NA,C	NA,1	NA,-inf	NA,inf	NA,1.16244	0.000580692	0.00125111
2	chr11:18597308:G:A	18597308	A,A	G,G	1,1	inf,inf	inf,inf	2.54709,0.212667	0.00057619	0.0013492
2	chr11:18710879:T:G	18710879	NA,G	NA,T	NA,1	NA,-inf	NA,inf	NA,1.15483	0.000571545	0.00124291
2	chr11:18642164:A:T	18642164	NA,T	NA,A	NA,1	NA,inf	NA,inf	NA,1.39089	0.000568527	0.00127037
2	chr11:18159530:G:A	18159530	NA,A	NA,G	NA,1	NA,inf	NA,inf	NA,1.21696	0.000565891	0.0012288
2	chr11:19088384:C:T	19088384	NA,T	NA,C	NA,1	NA,inf	NA,inf	NA,1.15658	0.000565793	0.00123261
2	chr11:18172279:A:C	18172279	C,C	A,A	1,1	-inf,-inf	inf,inf	0.181662,1.95974	0.000565752	0.0012207
2	chr11:18566869:T:C	18566869	NA,C	NA,T	NA,1	NA,inf	NA,inf	NA,1.27564	0.000562621	0.00122932
2	chr11:18711299:A:G	18711299	G,G	A,A	1,1	-inf,-inf	inf,inf	2.243,0.0483809	0.000561192	0.00126855
2	chr11:18877495:G:A	18877495	NA,A	NA,G	NA,1	NA,-inf	NA,inf	NA,1.18484	0.000559288	0.00120672
2	chr11:18802768:T:C	18802768	C,C	T,T	1,1	-inf,inf	inf,inf	2.03536,0.354281	0.000558095	0.00118398
2	chr11:18806657:G:T	18806657	NA,T	NA,G	NA,1	NA,inf	NA,inf	NA,1.2941	0.000556127	0.00119001
2	chr11:18648103:A:C	18648103	C,NA	A,NA	1,NA	inf,NA	inf,NA	1.73423,NA	0.000551422	0.00128329
2	chr11:18221390:C:T	18221390	NA,T	NA,C	NA,1	NA,-inf	NA,inf	NA,1.12513	0.000545702	0.0011866
2	chr11:18711921:C:T	18711921	T,T	C,C	1,1	-inf,-inf	inf,inf	2.22079,0.0612672	0.000542699	0.00122621
2	chr11:18449551:G:A	18449551	NA,A	NA,G	NA,1	NA,inf	NA,inf	NA,1.15508	0.000541006	0.00116749
2	chr11:19093717:G:A	19093717	NA,A	NA,G	NA,1	NA,inf	NA,inf	NA,1.13477	0.000540344	0.00117651
2	chr11:18275367:C:T	18275367	NA,T	NA,C	NA,1	NA,inf	NA,inf	NA,1.15835	0.000539888	0.00116782
2	chr11:18711974:C:T	18711974	T,T	C,C	1,1	-inf,-inf	inf,inf	2.21499,0.0663675	0.000538046	0.00121569
2	chr11:18276244:C:T	18276244	T,NA	C,NA	1,NA	inf,NA	inf,NA	1.26086,NA	0.000537239	0.00117692
2	chr11:18596954:AC:A	18596954	A,A	AC,AC	1,1	inf,inf	inf,inf	2.52796,0.122909	0.00053621	0.00124915
2	chr11:18288512:G:A	18288512	NA,A	NA,G	NA,1	NA,inf	NA,inf	NA,1.13231	0.000534596	0.00115974
2	chr11:18711616:C:T	18711616	T,T	C,C	1,1	-inf,-inf	inf,inf	2.20605,0.0736822	0.000531098	0.00119985
2	chr11:19113550:C:T	19113550	NA,T	NA,C	NA,1	NA,-inf	NA,inf	NA,1.12413	0.00052777	0.00114378
2	chr11:18650490:C:G	18650490	G,G	C,C	1,1	inf,-inf	inf,inf	2.16308,0.700187	0.000525026	0.00125491
2	chr11:18688822:C:T	18688822	NA,T	NA,C	NA,1	NA,inf	NA,inf	NA,1.12136	0.000524278	0.00113494
2	chr11:19007385:C:T	19007385	NA,T	NA,C	NA,1	NA,-inf	NA,inf	NA,1.10357	0.000523912	0.00112912
2	chr11:18951604:T:C	18951604	NA,C	NA,T	NA,1	NA,inf	NA,inf	NA,1.16687	0.000522267	0.00112207
2	chr11:18754237:C:T	18754237	NA,T	NA,C	NA,1	NA,inf	NA,inf	NA,1.07889	0.000514214	0.00111668
2	chr11:18271654:G:T	18271654	NA,T	NA,G	NA,1	NA,inf	NA,inf	NA,1.12804	0.000512515	0.00110871
2	chr11:18380132:T:C	18380132	C,NA	T,NA	1,NA	inf,NA	inf,NA	1.44402,NA	0.000509679	0.00116614
2	chr11:18672862:C:T	18672862	NA,T	NA,C	NA,1	NA,inf	NA,inf	NA,1.09945	0.000507281	0.00109821
2	chr11:18602949:A:G	18602949	G,G	A,A	1,1	inf,-inf	inf,inf	1.88346,0.375635	0.000507038	0.00109236
2	chr11:19007133:T:TCATTCTC	19007133	NA,TCATTCTC	NA,T	NA,1	NA,-inf	NA,inf	NA,1.08369	0.000506096	0.00109083
2	chr11:19082425:C:T	19082425	NA,T	NA,C	NA,1	NA,-inf	NA,inf	NA,1.03223	0.000502955	0.00109123
2	chr11:19043452:T:C	19043452	C,C	T,T	1,1	-inf,inf	inf,inf	0.591053,1.6448	0.000502638	0.00107107
2	chr11:18614957:T:C	18614957	C,NA	T,NA	1,NA	-inf,NA	inf,NA	2.72183,NA	0.000498554	0.00271938
2	chr11:18632356:T:A	18632356	NA,A	NA,T	NA,1	NA,-inf	NA,inf	NA,1.12214	0.000495355	0.00108252
2	chr11:18437579:C:T	18437579	T,NA	C,NA	1,NA	inf,NA	inf,NA	0.997112,NA	0.000494877	0.00105185
2	chr11:18676910:C:T	18676910	NA,T	NA,C	NA,1	NA,inf	NA,inf	NA,1.377	0.000489647	0.00109968
2	chr11:18632353:TG:T	18632353	NA,T	NA,TG	NA,1	NA,-inf	NA,inf	NA,1.11144	0.000486546	0.00106322
2	chr11:18686358:C:T	18686358	T,T	C,C	1,1	inf,inf	inf,inf	2.45539,0.439611	0.000486066	0.00134851
2	chr11:18939375:G:A	18939375	NA,A	NA,G	NA,1	NA,inf	NA,inf	NA,1.18433	0.000484488	0.00104012
2	chr11:18617620:C:T	18617620	T,T	C,C	1,1	-inf,inf	inf,inf	3.44648,0.0159526	0.000484339	0.00210881
2	chr11:18140984:A:T	18140984	NA,T	NA,A	NA,1	NA,-inf	NA,inf	NA,1.07457	0.000483832	0.00104788
2	chr11:18584765:TG:T	18584765	T,NA	TG,NA	1,NA	-inf,NA	inf,NA	2.17185,NA	0.00048304	0.00145965
2	chr11:18922063:T:TA	18922063	NA,TA	NA,T	NA,1	NA,inf	NA,inf	NA,1.17747	0.000481992	0.0010349
2	chr11:18466242:A:C	18466242	NA,C	NA,A	NA,1	NA,inf	NA,inf	NA,1.19975	0.000481621	0.0010577
2	chr11:18441295:G:C	18441295	C,NA	G,NA	1,NA	inf,NA	inf,NA	1.16836,NA	0.000480339	0.00103954
2	chr11:18222764:G:A	18222764	A,NA	G,NA	1,NA	-inf,NA	inf,NA	0.980123,NA	0.000479686	0.00102448
2	chr11:18864667:A:G	18864667	NA,G	NA,A	NA,1	NA,-inf	NA,inf	NA,1.08611	0.00047344	0.00102187
2	chr11:18651493:A:G	18651493	G,G	A,A	1,1	inf,-inf	inf,inf	2.1269,0.667213	0.000470689	0.00112332
2	chr11:18915144:G:A	18915144	NA,A	NA,G	NA,1	NA,-inf	NA,inf	NA,1.08268	0.000469721	0.00101324
2	chr11:18254676:C:T	18254676	T,NA	C,NA	1,NA	-inf,NA	inf,NA	1.1481,NA	0.00046923	0.00102563
2	chr11:18989112:T:G	18989112	G,NA	T,NA	1,NA	-inf,NA	inf,NA	1.19971,NA	0.00046898	0.00102001
2	chr11:18787010:T:C	18787010	C,C	T,T	1,1	inf,-inf	inf,inf	1.97756,0.0591706	0.000466937	0.00101225
2	chr11:18161275:G:A	18161275	NA,A	NA,G	NA,1	NA,-inf	NA,inf	NA,1.0239	0.000462621	0.00100309
2	chr11:18451892:T:C	18451892	NA,C	NA,T	NA,1	NA,-inf	NA,inf	NA,1.01184	0.00045875	0.000997032
2	chr11:18270265:T:C	18270265	NA,C	NA,T	NA,1	NA,-inf	NA,inf	NA,1.01326	0.000458616	0.000997248
2	chr11:18963853:T:C	18963853	NA,C	NA,T	NA,1	NA,-inf	NA,inf	NA,1.01133	0.000457799	0.000987805
2	chr11:18197131:G:A	18197131	A,A	G,G	1,1	inf,-inf	inf,inf	0.850507,1.41846	0.000456701	0.00099578
2	chr11:18592961:T:A	18592961	A,A	T,T	1,1	-inf,-inf	inf,inf	0.455425,1.39651	0.000456297	0.000960027
2	chr11:18127582:A:C	18127582	NA,C	NA,A	NA,1	NA,-inf	NA,inf	NA,1.03741	0.000453957	0.000983329
2	chr11:18382553:C:T	18382553	NA,T	NA,C	NA,1	NA,-inf	NA,inf	NA,1.02037	0.000451841	0.000980799
2	chr11:19076213:TGA:T	19076213	T,T	TGA,TGA	1,1	inf,inf	inf,inf	0.865511,1.30273	0.00045134	0.000969099
2	chr11:18947347:C:G	18947347	G,NA	C,NA	1,NA	-inf,NA	inf,NA	0.957636,NA	0.000451336	0.000966216
2	chr11:18803523:A:T	18803523	NA,T	NA,A	NA,1	NA,-inf	NA,inf	NA,1.02104	0.00044827	0.000972042
2	chr11:18149280:C:A	18149280	NA,A	NA,C	NA,1	NA,inf	NA,inf	NA,1.07549	0.000448203	0.00097384
2	chr11:18920174:T:C	18920174	NA,C	NA,T	NA,1	NA,-inf	NA,inf	NA,1.04683	0.000446347	0.00096138
2	chr11:18870784:G:A	18870784	NA,A	NA,G	NA,1	NA,-inf	NA,inf	NA,1.04975	0.000444393	0.000959353
2	chr11:18725050:C:T	18725050	NA,T	NA,C	NA,1	NA,inf	NA,inf	NA,0.983889	0.000443165	0.000960236
2	chr11:19000623:G:A	19000623	NA,A	NA,G	NA,1	NA,-inf	NA,inf	NA,0.980205	0.00044147	0.000953244
2	chr11:18869181:G:T	18869181	NA,T	NA,G	NA,1	NA,-inf	NA,inf	NA,1.04413	0.000440209	0.000950342
2	chr11:18821635:T:C	18821635	NA,C	NA,T	NA,1	NA,inf	NA,inf	NA,1.02787	0.000437939	0.000945572
2	chr11:18919942:G:C	18919942	NA,C	NA,G	NA,1	NA,-inf	NA,inf	NA,1.03392	0.000436529	0.000940269
2	chr11:18270387:G:C	18270387	NA,C	NA,G	NA,1	NA,-inf	NA,inf	NA,0.982821	0.000435184	0.000946283
2	chr11:18142206:G:A	18142206	NA,A	NA,G	NA,1	NA,-inf	NA,inf	NA,1.01013	0.000434388	0.000940729
2	chr11:18874765:T:C	18874765	NA,C	NA,T	NA,1	NA,inf	NA,inf	NA,1.11982	0.000430936	0.000924729
2	chr11:18915146:G:A	18915146	NA,A	NA,G	NA,1	NA,-inf	NA,inf	NA,1.03167	0.000430651	0.000929157
2	chr11:18542018:A:G	18542018	G,NA	A,NA	1,NA	-inf,NA	inf,NA	0.916142,NA	0.000428927	0.000913164
2	chr11:18734512:T:C	18734512	C,C	T,T	1,1	-inf,inf	inf,inf	2.03996,0.309565	0.000427459	0.000967679
2	chr11:18234196:T:C	18234196	NA,C	NA,T	NA,1	NA,inf	NA,inf	NA,1.00832	0.000425651	0.00092273
2	chr11:18362493:A:G	18362493	NA,G	NA,A	NA,1	NA,inf	NA,inf	NA,0.998767	0.000425095	0.000922071
2	chr11:18645893:A:G	18645893	G,G	A,A	1,1	inf,inf	inf,inf	2.73228,0.399359	0.000424337	0.0012077
2	chr11:18232870:G:A	18232870	NA,A	NA,G	NA,1	NA,inf	NA,inf	NA,1.00608	0.000424057	0.000919277
2	chr11:18289533:A:G	18289533	NA,G	NA,A	NA,1	NA,-inf	NA,inf	NA,0.99294	0.000422958	0.000917388
2	chr11:18290787:G:A	18290787	NA,A	NA,G	NA,1	NA,-inf	NA,inf	NA,0.99294	0.000422958	0.000917388
2	chr11:18973825:A:T	18973825	NA,T	NA,A	NA,1	NA,-inf	NA,inf	NA,0.960002	0.000420855	0.00090888
2	chr11:18271181:G:A	18271181	NA,A	NA,G	NA,1	NA,-inf	NA,inf	NA,0.962869	0.000420536	0.000914444
2	chr11:18540220:T:C	18540220	NA,C	NA,T	NA,1	NA,inf	NA,inf	NA,1.09484	0.000419257	0.00091542
2	chr11:18675318:G:A	18675318	NA,A	NA,G	NA,1	NA,inf	NA,inf	NA,0.987356	0.00041785	0.000904466
2	chr11:18225372:G:A	18225372	NA,A	NA,G	NA,1	NA,-inf	NA,inf	NA,0.960588	0.00041676	0.000905127
2	chr11:18355490:A:AATAT	18355490	NA,AATAT	NA,A	NA,1	NA,inf	NA,inf	NA,1.0821	0.00041659	0.000907106
2	chr11:18292350:T:G	18292350	NA,G	NA,T	NA,1	NA,-inf	NA,inf	NA,0.982883	0.000415849	0.000901982
2	chr11:18139912:C:T	18139912	NA,T	NA,C	NA,1	NA,-inf	NA,inf	NA,0.984978	0.00041576	0.000900375
2	chr11:18706541:G:C	18706541	NA,C	NA,G	NA,1	NA,inf	NA,inf	NA,1.16747	0.000414995	0.000915651
2	chr11:18867520:C:A	18867520	NA,A	NA,C	NA,1	NA,-inf	NA,inf	NA,1.01045	0.000413187	0.000891302
2	chr11:18813582:A:G	18813582	NA,G	NA,A	NA,1	NA,inf	NA,inf	NA,0.978677	0.000412434	0.000897028
2	chr11:18488966:T:C	18488966	NA,C	NA,T	NA,1	NA,inf	NA,inf	NA,1.08487	0.000412333	0.000900423
2	chr11:18551686:A:G	18551686	NA,G	NA,A	NA,1	NA,inf	NA,inf	NA,1.08143	0.000410192	0.000895611
2	chr11:18231537:G:A	18231537	NA,A	NA,G	NA,1	NA,-inf	NA,inf	NA,0.950393	0.00040896	0.000888356
2	chr11:18269807:CAA:C	18269807	NA,C	NA,CAA	NA,1	NA,inf	NA,inf	NA,0.993022	0.00040805	0.000883016
2	chr11:18620014:C:T	18620014	T,T	C,C	1,1	-inf,inf	inf,inf	1.05609,0.0104606	0.00040765	0.000832711
2	chr11:18563579:T:C	18563579	C,NA	T,NA	1,NA	inf,NA	inf,NA	1.32785,NA	0.000407126	0.000931786
2	chr11:18993440:T:A	18993440	NA,A	NA,T	NA,1	NA,-inf	NA,inf	NA,0.903568	0.000406861	0.000877776
2	chr11:18320305:T:C	18320305	NA,C	NA,T	NA,1	NA,inf	NA,inf	NA,0.972165	0.000406702	0.000882246
2	chr11:18320062:C:T	18320062	NA,T	NA,C	NA,1	NA,inf	NA,inf	NA,0.970343	0.000405463	0.00087956
2	chr11:18731086:C:T	18731086	T,T	C,C	1,1	-inf,inf	inf,inf	2.00447,0.0887604	0.00040407	0.000892811
2	chr11:18917189:C:T	18917189	NA,T	NA,C	NA,1	NA,-inf	NA,inf	NA,0.992946	0.000403635	0.00087102
2	chr11:19083200:T:G	19083200	NA,G	NA,T	NA,1	NA,-inf	NA,inf	NA,0.966662	0.000403391	0.000874979
2	chr11:19002062:T:C	19002062	NA,C	NA,T	NA,1	NA,-inf	NA,inf	NA,0.950263	0.0004032	0.000869972
2	chr11:18199208:C:A	18199208	A,A	C,C	1,1	inf,inf	inf,inf	0.571483,1.51521	0.00040282	0.000887784
2	chr11:18246514:C:T	18246514	T,T	C,C	1,1	-inf,-inf	inf,inf	0.766464,1.37383	0.000402504	0.000878606
2	chr11:18703944:A:G	18703944	NA,G	NA,A	NA,1	NA,inf	NA,inf	NA,1.14796	0.000402502	0.00088784
2	chr11:18683859:G:C	18683859	C,C	G,G	1,1	-inf,inf	inf,inf	5.45375,0.814151	0.000400435	0.245669
2	chr11:18708534:C:T	18708534	T,T	C,C	1,1	inf,inf	inf,inf	1.61304,0.710877	0.000398974	0.000903062
2	chr11:18229349:C:A	18229349	NA,A	NA,C	NA,1	NA,-inf	NA,inf	NA,0.933803	0.000397491	0.000863435
2	chr11:18495917:C:T	18495917	NA,T	NA,C	NA,1	NA,inf	NA,inf	NA,1.0614	0.000397136	0.000867175
2	chr11:18434088:G:A	18434088	NA,A	NA,G	NA,1	NA,-inf	NA,inf	NA,0.92233	0.000396585	0.000861948
2	chr11:18645890:C:T	18645890	NA,T	NA,C	NA,1	NA,inf	NA,inf	NA,0.954893	0.00039503	0.000855404
2	chr11:18231169:G:A	18231169	A,NA	G,NA	1,NA	-inf,NA	inf,NA	1.09541,NA	0.000394971	0.000865527
2	chr11:18978228:A:G	18978228	NA,G	NA,A	NA,1	NA,-inf	NA,inf	NA,0.927383	0.000394322	0.000852419
2	chr11:18751553:C:T	18751553	T,NA	C,NA	1,NA	inf,NA	inf,NA	1.17012,NA	0.000393949	0.000880639
2	chr11:18937105:C:T	18937105	NA,T	NA,C	NA,1	NA,-inf	NA,inf	NA,0.919783	0.000393382	0.000852927
2	chr11:18420758:A:AAGAAAAGT	18420758	AAGAAAAGT,NA	A,NA	1,NA	inf,NA	inf,NA	0.892975,NA	0.000393265	0.000840057
2	chr11:18505857:G:A	18505857	NA,A	NA,G	NA,1	NA,inf	NA,inf	NA,1.05367	0.000392286	0.000856559
2	chr11:18878084:A:G	18878084	NA,G	NA,A	NA,1	NA,-inf	NA,inf	NA,0.940552	0.000390279	0.000842991
2	chr11:18134759:G:A	18134759	NA,A	NA,G	NA,1	NA,-inf	NA,inf	NA,0.945987	0.000389205	0.000843206
2	chr11:18668972:C:A	18668972	NA,A	NA,C	NA,1	NA,inf	NA,inf	NA,1.04881	0.000387046	0.000847849
2	chr11:18492934:G:A	18492934	A,NA	G,NA	1,NA	inf,NA	inf,NA	1.29402,NA	0.000386738	0.000883925
2	chr11:18522104:C:T	18522104	NA,T	NA,C	NA,1	NA,inf	NA,inf	NA,1.04396	0.00038644	0.000843641
2	chr11:18227022:A:G	18227022	NA,G	NA,A	NA,1	NA,-inf	NA,inf	NA,0.912656	0.000384231	0.000834504
2	chr11:18280513:T:C	18280513	NA,C	NA,T	NA,1	NA,inf	NA,inf	NA,0.970652	0.000382716	0.000831386
2	chr11:18478432:T:C	18478432	NA,C	NA,T	NA,1	NA,inf	NA,inf	NA,1.03528	0.000382412	0.000834927
2	chr11:18124043:C:T	18124043	NA,T	NA,C	NA,1	NA,-inf	NA,inf	NA,0.933501	0.000381084	0.000825669
2	chr11:18617771:G:A	18617771	A,A	G,G	1,1	-inf,-inf	inf,inf	3.49599,0.258785	0.000380093	0.002039
2	chr11:18993920:T:C	18993920	NA,C	NA,T	NA,1	NA,-inf	NA,inf	NA,0.863182	0.000379404	0.000818727
2	chr11:18765195:C:T	18765195	NA,T	NA,C	NA,1	NA,inf	NA,inf	NA,0.988408	0.000377946	0.000825177
2	chr11:18967050:C:T	18967050	NA,T	NA,C	NA,1	NA,-inf	NA,inf	NA,0.894618	0.000376813	0.000813857
2	chr11:18744864:C:T	18744864	NA,T	NA,C	NA,1	NA,-inf	NA,inf	NA,0.917508	0.000376143	0.000814915
2	chr11:18636886:A:G	18636886	G,NA	A,NA	1,NA	inf,NA	inf,NA	1.30177,NA	0.000374754	0.00086121
2	chr11:18145521:C:A	18145521	NA,A	NA,C	NA,1	NA,-inf	NA,inf	NA,0.924548	0.000374668	0.000812421
2	chr11:18565081:T:A	18565081	NA,A	NA,T	NA,1	NA,-inf	NA,inf	NA,0.942989	0.000373663	0.000809319
2	chr11:18902154:C:T	18902154	T,T	C,C	1,1	-inf,-inf	inf,inf	0.472656,1.76947	0.000372963	0.000810244
2	chr11:18842064:C:T	18842064	NA,T	NA,C	NA,1	NA,inf	NA,inf	NA,0.920087	0.000371924	0.000810594
2	chr11:18974017:C:T	18974017	NA,T	NA,C	NA,1	NA,-inf	NA,inf	NA,0.884348	0.000370635	0.000800613
2	chr11:18389314:T:C	18389314	C,C	T,T	1,1	inf,inf	inf,inf	1.20831,0.456184	0.000370581	0.000777767
2	chr11:18118920:G:A	18118920	A,A	G,G	1,1	inf,inf	inf,inf	1.07062,0.928096	0.000369762	0.000799767
2	chr11:18677473:C:T	18677473	T,T	C,C	1,1	inf,-inf	inf,inf	1.25964,1.27459	0.000369707	0.000844662
2	chr11:18488644:CTCAAG:C	18488644	NA,C	NA,CTCAAG	NA,1	NA,inf	NA,inf	NA,1.02127	0.000369618	0.000807084
2	chr11:19108471:C:G	19108471	NA,G	NA,C	NA,1	NA,-inf	NA,inf	NA,0.870447	0.000368316	0.000795235
2	chr11:18128067:C:T	18128067	NA,T	NA,C	NA,1	NA,-inf	NA,inf	NA,0.912115	0.000367797	0.000796917
2	chr11:18563450:G:A	18563450	NA,A	NA,G	NA,1	NA,inf	NA,inf	NA,1.01614	0.000366778	0.000800811
2	chr11:18846086:T:C	18846086	NA,C	NA,T	NA,1	NA,inf	NA,inf	NA,0.905244	0.000365433	0.000794719
2	chr11:18389924:CT:C	18389924	C,C	CT,CT	1,1	inf,-inf	inf,inf	1.18808,0.57179	0.000364519	0.000768793
2	chr11:18454986:T:C	18454986	C,NA	T,NA	1,NA	-inf,NA	inf,NA	0.745251,NA	0.000364383	0.000769357
2	chr11:18727086:A:G	18727086	G,G	A,A	1,1	inf,inf	inf,inf	1.47842,0.602033	0.000361774	0.00077773
2	chr11:18489427:C:A	18489427	NA,A	NA,C	NA,1	NA,inf	NA,inf	NA,1.00661	0.000361213	0.00078869
2	chr11:19085557:T:C	19085557	NA,C	NA,T	NA,1	NA,-inf	NA,inf	NA,0.873414	0.00035813	0.000777537
2	chr11:19100267:T:C	19100267	NA,C	NA,T	NA,1	NA,inf	NA,inf	NA,0.885807	0.000357859	0.000779188
2	chr11:18558110:A:G	18558110	NA,G	NA,A	NA,1	NA,-inf	NA,inf	NA,0.914665	0.000356934	0.000773136
2	chr11:18389950:C:A	18389950	A,A	C,C	1,1	inf,inf	inf,inf	1.20217,0.437743	0.000356357	0.000748042
2	chr11:18474618:C:T	18474618	NA,T	NA,C	NA,1	NA,inf	NA,inf	NA,0.859941	0.00035612	0.000773595
2	chr11:18121470:G:A	18121470	NA,A	NA,G	NA,1	NA,-inf	NA,inf	NA,0.978968	0.000355981	0.000777737
2	chr11:18348178:A:G	18348178	NA,G	NA,A	NA,1	NA,inf	NA,inf	NA,0.995486	0.000355698	0.000776585
2	chr11:18800056:G:T	18800056	T,T	G,G	1,1	inf,-inf	inf,inf	0.378116,1.59169	0.000353322	0.000757579
2	chr11:18962848:T:C	18962848	NA,C	NA,T	NA,1	NA,-inf	NA,inf	NA,0.86845	0.000352137	0.000760516
2	chr11:18969490:G:A	18969490	NA,A	NA,G	NA,1	NA,-inf	NA,inf	NA,0.854246	0.000352103	0.000760619
2	chr11:18562988:G:A	18562988	NA,A	NA,G	NA,1	NA,-inf	NA,inf	NA,0.905089	0.000351412	0.00076119
2	chr11:18705265:GCTGTGTGGCTATGAAGACAGTAGA:G	18705265	G,NA	GCTGTGTGGCTATGAAGACAGTAGA,NA	1,NA	inf,NA	inf,NA	1.12738,NA	0.000351266	0.000779806
2	chr11:18970706:G:C	18970706	NA,C	NA,G	NA,1	NA,-inf	NA,inf	NA,0.851065	0.000350169	0.000756486
2	chr11:18697835:C:T	18697835	NA,T	NA,C	NA,1	NA,inf	NA,inf	NA,0.854484	0.000349791	0.000759304
2	chr11:18696340:G:A	18696340	A,A	G,G	1,1	-inf,-inf	inf,inf	1.44675,0.491546	0.0003488	0.000751969
2	chr11:18482677:G:A	18482677	NA,A	NA,G	NA,1	NA,inf	NA,inf	NA,0.982107	0.000347825	0.000759398
2	chr11:18541285:C:A	18541285	NA,A	NA,C	NA,1	NA,-inf	NA,inf	NA,0.89717	0.000346976	0.000751594
2	chr11:18963558:G:T	18963558	NA,T	NA,G	NA,1	NA,-inf	NA,inf	NA,0.845386	0.000346742	0.000749093
2	chr11:18886362:G:A	18886362	NA,A	NA,G	NA,1	NA,inf	NA,inf	NA,0.980936	0.000346737	0.000745022
2	chr11:19090379:G:C	19090379	NA,C	NA,G	NA,1	NA,inf	NA,inf	NA,0.866871	0.000346677	0.000754884
2	chr11:18962026:G:A	18962026	NA,A	NA,G	NA,1	NA,-inf	NA,inf	NA,0.858831	0.000346502	0.000748406
2	chr11:18663744:T:G	18663744	G,G	T,T	1,1	inf,-inf	inf,inf	2.02382,0.572358	0.000346336	0.00082343
2	chr11:18962714:G:A	18962714	NA,A	NA,G	NA,1	NA,-inf	NA,inf	NA,0.857065	0.000345573	0.00074638
2	chr11:18553182:C:T	18553182	NA,T	NA,C	NA,1	NA,-inf	NA,inf	NA,0.892777	0.000344434	0.000746124
2	chr11:18800520:C:A	18800520	NA,A	NA,C	NA,1	NA,inf	NA,inf	NA,0.890869	0.000343541	0.000741716
2	chr11:18561714:T:C	18561714	NA,C	NA,T	NA,1	NA,-inf	NA,inf	NA,0.888277	0.000342049	0.000740934
2	chr11:18323570:A:C	18323570	NA,C	NA,A	NA,1	NA,inf	NA,inf	NA,0.876045	0.000341796	0.000740407
2	chr11:18648143:G:A	18648143	NA,A	NA,G	NA,1	NA,inf	NA,inf	NA,0.867179	0.0003416	0.000739698
2	chr11:19050872:G:A	19050872	NA,A	NA,G	NA,1	NA,-inf	NA,inf	NA,0.825851	0.000339854	0.00073757
2	chr11:18962778:G:T	18962778	NA,T	NA,G	NA,1	NA,-inf	NA,inf	NA,0.844001	0.000338229	0.000730567
2	chr11:18523537:T:C	18523537	NA,C	NA,T	NA,1	NA,-inf	NA,inf	NA,0.881818	0.000338203	0.000732645
2	chr11:18904339:C:G	18904339	G,G	C,C	1,1	-inf,-inf	inf,inf	0.524637,1.67688	0.000337453	0.000732876
2	chr11:18923701:T:G	18923701	NA,G	NA,T	NA,1	NA,inf	NA,inf	NA,0.850399	0.000337342	0.000731562
2	chr11:18663728:C:T	18663728	T,T	C,C	1,1	inf,-inf	inf,inf	1.74517,0.828873	0.000337184	0.000790798
2	chr11:18630012:T:C	18630012	NA,C	NA,T	NA,1	NA,-inf	NA,inf	NA,0.851729	0.000336615	0.000730895
2	chr11:18623473:C:CA	18623473	CA,CA	C,C	1,1	-inf,inf	inf,inf	3.22358,0.0682898	0.000335369	0.00140978
2	chr11:19076138:G:A	19076138	A,A	G,G	1,1	-inf,-inf	inf,inf	0.841818,1.22092	0.000335175	0.000723904
2	chr11:18634724:C:T	18634724	T,T	C,C	1,1	-inf,-inf	inf,inf	3.25666,0.198425	0.000334936	0.00148074
2	chr11:19074884:G:A	19074884	NA,A	NA,G	NA,1	NA,-inf	NA,inf	NA,0.792702	0.000333712	0.000724079
2	chr11:18567136:A:G	18567136	NA,G	NA,A	NA,1	NA,-inf	NA,inf	NA,0.871482	0.000332856	0.000721061
2	chr11:18565266:A:G	18565266	NA,G	NA,A	NA,1	NA,-inf	NA,inf	NA,0.871482	0.000332856	0.000721061
2	chr11:18556140:G:A	18556140	NA,A	NA,G	NA,1	NA,-inf	NA,inf	NA,0.871482	0.000332856	0.000721061
2	chr11:18565522:C:T	18565522	NA,T	NA,C	NA,1	NA,-inf	NA,inf	NA,0.871482	0.000332856	0.000721061
2	chr11:18535077:A:G	18535077	NA,G	NA,A	NA,1	NA,-inf	NA,inf	NA,0.871482	0.000332856	0.000721061
2	chr11:18565524:A:G	18565524	NA,G	NA,A	NA,1	NA,-inf	NA,inf	NA,0.871482	0.000332856	0.000721061
2	chr11:18567507:G:A	18567507	NA,A	NA,G	NA,1	NA,-inf	NA,inf	NA,0.871482	0.000332856	0.000721061
2	chr11:18563866:G:A	18563866	NA,A	NA,G	NA,1	NA,-inf	NA,inf	NA,0.871482	0.000332856	0.000721061
2	chr11:18554788:CATATGT:C	18554788	NA,C	NA,CATATGT	NA,1	NA,-inf	NA,inf	NA,0.871482	0.000332856	0.000721061
2	chr11:18567897:C:T	18567897	NA,T	NA,C	NA,1	NA,-inf	NA,inf	NA,0.871482	0.000332856	0.000721061
2	chr11:18559663:AAAT:A	18559663	NA,A	NA,AAAT	NA,1	NA,-inf	NA,inf	NA,0.871482	0.000332856	0.000721061
2	chr11:18563565:T:G	18563565	NA,G	NA,T	NA,1	NA,-inf	NA,inf	NA,0.871482	0.000332856	0.000721061
2	chr11:18568331:T:C	18568331	NA,C	NA,T	NA,1	NA,-inf	NA,inf	NA,0.871482	0.000332856	0.000721061
2	chr11:18987502:G:A	18987502	NA,A	NA,G	NA,1	NA,-inf	NA,inf	NA,0.857319	0.000332838	0.000721807
2	chr11:18555014:T:G	18555014	NA,G	NA,T	NA,1	NA,-inf	NA,inf	NA,0.871298	0.000332755	0.000720843
2	chr11:18484598:GACAGA:G	18484598	NA,G	NA,GACAGA	NA,1	NA,inf	NA,inf	NA,0.852524	0.000332753	0.000719215
2	chr11:18566151:A:G	18566151	NA,G	NA,A	NA,1	NA,-inf	NA,inf	NA,0.871206	0.000332683	0.000720684
2	chr11:19099817:A:G	19099817	NA,G	NA,A	NA,1	NA,inf	NA,inf	NA,0.871094	0.000332088	0.000719423
2	chr11:18558069:T:C	18558069	NA,C	NA,T	NA,1	NA,-inf	NA,inf	NA,0.869672	0.000331879	0.000718949
2	chr11:18278814:A:T	18278814	NA,T	NA,A	NA,1	NA,-inf	NA,inf	NA,0.827982	0.000331779	0.00072153
2	chr11:18280999:T:C	18280999	NA,C	NA,T	NA,1	NA,-inf	NA,inf	NA,0.827797	0.000331749	0.00072149
2	chr11:18636710:G:A	18636710	NA,A	NA,G	NA,1	NA,-inf	NA,inf	NA,0.841082	0.000330808	0.000718296
2	chr11:18635892:C:T	18635892	NA,T	NA,C	NA,1	NA,-inf	NA,inf	NA,0.841082	0.000330808	0.000718296
2	chr11:18633431:A:T	18633431	NA,T	NA,A	NA,1	NA,-inf	NA,inf	NA,0.841082	0.000330808	0.000718296
2	chr11:18522328:T:C	18522328	NA,C	NA,T	NA,1	NA,-inf	NA,inf	NA,0.868076	0.000330804	0.000716642
2	chr11:18612248:C:G	18612248	NA,G	NA,C	NA,1	NA,-inf	NA,inf	NA,0.839802	0.000330123	0.000716808
2	chr11:18525160:T:C	18525160	NA,C	NA,T	NA,1	NA,-inf	NA,inf	NA,0.86602	0.000329713	0.000714281
2	chr11:18252629:T:C	18252629	NA,C	NA,T	NA,1	NA,inf	NA,inf	NA,0.858061	0.00032956	0.000714814
2	chr11:18567484:C:T	18567484	NA,T	NA,C	NA,1	NA,-inf	NA,inf	NA,0.864216	0.000328994	0.000712709
2	chr11:18523177:A:G	18523177	NA,G	NA,A	NA,1	NA,-inf	NA,inf	NA,0.86239	0.000327807	0.00071016
2	chr11:18624121:T:C	18624121	C,C	T,T	1,1	-inf,-inf	inf,inf	3.23528,0.210319	0.000327564	0.0014398
2	chr11:18815050:C:A	18815050	NA,A	NA,C	NA,1	NA,-inf	NA,inf	NA,0.823352	0.000327277	0.000708836
2	chr11:18962326:C:T	18962326	T,NA	C,NA	1,NA	inf,NA	inf,NA	0.86919,NA	0.000325576	0.000700828
2	chr11:18563417:T:C	18563417	NA,C	NA,T	NA,1	NA,-inf	NA,inf	NA,0.857543	0.000325462	0.000705081
2	chr11:18478473:T:C	18478473	NA,C	NA,T	NA,1	NA,inf	NA,inf	NA,0.805885	0.000325157	0.000706432
2	chr11:18478437:G:A	18478437	NA,A	NA,G	NA,1	NA,inf	NA,inf	NA,0.805472	0.000324936	0.000705953
2	chr11:18686833:G:A	18686833	A,A	G,G	1,1	inf,-inf	inf,inf	1.07416,1.36341	0.000324401	0.000742327
2	chr11:18562267:G:T	18562267	NA,T	NA,G	NA,1	NA,-inf	NA,inf	NA,0.854593	0.000323926	0.000701739
2	chr11:18894691:G:T	18894691	T,T	G,G	1,1	-inf,-inf	inf,inf	0.481525,1.67167	0.000323399	0.000700493
2	chr11:19081808:C:T	19081808	NA,T	NA,C	NA,1	NA,inf	NA,inf	NA,0.854842	0.000323055	0.000699928
2	chr11:18645891:G:A	18645891	NA,A	NA,G	NA,1	NA,-inf	NA,inf	NA,0.824852	0.000322416	0.000700126
2	chr11:18236192:A:G	18236192	NA,G	NA,A	NA,1	NA,-inf	NA,inf	NA,0.812274	0.000321672	0.000697567
2	chr11:19060967:C:T	19060967	NA,T	NA,C	NA,1	NA,inf	NA,inf	NA,0.851955	0.000321501	0.000696599
2	chr11:18829715:T:A	18829715	NA,A	NA,T	NA,1	NA,inf	NA,inf	NA,0.831535	0.000321422	0.000700787
2	chr11:18411207:A:G	18411207	G,G	A,A	1,1	-inf,-inf	inf,inf	2.05714,0.00705587	0.000321039	0.000741919
2	chr11:18590404:C:T	18590404	T,T	C,C	1,1	-inf,-inf	inf,inf	0.0282745,1.65684	0.000321016	0.000690578
2	chr11:19035760:C:T	19035760	NA,T	NA,C	NA,1	NA,inf	NA,inf	NA,0.819334	0.000319743	0.000697908
2	chr11:18515683:T:C	18515683	NA,C	NA,T	NA,1	NA,inf	NA,inf	NA,0.796948	0.000319606	0.000694355
2	chr11:18279439:A:T	18279439	NA,T	NA,A	NA,1	NA,-inf	NA,inf	NA,0.802564	0.000318261	0.000692122
2	chr11:18372101:T:C	18372101	NA,C	NA,T	NA,1	NA,inf	NA,inf	NA,0.903724	0.00031758	0.000694224
2	chr11:18621257:C:A	18621257	NA,A	NA,C	NA,1	NA,-inf	NA,inf	NA,0.815451	0.000317335	0.000689051
2	chr11:18769637:AGGT:A	18769637	NA,A	NA,AGGT	NA,1	NA,inf	NA,inf	NA,0.832928	0.000316937	0.000691582
2	chr11:18617165:A:T	18617165	T,T	A,A	1,1	-inf,-inf	inf,inf	3.2273,0.16479	0.000316538	0.00138146
2	chr11:18637478:A:G	18637478	G,NA	A,NA	1,NA	inf,NA	inf,NA	1.06363,NA	0.000316124	0.00070673
2	chr11:18696292:T:C	18696292	C,C	T,T	1,1	-inf,-inf	inf,inf	1.40103,0.481485	0.000316011	0.000681339
2	chr11:18606384:A:G	18606384	G,NA	A,NA	1,NA	inf,NA	inf,NA	1.19417,NA	0.000315341	0.000722533
2	chr11:18836054:T:C	18836054	NA,C	NA,T	NA,1	NA,inf	NA,inf	NA,0.819663	0.000315333	0.000687486
2	chr11:18813422:C:T	18813422	NA,T	NA,C	NA,1	NA,inf	NA,inf	NA,0.816615	0.000315314	0.000685562
2	chr11:19113184:T:C	19113184	NA,C	NA,T	NA,1	NA,inf	NA,inf	NA,0.813496	0.00031406	0.000683647
2	chr11:18343683:C:T	18343683	NA,T	NA,C	NA,1	NA,inf	NA,inf	NA,0.822138	0.000313231	0.000678615
2	chr11:18841545:A:G	18841545	NA,G	NA,A	NA,1	NA,inf	NA,inf	NA,0.813521	0.000312747	0.000681401
2	chr11:18460361:G:A	18460361	NA,A	NA,G	NA,1	NA,inf	NA,inf	NA,0.777926	0.000312611	0.000679126
2	chr11:18604063:A:G	18604063	G,G	A,A	1,1	-inf,-inf	inf,inf	2.76798,0.0169567	0.000312024	0.000914211
2	chr11:18624811:C:T	18624811	NA,T	NA,C	NA,1	NA,inf	NA,inf	NA,1.03438	0.00031183	0.00069635
2	chr11:18733132:A:G	18733132	G,G	A,A	1,1	-inf,inf	inf,inf	1.93432,0.20214	0.000311783	0.000704295
2	chr11:18141787:TG:T	18141787	NA,T	NA,TG	NA,1	NA,-inf	NA,inf	NA,0.809139	0.000311597	0.000675133
2	chr11:18691530:T:C	18691530	C,C	T,T	1,1	inf,-inf	inf,inf	1.22629,1.21786	0.000311358	0.000715573
2	chr11:18531352:T:C	18531352	C,C	T,T	1,1	inf,-inf	inf,inf	1.99095,0.162714	0.000311324	0.000693564
2	chr11:18663662:T:G	18663662	G,G	T,T	1,1	inf,-inf	inf,inf	1.94474,0.582967	0.000311216	0.000737181
2	chr11:18664979:G:A	18664979	A,A	G,G	1,1	inf,-inf	inf,inf	1.95489,0.562288	0.00031064	0.000734972
2	chr11:18600710:C:T	18600710	NA,T	NA,C	NA,1	NA,-inf	NA,inf	NA,0.824639	0.000310112	0.000671813
2	chr11:18294398:G:A	18294398	NA,A	NA,G	NA,1	NA,inf	NA,inf	NA,0.88049	0.000309472	0.00067466
2	chr11:18825869:C:G	18825869	NA,G	NA,C	NA,1	NA,inf	NA,inf	NA,0.802922	0.000309253	0.0006725
2	chr11:19028918:T:C	19028918	NA,C	NA,T	NA,1	NA,inf	NA,inf	NA,0.843749	0.000309046	0.000668999
2	chr11:18527338:C:T	18527338	NA,T	NA,C	NA,1	NA,-inf	NA,inf	NA,0.823216	0.000308096	0.000667522
2	chr11:18635385:C:T	18635385	T,T	C,C	1,1	-inf,-inf	inf,inf	3.20597,0.150294	0.000306826	0.00132674
2	chr11:18562203:A:C	18562203	NA,C	NA,A	NA,1	NA,-inf	NA,inf	NA,0.789239	0.000306359	0.000665437
2	chr11:18663666:T:G	18663666	G,G	T,T	1,1	inf,-inf	inf,inf	1.94586,0.570905	0.000306004	0.000725055
2	chr11:18958988:C:T	18958988	NA,T	NA,C	NA,1	NA,-inf	NA,inf	NA,0.780431	0.000305981	0.000661301
2	chr11:18580243:C:T	18580243	T,T	C,C	1,1	inf,-inf	inf,inf	1.95275,0.2322	0.000305587	0.000681179
2	chr11:18944679:C:T	18944679	NA,T	NA,C	NA,1	NA,-inf	NA,inf	NA,0.76806	0.000305381	0.000660262
2	chr11:18331138:C:G	18331138	G,G	C,C	1,1	-inf,-inf	inf,inf	1.50527,0.616918	0.000305218	0.000671418
2	chr11:18393783:C:A	18393783	A,A	C,C	1,1	inf,-inf	inf,inf	1.16752,0.469736	0.000304843	0.000642873
2	chr11:18618930:C:T	18618930	T,T	C,C	1,1	-inf,inf	inf,inf	3.14921,0.0713219	0.000303879	0.00124803
2	chr11:18614268:A:G	18614268	G,G	A,A	1,1	-inf,inf	inf,inf	3.1557,0.0614178	0.000303709	0.0012516
2	chr11:18981942:A:G	18981942	NA,G	NA,A	NA,1	NA,-inf	NA,inf	NA,0.798092	0.000302544	0.000656196
2	chr11:18714401:G:A	18714401	NA,A	NA,G	NA,1	NA,inf	NA,inf	NA,0.880876	0.000302487	0.000661268
2	chr11:19061199:G:A	19061199	NA,A	NA,G	NA,1	NA,inf	NA,inf	NA,0.726265	0.00030219	0.000657596
2	chr11:18636534:T:G	18636534	NA,G	NA,T	NA,1	NA,inf	NA,inf	NA,1.01214	0.000302034	0.000674133
2	chr11:19061591:G:A	19061591	NA,A	NA,G	NA,1	NA,inf	NA,inf	NA,0.725471	0.000301892	0.000656921
2	chr11:18897627:C:T	18897627	T,NA	C,NA	1,NA	-inf,NA	inf,NA	1.11394,NA	0.000301641	0.000678803
2	chr11:18584079:C:T	18584079	NA,T	NA,C	NA,1	NA,inf	NA,inf	NA,0.888432	0.000301636	0.000658346
2	chr11:18562328:T:G	18562328	NA,G	NA,T	NA,1	NA,-inf	NA,inf	NA,0.810092	0.000301628	0.000653501
2	chr11:18317351:G:T	18317351	NA,T	NA,G	NA,1	NA,inf	NA,inf	NA,0.850265	0.000301043	0.000656092
2	chr11:18826938:G:A	18826938	NA,A	NA,G	NA,1	NA,inf	NA,inf	NA,0.789749	0.00030061	0.000655331
2	chr11:18607182:C:T	18607182	NA,T	NA,C	NA,1	NA,-inf	NA,inf	NA,0.802622	0.000300063	0.000650264
2	chr11:19062097:C:T	19062097	NA,T	NA,C	NA,1	NA,inf	NA,inf	NA,0.721424	0.000299908	0.000652607
2	chr11:18843916:C:A	18843916	NA,A	NA,C	NA,1	NA,inf	NA,inf	NA,0.786517	0.000299499	0.000652505
2	chr11:18521584:T:G	18521584	NA,G	NA,T	NA,1	NA,-inf	NA,inf	NA,0.805139	0.000299315	0.000648529
2	chr11:18553390:C:T	18553390	T,T	C,C	1,1	inf,-inf	inf,inf	1.97871,0.134204	0.000299121	0.000666279
2	chr11:18843373:A:G	18843373	NA,G	NA,A	NA,1	NA,inf	NA,inf	NA,0.784809	0.000298689	0.000650738
2	chr11:19028131:C:A	19028131	NA,A	NA,C	NA,1	NA,-inf	NA,inf	NA,0.748267	0.000298498	0.000644838
2	chr11:18583855:T:G	18583855	NA,G	NA,T	NA,1	NA,-inf	NA,inf	NA,0.802124	0.000298015	0.000645713
2	chr11:18663748:C:CA	18663748	CA,CA	C,C	1,1	inf,-inf	inf,inf	1.93622,0.561093	0.000297984	0.000705621
2	chr11:18673114:C:T	18673114	NA,T	NA,C	NA,1	NA,inf	NA,inf	NA,0.744809	0.000297353	0.000646859
2	chr11:18685873:GA:G	18685873	G,G	GA,GA	1,1	inf,-inf	inf,inf	1.14018,1.26061	0.000296741	0.000680052
2	chr11:18243095:A:G	18243095	NA,G	NA,A	NA,1	NA,inf	NA,inf	NA,0.829569	0.000296415	0.000646827
2	chr11:18832489:T:A	18832489	NA,A	NA,T	NA,1	NA,inf	NA,inf	NA,0.780542	0.000296241	0.000645789
2	chr11:18319956:T:C	18319956	NA,C	NA,T	NA,1	NA,inf	NA,inf	NA,0.786382	0.000295819	0.000640967
2	chr11:18832641:G:T	18832641	NA,T	NA,G	NA,1	NA,inf	NA,inf	NA,0.772584	0.000292539	0.000637703
2	chr11:18834938:C:T	18834938	NA,T	NA,C	NA,1	NA,inf	NA,inf	NA,0.772101	0.000292336	0.00063727
2	chr11:18144059:G:A	18144059	NA,A	NA,G	NA,1	NA,inf	NA,inf	NA,0.763128	0.000292224	0.000634439
2	chr11:18960101:C:T	18960101	NA,T	NA,C	NA,1	NA,-inf	NA,inf	NA,0.751404	0.000292105	0.000631481
2	chr11:18319315:G:A	18319315	A,A	G,G	1,1	-inf,-inf	inf,inf	0.690609,1.21005	0.000291643	0.0006265
2	chr11:18828572:G:T	18828572	NA,T	NA,G	NA,1	NA,inf	NA,inf	NA,0.770148	0.000291421	0.000635262
2	chr11:18835566:C:T	18835566	NA,T	NA,C	NA,1	NA,inf	NA,inf	NA,0.770166	0.000291385	0.00063516
2	chr11:18726399:AG:A	18726399	NA,A	NA,AG	NA,1	NA,-inf	NA,inf	NA,0.750234	0.000291374	0.000632759
2	chr11:18564572:C:T	18564572	NA,T	NA,C	NA,1	NA,-inf	NA,inf	NA,0.787261	0.000291206	0.000630974
2	chr11:18960261:T:C	18960261	NA,C	NA,T	NA,1	NA,-inf	NA,inf	NA,0.74935	0.000291188	0.0006295
2	chr11:18524129:T:C	18524129	NA,C	NA,T	NA,1	NA,inf	NA,inf	NA,0.739093	0.000291054	0.000632343
2	chr11:18688641:C:T	18688641	NA,T	NA,C	NA,1	NA,-inf	NA,inf	NA,0.78129	0.000290804	0.000630634
2	chr11:18290060:G:A	18290060	NA,A	NA,G	NA,1	NA,inf	NA,inf	NA,0.826419	0.000290293	0.000632605
2	chr11:18588818:C:A	18588818	A,A	C,C	1,1	inf,inf	inf,inf	1.58453,0.805652	0.000290107	0.000674498
2	chr11:18662617:C:T	18662617	NA,T	NA,C	NA,1	NA,inf	NA,inf	NA,0.73043	0.000289979	0.00063078
2	chr11:18707690:T:C	18707690	C,C	T,T	1,1	-inf,-inf	inf,inf	2.18593,0.019191	0.000289146	0.000720814
2	chr11:19062085:GGGTTAC:G	19062085	NA,G	NA,GGGTTAC	NA,1	NA,inf	NA,inf	NA,0.69859	0.000288839	0.000628502
2	chr11:18765554:A:T	18765554	NA,T	NA,A	NA,1	NA,inf	NA,inf	NA,0.758511	0.000288782	0.000626134
2	chr11:18959732:A:G	18959732	NA,G	NA,A	NA,1	NA,-inf	NA,inf	NA,0.767414	0.000288185	0.000625081
2	chr11:18698421:TA:T	18698421	T,T	TA,TA	1,1	-inf,-inf	inf,inf	1.39772,0.417293	0.000288042	0.000621194
2	chr11:18784504:G:A	18784504	NA,A	NA,G	NA,1	NA,-inf	NA,inf	NA,0.76115	0.000288028	0.000624689
2	chr11:18689392:C:A	18689392	NA,A	NA,C	NA,1	NA,-inf	NA,inf	NA,0.774864	0.000287941	0.000624439
2	chr11:18952732:T:C	18952732	NA,C	NA,T	NA,1	NA,-inf	NA,inf	NA,0.766066	0.000287575	0.00062376
2	chr11:18839995:CTTT:C	18839995	NA,C	NA,CTTT	NA,1	NA,inf	NA,inf	NA,0.756165	0.000285488	0.000621927
2	chr11:18134376:A:G	18134376	NA,G	NA,A	NA,1	NA,-inf	NA,inf	NA,0.7418	0.000285397	0.000618537
2	chr11:18374756:G:A	18374756	A,NA	G,NA	1,NA	-inf,NA	inf,NA	0.9324,NA	0.000285133	0.000629077
2	chr11:18516216:A:G	18516216	NA,G	NA,A	NA,1	NA,-inf	NA,inf	NA,0.772752	0.00028505	0.000617689
2	chr11:18133546:C:T	18133546	NA,T	NA,C	NA,1	NA,-inf	NA,inf	NA,0.710029	0.000284574	0.000615376
2	chr11:18821776:G:A	18821776	NA,A	NA,G	NA,1	NA,inf	NA,inf	NA,0.74947	0.00028407	0.000617724
2	chr11:18311360:A:C	18311360	NA,C	NA,A	NA,1	NA,inf	NA,inf	NA,0.811483	0.000284031	0.000618886
2	chr11:18868555:G:T	18868555	NA,T	NA,G	NA,1	NA,-inf	NA,inf	NA,0.768552	0.000283692	0.000613621
2	chr11:18129798:C:T	18129798	T,T	C,C	1,1	inf,inf	inf,inf	0.985582,0.858808	0.000283215	0.00061239
2	chr11:18664326:A:G	18664326	NA,G	NA,A	NA,1	NA,inf	NA,inf	NA,0.962682	0.000282792	0.000629806
2	chr11:18409999:A:C	18409999	C,NA	A,NA	1,NA	inf,NA	inf,NA	0.946971,NA	0.000282742	0.000619166
2	chr11:18507715:T:C	18507715	NA,C	NA,T	NA,1	NA,-inf	NA,inf	NA,0.76429	0.000282107	0.000611137
2	chr11:18793445:G:A	18793445	A,A	G,G	1,1	inf,-inf	inf,inf	0.587171,1.2949	0.000281926	0.000604106
2	chr11:18242701:G:C	18242701	NA,C	NA,G	NA,1	NA,inf	NA,inf	NA,0.766795	0.000281599	0.000612301
2	chr11:18136770:A:T	18136770	NA,T	NA,A	NA,1	NA,-inf	NA,inf	NA,0.728823	0.000279636	0.000606047
2	chr11:18236777:G:A	18236777	NA,A	NA,G	NA,1	NA,inf	NA,inf	NA,0.748066	0.000279429	0.000606032
2	chr11:18807690:ATTAAT:A	18807690	NA,A	NA,ATTAAT	NA,1	NA,inf	NA,inf	NA,0.744089	0.000279106	0.000606648
2	chr11:18959822:C:G	18959822	NA,G	NA,C	NA,1	NA,-inf	NA,inf	NA,0.721005	0.000278326	0.000601782
2	chr11:18449073:A:G	18449073	G,NA	A,NA	1,NA	inf,NA	inf,NA	0.987137,NA	0.000278312	0.000617652
2	chr11:18242550:TAAA:T	18242550	NA,T	NA,TAAA	NA,1	NA,inf	NA,inf	NA,0.747756	0.000277952	0.000602831
2	chr11:18959358:G:A	18959358	NA,A	NA,G	NA,1	NA,-inf	NA,inf	NA,0.720007	0.000277878	0.000600816
2	chr11:18460358:A:G	18460358	NA,G	NA,A	NA,1	NA,inf	NA,inf	NA,0.704518	0.000277793	0.000603496
2	chr11:19103701:C:T	19103701	T,NA	C,NA	1,NA	-inf,NA	inf,NA	0.784299,NA	0.000277768	0.000602041
2	chr11:18795284:C:T	18795284	NA,T	NA,C	NA,1	NA,-inf	NA,inf	NA,0.731509	0.000277745	0.000603985
2	chr11:18959910:T:C	18959910	NA,C	NA,T	NA,1	NA,-inf	NA,inf	NA,0.718818	0.000277357	0.000599692
2	chr11:18305936:G:A	18305936	NA,A	NA,G	NA,1	NA,-inf	NA,inf	NA,0.714279	0.000276936	0.000602324
2	chr11:18622561:A:G	18622561	NA,G	NA,A	NA,1	NA,-inf	NA,inf	NA,0.730095	0.00027668	0.000600912
2	chr11:18130091:T:A	18130091	NA,A	NA,T	NA,1	NA,-inf	NA,inf	NA,0.72197	0.000276592	0.000599499
2	chr11:18741960:C:G	18741960	NA,G	NA,C	NA,1	NA,inf	NA,inf	NA,0.695354	0.000276578	0.000603774
2	chr11:18785086:C:T	18785086	T,T	C,C	1,1	-inf,-inf	inf,inf	1.55973,0.571133	0.000276523	0.000609187
2	chr11:18961255:T:C	18961255	NA,C	NA,T	NA,1	NA,-inf	NA,inf	NA,0.714405	0.000275431	0.00059554
2	chr11:18959502:A:C	18959502	NA,C	NA,A	NA,1	NA,-inf	NA,inf	NA,0.714405	0.000275431	0.00059554
2	chr11:18245673:T:C	18245673	NA,C	NA,T	NA,1	NA,inf	NA,inf	NA,0.708415	0.000275301	0.00059735
2	chr11:18960746:G:C	18960746	NA,C	NA,G	NA,1	NA,-inf	NA,inf	NA,0.714037	0.00027525	0.000595156
2	chr11:18127801:T:C	18127801	C,NA	T,NA	1,NA	-inf,NA	inf,NA	0.831755,NA	0.000275166	0.000598924
2	chr11:18753810:A:G	18753810	NA,G	NA,A	NA,1	NA,-inf	NA,inf	NA,0.719111	0.000275096	0.000597715
2	chr11:18961209:C:T	18961209	NA,T	NA,C	NA,1	NA,-inf	NA,inf	NA,0.713227	0.000274919	0.000594438
2	chr11:18686426:A:C	18686426	C,C	A,A	1,1	inf,-inf	inf,inf	1.08998,1.25756	0.000274765	0.000628656
2	chr11:18658743:C:T	18658743	NA,T	NA,C	NA,1	NA,inf	NA,inf	NA,0.70606	0.000274592	0.000596163
2	chr11:18959766:T:A	18959766	NA,A	NA,T	NA,1	NA,-inf	NA,inf	NA,0.712123	0.000274441	0.000593408
2	chr11:18527410:C:CT	18527410	NA,CT	NA,C	NA,1	NA,-inf	NA,inf	NA,0.748179	0.00027412	0.000594031
2	chr11:19028784:A:G	19028784	NA,G	NA,A	NA,1	NA,-inf	NA,inf	NA,0.695927	0.000274032	0.000591672
2	chr11:18132950:C:T	18132950	NA,T	NA,C	NA,1	NA,-inf	NA,inf	NA,0.714778	0.000273491	0.000592787
2	chr11:18469817:T:G	18469817	NA,G	NA,T	NA,1	NA,inf	NA,inf	NA,0.819732	0.000272948	0.000595438
2	chr11:19063634:C:T	19063634	NA,T	NA,C	NA,1	NA,inf	NA,inf	NA,0.692851	0.000272907	0.000592113
2	chr11:18551742:T:G	18551742	NA,G	NA,T	NA,1	NA,inf	NA,inf	NA,0.821424	0.000272827	0.000595248
2	chr11:18974989:C:T	18974989	NA,T	NA,C	NA,1	NA,-inf	NA,inf	NA,0.706351	0.000272544	0.00058945
2	chr11:18565994:A:G	18565994	NA,G	NA,A	NA,1	NA,-inf	NA,inf	NA,0.744573	0.00027245	0.000590428
2	chr11:18131921:A:G	18131921	NA,G	NA,A	NA,1	NA,-inf	NA,inf	NA,0.712218	0.000272398	0.000590423
2	chr11:18131056:T:C	18131056	NA,C	NA,T	NA,1	NA,-inf	NA,inf	NA,0.71142	0.000272055	0.000589677
2	chr11:18298321:G:A	18298321	NA,A	NA,G	NA,1	NA,-inf	NA,inf	NA,0.702843	0.000272048	0.000591648
2	chr11:19054340:CATAGGTGT:C	19054340	C,C	CATAGGTGT,CATAGGTGT	1,1	-inf,inf	inf,inf	0.37832,1.46629	0.000271984	0.000582416
2	chr11:18219447:T:C	18219447	NA,C	NA,T	NA,1	NA,-inf	NA,inf	NA,0.698341	0.000271953	0.000590608
2	chr11:18678634:C:T	18678634	NA,T	NA,C	NA,1	NA,-inf	NA,inf	NA,0.695993	0.000271806	0.000589355
2	chr11:18672477:C:T	18672477	NA,T	NA,C	NA,1	NA,inf	NA,inf	NA,0.688431	0.00027138	0.00059032
2	chr11:18131924:C:T	18131924	NA,T	NA,C	NA,1	NA,-inf	NA,inf	NA,0.709794	0.000271365	0.000588187
2	chr11:18600099:C:T	18600099	NA,T	NA,C	NA,1	NA,inf	NA,inf	NA,0.826342	0.000271139	0.00059172
2	chr11:18707103:T:C	18707103	C,C	T,T	1,1	-inf,-inf	inf,inf	1.22704,1.05486	0.000269422	0.000607056
2	chr11:18523686:G:C	18523686	C,NA	G,NA	1,NA	-inf,NA	inf,NA	1.44124,NA	0.00026918	0.000671206
2	chr11:18482190:A:G	18482190	G,G	A,A	1,1	inf,inf	inf,inf	1.84856,0.138393	0.000268866	0.000593666
2	chr11:19002047:T:G	19002047	NA,G	NA,T	NA,1	NA,-inf	NA,inf	NA,0.643197	0.000268838	0.000581096
2	chr11:18922108:A:G	18922108	NA,G	NA,A	NA,1	NA,inf	NA,inf	NA,0.728202	0.000268527	0.00058216
2	chr11:18759487:A:G	18759487	NA,G	NA,A	NA,1	NA,inf	NA,inf	NA,0.685665	0.000268456	0.000584059
2	chr11:18124072:C:A	18124072	NA,A	NA,C	NA,1	NA,-inf	NA,inf	NA,0.702507	0.000268298	0.00058156
2	chr11:18957848:G:A	18957848	NA,A	NA,G	NA,1	NA,inf	NA,inf	NA,0.7883	0.000268267	0.000578175
2	chr11:19084977:C:T	19084977	NA,T	NA,C	NA,1	NA,-inf	NA,inf	NA,0.68831	0.000268137	0.000581965
2	chr11:18241473:TATGGG:T	18241473	T,NA	TATGGG,NA	1,NA	inf,NA	inf,NA	1.00004,NA	0.000268076	0.000597595
2	chr11:18832662:GTGTGCTTT:G	18832662	NA,G	NA,GTGTGCTTT	NA,1	NA,inf	NA,inf	NA,0.714816	0.000267255	0.000582485
2	chr11:18692280:G:A	18692280	A,A	G,G	1,1	-inf,-inf	inf,inf	1.20284,0.759311	0.000267138	0.000576143
2	chr11:18831113:G:A	18831113	NA,A	NA,G	NA,1	NA,-inf	NA,inf	NA,0.710819	0.000267113	0.0005784
2	chr11:18566772:G:A	18566772	A,A	G,G	1,1	inf,inf	inf,inf	1.93896,0.0025611	0.00026701	0.000594721
2	chr11:18378967:C:T	18378967	T,T	C,C	1,1	-inf,-inf	inf,inf	1.78758,0.0924236	0.000266778	0.000595406
2	chr11:18305575:T:G	18305575	NA,G	NA,T	NA,1	NA,-inf	NA,inf	NA,0.690181	0.000266646	0.000579889
2	chr11:18998947:A:C	18998947	C,NA	A,NA	1,NA	-inf,NA	inf,NA	0.863751,NA	0.000266395	0.000579209
2	chr11:18125883:G:A	18125883	NA,A	NA,G	NA,1	NA,-inf	NA,inf	NA,0.697715	0.000266298	0.000577233
2	chr11:18131290:C:T	18131290	NA,T	NA,C	NA,1	NA,-inf	NA,inf	NA,0.697019	0.000265998	0.000576572
2	chr11:18984920:G:A	18984920	NA,A	NA,G	NA,1	NA,-inf	NA,inf	NA,0.715922	0.000265852	0.000576641
2	chr11:18382752:G:A	18382752	A,A	G,G	1,1	inf,-inf	inf,inf	1.20465,0.258544	0.000265833	0.000559797
2	chr11:18602022:A:G	18602022	NA,G	NA,A	NA,1	NA,inf	NA,inf	NA,0.696239	0.000265111	0.00057441
2	chr11:18379984:G:A	18379984	A,A	G,G	1,1	-inf,-inf	inf,inf	1.78141,0.0220381	0.000264465	0.000589467
2	chr11:18128292:C:A	18128292	NA,A	NA,C	NA,1	NA,-inf	NA,inf	NA,0.69328	0.000264428	0.000573177
2	chr11:18125469:G:A	18125469	NA,A	NA,G	NA,1	NA,-inf	NA,inf	NA,0.691655	0.000263797	0.000571819
2	chr11:18123984:CTGTT:C	18123984	NA,C	NA,CTGTT	NA,1	NA,-inf	NA,inf	NA,0.691422	0.000263701	0.000571613
2	chr11:18863521:G:A	18863521	NA,A	NA,G	NA,1	NA,inf	NA,inf	NA,0.73164	0.000263264	0.000570707
2	chr11:19087999:G:A	19087999	NA,A	NA,G	NA,1	NA,-inf	NA,inf	NA,0.692388	0.000262529	0.000568379
2	chr11:18241063:G:A	18241063	NA,A	NA,G	NA,1	NA,inf	NA,inf	NA,0.709889	0.000261985	0.000568254
2	chr11:18520508:G:A	18520508	A,NA	G,NA	1,NA	inf,NA	inf,NA	1.07411,NA	0.0002615	0.00059153
2	chr11:18136352:G:A	18136352	NA,A	NA,G	NA,1	NA,-inf	NA,inf	NA,0.685858	0.000261366	0.000566522
2	chr11:18127410:A:G	18127410	NA,G	NA,A	NA,1	NA,inf	NA,inf	NA,0.731733	0.000261036	0.000567621
2	chr11:18576908:C:T	18576908	NA,T	NA,C	NA,1	NA,-inf	NA,inf	NA,0.680971	0.000260859	0.000566708
2	chr11:18739142:T:G	18739142	NA,G	NA,T	NA,1	NA,inf	NA,inf	NA,0.668541	0.000260494	0.000565787
2	chr11:18634343:G:A	18634343	NA,A	NA,G	NA,1	NA,inf	NA,inf	NA,0.884295	0.000260465	0.00057773
2	chr11:19108233:C:A	19108233	NA,A	NA,C	NA,1	NA,-inf	NA,inf	NA,0.655584	0.000259177	0.000560371
2	chr11:18327931:G:A	18327931	NA,A	NA,G	NA,1	NA,inf	NA,inf	NA,0.751836	0.000258783	0.000563842
2	chr11:18123916:C:T	18123916	NA,T	NA,C	NA,1	NA,-inf	NA,inf	NA,0.679233	0.000258762	0.000560923
2	chr11:18566896:G:T	18566896	T,NA	G,NA	1,NA	inf,NA	inf,NA	0.976805,NA	0.000258739	0.000578189
2	chr11:18812513:G:A	18812513	NA,A	NA,G	NA,1	NA,-inf	NA,inf	NA,0.686666	0.000258636	0.000561041
2	chr11:18794159:C:T	18794159	T,T	C,C	1,1	inf,-inf	inf,inf	0.609903,1.2263	0.000258558	0.000554067
2	chr11:18944619:T:C	18944619	NA,C	NA,T	NA,1	NA,-inf	NA,inf	NA,0.662619	0.000258272	0.000558671
2	chr11:18344321:G:A	18344321	A,A	G,G	1,1	-inf,-inf	inf,inf	1.4496,0.569936	0.000258257	0.000568145
2	chr11:18614970:G:C	18614970	NA,C	NA,G	NA,1	NA,-inf	NA,inf	NA,0.684672	0.000258094	0.000560474
2	chr11:19019908:A:G	19019908	G,G	A,A	1,1	inf,inf	inf,inf	0.68667,1.10363	0.000257954	0.000559976
2	chr11:18699088:C:T	18699088	T,T	C,C	1,1	inf,inf	inf,inf	1.64644,0.352791	0.00025786	0.000581363
2	chr11:18128726:C:T	18128726	NA,T	NA,C	NA,1	NA,-inf	NA,inf	NA,0.676729	0.000257706	0.000558624
2	chr11:18472361:T:C	18472361	NA,C	NA,T	NA,1	NA,inf	NA,inf	NA,0.780221	0.000257626	0.000561937
2	chr11:18820908:C:T	18820908	NA,T	NA,C	NA,1	NA,inf	NA,inf	NA,0.7119	0.000257458	0.000556559
2	chr11:18506904:C:T	18506904	NA,T	NA,C	NA,1	NA,-inf	NA,inf	NA,0.703328	0.000256652	0.000556347
2	chr11:18923537:G:A	18923537	NA,A	NA,G	NA,1	NA,-inf	NA,inf	NA,0.676481	0.000256421	0.000555878
2	chr11:18588494:C:T	18588494	T,T	C,C	1,1	inf,-inf	inf,inf	1.89637,0.137466	0.000256183	0.000571047
2	chr11:19037339:A:C	19037339	NA,C	NA,A	NA,1	NA,-inf	NA,inf	NA,0.662783	0.000256055	0.000555418
2	chr11:18841280:T:C	18841280	C,NA	T,NA	1,NA	-inf,NA	inf,NA	0.656716,NA	0.000255988	0.000549866
2	chr11:18461953:C:G	18461953	NA,G	NA,C	NA,1	NA,inf	NA,inf	NA,0.718564	0.000255977	0.000557073
2	chr11:18356319:A:G	18356319	NA,G	NA,A	NA,1	NA,inf	NA,inf	NA,0.744639	0.000255908	0.00055758
2	chr11:18500244:T:C	18500244	C,C	T,T	1,1	inf,inf	inf,inf	1.81873,0.138393	0.000255563	0.000564162
2	chr11:18944639:A:T	18944639	NA,T	NA,A	NA,1	NA,-inf	NA,inf	NA,0.655088	0.000255003	0.000551637
2	chr11:18367717:G:A	18367717	NA,A	NA,G	NA,1	NA,inf	NA,inf	NA,0.740918	0.000254596	0.000554691
2	chr11:18276525:C:T	18276525	T,NA	C,NA	1,NA	inf,NA	inf,NA	0.903248,NA	0.000254529	0.000563956
2	chr11:18319311:AT:A	18319311	A,A	AT,AT	1,1	-inf,-inf	inf,inf	0.609172,1.22564	0.000254436	0.000547818
2	chr11:18794519:G:A	18794519	A,A	G,G	1,1	inf,-inf	inf,inf	0.559006,1.25992	0.000254363	0.000545146
2	chr11:18622723:G:A	18622723	NA,A	NA,G	NA,1	NA,inf	NA,inf	NA,0.676382	0.000254145	0.000550922
2	chr11:18187971:T:TA	18187971	TA,NA	T,NA	1,NA	inf,NA	inf,NA	0.801685,NA	0.000253957	0.00055411
2	chr11:18133796:A:G	18133796	NA,G	NA,A	NA,1	NA,-inf	NA,inf	NA,0.665911	0.000253463	0.00054945
2	chr11:18832236:A:C	18832236	NA,C	NA,A	NA,1	NA,inf	NA,inf	NA,0.655626	0.000252833	0.000547326
2	chr11:18620656:G:A	18620656	NA,A	NA,G	NA,1	NA,-inf	NA,inf	NA,0.69097	0.000252694	0.000547732
2	chr11:18806123:T:C	18806123	NA,C	NA,T	NA,1	NA,inf	NA,inf	NA,0.66476	0.000252357	0.000547386
2	chr11:18944625:A:G	18944625	NA,G	NA,A	NA,1	NA,-inf	NA,inf	NA,0.648242	0.00025232	0.000545842
2	chr11:18944624:C:T	18944624	NA,T	NA,C	NA,1	NA,-inf	NA,inf	NA,0.64714	0.000251868	0.000544874
2	chr11:18160834:T:C	18160834	NA,C	NA,T	NA,1	NA,inf	NA,inf	NA,0.695091	0.00025176	0.000547194
2	chr11:18122270:A:G	18122270	NA,G	NA,A	NA,1	NA,-inf	NA,inf	NA,0.660489	0.000251348	0.000544875
2	chr11:18125197:A:G	18125197	NA,G	NA,A	NA,1	NA,-inf	NA,inf	NA,0.659906	0.000251153	0.000544463
2	chr11:18768994:A:G	18768994	NA,G	NA,A	NA,1	NA,inf	NA,inf	NA,0.671313	0.000250177	0.00054244
2	chr11:18944599:T:C	18944599	NA,C	NA,T	NA,1	NA,-inf	NA,inf	NA,0.642165	0.000250007	0.000540846
2	chr11:18896839:G:T	18896839	NA,T	NA,G	NA,1	NA,inf	NA,inf	NA,0.673088	0.000249907	0.000544177
2	chr11:18187787:G:A	18187787	A,NA	G,NA	1,NA	-inf,NA	inf,NA	0.82104,NA	0.000249773	0.000546529
2	chr11:18944632:C:G	18944632	NA,G	NA,C	NA,1	NA,-inf	NA,inf	NA,0.640727	0.000249375	0.000539498
2	chr11:18214498:A:AC	18214498	NA,AC	NA,A	NA,1	NA,-inf	NA,inf	NA,0.610588	0.00024908	0.000538854
2	chr11:18400940:C:A	18400940	A,A	C,C	1,1	inf,-inf	inf,inf	1.11029,0.392394	0.000249048	0.000525484
2	chr11:18944429:G:A	18944429	NA,A	NA,G	NA,1	NA,inf	NA,inf	NA,0.639721	0.000249033	0.000541417
2	chr11:18294018:G:A	18294018	NA,A	NA,G	NA,1	NA,-inf	NA,inf	NA,0.646081	0.000248991	0.000541471
2	chr11:18340982:G:T	18340982	NA,T	NA,G	NA,1	NA,inf	NA,inf	NA,0.725074	0.000248776	0.000541996
2	chr11:19018348:A:G	19018348	NA,G	NA,A	NA,1	NA,-inf	NA,inf	NA,0.634505	0.000248701	0.000537178
2	chr11:18674682:G:A	18674682	NA,A	NA,G	NA,1	NA,-inf	NA,inf	NA,0.677509	0.000248454	0.000538556
2	chr11:18166344:T:C	18166344	NA,C	NA,T	NA,1	NA,inf	NA,inf	NA,0.685671	0.000248245	0.000539553
2	chr11:18369041:C:T	18369041	NA,T	NA,C	NA,1	NA,inf	NA,inf	NA,0.723642	0.000248188	0.000540706
2	chr11:18347306:G:A	18347306	NA,A	NA,G	NA,1	NA,inf	NA,inf	NA,0.723285	0.000248122	0.000540569
2	chr11:18791321:A:C	18791321	NA,C	NA,A	NA,1	NA,-inf	NA,inf	NA,0.664831	0.000247955	0.000539687
2	chr11:18550409:TCAC:T	18550409	T,NA	TCAC,NA	1,NA	inf,NA	inf,NA	1.04818,NA	0.000247906	0.000561377
2	chr11:18691907:C:T	18691907	NA,T	NA,C	NA,1	NA,inf	NA,inf	NA,0.920739	0.00024731	0.000551541
2	chr11:18405173:T:C	18405173	NA,C	NA,T	NA,1	NA,-inf	NA,inf	NA,0.651485	0.000246831	0.000535831
2	chr11:18156505:A:G	18156505	NA,G	NA,A	NA,1	NA,inf	NA,inf	NA,0.681738	0.000246781	0.00053637
2	chr11:19019965:A:G	19019965	NA,G	NA,A	NA,1	NA,inf	NA,inf	NA,0.650025	0.000246775	0.00053559
2	chr11:18456216:C:T	18456216	NA,T	NA,C	NA,1	NA,inf	NA,inf	NA,0.699158	0.000246537	0.000537307
2	chr11:18649228:C:T	18649228	NA,T	NA,C	NA,1	NA,-inf	NA,inf	NA,0.672014	0.000246471	0.000534247
2	chr11:18269809:A:G	18269809	G,NA	A,NA	1,NA	inf,NA	inf,NA	0.644491,NA	0.000245908	0.000527474
2	chr11:18597951:GCT:G	18597951	G,G	GCT,GCT	1,1	-inf,-inf	inf,inf	2.65624,0.144742	0.000245769	0.000716355
2	chr11:18677248:T:G	18677248	G,NA	T,NA	1,NA	inf,NA	inf,NA	0.961308,NA	0.000245626	0.00055066
2	chr11:18762898:G:A	18762898	NA,A	NA,G	NA,1	NA,inf	NA,inf	NA,0.624691	0.000245503	0.000533713
2	chr11:18544145:T:C	18544145	NA,C	NA,T	NA,1	NA,-inf	NA,inf	NA,0.647452	0.000245366	0.000532979
2	chr11:18839595:G:A	18839595	A,NA	G,NA	1,NA	inf,NA	inf,NA	0.763232,NA	0.000245113	0.000530194
2	chr11:18885127:T:A	18885127	A,NA	T,NA	1,NA	-inf,NA	inf,NA	0.832124,NA	0.000245006	0.000532913
2	chr11:19035928:T:C	19035928	NA,C	NA,T	NA,1	NA,-inf	NA,inf	NA,0.653522	0.000244938	0.000531245
2	chr11:18352547:C:A	18352547	NA,A	NA,C	NA,1	NA,inf	NA,inf	NA,0.713439	0.000244593	0.000532862
2	chr11:18703011:C:T	18703011	T,T	C,C	1,1	-inf,-inf	inf,inf	2.117,0.164133	0.000244546	0.000623158
2	chr11:18272163:G:A	18272163	NA,A	NA,G	NA,1	NA,-inf	NA,inf	NA,0.627095	0.000244326	0.000531225
2	chr11:18477183:G:A	18477183	A,A	G,G	1,1	inf,inf	inf,inf	1.80499,0.102609	0.000244106	0.000538595
2	chr11:18265223:G:A	18265223	NA,A	NA,G	NA,1	NA,-inf	NA,inf	NA,0.636198	0.000244004	0.000529944
2	chr11:18984856:G:A	18984856	NA,A	NA,G	NA,1	NA,-inf	NA,inf	NA,0.618411	0.000243923	0.000529213
2	chr11:18149821:G:T	18149821	NA,T	NA,G	NA,1	NA,inf	NA,inf	NA,0.65092	0.000243879	0.000528974
2	chr11:18293743:C:G	18293743	NA,G	NA,C	NA,1	NA,inf	NA,inf	NA,0.710521	0.000243726	0.00053094
2	chr11:19094788:T:C	19094788	NA,C	NA,T	NA,1	NA,-inf	NA,inf	NA,0.632236	0.000243488	0.000528718
2	chr11:18700924:G:A	18700924	NA,A	NA,G	NA,1	NA,inf	NA,inf	NA,0.653465	0.000243475	0.000527434
2	chr11:18587587:G:A	18587587	A,A	G,G	1,1	inf,-inf	inf,inf	1.805,0.24604	0.000243374	0.000541249
2	chr11:18369887:A:G	18369887	NA,G	NA,A	NA,1	NA,inf	NA,inf	NA,0.710026	0.000243308	0.000530053
2	chr11:18507891:C:T	18507891	NA,T	NA,C	NA,1	NA,-inf	NA,inf	NA,0.666042	0.000242817	0.000526418
2	chr11:18377634:G:A	18377634	NA,A	NA,G	NA,1	NA,-inf	NA,inf	NA,0.64019	0.000242707	0.000526834
2	chr11:18508473:A:T	18508473	T,T	A,A	1,1	inf,inf	inf,inf	1.81201,0.0831969	0.000242647	0.000535692
2	chr11:18468377:G:A	18468377	NA,A	NA,G	NA,1	NA,-inf	NA,inf	NA,0.639481	0.00024238	0.000526484
2	chr11:18204499:T:C	18204499	NA,C	NA,T	NA,1	NA,inf	NA,inf	NA,0.635588	0.000242277	0.000526693
2	chr11:18256163:A:G	18256163	NA,G	NA,A	NA,1	NA,-inf	NA,inf	NA,0.634358	0.000242262	0.000526408
2	chr11:18670424:G:A	18670424	NA,A	NA,G	NA,1	NA,inf	NA,inf	NA,0.624379	0.00024222	0.000525976
2	chr11:18902015:G:A	18902015	NA,A	NA,G	NA,1	NA,inf	NA,inf	NA,0.651873	0.00024204	0.000527014
2	chr11:18684365:CCT:C	18684365	C,NA	CCT,NA	1,NA	inf,NA	inf,NA	0.879603,NA	0.000241851	0.000537721
2	chr11:18231812:A:T	18231812	NA,T	NA,A	NA,1	NA,inf	NA,inf	NA,0.655993	0.000241808	0.000524552
2	chr11:18168194:C:T	18168194	NA,T	NA,C	NA,1	NA,inf	NA,inf	NA,0.667783	0.000241677	0.000525271
2	chr11:18856277:C:G	18856277	NA,G	NA,C	NA,1	NA,-inf	NA,inf	NA,0.642057	0.000241618	0.000523704
2	chr11:18222632:T:C	18222632	NA,C	NA,T	NA,1	NA,-inf	NA,inf	NA,0.582834	0.000241605	0.000523564
2	chr11:18688748:C:T	18688748	T,T	C,C	1,1	-inf,inf	inf,inf	0.819404,1.70933	0.00024146	0.000613602
2	chr11:18584091:C:G	18584091	G,G	C,C	1,1	inf,-inf	inf,inf	1.85745,0.126163	0.000240119	0.000534549
2	chr11:18383944:C:T	18383944	T,T	C,C	1,1	-inf,-inf	inf,inf	1.74931,0.0246212	0.000239707	0.000536332
2	chr11:18578775:T:G	18578775	G,G	T,T	1,1	inf,-inf	inf,inf	1.86636,0.110554	0.000239687	0.000534053
2	chr11:18291391:A:G	18291391	NA,G	NA,A	NA,1	NA,inf	NA,inf	NA,0.696349	0.000238835	0.000520271
2	chr11:18577179:G:A	18577179	A,NA	G,NA	1,NA	inf,NA	inf,NA	0.371196,NA	0.000238521	0.000502575
2	chr11:18819726:A:G	18819726	NA,G	NA,A	NA,1	NA,inf	NA,inf	NA,0.634547	0.000238464	0.000518516
2	chr11:18293439:G:A	18293439	NA,A	NA,G	NA,1	NA,inf	NA,inf	NA,0.641316	0.000238356	0.000516746
2	chr11:18692336:A:G	18692336	NA,G	NA,A	NA,1	NA,-inf	NA,inf	NA,0.623896	0.000238239	0.00051823
2	chr11:18319655:T:C	18319655	C,C	T,T	1,1	-inf,-inf	inf,inf	0.916327,0.849744	0.000238072	0.000515866
2	chr11:18138342:A:G	18138342	NA,G	NA,A	NA,1	NA,-inf	NA,inf	NA,0.603389	0.000238034	0.000516998
2	chr11:18660265:A:T	18660265	NA,T	NA,A	NA,1	NA,-inf	NA,inf	NA,0.648898	0.000238018	0.000515952
2	chr11:18344184:T:G	18344184	NA,G	NA,T	NA,1	NA,inf	NA,inf	NA,0.694248	0.000237963	0.000518352
2	chr11:18260185:GTTT:G	18260185	G,NA	GTTT,NA	1,NA	inf,NA	inf,NA	0.854411,NA	0.00023763	0.000525865
2	chr11:18642873:A:G	18642873	G,G	A,A	1,1	inf,inf	inf,inf	1.37127,0.969963	0.000237285	0.000560783
2	chr11:18702374:T:C	18702374	C,C	T,T	1,1	inf,inf	inf,inf	1.75078,0.279237	0.000237038	0.000544346
2	chr11:18364519:T:C	18364519	NA,C	NA,T	NA,1	NA,inf	NA,inf	NA,0.690443	0.000236627	0.000515422
2	chr11:18137859:C:G	18137859	NA,G	NA,C	NA,1	NA,-inf	NA,inf	NA,0.621257	0.000236538	0.000512762
2	chr11:18357225:C:T	18357225	NA,T	NA,C	NA,1	NA,inf	NA,inf	NA,0.68746	0.000235668	0.000513339
2	chr11:18349422:C:T	18349422	T,T	C,C	1,1	-inf,-inf	inf,inf	1.40048,0.56418	0.000235373	0.000517636
2	chr11:18805572:C:T	18805572	NA,T	NA,C	NA,1	NA,inf	NA,inf	NA,0.645406	0.000235011	0.000508283
2	chr11:18344199:C:T	18344199	NA,T	NA,C	NA,1	NA,inf	NA,inf	NA,0.685395	0.000234965	0.000511807
2	chr11:18148068:GA:G	18148068	NA,G	NA,GA	NA,1	NA,-inf	NA,inf	NA,0.596756	0.000234905	0.000508661
2	chr11:18147661:A:G	18147661	NA,G	NA,A	NA,1	NA,-inf	NA,inf	NA,0.596429	0.000234807	0.000508451
2	chr11:18358877:C:T	18358877	NA,T	NA,C	NA,1	NA,inf	NA,inf	NA,0.684677	0.000234732	0.000511294
2	chr11:18198126:T:C	18198126	C,C	T,T	1,1	-inf,inf	inf,inf	0.639576,1.21258	0.000234666	0.000515465
2	chr11:18808302:C:T	18808302	NA,T	NA,C	NA,1	NA,inf	NA,inf	NA,0.644997	0.000234584	0.000507382
2	chr11:18699400:G:T	18699400	NA,T	NA,G	NA,1	NA,inf	NA,inf	NA,0.817712	0.000234387	0.0005181
2	chr11:18354894:C:T	18354894	NA,T	NA,C	NA,1	NA,inf	NA,inf	NA,0.6831	0.000234204	0.000510143
2	chr11:18459522:TATC:T	18459522	T,NA	TATC,NA	1,NA	-inf,NA	inf,NA	0.577359,NA	0.000234175	0.000499898
2	chr11:18882758:A:G	18882758	G,G	A,A	1,1	-inf,-inf	inf,inf	0.246029,1.38406	0.000233869	0.000499826
2	chr11:18356036:G:T	18356036	NA,T	NA,G	NA,1	NA,inf	NA,inf	NA,0.681775	0.000233763	0.00050918
2	chr11:18173680:G:A	18173680	NA,A	NA,G	NA,1	NA,inf	NA,inf	NA,0.644831	0.000233571	0.000507639
2	chr11:18335567:G:C	18335567	NA,C	NA,G	NA,1	NA,inf	NA,inf	NA,0.680971	0.00023348	0.000508565
2	chr11:18334843:A:G	18334843	NA,G	NA,A	NA,1	NA,inf	NA,inf	NA,0.680971	0.00023348	0.000508565
2	chr11:18141398:C:T	18141398	T,T	C,C	1,1	inf,inf	inf,inf	0.984651,0.746168	0.000233369	0.000504965
2	chr11:19037545:T:TAC	19037545	NA,TAC	NA,T	NA,1	NA,inf	NA,inf	NA,0.622546	0.000233327	0.000506077
2	chr11:18416140:A:G	18416140	G,NA	A,NA	1,NA	-inf,NA	inf,NA	0.752566,NA	0.000233233	0.000508511
2	chr11:19001201:C:T	19001201	NA,T	NA,C	NA,1	NA,-inf	NA,inf	NA,0.5848	0.000232677	0.000503365
2	chr11:18776856:T:C	18776856	NA,C	NA,T	NA,1	NA,-inf	NA,inf	NA,0.589744	0.000232568	0.000506384
2	chr11:18184119:A:G	18184119	G,NA	A,NA	1,NA	inf,NA	inf,NA	0.740781,NA	0.000232417	0.000506042
2	chr11:18320847:T:C	18320847	NA,C	NA,T	NA,1	NA,inf	NA,inf	NA,0.676901	0.00023222	0.000505812
2	chr11:18757254:G:A	18757254	A,NA	G,NA	1,NA	inf,NA	inf,NA	0.8582,NA	0.000232204	0.000515267
2	chr11:18702185:G:C	18702185	NA,C	NA,G	NA,1	NA,inf	NA,inf	NA,0.614774	0.000232164	0.000503292
2	chr11:18264856:C:T	18264856	NA,T	NA,C	NA,1	NA,-inf	NA,inf	NA,0.603674	0.000232121	0.000504123
2	chr11:18844199:T:C	18844199	C,C	T,T	1,1	-inf,inf	inf,inf	0.0415516,1.42724	0.000232103	0.000502237
2	chr11:19008973:G:A	19008973	NA,A	NA,G	NA,1	NA,-inf	NA,inf	NA,0.620581	0.000231926	0.000503324
2	chr11:19086528:C:A	19086528	NA,A	NA,C	NA,1	NA,-inf	NA,inf	NA,0.548366	0.000231523	0.000505109
2	chr11:18238465:C:T	18238465	NA,T	NA,C	NA,1	NA,-inf	NA,inf	NA,0.600349	0.000230904	0.000500919
2	chr11:18820698:G:A	18820698	NA,A	NA,G	NA,1	NA,inf	NA,inf	NA,0.611653	0.000230417	0.000500881
2	chr11:18739891:C:T	18739891	NA,T	NA,C	NA,1	NA,-inf	NA,inf	NA,0.59256	0.00023013	0.000500458
2	chr11:18793658:A:C	18793658	NA,C	NA,A	NA,1	NA,-inf	NA,inf	NA,0.613671	0.000230092	0.000498615
2	chr11:18954137:C:T	18954137	NA,T	NA,C	NA,1	NA,-inf	NA,inf	NA,0.58098	0.000229957	0.000498327
2	chr11:18794094:A:G	18794094	NA,G	NA,A	NA,1	NA,-inf	NA,inf	NA,0.613198	0.000229936	0.000498277
2	chr11:18221742:G:A	18221742	NA,A	NA,G	NA,1	NA,-inf	NA,inf	NA,0.598182	0.000229842	0.000498642
2	chr11:18811914:C:A	18811914	NA,A	NA,C	NA,1	NA,-inf	NA,inf	NA,0.608877	0.000229596	0.00049791
2	chr11:18720358:G:A	18720358	A,A	G,G	1,1	-inf,-inf	inf,inf	0.697302,1.04457	0.000229255	0.000493396
2	chr11:18332525:A:G	18332525	NA,G	NA,A	NA,1	NA,inf	NA,inf	NA,0.667852	0.00022915	0.000499114
2	chr11:18542633:A:G	18542633	G,NA	A,NA	1,NA	-inf,NA	inf,NA	0.465914,NA	0.000229091	0.000486479
2	chr11:18931095:A:T	18931095	NA,T	NA,A	NA,1	NA,inf	NA,inf	NA,0.601828	0.000228522	0.000495812
2	chr11:18890946:C:T	18890946	NA,T	NA,C	NA,1	NA,-inf	NA,inf	NA,0.607876	0.000228274	0.000494725
2	chr11:18144546:T:C	18144546	NA,C	NA,T	NA,1	NA,inf	NA,inf	NA,0.602634	0.000228025	0.000495156
2	chr11:18196801:C:T	18196801	T,T	C,C	1,1	inf,inf	inf,inf	0.0884649,1.4366	0.000227745	0.000492285
2	chr11:18907917:T:C	18907917	NA,C	NA,T	NA,1	NA,-inf	NA,inf	NA,0.596026	0.000227552	0.000492326
2	chr11:18981934:TG:T	18981934	NA,T	NA,TG	NA,1	NA,-inf	NA,inf	NA,0.609532	0.000227497	0.000493262
2	chr11:18678937:G:A	18678937	A,A	G,G	1,1	inf,-inf	inf,inf	1.22047,1.04865	0.00022726	0.000523009
2	chr11:19009896:A:G	19009896	G,G	A,A	1,1	inf,-inf	inf,inf	0.109825,1.58059	0.000227156	0.000490209
2	chr11:18373805:G:A	18373805	A,A	G,G	1,1	inf,inf	inf,inf	1.26014,0.0616941	0.00022712	0.000484963
2	chr11:18679887:AAGC:A	18679887	NA,A	NA,AAGC	NA,1	NA,-inf	NA,inf	NA,0.621461	0.000226654	0.000491661
2	chr11:18814328:C:T	18814328	NA,T	NA,C	NA,1	NA,-inf	NA,inf	NA,0.602553	0.000226307	0.00049019
2	chr11:18244538:G:A	18244538	NA,A	NA,G	NA,1	NA,inf	NA,inf	NA,0.582136	0.000226217	0.000490951
2	chr11:18839765:G:A	18839765	NA,A	NA,G	NA,1	NA,inf	NA,inf	NA,0.589797	0.000226159	0.000489183
2	chr11:18477166:A:T	18477166	T,T	A,A	1,1	inf,inf	inf,inf	1.76021,0.101178	0.000226016	0.000498531
2	chr11:18505448:G:T	18505448	NA,T	NA,G	NA,1	NA,-inf	NA,inf	NA,0.616854	0.000225918	0.000489838
2	chr11:18345086:G:A	18345086	NA,A	NA,G	NA,1	NA,inf	NA,inf	NA,0.657867	0.000225868	0.000491957
2	chr11:18324722:CTAGTAGTTCCTCT:C	18324722	NA,C	NA,CTAGTAGTTCCTCT	NA,1	NA,inf	NA,inf	NA,0.65744	0.000225789	0.000491782
2	chr11:18968814:T:A	18968814	NA,A	NA,T	NA,1	NA,inf	NA,inf	NA,0.671237	0.00022558	0.000486797
2	chr11:18927627:C:T	18927627	NA,T	NA,C	NA,1	NA,-inf	NA,inf	NA,0.584343	0.000225567	0.000488456
2	chr11:18759342:A:G	18759342	NA,G	NA,A	NA,1	NA,inf	NA,inf	NA,0.569823	0.000225486	0.000490207
2	chr11:18887311:G:A	18887311	A,A	G,G	1,1	-inf,-inf	inf,inf	0.181806,1.40789	0.000225296	0.000482112
2	chr11:18944620:G:A	18944620	NA,A	NA,G	NA,1	NA,-inf	NA,inf	NA,0.573351	0.000225182	0.000487313
2	chr11:18243209:T:C	18243209	C,C	T,T	1,1	-inf,inf	inf,inf	1.52103,0.172075	0.000225129	0.000497281
2	chr11:18518492:T:C	18518492	NA,C	NA,T	NA,1	NA,-inf	NA,inf	NA,0.614159	0.00022487	0.000487545
2	chr11:18766655:T:C	18766655	NA,C	NA,T	NA,1	NA,-inf	NA,inf	NA,0.584257	0.000224846	0.000488442
2	chr11:18520256:C:T	18520256	NA,T	NA,C	NA,1	NA,-inf	NA,inf	NA,0.612952	0.000224479	0.0004867
2	chr11:18558392:C:T	18558392	NA,T	NA,C	NA,1	NA,-inf	NA,inf	NA,0.612952	0.000224479	0.0004867
2	chr11:18519837:A:AAATAAAGT	18519837	NA,AAATAAAGT	NA,A	NA,1	NA,-inf	NA,inf	NA,0.612952	0.000224479	0.0004867
2	chr11:18548959:A:T	18548959	T,NA	A,NA	1,NA	-inf,NA	inf,NA	0.455229,NA	0.000224468	0.000476799
2	chr11:18558391:T:A	18558391	NA,A	NA,T	NA,1	NA,-inf	NA,inf	NA,0.612598	0.000224366	0.000486455
2	chr11:18703852:C:T	18703852	T,NA	C,NA	1,NA	inf,NA	inf,NA	0.878752,NA	0.000224159	0.00050141
2	chr11:18569813:T:A	18569813	NA,A	NA,T	NA,1	NA,-inf	NA,inf	NA,0.611459	0.000223995	0.000485651
2	chr11:18497532:T:C	18497532	NA,C	NA,T	NA,1	NA,-inf	NA,inf	NA,0.585869	0.000223812	0.000486186
2	chr11:19045695:T:A	19045695	A,A	T,T	1,1	-inf,-inf	inf,inf	0.107151,1.45302	0.000223661	0.000483779
2	chr11:18525047:G:T	18525047	NA,T	NA,G	NA,1	NA,-inf	NA,inf	NA,0.609362	0.000223308	0.000484166
2	chr11:18131546:G:T	18131546	T,T	G,G	1,1	inf,inf	inf,inf	0.948405,0.757196	0.00022323	0.000482913
2	chr11:18827400:A:G	18827400	NA,G	NA,A	NA,1	NA,inf	NA,inf	NA,0.588432	0.000223117	0.000485159
2	chr11:18520743:A:G	18520743	NA,G	NA,A	NA,1	NA,-inf	NA,inf	NA,0.608752	0.000223115	0.000483748
2	chr11:18520139:C:G	18520139	NA,G	NA,C	NA,1	NA,-inf	NA,inf	NA,0.608405	0.00022299	0.000483475
2	chr11:18512504:T:C	18512504	NA,C	NA,T	NA,1	NA,-inf	NA,inf	NA,0.607646	0.000222914	0.000483342
2	chr11:18379426:G:A	18379426	A,A	G,G	1,1	-inf,-inf	inf,inf	1.63707,0.240527	0.000222853	0.000496866
2	chr11:18497509:C:A	18497509	NA,A	NA,C	NA,1	NA,-inf	NA,inf	NA,0.607139	0.000222756	0.000483001
2	chr11:18481167:A:T	18481167	NA,T	NA,A	NA,1	NA,-inf	NA,inf	NA,0.606967	0.000222694	0.000482866
2	chr11:18795793:T:C	18795793	C,C	T,T	1,1	inf,-inf	inf,inf	0.596368,1.15382	0.000222617	0.000477167
2	chr11:18496810:G:A	18496810	NA,A	NA,G	NA,1	NA,-inf	NA,inf	NA,0.60486	0.000222017	0.000481401
2	chr11:18512287:T:A	18512287	NA,A	NA,T	NA,1	NA,-inf	NA,inf	NA,0.604733	0.000221978	0.000481315
2	chr11:19003513:C:T	19003513	NA,T	NA,C	NA,1	NA,inf	NA,inf	NA,0.553501	0.000221912	0.000483409
2	chr11:18984696:A:C	18984696	NA,C	NA,A	NA,1	NA,-inf	NA,inf	NA,0.567948	0.000221867	0.000481625
2	chr11:18791544:G:A	18791544	NA,A	NA,G	NA,1	NA,-inf	NA,inf	NA,0.572552	0.000221712	0.000479808
2	chr11:18931899:A:G	18931899	NA,G	NA,A	NA,1	NA,inf	NA,inf	NA,0.599044	0.000221703	0.000480887
2	chr11:18986422:T:C	18986422	NA,C	NA,T	NA,1	NA,-inf	NA,inf	NA,0.56568	0.000221594	0.000481138
2	chr11:18659060:A:G	18659060	NA,G	NA,A	NA,1	NA,inf	NA,inf	NA,0.55695	0.000221572	0.000481902
2	chr11:18828439:G:T	18828439	T,NA	G,NA	1,NA	inf,NA	inf,NA	0.655361,NA	0.000221342	0.00047773
2	chr11:18261246:C:G	18261246	NA,G	NA,C	NA,1	NA,-inf	NA,inf	NA,0.564371	0.000221266	0.000481129
2	chr11:18345096:TAGGAGGATCACTTGAGCCC:T	18345096	NA,T	NA,TAGGAGGATCACTTGAGCCC	NA,1	NA,inf	NA,inf	NA,0.642792	0.00022112	0.000481605
2	chr11:18510444:T:C	18510444	NA,C	NA,T	NA,1	NA,-inf	NA,inf	NA,0.601629	0.000221075	0.00047938
2	chr11:18670189:C:G	18670189	NA,G	NA,C	NA,1	NA,inf	NA,inf	NA,0.555372	0.00022105	0.000480767
2	chr11:18658821:C:G	18658821	NA,G	NA,C	NA,1	NA,inf	NA,inf	NA,0.555372	0.00022105	0.000480767
2	chr11:19057810:T:A	19057810	NA,A	NA,T	NA,1	NA,-inf	NA,inf	NA,0.578152	0.000221003	0.000478857
2	chr11:18967248:A:G	18967248	NA,G	NA,A	NA,1	NA,-inf	NA,inf	NA,0.570877	0.000220241	0.000476358
2	chr11:18205325:C:G	18205325	NA,G	NA,C	NA,1	NA,inf	NA,inf	NA,0.569269	0.00022022	0.000478448
2	chr11:18655393:C:A	18655393	NA,A	NA,C	NA,1	NA,inf	NA,inf	NA,0.552112	0.000219978	0.000478435
2	chr11:18880621:G:A	18880621	NA,A	NA,G	NA,1	NA,inf	NA,inf	NA,0.581927	0.000219861	0.000478808
2	chr11:18774933:G:A	18774933	A,A	G,G	1,1	-inf,inf	inf,inf	1.63296,0.0419292	0.000218742	0.000480575
2	chr11:18575212:CA:C	18575212	C,C	CA,CA	1,1	inf,-inf	inf,inf	1.81305,0.0972257	0.000218654	0.000486874
2	chr11:18390217:T:C	18390217	C,NA	T,NA	1,NA	-inf,NA	inf,NA	0.542766,NA	0.000218509	0.000467045
2	chr11:18320534:T:C	18320534	C,C	T,T	1,1	-inf,-inf	inf,inf	0.826926,0.955994	0.000218508	0.000471208
2	chr11:18671186:T:C	18671186	NA,C	NA,T	NA,1	NA,-inf	NA,inf	NA,0.58994	0.000218445	0.000473591
2	chr11:18574965:G:T	18574965	T,T	G,G	1,1	inf,-inf	inf,inf	1.75648,0.224194	0.000218194	0.000485387
2	chr11:18497431:G:C	18497431	NA,C	NA,G	NA,1	NA,-inf	NA,inf	NA,0.591534	0.000217811	0.000472296
2	chr11:18259849:ACT:A	18259849	NA,A	NA,ACT	NA,1	NA,-inf	NA,inf	NA,0.553201	0.000217765	0.000473544
2	chr11:18201508:C:T	18201508	NA,T	NA,C	NA,1	NA,-inf	NA,inf	NA,0.518398	0.000217652	0.000471897
2	chr11:18831583:G:T	18831583	NA,T	NA,G	NA,1	NA,inf	NA,inf	NA,0.595369	0.000217115	0.000469704
2	chr11:18966261:T:C	18966261	NA,C	NA,T	NA,1	NA,-inf	NA,inf	NA,0.560563	0.000217104	0.000471134
2	chr11:18800095:A:T	18800095	NA,T	NA,A	NA,1	NA,-inf	NA,inf	NA,0.579651	0.000216919	0.000469798
2	chr11:18805426:A:C	18805426	NA,C	NA,A	NA,1	NA,-inf	NA,inf	NA,0.568455	0.000216849	0.000470438
2	chr11:18527549:T:C	18527549	NA,C	NA,T	NA,1	NA,-inf	NA,inf	NA,0.588513	0.000216736	0.000469944
2	chr11:18770351:T:C	18770351	NA,C	NA,T	NA,1	NA,inf	NA,inf	NA,0.552654	0.000216194	0.000469673
2	chr11:18216211:GA:G	18216211	NA,G	NA,GA	NA,1	NA,-inf	NA,inf	NA,0.556269	0.000216121	0.0004689
2	chr11:18669071:G:A	18669071	NA,A	NA,G	NA,1	NA,inf	NA,inf	NA,0.539009	0.000215967	0.000469687
2	chr11:18791081:G:A	18791081	A,NA	G,NA	1,NA	-inf,NA	inf,NA	0.631051,NA	0.000215888	0.000467568
2	chr11:18843956:A:G	18843956	NA,G	NA,A	NA,1	NA,-inf	NA,inf	NA,0.56887	0.000215648	0.000467501
2	chr11:19086851:C:T	19086851	NA,T	NA,C	NA,1	NA,-inf	NA,inf	NA,0.503109	0.000215485	0.000469893
2	chr11:18276484:C:T	18276484	NA,T	NA,C	NA,1	NA,inf	NA,inf	NA,0.619068	0.000215159	0.000468679
2	chr11:19107668:G:A	19107668	NA,A	NA,G	NA,1	NA,-inf	NA,inf	NA,0.549275	0.000215145	0.000467201
2	chr11:18459439:T:C	18459439	NA,C	NA,T	NA,1	NA,-inf	NA,inf	NA,0.54824	0.000214986	0.000467417
2	chr11:18471957:C:T	18471957	NA,T	NA,C	NA,1	NA,-inf	NA,inf	NA,0.581354	0.000214823	0.000465831
2	chr11:18829792:A:C	18829792	NA,C	NA,A	NA,1	NA,-inf	NA,inf	NA,0.563042	0.000214748	0.000465614
2	chr11:18721982:T:C	18721982	NA,C	NA,T	NA,1	NA,-inf	NA,inf	NA,0.554533	0.000214661	0.000466627
2	chr11:18419023:TCA:T	18419023	T,NA	TCA,NA	1,NA	inf,NA	inf,NA	0.796768,NA	0.000214559	0.000475965
2	chr11:18215204:G:T	18215204	NA,T	NA,G	NA,1	NA,-inf	NA,inf	NA,0.538186	0.000214453	0.000465325
2	chr11:18828438:G:C	18828438	C,NA	G,NA	1,NA	inf,NA	inf,NA	0.63594,NA	0.000214451	0.000462935
2	chr11:18817478:C:A	18817478	NA,A	NA,C	NA,1	NA,-inf	NA,inf	NA,0.559782	0.000213893	0.000463788
2	chr11:18457116:A:G	18457116	G,NA	A,NA	1,NA	inf,NA	inf,NA	0.736251,NA	0.000213844	0.000464881
2	chr11:18461768:C:A	18461768	NA,A	NA,C	NA,1	NA,inf	NA,inf	NA,0.615476	0.000213713	0.000466329
2	chr11:18587292:G:A	18587292	A,A	G,G	1,1	inf,-inf	inf,inf	1.79713,0.0999385	0.000213525	0.000475127
2	chr11:18561203:G:A	18561203	NA,A	NA,G	NA,1	NA,-inf	NA,inf	NA,0.575871	0.000213387	0.000462568
2	chr11:18259718:A:G	18259718	NA,G	NA,A	NA,1	NA,-inf	NA,inf	NA,0.538996	0.000213357	0.000463939
2	chr11:18978717:G:A	18978717	NA,A	NA,G	NA,1	NA,-inf	NA,inf	NA,0.539106	0.000212972	0.000462439
2	chr11:18125801:C:T	18125801	NA,T	NA,C	NA,1	NA,inf	NA,inf	NA,0.555492	0.000212956	0.000462194
2	chr11:19079577:C:T	19079577	NA,T	NA,C	NA,1	NA,-inf	NA,inf	NA,0.535288	0.000212816	0.000461957
2	chr11:18516367:CAG:C	18516367	NA,C	NA,CAG	NA,1	NA,inf	NA,inf	NA,0.535383	0.000212617	0.00046187
2	chr11:18200991:G:A	18200991	NA,A	NA,G	NA,1	NA,-inf	NA,inf	NA,0.536695	0.00021261	0.000461713
2	chr11:18200701:T:C	18200701	NA,C	NA,T	NA,1	NA,-inf	NA,inf	NA,0.535863	0.000212347	0.000461143
2	chr11:18783768:C:T	18783768	T,NA	C,NA	1,NA	inf,NA	inf,NA	0.686031,NA	0.000212184	0.000459857
2	chr11:18132573:C:A	18132573	A,A	C,C	1,1	inf,inf	inf,inf	0.925665,0.75006	0.000212018	0.000458675
2	chr11:18709458:C:T	18709458	NA,T	NA,C	NA,1	NA,-inf	NA,inf	NA,0.518852	0.000211829	0.000460838
2	chr11:18855620:T:C	18855620	C,NA	T,NA	1,NA	inf,NA	inf,NA	0.674094,NA	0.000211779	0.000459342
2	chr11:18489873:A:G	18489873	NA,G	NA,A	NA,1	NA,-inf	NA,inf	NA,0.570855	0.000211437	0.000458515
2	chr11:19060168:G:A	19060168	NA,A	NA,G	NA,1	NA,-inf	NA,inf	NA,0.553982	0.000210714	0.000457368
2	chr11:18374496:A:G	18374496	G,NA	A,NA	1,NA	-inf,NA	inf,NA	1.22723,NA	0.000210498	0.000509111
2	chr11:18811240:A:AATTT	18811240	NA,AATTT	NA,A	NA,1	NA,inf	NA,inf	NA,0.56844	0.000210308	0.000455076
2	chr11:18621691:A:C	18621691	NA,C	NA,A	NA,1	NA,inf	NA,inf	NA,0.521528	0.000210083	0.000456831
2	chr11:18505870:T:C	18505870	C,C	T,T	1,1	inf,inf	inf,inf	1.72333,0.0899835	0.000209474	0.000462195
2	chr11:18271149:G:A	18271149	NA,A	NA,G	NA,1	NA,inf	NA,inf	NA,0.601204	0.000209467	0.000456305
2	chr11:18254114:G:A	18254114	A,A	G,G	1,1	inf,inf	inf,inf	1.40372,0.248985	0.00020941	0.000460232
2	chr11:18729339:G:A	18729339	A,A	G,G	1,1	inf,-inf	inf,inf	1.12533,0.685166	0.000209335	0.000463585
2	chr11:18487487:C:A	18487487	A,A	C,C	1,1	inf,inf	inf,inf	1.72278,0.0911255	0.000209334	0.000461891
2	chr11:18515009:A:G	18515009	NA,G	NA,A	NA,1	NA,inf	NA,inf	NA,0.524315	0.000209157	0.000454374
2	chr11:18195342:T:C	18195342	NA,C	NA,T	NA,1	NA,inf	NA,inf	NA,0.533916	0.000209074	0.000454395
2	chr11:18684494:G:A	18684494	NA,A	NA,G	NA,1	NA,inf	NA,inf	NA,0.519967	0.000208894	0.000453621
2	chr11:18170524:C:T	18170524	NA,T	NA,C	NA,1	NA,inf	NA,inf	NA,0.565991	0.000208678	0.000453402
2	chr11:18419026:TAA:T	18419026	T,NA	TAA,NA	1,NA	inf,NA	inf,NA	0.777565,NA	0.000208639	0.00046264
2	chr11:18964463:G:A	18964463	NA,A	NA,G	NA,1	NA,-inf	NA,inf	NA,0.551281	0.000208232	0.00045183
2	chr11:18381563:C:T	18381563	NA,T	NA,C	NA,1	NA,inf	NA,inf	NA,0.540638	0.000208213	0.00045167
2	chr11:18484085:G:A	18484085	A,A	G,G	1,1	inf,inf	inf,inf	1.71225,0.10922	0.000208109	0.000459169
2	chr11:18215399:G:A	18215399	NA,A	NA,G	NA,1	NA,-inf	NA,inf	NA,0.515815	0.000207903	0.00045113
2	chr11:19032040:T:C	19032040	NA,C	NA,T	NA,1	NA,inf	NA,inf	NA,0.575145	0.000207702	0.00045007
2	chr11:18937320:A:C	18937320	NA,C	NA,A	NA,1	NA,inf	NA,inf	NA,0.586896	0.000207419	0.000448716
2	chr11:19061775:TTC:T	19061775	T,T	TTC,TTC	1,1	-inf,inf	inf,inf	0.166948,1.45261	0.000206966	0.000449913
2	chr11:18509472:A:AT	18509472	NA,AT	NA,A	NA,1	NA,-inf	NA,inf	NA,0.522927	0.000206687	0.000449699
2	chr11:18133667:C:T	18133667	T,T	C,C	1,1	inf,inf	inf,inf	0.887987,0.773897	0.000206665	0.000447079
2	chr11:19044126:T:C	19044126	NA,C	NA,T	NA,1	NA,inf	NA,inf	NA,0.519711	0.000206547	0.000448759
2	chr11:18658560:A:G	18658560	NA,G	NA,A	NA,1	NA,inf	NA,inf	NA,0.735328	0.000206478	0.000457407
2	chr11:18806460:G:A	18806460	NA,A	NA,G	NA,1	NA,-inf	NA,inf	NA,0.533284	0.000206273	0.000447548
2	chr11:18698094:G:A	18698094	NA,A	NA,G	NA,1	NA,inf	NA,inf	NA,0.523053	0.000206038	0.000447364
2	chr11:18807661:C:T	18807661	NA,T	NA,C	NA,1	NA,-inf	NA,inf	NA,0.531946	0.000205884	0.000446705
2	chr11:18928069:C:T	18928069	NA,T	NA,C	NA,1	NA,inf	NA,inf	NA,0.510674	0.000205876	0.000447204
2	chr11:18417138:C:T	18417138	NA,T	NA,C	NA,1	NA,inf	NA,inf	NA,0.529934	0.000205853	0.000446446
2	chr11:18807641:C:T	18807641	NA,T	NA,C	NA,1	NA,-inf	NA,inf	NA,0.531636	0.000205792	0.000446507
2	chr11:18806509:A:G	18806509	NA,G	NA,A	NA,1	NA,-inf	NA,inf	NA,0.531578	0.000205775	0.000446469
2	chr11:18806503:A:G	18806503	NA,G	NA,A	NA,1	NA,-inf	NA,inf	NA,0.531578	0.000205775	0.000446469
2	chr11:18806167:A:G	18806167	NA,G	NA,A	NA,1	NA,-inf	NA,inf	NA,0.531048	0.00020562	0.000446134
2	chr11:18408791:T:C	18408791	C,C	T,T	1,1	-inf,-inf	inf,inf	1.22193,0.403419	0.000205598	0.000439344
2	chr11:18806469:C:T	18806469	NA,T	NA,C	NA,1	NA,-inf	NA,inf	NA,0.530834	0.000205549	0.000445981
2	chr11:18806470:T:C	18806470	NA,C	NA,T	NA,1	NA,-inf	NA,inf	NA,0.530834	0.000205549	0.000445981
2	chr11:18806471:G:A	18806471	NA,A	NA,G	NA,1	NA,-inf	NA,inf	NA,0.530593	0.000205484	0.000445839
2	chr11:18806486:T:C	18806486	NA,C	NA,T	NA,1	NA,-inf	NA,inf	NA,0.530209	0.000205372	0.000445597
2	chr11:18904929:T:C	18904929	C,NA	T,NA	1,NA	-inf,NA	inf,NA	0.830552,NA	0.000205282	0.000457502
2	chr11:18838680:A:T	18838680	NA,T	NA,A	NA,1	NA,inf	NA,inf	NA,0.533161	0.000205137	0.000446764
2	chr11:18458846:T:C	18458846	NA,C	NA,T	NA,1	NA,inf	NA,inf	NA,0.575185	0.000204954	0.000446545
2	chr11:18927259:A:G	18927259	NA,G	NA,A	NA,1	NA,-inf	NA,inf	NA,0.524094	0.000204818	0.00044415
2	chr11:18806485:C:G	18806485	NA,G	NA,C	NA,1	NA,-inf	NA,inf	NA,0.528181	0.000204783	0.000444322
2	chr11:19089871:G:A	19089871	A,NA	G,NA	1,NA	inf,NA	inf,NA	0.524021,NA	0.000204735	0.000440055
2	chr11:18836754:G:T	18836754	NA,T	NA,G	NA,1	NA,inf	NA,inf	NA,0.529863	0.000204683	0.000445041
2	chr11:18490900:T:C	18490900	C,NA	T,NA	1,NA	-inf,NA	inf,NA	0.407091,NA	0.000204664	0.000435365
2	chr11:18636347:G:A	18636347	A,A	G,G	1,1	inf,inf	inf,inf	1.56886,0.696505	0.000204581	0.000519517
2	chr11:18215480:G:A	18215480	A,NA	G,NA	1,NA	inf,NA	inf,NA	0.699503,NA	0.00020457	0.000447646
2	chr11:18228426:T:C	18228426	NA,C	NA,T	NA,1	NA,-inf	NA,inf	NA,0.473321	0.000204514	0.000442011
2	chr11:18441152:A:G	18441152	NA,G	NA,A	NA,1	NA,inf	NA,inf	NA,0.604931	0.000204431	0.000444856
2	chr11:19090632:T:C	19090632	NA,C	NA,T	NA,1	NA,inf	NA,inf	NA,0.528492	0.000203778	0.000442396
2	chr11:18956908:T:C	18956908	NA,C	NA,T	NA,1	NA,-inf	NA,inf	NA,0.518086	0.000203733	0.000440756
2	chr11:19011375:C:T	19011375	T,NA	C,NA	1,NA	inf,NA	inf,NA	0.57472,NA	0.00020358	0.000439525
2	chr11:18654394:G:A	18654394	NA,A	NA,G	NA,1	NA,inf	NA,inf	NA,0.500295	0.000203541	0.000442606
2	chr11:18888739:G:T	18888739	NA,T	NA,G	NA,1	NA,inf	NA,inf	NA,0.521812	0.00020352	0.000443222
2	chr11:19032818:T:A	19032818	NA,A	NA,T	NA,1	NA,-inf	NA,inf	NA,0.52277	0.000203387	0.000440908
2	chr11:18237116:T:A	18237116	NA,A	NA,T	NA,1	NA,inf	NA,inf	NA,0.536061	0.000203378	0.000441313
2	chr11:18232835:G:T	18232835	NA,T	NA,G	NA,1	NA,inf	NA,inf	NA,0.534757	0.000203009	0.000440511
2	chr11:18887601:G:A	18887601	A,A	G,G	1,1	-inf,-inf	inf,inf	0.212579,1.3294	0.000202833	0.000434129
2	chr11:18879624:T:A	18879624	A,NA	T,NA	1,NA	-inf,NA	inf,NA	0.821442,NA	0.000202802	0.000451848
2	chr11:18347037:T:C	18347037	NA,C	NA,T	NA,1	NA,inf	NA,inf	NA,0.57981	0.000202726	0.000441467
2	chr11:18970335:C:T	18970335	T,NA	C,NA	1,NA	-inf,NA	inf,NA	0.635319,NA	0.000202614	0.0004394
2	chr11:18393341:C:T	18393341	T,T	C,C	1,1	-inf,-inf	inf,inf	1.64905,0.0618642	0.000202588	0.000452535
2	chr11:18462765:G:A	18462765	NA,A	NA,G	NA,1	NA,inf	NA,inf	NA,0.549973	0.000202393	0.000440692
2	chr11:18485600:T:C	18485600	C,NA	T,NA	1,NA	-inf,NA	inf,NA	0.401413,NA	0.000202302	0.000430423
2	chr11:19060885:G:A	19060885	NA,A	NA,G	NA,1	NA,-inf	NA,inf	NA,0.508617	0.000202266	0.000439265
2	chr11:18850904:C:T	18850904	NA,T	NA,C	NA,1	NA,inf	NA,inf	NA,0.497376	0.000202183	0.000439884
2	chr11:18389218:G:T	18389218	NA,T	NA,G	NA,1	NA,inf	NA,inf	NA,0.510843	0.000202089	0.000438683
2	chr11:18808154:C:T	18808154	NA,T	NA,C	NA,1	NA,-inf	NA,inf	NA,0.516718	0.000201432	0.000437072
2	chr11:19036898:C:G	19036898	G,NA	C,NA	1,NA	-inf,NA	inf,NA	0.647028,NA	0.000201315	0.000438461
2	chr11:18725117:G:A	18725117	NA,A	NA,G	NA,1	NA,inf	NA,inf	NA,0.495918	0.000201299	0.000437272
2	chr11:18554269:T:C	18554269	C,NA	T,NA	1,NA	-inf,NA	inf,NA	1.06416,NA	0.000200861	0.000467534
2	chr11:19027952:T:C	19027952	C,NA	T,NA	1,NA	-inf,NA	inf,NA	0.628062,NA	0.000200736	0.000435282
2	chr11:18838325:AAC:A	18838325	NA,A	NA,AAC	NA,1	NA,inf	NA,inf	NA,0.522483	0.000200663	0.000434981
2	chr11:18569098:G:A	18569098	NA,A	NA,G	NA,1	NA,-inf	NA,inf	NA,0.531923	0.000200184	0.000434124
2	chr11:18769136:C:T	18769136	T,NA	C,NA	1,NA	inf,NA	inf,NA	0.691063,NA	0.00020013	0.000438026
2	chr11:18578708:A:G	18578708	NA,G	NA,A	NA,1	NA,-inf	NA,inf	NA,0.501434	0.000200096	0.000435414
2	chr11:18827017:T:C	18827017	NA,C	NA,T	NA,1	NA,inf	NA,inf	NA,0.535716	0.0002	0.000432857
2	chr11:18130199:A:G	18130199	NA,G	NA,A	NA,1	NA,inf	NA,inf	NA,0.550052	0.000199262	0.000432562
2	chr11:18127038:C:G	18127038	NA,G	NA,C	NA,1	NA,inf	NA,inf	NA,0.550052	0.000199262	0.000432562
2	chr11:18209866:C:T	18209866	NA,T	NA,C	NA,1	NA,inf	NA,inf	NA,0.498349	0.000199249	0.000432781
2	chr11:18487246:AAAACTT:A	18487246	A,NA	AAAACTT,NA	1,NA	-inf,NA	inf,NA	0.390004,NA	0.00019912	0.00042369
2	chr11:18848919:C:T	18848919	T,NA	C,NA	1,NA	-inf,NA	inf,NA	0.561854,NA	0.000199068	0.000426614
2	chr11:18714700:G:A	18714700	A,A	G,G	1,1	-inf,-inf	inf,inf	1.58627,0.121656	0.000198924	0.000444574
2	chr11:18382688:C:T	18382688	T,T	C,C	1,1	inf,-inf	inf,inf	0.446107,1.38907	0.000198784	0.000442911
2	chr11:18723630:C:T	18723630	T,T	C,C	1,1	inf,-inf	inf,inf	1.39395,0.709331	0.000198665	0.000471971
2	chr11:18841255:A:G	18841255	NA,G	NA,A	NA,1	NA,-inf	NA,inf	NA,0.507607	0.000198523	0.000430509
2	chr11:18542245:G:A	18542245	NA,A	NA,G	NA,1	NA,-inf	NA,inf	NA,0.52193	0.000198028	0.000429323
2	chr11:18970562:C:T	18970562	NA,T	NA,C	NA,1	NA,-inf	NA,inf	NA,0.516292	0.000197931	0.000429479
2	chr11:18807836:T:G	18807836	NA,G	NA,T	NA,1	NA,-inf	NA,inf	NA,0.501106	0.000197857	0.000429531
2	chr11:18393510:G:T	18393510	T,T	G,G	1,1	-inf,-inf	inf,inf	1.63453,0.0564924	0.000197621	0.000441311
2	chr11:18971772:T:A	18971772	A,NA	T,NA	1,NA	-inf,NA	inf,NA	0.62412,NA	0.000197561	0.000429862
2	chr11:18866628:C:A	18866628	NA,A	NA,C	NA,1	NA,inf	NA,inf	NA,0.506901	0.000197331	0.00042974
2	chr11:18542998:T:A	18542998	NA,A	NA,T	NA,1	NA,-inf	NA,inf	NA,0.519423	0.000196935	0.00042694
2	chr11:18984790:GT:G	18984790	NA,G	NA,GT	NA,1	NA,-inf	NA,inf	NA,0.492489	0.000196792	0.0004259
2	chr11:18704977:T:C	18704977	NA,C	NA,T	NA,1	NA,inf	NA,inf	NA,0.592745	0.000196741	0.000428665
2	chr11:18975182:GCA:G	18975182	NA,G	NA,GCA	NA,1	NA,-inf	NA,inf	NA,0.491139	0.000196479	0.000425222
2	chr11:18841172:C:A	18841172	A,A	C,C	1,1	inf,-inf	inf,inf	0.579683,1.14642	0.000196273	0.000422351
2	chr11:18488976:G:A	18488976	NA,A	NA,G	NA,1	NA,-inf	NA,inf	NA,0.516814	0.000196209	0.000425542
2	chr11:18714387:T:G	18714387	NA,G	NA,T	NA,1	NA,inf	NA,inf	NA,0.489738	0.000196107	0.000425887
2	chr11:18537471:C:T	18537471	NA,T	NA,C	NA,1	NA,inf	NA,inf	NA,0.478852	0.00019605	0.000425908
2	chr11:18140935:C:T	18140935	T,T	C,C	1,1	inf,inf	inf,inf	0.890243,0.738905	0.000196047	0.000424214
2	chr11:18986072:G:A	18986072	NA,A	NA,G	NA,1	NA,-inf	NA,inf	NA,0.480484	0.000195935	0.000425476
2	chr11:18550596:A:G	18550596	NA,G	NA,A	NA,1	NA,-inf	NA,inf	NA,0.513303	0.000195705	0.000424298
2	chr11:18529908:C:T	18529908	NA,T	NA,C	NA,1	NA,-inf	NA,inf	NA,0.513297	0.000195704	0.000424296
2	chr11:18532411:A:G	18532411	NA,G	NA,A	NA,1	NA,-inf	NA,inf	NA,0.513297	0.000195704	0.000424296
2	chr11:18540794:G:A	18540794	NA,A	NA,G	NA,1	NA,-inf	NA,inf	NA,0.513297	0.000195704	0.000424296
2	chr11:18233051:A:G	18233051	NA,G	NA,A	NA,1	NA,-inf	NA,inf	NA,0.486026	0.00019569	0.000424653
2	chr11:18548754:A:G	18548754	NA,G	NA,A	NA,1	NA,inf	NA,inf	NA,0.47728	0.000195634	0.000425005
2	chr11:18122784:C:A	18122784	A,NA	C,NA	1,NA	inf,NA	inf,NA	0.776375,NA	0.00019562	0.000433628
2	chr11:18132076:A:G	18132076	NA,G	NA,A	NA,1	NA,inf	NA,inf	NA,0.535946	0.00019552	0.000424448
2	chr11:18956196:A:C	18956196	NA,C	NA,A	NA,1	NA,-inf	NA,inf	NA,0.507311	0.000195506	0.000424225
2	chr11:18397885:T:C	18397885	C,C	T,T	1,1	-inf,-inf	inf,inf	1.62911,0.0254971	0.000195502	0.000436505
2	chr11:18128703:A:T	18128703	NA,T	NA,A	NA,1	NA,inf	NA,inf	NA,0.494895	0.000195453	0.000424641
2	chr11:19028393:C:T	19028393	NA,T	NA,C	NA,1	NA,-inf	NA,inf	NA,0.478809	0.000195396	0.000423506
2	chr11:18520107:G:A	18520107	NA,A	NA,G	NA,1	NA,-inf	NA,inf	NA,0.512065	0.00019538	0.000423595
2	chr11:18124955:G:T	18124955	NA,T	NA,G	NA,1	NA,inf	NA,inf	NA,0.533237	0.000195352	0.00042438
2	chr11:18135610:C:T	18135610	T,NA	C,NA	1,NA	inf,NA	inf,NA	0.580003,NA	0.000195284	0.00042284
2	chr11:18546632:G:A	18546632	NA,A	NA,G	NA,1	NA,-inf	NA,inf	NA,0.511558	0.000195239	0.000423291
2	chr11:18413909:G:A	18413909	NA,A	NA,G	NA,1	NA,-inf	NA,inf	NA,0.4895	0.000195002	0.0004234
2	chr11:18715080:C:T	18715080	T,T	C,C	1,1	-inf,-inf	inf,inf	1.51046,0.237028	0.000194964	0.000434847
2	chr11:19037563:C:T	19037563	NA,T	NA,C	NA,1	NA,inf	NA,inf	NA,0.528613	0.00019495	0.000422509
2	chr11:19073206:C:G	19073206	NA,G	NA,C	NA,1	NA,inf	NA,inf	NA,0.484855	0.000194691	0.00042319
2	chr11:18494457:A:G	18494457	NA,G	NA,A	NA,1	NA,-inf	NA,inf	NA,0.508527	0.000194565	0.000421856
2	chr11:18428945:A:C	18428945	C,NA	A,NA	1,NA	-inf,NA	inf,NA	0.989747,NA	0.000194449	0.000447063
2	chr11:18545255:T:C	18545255	NA,C	NA,T	NA,1	NA,-inf	NA,inf	NA,0.508059	0.000194318	0.000421299
2	chr11:18127475:C:T	18127475	NA,T	NA,C	NA,1	NA,-inf	NA,inf	NA,0.484949	0.000194272	0.000421354
2	chr11:18824672:T:G	18824672	NA,G	NA,T	NA,1	NA,-inf	NA,inf	NA,0.464892	0.000194243	0.000420451
2	chr11:18821028:T:C	18821028	NA,C	NA,T	NA,1	NA,inf	NA,inf	NA,0.49138	0.000194158	0.000422056
2	chr11:18175168:G:A	18175168	NA,A	NA,G	NA,1	NA,inf	NA,inf	NA,0.514547	0.000194135	0.000421871
2	chr11:19046892:C:T	19046892	NA,T	NA,C	NA,1	NA,-inf	NA,inf	NA,0.458489	0.000193973	0.000421417
2	chr11:18152308:C:A	18152308	NA,A	NA,C	NA,1	NA,-inf	NA,inf	NA,0.439079	0.000193951	0.00041975
2	chr11:18808309:A:G	18808309	NA,G	NA,A	NA,1	NA,-inf	NA,inf	NA,0.474848	0.000193814	0.000419823
2	chr11:18729494:C:T	18729494	T,T	C,C	1,1	inf,-inf	inf,inf	1.12411,0.636068	0.000193764	0.000429137
2	chr11:18981892:C:G	18981892	NA,G	NA,C	NA,1	NA,-inf	NA,inf	NA,0.472965	0.000193748	0.000420729
2	chr11:18715024:T:C	18715024	C,C	T,T	1,1	-inf,-inf	inf,inf	1.43898,0.336633	0.000193684	0.000431529
2	chr11:18440715:G:T	18440715	NA,T	NA,G	NA,1	NA,-inf	NA,inf	NA,0.391001	0.000193511	0.000418699
2	chr11:18976686:T:C	18976686	NA,C	NA,T	NA,1	NA,-inf	NA,inf	NA,0.479286	0.000193311	0.000418392
2	chr11:18214947:T:A	18214947	A,NA	T,NA	1,NA	inf,NA	inf,NA	0.660329,NA	0.000193113	0.000422591
2	chr11:18385773:G:A	18385773	A,A	G,G	1,1	-inf,-inf	inf,inf	1.61952,0.0747519	0.000193076	0.000431127
2	chr11:18300344:T:C	18300344	NA,C	NA,T	NA,1	NA,-inf	NA,inf	NA,0.495972	0.000192774	0.000417842
2	chr11:18663399:G:A	18663399	A,A	G,G	1,1	-inf,-inf	inf,inf	0.171774,1.19219	0.000192748	0.000408835
2	chr11:18714400:T:C	18714400	C,C	T,T	1,1	-inf,-inf	inf,inf	1.55542,0.144641	0.000192658	0.000430215
2	chr11:18119168:T:C	18119168	NA,C	NA,T	NA,1	NA,inf	NA,inf	NA,0.523623	0.000192314	0.000417492
2	chr11:18372529:A:G	18372529	NA,G	NA,A	NA,1	NA,inf	NA,inf	NA,0.50126	0.00019231	0.000418313
2	chr11:19109223:G:A	19109223	A,A	G,G	1,1	inf,inf	inf,inf	0.465879,1.09804	0.000191822	0.000415509
2	chr11:18439631:T:G	18439631	G,NA	T,NA	1,NA	-inf,NA	inf,NA	1.06679,NA	0.000191589	0.000449998
2	chr11:18120942:C:T	18120942	NA,T	NA,C	NA,1	NA,inf	NA,inf	NA,0.519582	0.000191263	0.000415214
2	chr11:18767172:C:A	18767172	NA,A	NA,C	NA,1	NA,inf	NA,inf	NA,0.462901	0.000190982	0.000415271
2	chr11:19074844:C:A	19074844	NA,A	NA,C	NA,1	NA,inf	NA,inf	NA,0.497838	0.00019088	0.000414188
2	chr11:19084677:G:A	19084677	NA,A	NA,G	NA,1	NA,inf	NA,inf	NA,0.477542	0.000190672	0.000414301
2	chr11:18704798:G:C	18704798	C,NA	G,NA	1,NA	-inf,NA	inf,NA	1.19929,NA	0.000190645	0.00046321
2	chr11:18661721:A:G	18661721	NA,G	NA,A	NA,1	NA,inf	NA,inf	NA,0.705247	0.000190443	0.000422525
2	chr11:18812148:A:G	18812148	NA,G	NA,A	NA,1	NA,inf	NA,inf	NA,0.47797	0.000190438	0.000414651
2	chr11:19082685:C:T	19082685	NA,T	NA,C	NA,1	NA,-inf	NA,inf	NA,0.417329	0.00019034	0.000414962
2	chr11:18142757:C:T	18142757	NA,T	NA,C	NA,1	NA,-inf	NA,inf	NA,0.468445	0.000190304	0.000412648
2	chr11:18431348:G:A	18431348	NA,A	NA,G	NA,1	NA,inf	NA,inf	NA,0.473512	0.000190217	0.000412599
2	chr11:18863398:T:C	18863398	NA,C	NA,T	NA,1	NA,-inf	NA,inf	NA,0.439322	0.000190217	0.000413674
2	chr11:18148629:T:G	18148629	NA,G	NA,T	NA,1	NA,inf	NA,inf	NA,0.448493	0.000190133	0.000412847
2	chr11:18577968:T:G	18577968	NA,G	NA,T	NA,1	NA,-inf	NA,inf	NA,0.492236	0.000190067	0.000412101
2	chr11:18246305:G:A	18246305	NA,A	NA,G	NA,1	NA,inf	NA,inf	NA,0.460455	0.00019006	0.000412926
2	chr11:18408444:A:C	18408444	C,C	A,A	1,1	inf,inf	inf,inf	0.949625,0.358478	0.00018994	0.000400025
2	chr11:18344333:A:AT	18344333	NA,AT	NA,A	NA,1	NA,-inf	NA,inf	NA,0.484806	0.000189869	0.00041156
2	chr11:19074888:C:T	19074888	NA,T	NA,C	NA,1	NA,-inf	NA,inf	NA,0.413546	0.000189809	0.000413851
2	chr11:18577453:T:C	18577453	NA,C	NA,T	NA,1	NA,-inf	NA,inf	NA,0.490598	0.000189748	0.000411421
2	chr11:18694660:A:G	18694660	NA,G	NA,A	NA,1	NA,-inf	NA,inf	NA,0.46924	0.000189674	0.000412191
2	chr11:18358376:A:G	18358376	NA,G	NA,A	NA,1	NA,inf	NA,inf	NA,0.520122	0.000189645	0.000414182
2	chr11:18268998:C:T	18268998	NA,T	NA,C	NA,1	NA,inf	NA,inf	NA,0.498855	0.000189634	0.000411841
2	chr11:18580242:A:G	18580242	NA,G	NA,A	NA,1	NA,-inf	NA,inf	NA,0.48994	0.000189578	0.000411053
2	chr11:19102465:C:T	19102465	T,T	C,C	1,1	inf,inf	inf,inf	0.445873,1.10663	0.000189569	0.000410617
2	chr11:19061729:A:G	19061729	G,G	A,A	1,1	inf,inf	inf,inf	0.0626087,1.4916	0.000189309	0.000413475
2	chr11:19100802:A:G	19100802	NA,G	NA,A	NA,1	NA,inf	NA,inf	NA,0.45749	0.0001893	0.00041178
2	chr11:18474885:T:C	18474885	NA,C	NA,T	NA,1	NA,-inf	NA,inf	NA,0.488063	0.000189255	0.000410371
2	chr11:18139218:C:T	18139218	NA,T	NA,C	NA,1	NA,inf	NA,inf	NA,0.472135	0.000189223	0.000411054
2	chr11:18742540:C:T	18742540	T,T	C,C	1,1	inf,inf	inf,inf	1.39016,0.203138	0.000189109	0.000403866
2	chr11:18581536:T:C	18581536	NA,C	NA,T	NA,1	NA,-inf	NA,inf	NA,0.487234	0.000188901	0.000409587
2	chr11:18405174:G:A	18405174	A,NA	G,NA	1,NA	-inf,NA	inf,NA	0.617085,NA	0.000188862	0.000411662
2	chr11:18343860:G:A	18343860	NA,A	NA,G	NA,1	NA,inf	NA,inf	NA,0.545869	0.000188805	0.000411005
2	chr11:18762117:C:T	18762117	NA,T	NA,C	NA,1	NA,inf	NA,inf	NA,0.44854	0.000188737	0.000410231
2	chr11:18635366:A:G	18635366	NA,G	NA,A	NA,1	NA,inf	NA,inf	NA,0.464167	0.00018859	0.00040945
2	chr11:18342811:G:T	18342811	T,T	G,G	1,1	-inf,-inf	inf,inf	0.640658,1.01094	0.000188574	0.000405502
2	chr11:18807193:T:C	18807193	NA,C	NA,T	NA,1	NA,-inf	NA,inf	NA,0.454738	0.000188527	0.000408418
2	chr11:18394766:A:C	18394766	NA,C	NA,A	NA,1	NA,inf	NA,inf	NA,0.615297	0.00018851	0.000413746
2	chr11:18386080:A:G	18386080	NA,G	NA,A	NA,1	NA,inf	NA,inf	NA,0.466701	0.000188447	0.000408773
2	chr11:18243191:C:T	18243191	T,T	C,C	1,1	inf,-inf	inf,inf	1.2934,0.266398	0.000188388	0.000410399
2	chr11:18194594:T:C	18194594	NA,C	NA,T	NA,1	NA,inf	NA,inf	NA,0.458597	0.000188194	0.000408993
2	chr11:19066673:TG:T	19066673	NA,T	NA,TG	NA,1	NA,-inf	NA,inf	NA,0.4682	0.000188086	0.000408429
2	chr11:18966798:C:T	18966798	NA,T	NA,C	NA,1	NA,-inf	NA,inf	NA,0.449823	0.000187757	0.00040772
2	chr11:18411450:T:C	18411450	C,C	T,T	1,1	inf,-inf	inf,inf	0.697748,1.2213	0.000187624	0.000424104
2	chr11:18404317:G:A	18404317	A,NA	G,NA	1,NA	-inf,NA	inf,NA	0.958536,NA	0.000187524	0.000430265
2	chr11:18982856:C:T	18982856	T,T	C,C	1,1	-inf,-inf	inf,inf	1.44949,0.193091	0.000187452	0.000413204
2	chr11:18455619:C:A	18455619	NA,A	NA,C	NA,1	NA,inf	NA,inf	NA,0.5016	0.000187374	0.000408061
2	chr11:18577608:G:A	18577608	NA,A	NA,G	NA,1	NA,-inf	NA,inf	NA,0.480822	0.000187273	0.000406065
2	chr11:18915291:A:G	18915291	NA,G	NA,A	NA,1	NA,-inf	NA,inf	NA,0.380222	0.000187181	0.000406847
2	chr11:18784505:G:C	18784505	C,C	G,G	1,1	-inf,-inf	inf,inf	1.49105,0.320174	0.000187125	0.000411606
2	chr11:18653927:A:G	18653927	NA,G	NA,A	NA,1	NA,inf	NA,inf	NA,0.68982	0.000187099	0.000414926
2	chr11:18660129:G:A	18660129	NA,A	NA,G	NA,1	NA,inf	NA,inf	NA,0.689751	0.000187094	0.000414912
2	chr11:18119846:C:T	18119846	NA,T	NA,C	NA,1	NA,inf	NA,inf	NA,0.498772	0.000186667	0.000405525
2	chr11:19057457:G:A	19057457	A,NA	G,NA	1,NA	inf,NA	inf,NA	0.469616,NA	0.000186626	0.00039986
2	chr11:18725600:C:T	18725600	T,NA	C,NA	1,NA	-inf,NA	inf,NA	0.432889,NA	0.000186462	0.000399377
2	chr11:19051818:G:A	19051818	NA,A	NA,G	NA,1	NA,-inf	NA,inf	NA,0.427555	0.000186137	0.000404526
2	chr11:18805161:T:C	18805161	NA,C	NA,T	NA,1	NA,inf	NA,inf	NA,0.46031	0.000185869	0.000404685
2	chr11:18812089:T:C	18812089	NA,C	NA,T	NA,1	NA,inf	NA,inf	NA,0.459919	0.000185852	0.000404639
2	chr11:19055225:G:A	19055225	A,NA	G,NA	1,NA	-inf,NA	inf,NA	0.59963,NA	0.00018582	0.000405528
2	chr11:19031528:A:G	19031528	NA,G	NA,A	NA,1	NA,-inf	NA,inf	NA,0.449615	0.000185817	0.000403307
2	chr11:18965703:T:C	18965703	C,C	T,T	1,1	-inf,-inf	inf,inf	1.43282,0.216976	0.000185685	0.000409395
2	chr11:18394140:G:A	18394140	A,A	G,G	1,1	-inf,-inf	inf,inf	1.59902,0.0438216	0.000185458	0.000414008
2	chr11:18671279:G:A	18671279	NA,A	NA,G	NA,1	NA,inf	NA,inf	NA,0.674239	0.000185449	0.000410916
2	chr11:18967849:G:T	18967849	NA,T	NA,G	NA,1	NA,-inf	NA,inf	NA,0.450861	0.000185353	0.000401081
2	chr11:18449186:A:G	18449186	NA,G	NA,A	NA,1	NA,-inf	NA,inf	NA,0.446452	0.000185305	0.000402712
2	chr11:18685906:G:A	18685906	NA,A	NA,G	NA,1	NA,inf	NA,inf	NA,0.432313	0.000185294	0.000402924
2	chr11:18804377:C:T	18804377	NA,T	NA,C	NA,1	NA,inf	NA,inf	NA,0.457684	0.000185213	0.000403254
2	chr11:18809752:A:C	18809752	NA,C	NA,A	NA,1	NA,inf	NA,inf	NA,0.457553	0.000185171	0.000403162
2	chr11:18434689:T:A	18434689	NA,A	NA,T	NA,1	NA,inf	NA,inf	NA,0.452	0.000185059	0.000401543
2	chr11:18727272:C:T	18727272	T,T	C,C	1,1	inf,-inf	inf,inf	1.43955,0.531965	0.000185049	0.000420311
2	chr11:19059935:G:A	19059935	A,A	G,G	1,1	-inf,inf	inf,inf	1.06768,0.32387	0.000185018	0.000395994
2	chr11:18591647:G:A	18591647	NA,A	NA,G	NA,1	NA,inf	NA,inf	NA,0.446888	0.000184906	0.000402129
2	chr11:18413547:T:C	18413547	NA,C	NA,T	NA,1	NA,-inf	NA,inf	NA,0.446194	0.000184878	0.000401349
2	chr11:18967612:T:A	18967612	NA,A	NA,T	NA,1	NA,-inf	NA,inf	NA,0.437909	0.000184737	0.000401168
2	chr11:18969732:A:G	18969732	NA,G	NA,A	NA,1	NA,-inf	NA,inf	NA,0.437909	0.000184737	0.000401168
2	chr11:18144550:G:A	18144550	NA,A	NA,G	NA,1	NA,inf	NA,inf	NA,0.454256	0.000184609	0.000400895
2	chr11:18862031:A:G	18862031	NA,G	NA,A	NA,1	NA,-inf	NA,inf	NA,0.430056	0.000184603	0.00039962
2	chr11:18738634:G:A	18738634	NA,A	NA,G	NA,1	NA,-inf	NA,inf	NA,0.573641	0.000184602	0.00040326
2	chr11:19104595:C:T	19104595	NA,T	NA,C	NA,1	NA,-inf	NA,inf	NA,0.44335	0.000184601	0.000400351
2	chr11:19052614:G:T	19052614	NA,T	NA,G	NA,1	NA,-inf	NA,inf	NA,0.448561	0.000184596	0.000400499
2	chr11:18500600:C:A	18500600	A,NA	C,NA	1,NA	-inf,NA	inf,NA	0.352658,NA	0.000184199	0.00039255
2	chr11:19083580:A:G	19083580	NA,G	NA,A	NA,1	NA,-inf	NA,inf	NA,0.393054	0.000184017	0.000401134
2	chr11:19095106:C:T	19095106	T,T	C,C	1,1	inf,inf	inf,inf	0.481484,1.06186	0.000183991	0.000398632
2	chr11:18731719:T:C	18731719	C,NA	T,NA	1,NA	inf,NA	inf,NA	0.675361,NA	0.000183925	0.000404047
2	chr11:18513391:G:A	18513391	A,NA	G,NA	1,NA	inf,NA	inf,NA	0.328383,NA	0.000183826	0.000389273
2	chr11:18574829:T:C	18574829	NA,C	NA,T	NA,1	NA,-inf	NA,inf	NA,0.466578	0.000183805	0.000398563
2	chr11:18947771:T:C	18947771	NA,C	NA,T	NA,1	NA,-inf	NA,inf	NA,0.428393	0.00018359	0.000397747
2	chr11:18394959:G:A	18394959	A,NA	G,NA	1,NA	-inf,NA	inf,NA	1.11296,NA	0.000183574	0.000439343
2	chr11:18986861:C:T	18986861	T,NA	C,NA	1,NA	-inf,NA	inf,NA	0.730634,NA	0.000183499	0.000406695
2	chr11:18878575:G:T	18878575	NA,T	NA,G	NA,1	NA,-inf	NA,inf	NA,0.425426	0.000183434	0.00039709
2	chr11:18228538:A:C	18228538	NA,C	NA,A	NA,1	NA,-inf	NA,inf	NA,0.438437	0.000183295	0.000397779
2	chr11:18395145:G:T	18395145	NA,T	NA,G	NA,1	NA,inf	NA,inf	NA,0.445455	0.000183133	0.000397271
2	chr11:18375635:T:C	18375635	NA,C	NA,T	NA,1	NA,inf	NA,inf	NA,0.445004	0.000183082	0.000397163
2	chr11:18803250:A:G	18803250	NA,G	NA,A	NA,1	NA,-inf	NA,inf	NA,0.445079	0.000183007	0.000396953
2	chr11:18866476:A:G	18866476	NA,G	NA,A	NA,1	NA,-inf	NA,inf	NA,0.446517	0.000182841	0.000396664
2	chr11:18422760:A:T	18422760	NA,T	NA,A	NA,1	NA,-inf	NA,inf	NA,0.438494	0.000182227	0.000395666
2	chr11:18687370:C:T	18687370	NA,T	NA,C	NA,1	NA,-inf	NA,inf	NA,0.428916	0.000182038	0.000395937
2	chr11:19031287:T:C	19031287	NA,C	NA,T	NA,1	NA,-inf	NA,inf	NA,0.449702	0.000182023	0.000394368
2	chr11:18972982:C:A	18972982	NA,A	NA,C	NA,1	NA,-inf	NA,inf	NA,0.426437	0.000181893	0.000394993
2	chr11:18784482:A:G	18784482	G,G	A,A	1,1	-inf,-inf	inf,inf	1.46849,0.325606	0.00018169	0.000399469
2	chr11:18861681:C:A	18861681	NA,A	NA,C	NA,1	NA,-inf	NA,inf	NA,0.418291	0.000181647	0.00039326
2	chr11:19094555:A:G	19094555	G,G	A,A	1,1	inf,inf	inf,inf	0.476651,1.059	0.000181614	0.00039349
2	chr11:18408001:C:G	18408001	G,G	C,C	1,1	-inf,-inf	inf,inf	1.57641,0.00662988	0.000181603	0.00040463
2	chr11:18281317:C:T	18281317	NA,T	NA,C	NA,1	NA,-inf	NA,inf	NA,0.449142	0.000181555	0.000393719
2	chr11:18521082:A:C	18521082	NA,C	NA,A	NA,1	NA,-inf	NA,inf	NA,0.456382	0.000181508	0.000393587
2	chr11:18461772:A:T	18461772	NA,T	NA,A	NA,1	NA,-inf	NA,inf	NA,0.426872	0.000181434	0.000394769
2	chr11:18660369:C:T	18660369	T,T	C,C	1,1	-inf,-inf	inf,inf	0.13812,1.19501	0.000181413	0.000385595
2	chr11:19039697:C:T	19039697	NA,T	NA,C	NA,1	NA,-inf	NA,inf	NA,0.43348	0.000181247	0.000392704
2	chr11:18936530:G:A	18936530	NA,A	NA,G	NA,1	NA,inf	NA,inf	NA,0.426414	0.000181203	0.000393972
2	chr11:18521075:T:C	18521075	NA,C	NA,T	NA,1	NA,-inf	NA,inf	NA,0.454848	0.000181156	0.000392825
2	chr11:18484712:T:C	18484712	NA,C	NA,T	NA,1	NA,-inf	NA,inf	NA,0.454289	0.000181122	0.000392772
2	chr11:18695160:C:T	18695160	T,NA	C,NA	1,NA	inf,NA	inf,NA	0.537879,NA	0.000181079	0.000392392
2	chr11:18536058:C:T	18536058	T,NA	C,NA	1,NA	inf,NA	inf,NA	0.826256,NA	0.000180978	0.000407164
2	chr11:19055309:T:C	19055309	NA,C	NA,T	NA,1	NA,inf	NA,inf	NA,0.440584	0.000180853	0.000393601
2	chr11:18879065:A:G	18879065	NA,G	NA,A	NA,1	NA,-inf	NA,inf	NA,0.410561	0.000180622	0.00039195
2	chr11:19061930:C:T	19061930	T,T	C,C	1,1	inf,inf	inf,inf	0.0827786,1.4586	0.000180384	0.000393895
2	chr11:18955053:G:A	18955053	A,NA	G,NA	1,NA	inf,NA	inf,NA	0.44647,NA	0.000180246	0.000386252
2	chr11:18602187:TA:T	18602187	NA,T	NA,TA	NA,1	NA,-inf	NA,inf	NA,0.446796	0.000180189	0.000391123
2	chr11:19094741:G:T	19094741	NA,T	NA,G	NA,1	NA,inf	NA,inf	NA,0.420807	0.000180173	0.000391894
2	chr11:18712412:G:A	18712412	A,NA	G,NA	1,NA	-inf,NA	inf,NA	0.60281,NA	0.000180099	0.000395543
2	chr11:19039503:C:A	19039503	NA,A	NA,C	NA,1	NA,-inf	NA,inf	NA,0.437219	0.00018007	0.000390499
2	chr11:18970860:C:T	18970860	T,T	C,C	1,1	-inf,-inf	inf,inf	1.43324,0.180799	0.000180015	0.00039677
2	chr11:18388716:A:G	18388716	NA,G	NA,A	NA,1	NA,-inf	NA,inf	NA,0.419979	0.000179932	0.000391005
2	chr11:18980409:C:T	18980409	NA,T	NA,C	NA,1	NA,-inf	NA,inf	NA,0.364849	0.000179895	0.000390387
2	chr11:19099776:A:G	19099776	G,G	A,A	1,1	inf,inf	inf,inf	0.469156,1.05877	0.000179634	0.000389199
2	chr11:18956809:A:G	18956809	G,NA	A,NA	1,NA	inf,NA	inf,NA	0.440268,NA	0.000179626	0.000384747
2	chr11:18647565:A:G	18647565	NA,G	NA,A	NA,1	NA,inf	NA,inf	NA,0.415021	0.000179309	0.000389696
2	chr11:18981829:C:G	18981829	NA,G	NA,C	NA,1	NA,inf	NA,inf	NA,0.434916	0.000179308	0.000390194
2	chr11:18927197:T:C	18927197	NA,C	NA,T	NA,1	NA,inf	NA,inf	NA,0.435359	0.000179203	0.000389453
2	chr11:18499619:G:A	18499619	NA,A	NA,G	NA,1	NA,-inf	NA,inf	NA,0.42653	0.000179158	0.000389106
2	chr11:18700463:T:C	18700463	C,C	T,T	1,1	inf,inf	inf,inf	1.07516,0.399382	0.000179118	0.000381272
2	chr11:18362527:T:C	18362527	C,NA	T,NA	1,NA	inf,NA	inf,NA	0.668181,NA	0.000179012	0.000395262
2	chr11:18277132:G:A	18277132	NA,A	NA,G	NA,1	NA,-inf	NA,inf	NA,0.410802	0.000178874	0.000388904
2	chr11:18807255:T:C	18807255	C,C	T,T	1,1	-inf,inf	inf,inf	0.20443,1.20369	0.000178805	0.000386442
2	chr11:18173504:T:C	18173504	NA,C	NA,T	NA,1	NA,inf	NA,inf	NA,0.403148	0.000178774	0.000388201
2	chr11:18480904:A:G	18480904	NA,G	NA,A	NA,1	NA,-inf	NA,inf	NA,0.415011	0.000178762	0.000388617
2	chr11:19062144:TC:T	19062144	T,T	TC,TC	1,1	inf,inf	inf,inf	0.089857,1.45098	0.00017864	0.000390059
2	chr11:18945050:T:C	18945050	NA,C	NA,T	NA,1	NA,-inf	NA,inf	NA,0.407877	0.000178629	0.000387037
2	chr11:18947634:A:C	18947634	NA,C	NA,A	NA,1	NA,-inf	NA,inf	NA,0.407795	0.000178614	0.000387003
2	chr11:18414197:T:C	18414197	NA,C	NA,T	NA,1	NA,-inf	NA,inf	NA,0.419987	0.000178596	0.000387738
2	chr11:18872395:G:A	18872395	A,NA	G,NA	1,NA	inf,NA	inf,NA	0.544098,NA	0.000178503	0.000386905
2	chr11:18688104:T:C	18688104	NA,C	NA,T	NA,1	NA,-inf	NA,inf	NA,0.411219	0.000178313	0.000387794
2	chr11:18488496:A:T	18488496	NA,T	NA,A	NA,1	NA,-inf	NA,inf	NA,0.442076	0.00017821	0.000386482
2	chr11:18476619:C:T	18476619	T,T	C,C	1,1	inf,inf	inf,inf	1.19196,0.772118	0.000177859	0.000406429
2	chr11:19018588:C:T	19018588	NA,T	NA,C	NA,1	NA,-inf	NA,inf	NA,0.352979	0.000177533	0.00038524
2	chr11:19058095:A:G	19058095	NA,G	NA,A	NA,1	NA,inf	NA,inf	NA,0.451876	0.000177529	0.000385257
2	chr11:18144901:A:C	18144901	NA,C	NA,A	NA,1	NA,inf	NA,inf	NA,0.423607	0.000177384	0.000385229
2	chr11:18744101:A:G	18744101	G,NA	A,NA	1,NA	-inf,NA	inf,NA	0.913901,NA	0.000177319	0.000406444
2	chr11:18605018:G:A	18605018	NA,A	NA,G	NA,1	NA,inf	NA,inf	NA,0.4189	0.000177263	0.000384628
2	chr11:18858598:A:T	18858598	NA,T	NA,A	NA,1	NA,-inf	NA,inf	NA,0.399731	0.000177259	0.000383808
2	chr11:18974337:C:A	18974337	NA,A	NA,C	NA,1	NA,-inf	NA,inf	NA,0.406618	0.000177257	0.000384944
2	chr11:18861636:C:G	18861636	NA,G	NA,C	NA,1	NA,-inf	NA,inf	NA,0.39972	0.000177254	0.000383798
2	chr11:18958246:G:T	18958246	NA,T	NA,G	NA,1	NA,-inf	NA,inf	NA,0.407209	0.000177224	0.000384866
2	chr11:18578570:A:C	18578570	NA,C	NA,A	NA,1	NA,-inf	NA,inf	NA,0.437917	0.000177198	0.000384271
2	chr11:18964107:C:T	18964107	NA,T	NA,C	NA,1	NA,-inf	NA,inf	NA,0.406428	0.000177081	0.000384548
2	chr11:19075210:C:T	19075210	T,NA	C,NA	1,NA	inf,NA	inf,NA	0.517203,NA	0.000176918	0.000382849
2	chr11:18385083:T:C	18385083	NA,C	NA,T	NA,1	NA,inf	NA,inf	NA,0.463102	0.000176908	0.000385378
2	chr11:18762994:G:A	18762994	A,NA	G,NA	1,NA	inf,NA	inf,NA	0.494548,NA	0.00017683	0.000378548
2	chr11:18407903:A:G	18407903	G,G	A,A	1,1	-inf,-inf	inf,inf	1.56211,0.0138837	0.000176636	0.000393578
2	chr11:18699944:C:T	18699944	NA,T	NA,C	NA,1	NA,inf	NA,inf	NA,0.41473	0.000176539	0.000383501
2	chr11:18405109:A:T	18405109	T,T	A,A	1,1	-inf,-inf	inf,inf	1.56307,0.0335114	0.000176532	0.000393397
2	chr11:18813027:C:G	18813027	G,G	C,C	1,1	inf,-inf	inf,inf	1.14487,0.541759	0.00017636	0.000374703
2	chr11:18363336:T:C	18363336	NA,C	NA,T	NA,1	NA,inf	NA,inf	NA,0.490975	0.000176336	0.000383799
2	chr11:18567951:C:T	18567951	T,T	C,C	1,1	inf,inf	inf,inf	1.42299,0.44696	0.00017629	0.000399653
2	chr11:18946179:A:G	18946179	NA,G	NA,A	NA,1	NA,-inf	NA,inf	NA,0.397643	0.000176235	0.000381868
2	chr11:18152008:A:G	18152008	NA,G	NA,A	NA,1	NA,inf	NA,inf	NA,0.418505	0.000175994	0.000382299
2	chr11:18345583:C:T	18345583	T,T	C,C	1,1	-inf,-inf	inf,inf	1.24687,0.544035	0.000175878	0.0003865
2	chr11:18235416:C:T	18235416	NA,T	NA,C	NA,1	NA,-inf	NA,inf	NA,0.372617	0.000175772	0.000380513
2	chr11:18322804:G:A	18322804	NA,A	NA,G	NA,1	NA,inf	NA,inf	NA,0.449526	0.000175728	0.000383282
2	chr11:18806418:G:C	18806418	NA,C	NA,G	NA,1	NA,-inf	NA,inf	NA,0.410528	0.000175662	0.000381014
2	chr11:18654479:C:A	18654479	NA,A	NA,C	NA,1	NA,inf	NA,inf	NA,0.632463	0.000175493	0.000388536
2	chr11:18416284:AG:A	18416284	NA,A	NA,AG	NA,1	NA,-inf	NA,inf	NA,0.406172	0.000175405	0.000380819
2	chr11:18414041:GCCTT:G	18414041	NA,G	NA,GCCTT	NA,1	NA,-inf	NA,inf	NA,0.406172	0.000175405	0.000380819
2	chr11:18416443:G:A	18416443	NA,A	NA,G	NA,1	NA,-inf	NA,inf	NA,0.406172	0.000175405	0.000380819
2	chr11:18417050:A:G	18417050	NA,G	NA,A	NA,1	NA,-inf	NA,inf	NA,0.406148	0.000175401	0.000380809
2	chr11:18418481:G:A	18418481	NA,A	NA,G	NA,1	NA,-inf	NA,inf	NA,0.406098	0.000175389	0.000380785
2	chr11:18968848:T:C	18968848	NA,C	NA,T	NA,1	NA,-inf	NA,inf	NA,0.408717	0.000175344	0.000379538
2	chr11:18409553:T:C	18409553	NA,C	NA,T	NA,1	NA,-inf	NA,inf	NA,0.406716	0.000175213	0.000380645
2	chr11:18406619:G:A	18406619	A,A	G,G	1,1	-inf,-inf	inf,inf	1.55728,0.0243717	0.000174983	0.000389874
2	chr11:18958164:G:A	18958164	NA,A	NA,G	NA,1	NA,-inf	NA,inf	NA,0.3963	0.000174783	0.000379565
2	chr11:18860760:TA:T	18860760	NA,T	NA,TA	NA,1	NA,inf	NA,inf	NA,0.403169	0.000174755	0.00037951
2	chr11:18189668:A:G	18189668	NA,G	NA,A	NA,1	NA,inf	NA,inf	NA,0.375186	0.000174567	0.000379147
2	chr11:18960642:T:C	18960642	NA,C	NA,T	NA,1	NA,-inf	NA,inf	NA,0.34312	0.000174538	0.000378775
2	chr11:18674184:C:G	18674184	NA,G	NA,C	NA,1	NA,-inf	NA,inf	NA,0.39801	0.000174466	0.000379251
2	chr11:18947359:C:T	18947359	NA,T	NA,C	NA,1	NA,-inf	NA,inf	NA,0.389768	0.000174419	0.000377951
2	chr11:18766114:C:G	18766114	G,G	C,C	1,1	inf,inf	inf,inf	0.766668,1.06148	0.000174403	0.000387724
2	chr11:18340582:C:T	18340582	NA,T	NA,C	NA,1	NA,-inf	NA,inf	NA,0.39388	0.000174261	0.000378899
2	chr11:18950035:A:G	18950035	NA,G	NA,A	NA,1	NA,-inf	NA,inf	NA,0.388012	0.00017406	0.000377171
2	chr11:18949313:A:G	18949313	NA,G	NA,A	NA,1	NA,-inf	NA,inf	NA,0.387842	0.000173985	0.000377018
2	chr11:18948501:G:A	18948501	NA,A	NA,G	NA,1	NA,-inf	NA,inf	NA,0.387569	0.000173961	0.000376957
2	chr11:18137411:C:T	18137411	T,NA	C,NA	1,NA	-inf,NA	inf,NA	0.566975,NA	0.00017392	0.000379408
2	chr11:18209447:T:C	18209447	NA,C	NA,T	NA,1	NA,-inf	NA,inf	NA,0.368828	0.000173913	0.000376897
2	chr11:18344000:A:AT	18344000	NA,AT	NA,A	NA,1	NA,-inf	NA,inf	NA,0.392245	0.000173895	0.000378103
2	chr11:18128573:G:A	18128573	NA,A	NA,G	NA,1	NA,-inf	NA,inf	NA,0.401006	0.000173821	0.000377254
2	chr11:18978224:A:G	18978224	G,NA	A,NA	1,NA	-inf,NA	inf,NA	0.468087,NA	0.000173734	0.000373914
2	chr11:18658462:C:T	18658462	NA,T	NA,C	NA,1	NA,inf	NA,inf	NA,0.384382	0.000173718	0.000377716
2	chr11:18527342:C:T	18527342	T,NA	C,NA	1,NA	-inf,NA	inf,NA	0.423049,NA	0.000173708	0.000372997
2	chr11:18840432:G:A	18840432	NA,A	NA,G	NA,1	NA,-inf	NA,inf	NA,0.399164	0.000173659	0.00037663
2	chr11:18235655:T:C	18235655	C,NA	T,NA	1,NA	inf,NA	inf,NA	0.562302,NA	0.000173649	0.000378407
2	chr11:18331476:G:C	18331476	NA,C	NA,G	NA,1	NA,-inf	NA,inf	NA,0.39153	0.000173604	0.000377448
2	chr11:18661318:C:A	18661318	NA,A	NA,C	NA,1	NA,inf	NA,inf	NA,0.383557	0.000173534	0.000377314
2	chr11:18669860:G:A	18669860	NA,A	NA,G	NA,1	NA,inf	NA,inf	NA,0.383557	0.000173534	0.000377314
2	chr11:18334080:A:G	18334080	NA,G	NA,A	NA,1	NA,-inf	NA,inf	NA,0.390212	0.00017344	0.000377111
2	chr11:18393175:TCATTAA:T	18393175	NA,T	NA,TCATTAA	NA,1	NA,inf	NA,inf	NA,0.444466	0.00017342	0.000377674
2	chr11:18536278:T:A	18536278	A,A	T,T	1,1	inf,inf	inf,inf	1.37548,0.490623	0.00017341	0.000392486
2	chr11:18349790:C:T	18349790	NA,T	NA,C	NA,1	NA,-inf	NA,inf	NA,0.391487	0.000173402	0.000376985
2	chr11:18950680:G:A	18950680	NA,A	NA,G	NA,1	NA,-inf	NA,inf	NA,0.385012	0.000173379	0.000375701
2	chr11:18225320:G:A	18225320	NA,A	NA,G	NA,1	NA,inf	NA,inf	NA,0.438219	0.000173359	0.000377261
2	chr11:18227852:T:C	18227852	NA,C	NA,T	NA,1	NA,inf	NA,inf	NA,0.438219	0.000173359	0.000377261
2	chr11:18645532:T:C	18645532	NA,C	NA,T	NA,1	NA,inf	NA,inf	NA,0.392373	0.000173317	0.000376203
2	chr11:18358318:A:G	18358318	NA,G	NA,A	NA,1	NA,-inf	NA,inf	NA,0.389966	0.000173255	0.000376688
2	chr11:18342638:T:C	18342638	NA,C	NA,T	NA,1	NA,-inf	NA,inf	NA,0.390764	0.000173243	0.000376639
2	chr11:18194101:T:C	18194101	NA,C	NA,T	NA,1	NA,-inf	NA,inf	NA,0.39008	0.000173127	0.000375995
2	chr11:18231168:C:T	18231168	NA,T	NA,C	NA,1	NA,-inf	NA,inf	NA,0.357474	0.000173105	0.00037496
2	chr11:18474103:G:A	18474103	NA,A	NA,G	NA,1	NA,-inf	NA,inf	NA,0.418761	0.000173004	0.000375222
2	chr11:18950813:G:C	18950813	NA,C	NA,G	NA,1	NA,-inf	NA,inf	NA,0.383017	0.000172934	0.000374742
2	chr11:18951450:C:T	18951450	NA,T	NA,C	NA,1	NA,-inf	NA,inf	NA,0.383017	0.000172934	0.000374742
2	chr11:18949439:T:C	18949439	NA,C	NA,T	NA,1	NA,-inf	NA,inf	NA,0.383017	0.000172934	0.000374742
2	chr11:18417307:A:G	18417307	NA,G	NA,A	NA,1	NA,-inf	NA,inf	NA,0.394701	0.000172841	0.000375251
2	chr11:19043908:A:G	19043908	NA,G	NA,A	NA,1	NA,-inf	NA,inf	NA,0.387904	0.000172795	0.000374986
2	chr11:18753405:G:C	18753405	NA,C	NA,G	NA,1	NA,inf	NA,inf	NA,0.408331	0.000172768	0.000375985
2	chr11:19080116:T:C	19080116	C,C	T,T	1,1	inf,inf	inf,inf	0.467514,1.13761	0.000172677	0.000372118
2	chr11:18963426:A:G	18963426	NA,G	NA,A	NA,1	NA,-inf	NA,inf	NA,0.386167	0.000172494	0.0003746
2	chr11:18960554:A:G	18960554	NA,G	NA,A	NA,1	NA,-inf	NA,inf	NA,0.385069	0.000172254	0.00037408
2	chr11:18209649:A:AG	18209649	NA,AG	NA,A	NA,1	NA,-inf	NA,inf	NA,0.36261	0.000172252	0.000373302
2	chr11:19081860:C:T	19081860	T,NA	C,NA	1,NA	inf,NA	inf,NA	0.499513,NA	0.000172208	0.00037244
2	chr11:18414481:C:T	18414481	NA,T	NA,C	NA,1	NA,-inf	NA,inf	NA,0.391742	0.000172206	0.000373878
2	chr11:18127177:G:A	18127177	NA,A	NA,G	NA,1	NA,inf	NA,inf	NA,0.385307	0.000172113	0.000373598
2	chr11:18750490:T:C	18750490	NA,C	NA,T	NA,1	NA,-inf	NA,inf	NA,0.384513	0.000172107	0.000374309
2	chr11:18686580:T:G	18686580	NA,G	NA,T	NA,1	NA,-inf	NA,inf	NA,0.383853	0.000171851	0.000373699
2	chr11:18529845:G:A	18529845	A,A	G,G	1,1	inf,inf	inf,inf	1.48819,0.34933	0.000171796	0.000390615
2	chr11:18220659:G:A	18220659	NA,A	NA,G	NA,1	NA,inf	NA,inf	NA,0.430745	0.000171469	0.000373225
2	chr11:18336696:T:C	18336696	NA,C	NA,T	NA,1	NA,-inf	NA,inf	NA,0.38204	0.000171313	0.000372438
2	chr11:19031495:G:T	19031495	T,NA	G,NA	1,NA	inf,NA	inf,NA	0.417823,NA	0.000171288	0.000367403
2	chr11:18564828:AAC:A	18564828	NA,A	NA,AAC	NA,1	NA,inf	NA,inf	NA,0.392492	0.000171031	0.000371045
2	chr11:19114010:AAC:A	19114010	NA,A	NA,AAC	NA,1	NA,inf	NA,inf	NA,0.403182	0.00017099	0.000372364
2	chr11:18986340:C:A	18986340	NA,A	NA,C	NA,1	NA,-inf	NA,inf	NA,0.327669	0.000170978	0.00037107
2	chr11:18926089:T:C	18926089	NA,C	NA,T	NA,1	NA,inf	NA,inf	NA,0.390814	0.00017082	0.000370755
2	chr11:18888891:C:T	18888891	NA,T	NA,C	NA,1	NA,-inf	NA,inf	NA,0.39473	0.00017061	0.00036995
2	chr11:18460129:G:A	18460129	NA,A	NA,G	NA,1	NA,-inf	NA,inf	NA,0.384183	0.000170538	0.000370611
2	chr11:19014657:A:G	19014657	NA,G	NA,A	NA,1	NA,-inf	NA,inf	NA,0.32144	0.000170081	0.000369097
2	chr11:18406090:T:A	18406090	NA,A	NA,T	NA,1	NA,inf	NA,inf	NA,0.387174	0.000169949	0.000368724
2	chr11:18490878:C:T	18490878	NA,T	NA,C	NA,1	NA,-inf	NA,inf	NA,0.347219	0.000169943	0.000368617
2	chr11:18597572:T:C	18597572	C,C	T,T	1,1	-inf,-inf	inf,inf	2.26238,0.3752	0.000169927	0.00047232
2	chr11:18487939:C:T	18487939	NA,T	NA,C	NA,1	NA,inf	NA,inf	NA,0.386907	0.000169914	0.000368637
2	chr11:18483054:G:A	18483054	NA,A	NA,G	NA,1	NA,-inf	NA,inf	NA,0.347068	0.000169906	0.000368537
2	chr11:18996293:T:C	18996293	C,NA	T,NA	1,NA	-inf,NA	inf,NA	0.664073,NA	0.000169889	0.000375647
2	chr11:18781885:T:G	18781885	NA,G	NA,T	NA,1	NA,-inf	NA,inf	NA,0.388168	0.000169804	0.000368566
2	chr11:18644613:CCCAAGCT:C	18644613	NA,C	NA,CCCAAGCT	NA,1	NA,-inf	NA,inf	NA,0.362994	0.000169555	0.000368484
2	chr11:19094376:C:G	19094376	NA,G	NA,C	NA,1	NA,inf	NA,inf	NA,0.389421	0.000169387	0.000367815
2	chr11:18895980:C:G	18895980	NA,G	NA,C	NA,1	NA,-inf	NA,inf	NA,0.388065	0.000169195	0.000366891
2	chr11:18900724:G:A	18900724	NA,A	NA,G	NA,1	NA,-inf	NA,inf	NA,0.388065	0.000169195	0.000366891
2	chr11:18897668:G:A	18897668	NA,A	NA,G	NA,1	NA,-inf	NA,inf	NA,0.388065	0.000169195	0.000366891
2	chr11:19016604:A:G	19016604	G,G	A,A	1,1	inf,-inf	inf,inf	0.139703,1.39499	0.000169146	0.000364421
2	chr11:18336566:C:G	18336566	NA,G	NA,C	NA,1	NA,-inf	NA,inf	NA,0.370895	0.000169084	0.000367609
2	chr11:18691633:T:A	18691633	NA,A	NA,T	NA,1	NA,inf	NA,inf	NA,0.600678	0.000169065	0.000373726
2	chr11:18520900:C:G	18520900	NA,G	NA,C	NA,1	NA,inf	NA,inf	NA,0.376484	0.000168984	0.000367572
2	chr11:18986142:C:T	18986142	NA,T	NA,C	NA,1	NA,-inf	NA,inf	NA,0.318299	0.000168852	0.000366462
2	chr11:18598208:C:T	18598208	NA,T	NA,C	NA,1	NA,-inf	NA,inf	NA,0.395442	0.00016882	0.000366499
2	chr11:18209887:G:C	18209887	NA,C	NA,G	NA,1	NA,-inf	NA,inf	NA,0.346134	0.00016875	0.000365743
2	chr11:18892419:G:A	18892419	NA,A	NA,G	NA,1	NA,-inf	NA,inf	NA,0.38573	0.000168729	0.000365878
2	chr11:18464766:G:A	18464766	NA,A	NA,G	NA,1	NA,inf	NA,inf	NA,0.374489	0.000168713	0.000366182
2	chr11:18502661:C:T	18502661	T,T	C,C	1,1	-inf,-inf	inf,inf	3.00357,0.421227	0.000168367	0.00106215
2	chr11:18793748:T:G	18793748	G,G	T,T	1,1	-inf,-inf	inf,inf	0.198184,1.45243	0.000168314	0.000360367
2	chr11:18461603:T:C	18461603	NA,C	NA,T	NA,1	NA,-inf	NA,inf	NA,0.372675	0.0001682	0.000365501
2	chr11:18222239:C:A	18222239	NA,A	NA,C	NA,1	NA,inf	NA,inf	NA,0.413795	0.000168148	0.000365971
2	chr11:18410531:C:T	18410531	NA,T	NA,C	NA,1	NA,inf	NA,inf	NA,0.376893	0.000167779	0.000364028
2	chr11:18856681:A:G	18856681	NA,G	NA,A	NA,1	NA,-inf	NA,inf	NA,0.379651	0.000167729	0.00036385
2	chr11:18417935:G:C	18417935	NA,C	NA,G	NA,1	NA,-inf	NA,inf	NA,0.369329	0.000167552	0.000363764
2	chr11:18785523:T:C	18785523	NA,C	NA,T	NA,1	NA,inf	NA,inf	NA,0.368466	0.00016746	0.000364734
2	chr11:18290753:T:C	18290753	NA,C	NA,T	NA,1	NA,inf	NA,inf	NA,0.397293	0.000167432	0.000364116
2	chr11:18826805:C:T	18826805	NA,T	NA,C	NA,1	NA,-inf	NA,inf	NA,0.372934	0.000167407	0.000363272
2	chr11:18268561:C:T	18268561	NA,T	NA,C	NA,1	NA,-inf	NA,inf	NA,0.367589	0.00016739	0.000363718
2	chr11:18597997:C:G	18597997	NA,G	NA,C	NA,1	NA,-inf	NA,inf	NA,0.388365	0.000167365	0.000363343
2	chr11:18296832:C:T	18296832	NA,T	NA,C	NA,1	NA,inf	NA,inf	NA,0.396905	0.000167352	0.000363941
2	chr11:18568023:T:C	18568023	C,C	T,T	1,1	inf,inf	inf,inf	1.38681,0.451273	0.000167309	0.000378912
2	chr11:18459085:T:C	18459085	NA,C	NA,T	NA,1	NA,inf	NA,inf	NA,0.366899	0.000167023	0.000362444
2	chr11:19013162:T:C	19013162	C,C	T,T	1,1	inf,-inf	inf,inf	0.092882,1.40964	0.000166957	0.000360022
2	chr11:18429539:A:G	18429539	NA,G	NA,A	NA,1	NA,inf	NA,inf	NA,0.413584	0.000166897	0.000363412
2	chr11:18670871:G:A	18670871	NA,A	NA,G	NA,1	NA,-inf	NA,inf	NA,0.367237	0.00016685	0.000362661
2	chr11:18988101:C:T	18988101	NA,T	NA,C	NA,1	NA,-inf	NA,inf	NA,0.367776	0.000166681	0.000361704
2	chr11:18725625:A:G	18725625	NA,G	NA,A	NA,1	NA,inf	NA,inf	NA,0.374513	0.000166588	0.000361521
2	chr11:18938171:A:G	18938171	NA,G	NA,A	NA,1	NA,-inf	NA,inf	NA,0.357291	0.000166584	0.000361233
2	chr11:18424336:C:T	18424336	NA,T	NA,C	NA,1	NA,inf	NA,inf	NA,0.412004	0.000166584	0.000362728
2	chr11:18686208:C:T	18686208	NA,T	NA,C	NA,1	NA,inf	NA,inf	NA,0.355858	0.000166512	0.000361622
2	chr11:18890948:T:C	18890948	NA,C	NA,T	NA,1	NA,-inf	NA,inf	NA,0.375001	0.000166468	0.000360996
2	chr11:18211554:T:C	18211554	NA,C	NA,T	NA,1	NA,inf	NA,inf	NA,0.394408	0.000166433	0.000362633
2	chr11:18795160:A:G	18795160	NA,G	NA,A	NA,1	NA,-inf	NA,inf	NA,0.363947	0.000166354	0.000360251
2	chr11:18362037:A:G	18362037	G,NA	A,NA	1,NA	-inf,NA	inf,NA	0.341388,NA	0.00016624	0.000356051
2	chr11:18295345:C:A	18295345	NA,A	NA,C	NA,1	NA,-inf	NA,inf	NA,0.378907	0.000166083	0.000360245
2	chr11:18164356:G:A	18164356	NA,A	NA,G	NA,1	NA,-inf	NA,inf	NA,0.347945	0.000165992	0.000360742
2	chr11:18436157:T:C	18436157	NA,C	NA,T	NA,1	NA,-inf	NA,inf	NA,0.363337	0.000165881	0.000360178
2	chr11:19051710:T:C	19051710	C,NA	T,NA	1,NA	-inf,NA	inf,NA	0.520572,NA	0.000165869	0.000361797
2	chr11:18303485:CT:C	18303485	NA,C	NA,CT	NA,1	NA,inf	NA,inf	NA,0.40359	0.000165739	0.000361441
2	chr11:18803778:G:GTGATGGA	18803778	NA,GTGATGGA	NA,G	NA,1	NA,-inf	NA,inf	NA,0.379149	0.00016573	0.000359264
2	chr11:18470618:T:C	18470618	C,C	T,T	1,1	inf,-inf	inf,inf	1.592,0.000140216	0.000165722	0.000364698
2	chr11:19002834:G:A	19002834	A,NA	G,NA	1,NA	inf,NA	inf,NA	0.461587,NA	0.000165702	0.000358715
2	chr11:18946271:T:G	18946271	NA,G	NA,T	NA,1	NA,-inf	NA,inf	NA,0.301885	0.000165418	0.000359048
2	chr11:18460362:C:T	18460362	NA,T	NA,C	NA,1	NA,-inf	NA,inf	NA,0.359217	0.00016541	0.000359423
2	chr11:18945041:C:T	18945041	NA,T	NA,C	NA,1	NA,-inf	NA,inf	NA,0.299166	0.000164834	0.000357782
2	chr11:18209150:C:T	18209150	NA,T	NA,C	NA,1	NA,-inf	NA,inf	NA,0.345309	0.000164823	0.000357968
2	chr11:18645588:T:C	18645588	NA,C	NA,T	NA,1	NA,inf	NA,inf	NA,0.371583	0.00016467	0.00035781
2	chr11:18658976:G:A	18658976	A,NA	G,NA	1,NA	-inf,NA	inf,NA	0.284342,NA	0.000164646	0.000351275
2	chr11:18832356:T:C	18832356	NA,C	NA,T	NA,1	NA,-inf	NA,inf	NA,0.351951	0.000164144	0.000356254
2	chr11:18777703:T:C	18777703	C,C	T,T	1,1	-inf,inf	inf,inf	1.3987,0.193743	0.000164079	0.00035999
2	chr11:18377411:A:G	18377411	G,G	A,A	1,1	-inf,-inf	inf,inf	1.50659,0.0772596	0.000164019	0.000364688
2	chr11:18214765:T:C	18214765	C,NA	T,NA	1,NA	inf,NA	inf,NA	0.488413,NA	0.000163957	0.000356513
2	chr11:18956420:G:GT	18956420	NA,GT	NA,G	NA,1	NA,-inf	NA,inf	NA,0.340618	0.000163864	0.000355161
2	chr11:18956421:G:T	18956421	NA,T	NA,G	NA,1	NA,-inf	NA,inf	NA,0.340618	0.000163864	0.000355161
2	chr11:18443135:G:T	18443135	NA,T	NA,G	NA,1	NA,inf	NA,inf	NA,0.356746	0.000163628	0.000355099
2	chr11:18417257:C:T	18417257	NA,T	NA,C	NA,1	NA,inf	NA,inf	NA,0.356746	0.000163628	0.000355099
2	chr11:18716031:G:C	18716031	NA,C	NA,G	NA,1	NA,-inf	NA,inf	NA,0.327169	0.000163536	0.000355324
2	chr11:18952623:A:G	18952623	NA,G	NA,A	NA,1	NA,-inf	NA,inf	NA,0.338691	0.000163499	0.000354371
2	chr11:18472580:C:T	18472580	T,T	C,C	1,1	inf,inf	inf,inf	1.28961,0.752719	0.000163442	0.000371338
2	chr11:18953651:A:G	18953651	NA,G	NA,A	NA,1	NA,-inf	NA,inf	NA,0.337959	0.00016335	0.00035405
2	chr11:18466344:T:C	18466344	NA,C	NA,T	NA,1	NA,inf	NA,inf	NA,0.34928	0.000163345	0.000354979
2	chr11:18692625:A:G	18692625	NA,G	NA,A	NA,1	NA,-inf	NA,inf	NA,0.343898	0.000163294	0.000355081
2	chr11:18422733:A:G	18422733	NA,G	NA,A	NA,1	NA,-inf	NA,inf	NA,0.34898	0.000163227	0.000354412
2	chr11:18538754:G:A	18538754	A,A	G,G	1,1	inf,inf	inf,inf	1.47566,0.323227	0.000163188	0.000371022
2	chr11:18464144:CTTTA:C	18464144	NA,C	NA,CTTTA	NA,1	NA,inf	NA,inf	NA,0.391362	0.000163147	0.000355148
2	chr11:18953745:A:G	18953745	NA,G	NA,A	NA,1	NA,-inf	NA,inf	NA,0.33691	0.000163127	0.000353571
2	chr11:18715548:C:T	18715548	T,T	C,C	1,1	-inf,-inf	inf,inf	1.391,0.284722	0.000163114	0.0003642
2	chr11:19052641:C:T	19052641	NA,T	NA,C	NA,1	NA,-inf	NA,inf	NA,0.328486	0.000163108	0.000354789
2	chr11:18625708:ACAC:A	18625708	A,NA	ACAC,NA	1,NA	-inf,NA	inf,NA	0.378061,NA	0.000163004	0.00035013
2	chr11:19016046:G:A	19016046	NA,A	NA,G	NA,1	NA,-inf	NA,inf	NA,0.289109	0.000162977	0.000353713
2	chr11:18479666:C:T	18479666	NA,T	NA,C	NA,1	NA,-inf	NA,inf	NA,0.314109	0.000162854	0.000353292
2	chr11:18159970:T:C	18159970	NA,C	NA,T	NA,1	NA,inf	NA,inf	NA,0.354555	0.000162754	0.000353442
2	chr11:18323563:A:C	18323563	NA,C	NA,A	NA,1	NA,-inf	NA,inf	NA,0.339941	0.000162702	0.000353718
2	chr11:18596532:C:A	18596532	NA,A	NA,C	NA,1	NA,-inf	NA,inf	NA,0.364369	0.000162671	0.000353146
2	chr11:18953579:A:G	18953579	NA,G	NA,A	NA,1	NA,-inf	NA,inf	NA,0.334285	0.000162618	0.000352471
2	chr11:19004775:G:A	19004775	NA,A	NA,G	NA,1	NA,-inf	NA,inf	NA,0.286944	0.000162562	0.000352814
2	chr11:18168009:A:G	18168009	NA,G	NA,A	NA,1	NA,inf	NA,inf	NA,0.353484	0.000162547	0.000352993
2	chr11:18156975:CTGGACAGA:C	18156975	C,NA	CTGGACAGA,NA	1,NA	-inf,NA	inf,NA	0.614607,NA	0.000162509	0.000358508
2	chr11:18891241:G:A	18891241	NA,A	NA,G	NA,1	NA,-inf	NA,inf	NA,0.33174	0.000162498	0.000351987
2	chr11:19014036:C:G	19014036	NA,G	NA,C	NA,1	NA,-inf	NA,inf	NA,0.286627	0.000162495	0.000352669
2	chr11:18590230:A:G	18590230	NA,G	NA,A	NA,1	NA,-inf	NA,inf	NA,0.368473	0.000162475	0.000352498
2	chr11:19115109:G:C	19115109	NA,C	NA,G	NA,1	NA,-inf	NA,inf	NA,0.338314	0.000162299	0.000352563
2	chr11:18389105:C:T	18389105	NA,T	NA,C	NA,1	NA,-inf	NA,inf	NA,0.289424	0.000162267	0.000351283
2	chr11:18457770:C:G	18457770	G,NA	C,NA	1,NA	-inf,NA	inf,NA	0.505575,NA	0.000162259	0.000353278
2	chr11:18315188:C:T	18315188	NA,T	NA,C	NA,1	NA,-inf	NA,inf	NA,0.358681	0.000162211	0.000351931
2	chr11:18459050:CA:C	18459050	NA,C	NA,CA	NA,1	NA,inf	NA,inf	NA,0.343053	0.000162187	0.000351976
2	chr11:18956308:C:T	18956308	NA,T	NA,C	NA,1	NA,-inf	NA,inf	NA,0.332071	0.000162179	0.000351524
2	chr11:18386320:C:T	18386320	T,T	C,C	1,1	inf,-inf	inf,inf	0.369979,1.31299	0.000162108	0.000359836
2	chr11:19014797:T:C	19014797	NA,C	NA,T	NA,1	NA,-inf	NA,inf	NA,0.284785	0.000162097	0.000351809
2	chr11:18958354:A:G	18958354	NA,G	NA,A	NA,1	NA,inf	NA,inf	NA,0.33499	0.000162041	0.000352033
2	chr11:18774194:G:A	18774194	NA,A	NA,G	NA,1	NA,inf	NA,inf	NA,0.354517	0.000161855	0.00035136
2	chr11:18688661:A:T	18688661	T,T	A,A	1,1	-inf,inf	inf,inf	4.58006,0.286574	0.000161788	0.0209103
2	chr11:18979965:GAACA:G	18979965	NA,G	NA,GAACA	NA,1	NA,inf	NA,inf	NA,0.333541	0.000161784	0.000351476
2	chr11:18413426:T:C	18413426	NA,C	NA,T	NA,1	NA,-inf	NA,inf	NA,0.341947	0.00016165	0.000350994
2	chr11:18227044:T:C	18227044	NA,C	NA,T	NA,1	NA,-inf	NA,inf	NA,0.296575	0.00016146	0.000350041
2	chr11:18211769:C:A	18211769	NA,A	NA,C	NA,1	NA,inf	NA,inf	NA,0.368334	0.000161377	0.000351562
2	chr11:18248587:T:C	18248587	NA,C	NA,T	NA,1	NA,inf	NA,inf	NA,0.34722	0.000161335	0.000350466
2	chr11:18132626:T:C	18132626	C,NA	T,NA	1,NA	inf,NA	inf,NA	0.453944,NA	0.000161273	0.000349395
2	chr11:18315929:T:C	18315929	NA,C	NA,T	NA,1	NA,-inf	NA,inf	NA,0.354998	0.000161095	0.000349378
2	chr11:18333892:C:G	18333892	NA,G	NA,C	NA,1	NA,inf	NA,inf	NA,0.36377	0.000161075	0.000350256
2	chr11:18339428:G:A	18339428	NA,A	NA,G	NA,1	NA,inf	NA,inf	NA,0.36377	0.000161075	0.000350256
2	chr11:18352753:TG:T	18352753	NA,T	NA,TG	NA,1	NA,inf	NA,inf	NA,0.36377	0.000161075	0.000350256
2	chr11:19005636:C:T	19005636	NA,T	NA,C	NA,1	NA,-inf	NA,inf	NA,0.339252	0.000161028	0.000349461
2	chr11:18953156:A:G	18953156	NA,G	NA,A	NA,1	NA,-inf	NA,inf	NA,0.325857	0.000160961	0.000348898
2	chr11:18209125:G:A	18209125	NA,A	NA,G	NA,1	NA,-inf	NA,inf	NA,0.32498	0.000160774	0.000349181
2	chr11:18955731:G:A	18955731	NA,A	NA,G	NA,1	NA,-inf	NA,inf	NA,0.324522	0.000160703	0.00034834
2	chr11:18555244:G:A	18555244	A,A	G,G	1,1	inf,inf	inf,inf	1.49855,0.271457	0.000160686	0.000365681
2	chr11:18830507:T:C	18830507	NA,C	NA,T	NA,1	NA,inf	NA,inf	NA,0.339034	0.000160664	0.000350013
2	chr11:18733687:A:G	18733687	NA,G	NA,A	NA,1	NA,inf	NA,inf	NA,0.329846	0.000160583	0.000348315
2	chr11:19077259:T:C	19077259	NA,C	NA,T	NA,1	NA,-inf	NA,inf	NA,0.323371	0.000160481	0.000348773
2	chr11:18713849:G:T	18713849	T,T	G,G	1,1	-inf,-inf	inf,inf	1.54243,0.119222	0.00016041	0.000363453
2	chr11:18523931:C:T	18523931	NA,T	NA,C	NA,1	NA,-inf	NA,inf	NA,0.301479	0.000160396	0.000347969
2	chr11:18953360:C:T	18953360	NA,T	NA,C	NA,1	NA,-inf	NA,inf	NA,0.322964	0.000160391	0.000347668
2	chr11:18771131:C:G	18771131	NA,G	NA,C	NA,1	NA,-inf	NA,inf	NA,0.332908	0.000160311	0.000348108
2	chr11:18776103:T:C	18776103	C,C	T,T	1,1	inf,-inf	inf,inf	1.42152,0.0320607	0.000160209	0.000350244
2	chr11:18209200:A:G	18209200	NA,G	NA,A	NA,1	NA,-inf	NA,inf	NA,0.322099	0.000160179	0.000347892
2	chr11:18914604:C:T	18914604	NA,T	NA,C	NA,1	NA,-inf	NA,inf	NA,0.333213	0.000160053	0.000346883
2	chr11:18961278:G:C	18961278	NA,C	NA,G	NA,1	NA,-inf	NA,inf	NA,0.317767	0.000160035	0.000346889
2	chr11:18977779:A:G	18977779	NA,G	NA,A	NA,1	NA,-inf	NA,inf	NA,0.318411	0.000160027	0.000347352
2	chr11:18950453:A:G	18950453	NA,G	NA,A	NA,1	NA,-inf	NA,inf	NA,0.320487	0.000160015	0.000347363
2	chr11:18219144:G:A	18219144	A,NA	G,NA	1,NA	inf,NA	inf,NA	0.471667,NA	0.000159993	0.000347898
2	chr11:18187769:TTTTAA:T	18187769	NA,T	NA,TTTTAA	NA,1	NA,-inf	NA,inf	NA,0.295427	0.000159988	0.000346824
2	chr11:18645972:C:T	18645972	NA,T	NA,C	NA,1	NA,-inf	NA,inf	NA,0.329208	0.00015989	0.000347264
2	chr11:18645025:A:G	18645025	NA,G	NA,A	NA,1	NA,-inf	NA,inf	NA,0.329208	0.00015989	0.000347264
2	chr11:18694812:G:A	18694812	NA,A	NA,G	NA,1	NA,-inf	NA,inf	NA,0.334264	0.000159879	0.000347171
2	chr11:18593229:C:T	18593229	NA,T	NA,C	NA,1	NA,inf	NA,inf	NA,0.332525	0.000159736	0.000346716
2	chr11:18952747:T:C	18952747	NA,C	NA,T	NA,1	NA,-inf	NA,inf	NA,0.319251	0.000159686	0.000346147
2	chr11:18726550:C:A	18726550	NA,A	NA,C	NA,1	NA,-inf	NA,inf	NA,0.302565	0.000159666	0.000347753
2	chr11:18610103:A:G	18610103	G,G	A,A	1,1	inf,inf	inf,inf	1.76023,0.350936	0.000159638	0.000414904
2	chr11:18454678:A:G	18454678	NA,G	NA,A	NA,1	NA,inf	NA,inf	NA,0.366819	0.000159631	0.000347321
2	chr11:18952676:G:A	18952676	A,NA	G,NA	1,NA	inf,NA	inf,NA	0.370875,NA	0.000159597	0.000342611
2	chr11:18240189:C:T	18240189	NA,T	NA,C	NA,1	NA,inf	NA,inf	NA,0.346081	0.000159511	0.000346406
2	chr11:19018806:A:G	19018806	NA,G	NA,A	NA,1	NA,-inf	NA,inf	NA,0.271903	0.000159509	0.000346202
2	chr11:18511793:C:T	18511793	T,NA	C,NA	1,NA	-inf,NA	inf,NA	0.940456,NA	0.000159507	0.00037405
2	chr11:18451305:A:G	18451305	NA,G	NA,A	NA,1	NA,inf	NA,inf	NA,0.372984	0.000159416	0.000347026
2	chr11:18463567:T:C	18463567	NA,C	NA,T	NA,1	NA,-inf	NA,inf	NA,0.327366	0.000159382	0.000346349
2	chr11:18159972:T:C	18159972	NA,C	NA,T	NA,1	NA,inf	NA,inf	NA,0.336649	0.000159358	0.000346074
2	chr11:18678528:T:C	18678528	NA,C	NA,T	NA,1	NA,inf	NA,inf	NA,0.312777	0.000159247	0.000346224
2	chr11:18879105:T:C	18879105	NA,C	NA,T	NA,1	NA,-inf	NA,inf	NA,0.314104	0.000159138	0.000344769
2	chr11:18208980:A:G	18208980	NA,G	NA,A	NA,1	NA,-inf	NA,inf	NA,0.316293	0.000159096	0.000345535
2	chr11:18886938:A:G	18886938	NA,G	NA,A	NA,1	NA,-inf	NA,inf	NA,0.33716	0.000159081	0.000345042
2	chr11:18954667:TGGA:T	18954667	NA,T	NA,TGGA	NA,1	NA,-inf	NA,inf	NA,0.315877	0.000159035	0.000344741
2	chr11:18151556:A:AGCAT	18151556	NA,AGCAT	NA,A	NA,1	NA,inf	NA,inf	NA,0.338153	0.000158943	0.000345039
2	chr11:18860989:G:A	18860989	NA,A	NA,G	NA,1	NA,inf	NA,inf	NA,0.309273	0.000158933	0.000344954
2	chr11:18510909:T:C	18510909	C,C	T,T	1,1	-inf,-inf	inf,inf	2.84261,0.533562	0.000158919	0.000935911
2	chr11:18941962:T:C	18941962	NA,C	NA,T	NA,1	NA,-inf	NA,inf	NA,0.312894	0.000158919	0.000344332
2	chr11:19054080:T:C	19054080	C,NA	T,NA	1,NA	inf,NA	inf,NA	0.385059,NA	0.00015891	0.000343244
2	chr11:18867259:A:G	18867259	NA,G	NA,A	NA,1	NA,-inf	NA,inf	NA,0.252565	0.000158878	0.000345286
2	chr11:19094777:TATC:T	19094777	T,NA	TATC,NA	1,NA	-inf,NA	inf,NA	0.608331,NA	0.000158773	0.000350605
2	chr11:18440102:C:T	18440102	NA,T	NA,C	NA,1	NA,-inf	NA,inf	NA,0.326467	0.000158694	0.000344592
2	chr11:18915804:C:A	18915804	A,A	C,C	1,1	inf,-inf	inf,inf	0.165611,1.31815	0.000158675	0.00034412
2	chr11:18155925:T:C	18155925	NA,C	NA,T	NA,1	NA,inf	NA,inf	NA,0.332202	0.000158548	0.00034432
2	chr11:19037066:G:C	19037066	C,NA	G,NA	1,NA	-inf,NA	inf,NA	0.483241,NA	0.00015836	0.000343843
2	chr11:19103998:T:C	19103998	NA,C	NA,T	NA,1	NA,inf	NA,inf	NA,0.332055	0.000158359	0.00034412
2	chr11:18873066:G:A	18873066	NA,A	NA,G	NA,1	NA,-inf	NA,inf	NA,0.320314	0.000158141	0.0003428
2	chr11:18787037:C:A	18787037	A,NA	C,NA	1,NA	inf,NA	inf,NA	0.470561,NA	0.00015807	0.000342731
2	chr11:18689657:G:A	18689657	NA,A	NA,G	NA,1	NA,inf	NA,inf	NA,0.319667	0.000158009	0.000343205
2	chr11:18603108:A:G	18603108	NA,G	NA,A	NA,1	NA,inf	NA,inf	NA,0.462394	0.000157954	0.000347342
2	chr11:18292812:G:A	18292812	A,NA	G,NA	1,NA	-inf,NA	inf,NA	0.593563,NA	0.000157817	0.000347784
2	chr11:18120708:C:A	18120708	A,NA	C,NA	1,NA	inf,NA	inf,NA	0.504861,NA	0.000157779	0.000344648
2	chr11:19023793:A:G	19023793	G,G	A,A	1,1	inf,-inf	inf,inf	0.135936,1.31918	0.000157706	0.000339542
2	chr11:18792511:G:A	18792511	NA,A	NA,G	NA,1	NA,-inf	NA,inf	NA,0.323625	0.000157687	0.000342169
2	chr11:18428704:G:A	18428704	NA,A	NA,G	NA,1	NA,-inf	NA,inf	NA,0.320485	0.000157599	0.000342211
2	chr11:18773926:C:T	18773926	NA,T	NA,C	NA,1	NA,-inf	NA,inf	NA,0.299082	0.000157583	0.000343027
2	chr11:18963221:C:T	18963221	NA,T	NA,C	NA,1	NA,-inf	NA,inf	NA,0.312736	0.000157489	0.000342027
2	chr11:18694407:G:C	18694407	NA,C	NA,G	NA,1	NA,inf	NA,inf	NA,0.31964	0.000157391	0.000341125
2	chr11:18984292:C:T	18984292	NA,T	NA,C	NA,1	NA,-inf	NA,inf	NA,0.31946	0.000157354	0.000341518
2	chr11:18881935:G:T	18881935	NA,T	NA,G	NA,1	NA,-inf	NA,inf	NA,0.326888	0.000157174	0.000340927
2	chr11:18155738:C:T	18155738	T,NA	C,NA	1,NA	inf,NA	inf,NA	0.51828,NA	0.000157139	0.000343774
2	chr11:18983614:C:T	18983614	NA,T	NA,C	NA,1	NA,inf	NA,inf	NA,0.336879	0.000157125	0.000340718
2	chr11:18882779:G:A	18882779	NA,A	NA,G	NA,1	NA,-inf	NA,inf	NA,0.326618	0.000157125	0.000340821
2	chr11:18359871:G:A	18359871	NA,A	NA,G	NA,1	NA,-inf	NA,inf	NA,0.315554	0.000157111	0.000341365
2	chr11:18147660:C:T	18147660	NA,T	NA,C	NA,1	NA,-inf	NA,inf	NA,0.312123	0.000157033	0.000341084
2	chr11:18430412:T:C	18430412	NA,C	NA,T	NA,1	NA,-inf	NA,inf	NA,0.317013	0.000156948	0.000340804
2	chr11:18600202:A:T	18600202	NA,T	NA,A	NA,1	NA,inf	NA,inf	NA,0.301965	0.000156946	0.000340505
2	chr11:18454012:C:A	18454012	NA,A	NA,C	NA,1	NA,inf	NA,inf	NA,0.351838	0.000156933	0.000341435
2	chr11:18885505:T:C	18885505	NA,C	NA,T	NA,1	NA,-inf	NA,inf	NA,0.292192	0.00015682	0.000340915
2	chr11:18803421:T:C	18803421	C,C	T,T	1,1	-inf,inf	inf,inf	0.241488,1.47504	0.000156773	0.000333452
2	chr11:18432466:T:A	18432466	NA,A	NA,T	NA,1	NA,-inf	NA,inf	NA,0.315952	0.000156754	0.000340382
2	chr11:18439127:A:AC	18439127	NA,AC	NA,A	NA,1	NA,-inf	NA,inf	NA,0.315952	0.000156754	0.000340382
2	chr11:18436732:C:T	18436732	NA,T	NA,C	NA,1	NA,-inf	NA,inf	NA,0.315952	0.000156754	0.000340382
2	chr11:18130470:G:A	18130470	NA,A	NA,G	NA,1	NA,inf	NA,inf	NA,0.359349	0.00015672	0.000341283
2	chr11:18339114:A:G	18339114	NA,G	NA,A	NA,1	NA,-inf	NA,inf	NA,0.32876	0.000156657	0.000339913
2	chr11:18340425:C:T	18340425	NA,T	NA,C	NA,1	NA,-inf	NA,inf	NA,0.328665	0.000156642	0.00033988
2	chr11:18881828:T:A	18881828	NA,A	NA,T	NA,1	NA,-inf	NA,inf	NA,0.322575	0.000156401	0.000339257
2	chr11:18840159:C:A	18840159	NA,A	NA,C	NA,1	NA,inf	NA,inf	NA,0.318552	0.000156372	0.000339413
2	chr11:18413328:C:T	18413328	NA,T	NA,C	NA,1	NA,-inf	NA,inf	NA,0.312025	0.000156346	0.000339515
2	chr11:18501928:G:A	18501928	A,NA	G,NA	1,NA	-inf,NA	inf,NA	0.355815,NA	0.000156307	0.000336078
2	chr11:18840358:T:G	18840358	G,NA	T,NA	1,NA	inf,NA	inf,NA	0.352337,NA	0.000156302	0.000338288
2	chr11:19047026:G:A	19047026	NA,A	NA,G	NA,1	NA,-inf	NA,inf	NA,0.304879	0.000156299	0.000339017
2	chr11:18374780:G:A	18374780	A,A	G,G	1,1	inf,inf	inf,inf	0.79944,0.361288	0.000156293	0.000328269
2	chr11:18918838:T:A	18918838	NA,A	NA,T	NA,1	NA,-inf	NA,inf	NA,0.321892	0.000156235	0.000338887
2	chr11:18643877:A:T	18643877	NA,T	NA,A	NA,1	NA,-inf	NA,inf	NA,0.309861	0.000156177	0.000339204
2	chr11:18615860:C:T	18615860	NA,T	NA,C	NA,1	NA,inf	NA,inf	NA,0.383632	0.000156169	0.000339824
2	chr11:19072702:G:C	19072702	NA,C	NA,G	NA,1	NA,inf	NA,inf	NA,0.321349	0.00015614	0.000339531
2	chr11:18800490:A:G	18800490	G,G	A,A	1,1	inf,-inf	inf,inf	1.13245,0.718613	0.000156089	0.000334211
2	chr11:19100987:C:A	19100987	NA,A	NA,C	NA,1	NA,-inf	NA,inf	NA,0.296961	0.000156075	0.0003385
2	chr11:19003954:T:C	19003954	NA,C	NA,T	NA,1	NA,-inf	NA,inf	NA,0.254439	0.000156064	0.000338743
2	chr11:18195679:A:G	18195679	NA,G	NA,A	NA,1	NA,-inf	NA,inf	NA,0.268132	0.000156063	0.000338207
2	chr11:18238748:C:A	18238748	NA,A	NA,C	NA,1	NA,inf	NA,inf	NA,0.326088	0.000156006	0.000338802
2	chr11:18372169:T:C	18372169	NA,C	NA,T	NA,1	NA,-inf	NA,inf	NA,0.325454	0.000156003	0.000338509
2	chr11:18479533:G:GTA	18479533	NA,GTA	NA,G	NA,1	NA,-inf	NA,inf	NA,0.306798	0.00015588	0.000338747
2	chr11:18649673:G:A	18649673	NA,A	NA,G	NA,1	NA,inf	NA,inf	NA,0.325598	0.000155868	0.000338007
2	chr11:18794591:C:T	18794591	NA,T	NA,C	NA,1	NA,-inf	NA,inf	NA,0.305419	0.000155833	0.00033783
2	chr11:18472204:T:C	18472204	C,C	T,T	1,1	inf,inf	inf,inf	0.784118,0.952623	0.000155583	0.000344354
2	chr11:18801019:C:A	18801019	A,A	C,C	1,1	-inf,inf	inf,inf	0.141948,1.15701	0.000155577	0.000335995
2	chr11:18865248:G:A	18865248	A,NA	G,NA	1,NA	inf,NA	inf,NA	0.473851,NA	0.000155417	0.000339774
2	chr11:19089554:G:A	19089554	NA,A	NA,G	NA,1	NA,-inf	NA,inf	NA,0.304734	0.000155356	0.000337212
2	chr11:18781971:C:T	18781971	NA,T	NA,C	NA,1	NA,inf	NA,inf	NA,0.296534	0.00015525	0.000337478
2	chr11:18883795:A:G	18883795	NA,G	NA,A	NA,1	NA,-inf	NA,inf	NA,0.234404	0.000155215	0.000337299
2	chr11:18448756:G:T	18448756	NA,T	NA,G	NA,1	NA,-inf	NA,inf	NA,0.315584	0.000155149	0.000337449
2	chr11:18936922:C:T	18936922	T,NA	C,NA	1,NA	inf,NA	inf,NA	0.420848,NA	0.000154931	0.000335368
2	chr11:18909057:A:G	18909057	NA,G	NA,A	NA,1	NA,-inf	NA,inf	NA,0.314417	0.00015492	0.000336045
2	chr11:18917232:T:G	18917232	NA,G	NA,T	NA,1	NA,-inf	NA,inf	NA,0.314158	0.000154874	0.000335946
2	chr11:18919856:T:A	18919856	NA,A	NA,T	NA,1	NA,-inf	NA,inf	NA,0.313983	0.000154844	0.00033588
2	chr11:18434602:C:T	18434602	NA,T	NA,C	NA,1	NA,inf	NA,inf	NA,0.342045	0.000154687	0.000336648
2	chr11:18929845:T:C	18929845	NA,C	NA,T	NA,1	NA,inf	NA,inf	NA,0.329155	0.000154661	0.000335592
2	chr11:18148086:C:T	18148086	T,NA	C,NA	1,NA	-inf,NA	inf,NA	0.679991,NA	0.000154648	0.000345391
2	chr11:19079357:T:C	19079357	NA,C	NA,T	NA,1	NA,inf	NA,inf	NA,0.333243	0.000154617	0.000336391
2	chr11:18893393:A:T	18893393	T,T	A,A	1,1	inf,-inf	inf,inf	0.13598,1.32116	0.000154541	0.000335046
2	chr11:18850258:C:T	18850258	NA,T	NA,C	NA,1	NA,-inf	NA,inf	NA,0.339137	0.000154533	0.000335788
2	chr11:18500087:A:G	18500087	G,NA	A,NA	1,NA	inf,NA	inf,NA	0.574694,NA	0.000154519	0.000341474
2	chr11:18376346:T:C	18376346	NA,C	NA,T	NA,1	NA,inf	NA,inf	NA,0.302969	0.000154519	0.0003355
2	chr11:18945364:A:G	18945364	NA,G	NA,A	NA,1	NA,-inf	NA,inf	NA,0.280708	0.000154431	0.00033472
2	chr11:18641067:G:A	18641067	NA,A	NA,G	NA,1	NA,inf	NA,inf	NA,0.296286	0.000154399	0.000335363
2	chr11:18448520:C:T	18448520	NA,T	NA,C	NA,1	NA,-inf	NA,inf	NA,0.304211	0.000154366	0.000335298
2	chr11:18818720:A:T	18818720	NA,T	NA,A	NA,1	NA,-inf	NA,inf	NA,0.305535	0.00015426	0.000334681
2	chr11:18425740:C:T	18425740	NA,T	NA,C	NA,1	NA,-inf	NA,inf	NA,0.301614	0.000154219	0.000334885
2	chr11:18145910:A:G	18145910	NA,G	NA,A	NA,1	NA,inf	NA,inf	NA,0.307571	0.000154124	0.000334718
2	chr11:18145644:G:A	18145644	NA,A	NA,G	NA,1	NA,inf	NA,inf	NA,0.307571	0.000154124	0.000334718
2	chr11:18935730:G:A	18935730	NA,A	NA,G	NA,1	NA,inf	NA,inf	NA,0.3505	0.000154119	0.000333349
2	chr11:18788960:C:T	18788960	NA,T	NA,C	NA,1	NA,inf	NA,inf	NA,0.336717	0.000154114	0.000334546
2	chr11:18982840:C:G	18982840	NA,G	NA,C	NA,1	NA,-inf	NA,inf	NA,0.295405	0.000154083	0.000334292
2	chr11:18425326:TA:T	18425326	NA,T	NA,TA	NA,1	NA,-inf	NA,inf	NA,0.300694	0.00015406	0.000334541
2	chr11:18146250:C:T	18146250	NA,T	NA,C	NA,1	NA,inf	NA,inf	NA,0.306962	0.000154018	0.000334489
2	chr11:18425873:G:A	18425873	NA,A	NA,G	NA,1	NA,inf	NA,inf	NA,0.340942	0.000153964	0.000335106
2	chr11:18714050:C:T	18714050	NA,T	NA,C	NA,1	NA,inf	NA,inf	NA,0.314337	0.000153851	0.000333362
2	chr11:18767355:G:A	18767355	NA,A	NA,G	NA,1	NA,-inf	NA,inf	NA,0.298419	0.0001538	0.00033373
2	chr11:18432489:G:A	18432489	NA,A	NA,G	NA,1	NA,-inf	NA,inf	NA,0.298808	0.000153731	0.000333828
2	chr11:18177171:A:G	18177171	NA,G	NA,A	NA,1	NA,inf	NA,inf	NA,0.295666	0.000153474	0.000333517
2	chr11:18878606:G:C	18878606	C,C	G,G	1,1	-inf,-inf	inf,inf	0.25692,1.15832	0.000153358	0.000329148
2	chr11:18302670:C:A	18302670	NA,A	NA,C	NA,1	NA,-inf	NA,inf	NA,0.256235	0.000153339	0.000332563
2	chr11:18118851:C:T	18118851	NA,T	NA,C	NA,1	NA,-inf	NA,inf	NA,0.293675	0.000153302	0.000332976
2	chr11:18550995:T:A	18550995	A,A	T,T	1,1	inf,inf	inf,inf	1.22508,0.649469	0.0001532	0.000350946
2	chr11:19007256:C:G	19007256	NA,G	NA,C	NA,1	NA,-inf	NA,inf	NA,0.308683	0.0001531	0.00033205
2	chr11:18156033:G:A	18156033	NA,A	NA,G	NA,1	NA,inf	NA,inf	NA,0.301585	0.000153076	0.000332456
2	chr11:18903186:C:T	18903186	NA,T	NA,C	NA,1	NA,-inf	NA,inf	NA,0.223003	0.000153052	0.000332592
2	chr11:19079369:C:T	19079369	NA,T	NA,C	NA,1	NA,-inf	NA,inf	NA,0.282405	0.000152941	0.000332567
2	chr11:18851939:A:G	18851939	NA,G	NA,A	NA,1	NA,-inf	NA,inf	NA,0.289814	0.000152874	0.000331414
2	chr11:18973657:C:G	18973657	NA,G	NA,C	NA,1	NA,-inf	NA,inf	NA,0.279408	0.000152871	0.000331853
2	chr11:19010832:G:T	19010832	NA,T	NA,G	NA,1	NA,-inf	NA,inf	NA,0.235351	0.000152855	0.000331721
2	chr11:18278935:T:C	18278935	NA,C	NA,T	NA,1	NA,inf	NA,inf	NA,0.28947	0.000152805	0.000331847
2	chr11:18131198:C:A	18131198	NA,A	NA,C	NA,1	NA,inf	NA,inf	NA,0.335328	0.00015277	0.000332632
2	chr11:18182549:T:G	18182549	NA,G	NA,T	NA,1	NA,-inf	NA,inf	NA,0.288202	0.000152551	0.000331361
2	chr11:18604217:T:C	18604217	NA,C	NA,T	NA,1	NA,-inf	NA,inf	NA,0.395582	0.000152498	0.000334238
2	chr11:18797829:C:T	18797829	NA,T	NA,C	NA,1	NA,inf	NA,inf	NA,0.298809	0.000152492	0.000331664
2	chr11:18511560:A:G	18511560	G,NA	A,NA	1,NA	inf,NA	inf,NA	0.583998,NA	0.000152434	0.000337086
2	chr11:18445751:G:A	18445751	NA,A	NA,G	NA,1	NA,-inf	NA,inf	NA,0.291173	0.000152428	0.000330999
2	chr11:19004581:A:G	19004581	NA,G	NA,A	NA,1	NA,-inf	NA,inf	NA,0.233941	0.000152311	0.000330616
2	chr11:18875139:AT:A	18875139	NA,A	NA,AT	NA,1	NA,-inf	NA,inf	NA,0.266484	0.00015224	0.000330932
2	chr11:18457784:C:T	18457784	T,NA	C,NA	1,NA	-inf,NA	inf,NA	0.458689,NA	0.000152148	0.000331217
2	chr11:18611957:G:A	18611957	NA,A	NA,G	NA,1	NA,inf	NA,inf	NA,0.358757	0.000152085	0.000330906
2	chr11:18922534:C:T	18922534	NA,T	NA,C	NA,1	NA,-inf	NA,inf	NA,0.28675	0.00015206	0.000329719
2	chr11:18733722:C:T	18733722	NA,T	NA,C	NA,1	NA,inf	NA,inf	NA,0.281898	0.000151954	0.000329665
2	chr11:18925320:G:A	18925320	NA,A	NA,G	NA,1	NA,inf	NA,inf	NA,0.28278	0.000151941	0.000330293
2	chr11:19112386:G:A	19112386	NA,A	NA,G	NA,1	NA,-inf	NA,inf	NA,0.280623	0.000151786	0.000329744
2	chr11:18670127:G:A	18670127	A,A	G,G	1,1	-inf,-inf	inf,inf	2.40209,1.56034	0.000151774	0.00208348
2	chr11:19006865:C:T	19006865	NA,T	NA,C	NA,1	NA,-inf	NA,inf	NA,0.222552	0.000151492	0.000328992
2	chr11:18195613:T:C	18195613	NA,C	NA,T	NA,1	NA,inf	NA,inf	NA,0.260533	0.000151467	0.000329014
2	chr11:18816052:T:A	18816052	NA,A	NA,T	NA,1	NA,-inf	NA,inf	NA,0.269924	0.000151415	0.000328169
2	chr11:18347758:A:G	18347758	NA,G	NA,A	NA,1	NA,-inf	NA,inf	NA,0.283752	0.000151383	0.000328917
2	chr11:19110005:A:C	19110005	C,NA	A,NA	1,NA	inf,NA	inf,NA	0.391702,NA	0.000151365	0.000327789
2	chr11:18647846:G:A	18647846	A,NA	G,NA	1,NA	inf,NA	inf,NA	0.600106,NA	0.000151363	0.00033556
2	chr11:18687983:T:C	18687983	NA,C	NA,T	NA,1	NA,-inf	NA,inf	NA,0.278579	0.000151361	0.000329052
2	chr11:18427212:C:T	18427212	NA,T	NA,C	NA,1	NA,-inf	NA,inf	NA,0.27144	0.000151358	0.00032888
2	chr11:18925336:G:A	18925336	NA,A	NA,G	NA,1	NA,-inf	NA,inf	NA,0.27037	0.000151357	0.000328002
2	chr11:18203148:G:A	18203148	NA,A	NA,G	NA,1	NA,inf	NA,inf	NA,0.280694	0.000151341	0.000328956
2	chr11:18514283:C:A	18514283	A,A	C,C	1,1	-inf,-inf	inf,inf	0.346845,0.96553	0.000151287	0.000322044
2	chr11:18631650:T:C	18631650	C,NA	T,NA	1,NA	inf,NA	inf,NA	0.541319,NA	0.000151177	0.000330956
2	chr11:18925921:G:T	18925921	NA,T	NA,G	NA,1	NA,inf	NA,inf	NA,0.277916	0.000151103	0.000328466
2	chr11:18293238:C:T	18293238	NA,T	NA,C	NA,1	NA,-inf	NA,inf	NA,0.273687	0.000151093	0.000328565
2	chr11:18764039:T:A	18764039	A,NA	T,NA	1,NA	inf,NA	inf,NA	0.317927,NA	0.00015109	0.000323119
2	chr11:18683315:T:C	18683315	NA,C	NA,T	NA,1	NA,-inf	NA,inf	NA,0.26677	0.000151075	0.000328215
2	chr11:19043869:C:T	19043869	NA,T	NA,C	NA,1	NA,-inf	NA,inf	NA,0.273248	0.00015097	0.00032755
2	chr11:18431266:G:C	18431266	NA,C	NA,G	NA,1	NA,-inf	NA,inf	NA,0.281612	0.000150825	0.000327524
2	chr11:18194613:T:C	18194613	NA,C	NA,T	NA,1	NA,inf	NA,inf	NA,0.265164	0.000150821	0.000327556
2	chr11:18948711:G:A	18948711	NA,A	NA,G	NA,1	NA,-inf	NA,inf	NA,0.264075	0.000150736	0.000327436
2	chr11:19030257:C:T	19030257	NA,T	NA,C	NA,1	NA,-inf	NA,inf	NA,0.277554	0.000150728	0.000327191
2	chr11:18786454:G:A	18786454	NA,A	NA,G	NA,1	NA,-inf	NA,inf	NA,0.29431	0.000150676	0.000326764
2	chr11:18461385:C:T	18461385	T,T	C,C	1,1	-inf,-inf	inf,inf	0.583408,0.984596	0.000150384	0.00032474
2	chr11:18258609:G:A	18258609	NA,A	NA,G	NA,1	NA,inf	NA,inf	NA,0.286348	0.000150332	0.00032657
2	chr11:18214645:A:C	18214645	NA,C	NA,A	NA,1	NA,-inf	NA,inf	NA,0.250189	0.000150226	0.00032577
2	chr11:18760786:C:T	18760786	NA,T	NA,C	NA,1	NA,inf	NA,inf	NA,0.321007	0.000150222	0.0003269
2	chr11:18149484:A:C	18149484	NA,C	NA,A	NA,1	NA,inf	NA,inf	NA,0.284158	0.000150192	0.000326189
2	chr11:19062845:C:T	19062845	NA,T	NA,C	NA,1	NA,-inf	NA,inf	NA,0.232669	0.000150182	0.000327106
2	chr11:18718681:G:T	18718681	NA,T	NA,G	NA,1	NA,-inf	NA,inf	NA,0.253778	0.000150062	0.000326067
2	chr11:18120273:T:G	18120273	NA,G	NA,T	NA,1	NA,inf	NA,inf	NA,0.317255	0.000149898	0.000326342
2	chr11:18658883:A:G	18658883	NA,G	NA,A	NA,1	NA,inf	NA,inf	NA,0.268636	0.000149868	0.000325634
2	chr11:19060880:C:T	19060880	NA,T	NA,C	NA,1	NA,-inf	NA,inf	NA,0.230895	0.000149853	0.00032638
2	chr11:19066317:A:G	19066317	NA,G	NA,A	NA,1	NA,-inf	NA,inf	NA,0.230856	0.000149847	0.000326368
2	chr11:18457142:C:T	18457142	NA,T	NA,C	NA,1	NA,-inf	NA,inf	NA,0.293315	0.000149811	0.000325069
2	chr11:18945427:C:T	18945427	NA,T	NA,C	NA,1	NA,-inf	NA,inf	NA,0.257408	0.000149677	0.000325126
2	chr11:19052467:G:A	19052467	NA,A	NA,G	NA,1	NA,-inf	NA,inf	NA,0.280917	0.000149639	0.000324697
2	chr11:18312672:G:A	18312672	NA,A	NA,G	NA,1	NA,-inf	NA,inf	NA,0.272508	0.000149587	0.000325033
2	chr11:18399690:C:T	18399690	T,T	C,C	1,1	inf,-inf	inf,inf	0.302672,1.28971	0.000149528	0.000330566
2	chr11:18506702:T:A	18506702	NA,A	NA,T	NA,1	NA,-inf	NA,inf	NA,0.273589	0.000149528	0.000324789
2	chr11:18421927:T:C	18421927	NA,C	NA,T	NA,1	NA,inf	NA,inf	NA,0.309443	0.000149438	0.000325177
2	chr11:18581903:T:C	18581903	NA,C	NA,T	NA,1	NA,-inf	NA,inf	NA,0.241618	0.00014942	0.00032425
2	chr11:18516268:G:C	18516268	C,C	G,G	1,1	-inf,-inf	inf,inf	0.886957,0.279462	0.000149373	0.000314774
2	chr11:18737485:C:T	18737485	NA,T	NA,C	NA,1	NA,inf	NA,inf	NA,0.260592	0.000149369	0.000324878
2	chr11:19100932:C:T	19100932	NA,T	NA,C	NA,1	NA,-inf	NA,inf	NA,0.266906	0.000149314	0.000324047
2	chr11:19020605:G:T	19020605	NA,T	NA,G	NA,1	NA,-inf	NA,inf	NA,0.280172	0.00014928	0.000324057
2	chr11:18950865:C:G	18950865	NA,G	NA,C	NA,1	NA,-inf	NA,inf	NA,0.209055	0.000149234	0.000324109
2	chr11:19107331:G:A	19107331	NA,A	NA,G	NA,1	NA,inf	NA,inf	NA,0.265626	0.000149156	0.000324099
2	chr11:19022546:C:T	19022546	NA,T	NA,C	NA,1	NA,-inf	NA,inf	NA,0.26294	0.000149148	0.000323933
2	chr11:18863300:A:T	18863300	T,NA	A,NA	1,NA	inf,NA	inf,NA	0.544468,NA	0.000149116	0.000327766
2	chr11:18445659:G:C	18445659	NA,C	NA,G	NA,1	NA,inf	NA,inf	NA,0.273349	0.000149115	0.000323515
2	chr11:18207775:G:T	18207775	NA,T	NA,G	NA,1	NA,-inf	NA,inf	NA,0.259981	0.000149085	0.000323797
2	chr11:18387807:G:A	18387807	NA,A	NA,G	NA,1	NA,inf	NA,inf	NA,0.283707	0.000149079	0.000324216
2	chr11:18426441:C:T	18426441	NA,T	NA,C	NA,1	NA,inf	NA,inf	NA,0.307682	0.000149042	0.000324324
2	chr11:18883270:AACTGGACTCCTTCCTTACACCTTACACAAAAGATTAACTCAAGATGGATTAAG:A	18883270	NA,A	NA,AACTGGACTCCTTCCTTACACCTTACACAAAAGATTAACTCAAGATGGATTAAG	NA,1	NA,-inf	NA,inf	NA,0.277977	0.000148885	0.00032301
2	chr11:18596341:C:T	18596341	NA,T	NA,C	NA,1	NA,inf	NA,inf	NA,0.268563	0.000148844	0.000323202
2	chr11:18207619:G:A	18207619	NA,A	NA,G	NA,1	NA,-inf	NA,inf	NA,0.25834	0.000148833	0.000323247
2	chr11:18233432:T:G	18233432	NA,G	NA,T	NA,1	NA,-inf	NA,inf	NA,0.238221	0.000148813	0.000322496
2	chr11:18361202:AAAT:A	18361202	NA,A	NA,AAAT	NA,1	NA,-inf	NA,inf	NA,0.229121	0.000148774	0.000322697
2	chr11:18916364:T:C	18916364	NA,C	NA,T	NA,1	NA,inf	NA,inf	NA,0.263534	0.000148736	0.000323309
2	chr11:18913169:G:A	18913169	NA,A	NA,G	NA,1	NA,inf	NA,inf	NA,0.263532	0.000148734	0.000323303
2	chr11:18153002:G:A	18153002	NA,A	NA,G	NA,1	NA,-inf	NA,inf	NA,0.25137	0.000148703	0.0003231
2	chr11:18205010:A:G	18205010	NA,G	NA,A	NA,1	NA,-inf	NA,inf	NA,0.256788	0.000148658	0.000322879
2	chr11:19081353:A:G	19081353	NA,G	NA,A	NA,1	NA,inf	NA,inf	NA,0.295874	0.000148648	0.000323355
2	chr11:18915971:G:A	18915971	NA,A	NA,G	NA,1	NA,inf	NA,inf	NA,0.262265	0.000148534	0.000322869
2	chr11:18207895:GAGTA:G	18207895	NA,G	NA,GAGTA	NA,1	NA,-inf	NA,inf	NA,0.256189	0.000148482	0.000322487
2	chr11:18659577:A:G	18659577	NA,G	NA,A	NA,1	NA,-inf	NA,inf	NA,0.265379	0.000148481	0.000322488
2	chr11:18244655:T:C	18244655	NA,C	NA,T	NA,1	NA,inf	NA,inf	NA,0.280017	0.000148447	0.000322259
2	chr11:18858776:T:A	18858776	NA,A	NA,T	NA,1	NA,-inf	NA,inf	NA,0.243183	0.000148389	0.000322545
2	chr11:18204888:A:C	18204888	NA,C	NA,A	NA,1	NA,inf	NA,inf	NA,0.278094	0.00014837	0.000322491
2	chr11:18988144:T:C	18988144	NA,C	NA,T	NA,1	NA,inf	NA,inf	NA,0.256859	0.000148214	0.00032136
2	chr11:18411458:T:C	18411458	C,C	T,T	1,1	inf,-inf	inf,inf	0.604095,1.13906	0.000148182	0.000332893
2	chr11:18662252:G:A	18662252	NA,A	NA,G	NA,1	NA,inf	NA,inf	NA,0.257334	0.000148169	0.000321849
2	chr11:19005950:A:G	19005950	NA,G	NA,A	NA,1	NA,inf	NA,inf	NA,0.260043	0.000148155	0.000322057
2	chr11:19005314:T:C	19005314	NA,C	NA,T	NA,1	NA,inf	NA,inf	NA,0.260043	0.000148155	0.000322057
2	chr11:18931182:C:T	18931182	NA,T	NA,C	NA,1	NA,inf	NA,inf	NA,0.246775	0.000148106	0.000322247
2	chr11:19022889:T:G	19022889	NA,G	NA,T	NA,1	NA,inf	NA,inf	NA,0.259493	0.000148069	0.000321868
2	chr11:18692985:A:T	18692985	NA,T	NA,A	NA,1	NA,inf	NA,inf	NA,0.258182	0.000148068	0.000321605
2	chr11:18484005:G:A	18484005	A,NA	G,NA	1,NA	inf,NA	inf,NA	0.669147,NA	0.000148044	0.000329961
2	chr11:18304424:T:C	18304424	NA,C	NA,T	NA,1	NA,-inf	NA,inf	NA,0.26081	0.000148002	0.000321583
2	chr11:18208392:G:C	18208392	NA,C	NA,G	NA,1	NA,-inf	NA,inf	NA,0.253415	0.000147993	0.000321436
2	chr11:18900944:T:C	18900944	C,C	T,T	1,1	inf,-inf	inf,inf	0.15318,1.28831	0.000147974	0.000320844
2	chr11:18212224:C:T	18212224	NA,T	NA,C	NA,1	NA,-inf	NA,inf	NA,0.258648	0.000147895	0.000321201
2	chr11:18393156:GCTAT:G	18393156	NA,G	NA,GCTAT	NA,1	NA,-inf	NA,inf	NA,0.259244	0.000147845	0.00032129
2	chr11:18439625:T:C	18439625	NA,C	NA,T	NA,1	NA,inf	NA,inf	NA,0.298742	0.000147766	0.000321527
2	chr11:18764857:C:T	18764857	NA,T	NA,C	NA,1	NA,inf	NA,inf	NA,0.289132	0.000147726	0.000320151
2	chr11:18538387:T:C	18538387	C,C	T,T	1,1	inf,inf	inf,inf	1.22379,0.631713	0.000147684	0.000338523
2	chr11:19007763:A:G	19007763	G,G	A,A	1,1	inf,-inf	inf,inf	0.0938179,1.33951	0.000147666	0.000318455
2	chr11:18814804:C:T	18814804	T,NA	C,NA	1,NA	inf,NA	inf,NA	0.502787,NA	0.00014765	0.000323445
2	chr11:18685772:T:C	18685772	NA,C	NA,T	NA,1	NA,-inf	NA,inf	NA,0.255115	0.000147628	0.000320946
2	chr11:18440736:TG:T	18440736	NA,T	NA,TG	NA,1	NA,inf	NA,inf	NA,0.297436	0.000147605	0.000321173
2	chr11:19051051:T:A	19051051	NA,A	NA,T	NA,1	NA,-inf	NA,inf	NA,0.273709	0.00014757	0.000320147
2	chr11:18411394:T:C	18411394	C,C	T,T	1,1	inf,-inf	inf,inf	0.612909,1.13078	0.000147511	0.000331527
2	chr11:18419891:A:G	18419891	NA,G	NA,A	NA,1	NA,inf	NA,inf	NA,0.296769	0.000147507	0.000320958
2	chr11:18956220:G:A	18956220	NA,A	NA,G	NA,1	NA,-inf	NA,inf	NA,0.260651	0.000147467	0.000320114
2	chr11:18439964:C:T	18439964	NA,T	NA,C	NA,1	NA,inf	NA,inf	NA,0.296304	0.000147439	0.00032081
2	chr11:18691361:T:C	18691361	NA,C	NA,T	NA,1	NA,inf	NA,inf	NA,0.25696	0.000147387	0.000320141
2	chr11:18412173:C:G	18412173	G,G	C,C	1,1	inf,-inf	inf,inf	0.629567,1.11845	0.000147386	0.000331622
2	chr11:18200105:A:G	18200105	NA,G	NA,A	NA,1	NA,-inf	NA,inf	NA,0.248794	0.000147359	0.000320054
2	chr11:18430892:T:C	18430892	NA,C	NA,T	NA,1	NA,inf	NA,inf	NA,0.295517	0.000147321	0.000320553
2	chr11:18432085:T:C	18432085	NA,C	NA,T	NA,1	NA,inf	NA,inf	NA,0.295266	0.000147284	0.000320471
2	chr11:18309829:T:C	18309829	NA,C	NA,T	NA,1	NA,-inf	NA,inf	NA,0.220376	0.000147276	0.000319461
2	chr11:18418627:A:G	18418627	NA,G	NA,A	NA,1	NA,inf	NA,inf	NA,0.295074	0.000147255	0.000320408
2	chr11:18325252:A:G	18325252	NA,G	NA,A	NA,1	NA,inf	NA,inf	NA,0.313362	0.000147235	0.000321278
2	chr11:18698630:A:AT	18698630	NA,AT	NA,A	NA,1	NA,inf	NA,inf	NA,0.253053	0.000147167	0.000319645
2	chr11:18716405:C:A	18716405	A,A	C,C	1,1	-inf,-inf	inf,inf	1.3422,0.264568	0.000147157	0.000328299
2	chr11:18937120:G:C	18937120	NA,C	NA,G	NA,1	NA,inf	NA,inf	NA,0.282888	0.000147105	0.000319647
2	chr11:19058517:C:T	19058517	NA,T	NA,C	NA,1	NA,inf	NA,inf	NA,0.284539	0.000147098	0.000319737
2	chr11:18762381:T:A	18762381	A,NA	T,NA	1,NA	inf,NA	inf,NA	0.288651,NA	0.000147087	0.000314581
2	chr11:19023724:C:T	19023724	NA,T	NA,C	NA,1	NA,-inf	NA,inf	NA,0.203558	0.000147069	0.000319278
2	chr11:18639537:CT:C	18639537	NA,C	NA,CT	NA,1	NA,-inf	NA,inf	NA,0.269476	0.000147031	0.00031944
2	chr11:18250498:C:A	18250498	NA,A	NA,C	NA,1	NA,-inf	NA,inf	NA,0.215579	0.000146996	0.000318968
2	chr11:18950550:C:T	18950550	NA,T	NA,C	NA,1	NA,-inf	NA,inf	NA,0.240648	0.000146949	0.000319215
2	chr11:18278438:T:A	18278438	NA,A	NA,T	NA,1	NA,inf	NA,inf	NA,0.252735	0.0001469	0.000319191
2	chr11:18935763:A:G	18935763	NA,G	NA,A	NA,1	NA,inf	NA,inf	NA,0.26543	0.000146878	0.000318085
2	chr11:18389710:G:C	18389710	NA,C	NA,G	NA,1	NA,inf	NA,inf	NA,0.261568	0.000146874	0.000318824
2	chr11:18436455:T:C	18436455	NA,C	NA,T	NA,1	NA,inf	NA,inf	NA,0.292425	0.000146866	0.000319558
2	chr11:18918887:G:A	18918887	NA,A	NA,G	NA,1	NA,inf	NA,inf	NA,0.251232	0.000146841	0.000319186
2	chr11:19042745:A:G	19042745	NA,G	NA,A	NA,1	NA,-inf	NA,inf	NA,0.240218	0.000146734	0.000319175
2	chr11:18205468:A:G	18205468	NA,G	NA,A	NA,1	NA,-inf	NA,inf	NA,0.244349	0.000146702	0.000318634
2	chr11:18204672:G:A	18204672	NA,A	NA,G	NA,1	NA,-inf	NA,inf	NA,0.243861	0.000146627	0.000318471
2	chr11:18206773:C:A	18206773	NA,A	NA,C	NA,1	NA,-inf	NA,inf	NA,0.243861	0.000146627	0.000318471
2	chr11:18584970:T:C	18584970	NA,C	NA,T	NA,1	NA,inf	NA,inf	NA,0.255713	0.000146627	0.000318136
2	chr11:18387500:G:C	18387500	NA,C	NA,G	NA,1	NA,inf	NA,inf	NA,0.259713	0.000146593	0.000318216
2	chr11:19027701:A:G	19027701	NA,G	NA,A	NA,1	NA,-inf	NA,inf	NA,0.246888	0.000146528	0.00031826
2	chr11:18200101:T:C	18200101	NA,C	NA,T	NA,1	NA,-inf	NA,inf	NA,0.242978	0.000146468	0.000318121
2	chr11:18426235:G:C	18426235	NA,C	NA,G	NA,1	NA,inf	NA,inf	NA,0.289835	0.000146457	0.000318668
2	chr11:18204781:A:G	18204781	NA,G	NA,A	NA,1	NA,-inf	NA,inf	NA,0.242613	0.000146434	0.000318053
2	chr11:18812917:T:G	18812917	NA,G	NA,T	NA,1	NA,-inf	NA,inf	NA,0.250178	0.000146328	0.000317292
2	chr11:18840161:C:T	18840161	T,NA	C,NA	1,NA	inf,NA	inf,NA	0.297555,NA	0.000146322	0.000314654
2	chr11:18426232:T:TA	18426232	NA,TA	NA,T	NA,1	NA,inf	NA,inf	NA,0.288722	0.000146304	0.000318331
2	chr11:18421647:TG:T	18421647	NA,T	NA,TG	NA,1	NA,inf	NA,inf	NA,0.288563	0.000146293	0.000318307
2	chr11:18449569:A:C	18449569	NA,C	NA,A	NA,1	NA,inf	NA,inf	NA,0.291545	0.000146266	0.000318282
2	chr11:18282587:C:T	18282587	NA,T	NA,C	NA,1	NA,inf	NA,inf	NA,0.314609	0.000146245	0.000319321
2	chr11:18950984:T:C	18950984	NA,C	NA,T	NA,1	NA,-inf	NA,inf	NA,0.235412	0.000146133	0.000317442
2	chr11:18205963:G:C	18205963	NA,C	NA,G	NA,1	NA,-inf	NA,inf	NA,0.240367	0.000146098	0.000317323
2	chr11:18970472:C:G	18970472	NA,G	NA,C	NA,1	NA,-inf	NA,inf	NA,0.244458	0.000145941	0.000316702
2	chr11:18745350:C:T	18745350	NA,T	NA,C	NA,1	NA,-inf	NA,inf	NA,0.341076	0.000145858	0.000317854
2	chr11:18397181:G:A	18397181	NA,A	NA,G	NA,1	NA,-inf	NA,inf	NA,0.240165	0.000145837	0.000316845
2	chr11:19007725:C:T	19007725	NA,T	NA,C	NA,1	NA,inf	NA,inf	NA,0.262402	0.000145807	0.000317051
2	chr11:19032780:T:C	19032780	NA,C	NA,T	NA,1	NA,inf	NA,inf	NA,0.251163	0.000145785	0.000317077
2	chr11:18653742:A:T	18653742	NA,T	NA,A	NA,1	NA,-inf	NA,inf	NA,0.262057	0.000145754	0.00031666
2	chr11:18207228:GAACA:G	18207228	NA,G	NA,GAACA	NA,1	NA,inf	NA,inf	NA,0.262182	0.00014574	0.000317132
2	chr11:18689350:G:T	18689350	NA,T	NA,G	NA,1	NA,inf	NA,inf	NA,0.246037	0.000145732	0.00031655
2	chr11:18687844:T:C	18687844	C,C	T,T	1,1	-inf,inf	inf,inf	4.67133,0.0853065	0.000145723	0.0211323
2	chr11:19044086:A:G	19044086	NA,G	NA,A	NA,1	NA,-inf	NA,inf	NA,0.240605	0.000145691	0.000316084
2	chr11:18898941:T:G	18898941	G,NA	T,NA	1,NA	-inf,NA	inf,NA	0.46549,NA	0.000145683	0.000317925
2	chr11:18474481:G:A	18474481	NA,A	NA,G	NA,1	NA,-inf	NA,inf	NA,0.245496	0.000145682	0.000316581
2	chr11:18449761:G:A	18449761	NA,A	NA,G	NA,1	NA,inf	NA,inf	NA,0.286943	0.000145624	0.000316877
2	chr11:18449655:G:T	18449655	NA,T	NA,G	NA,1	NA,inf	NA,inf	NA,0.286943	0.000145624	0.000316877
2	chr11:19041073:G:T	19041073	NA,T	NA,G	NA,1	NA,-inf	NA,inf	NA,0.233524	0.000145621	0.000316744
2	chr11:18937952:G:A	18937952	NA,A	NA,G	NA,1	NA,inf	NA,inf	NA,0.248769	0.000145545	0.000316281
2	chr11:18206863:C:T	18206863	NA,T	NA,C	NA,1	NA,-inf	NA,inf	NA,0.236771	0.000145544	0.000316122
2	chr11:18224419:A:T	18224419	NA,T	NA,A	NA,1	NA,-inf	NA,inf	NA,0.241533	0.000145504	0.000316019
2	chr11:18205275:G:A	18205275	NA,A	NA,G	NA,1	NA,-inf	NA,inf	NA,0.236459	0.000145499	0.000316024
2	chr11:19049707:TTTTTAAGGTGTG:T	19049707	NA,T	NA,TTTTTAAGGTGTG	NA,1	NA,-inf	NA,inf	NA,0.23258	0.000145479	0.000316433
2	chr11:18204067:C:G	18204067	NA,G	NA,C	NA,1	NA,-inf	NA,inf	NA,0.238622	0.000145476	0.000315761
2	chr11:18184787:T:C	18184787	C,C	T,T	1,1	inf,inf	inf,inf	0.080521,1.1911	0.000145386	0.000314482
2	chr11:18404747:G:T	18404747	NA,T	NA,G	NA,1	NA,-inf	NA,inf	NA,0.260194	0.000145374	0.000315492
2	chr11:18236795:C:G	18236795	NA,G	NA,C	NA,1	NA,-inf	NA,inf	NA,0.242758	0.00014537	0.000315765
2	chr11:18147271:T:C	18147271	NA,C	NA,T	NA,1	NA,inf	NA,inf	NA,0.252359	0.000145317	0.000315611
2	chr11:18242881:A:T	18242881	NA,T	NA,A	NA,1	NA,inf	NA,inf	NA,0.282337	0.00014529	0.000315967
2	chr11:18201935:T:C	18201935	NA,C	NA,T	NA,1	NA,-inf	NA,inf	NA,0.231841	0.00014522	0.000315537
2	chr11:18645600:A:G	18645600	NA,G	NA,A	NA,1	NA,inf	NA,inf	NA,0.24301	0.000145212	0.000315284
2	chr11:18466456:T:C	18466456	NA,C	NA,T	NA,1	NA,inf	NA,inf	NA,0.245144	0.000145182	0.000315633
2	chr11:18872927:C:T	18872927	NA,T	NA,C	NA,1	NA,-inf	NA,inf	NA,0.228079	0.000145149	0.000315211
2	chr11:18174671:A:G	18174671	G,NA	A,NA	1,NA	inf,NA	inf,NA	0.351949,NA	0.00014506	0.000313926
2	chr11:18801731:C:T	18801731	T,T	C,C	1,1	inf,inf	inf,inf	1.29162,0.218235	0.000145042	0.000315835
2	chr11:19042352:T:C	19042352	NA,C	NA,T	NA,1	NA,-inf	NA,inf	NA,0.219622	0.000144924	0.000315061
2	chr11:18278452:G:A	18278452	NA,A	NA,G	NA,1	NA,inf	NA,inf	NA,0.304999	0.000144903	0.000316347
2	chr11:19087144:G:A	19087144	NA,A	NA,G	NA,1	NA,-inf	NA,inf	NA,0.20885	0.000144833	0.000315182
2	chr11:18229222:G:GTTGCTTAA	18229222	NA,GTTGCTTAA	NA,G	NA,1	NA,-inf	NA,inf	NA,0.237909	0.000144823	0.000314536
2	chr11:18459479:G:C	18459479	NA,C	NA,G	NA,1	NA,inf	NA,inf	NA,0.239962	0.000144715	0.000314281
2	chr11:18718356:A:G	18718356	G,G	A,A	1,1	inf,inf	inf,inf	1.4729,0.159935	0.000144606	0.000328782
2	chr11:18661457:T:C	18661457	NA,C	NA,T	NA,1	NA,-inf	NA,inf	NA,0.23979	0.000144583	0.000314028
2	chr11:18693840:G:A	18693840	NA,A	NA,G	NA,1	NA,inf	NA,inf	NA,0.251404	0.000144447	0.000313258
2	chr11:18844525:A:G	18844525	NA,G	NA,A	NA,1	NA,-inf	NA,inf	NA,0.231763	0.000144438	0.000313897
2	chr11:18198439:T:C	18198439	NA,C	NA,T	NA,1	NA,-inf	NA,inf	NA,0.229114	0.000144375	0.000313581
2	chr11:18945210:C:T	18945210	NA,T	NA,C	NA,1	NA,-inf	NA,inf	NA,0.237755	0.000144207	0.00031318
2	chr11:18220227:T:C	18220227	NA,C	NA,T	NA,1	NA,-inf	NA,inf	NA,0.226916	0.000144158	0.000313128
2	chr11:18770877:T:C	18770877	NA,C	NA,T	NA,1	NA,inf	NA,inf	NA,0.249272	0.000144125	0.000312794
2	chr11:18611014:G:C	18611014	NA,C	NA,G	NA,1	NA,inf	NA,inf	NA,0.225819	0.000144092	0.000313065
2	chr11:18891530:TGAA:T	18891530	NA,T	NA,TGAA	NA,1	NA,-inf	NA,inf	NA,0.219579	0.00014404	0.000313411
2	chr11:18485977:C:G	18485977	NA,G	NA,C	NA,1	NA,inf	NA,inf	NA,0.231962	0.000144012	0.000312875
2	chr11:18632557:C:T	18632557	NA,T	NA,C	NA,1	NA,inf	NA,inf	NA,0.225016	0.000143988	0.000312874
2	chr11:18481009:T:C	18481009	NA,C	NA,T	NA,1	NA,inf	NA,inf	NA,0.231592	0.000143959	0.000312759
2	chr11:18226668:C:T	18226668	NA,T	NA,C	NA,1	NA,-inf	NA,inf	NA,0.225195	0.000143909	0.000312589
2	chr11:19087432:A:G	19087432	NA,G	NA,A	NA,1	NA,inf	NA,inf	NA,0.263516	0.000143731	0.000312505
2	chr11:18993148:T:C	18993148	NA,C	NA,T	NA,1	NA,inf	NA,inf	NA,0.254757	0.00014373	0.000312528
2	chr11:18701930:T:C	18701930	NA,C	NA,T	NA,1	NA,inf	NA,inf	NA,0.25145	0.000143697	0.000312284
2	chr11:18299010:A:C	18299010	NA,C	NA,A	NA,1	NA,-inf	NA,inf	NA,0.175838	0.000143671	0.000310926
2	chr11:18413171:T:G	18413171	NA,G	NA,T	NA,1	NA,inf	NA,inf	NA,0.211932	0.000143597	0.000312226
2	chr11:18416783:C:T	18416783	NA,T	NA,C	NA,1	NA,inf	NA,inf	NA,0.358547	0.000143558	0.000313845
2	chr11:18305278:C:T	18305278	NA,T	NA,C	NA,1	NA,-inf	NA,inf	NA,0.174998	0.00014354	0.000310647
2	chr11:18853651:G:A	18853651	NA,A	NA,G	NA,1	NA,-inf	NA,inf	NA,0.229767	0.000143442	0.000311076
2	chr11:18789146:T:C	18789146	C,C	T,T	1,1	inf,-inf	inf,inf	0.597571,0.886658	0.000143416	0.000308337
2	chr11:18421533:C:T	18421533	NA,T	NA,C	NA,1	NA,inf	NA,inf	NA,0.236557	0.000143338	0.000311163
2	chr11:18742151:A:G	18742151	NA,G	NA,A	NA,1	NA,inf	NA,inf	NA,0.158672	0.000143321	0.00031095
2	chr11:18198697:G:C	18198697	NA,C	NA,G	NA,1	NA,-inf	NA,inf	NA,0.221515	0.000143278	0.000311199
2	chr11:19079510:A:G	19079510	G,NA	A,NA	1,NA	inf,NA	inf,NA	0.425895,NA	0.00014324	0.000312282
2	chr11:18926376:T:C	18926376	NA,C	NA,T	NA,1	NA,inf	NA,inf	NA,0.238248	0.000143175	0.000311185
2	chr11:18641675:G:A	18641675	NA,A	NA,G	NA,1	NA,inf	NA,inf	NA,0.239036	0.000143137	0.000310442
2	chr11:18199227:A:G	18199227	NA,G	NA,A	NA,1	NA,-inf	NA,inf	NA,0.219707	0.000143019	0.000310637
2	chr11:19021527:G:A	19021527	NA,A	NA,G	NA,1	NA,inf	NA,inf	NA,0.245502	0.000143015	0.000311018
2	chr11:18144062:T:C	18144062	NA,C	NA,T	NA,1	NA,-inf	NA,inf	NA,0.226294	0.000142998	0.000310599
2	chr11:19019847:G:A	19019847	NA,A	NA,G	NA,1	NA,inf	NA,inf	NA,0.245356	0.000142996	0.000310976
2	chr11:18198711:G:A	18198711	NA,A	NA,G	NA,1	NA,-inf	NA,inf	NA,0.219501	0.000142992	0.000310579
2	chr11:18201993:C:T	18201993	NA,T	NA,C	NA,1	NA,-inf	NA,inf	NA,0.219501	0.000142992	0.000310579
2	chr11:18414898:C:T	18414898	NA,T	NA,C	NA,1	NA,inf	NA,inf	NA,0.267073	0.000142893	0.000310907
2	chr11:18198728:G:A	18198728	NA,A	NA,G	NA,1	NA,-inf	NA,inf	NA,0.218464	0.000142843	0.000310256
2	chr11:18625815:T:C	18625815	NA,C	NA,T	NA,1	NA,-inf	NA,inf	NA,0.233764	0.000142786	0.000310758
2	chr11:18778738:T:G	18778738	G,G	T,T	1,1	inf,-inf	inf,inf	1.3597,0.055409	0.000142762	0.000311963
2	chr11:19115148:A:G	19115148	NA,G	NA,A	NA,1	NA,-inf	NA,inf	NA,0.211808	0.000142749	0.000309678
2	chr11:18808595:T:C	18808595	NA,C	NA,T	NA,1	NA,-inf	NA,inf	NA,0.234561	0.000142736	0.000310263
2	chr11:18410486:CATGG:C	18410486	C,C	CATGG,CATGG	1,1	inf,-inf	inf,inf	0.566364,1.13704	0.000142674	0.000319704
2	chr11:18972801:T:A	18972801	NA,A	NA,T	NA,1	NA,-inf	NA,inf	NA,0.165113	0.000142599	0.000309803
2	chr11:18683470:T:C	18683470	NA,C	NA,T	NA,1	NA,inf	NA,inf	NA,0.218294	0.000142594	0.00030972
2	chr11:19038104:A:G	19038104	NA,G	NA,A	NA,1	NA,-inf	NA,inf	NA,0.234319	0.000142584	0.000309425
2	chr11:18434168:C:T	18434168	NA,T	NA,C	NA,1	NA,inf	NA,inf	NA,0.26371	0.000142479	0.000309991
2	chr11:18621698:C:G	18621698	NA,G	NA,C	NA,1	NA,inf	NA,inf	NA,0.291642	0.000142477	0.00030992
2	chr11:18636622:C:CT	18636622	NA,CT	NA,C	NA,1	NA,inf	NA,inf	NA,0.290181	0.000142282	0.000309497
2	chr11:18855111:C:T	18855111	NA,T	NA,C	NA,1	NA,-inf	NA,inf	NA,0.221399	0.000142278	0.000308587
2	chr11:19098954:G:A	19098954	NA,A	NA,G	NA,1	NA,-inf	NA,inf	NA,0.217063	0.000142274	0.000309133
2	chr11:18261340:C:T	18261340	NA,T	NA,C	NA,1	NA,-inf	NA,inf	NA,0.220446	0.000142231	0.000309147
2	chr11:18770873:C:T	18770873	NA,T	NA,C	NA,1	NA,inf	NA,inf	NA,0.247324	0.0001422	0.000309351
2	chr11:18414553:C:T	18414553	NA,T	NA,C	NA,1	NA,inf	NA,inf	NA,0.261622	0.000142168	0.000309314
2	chr11:18627648:G:C	18627648	NA,C	NA,G	NA,1	NA,inf	NA,inf	NA,0.21237	0.000142161	0.000308898
2	chr11:19114641:A:G	19114641	NA,G	NA,A	NA,1	NA,inf	NA,inf	NA,0.219576	0.000142157	0.000308776
2	chr11:18258863:CATTT:C	18258863	NA,C	NA,CATTT	NA,1	NA,-inf	NA,inf	NA,0.21498	0.000142115	0.000308658
2	chr11:18454629:C:T	18454629	NA,T	NA,C	NA,1	NA,inf	NA,inf	NA,0.257083	0.000142055	0.00030904
2	chr11:18146569:T:C	18146569	NA,C	NA,T	NA,1	NA,inf	NA,inf	NA,0.230053	0.000142046	0.000308509
2	chr11:18216483:C:T	18216483	NA,T	NA,C	NA,1	NA,-inf	NA,inf	NA,0.211834	0.000142013	0.000308474
2	chr11:18421544:A:G	18421544	NA,G	NA,A	NA,1	NA,inf	NA,inf	NA,0.257467	0.00014201	0.00030894
2	chr11:19057555:T:A	19057555	A,NA	T,NA	1,NA	inf,NA	inf,NA	0.336179,NA	0.000141963	0.000306687
2	chr11:18445317:T:C	18445317	NA,C	NA,T	NA,1	NA,inf	NA,inf	NA,0.259808	0.000141931	0.000308796
2	chr11:18420071:C:T	18420071	NA,T	NA,C	NA,1	NA,inf	NA,inf	NA,0.259659	0.000141897	0.000308724
2	chr11:18798424:A:G	18798424	NA,G	NA,A	NA,1	NA,-inf	NA,inf	NA,0.211864	0.000141886	0.000308749
2	chr11:18595297:C:A	18595297	NA,A	NA,C	NA,1	NA,inf	NA,inf	NA,0.216602	0.000141884	0.000308193
2	chr11:18228733:A:G	18228733	NA,G	NA,A	NA,1	NA,-inf	NA,inf	NA,0.210469	0.000141836	0.000308098
2	chr11:18904545:T:C	18904545	C,C	T,T	1,1	-inf,-inf	inf,inf	0.147657,1.36536	0.000141821	0.000308342
2	chr11:18636131:C:G	18636131	G,G	C,C	1,1	inf,inf	inf,inf	1.68859,0.338487	0.000141788	0.000365547
2	chr11:18813851:C:T	18813851	T,T	C,C	1,1	-inf,inf	inf,inf	0.590361,1.06436	0.000141761	0.000304396
2	chr11:18224123:T:G	18224123	NA,G	NA,T	NA,1	NA,-inf	NA,inf	NA,0.209711	0.000141717	0.000307832
2	chr11:18994632:A:G	18994632	NA,G	NA,A	NA,1	NA,-inf	NA,inf	NA,0.21595	0.000141709	0.00030754
2	chr11:18403591:A:AT	18403591	NA,AT	NA,A	NA,1	NA,inf	NA,inf	NA,0.22463	0.000141622	0.000307456
2	chr11:18199784:G:A	18199784	NA,A	NA,G	NA,1	NA,-inf	NA,inf	NA,0.209658	0.000141617	0.000307596
2	chr11:18860433:A:G	18860433	G,NA	A,NA	1,NA	-inf,NA	inf,NA	0.324151,NA	0.000141608	0.000306348
2	chr11:18478606:C:T	18478606	NA,T	NA,C	NA,1	NA,-inf	NA,inf	NA,0.182451	0.000141606	0.000307238
2	chr11:18412600:C:A	18412600	NA,A	NA,C	NA,1	NA,-inf	NA,inf	NA,0.200677	0.000141601	0.000307336
2	chr11:18802070:AT:A	18802070	A,A	AT,AT	1,1	-inf,inf	inf,inf	1.31712,0.165933	0.000141586	0.000307003
2	chr11:19109545:C:T	19109545	NA,T	NA,C	NA,1	NA,-inf	NA,inf	NA,0.214582	0.00014155	0.00030721
2	chr11:18144132:G:A	18144132	A,NA	G,NA	1,NA	-inf,NA	inf,NA	0.388549,NA	0.000141544	0.000307618
2	chr11:18837521:G:A	18837521	NA,A	NA,G	NA,1	NA,-inf	NA,inf	NA,0.217429	0.000141476	0.000307182
2	chr11:19054594:A:G	19054594	NA,G	NA,A	NA,1	NA,-inf	NA,inf	NA,0.199184	0.000141414	0.000307501
2	chr11:18731732:C:G	18731732	NA,G	NA,C	NA,1	NA,inf	NA,inf	NA,0.219319	0.000141382	0.000307267
2	chr11:19056276:C:T	19056276	NA,T	NA,C	NA,1	NA,-inf	NA,inf	NA,0.163244	0.000141341	0.000306971
2	chr11:18692439:T:C	18692439	NA,C	NA,T	NA,1	NA,inf	NA,inf	NA,0.215266	0.00014134	0.000307447
2	chr11:19092103:A:G	19092103	NA,G	NA,A	NA,1	NA,inf	NA,inf	NA,0.243657	0.000141318	0.000307266
2	chr11:18816542:G:C	18816542	C,NA	G,NA	1,NA	inf,NA	inf,NA	0.353714,NA	0.000141282	0.000305864
2	chr11:18222123:A:G	18222123	NA,G	NA,A	NA,1	NA,-inf	NA,inf	NA,0.188508	0.000141266	0.000306279
2	chr11:18994239:GTTTTGAT:G	18994239	NA,G	NA,GTTTTGAT	NA,1	NA,-inf	NA,inf	NA,0.229085	0.000141139	0.00030623
2	chr11:18537331:T:A	18537331	A,NA	T,NA	1,NA	-inf,NA	inf,NA	0.327071,NA	0.000141136	0.000305186
2	chr11:18595385:C:T	18595385	T,T	C,C	1,1	inf,inf	inf,inf	1.61918,0.13517	0.000141127	0.000318025
2	chr11:18411358:C:T	18411358	T,T	C,C	1,1	inf,-inf	inf,inf	0.575099,1.12611	0.000141106	0.000316378
2	chr11:18200102:G:A	18200102	NA,A	NA,G	NA,1	NA,-inf	NA,inf	NA,0.206065	0.000141094	0.00030646
2	chr11:18153380:T:TA	18153380	NA,TA	NA,T	NA,1	NA,inf	NA,inf	NA,0.239711	0.000141051	0.000306796
2	chr11:18215913:C:A	18215913	NA,A	NA,C	NA,1	NA,-inf	NA,inf	NA,0.204167	0.000140986	0.000306252
2	chr11:18528676:G:A	18528676	NA,A	NA,G	NA,1	NA,-inf	NA,inf	NA,0.211087	0.000140794	0.000305921
2	chr11:19013385:G:A	19013385	A,NA	G,NA	1,NA	inf,NA	inf,NA	0.334453,NA	0.000140741	0.000304558
2	chr11:18663490:C:T	18663490	NA,T	NA,C	NA,1	NA,-inf	NA,inf	NA,0.213787	0.000140741	0.000305869
2	chr11:18922697:A:G	18922697	NA,G	NA,A	NA,1	NA,-inf	NA,inf	NA,0.211862	0.000140739	0.00030551
2	chr11:18473060:C:A	18473060	NA,A	NA,C	NA,1	NA,inf	NA,inf	NA,0.211856	0.000140726	0.00030557
2	chr11:18547845:G:A	18547845	A,A	G,G	1,1	-inf,-inf	inf,inf	3.03337,0.224249	0.000140702	0.000902242
2	chr11:18924117:A:G	18924117	NA,G	NA,A	NA,1	NA,inf	NA,inf	NA,0.251332	0.000140668	0.000304797
2	chr11:18221777:G:A	18221777	NA,A	NA,G	NA,1	NA,-inf	NA,inf	NA,0.2018	0.000140658	0.000305531
2	chr11:18418244:T:A	18418244	NA,A	NA,T	NA,1	NA,-inf	NA,inf	NA,0.193293	0.00014061	0.000305203
2	chr11:18226171:C:T	18226171	NA,T	NA,C	NA,1	NA,-inf	NA,inf	NA,0.183563	0.000140605	0.000304857
2	chr11:19096390:C:A	19096390	NA,A	NA,C	NA,1	NA,inf	NA,inf	NA,0.237605	0.000140541	0.000305565
2	chr11:18685581:A:G	18685581	NA,G	NA,A	NA,1	NA,inf	NA,inf	NA,0.209256	0.000140524	0.000305226
2	chr11:18654272:C:T	18654272	NA,T	NA,C	NA,1	NA,-inf	NA,inf	NA,0.210512	0.00014052	0.000305229
2	chr11:18775195:T:C	18775195	NA,C	NA,T	NA,1	NA,inf	NA,inf	NA,0.253501	0.000140507	0.000304419
2	chr11:18199482:G:A	18199482	NA,A	NA,G	NA,1	NA,-inf	NA,inf	NA,0.20129	0.00014049	0.00030515
2	chr11:19046627:T:G	19046627	NA,G	NA,T	NA,1	NA,-inf	NA,inf	NA,0.218692	0.000140447	0.000304537
2	chr11:18767977:T:C	18767977	NA,C	NA,T	NA,1	NA,inf	NA,inf	NA,0.207492	0.00014038	0.000305036
2	chr11:19097715:A:G	19097715	NA,G	NA,A	NA,1	NA,-inf	NA,inf	NA,0.202513	0.000140365	0.000304987
2	chr11:18442663:T:C	18442663	NA,C	NA,T	NA,1	NA,-inf	NA,inf	NA,0.208435	0.000140312	0.000304748
2	chr11:18871362:C:T	18871362	T,NA	C,NA	1,NA	inf,NA	inf,NA	0.493079,NA	0.000140294	0.000308058
2	chr11:18200276:G:A	18200276	NA,A	NA,G	NA,1	NA,-inf	NA,inf	NA,0.199712	0.000140282	0.000304698
2	chr11:19088664:G:C	19088664	NA,C	NA,G	NA,1	NA,inf	NA,inf	NA,0.228048	0.000140258	0.000305274
2	chr11:18660465:T:C	18660465	C,NA	T,NA	1,NA	inf,NA	inf,NA	0.550645,NA	0.000140223	0.000310391
2	chr11:18133370:G:A	18133370	NA,A	NA,G	NA,1	NA,inf	NA,inf	NA,0.204082	0.000140162	0.000304598
2	chr11:18134820:C:T	18134820	NA,T	NA,C	NA,1	NA,inf	NA,inf	NA,0.204082	0.000140162	0.000304598
2	chr11:18938067:A:G	18938067	G,G	A,A	1,1	-inf,inf	inf,inf	0.548925,0.977692	0.000140159	0.000300292
2	chr11:18966702:C:T	18966702	NA,T	NA,C	NA,1	NA,-inf	NA,inf	NA,0.198441	0.000140105	0.000304158
2	chr11:18633113:T:C	18633113	NA,C	NA,T	NA,1	NA,-inf	NA,inf	NA,0.200657	0.000140041	0.000304633
2	chr11:18221484:G:T	18221484	NA,T	NA,G	NA,1	NA,-inf	NA,inf	NA,0.203764	0.000140026	0.000304129
2	chr11:18323068:G:C	18323068	NA,C	NA,G	NA,1	NA,inf	NA,inf	NA,0.206737	0.000139953	0.000304041
2	chr11:18985535:T:C	18985535	NA,C	NA,T	NA,1	NA,-inf	NA,inf	NA,0.192997	0.000139952	0.0003039
2	chr11:18576066:C:G	18576066	NA,G	NA,C	NA,1	NA,-inf	NA,inf	NA,0.178415	0.000139947	0.00030376
2	chr11:18250968:A:G	18250968	NA,G	NA,A	NA,1	NA,-inf	NA,inf	NA,0.188922	0.000139941	0.000304297
2	chr11:18214355:AATTTTGTGGGAGTCTCTAAATGTTTCCTCTTAAAGGTTCATTATTAAAAGTGGT:A	18214355	NA,A	NA,AATTTTGTGGGAGTCTCTAAATGTTTCCTCTTAAAGGTTCATTATTAAAAGTGGT	NA,1	NA,-inf	NA,inf	NA,0.19644	0.00013994	0.000303973
2	chr11:18877442:C:T	18877442	NA,T	NA,C	NA,1	NA,-inf	NA,inf	NA,0.20393	0.000139934	0.000303536
2	chr11:18996135:T:C	18996135	C,NA	T,NA	1,NA	inf,NA	inf,NA	0.32926,NA	0.000139887	0.0003027
2	chr11:18686938:C:T	18686938	T,T	C,C	1,1	-inf,inf	inf,inf	4.67215,0.0158858	0.000139883	0.0204494
2	chr11:18217109:A:G	18217109	NA,G	NA,A	NA,1	NA,-inf	NA,inf	NA,0.195941	0.000139868	0.000303818
2	chr11:18776006:T:C	18776006	NA,C	NA,T	NA,1	NA,-inf	NA,inf	NA,0.196938	0.000139846	0.000303726
2	chr11:18199887:C:T	18199887	NA,T	NA,C	NA,1	NA,inf	NA,inf	NA,0.202805	0.000139837	0.000303917
2	chr11:18930882:C:G	18930882	NA,G	NA,C	NA,1	NA,inf	NA,inf	NA,0.201465	0.000139815	0.000303891
2	chr11:18777033:C:T	18777033	T,T	C,C	1,1	-inf,inf	inf,inf	1.3301,0.150806	0.00013981	0.000306658
2	chr11:18775104:T:C	18775104	NA,C	NA,T	NA,1	NA,inf	NA,inf	NA,0.247634	0.000139801	0.000302918
2	chr11:18871176:A:T	18871176	NA,T	NA,A	NA,1	NA,-inf	NA,inf	NA,0.20278	0.000139785	0.000303215
2	chr11:18886279:C:T	18886279	NA,T	NA,C	NA,1	NA,-inf	NA,inf	NA,0.20278	0.000139785	0.000303215
2	chr11:18887418:C:T	18887418	NA,T	NA,C	NA,1	NA,-inf	NA,inf	NA,0.20278	0.000139785	0.000303215
2	chr11:18984064:A:G	18984064	NA,G	NA,A	NA,1	NA,-inf	NA,inf	NA,0.203992	0.000139763	0.000303533
2	chr11:18220476:G:A	18220476	NA,A	NA,G	NA,1	NA,-inf	NA,inf	NA,0.194828	0.000139711	0.000303474
2	chr11:18214334:C:T	18214334	NA,T	NA,C	NA,1	NA,-inf	NA,inf	NA,0.194619	0.000139701	0.000303455
2	chr11:18227519:G:A	18227519	NA,A	NA,G	NA,1	NA,-inf	NA,inf	NA,0.176752	0.000139687	0.000302884
2	chr11:18686742:C:T	18686742	NA,T	NA,C	NA,1	NA,inf	NA,inf	NA,0.388204	0.000139654	0.000306736
2	chr11:18746467:C:G	18746467	NA,G	NA,C	NA,1	NA,inf	NA,inf	NA,0.19258	0.000139461	0.000303027
2	chr11:18455987:C:T	18455987	NA,T	NA,C	NA,1	NA,inf	NA,inf	NA,0.240009	0.000139449	0.000303364
2	chr11:18699811:T:C	18699811	NA,C	NA,T	NA,1	NA,inf	NA,inf	NA,0.198428	0.000139429	0.000302935
2	chr11:18224801:C:T	18224801	NA,T	NA,C	NA,1	NA,-inf	NA,inf	NA,0.174496	0.000139387	0.00030224
2	chr11:18985387:G:A	18985387	NA,A	NA,G	NA,1	NA,-inf	NA,inf	NA,0.187883	0.000139289	0.000302463
2	chr11:18985139:C:T	18985139	NA,T	NA,C	NA,1	NA,-inf	NA,inf	NA,0.187883	0.000139289	0.000302463
2	chr11:19002525:T:C	19002525	NA,C	NA,T	NA,1	NA,inf	NA,inf	NA,0.197776	0.000139286	0.000302743
2	chr11:18763989:G:C	18763989	NA,C	NA,G	NA,1	NA,inf	NA,inf	NA,0.198351	0.00013926	0.00030276
2	chr11:18388583:T:G	18388583	NA,G	NA,T	NA,1	NA,-inf	NA,inf	NA,0.192575	0.000139258	0.000302562
2	chr11:18687353:T:C	18687353	NA,C	NA,T	NA,1	NA,inf	NA,inf	NA,0.384161	0.000139234	0.000305773
2	chr11:18779564:T:C	18779564	NA,C	NA,T	NA,1	NA,inf	NA,inf	NA,0.231695	0.00013918	0.000301821
2	chr11:19030900:T:C	19030900	NA,C	NA,T	NA,1	NA,-inf	NA,inf	NA,0.175906	0.00013917	0.000302325
2	chr11:19094560:A:C	19094560	NA,C	NA,A	NA,1	NA,inf	NA,inf	NA,0.226346	0.000139165	0.000302563
2	chr11:18773376:C:T	18773376	NA,T	NA,C	NA,1	NA,inf	NA,inf	NA,0.187079	0.000139097	0.000302744
2	chr11:18930974:A:G	18930974	NA,G	NA,A	NA,1	NA,-inf	NA,inf	NA,0.195783	0.000139044	0.000301651
2	chr11:18841329:A:G	18841329	NA,G	NA,A	NA,1	NA,-inf	NA,inf	NA,0.208	0.000138965	0.000301598
2	chr11:18617756:A:G	18617756	NA,G	NA,A	NA,1	NA,-inf	NA,inf	NA,0.19697	0.000138926	0.000301769
2	chr11:18741401:G:A	18741401	A,NA	G,NA	1,NA	-inf,NA	inf,NA	0.484243,NA	0.000138891	0.000304476
2	chr11:18923874:G:A	18923874	NA,A	NA,G	NA,1	NA,-inf	NA,inf	NA,0.186088	0.000138889	0.000301186
2	chr11:18801124:A:G	18801124	G,G	A,A	1,1	-inf,inf	inf,inf	0.140808,1.097	0.000138854	0.000299964
2	chr11:19009536:A:G	19009536	NA,G	NA,A	NA,1	NA,-inf	NA,inf	NA,0.19599	0.000138848	0.000301426
2	chr11:18474766:G:C	18474766	NA,C	NA,G	NA,1	NA,inf	NA,inf	NA,0.19336	0.000138838	0.000301706
2	chr11:19003913:C:T	19003913	NA,T	NA,C	NA,1	NA,-inf	NA,inf	NA,0.191081	0.000138735	0.000301349
2	chr11:18932681:C:T	18932681	NA,T	NA,C	NA,1	NA,inf	NA,inf	NA,0.192978	0.000138733	0.000301535
2	chr11:18395419:C:G	18395419	NA,G	NA,C	NA,1	NA,inf	NA,inf	NA,0.207896	0.000138714	0.000301619
2	chr11:18964939:G:T	18964939	NA,T	NA,G	NA,1	NA,-inf	NA,inf	NA,0.195368	0.0001387	0.000301126
2	chr11:18979815:G:A	18979815	NA,A	NA,G	NA,1	NA,-inf	NA,inf	NA,0.195357	0.000138699	0.000301123
2	chr11:18172212:C:A	18172212	NA,A	NA,C	NA,1	NA,inf	NA,inf	NA,0.172621	0.000138633	0.000301037
2	chr11:18494035:A:C	18494035	NA,C	NA,A	NA,1	NA,inf	NA,inf	NA,0.197483	0.000138566	0.000300867
2	chr11:18692335:A:T	18692335	NA,T	NA,A	NA,1	NA,-inf	NA,inf	NA,0.198008	0.00013856	0.000301005
2	chr11:18774783:G:A	18774783	NA,A	NA,G	NA,1	NA,-inf	NA,inf	NA,0.188015	0.000138541	0.000301105
2	chr11:18926827:A:G	18926827	NA,G	NA,A	NA,1	NA,-inf	NA,inf	NA,0.191088	0.000138474	0.000300418
2	chr11:18246949:T:C	18246949	NA,C	NA,T	NA,1	NA,inf	NA,inf	NA,0.195437	0.000138417	0.000300793
2	chr11:18901120:A:G	18901120	NA,G	NA,A	NA,1	NA,inf	NA,inf	NA,0.189559	0.00013828	0.000300543
2	chr11:18513884:C:T	18513884	NA,T	NA,C	NA,1	NA,-inf	NA,inf	NA,0.191172	0.000138273	0.000300463
2	chr11:18384480:G:A	18384480	NA,A	NA,G	NA,1	NA,inf	NA,inf	NA,0.199714	0.00013827	0.000300223
2	chr11:19006154:A:G	19006154	NA,G	NA,A	NA,1	NA,-inf	NA,inf	NA,0.133492	0.000138075	0.000299979
2	chr11:18343906:T:A	18343906	NA,A	NA,T	NA,1	NA,inf	NA,inf	NA,0.191561	0.000138064	0.000299943
2	chr11:18250904:C:A	18250904	NA,A	NA,C	NA,1	NA,-inf	NA,inf	NA,0.145686	0.000138063	0.000299168
2	chr11:18864532:C:T	18864532	T,T	C,C	1,1	-inf,-inf	inf,inf	0.344897,1.03249	0.000138039	0.000296112
2	chr11:19025467:G:A	19025467	NA,A	NA,G	NA,1	NA,-inf	NA,inf	NA,0.204057	0.000138006	0.000299471
2	chr11:18553979:G:T	18553979	NA,T	NA,G	NA,1	NA,inf	NA,inf	NA,0.191034	0.00013779	0.000299049
2	chr11:19057708:C:T	19057708	NA,T	NA,C	NA,1	NA,-inf	NA,inf	NA,0.177056	0.000137736	0.000299535
2	chr11:18118999:G:A	18118999	NA,A	NA,G	NA,1	NA,inf	NA,inf	NA,0.185061	0.000137724	0.000299298
2	chr11:18402061:A:G	18402061	NA,G	NA,A	NA,1	NA,inf	NA,inf	NA,0.287201	0.000137682	0.000300335
2	chr11:18996953:G:A	18996953	NA,A	NA,G	NA,1	NA,-inf	NA,inf	NA,0.185263	0.000137658	0.0002988
2	chr11:18932535:T:A	18932535	NA,A	NA,T	NA,1	NA,-inf	NA,inf	NA,0.177726	0.000137604	0.000299696
2	chr11:18524374:A:C	18524374	NA,C	NA,A	NA,1	NA,inf	NA,inf	NA,0.192068	0.000137558	0.000298639
2	chr11:18144336:C:T	18144336	T,T	C,C	1,1	inf,inf	inf,inf	0.155917,1.17632	0.000137445	0.000297609
2	chr11:18309467:G:A	18309467	NA,A	NA,G	NA,1	NA,inf	NA,inf	NA,0.185825	0.000137363	0.000298415
2	chr11:18834027:G:A	18834027	NA,A	NA,G	NA,1	NA,-inf	NA,inf	NA,0.194289	0.000137312	0.000298028
2	chr11:18819550:C:G	18819550	NA,G	NA,C	NA,1	NA,-inf	NA,inf	NA,0.194289	0.000137312	0.000298028
2	chr11:18778741:C:A	18778741	NA,A	NA,C	NA,1	NA,inf	NA,inf	NA,0.220629	0.000137277	0.000297666
2	chr11:19011549:C:T	19011549	T,NA	C,NA	1,NA	inf,NA	inf,NA	0.378518,NA	0.000137266	0.000298755
2	chr11:18437958:G:A	18437958	NA,A	NA,G	NA,1	NA,inf	NA,inf	NA,0.164373	0.00013723	0.000298338
2	chr11:18659783:A:G	18659783	G,NA	A,NA	1,NA	inf,NA	inf,NA	0.553029,NA	0.00013721	0.000304006
2	chr11:18949296:G:C	18949296	NA,C	NA,G	NA,1	NA,-inf	NA,inf	NA,0.183038	0.00013704	0.000297638
2	chr11:18929184:G:A	18929184	NA,A	NA,G	NA,1	NA,inf	NA,inf	NA,0.187051	0.000137032	0.000297779
2	chr11:19098637:C:T	19098637	NA,T	NA,C	NA,1	NA,-inf	NA,inf	NA,0.175701	0.000137006	0.000297684
2	chr11:18233790:C:T	18233790	NA,T	NA,C	NA,1	NA,-inf	NA,inf	NA,0.15842	0.000136976	0.000297471
2	chr11:19092615:T:G	19092615	NA,G	NA,T	NA,1	NA,-inf	NA,inf	NA,0.175441	0.000136973	0.000297614
2	chr11:18390175:A:G	18390175	G,NA	A,NA	1,NA	inf,NA	inf,NA	0.438436,NA	0.000136962	0.000300706
2	chr11:18962589:C:T	18962589	NA,T	NA,C	NA,1	NA,-inf	NA,inf	NA,0.173272	0.000136956	0.000297344
2	chr11:19108234:A:C	19108234	NA,C	NA,A	NA,1	NA,-inf	NA,inf	NA,0.175965	0.000136955	0.000297278
2	chr11:18863197:A:G	18863197	NA,G	NA,A	NA,1	NA,-inf	NA,inf	NA,0.182467	0.000136946	0.000297125
2	chr11:19054235:T:C	19054235	NA,C	NA,T	NA,1	NA,inf	NA,inf	NA,0.17689	0.000136946	0.000297767
2	chr11:18994233:T:A	18994233	NA,A	NA,T	NA,1	NA,-inf	NA,inf	NA,0.176236	0.000136913	0.000297396
2	chr11:19092735:G:A	19092735	NA,A	NA,G	NA,1	NA,-inf	NA,inf	NA,0.174465	0.000136859	0.000297365
2	chr11:19098373:A:T	19098373	NA,T	NA,A	NA,1	NA,-inf	NA,inf	NA,0.174465	0.000136859	0.000297365
2	chr11:19103405:C:T	19103405	NA,T	NA,C	NA,1	NA,-inf	NA,inf	NA,0.174465	0.000136859	0.000297365
2	chr11:19071486:A:G	19071486	NA,G	NA,A	NA,1	NA,inf	NA,inf	NA,0.181259	0.000136816	0.00029717
2	chr11:19094646:A:G	19094646	NA,G	NA,A	NA,1	NA,-inf	NA,inf	NA,0.173567	0.000136754	0.000297137
2	chr11:18730288:T:C	18730288	NA,C	NA,T	NA,1	NA,-inf	NA,inf	NA,0.109952	0.000136738	0.000296705
2	chr11:18191940:G:C	18191940	NA,C	NA,G	NA,1	NA,inf	NA,inf	NA,0.18656	0.000136602	0.000296921
2	chr11:18775457:G:C	18775457	NA,C	NA,G	NA,1	NA,inf	NA,inf	NA,0.21972	0.000136539	0.000295938
2	chr11:18126852:TG:T	18126852	NA,T	NA,TG	NA,1	NA,inf	NA,inf	NA,0.176926	0.000136538	0.000296704
2	chr11:19078396:T:C	19078396	NA,C	NA,T	NA,1	NA,inf	NA,inf	NA,0.173487	0.000136502	0.000296721
2	chr11:18391071:T:G	18391071	G,G	T,T	1,1	-inf,-inf	inf,inf	1.39165,0.142355	0.00013648	0.000303598
2	chr11:18538301:C:T	18538301	T,NA	C,NA	1,NA	inf,NA	inf,NA	0.164154,NA	0.000136434	0.000291582
2	chr11:18654984:A:G	18654984	NA,G	NA,A	NA,1	NA,inf	NA,inf	NA,0.176437	0.000136404	0.000296542
2	chr11:18221251:A:T	18221251	NA,T	NA,A	NA,1	NA,-inf	NA,inf	NA,0.172093	0.000136397	0.000296308
2	chr11:18255064:C:G	18255064	NA,G	NA,C	NA,1	NA,-inf	NA,inf	NA,0.166665	0.00013637	0.00029626
2	chr11:18441280:C:G	18441280	NA,G	NA,C	NA,1	NA,inf	NA,inf	NA,0.173395	0.000136333	0.000296233
2	chr11:18455822:C:A	18455822	NA,A	NA,C	NA,1	NA,inf	NA,inf	NA,0.206355	0.000136322	0.000296517
2	chr11:18716783:G:A	18716783	NA,A	NA,G	NA,1	NA,-inf	NA,inf	NA,0.123045	0.000136316	0.000295446
2	chr11:18720702:C:T	18720702	NA,T	NA,C	NA,1	NA,-inf	NA,inf	NA,0.171536	0.000136265	0.000296174
2	chr11:18270068:G:T	18270068	T,NA	G,NA	1,NA	inf,NA	inf,NA	0.408379,NA	0.000136234	0.000297824
2	chr11:18895904:T:C	18895904	NA,C	NA,T	NA,1	NA,inf	NA,inf	NA,0.179702	0.000136188	0.000295879
2	chr11:18665369:C:T	18665369	T,T	C,C	1,1	-inf,-inf	inf,inf	5.29196,0.544531	0.000136156	0.103177
2	chr11:18258350:TAC:T	18258350	NA,T	NA,TAC	NA,1	NA,inf	NA,inf	NA,0.165445	0.000136057	0.000295518
2	chr11:18198465:C:T	18198465	NA,T	NA,C	NA,1	NA,-inf	NA,inf	NA,0.165285	0.000136057	0.000295532
2	chr11:18985661:AT:A	18985661	NA,A	NA,AT	NA,1	NA,-inf	NA,inf	NA,0.162553	0.000136054	0.000295857
2	chr11:18751889:A:T	18751889	T,NA	A,NA	1,NA	-inf,NA	inf,NA	0.529475,NA	0.000136003	0.000301016
2	chr11:19026094:G:A	19026094	NA,A	NA,G	NA,1	NA,inf	NA,inf	NA,0.19237	0.000135977	0.000295621
2	chr11:18847346:A:C	18847346	NA,C	NA,A	NA,1	NA,-inf	NA,inf	NA,0.171708	0.000135956	0.000294973
2	chr11:18303511:T:C	18303511	NA,C	NA,T	NA,1	NA,inf	NA,inf	NA,0.203528	0.000135943	0.000295758
2	chr11:19048299:T:C	19048299	NA,C	NA,T	NA,1	NA,-inf	NA,inf	NA,0.180993	0.000135934	0.000294847
2	chr11:18773556:T:C	18773556	NA,C	NA,T	NA,1	NA,inf	NA,inf	NA,0.213284	0.000135918	0.000294651
2	chr11:19080025:G:A	19080025	A,NA	G,NA	1,NA	inf,NA	inf,NA	0.283384,NA	0.000135894	0.000294397
2	chr11:18412469:G:C	18412469	NA,C	NA,G	NA,1	NA,-inf	NA,inf	NA,0.15565	0.00013589	0.000294999
2	chr11:18151606:G:A	18151606	NA,A	NA,G	NA,1	NA,inf	NA,inf	NA,0.191321	0.000135879	0.000295177
2	chr11:18990721:G:T	18990721	NA,T	NA,G	NA,1	NA,-inf	NA,inf	NA,0.170459	0.000135838	0.000294974
2	chr11:19040593:T:A	19040593	NA,A	NA,T	NA,1	NA,-inf	NA,inf	NA,0.178438	0.000135796	0.000294771
2	chr11:18537162:G:A	18537162	NA,A	NA,G	NA,1	NA,inf	NA,inf	NA,0.173159	0.000135775	0.000294823
2	chr11:18173801:C:T	18173801	T,T	C,C	1,1	inf,inf	inf,inf	0.236544,1.0948	0.000135751	0.000294134
2	chr11:18285739:CT:C	18285739	NA,C	NA,CT	NA,1	NA,inf	NA,inf	NA,0.219239	0.000135674	0.000295703
2	chr11:18177525:C:G	18177525	NA,G	NA,C	NA,1	NA,inf	NA,inf	NA,0.173874	0.000135606	0.000294684
2	chr11:19083621:G:A	19083621	NA,A	NA,G	NA,1	NA,inf	NA,inf	NA,0.178636	0.000135563	0.000294437
2	chr11:18866433:G:T	18866433	NA,T	NA,G	NA,1	NA,-inf	NA,inf	NA,0.166898	0.000135499	0.000293997
2	chr11:18592788:CTG:C	18592788	NA,C	NA,CTG	NA,1	NA,-inf	NA,inf	NA,0.169195	0.000135472	0.000294381
2	chr11:18894835:G:A	18894835	A,NA	G,NA	1,NA	inf,NA	inf,NA	0.431057,NA	0.000135457	0.000296436
2	chr11:18542096:G:A	18542096	NA,A	NA,G	NA,1	NA,inf	NA,inf	NA,0.173308	0.000135446	0.000294075
2	chr11:18868900:G:A	18868900	NA,A	NA,G	NA,1	NA,inf	NA,inf	NA,0.170601	0.00013543	0.000294626
2	chr11:18354175:C:T	18354175	T,NA	C,NA	1,NA	inf,NA	inf,NA	0.515386,NA	0.000135413	0.000298858
2	chr11:18881228:T:A	18881228	NA,A	NA,T	NA,1	NA,-inf	NA,inf	NA,0.149556	0.000135252	0.00029392
2	chr11:18649972:T:C	18649972	NA,C	NA,T	NA,1	NA,-inf	NA,inf	NA,0.105933	0.000135196	0.000293
2	chr11:19022304:C:T	19022304	NA,T	NA,C	NA,1	NA,-inf	NA,inf	NA,0.175406	0.000135194	0.000293522
2	chr11:18228546:C:T	18228546	NA,T	NA,C	NA,1	NA,inf	NA,inf	NA,0.182593	0.000135184	0.000293652
2	chr11:19059778:A:T	19059778	NA,T	NA,A	NA,1	NA,inf	NA,inf	NA,0.162108	0.000135171	0.000293734
2	chr11:18939526:T:G	18939526	NA,G	NA,T	NA,1	NA,inf	NA,inf	NA,0.166638	0.000135163	0.000293861
2	chr11:19102375:A:AT	19102375	NA,AT	NA,A	NA,1	NA,-inf	NA,inf	NA,0.160199	0.00013512	0.000293308
2	chr11:18751444:A:G	18751444	G,NA	A,NA	1,NA	-inf,NA	inf,NA	0.52269,NA	0.000135074	0.000298899
2	chr11:18241572:G:T	18241572	NA,T	NA,G	NA,1	NA,inf	NA,inf	NA,0.164831	0.000135042	0.000293424
2	chr11:18271486:A:C	18271486	NA,C	NA,A	NA,1	NA,-inf	NA,inf	NA,0.152999	0.000135028	0.000293241
2	chr11:18987317:C:G	18987317	NA,G	NA,C	NA,1	NA,inf	NA,inf	NA,0.170781	0.00013493	0.000293195
2	chr11:18876487:A:G	18876487	NA,G	NA,A	NA,1	NA,-inf	NA,inf	NA,0.146489	0.000134852	0.00029335
2	chr11:18907957:C:T	18907957	NA,T	NA,C	NA,1	NA,inf	NA,inf	NA,0.159787	0.000134831	0.000293029
2	chr11:18410643:T:C	18410643	C,C	T,T	1,1	inf,-inf	inf,inf	0.561242,1.10727	0.000134805	0.000301997
2	chr11:18221409:C:A	18221409	A,NA	C,NA	1,NA	inf,NA	inf,NA	0.318177,NA	0.000134647	0.000292115
2	chr11:19095213:G:A	19095213	NA,A	NA,G	NA,1	NA,-inf	NA,inf	NA,0.153717	0.000134521	0.000292283
2	chr11:18579493:G:A	18579493	NA,A	NA,G	NA,1	NA,-inf	NA,inf	NA,0.133326	0.000134515	0.000292019
2	chr11:18830576:G:C	18830576	NA,C	NA,G	NA,1	NA,-inf	NA,inf	NA,0.168509	0.000134462	0.000291873
2	chr11:18460991:C:T	18460991	NA,T	NA,C	NA,1	NA,inf	NA,inf	NA,0.197722	0.000134454	0.000292615
2	chr11:18418539:C:T	18418539	NA,T	NA,C	NA,1	NA,-inf	NA,inf	NA,0.15826	0.000134412	0.000292015
2	chr11:18457890:C:T	18457890	T,NA	C,NA	1,NA	inf,NA	inf,NA	0.425539,NA	0.000134347	0.000294995
2	chr11:18906430:GT:G	18906430	NA,G	NA,GT	NA,1	NA,-inf	NA,inf	NA,0.155647	0.000134311	0.000291452
2	chr11:18700611:T:G	18700611	NA,G	NA,T	NA,1	NA,inf	NA,inf	NA,0.152138	0.000134291	0.000291519
2	chr11:18870396:G:A	18870396	A,A	G,G	1,1	inf,-inf	inf,inf	0.635191,0.854685	0.000134284	0.000288703
2	chr11:18741490:T:C	18741490	C,C	T,T	1,1	-inf,-inf	inf,inf	1.12455,0.488743	0.00013423	0.000291961
2	chr11:18988453:C:T	18988453	NA,T	NA,C	NA,1	NA,inf	NA,inf	NA,0.179301	0.000134221	0.000291265
2	chr11:18926928:GTGGGTTAGGT:G	18926928	NA,G	NA,GTGGGTTAGGT	NA,1	NA,-inf	NA,inf	NA,0.143629	0.000134217	0.000291784
2	chr11:18435327:T:C	18435327	NA,C	NA,T	NA,1	NA,inf	NA,inf	NA,0.2216	0.000134214	0.000292626
2	chr11:18934118:G:A	18934118	NA,A	NA,G	NA,1	NA,-inf	NA,inf	NA,0.141211	0.000134194	0.000291626
2	chr11:18813506:C:T	18813506	T,T	C,C	1,1	inf,inf	inf,inf	0.243233,1.09061	0.000134172	0.000290413
2	chr11:18701244:A:G	18701244	G,G	A,A	1,1	inf,inf	inf,inf	1.44487,0.101131	0.000134139	0.000303505
2	chr11:18164028:A:T	18164028	NA,T	NA,A	NA,1	NA,inf	NA,inf	NA,0.182453	0.000134125	0.000291766
2	chr11:18825193:T:G	18825193	NA,G	NA,T	NA,1	NA,-inf	NA,inf	NA,0.154849	0.000134115	0.000291013
2	chr11:18198050:T:G	18198050	NA,G	NA,T	NA,1	NA,-inf	NA,inf	NA,0.150491	0.000134109	0.000291405
2	chr11:18326609:C:A	18326609	NA,A	NA,C	NA,1	NA,inf	NA,inf	NA,0.156527	0.000134091	0.000291311
2	chr11:18838730:G:A	18838730	NA,A	NA,G	NA,1	NA,-inf	NA,inf	NA,0.154086	0.000134036	0.000290843
2	chr11:19086049:G:A	19086049	NA,A	NA,G	NA,1	NA,inf	NA,inf	NA,0.150285	0.000133978	0.000291217
2	chr11:18180299:G:A	18180299	A,A	G,G	1,1	inf,inf	inf,inf	0.0749279,1.14756	0.000133977	0.000289832
2	chr11:19103908:G:A	19103908	NA,A	NA,G	NA,1	NA,-inf	NA,inf	NA,0.147466	0.000133953	0.000290822
2	chr11:18191244:C:T	18191244	NA,T	NA,C	NA,1	NA,-inf	NA,inf	NA,0.148883	0.000133916	0.000290935
2	chr11:18898160:C:G	18898160	G,G	C,C	1,1	inf,-inf	inf,inf	0.121223,1.24557	0.000133908	0.000290349
2	chr11:18896966:C:T	18896966	NA,T	NA,C	NA,1	NA,-inf	NA,inf	NA,0.154207	0.000133885	0.000290501
2	chr11:19065472:G:C	19065472	NA,C	NA,G	NA,1	NA,inf	NA,inf	NA,0.151605	0.000133876	0.000290993
2	chr11:18476795:T:C	18476795	NA,C	NA,T	NA,1	NA,inf	NA,inf	NA,0.14489	0.000133863	0.00029087
2	chr11:18605009:G:A	18605009	NA,A	NA,G	NA,1	NA,inf	NA,inf	NA,0.144427	0.000133834	0.000290771
2	chr11:18561164:C:T	18561164	NA,T	NA,C	NA,1	NA,inf	NA,inf	NA,0.161153	0.000133829	0.000290566
2	chr11:18902476:A:G	18902476	NA,G	NA,A	NA,1	NA,inf	NA,inf	NA,0.150357	0.000133806	0.000290794
2	chr11:18189375:G:A	18189375	NA,A	NA,G	NA,1	NA,inf	NA,inf	NA,0.153254	0.0001338	0.000290684
2	chr11:18185829:C:T	18185829	NA,T	NA,C	NA,1	NA,-inf	NA,inf	NA,0.120183	0.000133792	0.000290248
2	chr11:18904144:T:C	18904144	NA,C	NA,T	NA,1	NA,inf	NA,inf	NA,0.149828	0.000133752	0.000290677
2	chr11:19065867:A:G	19065867	NA,G	NA,A	NA,1	NA,inf	NA,inf	NA,0.153186	0.000133734	0.000290483
2	chr11:18324226:T:A	18324226	NA,A	NA,T	NA,1	NA,inf	NA,inf	NA,0.212293	0.00013371	0.000291612
2	chr11:18732176:C:T	18732176	NA,T	NA,C	NA,1	NA,-inf	NA,inf	NA,0.124712	0.000133655	0.000290646
2	chr11:18336921:A:G	18336921	NA,G	NA,A	NA,1	NA,inf	NA,inf	NA,0.152421	0.000133629	0.000290312
2	chr11:18481285:G:A	18481285	NA,A	NA,G	NA,1	NA,inf	NA,inf	NA,0.159605	0.000133598	0.000290064
2	chr11:19065272:T:G	19065272	NA,G	NA,T	NA,1	NA,inf	NA,inf	NA,0.146216	0.000133597	0.000290379
2	chr11:19066234:A:G	19066234	NA,G	NA,A	NA,1	NA,inf	NA,inf	NA,0.146216	0.000133597	0.000290379
2	chr11:19070685:G:A	19070685	NA,A	NA,G	NA,1	NA,inf	NA,inf	NA,0.146216	0.000133597	0.000290379
2	chr11:19072605:C:T	19072605	NA,T	NA,C	NA,1	NA,inf	NA,inf	NA,0.146216	0.000133597	0.000290379
2	chr11:18949242:C:T	18949242	NA,T	NA,C	NA,1	NA,inf	NA,inf	NA,0.147812	0.000133573	0.000290316
2	chr11:18941680:T:C	18941680	NA,C	NA,T	NA,1	NA,-inf	NA,inf	NA,0.113857	0.000133555	0.00029008
2	chr11:19098443:C:A	19098443	NA,A	NA,C	NA,1	NA,-inf	NA,inf	NA,0.143837	0.000133489	0.000290039
2	chr11:18903705:A:G	18903705	NA,G	NA,A	NA,1	NA,-inf	NA,inf	NA,0.148575	0.000133461	0.000289616
2	chr11:18892979:G:A	18892979	NA,A	NA,G	NA,1	NA,-inf	NA,inf	NA,0.148651	0.000133459	0.000289611
2	chr11:18485325:C:T	18485325	NA,T	NA,C	NA,1	NA,inf	NA,inf	NA,0.141585	0.000133434	0.000289923
2	chr11:18173449:A:C	18173449	NA,C	NA,A	NA,1	NA,-inf	NA,inf	NA,0.116565	0.000133378	0.000289363
2	chr11:18240028:G:T	18240028	NA,T	NA,G	NA,1	NA,inf	NA,inf	NA,0.149209	0.000133332	0.00028971
2	chr11:18340910:A:G	18340910	G,G	A,A	1,1	-inf,-inf	inf,inf	1.01971,0.278517	0.00013332	0.000287881
2	chr11:19025302:T:C	19025302	NA,C	NA,T	NA,1	NA,-inf	NA,inf	NA,0.102113	0.00013324	0.000289343
2	chr11:18748718:T:A	18748718	NA,A	NA,T	NA,1	NA,inf	NA,inf	NA,0.165526	0.000133232	0.000289251
2	chr11:18417602:G:A	18417602	NA,A	NA,G	NA,1	NA,-inf	NA,inf	NA,0.145419	0.000133228	0.000289406
2	chr11:18582730:C:T	18582730	NA,T	NA,C	NA,1	NA,inf	NA,inf	NA,0.142148	0.000133111	0.000289236
2	chr11:18786017:A:C	18786017	NA,C	NA,A	NA,1	NA,inf	NA,inf	NA,0.140421	0.00013311	0.000289396
2	chr11:18648827:G:A	18648827	NA,A	NA,G	NA,1	NA,inf	NA,inf	NA,0.139441	0.000133087	0.000289107
2	chr11:18697883:T:TAATTCC	18697883	NA,TAATTCC	NA,T	NA,1	NA,inf	NA,inf	NA,0.140273	0.000133084	0.000288911
2	chr11:18675617:T:C	18675617	NA,C	NA,T	NA,1	NA,-inf	NA,inf	NA,0.142575	0.000133073	0.000289185
2	chr11:18727371:T:C	18727371	NA,C	NA,T	NA,1	NA,-inf	NA,inf	NA,0.122338	0.000133056	0.000289435
2	chr11:18793302:C:G	18793302	NA,G	NA,C	NA,1	NA,-inf	NA,inf	NA,0.15589	0.000133047	0.000288762
2	chr11:18172173:A:G	18172173	NA,G	NA,A	NA,1	NA,-inf	NA,inf	NA,0.113007	0.000132998	0.000288548
2	chr11:18236775:C:A	18236775	NA,A	NA,C	NA,1	NA,-inf	NA,inf	NA,0.137095	0.000132974	0.000288917
2	chr11:18151839:C:T	18151839	NA,T	NA,C	NA,1	NA,-inf	NA,inf	NA,0.13567	0.000132938	0.00028875
2	chr11:18971634:A:T	18971634	NA,T	NA,A	NA,1	NA,-inf	NA,inf	NA,0.142041	0.000132938	0.000288651
2	chr11:18976210:G:T	18976210	NA,T	NA,G	NA,1	NA,-inf	NA,inf	NA,0.144019	0.000132929	0.000288717
2	chr11:18779297:G:A	18779297	NA,A	NA,G	NA,1	NA,inf	NA,inf	NA,0.178829	0.000132926	0.000288343
2	chr11:18549247:G:A	18549247	A,NA	G,NA	1,NA	inf,NA	inf,NA	0.274357,NA	0.000132831	0.000286863
2	chr11:18930304:T:A	18930304	NA,A	NA,T	NA,1	NA,-inf	NA,inf	NA,0.122697	0.000132816	0.000288737
2	chr11:19032563:T:C	19032563	NA,C	NA,T	NA,1	NA,inf	NA,inf	NA,0.160669	0.000132777	0.000288635
2	chr11:18620662:G:A	18620662	NA,A	NA,G	NA,1	NA,-inf	NA,inf	NA,0.150008	0.000132767	0.000288732
2	chr11:18244739:T:C	18244739	NA,C	NA,T	NA,1	NA,-inf	NA,inf	NA,0.105033	0.000132753	0.000288176
2	chr11:18848770:C:T	18848770	T,NA	C,NA	1,NA	inf,NA	inf,NA	0.226881,NA	0.000132728	0.000285358
2	chr11:18707884:C:T	18707884	NA,T	NA,C	NA,1	NA,-inf	NA,inf	NA,0.136793	0.000132724	0.00028838
2	chr11:19091547:A:T	19091547	NA,T	NA,A	NA,1	NA,inf	NA,inf	NA,0.14803	0.000132691	0.000288245
2	chr11:19006257:G:A	19006257	NA,A	NA,G	NA,1	NA,inf	NA,inf	NA,0.152683	0.000132635	0.000288321
2	chr11:18850372:G:A	18850372	NA,A	NA,G	NA,1	NA,-inf	NA,inf	NA,0.140685	0.00013262	0.000287769
2	chr11:18878123:G:A	18878123	NA,A	NA,G	NA,1	NA,inf	NA,inf	NA,0.139483	0.000132615	0.000288084
2	chr11:18391640:G:A	18391640	A,NA	G,NA	1,NA	-inf,NA	inf,NA	0.242024,NA	0.000132612	0.000285694
2	chr11:18762655:G:T	18762655	T,NA	G,NA	1,NA	-inf,NA	inf,NA	0.498559,NA	0.000132572	0.000292923
2	chr11:18828465:C:T	18828465	NA,T	NA,C	NA,1	NA,-inf	NA,inf	NA,0.140269	0.000132543	0.000287844
2	chr11:18715330:A:G	18715330	G,G	A,A	1,1	-inf,-inf	inf,inf	1.29563,0.234013	0.000132538	0.000295255
2	chr11:18928981:A:T	18928981	NA,T	NA,A	NA,1	NA,-inf	NA,inf	NA,0.137566	0.000132535	0.000287638
2	chr11:18158937:C:T	18158937	NA,T	NA,C	NA,1	NA,-inf	NA,inf	NA,0.11647	0.000132524	0.000287593
2	chr11:18990075:C:A	18990075	NA,A	NA,C	NA,1	NA,-inf	NA,inf	NA,0.136972	0.000132489	0.000287719
2	chr11:18894373:C:T	18894373	NA,T	NA,C	NA,1	NA,-inf	NA,inf	NA,0.138803	0.000132476	0.000287499
2	chr11:18631179:CTCTT:C	18631179	NA,C	NA,CTCTT	NA,1	NA,-inf	NA,inf	NA,0.141609	0.000132473	0.000287857
2	chr11:19090395:T:C	19090395	NA,C	NA,T	NA,1	NA,-inf	NA,inf	NA,0.134352	0.00013245	0.000287559
2	chr11:19090369:G:C	19090369	NA,C	NA,G	NA,1	NA,-inf	NA,inf	NA,0.134352	0.00013245	0.000287559
2	chr11:19013990:C:A	19013990	NA,A	NA,C	NA,1	NA,inf	NA,inf	NA,0.137253	0.000132449	0.000288043
2	chr11:18596879:C:T	18596879	NA,T	NA,C	NA,1	NA,inf	NA,inf	NA,0.2531	0.000132439	0.000289587
2	chr11:19016375:G:C	19016375	NA,C	NA,G	NA,1	NA,inf	NA,inf	NA,0.157173	0.000132438	0.000287892
2	chr11:18996642:T:A	18996642	NA,A	NA,T	NA,1	NA,inf	NA,inf	NA,0.136944	0.000132367	0.000287867
2	chr11:18317709:A:G	18317709	NA,G	NA,A	NA,1	NA,inf	NA,inf	NA,0.138755	0.000132335	0.000287496
2	chr11:19013673:G:A	19013673	NA,A	NA,G	NA,1	NA,inf	NA,inf	NA,0.135777	0.000132309	0.000287734
2	chr11:18779109:G:C	18779109	NA,C	NA,G	NA,1	NA,inf	NA,inf	NA,0.172059	0.000132305	0.000287015
2	chr11:18778803:C:T	18778803	NA,T	NA,C	NA,1	NA,inf	NA,inf	NA,0.172059	0.000132305	0.000287015
2	chr11:19039096:C:T	19039096	NA,T	NA,C	NA,1	NA,-inf	NA,inf	NA,0.145117	0.00013226	0.00028714
2	chr11:18246719:C:G	18246719	NA,G	NA,C	NA,1	NA,-inf	NA,inf	NA,0.103655	0.000132163	0.000286847
2	chr11:19063497:T:C	19063497	NA,C	NA,T	NA,1	NA,-inf	NA,inf	NA,0.12596	0.000132159	0.000287174
2	chr11:19115189:A:G	19115189	NA,G	NA,A	NA,1	NA,inf	NA,inf	NA,0.132386	0.000132145	0.000287202
2	chr11:18780769:A:AT	18780769	NA,AT	NA,A	NA,1	NA,-inf	NA,inf	NA,0.0946407	0.000132045	0.000287444
2	chr11:18956793:A:T	18956793	NA,T	NA,A	NA,1	NA,-inf	NA,inf	NA,0.119337	0.000132041	0.000286938
2	chr11:18353986:G:A	18353986	A,A	G,G	1,1	-inf,inf	inf,inf	0.455083,0.933971	0.000132026	0.000284351
2	chr11:19093431:G:A	19093431	NA,A	NA,G	NA,1	NA,-inf	NA,inf	NA,0.121293	0.000132003	0.000286525
2	chr11:18778965:T:A	18778965	NA,A	NA,T	NA,1	NA,inf	NA,inf	NA,0.168662	0.000132002	0.000286368
2	chr11:18616305:T:C	18616305	NA,C	NA,T	NA,1	NA,-inf	NA,inf	NA,0.140452	0.000131978	0.000287014
2	chr11:18827042:G:C	18827042	NA,C	NA,G	NA,1	NA,inf	NA,inf	NA,0.170622	0.000131967	0.00028639
2	chr11:18627796:G:A	18627796	NA,A	NA,G	NA,1	NA,-inf	NA,inf	NA,0.141132	0.000131952	0.000286955
2	chr11:18657579:T:C	18657579	NA,C	NA,T	NA,1	NA,inf	NA,inf	NA,0.133464	0.000131942	0.000286784
2	chr11:18687643:G:A	18687643	NA,A	NA,G	NA,1	NA,inf	NA,inf	NA,0.144414	0.000131917	0.000286373
2	chr11:18899937:A:G	18899937	NA,G	NA,A	NA,1	NA,-inf	NA,inf	NA,0.132655	0.000131907	0.000286275
2	chr11:19000697:C:G	19000697	NA,G	NA,C	NA,1	NA,-inf	NA,inf	NA,0.115756	0.000131882	0.00028645
2	chr11:18735808:G:A	18735808	A,A	G,G	1,1	-inf,inf	inf,inf	1.16156,0.22119	0.000131866	0.000289556
2	chr11:18848058:T:C	18848058	NA,C	NA,T	NA,1	NA,-inf	NA,inf	NA,0.132373	0.000131803	0.000286016
2	chr11:18301040:T:C	18301040	NA,C	NA,T	NA,1	NA,-inf	NA,inf	NA,0.127829	0.000131791	0.000286318
2	chr11:18222390:G:T	18222390	NA,T	NA,G	NA,1	NA,-inf	NA,inf	NA,0.121717	0.000131766	0.000286289
2	chr11:19018786:G:A	19018786	NA,A	NA,G	NA,1	NA,-inf	NA,inf	NA,0.124393	0.000131761	0.000286119
2	chr11:18998385:G:C	18998385	NA,C	NA,G	NA,1	NA,inf	NA,inf	NA,0.12965	0.000131748	0.000286505
2	chr11:18319348:G:A	18319348	NA,A	NA,G	NA,1	NA,inf	NA,inf	NA,0.132425	0.000131748	0.000286221
2	chr11:19089977:C:T	19089977	NA,T	NA,C	NA,1	NA,inf	NA,inf	NA,0.157793	0.000131742	0.000286391
2	chr11:19030092:A:G	19030092	G,NA	A,NA	1,NA	-inf,NA	inf,NA	0.212902,NA	0.000131667	0.000283985
2	chr11:18660200:A:G	18660200	G,G	A,A	1,1	-inf,-inf	inf,inf	5.24907,0.544531	0.000131617	0.0944037
2	chr11:18125705:C:T	18125705	NA,T	NA,C	NA,1	NA,inf	NA,inf	NA,0.12634	0.000131566	0.000285891
2	chr11:18481759:G:A	18481759	NA,A	NA,G	NA,1	NA,inf	NA,inf	NA,0.131785	0.000131555	0.000285675
2	chr11:18737148:A:C	18737148	NA,C	NA,A	NA,1	NA,inf	NA,inf	NA,0.134642	0.000131522	0.00028545
2	chr11:18522016:G:A	18522016	NA,A	NA,G	NA,1	NA,-inf	NA,inf	NA,0.128775	0.00013152	0.000285727
2	chr11:18939568:G:T	18939568	NA,T	NA,G	NA,1	NA,-inf	NA,inf	NA,0.0881434	0.000131512	0.000285639
2	chr11:18764232:T:C	18764232	NA,C	NA,T	NA,1	NA,inf	NA,inf	NA,0.135023	0.000131487	0.000285447
2	chr11:18516940:T:C	18516940	NA,C	NA,T	NA,1	NA,inf	NA,inf	NA,0.122869	0.000131473	0.000285662
2	chr11:18698624:T:G	18698624	NA,G	NA,T	NA,1	NA,inf	NA,inf	NA,0.123363	0.000131464	0.000285418
2	chr11:18669723:G:A	18669723	NA,A	NA,G	NA,1	NA,-inf	NA,inf	NA,0.128501	0.000131457	0.000285551
2	chr11:18386439:G:A	18386439	NA,A	NA,G	NA,1	NA,-inf	NA,inf	NA,0.126847	0.000131439	0.000285578
2	chr11:19090543:A:G	19090543	NA,G	NA,A	NA,1	NA,inf	NA,inf	NA,0.133609	0.000131348	0.000285309
2	chr11:18382273:G:T	18382273	NA,T	NA,G	NA,1	NA,-inf	NA,inf	NA,0.12467	0.000131327	0.000285302
2	chr11:18603368:T:C	18603368	NA,C	NA,T	NA,1	NA,inf	NA,inf	NA,0.122757	0.000131277	0.000285179
2	chr11:18531296:T:C	18531296	NA,C	NA,T	NA,1	NA,inf	NA,inf	NA,0.120169	0.000131236	0.000285145
2	chr11:18256190:GT:G	18256190	NA,G	NA,GT	NA,1	NA,inf	NA,inf	NA,0.142463	0.000131216	0.000285077
2	chr11:18762221:T:C	18762221	NA,C	NA,T	NA,1	NA,-inf	NA,inf	NA,0.205327	0.000131202	0.00028554
2	chr11:18245193:C:G	18245193	NA,G	NA,C	NA,1	NA,-inf	NA,inf	NA,0.122193	0.000131143	0.00028495
2	chr11:18400007:A:T	18400007	NA,T	NA,A	NA,1	NA,-inf	NA,inf	NA,0.124457	0.000131137	0.000284898
2	chr11:19041517:TG:T	19041517	NA,T	NA,TG	NA,1	NA,-inf	NA,inf	NA,0.113858	0.000131083	0.000284879
3	chr11:18763258:G:A	18763258	A,A	G,G	1,1	-inf,-inf	inf,inf	3.99858,1.50281	0.0516412	0.110702
3	chr11:18798704:T:C	18798704	C,C	T,T	1,1	-inf,inf	inf,inf	2.55131,2.71392	0.0406469	0.0851842
3	chr11:18785629:T:C	18785629	C,C	T,T	1,1	inf,-inf	inf,inf	2.20491,2.18055	0.0122499	0.0261063
3	chr11:18161229:G:T	18161229	NA,T	NA,G	NA,1	NA,inf	NA,inf	NA,2.76804	0.00947136	0.0200844
3	chr11:18793723:C:T	18793723	T,T	C,C	1,1	-inf,inf	inf,inf	0.130414,3.80987	0.00800333	0.0170225
3	chr11:18178261:GGATA:G	18178261	NA,G	NA,GGATA	NA,1	NA,inf	NA,inf	NA,2.67738	0.00796297	0.0169012
3	chr11:18186751:T:C	18186751	NA,C	NA,T	NA,1	NA,inf	NA,inf	NA,2.58967	0.00674773	0.0143357
3	chr11:18602742:C:T	18602742	T,T	C,C	1,1	-inf,inf	inf,inf	3.91119,0.65543	0.00654499	0.0176058
3	chr11:18771333:T:C	18771333	C,C	T,T	1,1	inf,-inf	inf,inf	3.03489,0.193887	0.00597801	0.012672
3	chr11:18867656:G:A	18867656	NA,A	NA,G	NA,1	NA,inf	NA,inf	NA,2.63783	0.0055873	0.0118343
3	chr11:18791223:G:A	18791223	A,A	G,G	1,1	-inf,inf	inf,inf	0.0301067,3.61173	0.00543346	0.0115727
3	chr11:19045684:G:A	19045684	NA,A	NA,G	NA,1	NA,inf	NA,inf	NA,2.45718	0.00534075	0.0114116
3	chr11:18872159:A:G	18872159	NA,G	NA,A	NA,1	NA,inf	NA,inf	NA,2.60704	0.00527434	0.0111744
3	chr11:18785627:A:G	18785627	G,G	A,A	1,1	-inf,inf	inf,inf	2.52754,1.58966	0.00523906	0.0113759
3	chr11:18867248:A:G	18867248	NA,G	NA,A	NA,1	NA,inf	NA,inf	NA,2.58672	0.00507913	0.0107627
3	chr11:18875190:T:G	18875190	NA,G	NA,T	NA,1	NA,inf	NA,inf	NA,2.57908	0.00501269	0.0106225
3	chr11:18864991:T:TG	18864991	NA,TG	NA,T	NA,1	NA,inf	NA,inf	NA,2.55705	0.00481098	0.0101971
3	chr11:18865505:G:A	18865505	NA,A	NA,G	NA,1	NA,inf	NA,inf	NA,2.55666	0.00480688	0.0101885
3	chr11:18485132:T:C	18485132	C,NA	T,NA	1,NA	inf,NA	inf,NA	2.78687,NA	0.00475252	0.010857
3	chr11:18347096:C:T	18347096	NA,T	NA,C	NA,1	NA,inf	NA,inf	NA,2.36248	0.00456843	0.00969861
3	chr11:18341639:AAG:A	18341639	NA,A	NA,AAG	NA,1	NA,inf	NA,inf	NA,2.35911	0.00453719	0.00963309
3	chr11:18901620:C:T	18901620	NA,T	NA,C	NA,1	NA,inf	NA,inf	NA,2.23493	0.00405111	0.00869333
3	chr11:18259315:C:T	18259315	NA,T	NA,C	NA,1	NA,inf	NA,inf	NA,2.24521	0.00360299	0.00777007
3	chr11:18585645:T:A	18585645	A,NA	T,NA	1,NA	inf,NA	inf,NA	2.06946,NA	0.00325435	0.00692575
3	chr11:18351818:G:A	18351818	NA,A	NA,G	NA,1	NA,inf	NA,inf	NA,2.12214	0.00298043	0.0063408
3	chr11:18596802:CT:C	18596802	C,C	CT,CT	1,1	-inf,-inf	inf,inf	3.76124,0.0897693	0.00267699	0.00706909
3	chr11:18373328:A:T	18373328	NA,T	NA,A	NA,1	NA,-inf	NA,inf	NA,2.00354	0.00262715	0.00563144
3	chr11:19103061:T:C	19103061	NA,C	NA,T	NA,1	NA,-inf	NA,inf	NA,2.00712	0.00260083	0.00558189
3	chr11:19100685:G:A	19100685	NA,A	NA,G	NA,1	NA,-inf	NA,inf	NA,1.99674	0.00254491	0.00546252
3	chr11:18813482:A:G	18813482	NA,G	NA,A	NA,1	NA,inf	NA,inf	NA,2.08246	0.00253943	0.00541329
3	chr11:18543727:T:C	18543727	NA,C	NA,T	NA,1	NA,inf	NA,inf	NA,2.00174	0.00249421	0.00532535
3	chr11:18605803:A:G	18605803	G,G	A,A	1,1	-inf,-inf	inf,inf	3.13847,0.774628	0.00246384	0.00630336
3	chr11:18596853:A:G	18596853	G,G	A,A	1,1	-inf,-inf	inf,inf	3.70027,0.0669944	0.00239461	0.00629928
3	chr11:18281254:C:T	18281254	NA,T	NA,C	NA,1	NA,inf	NA,inf	NA,1.87579	0.00212848	0.00457698
3	chr11:18925758:C:T	18925758	NA,T	NA,C	NA,1	NA,inf	NA,inf	NA,1.91783	0.00210215	0.00451376
3	chr11:18356796:T:G	18356796	NA,G	NA,T	NA,1	NA,inf	NA,inf	NA,1.9243	0.00207474	0.00442407
3	chr11:19089947:T:G	19089947	NA,G	NA,T	NA,1	NA,inf	NA,inf	NA,1.85742	0.00194632	0.00418733
3	chr11:18355871:G:A	18355871	NA,A	NA,G	NA,1	NA,inf	NA,inf	NA,1.88677	0.00193555	0.00412834
3	chr11:18349703:A:AT	18349703	NA,AT	NA,A	NA,1	NA,inf	NA,inf	NA,1.88668	0.00193406	0.00412498
3	chr11:18340687:G:A	18340687	NA,A	NA,G	NA,1	NA,inf	NA,inf	NA,1.88336	0.00192009	0.00409559
3	chr11:18233940:A:G	18233940	NA,G	NA,A	NA,1	NA,inf	NA,inf	NA,1.89948	0.00191456	0.00412142
3	chr11:18700824:A:T	18700824	T,NA	A,NA	1,NA	-inf,NA	inf,NA	1.81654,NA	0.00191005	0.00407329
3	chr11:18383017:C:T	18383017	NA,T	NA,C	NA,1	NA,-inf	NA,inf	NA,1.81816	0.00187469	0.00401894
3	chr11:18408040:GTAT:G	18408040	NA,G	NA,GTAT	NA,1	NA,-inf	NA,inf	NA,1.80491	0.00182174	0.00390592
3	chr11:18404972:A:G	18404972	NA,G	NA,A	NA,1	NA,-inf	NA,inf	NA,1.80491	0.00182174	0.00390592
3	chr11:18389910:G:C	18389910	NA,C	NA,G	NA,1	NA,-inf	NA,inf	NA,1.7979	0.00179864	0.00385663
3	chr11:18332196:G:A	18332196	NA,A	NA,G	NA,1	NA,inf	NA,inf	NA,1.83688	0.00176708	0.00377007
3	chr11:18180478:A:C	18180478	NA,C	NA,A	NA,1	NA,inf	NA,inf	NA,1.85242	0.00176693	0.00377652
3	chr11:18572167:C:T	18572167	T,T	C,C	1,1	-inf,-inf	inf,inf	4.051,0.42446	0.00175015	0.0083683
3	chr11:18359046:A:G	18359046	NA,G	NA,A	NA,1	NA,inf	NA,inf	NA,1.81583	0.00168187	0.00358479
3	chr11:18605287:A:C	18605287	C,NA	A,NA	1,NA	inf,NA	inf,NA	2.42852,NA	0.00162297	0.00385378
3	chr11:18257590:T:G	18257590	NA,G	NA,T	NA,1	NA,inf	NA,inf	NA,1.72444	0.00160923	0.00345719
3	chr11:18352244:G:A	18352244	NA,A	NA,G	NA,1	NA,inf	NA,inf	NA,1.78393	0.00158674	0.00338265
3	chr11:18191248:C:A	18191248	A,A	C,C	1,1	inf,inf	inf,inf	0.0777384,2.49241	0.00156955	0.00334734
3	chr11:19082274:C:T	19082274	NA,T	NA,C	NA,1	NA,-inf	NA,inf	NA,1.69309	0.00148886	0.00320126
3	chr11:18209602:C:T	18209602	NA,T	NA,C	NA,1	NA,inf	NA,inf	NA,1.73827	0.00147961	0.00317998
3	chr11:18283193:G:C	18283193	NA,C	NA,G	NA,1	NA,inf	NA,inf	NA,1.73926	0.00146416	0.00312337
3	chr11:18189268:C:A	18189268	A,A	C,C	1,1	inf,inf	inf,inf	0.0794091,2.45255	0.00145484	0.00310328
3	chr11:18189267:G:A	18189267	A,A	G,G	1,1	inf,inf	inf,inf	0.0763704,2.45255	0.00145316	0.00309962
3	chr11:18885758:G:A	18885758	NA,A	NA,G	NA,1	NA,inf	NA,inf	NA,1.74976	0.00133368	0.00284447
3	chr11:18709348:A:G	18709348	G,G	A,A	1,1	-inf,-inf	inf,inf	2.39602,0.640535	0.00132717	0.0029944
3	chr11:18615951:CTCT:C	18615951	C,NA	CTCT,NA	1,NA	-inf,NA	inf,NA	2.97692,NA	0.00125699	0.00489248
3	chr11:18606871:T:C	18606871	C,NA	T,NA	1,NA	inf,NA	inf,NA	2.25924,NA	0.00122987	0.00290203
3	chr11:18768384:T:C	18768384	C,NA	T,NA	1,NA	inf,NA	inf,NA	1.80002,NA	0.00120538	0.00263069
3	chr11:18643058:G:A	18643058	A,NA	G,NA	1,NA	inf,NA	inf,NA	2.24037,NA	0.00119835	0.00282485
3	chr11:18868807:C:T	18868807	NA,T	NA,C	NA,1	NA,inf	NA,inf	NA,1.58109	0.00119342	0.00256939
3	chr11:18931032:A:G	18931032	NA,G	NA,A	NA,1	NA,-inf	NA,inf	NA,1.57487	0.00114166	0.00244484
3	chr11:18266266:G:A	18266266	NA,A	NA,G	NA,1	NA,inf	NA,inf	NA,1.59284	0.00112008	0.00241392
3	chr11:18652403:G:A	18652403	A,NA	G,NA	1,NA	inf,NA	inf,NA	2.20843,NA	0.0010887	0.00258394
3	chr11:18762078:T:C	18762078	C,NA	T,NA	1,NA	-inf,NA	inf,NA	1.49257,NA	0.00108299	0.00230387
3	chr11:18659558:C:T	18659558	T,NA	C,NA	1,NA	inf,NA	inf,NA	2.1927,NA	0.00105964	0.00251468
3	chr11:18643244:G:A	18643244	NA,A	NA,G	NA,1	NA,-inf	NA,inf	NA,1.50406	0.00105837	0.00227941
3	chr11:18467133:G:T	18467133	NA,T	NA,G	NA,1	NA,-inf	NA,inf	NA,1.47929	0.00105321	0.00227043
3	chr11:18174681:T:C	18174681	NA,C	NA,T	NA,1	NA,-inf	NA,inf	NA,1.50437	0.00103512	0.00222196
3	chr11:18813526:G:C	18813526	C,NA	G,NA	1,NA	-inf,NA	inf,NA	1.35951,NA	0.00101872	0.00215231
3	chr11:18771918:A:C	18771918	C,NA	A,NA	1,NA	inf,NA	inf,NA	1.40976,NA	0.00100853	0.00215617
3	chr11:18570927:C:T	18570927	T,NA	C,NA	1,NA	inf,NA	inf,NA	1.93838,NA	0.000971032	0.00216554
3	chr11:18806781:T:C	18806781	C,C	T,T	1,1	-inf,-inf	inf,inf	1.97323,0.899186	0.000960463	0.00208479
3	chr11:18385526:GGGATTACA:G	18385526	NA,G	NA,GGGATTACA	NA,1	NA,inf	NA,inf	NA,1.47996	0.000960288	0.00205113
3	chr11:18828182:T:C	18828182	NA,C	NA,T	NA,1	NA,-inf	NA,inf	NA,1.44798	0.00094974	0.00203712
3	chr11:18894906:T:C	18894906	NA,C	NA,T	NA,1	NA,-inf	NA,inf	NA,1.47893	0.000946155	0.00202773
3	chr11:18793436:T:G	18793436	G,G	T,T	1,1	inf,-inf	inf,inf	1.50825,1.32321	0.000938267	0.00201531
3	chr11:18158345:G:T	18158345	NA,T	NA,G	NA,1	NA,-inf	NA,inf	NA,1.44869	0.000934178	0.00200576
3	chr11:18164472:G:T	18164472	NA,T	NA,G	NA,1	NA,inf	NA,inf	NA,1.49595	0.000929124	0.00200107
3	chr11:18164745:C:A	18164745	NA,A	NA,C	NA,1	NA,-inf	NA,inf	NA,1.44432	0.000927803	0.00199048
3	chr11:18218810:A:G	18218810	NA,G	NA,A	NA,1	NA,inf	NA,inf	NA,1.4344	0.000918734	0.00197903
3	chr11:18210976:A:G	18210976	NA,G	NA,A	NA,1	NA,inf	NA,inf	NA,1.41871	0.000916317	0.00197545
3	chr11:18380415:G:A	18380415	NA,A	NA,G	NA,1	NA,inf	NA,inf	NA,1.36987	0.000914441	0.00196365
3	chr11:18183846:A:G	18183846	G,NA	A,NA	1,NA	inf,NA	inf,NA	1.70967,NA	0.000907416	0.00202644
3	chr11:18439908:C:G	18439908	NA,G	NA,C	NA,1	NA,-inf	NA,inf	NA,1.31792	0.000900075	0.001918
3	chr11:18893986:G:T	18893986	NA,T	NA,G	NA,1	NA,-inf	NA,inf	NA,1.44982	0.000897991	0.00192472
3	chr11:18191021:C:T	18191021	NA,T	NA,C	NA,1	NA,-inf	NA,inf	NA,1.42548	0.000894156	0.00191968
3	chr11:18160837:A:G	18160837	NA,G	NA,A	NA,1	NA,-inf	NA,inf	NA,1.41232	0.000875443	0.00187985
3	chr11:18157893:G:A	18157893	NA,A	NA,G	NA,1	NA,inf	NA,inf	NA,1.46064	0.000872698	0.00187964
3	chr11:18620290:G:A	18620290	A,A	G,G	1,1	inf,inf	inf,inf	2.19729,1.15765	0.000871807	0.00216362
3	chr11:18175049:A:G	18175049	NA,G	NA,A	NA,1	NA,-inf	NA,inf	NA,1.40506	0.000864729	0.00185671
3	chr11:19050816:T:C	19050816	C,C	T,T	1,1	-inf,inf	inf,inf	0.584293,1.85666	0.000838875	0.00178462
3	chr11:18470110:G:A	18470110	NA,A	NA,G	NA,1	NA,inf	NA,inf	NA,1.3888	0.000833941	0.0017845
3	chr11:18698792:C:T	18698792	T,T	C,C	1,1	-inf,-inf	inf,inf	1.95697,0.362772	0.000833706	0.00177732
3	chr11:18144377:T:C	18144377	NA,C	NA,T	NA,1	NA,inf	NA,inf	NA,1.43122	0.000829305	0.00178642
3	chr11:18214943:G:A	18214943	A,NA	G,NA	1,NA	inf,NA	inf,NA	1.66505,NA	0.000825195	0.00184528
3	chr11:18172762:C:G	18172762	NA,G	NA,C	NA,1	NA,-inf	NA,inf	NA,1.34475	0.000824787	0.00177482
3	chr11:18611399:CAATGGTGCAATTGTAGCAAT:C	18611399	NA,C	NA,CAATGGTGCAATTGTAGCAAT	NA,1	NA,inf	NA,inf	NA,1.53544	0.000808207	0.00177978
3	chr11:18198603:G:C	18198603	C,NA	G,NA	1,NA	inf,NA	inf,NA	1.36437,NA	0.00080011	0.00171276
3	chr11:18203324:T:C	18203324	NA,C	NA,T	NA,1	NA,inf	NA,inf	NA,1.41255	0.000799679	0.00172182
3	chr11:18769131:C:T	18769131	NA,T	NA,C	NA,1	NA,inf	NA,inf	NA,1.37074	0.000796313	0.00172735
3	chr11:18179762:T:C	18179762	NA,C	NA,T	NA,1	NA,inf	NA,inf	NA,1.4071	0.000792455	0.00170701
3	chr11:18600816:G:A	18600816	NA,A	NA,G	NA,1	NA,-inf	NA,inf	NA,1.34183	0.000788688	0.00169857
3	chr11:18419458:C:T	18419458	NA,T	NA,C	NA,1	NA,-inf	NA,inf	NA,1.24411	0.000781523	0.00166675
3	chr11:18442229:CTA:C	18442229	NA,C	NA,CTA	NA,1	NA,inf	NA,inf	NA,1.34938	0.000765555	0.00163744
3	chr11:18598500:G:A	18598500	A,A	G,G	1,1	inf,inf	inf,inf	2.6045,0.42218	0.000758554	0.00178436
3	chr11:18163170:C:T	18163170	T,T	C,C	1,1	-inf,-inf	inf,inf	0.194467,2.15208	0.000754935	0.00162197
3	chr11:18232723:T:C	18232723	NA,C	NA,T	NA,1	NA,-inf	NA,inf	NA,1.29261	0.000754048	0.00162481
3	chr11:18263908:T:C	18263908	NA,C	NA,T	NA,1	NA,inf	NA,inf	NA,1.34346	0.000752277	0.00161205
3	chr11:18859721:C:T	18859721	NA,T	NA,C	NA,1	NA,inf	NA,inf	NA,1.4527	0.000747676	0.00160088
3	chr11:18962744:G:A	18962744	NA,A	NA,G	NA,1	NA,-inf	NA,inf	NA,1.27802	0.00073817	0.00158635
3	chr11:18155894:C:T	18155894	NA,T	NA,C	NA,1	NA,inf	NA,inf	NA,1.36518	0.00073815	0.00159011
3	chr11:18715395:G:A	18715395	A,A	G,G	1,1	-inf,-inf	inf,inf	2.09564,0.720517	0.000737756	0.0016985
3	chr11:18645744:T:C	18645744	C,NA	T,NA	1,NA	inf,NA	inf,NA	1.9215,NA	0.000734316	0.0017092
3	chr11:18157640:G:A	18157640	NA,A	NA,G	NA,1	NA,-inf	NA,inf	NA,1.31051	0.000732149	0.00157257
3	chr11:18554125:T:C	18554125	C,NA	T,NA	1,NA	inf,NA	inf,NA	1.56233,NA	0.000731206	0.00163631
3	chr11:18901220:C:T	18901220	NA,T	NA,C	NA,1	NA,-inf	NA,inf	NA,1.33196	0.000727293	0.00155951
3	chr11:18182850:G:A	18182850	NA,A	NA,G	NA,1	NA,inf	NA,inf	NA,1.35798	0.000727244	0.00156664
3	chr11:18787750:A:T	18787750	NA,T	NA,A	NA,1	NA,-inf	NA,inf	NA,1.40722	0.000725963	0.00155655
3	chr11:18802018:A:G	18802018	G,G	A,A	1,1	-inf,-inf	inf,inf	2.35377,0.238739	0.000723463	0.00157769
3	chr11:18467507:C:T	18467507	T,NA	C,NA	1,NA	-inf,NA	inf,NA	2.17878,NA	0.000720301	0.0019529
3	chr11:19054619:C:T	19054619	NA,T	NA,C	NA,1	NA,inf	NA,inf	NA,1.2876	0.000717076	0.00154684
3	chr11:18802052:G:A	18802052	A,A	G,G	1,1	-inf,-inf	inf,inf	2.29112,0.342874	0.000716634	0.00156437
3	chr11:18264188:C:T	18264188	NA,T	NA,C	NA,1	NA,inf	NA,inf	NA,1.31586	0.000716397	0.00153533
3	chr11:18262111:C:T	18262111	NA,T	NA,C	NA,1	NA,inf	NA,inf	NA,1.31586	0.000716397	0.00153533
3	chr11:18466505:T:G	18466505	G,NA	T,NA	1,NA	inf,NA	inf,NA	0.858144,NA	0.000712426	0.00146827
3	chr11:18674107:T:A	18674107	NA,A	NA,T	NA,1	NA,inf	NA,inf	NA,1.59403	0.000710171	0.0015933
3	chr11:18166101:T:C	18166101	NA,C	NA,T	NA,1	NA,-inf	NA,inf	NA,1.28993	0.000704194	0.00151263
3	chr11:18212826:G:A	18212826	NA,A	NA,G	NA,1	NA,-inf	NA,inf	NA,1.26054	0.00070247	0.00151002
3	chr11:18771260:A:G	18771260	G,G	A,A	1,1	-inf,inf	inf,inf	1.63235,0.67759	0.00070065	0.00150231
3	chr11:18711027:T:C	18711027	C,C	T,T	1,1	-inf,-inf	inf,inf	2.25641,0.256709	0.00068409	0.00153527
3	chr11:18185698:C:T	18185698	NA,T	NA,C	NA,1	NA,-inf	NA,inf	NA,1.26793	0.000678576	0.00145781
3	chr11:18272289:C:A	18272289	NA,A	NA,C	NA,1	NA,inf	NA,inf	NA,1.25198	0.000676203	0.00145587
3	chr11:18791151:C:T	18791151	NA,T	NA,C	NA,1	NA,inf	NA,inf	NA,1.23448	0.00067578	0.00145926
3	chr11:19093797:G:A	19093797	NA,A	NA,G	NA,1	NA,-inf	NA,inf	NA,1.26363	0.000675037	0.00145271
3	chr11:18385062:T:A	18385062	A,NA	T,NA	1,NA	inf,NA	inf,NA	0.962643,NA	0.000674318	0.00140179
3	chr11:18622012:G:A	18622012	A,NA	G,NA	1,NA	-inf,NA	inf,NA	2.66235,NA	0.000672968	0.00230033
3	chr11:18846005:G:A	18846005	NA,A	NA,G	NA,1	NA,-inf	NA,inf	NA,1.2542	0.000669927	0.00143657
3	chr11:18165448:A:G	18165448	NA,G	NA,A	NA,1	NA,inf	NA,inf	NA,1.31064	0.000669885	0.00144317
3	chr11:18167516:C:T	18167516	NA,T	NA,C	NA,1	NA,-inf	NA,inf	NA,1.24805	0.000664443	0.00142866
3	chr11:18881064:A:G	18881064	NA,G	NA,A	NA,1	NA,-inf	NA,inf	NA,1.27321	0.000664348	0.00142533
3	chr11:18632354:G:A	18632354	A,A	G,G	1,1	-inf,-inf	inf,inf	2.30975,0.862684	0.000662262	0.0016427
3	chr11:18320070:T:G	18320070	NA,G	NA,T	NA,1	NA,-inf	NA,inf	NA,1.23264	0.000657308	0.00141588
3	chr11:18803748:A:T	18803748	NA,T	NA,A	NA,1	NA,inf	NA,inf	NA,1.37024	0.000647163	0.00138683
3	chr11:19059645:T:C	19059645	NA,C	NA,T	NA,1	NA,inf	NA,inf	NA,1.21203	0.000647075	0.00139659
3	chr11:18554731:C:T	18554731	T,NA	C,NA	1,NA	-inf,NA	inf,NA	1.32357,NA	0.000645569	0.00139219
3	chr11:18735038:A:G	18735038	G,G	A,A	1,1	-inf,inf	inf,inf	2.00427,0.624758	0.000640043	0.00144008
3	chr11:18412754:A:C	18412754	NA,C	NA,A	NA,1	NA,inf	NA,inf	NA,1.24571	0.000638861	0.00136682
3	chr11:18520939:G:A	18520939	NA,A	NA,G	NA,1	NA,inf	NA,inf	NA,1.34728	0.000637904	0.00138684
3	chr11:19070976:A:G	19070976	NA,G	NA,A	NA,1	NA,-inf	NA,inf	NA,1.19411	0.000637118	0.00137317
3	chr11:18918496:AAAAG:A	18918496	NA,A	NA,AAAAG	NA,1	NA,-inf	NA,inf	NA,1.25266	0.000630085	0.00135164
3	chr11:18860690:T:G	18860690	NA,G	NA,T	NA,1	NA,inf	NA,inf	NA,1.2231	0.000627175	0.00135101
3	chr11:18860496:A:G	18860496	NA,G	NA,A	NA,1	NA,inf	NA,inf	NA,1.2231	0.000627175	0.00135101
3	chr11:18950287:A:G	18950287	NA,G	NA,A	NA,1	NA,-inf	NA,inf	NA,1.18441	0.000624683	0.00134275
3	chr11:18402437:G:A	18402437	NA,A	NA,G	NA,1	NA,inf	NA,inf	NA,1.23185	0.000623337	0.00133369
3	chr11:18601230:A:G	18601230	NA,G	NA,A	NA,1	NA,-inf	NA,inf	NA,1.20066	0.000616679	0.00132937
3	chr11:18597755:G:A	18597755	NA,A	NA,G	NA,1	NA,-inf	NA,inf	NA,1.2006	0.000615555	0.00132711
3	chr11:18637195:G:A	18637195	NA,A	NA,G	NA,1	NA,inf	NA,inf	NA,1.43273	0.000614097	0.00136375
3	chr11:18577191:C:A	18577191	NA,A	NA,C	NA,1	NA,-inf	NA,inf	NA,1.23148	0.000612426	0.00131572
3	chr11:18624945:G:A	18624945	NA,A	NA,G	NA,1	NA,inf	NA,inf	NA,1.43032	0.000611829	0.00135867
3	chr11:18411433:C:T	18411433	NA,T	NA,C	NA,1	NA,inf	NA,inf	NA,1.21957	0.000609811	0.00130474
3	chr11:18710099:G:A	18710099	A,A	G,G	1,1	inf,inf	inf,inf	2.2326,0.128681	0.000602841	0.00134975
3	chr11:18939506:T:C	18939506	NA,C	NA,T	NA,1	NA,inf	NA,inf	NA,1.18982	0.000601963	0.00129779
3	chr11:18147181:C:T	18147181	T,NA	C,NA	1,NA	inf,NA	inf,NA	1.51458,NA	0.00060111	0.0013489
3	chr11:18709207:ATGAT:A	18709207	A,A	ATGAT,ATGAT	1,1	-inf,-inf	inf,inf	2.22058,0.190018	0.000598674	0.00134323
3	chr11:18821040:T:C	18821040	NA,C	NA,T	NA,1	NA,-inf	NA,inf	NA,1.18979	0.00059622	0.00127891
3	chr11:18639101:A:C	18639101	C,NA	A,NA	1,NA	-inf,NA	inf,NA	1.99791,NA	0.000592701	0.00155636
3	chr11:18559179:G:C	18559179	NA,C	NA,G	NA,1	NA,inf	NA,inf	NA,1.30219	0.000591773	0.00128621
3	chr11:18782977:C:T	18782977	T,T	C,C	1,1	inf,-inf	inf,inf	1.0462,1.37945	0.000591537	0.00126813
3	chr11:18920213:A:T	18920213	NA,T	NA,A	NA,1	NA,-inf	NA,inf	NA,1.20718	0.000587937	0.00126088
3	chr11:19093148:A:G	19093148	NA,G	NA,A	NA,1	NA,inf	NA,inf	NA,1.18277	0.000586101	0.00126289
3	chr11:18764690:A:G	18764690	NA,G	NA,A	NA,1	NA,inf	NA,inf	NA,1.23771	0.000585065	0.00127003
3	chr11:19009549:C:T	19009549	NA,T	NA,C	NA,1	NA,-inf	NA,inf	NA,1.16244	0.000584414	0.00125111
3	chr11:18597308:G:A	18597308	A,A	G,G	1,1	inf,inf	inf,inf	2.54709,0.212667	0.000579044	0.0013492
3	chr11:18710879:T:G	18710879	NA,G	NA,T	NA,1	NA,-inf	NA,inf	NA,1.15483	0.000575773	0.00124291
3	chr11:18642164:A:T	18642164	NA,T	NA,A	NA,1	NA,inf	NA,inf	NA,1.39089	0.000572427	0.00127037
3	chr11:18172279:A:C	18172279	C,C	A,A	1,1	-inf,-inf	inf,inf	0.181662,1.95974	0.000570535	0.0012207
3	chr11:19088384:C:T	19088384	NA,T	NA,C	NA,1	NA,inf	NA,inf	NA,1.15658	0.000570248	0.00123261
3	chr11:18159530:G:A	18159530	NA,A	NA,G	NA,1	NA,inf	NA,inf	NA,1.21696	0.000570244	0.0012288
3	chr11:18566869:T:C	18566869	NA,C	NA,T	NA,1	NA,inf	NA,inf	NA,1.27564	0.000565582	0.00122932
3	chr11:18711299:A:G	18711299	G,G	A,A	1,1	-inf,-inf	inf,inf	2.243,0.0483809	0.000564844	0.00126855
3	chr11:18877495:G:A	18877495	NA,A	NA,G	NA,1	NA,-inf	NA,inf	NA,1.18484	0.000562253	0.00120672
3	chr11:18648103:A:C	18648103	C,NA	A,NA	1,NA	inf,NA	inf,NA	1.73423,NA	0.000555786	0.00128329
3	chr11:18806657:G:T	18806657	NA,T	NA,G	NA,1	NA,inf	NA,inf	NA,1.2941	0.000555545	0.00119001
3	chr11:18802768:T:C	18802768	C,C	T,T	1,1	-inf,inf	inf,inf	2.03536,0.354281	0.000550379	0.00118398
3	chr11:18221390:C:T	18221390	NA,T	NA,C	NA,1	NA,-inf	NA,inf	NA,1.12513	0.000550007	0.0011866
3	chr11:18711921:C:T	18711921	T,T	C,C	1,1	-inf,-inf	inf,inf	2.22079,0.0612672	0.000546255	0.00122621
3	chr11:18449551:G:A	18449551	NA,A	NA,G	NA,1	NA,inf	NA,inf	NA,1.15508	0.00054545	0.00116749
3	chr11:18275367:C:T	18275367	NA,T	NA,C	NA,1	NA,inf	NA,inf	NA,1.15835	0.000544692	0.00116782
3	chr11:19093717:G:A	19093717	NA,A	NA,G	NA,1	NA,inf	NA,inf	NA,1.13477	0.000544436	0.00117651
3	chr11:18711974:C:T	18711974	T,T	C,C	1,1	-inf,-inf	inf,inf	2.21499,0.0663675	0.00054158	0.00121569
3	chr11:18276244:C:T	18276244	T,NA	C,NA	1,NA	inf,NA	inf,NA	1.26086,NA	0.000540999	0.00117692
3	chr11:18596954:AC:A	18596954	A,A	AC,AC	1,1	inf,inf	inf,inf	2.52796,0.122909	0.000538878	0.00124915
3	chr11:18288512:G:A	18288512	NA,A	NA,G	NA,1	NA,inf	NA,inf	NA,1.13231	0.00053876	0.00115974
3	chr11:18711616:C:T	18711616	T,T	C,C	1,1	-inf,-inf	inf,inf	2.20605,0.0736822	0.000534592	0.00119985
3	chr11:19113550:C:T	19113550	NA,T	NA,C	NA,1	NA,-inf	NA,inf	NA,1.12413	0.000531575	0.00114378
3	chr11:18650490:C:G	18650490	G,G	C,C	1,1	inf,-inf	inf,inf	2.16308,0.700187	0.000528687	0.00125491
3	chr11:18688822:C:T	18688822	NA,T	NA,C	NA,1	NA,inf	NA,inf	NA,1.12136	0.000527609	0.00113494
3	chr11:19007385:C:T	19007385	NA,T	NA,C	NA,1	NA,-inf	NA,inf	NA,1.10357	0.000527285	0.00112912
3	chr11:18951604:T:C	18951604	NA,C	NA,T	NA,1	NA,inf	NA,inf	NA,1.16687	0.000523866	0.00112207
3	chr11:18754237:C:T	18754237	NA,T	NA,C	NA,1	NA,inf	NA,inf	NA,1.07889	0.000518376	0.00111668
3	chr11:18271654:G:T	18271654	NA,T	NA,G	NA,1	NA,inf	NA,inf	NA,1.12804	0.00051706	0.00110871
3	chr11:18380132:T:C	18380132	C,NA	T,NA	1,NA	inf,NA	inf,NA	1.44402,NA	0.000513378	0.00116614
3	chr11:18672862:C:T	18672862	NA,T	NA,C	NA,1	NA,inf	NA,inf	NA,1.09945	0.000510607	0.00109821
3	chr11:18602949:A:G	18602949	G,G	A,A	1,1	inf,-inf	inf,inf	1.88346,0.375635	0.000510316	0.00109236
3	chr11:19007133:T:TCATTCTC	19007133	NA,TCATTCTC	NA,T	NA,1	NA,-inf	NA,inf	NA,1.08369	0.000509358	0.00109083
3	chr11:19082425:C:T	19082425	NA,T	NA,C	NA,1	NA,-inf	NA,inf	NA,1.03223	0.00050717	0.00109123
3	chr11:19043452:T:C	19043452	C,C	T,T	1,1	-inf,inf	inf,inf	0.591053,1.6448	0.000503389	0.00107107
3	chr11:18614957:T:C	18614957	C,NA	T,NA	1,NA	-inf,NA	inf,NA	2.72183,NA	0.000502495	0.00271938
3	chr11:18632356:T:A	18632356	NA,A	NA,T	NA,1	NA,-inf	NA,inf	NA,1.12214	0.000499036	0.00108252
3	chr11:18437579:C:T	18437579	T,NA	C,NA	1,NA	inf,NA	inf,NA	0.997112,NA	0.000498867	0.00105185
3	chr11:18676910:C:T	18676910	NA,T	NA,C	NA,1	NA,inf	NA,inf	NA,1.377	0.000492003	0.00109968
3	chr11:18632353:TG:T	18632353	NA,T	NA,TG	NA,1	NA,-inf	NA,inf	NA,1.11144	0.000490161	0.00106322
3	chr11:18686358:C:T	18686358	T,T	C,C	1,1	inf,inf	inf,inf	2.45539,0.439611	0.000489373	0.00134851
3	chr11:18140984:A:T	18140984	NA,T	NA,A	NA,1	NA,-inf	NA,inf	NA,1.07457	0.000487679	0.00104788
3	chr11:18617620:C:T	18617620	T,T	C,C	1,1	-inf,inf	inf,inf	3.44648,0.0159526	0.000486798	0.00210881
3	chr11:18584765:TG:T	18584765	T,NA	TG,NA	1,NA	-inf,NA	inf,NA	2.17185,NA	0.000485912	0.00145965
3	chr11:18939375:G:A	18939375	NA,A	NA,G	NA,1	NA,inf	NA,inf	NA,1.18433	0.000484987	0.00104012
3	chr11:18466242:A:C	18466242	NA,C	NA,A	NA,1	NA,inf	NA,inf	NA,1.19975	0.00048418	0.0010577
3	chr11:18222764:G:A	18222764	A,NA	G,NA	1,NA	-inf,NA	inf,NA	0.980123,NA	0.00048372	0.00102448
3	chr11:18441295:G:C	18441295	C,NA	G,NA	1,NA	inf,NA	inf,NA	1.16836,NA	0.000483054	0.00103954
3	chr11:18922063:T:TA	18922063	NA,TA	NA,T	NA,1	NA,inf	NA,inf	NA,1.17747	0.000482565	0.0010349
3	chr11:18864667:A:G	18864667	NA,G	NA,A	NA,1	NA,-inf	NA,inf	NA,1.08611	0.000476024	0.00102187
3	chr11:18651493:A:G	18651493	G,G	A,A	1,1	inf,-inf	inf,inf	2.1269,0.667213	0.000473945	0.00112332
3	chr11:18254676:C:T	18254676	T,NA	C,NA	1,NA	-inf,NA	inf,NA	1.1481,NA	0.000473356	0.00102563
3	chr11:18915144:G:A	18915144	NA,A	NA,G	NA,1	NA,-inf	NA,inf	NA,1.08268	0.00047212	0.00101324
3	chr11:18989112:T:G	18989112	G,NA	T,NA	1,NA	-inf,NA	inf,NA	1.19971,NA	0.000470992	0.00102001
3	chr11:18787010:T:C	18787010	C,C	T,T	1,1	inf,-inf	inf,inf	1.97756,0.0591706	0.000467131	0.00101225
3	chr11:18161275:G:A	18161275	NA,A	NA,G	NA,1	NA,-inf	NA,inf	NA,1.0239	0.000465883	0.00100309
3	chr11:18270265:T:C	18270265	NA,C	NA,T	NA,1	NA,-inf	NA,inf	NA,1.01326	0.000462845	0.000997248
3	chr11:18451892:T:C	18451892	NA,C	NA,T	NA,1	NA,-inf	NA,inf	NA,1.01184	0.0004621	0.000997032
3	chr11:18963853:T:C	18963853	NA,C	NA,T	NA,1	NA,-inf	NA,inf	NA,1.01133	0.000461777	0.000987805
3	chr11:18197131:G:A	18197131	A,A	G,G	1,1	inf,-inf	inf,inf	0.850507,1.41846	0.000460167	0.00099578
3	chr11:18592961:T:A	18592961	A,A	T,T	1,1	-inf,-inf	inf,inf	0.455425,1.39651	0.000459603	0.000960027
3	chr11:18127582:A:C	18127582	NA,C	NA,A	NA,1	NA,-inf	NA,inf	NA,1.03741	0.000457577	0.000983329
3	chr11:18947347:C:G	18947347	G,NA	C,NA	1,NA	-inf,NA	inf,NA	0.957636,NA	0.000455237	0.000966216
3	chr11:18382553:C:T	18382553	NA,T	NA,C	NA,1	NA,-inf	NA,inf	NA,1.02037	0.000455066	0.000980799
3	chr11:19076213:TGA:T	19076213	T,T	TGA,TGA	1,1	inf,inf	inf,inf	0.865511,1.30273	0.000453213	0.000969099
3	chr11:18149280:C:A	18149280	NA,A	NA,C	NA,1	NA,inf	NA,inf	NA,1.07549	0.000451739	0.00097384
3	chr11:18803523:A:T	18803523	NA,T	NA,A	NA,1	NA,-inf	NA,inf	NA,1.02104	0.000451089	0.000972042
3	chr11:18920174:T:C	18920174	NA,C	NA,T	NA,1	NA,-inf	NA,inf	NA,1.04683	0.000448244	0.00096138
3	chr11:18870784:G:A	18870784	NA,A	NA,G	NA,1	NA,-inf	NA,inf	NA,1.04975	0.00044681	0.000959353
3	chr11:18725050:C:T	18725050	NA,T	NA,C	NA,1	NA,inf	NA,inf	NA,0.983889	0.000446406	0.000960236
3	chr11:19000623:G:A	19000623	NA,A	NA,G	NA,1	NA,-inf	NA,inf	NA,0.980205	0.000444529	0.000953244
3	chr11:18869181:G:T	18869181	NA,T	NA,G	NA,1	NA,-inf	NA,inf	NA,1.04413	0.000442606	0.000950342
3	chr11:18821635:T:C	18821635	NA,C	NA,T	NA,1	NA,inf	NA,inf	NA,1.02787	0.000439555	0.000945572
3	chr11:18270387:G:C	18270387	NA,C	NA,G	NA,1	NA,-inf	NA,inf	NA,0.982821	0.000439177	0.000946283
3	chr11:18919942:G:C	18919942	NA,C	NA,G	NA,1	NA,-inf	NA,inf	NA,1.03392	0.000438383	0.000940269
3	chr11:18142206:G:A	18142206	NA,A	NA,G	NA,1	NA,-inf	NA,inf	NA,1.01013	0.000437849	0.000940729
3	chr11:18915146:G:A	18915146	NA,A	NA,G	NA,1	NA,-inf	NA,inf	NA,1.03167	0.000432858	0.000929157
3	chr11:18542018:A:G	18542018	G,NA	A,NA	1,NA	-inf,NA	inf,NA	0.916142,NA	0.000431956	0.000913164
3	chr11:18874765:T:C	18874765	NA,C	NA,T	NA,1	NA,inf	NA,inf	NA,1.11982	0.000431271	0.000924729
3	chr11:18234196:T:C	18234196	NA,C	NA,T	NA,1	NA,inf	NA,inf	NA,1.00832	0.00042884	0.00092273
3	chr11:18734512:T:C	18734512	C,C	T,T	1,1	-inf,inf	inf,inf	2.03996,0.309565	0.000428374	0.000967679
3	chr11:18362493:A:G	18362493	NA,G	NA,A	NA,1	NA,inf	NA,inf	NA,0.998767	0.000427604	0.000922071
3	chr11:18232870:G:A	18232870	NA,A	NA,G	NA,1	NA,inf	NA,inf	NA,1.00608	0.000427234	0.000919277
3	chr11:18645893:A:G	18645893	G,G	A,A	1,1	inf,inf	inf,inf	2.73228,0.399359	0.000426428	0.0012077
3	chr11:18289533:A:G	18289533	NA,G	NA,A	NA,1	NA,-inf	NA,inf	NA,0.99294	0.000426134	0.000917388
3	chr11:18290787:G:A	18290787	NA,A	NA,G	NA,1	NA,-inf	NA,inf	NA,0.99294	0.000426134	0.000917388
3	chr11:18973825:A:T	18973825	NA,T	NA,A	NA,1	NA,-inf	NA,inf	NA,0.960002	0.000424545	0.00090888
3	chr11:18271181:G:A	18271181	NA,A	NA,G	NA,1	NA,-inf	NA,inf	NA,0.962869	0.000424384	0.000914444
3	chr11:18540220:T:C	18540220	NA,C	NA,T	NA,1	NA,inf	NA,inf	NA,1.09484	0.000421541	0.00091542
3	chr11:18675318:G:A	18675318	NA,A	NA,G	NA,1	NA,inf	NA,inf	NA,0.987356	0.000420546	0.000904466
3	chr11:18225372:G:A	18225372	NA,A	NA,G	NA,1	NA,-inf	NA,inf	NA,0.960588	0.000419932	0.000905127
3	chr11:18139912:C:T	18139912	NA,T	NA,C	NA,1	NA,-inf	NA,inf	NA,0.984978	0.000419044	0.000900375
3	chr11:18292350:T:G	18292350	NA,G	NA,T	NA,1	NA,-inf	NA,inf	NA,0.982883	0.000418972	0.000901982
3	chr11:18355490:A:AATAT	18355490	NA,AATAT	NA,A	NA,1	NA,inf	NA,inf	NA,1.0821	0.000418696	0.000907106
3	chr11:18706541:G:C	18706541	NA,C	NA,G	NA,1	NA,inf	NA,inf	NA,1.16747	0.000416986	0.000915651
3	chr11:18813582:A:G	18813582	NA,G	NA,A	NA,1	NA,inf	NA,inf	NA,0.978677	0.000416093	0.000897028
3	chr11:18867520:C:A	18867520	NA,A	NA,C	NA,1	NA,-inf	NA,inf	NA,1.01045	0.000415412	0.000891302
3	chr11:18488966:T:C	18488966	NA,C	NA,T	NA,1	NA,inf	NA,inf	NA,1.08487	0.000414594	0.000900423
3	chr11:18551686:A:G	18551686	NA,G	NA,A	NA,1	NA,inf	NA,inf	NA,1.08143	0.000412433	0.000895611
3	chr11:18231537:G:A	18231537	NA,A	NA,G	NA,1	NA,-inf	NA,inf	NA,0.950393	0.000412084	0.000888356
3	chr11:18269807:CAA:C	18269807	NA,C	NA,CAA	NA,1	NA,inf	NA,inf	NA,0.993022	0.000411576	0.000883016
3	chr11:18993440:T:A	18993440	NA,A	NA,T	NA,1	NA,-inf	NA,inf	NA,0.903568	0.000410403	0.000877776
3	chr11:18563579:T:C	18563579	C,NA	T,NA	1,NA	inf,NA	inf,NA	1.32785,NA	0.000410284	0.000931786
3	chr11:18620014:C:T	18620014	T,T	C,C	1,1	-inf,inf	inf,inf	1.05609,0.0104606	0.000410005	0.000832711
3	chr11:18320305:T:C	18320305	NA,C	NA,T	NA,1	NA,inf	NA,inf	NA,0.972165	0.000409115	0.000882246
3	chr11:18320062:C:T	18320062	NA,T	NA,C	NA,1	NA,inf	NA,inf	NA,0.970343	0.000407869	0.00087956
3	chr11:18199208:C:A	18199208	A,A	C,C	1,1	inf,inf	inf,inf	0.571483,1.51521	0.000407004	0.000887784
3	chr11:19083200:T:G	19083200	NA,G	NA,T	NA,1	NA,-inf	NA,inf	NA,0.966662	0.000406232	0.000874979
3	chr11:19002062:T:C	19002062	NA,C	NA,T	NA,1	NA,-inf	NA,inf	NA,0.950263	0.000405905	0.000869972
3	chr11:18917189:C:T	18917189	NA,T	NA,C	NA,1	NA,-inf	NA,inf	NA,0.992946	0.000405715	0.00087102
3	chr11:18246514:C:T	18246514	T,T	C,C	1,1	-inf,-inf	inf,inf	0.766464,1.37383	0.000405367	0.000878606
3	chr11:18731086:C:T	18731086	T,T	C,C	1,1	-inf,inf	inf,inf	2.00447,0.0887604	0.000404606	0.000892811
3	chr11:18703944:A:G	18703944	NA,G	NA,A	NA,1	NA,inf	NA,inf	NA,1.14796	0.000404436	0.00088784
3	chr11:18683859:G:C	18683859	C,C	G,G	1,1	-inf,inf	inf,inf	5.45375,0.814151	0.000402561	0.245669
3	chr11:18708534:C:T	18708534	T,T	C,C	1,1	inf,inf	inf,inf	1.61304,0.710877	0.000402058	0.000903062
3	chr11:18229349:C:A	18229349	NA,A	NA,C	NA,1	NA,-inf	NA,inf	NA,0.933803	0.000400524	0.000863435
3	chr11:18434088:G:A	18434088	NA,A	NA,G	NA,1	NA,-inf	NA,inf	NA,0.92233	0.000399534	0.000861948
3	chr11:18495917:C:T	18495917	NA,T	NA,C	NA,1	NA,inf	NA,inf	NA,1.0614	0.000399325	0.000867175
3	chr11:18978228:A:G	18978228	NA,G	NA,A	NA,1	NA,-inf	NA,inf	NA,0.927383	0.000397777	0.000852419
3	chr11:18751553:C:T	18751553	T,NA	C,NA	1,NA	inf,NA	inf,NA	1.17012,NA	0.000397763	0.000880639
3	chr11:18231169:G:A	18231169	A,NA	G,NA	1,NA	-inf,NA	inf,NA	1.09541,NA	0.000397639	0.000865527
3	chr11:18645890:C:T	18645890	NA,T	NA,C	NA,1	NA,inf	NA,inf	NA,0.954893	0.00039762	0.000855404
3	chr11:18420758:A:AAGAAAAGT	18420758	AAGAAAAGT,NA	A,NA	1,NA	inf,NA	inf,NA	0.892975,NA	0.000396454	0.000840057
3	chr11:18937105:C:T	18937105	NA,T	NA,C	NA,1	NA,-inf	NA,inf	NA,0.919783	0.000396394	0.000852927
3	chr11:18505857:G:A	18505857	NA,A	NA,G	NA,1	NA,inf	NA,inf	NA,1.05367	0.000394451	0.000856559
3	chr11:18134759:G:A	18134759	NA,A	NA,G	NA,1	NA,-inf	NA,inf	NA,0.945987	0.000392288	0.000843206
3	chr11:18878084:A:G	18878084	NA,G	NA,A	NA,1	NA,-inf	NA,inf	NA,0.940552	0.000392195	0.000842991
3	chr11:18492934:G:A	18492934	A,NA	G,NA	1,NA	inf,NA	inf,NA	1.29402,NA	0.000389735	0.000883925
3	chr11:18668972:C:A	18668972	NA,A	NA,C	NA,1	NA,inf	NA,inf	NA,1.04881	0.000389149	0.000847849
3	chr11:18522104:C:T	18522104	NA,T	NA,C	NA,1	NA,inf	NA,inf	NA,1.04396	0.000388569	0.000843641
3	chr11:18227022:A:G	18227022	NA,G	NA,A	NA,1	NA,-inf	NA,inf	NA,0.912656	0.00038715	0.000834504
3	chr11:18280513:T:C	18280513	NA,C	NA,T	NA,1	NA,inf	NA,inf	NA,0.970652	0.000385486	0.000831386
3	chr11:18478432:T:C	18478432	NA,C	NA,T	NA,1	NA,inf	NA,inf	NA,1.03528	0.00038456	0.000834927
3	chr11:18124043:C:T	18124043	NA,T	NA,C	NA,1	NA,-inf	NA,inf	NA,0.933501	0.0003841	0.000825669
3	chr11:18993920:T:C	18993920	NA,C	NA,T	NA,1	NA,-inf	NA,inf	NA,0.863182	0.00038269	0.000818727
3	chr11:18617771:G:A	18617771	A,A	G,G	1,1	-inf,-inf	inf,inf	3.49599,0.258785	0.000381319	0.002039
3	chr11:18765195:C:T	18765195	NA,T	NA,C	NA,1	NA,inf	NA,inf	NA,0.988408	0.000380234	0.000825177
3	chr11:18967050:C:T	18967050	NA,T	NA,C	NA,1	NA,-inf	NA,inf	NA,0.894618	0.000380097	0.000813857
3	chr11:18744864:C:T	18744864	NA,T	NA,C	NA,1	NA,-inf	NA,inf	NA,0.917508	0.00037838	0.000814915
3	chr11:18145521:C:A	18145521	NA,A	NA,C	NA,1	NA,-inf	NA,inf	NA,0.924548	0.00037775	0.000812421
3	chr11:18636886:A:G	18636886	G,NA	A,NA	1,NA	inf,NA	inf,NA	1.30177,NA	0.000377634	0.00086121
3	chr11:18565081:T:A	18565081	NA,A	NA,T	NA,1	NA,-inf	NA,inf	NA,0.942989	0.000376438	0.000809319
3	chr11:18842064:C:T	18842064	NA,T	NA,C	NA,1	NA,inf	NA,inf	NA,0.920087	0.000374824	0.000810594
3	chr11:18389314:T:C	18389314	C,C	T,T	1,1	inf,inf	inf,inf	1.20831,0.456184	0.000374117	0.000777767
3	chr11:18974017:C:T	18974017	NA,T	NA,C	NA,1	NA,-inf	NA,inf	NA,0.884348	0.000373866	0.000800613
3	chr11:18118920:G:A	18118920	A,A	G,G	1,1	inf,inf	inf,inf	1.07062,0.928096	0.000372886	0.000799767
3	chr11:18902154:C:T	18902154	T,T	C,C	1,1	-inf,-inf	inf,inf	0.472656,1.76947	0.000372866	0.000810244
3	chr11:18677473:C:T	18677473	T,T	C,C	1,1	inf,-inf	inf,inf	1.25964,1.27459	0.000372449	0.000844662
3	chr11:18488644:CTCAAG:C	18488644	NA,C	NA,CTCAAG	NA,1	NA,inf	NA,inf	NA,1.02127	0.000371643	0.000807084
3	chr11:19108471:C:G	19108471	NA,G	NA,C	NA,1	NA,-inf	NA,inf	NA,0.870447	0.000370972	0.000795235
3	chr11:18128067:C:T	18128067	NA,T	NA,C	NA,1	NA,-inf	NA,inf	NA,0.912115	0.000370703	0.000796917
3	chr11:18563450:G:A	18563450	NA,A	NA,G	NA,1	NA,inf	NA,inf	NA,1.01614	0.000368785	0.000800811
3	chr11:18846086:T:C	18846086	NA,C	NA,T	NA,1	NA,inf	NA,inf	NA,0.905244	0.000368663	0.000794719
3	chr11:18389924:CT:C	18389924	C,C	CT,CT	1,1	inf,-inf	inf,inf	1.18808,0.57179	0.0003672	0.000768793
3	chr11:18454986:T:C	18454986	C,NA	T,NA	1,NA	-inf,NA	inf,NA	0.745251,NA	0.000366762	0.000769357
3	chr11:18489427:C:A	18489427	NA,A	NA,C	NA,1	NA,inf	NA,inf	NA,1.00661	0.000363198	0.00078869
3	chr11:18727086:A:G	18727086	G,G	A,A	1,1	inf,inf	inf,inf	1.47842,0.602033	0.00036198	0.00077773
3	chr11:19085557:T:C	19085557	NA,C	NA,T	NA,1	NA,-inf	NA,inf	NA,0.873414	0.00036075	0.000777537
3	chr11:19100267:T:C	19100267	NA,C	NA,T	NA,1	NA,inf	NA,inf	NA,0.885807	0.000360664	0.000779188
3	chr11:18389950:C:A	18389950	A,A	C,C	1,1	inf,inf	inf,inf	1.20217,0.437743	0.00035973	0.000748042
3	chr11:18558110:A:G	18558110	NA,G	NA,A	NA,1	NA,-inf	NA,inf	NA,0.914665	0.000359584	0.000773136
3	chr11:18474618:C:T	18474618	NA,T	NA,C	NA,1	NA,inf	NA,inf	NA,0.859941	0.00035884	0.000773595
3	chr11:18348178:A:G	18348178	NA,G	NA,A	NA,1	NA,inf	NA,inf	NA,0.995486	0.000357734	0.000776585
3	chr11:18121470:G:A	18121470	NA,A	NA,G	NA,1	NA,-inf	NA,inf	NA,0.978968	0.000357594	0.000777737
3	chr11:18969490:G:A	18969490	NA,A	NA,G	NA,1	NA,-inf	NA,inf	NA,0.854246	0.00035515	0.000760619
3	chr11:18962848:T:C	18962848	NA,C	NA,T	NA,1	NA,-inf	NA,inf	NA,0.86845	0.000354987	0.000760516
3	chr11:18800056:G:T	18800056	T,T	G,G	1,1	inf,-inf	inf,inf	0.378116,1.59169	0.000354101	0.000757579
3	chr11:18562988:G:A	18562988	NA,A	NA,G	NA,1	NA,-inf	NA,inf	NA,0.905089	0.00035402	0.00076119
3	chr11:18705265:GCTGTGTGGCTATGAAGACAGTAGA:G	18705265	G,NA	GCTGTGTGGCTATGAAGACAGTAGA,NA	1,NA	inf,NA	inf,NA	1.12738,NA	0.000353769	0.000779806
3	chr11:18970706:G:C	18970706	NA,C	NA,G	NA,1	NA,-inf	NA,inf	NA,0.851065	0.000353202	0.000756486
3	chr11:18697835:C:T	18697835	NA,T	NA,C	NA,1	NA,inf	NA,inf	NA,0.854484	0.000352283	0.000759304
3	chr11:18696340:G:A	18696340	A,A	G,G	1,1	-inf,-inf	inf,inf	1.44675,0.491546	0.000351014	0.000751969
3	chr11:18482677:G:A	18482677	NA,A	NA,G	NA,1	NA,inf	NA,inf	NA,0.982107	0.000349756	0.000759398
3	chr11:18963558:G:T	18963558	NA,T	NA,G	NA,1	NA,-inf	NA,inf	NA,0.845386	0.000349737	0.000749093
3	chr11:18541285:C:A	18541285	NA,A	NA,C	NA,1	NA,-inf	NA,inf	NA,0.89717	0.000349549	0.000751594
3	chr11:19090379:G:C	19090379	NA,C	NA,G	NA,1	NA,inf	NA,inf	NA,0.866871	0.000349388	0.000754884
3	chr11:18962026:G:A	18962026	NA,A	NA,G	NA,1	NA,-inf	NA,inf	NA,0.858831	0.000349305	0.000748406
3	chr11:18663744:T:G	18663744	G,G	T,T	1,1	inf,-inf	inf,inf	2.02382,0.572358	0.000348764	0.00082343
3	chr11:18962714:G:A	18962714	NA,A	NA,G	NA,1	NA,-inf	NA,inf	NA,0.857065	0.000348366	0.00074638
3	chr11:18886362:G:A	18886362	NA,A	NA,G	NA,1	NA,inf	NA,inf	NA,0.980936	0.000347257	0.000745022
3	chr11:18553182:C:T	18553182	NA,T	NA,C	NA,1	NA,-inf	NA,inf	NA,0.892777	0.000346993	0.000746124
3	chr11:18561714:T:C	18561714	NA,C	NA,T	NA,1	NA,-inf	NA,inf	NA,0.888277	0.000344587	0.000740934
3	chr11:18800520:C:A	18800520	NA,A	NA,C	NA,1	NA,inf	NA,inf	NA,0.890869	0.000344438	0.000741716
3	chr11:18323570:A:C	18323570	NA,C	NA,A	NA,1	NA,inf	NA,inf	NA,0.876045	0.000344156	0.000740407
3	chr11:18648143:G:A	18648143	NA,A	NA,G	NA,1	NA,inf	NA,inf	NA,0.867179	0.000343838	0.000739698
3	chr11:19050872:G:A	19050872	NA,A	NA,G	NA,1	NA,-inf	NA,inf	NA,0.825851	0.000342695	0.00073757
3	chr11:18962778:G:T	18962778	NA,T	NA,G	NA,1	NA,-inf	NA,inf	NA,0.844001	0.00034096	0.000730567
3	chr11:18523537:T:C	18523537	NA,C	NA,T	NA,1	NA,-inf	NA,inf	NA,0.881818	0.000340708	0.000732645
3	chr11:18663728:C:T	18663728	T,T	C,C	1,1	inf,-inf	inf,inf	1.74517,0.828873	0.000339474	0.000790798
3	chr11:18923701:T:G	18923701	NA,G	NA,T	NA,1	NA,inf	NA,inf	NA,0.850399	0.000339262	0.000731562
3	chr11:18630012:T:C	18630012	NA,C	NA,T	NA,1	NA,-inf	NA,inf	NA,0.851729	0.000339111	0.000730895
3	chr11:18904339:C:G	18904339	G,G	C,C	1,1	-inf,-inf	inf,inf	0.524637,1.67688	0.000337256	0.000732876
3	chr11:18623473:C:CA	18623473	CA,CA	C,C	1,1	-inf,inf	inf,inf	3.22358,0.0682898	0.000337228	0.00140978
3	chr11:19074884:G:A	19074884	NA,A	NA,G	NA,1	NA,-inf	NA,inf	NA,0.792702	0.000336469	0.000724079
3	chr11:19076138:G:A	19076138	A,A	G,G	1,1	-inf,-inf	inf,inf	0.841818,1.22092	0.000336381	0.000723904
3	chr11:18634724:C:T	18634724	T,T	C,C	1,1	-inf,-inf	inf,inf	3.25666,0.198425	0.00033627	0.00148074
3	chr11:18568331:T:C	18568331	NA,C	NA,T	NA,1	NA,-inf	NA,inf	NA,0.871482	0.000335324	0.000721061
3	chr11:18563565:T:G	18563565	NA,G	NA,T	NA,1	NA,-inf	NA,inf	NA,0.871482	0.000335324	0.000721061
3	chr11:18559663:AAAT:A	18559663	NA,A	NA,AAAT	NA,1	NA,-inf	NA,inf	NA,0.871482	0.000335324	0.000721061
3	chr11:18567897:C:T	18567897	NA,T	NA,C	NA,1	NA,-inf	NA,inf	NA,0.871482	0.000335324	0.000721061
3	chr11:18554788:CATATGT:C	18554788	NA,C	NA,CATATGT	NA,1	NA,-inf	NA,inf	NA,0.871482	0.000335324	0.000721061
3	chr11:18563866:G:A	18563866	NA,A	NA,G	NA,1	NA,-inf	NA,inf	NA,0.871482	0.000335324	0.000721061
3	chr11:18565524:A:G	18565524	NA,G	NA,A	NA,1	NA,-inf	NA,inf	NA,0.871482	0.000335324	0.000721061
3	chr11:18567507:G:A	18567507	NA,A	NA,G	NA,1	NA,-inf	NA,inf	NA,0.871482	0.000335324	0.000721061
3	chr11:18567136:A:G	18567136	NA,G	NA,A	NA,1	NA,-inf	NA,inf	NA,0.871482	0.000335324	0.000721061
3	chr11:18565266:A:G	18565266	NA,G	NA,A	NA,1	NA,-inf	NA,inf	NA,0.871482	0.000335324	0.000721061
3	chr11:18556140:G:A	18556140	NA,A	NA,G	NA,1	NA,-inf	NA,inf	NA,0.871482	0.000335324	0.000721061
3	chr11:18565522:C:T	18565522	NA,T	NA,C	NA,1	NA,-inf	NA,inf	NA,0.871482	0.000335324	0.000721061
3	chr11:18535077:A:G	18535077	NA,G	NA,A	NA,1	NA,-inf	NA,inf	NA,0.871482	0.000335324	0.000721061
3	chr11:18555014:T:G	18555014	NA,G	NA,T	NA,1	NA,-inf	NA,inf	NA,0.871298	0.000335222	0.000720843
3	chr11:18566151:A:G	18566151	NA,G	NA,A	NA,1	NA,-inf	NA,inf	NA,0.871206	0.000335149	0.000720684
3	chr11:18987502:G:A	18987502	NA,A	NA,G	NA,1	NA,-inf	NA,inf	NA,0.857319	0.00033507	0.000721807
3	chr11:18278814:A:T	18278814	NA,T	NA,A	NA,1	NA,-inf	NA,inf	NA,0.827982	0.000334589	0.00072153
3	chr11:18280999:T:C	18280999	NA,C	NA,T	NA,1	NA,-inf	NA,inf	NA,0.827797	0.000334564	0.00072149
3	chr11:18484598:GACAGA:G	18484598	NA,G	NA,GACAGA	NA,1	NA,inf	NA,inf	NA,0.852524	0.00033445	0.000719215
3	chr11:18558069:T:C	18558069	NA,C	NA,T	NA,1	NA,-inf	NA,inf	NA,0.869672	0.00033434	0.000718949
3	chr11:19099817:A:G	19099817	NA,G	NA,A	NA,1	NA,inf	NA,inf	NA,0.871094	0.000333797	0.000719423
3	chr11:18636710:G:A	18636710	NA,A	NA,G	NA,1	NA,-inf	NA,inf	NA,0.841082	0.000333259	0.000718296
3	chr11:18635892:C:T	18635892	NA,T	NA,C	NA,1	NA,-inf	NA,inf	NA,0.841082	0.000333259	0.000718296
3	chr11:18633431:A:T	18633431	NA,T	NA,A	NA,1	NA,-inf	NA,inf	NA,0.841082	0.000333259	0.000718296
3	chr11:18522328:T:C	18522328	NA,C	NA,T	NA,1	NA,-inf	NA,inf	NA,0.868076	0.000333254	0.000716642
3	chr11:18612248:C:G	18612248	NA,G	NA,C	NA,1	NA,-inf	NA,inf	NA,0.839802	0.000332569	0.000716808
3	chr11:18525160:T:C	18525160	NA,C	NA,T	NA,1	NA,-inf	NA,inf	NA,0.86602	0.000332154	0.000714281
3	chr11:18567484:C:T	18567484	NA,T	NA,C	NA,1	NA,-inf	NA,inf	NA,0.864216	0.000331433	0.000712709
3	chr11:18252629:T:C	18252629	NA,C	NA,T	NA,1	NA,inf	NA,inf	NA,0.858061	0.000331337	0.000714814
3	chr11:18523177:A:G	18523177	NA,G	NA,A	NA,1	NA,-inf	NA,inf	NA,0.86239	0.000330234	0.00071016
3	chr11:18815050:C:A	18815050	NA,A	NA,C	NA,1	NA,-inf	NA,inf	NA,0.823352	0.000329259	0.000708836
3	chr11:18624121:T:C	18624121	C,C	T,T	1,1	-inf,-inf	inf,inf	3.23528,0.210319	0.000328858	0.0014398
3	chr11:18563417:T:C	18563417	NA,C	NA,T	NA,1	NA,-inf	NA,inf	NA,0.857543	0.000327877	0.000705081
3	chr11:18478473:T:C	18478473	NA,C	NA,T	NA,1	NA,inf	NA,inf	NA,0.805885	0.000327636	0.000706432
3	chr11:18962326:C:T	18962326	T,NA	C,NA	1,NA	inf,NA	inf,NA	0.86919,NA	0.000327578	0.000700828
3	chr11:18478437:G:A	18478437	NA,A	NA,G	NA,1	NA,inf	NA,inf	NA,0.805472	0.000327414	0.000705953
3	chr11:18686833:G:A	18686833	A,A	G,G	1,1	inf,-inf	inf,inf	1.07416,1.36341	0.000326391	0.000742327
3	chr11:18562267:G:T	18562267	NA,T	NA,G	NA,1	NA,-inf	NA,inf	NA,0.854593	0.000326326	0.000701739
3	chr11:18645891:G:A	18645891	NA,A	NA,G	NA,1	NA,-inf	NA,inf	NA,0.824852	0.000324808	0.000700126
3	chr11:19081808:C:T	19081808	NA,T	NA,C	NA,1	NA,inf	NA,inf	NA,0.854842	0.000324717	0.000699928
3	chr11:18236192:A:G	18236192	NA,G	NA,A	NA,1	NA,-inf	NA,inf	NA,0.812274	0.000324181	0.000697567
3	chr11:18829715:T:A	18829715	NA,A	NA,T	NA,1	NA,inf	NA,inf	NA,0.831535	0.000324075	0.000700787
3	chr11:19060967:C:T	19060967	NA,T	NA,C	NA,1	NA,inf	NA,inf	NA,0.851955	0.000323206	0.000696599
3	chr11:18411207:A:G	18411207	G,G	A,A	1,1	-inf,-inf	inf,inf	2.05714,0.00705587	0.000323091	0.000741919
3	chr11:18894691:G:T	18894691	T,T	G,G	1,1	-inf,-inf	inf,inf	0.481525,1.67167	0.000323002	0.000700493
3	chr11:18590404:C:T	18590404	T,T	C,C	1,1	-inf,-inf	inf,inf	0.0282745,1.65684	0.000322836	0.000690578
3	chr11:19035760:C:T	19035760	NA,T	NA,C	NA,1	NA,inf	NA,inf	NA,0.819334	0.000322352	0.000697908
3	chr11:18515683:T:C	18515683	NA,C	NA,T	NA,1	NA,inf	NA,inf	NA,0.796948	0.00032202	0.000694355
3	chr11:18279439:A:T	18279439	NA,T	NA,A	NA,1	NA,-inf	NA,inf	NA,0.802564	0.000320948	0.000692122
3	chr11:18372101:T:C	18372101	NA,C	NA,T	NA,1	NA,inf	NA,inf	NA,0.903724	0.000320039	0.000694224
3	chr11:18621257:C:A	18621257	NA,A	NA,C	NA,1	NA,-inf	NA,inf	NA,0.815451	0.000319684	0.000689051
3	chr11:18769637:AGGT:A	18769637	NA,A	NA,AGGT	NA,1	NA,inf	NA,inf	NA,0.832928	0.000319335	0.000691582
3	chr11:18637478:A:G	18637478	G,NA	A,NA	1,NA	inf,NA	inf,NA	1.06363,NA	0.000318574	0.00070673
3	chr11:18813422:C:T	18813422	NA,T	NA,C	NA,1	NA,inf	NA,inf	NA,0.816615	0.000318042	0.000685562
3	chr11:18696292:T:C	18696292	C,C	T,T	1,1	-inf,-inf	inf,inf	1.40103,0.481485	0.000318025	0.000681339
3	chr11:18836054:T:C	18836054	NA,C	NA,T	NA,1	NA,inf	NA,inf	NA,0.819663	0.000317932	0.000687486
3	chr11:18617165:A:T	18617165	T,T	A,A	1,1	-inf,-inf	inf,inf	3.2273,0.16479	0.000317864	0.00138146
3	chr11:18606384:A:G	18606384	G,NA	A,NA	1,NA	inf,NA	inf,NA	1.19417,NA	0.000317758	0.000722533
3	chr11:19113184:T:C	19113184	NA,C	NA,T	NA,1	NA,inf	NA,inf	NA,0.813496	0.0003164	0.000683647
3	chr11:18343683:C:T	18343683	NA,T	NA,C	NA,1	NA,inf	NA,inf	NA,0.822138	0.000315395	0.000678615
3	chr11:18841545:A:G	18841545	NA,G	NA,A	NA,1	NA,inf	NA,inf	NA,0.813521	0.000315156	0.000681401
3	chr11:18460361:G:A	18460361	NA,A	NA,G	NA,1	NA,inf	NA,inf	NA,0.777926	0.000315089	0.000679126
3	chr11:18141787:TG:T	18141787	NA,T	NA,TG	NA,1	NA,-inf	NA,inf	NA,0.809139	0.000314015	0.000675133
3	chr11:18624811:C:T	18624811	NA,T	NA,C	NA,1	NA,inf	NA,inf	NA,1.03438	0.000313801	0.00069635
3	chr11:18663662:T:G	18663662	G,G	T,T	1,1	inf,-inf	inf,inf	1.94474,0.582967	0.000313385	0.000737181
3	chr11:18604063:A:G	18604063	G,G	A,A	1,1	-inf,-inf	inf,inf	2.76798,0.0169567	0.000313342	0.000914211
3	chr11:18691530:T:C	18691530	C,C	T,T	1,1	inf,-inf	inf,inf	1.22629,1.21786	0.000313271	0.000715573
3	chr11:18531352:T:C	18531352	C,C	T,T	1,1	inf,-inf	inf,inf	1.99095,0.162714	0.000312993	0.000693564
3	chr11:18664979:G:A	18664979	A,A	G,G	1,1	inf,-inf	inf,inf	1.95489,0.562288	0.000312796	0.000734972
3	chr11:18600710:C:T	18600710	NA,T	NA,C	NA,1	NA,-inf	NA,inf	NA,0.824639	0.000312427	0.000671813
3	chr11:18733132:A:G	18733132	G,G	A,A	1,1	-inf,inf	inf,inf	1.93432,0.20214	0.000312297	0.000704295
3	chr11:18825869:C:G	18825869	NA,G	NA,C	NA,1	NA,inf	NA,inf	NA,0.802922	0.000311944	0.0006725
3	chr11:18294398:G:A	18294398	NA,A	NA,G	NA,1	NA,inf	NA,inf	NA,0.88049	0.000311064	0.00067466
3	chr11:19028918:T:C	19028918	NA,C	NA,T	NA,1	NA,inf	NA,inf	NA,0.843749	0.000310385	0.000668999
3	chr11:18527338:C:T	18527338	NA,T	NA,C	NA,1	NA,-inf	NA,inf	NA,0.823216	0.000310377	0.000667522
3	chr11:18562203:A:C	18562203	NA,C	NA,A	NA,1	NA,-inf	NA,inf	NA,0.789239	0.000308587	0.000665437
3	chr11:18958988:C:T	18958988	NA,T	NA,C	NA,1	NA,-inf	NA,inf	NA,0.780431	0.000308458	0.000661301
3	chr11:18663666:T:G	18663666	G,G	T,T	1,1	inf,-inf	inf,inf	1.94586,0.570905	0.000308142	0.000725055
3	chr11:18635385:C:T	18635385	T,T	C,C	1,1	-inf,-inf	inf,inf	3.20597,0.150294	0.000308131	0.00132674
3	chr11:18944679:C:T	18944679	NA,T	NA,C	NA,1	NA,-inf	NA,inf	NA,0.76806	0.000307983	0.000660262
3	chr11:18580243:C:T	18580243	T,T	C,C	1,1	inf,-inf	inf,inf	1.95275,0.2322	0.000307178	0.000681179
3	chr11:18393783:C:A	18393783	A,A	C,C	1,1	inf,-inf	inf,inf	1.16752,0.469736	0.00030707	0.000642873
3	chr11:18331138:C:G	18331138	G,G	C,C	1,1	-inf,-inf	inf,inf	1.50527,0.616918	0.000306758	0.000671418
3	chr11:18618930:C:T	18618930	T,T	C,C	1,1	-inf,inf	inf,inf	3.14921,0.0713219	0.000305589	0.00124803
3	chr11:18614268:A:G	18614268	G,G	A,A	1,1	-inf,inf	inf,inf	3.1557,0.0614178	0.000305398	0.0012516
3	chr11:19061199:G:A	19061199	NA,A	NA,G	NA,1	NA,inf	NA,inf	NA,0.726265	0.00030488	0.000657596
3	chr11:18981942:A:G	18981942	NA,G	NA,A	NA,1	NA,-inf	NA,inf	NA,0.798092	0.000304587	0.000656196
3	chr11:19061591:G:A	19061591	NA,A	NA,G	NA,1	NA,inf	NA,inf	NA,0.725471	0.000304578	0.000656921
3	chr11:18714401:G:A	18714401	NA,A	NA,G	NA,1	NA,inf	NA,inf	NA,0.880876	0.000304162	0.000661268
3	chr11:18636534:T:G	18636534	NA,G	NA,T	NA,1	NA,inf	NA,inf	NA,1.01214	0.000303946	0.000674133
3	chr11:18562328:T:G	18562328	NA,G	NA,T	NA,1	NA,-inf	NA,inf	NA,0.810092	0.000303856	0.000653501
3	chr11:18897627:C:T	18897627	T,NA	C,NA	1,NA	-inf,NA	inf,NA	1.11394,NA	0.000303766	0.000678803
3	chr11:18584079:C:T	18584079	NA,T	NA,C	NA,1	NA,inf	NA,inf	NA,0.888432	0.000303346	0.000658346
3	chr11:18826938:G:A	18826938	NA,A	NA,G	NA,1	NA,inf	NA,inf	NA,0.789749	0.00030308	0.000655331
3	chr11:18317351:G:T	18317351	NA,T	NA,G	NA,1	NA,inf	NA,inf	NA,0.850265	0.000302698	0.000656092
3	chr11:19062097:C:T	19062097	NA,T	NA,C	NA,1	NA,inf	NA,inf	NA,0.721424	0.000302575	0.000652607
3	chr11:18607182:C:T	18607182	NA,T	NA,C	NA,1	NA,-inf	NA,inf	NA,0.802622	0.000302319	0.000650264
3	chr11:18843916:C:A	18843916	NA,A	NA,C	NA,1	NA,inf	NA,inf	NA,0.786517	0.000301802	0.000652505
3	chr11:18521584:T:G	18521584	NA,G	NA,T	NA,1	NA,-inf	NA,inf	NA,0.805139	0.000301527	0.000648529
3	chr11:18843373:A:G	18843373	NA,G	NA,A	NA,1	NA,inf	NA,inf	NA,0.784809	0.000300986	0.000650738
3	chr11:19028131:C:A	19028131	NA,A	NA,C	NA,1	NA,-inf	NA,inf	NA,0.748267	0.000300888	0.000644838
3	chr11:18553390:C:T	18553390	T,T	C,C	1,1	inf,-inf	inf,inf	1.97871,0.134204	0.000300743	0.000666279
3	chr11:18583855:T:G	18583855	NA,G	NA,T	NA,1	NA,-inf	NA,inf	NA,0.802124	0.000300221	0.000645713
3	chr11:18663748:C:CA	18663748	CA,CA	C,C	1,1	inf,-inf	inf,inf	1.93622,0.561093	0.000300071	0.000705621
3	chr11:18673114:C:T	18673114	NA,T	NA,C	NA,1	NA,inf	NA,inf	NA,0.744809	0.000299816	0.000646859
3	chr11:18832489:T:A	18832489	NA,A	NA,T	NA,1	NA,inf	NA,inf	NA,0.780542	0.000298672	0.000645789
3	chr11:18243095:A:G	18243095	NA,G	NA,A	NA,1	NA,inf	NA,inf	NA,0.829569	0.000298655	0.000646827
3	chr11:18685873:GA:G	18685873	G,G	GA,GA	1,1	inf,-inf	inf,inf	1.14018,1.26061	0.00029855	0.000680052
3	chr11:18319956:T:C	18319956	NA,C	NA,T	NA,1	NA,inf	NA,inf	NA,0.786382	0.000297863	0.000640967
3	chr11:18832641:G:T	18832641	NA,T	NA,G	NA,1	NA,inf	NA,inf	NA,0.772584	0.000294937	0.000637703
3	chr11:18834938:C:T	18834938	NA,T	NA,C	NA,1	NA,inf	NA,inf	NA,0.772101	0.000294734	0.00063727
3	chr11:18960101:C:T	18960101	NA,T	NA,C	NA,1	NA,-inf	NA,inf	NA,0.751404	0.000294482	0.000631481
3	chr11:18144059:G:A	18144059	NA,A	NA,G	NA,1	NA,inf	NA,inf	NA,0.763128	0.000294333	0.000634439
3	chr11:18828572:G:T	18828572	NA,T	NA,G	NA,1	NA,inf	NA,inf	NA,0.770148	0.000293809	0.000635262
3	chr11:18835566:C:T	18835566	NA,T	NA,C	NA,1	NA,inf	NA,inf	NA,0.770166	0.000293771	0.00063516
3	chr11:18960261:T:C	18960261	NA,C	NA,T	NA,1	NA,-inf	NA,inf	NA,0.74935	0.000293557	0.0006295
3	chr11:18319315:G:A	18319315	A,A	G,G	1,1	-inf,-inf	inf,inf	0.690609,1.21005	0.000293503	0.0006265
3	chr11:18726399:AG:A	18726399	NA,A	NA,AG	NA,1	NA,-inf	NA,inf	NA,0.750234	0.000293471	0.000632759
3	chr11:18564572:C:T	18564572	NA,T	NA,C	NA,1	NA,-inf	NA,inf	NA,0.787261	0.000293359	0.000630974
3	chr11:18524129:T:C	18524129	NA,C	NA,T	NA,1	NA,inf	NA,inf	NA,0.739093	0.000293248	0.000632343
3	chr11:18688641:C:T	18688641	NA,T	NA,C	NA,1	NA,-inf	NA,inf	NA,0.78129	0.000293026	0.000630634
3	chr11:18662617:C:T	18662617	NA,T	NA,C	NA,1	NA,inf	NA,inf	NA,0.73043	0.000292369	0.00063078
3	chr11:18290060:G:A	18290060	NA,A	NA,G	NA,1	NA,inf	NA,inf	NA,0.826419	0.000291897	0.000632605
3	chr11:18707690:T:C	18707690	C,C	T,T	1,1	-inf,-inf	inf,inf	2.18593,0.019191	0.000291682	0.000720814
3	chr11:18588818:C:A	18588818	A,A	C,C	1,1	inf,inf	inf,inf	1.58453,0.805652	0.000291527	0.000674498
3	chr11:19062085:GGGTTAC:G	19062085	NA,G	NA,GGGTTAC	NA,1	NA,inf	NA,inf	NA,0.69859	0.000291397	0.000628502
3	chr11:18765554:A:T	18765554	NA,T	NA,A	NA,1	NA,inf	NA,inf	NA,0.758511	0.00029044	0.000626134
3	chr11:18689392:C:A	18689392	NA,A	NA,C	NA,1	NA,-inf	NA,inf	NA,0.774864	0.000290142	0.000624439
3	chr11:18959732:A:G	18959732	NA,G	NA,A	NA,1	NA,-inf	NA,inf	NA,0.767414	0.000290135	0.000625081
3	chr11:18698421:TA:T	18698421	T,T	TA,TA	1,1	-inf,-inf	inf,inf	1.39772,0.417293	0.0002899	0.000621194
3	chr11:18784504:G:A	18784504	NA,A	NA,G	NA,1	NA,-inf	NA,inf	NA,0.76115	0.000289843	0.000624689
3	chr11:18952732:T:C	18952732	NA,C	NA,T	NA,1	NA,-inf	NA,inf	NA,0.766066	0.000289521	0.00062376
3	chr11:18134376:A:G	18134376	NA,G	NA,A	NA,1	NA,-inf	NA,inf	NA,0.7418	0.000287738	0.000618537
3	chr11:18839995:CTTT:C	18839995	NA,C	NA,CTTT	NA,1	NA,inf	NA,inf	NA,0.756165	0.000287679	0.000621927
3	chr11:18374756:G:A	18374756	A,NA	G,NA	1,NA	-inf,NA	inf,NA	0.9324,NA	0.000287228	0.000629077
3	chr11:18516216:A:G	18516216	NA,G	NA,A	NA,1	NA,-inf	NA,inf	NA,0.772752	0.000287153	0.000617689
3	chr11:18133546:C:T	18133546	NA,T	NA,C	NA,1	NA,-inf	NA,inf	NA,0.710029	0.000286975	0.000615376
3	chr11:18821776:G:A	18821776	NA,A	NA,G	NA,1	NA,inf	NA,inf	NA,0.74947	0.000286524	0.000617724
3	chr11:18311360:A:C	18311360	NA,C	NA,A	NA,1	NA,inf	NA,inf	NA,0.811483	0.000285606	0.000618886
3	chr11:18129798:C:T	18129798	T,T	C,C	1,1	inf,inf	inf,inf	0.985582,0.858808	0.000285564	0.00061239
3	chr11:18868555:G:T	18868555	NA,T	NA,G	NA,1	NA,-inf	NA,inf	NA,0.768552	0.000285374	0.000613621
3	chr11:18409999:A:C	18409999	C,NA	A,NA	1,NA	inf,NA	inf,NA	0.946971,NA	0.000285162	0.000619166
3	chr11:18664326:A:G	18664326	NA,G	NA,A	NA,1	NA,inf	NA,inf	NA,0.962682	0.000284376	0.000629806
3	chr11:18507715:T:C	18507715	NA,C	NA,T	NA,1	NA,-inf	NA,inf	NA,0.76429	0.000284191	0.000611137
3	chr11:18242701:G:C	18242701	NA,C	NA,G	NA,1	NA,inf	NA,inf	NA,0.766795	0.000283384	0.000612301
3	chr11:18793445:G:A	18793445	A,A	G,G	1,1	inf,-inf	inf,inf	0.587171,1.2949	0.00028244	0.000604106
3	chr11:18136770:A:T	18136770	NA,T	NA,A	NA,1	NA,-inf	NA,inf	NA,0.728823	0.000281925	0.000606047
3	chr11:18807690:ATTAAT:A	18807690	NA,A	NA,ATTAAT	NA,1	NA,inf	NA,inf	NA,0.744089	0.000281429	0.000606648
3	chr11:18236777:G:A	18236777	NA,A	NA,G	NA,1	NA,inf	NA,inf	NA,0.748066	0.000281418	0.000606032
3	chr11:18959822:C:G	18959822	NA,G	NA,C	NA,1	NA,-inf	NA,inf	NA,0.721005	0.000280582	0.000601782
3	chr11:18449073:A:G	18449073	G,NA	A,NA	1,NA	inf,NA	inf,NA	0.987137,NA	0.000280186	0.000617652
3	chr11:18959358:G:A	18959358	NA,A	NA,G	NA,1	NA,-inf	NA,inf	NA,0.720007	0.000280131	0.000600816
3	chr11:18795284:C:T	18795284	NA,T	NA,C	NA,1	NA,-inf	NA,inf	NA,0.731509	0.000280123	0.000603985
3	chr11:18460358:A:G	18460358	NA,G	NA,A	NA,1	NA,inf	NA,inf	NA,0.704518	0.000279986	0.000603496
3	chr11:19103701:C:T	19103701	T,NA	C,NA	1,NA	-inf,NA	inf,NA	0.784299,NA	0.00027998	0.000602041
3	chr11:18242550:TAAA:T	18242550	NA,T	NA,TAAA	NA,1	NA,inf	NA,inf	NA,0.747756	0.000279913	0.000602831
3	chr11:18959910:T:C	18959910	NA,C	NA,T	NA,1	NA,-inf	NA,inf	NA,0.718818	0.000279605	0.000599692
3	chr11:18305936:G:A	18305936	NA,A	NA,G	NA,1	NA,-inf	NA,inf	NA,0.714279	0.000279235	0.000602324
3	chr11:18741960:C:G	18741960	NA,G	NA,C	NA,1	NA,inf	NA,inf	NA,0.695354	0.000279173	0.000603774
3	chr11:18130091:T:A	18130091	NA,A	NA,T	NA,1	NA,-inf	NA,inf	NA,0.72197	0.000278857	0.000599499
3	chr11:18622561:A:G	18622561	NA,G	NA,A	NA,1	NA,-inf	NA,inf	NA,0.730095	0.000278732	0.000600912
3	chr11:18961255:T:C	18961255	NA,C	NA,T	NA,1	NA,-inf	NA,inf	NA,0.714405	0.000277662	0.00059554
3	chr11:18959502:A:C	18959502	NA,C	NA,A	NA,1	NA,-inf	NA,inf	NA,0.714405	0.000277662	0.00059554
3	chr11:18960746:G:C	18960746	NA,C	NA,G	NA,1	NA,-inf	NA,inf	NA,0.714037	0.000277479	0.000595156
3	chr11:18961209:C:T	18961209	NA,T	NA,C	NA,1	NA,-inf	NA,inf	NA,0.713227	0.000277146	0.000594438
3	chr11:18245673:T:C	18245673	NA,C	NA,T	NA,1	NA,inf	NA,inf	NA,0.708415	0.000277145	0.00059735
3	chr11:18753810:A:G	18753810	NA,G	NA,A	NA,1	NA,-inf	NA,inf	NA,0.719111	0.000276999	0.000597715
3	chr11:18127801:T:C	18127801	C,NA	T,NA	1,NA	-inf,NA	inf,NA	0.831755,NA	0.00027693	0.000598924
3	chr11:18959766:T:A	18959766	NA,A	NA,T	NA,1	NA,-inf	NA,inf	NA,0.712123	0.000276664	0.000593408
3	chr11:18658743:C:T	18658743	NA,T	NA,C	NA,1	NA,inf	NA,inf	NA,0.70606	0.000276586	0.000596163
3	chr11:18686426:A:C	18686426	C,C	A,A	1,1	inf,-inf	inf,inf	1.08998,1.25756	0.000276438	0.000628656
3	chr11:18785086:C:T	18785086	T,T	C,C	1,1	-inf,-inf	inf,inf	1.55973,0.571133	0.000276295	0.000609187
3	chr11:18527410:C:CT	18527410	NA,CT	NA,C	NA,1	NA,-inf	NA,inf	NA,0.748179	0.000276149	0.000594031
3	chr11:19028784:A:G	19028784	NA,G	NA,A	NA,1	NA,-inf	NA,inf	NA,0.695927	0.000275912	0.000591672
3	chr11:18132950:C:T	18132950	NA,T	NA,C	NA,1	NA,-inf	NA,inf	NA,0.714778	0.000275729	0.000592787
3	chr11:19063634:C:T	19063634	NA,T	NA,C	NA,1	NA,inf	NA,inf	NA,0.692851	0.000274921	0.000592113
3	chr11:18974989:C:T	18974989	NA,T	NA,C	NA,1	NA,-inf	NA,inf	NA,0.706351	0.000274773	0.00058945
3	chr11:18131921:A:G	18131921	NA,G	NA,A	NA,1	NA,-inf	NA,inf	NA,0.712218	0.000274626	0.000590423
3	chr11:18469817:T:G	18469817	NA,G	NA,T	NA,1	NA,inf	NA,inf	NA,0.819732	0.000274528	0.000595438
3	chr11:18565994:A:G	18565994	NA,G	NA,A	NA,1	NA,-inf	NA,inf	NA,0.744573	0.000274463	0.000590428
3	chr11:18551742:T:G	18551742	NA,G	NA,T	NA,1	NA,inf	NA,inf	NA,0.821424	0.000274391	0.000595248
3	chr11:18298321:G:A	18298321	NA,A	NA,G	NA,1	NA,-inf	NA,inf	NA,0.702843	0.000274291	0.000591648
3	chr11:18131056:T:C	18131056	NA,C	NA,T	NA,1	NA,-inf	NA,inf	NA,0.71142	0.000274279	0.000589677
3	chr11:18219447:T:C	18219447	NA,C	NA,T	NA,1	NA,-inf	NA,inf	NA,0.698341	0.000274014	0.000590608
3	chr11:18678634:C:T	18678634	NA,T	NA,C	NA,1	NA,-inf	NA,inf	NA,0.695993	0.000273647	0.000589355
3	chr11:18672477:C:T	18672477	NA,T	NA,C	NA,1	NA,inf	NA,inf	NA,0.688431	0.00027361	0.00059032
3	chr11:18131924:C:T	18131924	NA,T	NA,C	NA,1	NA,-inf	NA,inf	NA,0.709794	0.000273584	0.000588187
3	chr11:19054340:CATAGGTGT:C	19054340	C,C	CATAGGTGT,CATAGGTGT	1,1	-inf,inf	inf,inf	0.37832,1.46629	0.000272837	0.000582416
3	chr11:18600099:C:T	18600099	NA,T	NA,C	NA,1	NA,inf	NA,inf	NA,0.826342	0.000272644	0.00059172
3	chr11:19002047:T:G	19002047	NA,G	NA,T	NA,1	NA,-inf	NA,inf	NA,0.643197	0.000271212	0.000581096
3	chr11:18523686:G:C	18523686	C,NA	G,NA	1,NA	-inf,NA	inf,NA	1.44124,NA	0.000270959	0.000671206
3	chr11:18759487:A:G	18759487	NA,G	NA,A	NA,1	NA,inf	NA,inf	NA,0.685665	0.00027068	0.000584059
3	chr11:18124072:C:A	18124072	NA,A	NA,C	NA,1	NA,-inf	NA,inf	NA,0.702507	0.000270491	0.00058156
3	chr11:18482190:A:G	18482190	G,G	A,A	1,1	inf,inf	inf,inf	1.84856,0.138393	0.00027049	0.000593666
3	chr11:19084977:C:T	19084977	NA,T	NA,C	NA,1	NA,-inf	NA,inf	NA,0.68831	0.000270114	0.000581965
3	chr11:18922108:A:G	18922108	NA,G	NA,A	NA,1	NA,inf	NA,inf	NA,0.728202	0.000269849	0.00058216
3	chr11:18707103:T:C	18707103	C,C	T,T	1,1	-inf,-inf	inf,inf	1.22704,1.05486	0.000269824	0.000607056
3	chr11:18241473:TATGGG:T	18241473	T,NA	TATGGG,NA	1,NA	inf,NA	inf,NA	1.00004,NA	0.000269821	0.000597595
3	chr11:18832662:GTGTGCTTT:G	18832662	NA,G	NA,GTGTGCTTT	NA,1	NA,inf	NA,inf	NA,0.714816	0.00026943	0.000582485
3	chr11:18957848:G:A	18957848	NA,A	NA,G	NA,1	NA,inf	NA,inf	NA,0.7883	0.000269078	0.000578175
3	chr11:18305575:T:G	18305575	NA,G	NA,T	NA,1	NA,-inf	NA,inf	NA,0.690181	0.000268838	0.000579889
3	chr11:18831113:G:A	18831113	NA,A	NA,G	NA,1	NA,-inf	NA,inf	NA,0.710819	0.000268799	0.0005784
3	chr11:18566772:G:A	18566772	A,A	G,G	1,1	inf,inf	inf,inf	1.93896,0.0025611	0.000268524	0.000594721
3	chr11:18378967:C:T	18378967	T,T	C,C	1,1	-inf,-inf	inf,inf	1.78758,0.0924236	0.000268509	0.000595406
3	chr11:18125883:G:A	18125883	NA,A	NA,G	NA,1	NA,-inf	NA,inf	NA,0.697715	0.000268474	0.000577233
3	chr11:18131290:C:T	18131290	NA,T	NA,C	NA,1	NA,-inf	NA,inf	NA,0.697019	0.00026817	0.000576572
3	chr11:18692280:G:A	18692280	A,A	G,G	1,1	-inf,-inf	inf,inf	1.20284,0.759311	0.000268037	0.000576143
3	chr11:18382752:G:A	18382752	A,A	G,G	1,1	inf,-inf	inf,inf	1.20465,0.258544	0.000267899	0.000559797
3	chr11:18998947:A:C	18998947	C,NA	A,NA	1,NA	-inf,NA	inf,NA	0.863751,NA	0.000267672	0.000579209
3	chr11:18984920:G:A	18984920	NA,A	NA,G	NA,1	NA,-inf	NA,inf	NA,0.715922	0.000267653	0.000576641
3	chr11:18602022:A:G	18602022	NA,G	NA,A	NA,1	NA,inf	NA,inf	NA,0.696239	0.000266703	0.00057441
3	chr11:18128292:C:A	18128292	NA,A	NA,C	NA,1	NA,-inf	NA,inf	NA,0.69328	0.000266585	0.000573177
3	chr11:18379984:G:A	18379984	A,A	G,G	1,1	-inf,-inf	inf,inf	1.78141,0.0220381	0.000266234	0.000589467
3	chr11:18125469:G:A	18125469	NA,A	NA,G	NA,1	NA,-inf	NA,inf	NA,0.691655	0.00026595	0.000571819
3	chr11:18123984:CTGTT:C	18123984	NA,C	NA,CTGTT	NA,1	NA,-inf	NA,inf	NA,0.691422	0.000265854	0.000571613
3	chr11:18863521:G:A	18863521	NA,A	NA,G	NA,1	NA,inf	NA,inf	NA,0.73164	0.000264701	0.000570707
3	chr11:19087999:G:A	19087999	NA,A	NA,G	NA,1	NA,-inf	NA,inf	NA,0.692388	0.00026423	0.000568379
3	chr11:18241063:G:A	18241063	NA,A	NA,G	NA,1	NA,inf	NA,inf	NA,0.709889	0.000263834	0.000568254
3	chr11:18136352:G:A	18136352	NA,A	NA,G	NA,1	NA,-inf	NA,inf	NA,0.685858	0.000263491	0.000566522
3	chr11:18520508:G:A	18520508	A,NA	G,NA	1,NA	inf,NA	inf,NA	1.07411,NA	0.000263146	0.00059153
3	chr11:18127410:A:G	18127410	NA,G	NA,A	NA,1	NA,inf	NA,inf	NA,0.731733	0.000262975	0.000567621
3	chr11:18576908:C:T	18576908	NA,T	NA,C	NA,1	NA,-inf	NA,inf	NA,0.680971	0.000262758	0.000566708
3	chr11:18739142:T:G	18739142	NA,G	NA,T	NA,1	NA,inf	NA,inf	NA,0.668541	0.000262511	0.000565787
3	chr11:18634343:G:A	18634343	NA,A	NA,G	NA,1	NA,inf	NA,inf	NA,0.884295	0.000262185	0.00057773
3	chr11:19108233:C:A	19108233	NA,A	NA,C	NA,1	NA,-inf	NA,inf	NA,0.655584	0.000261025	0.000560371
3	chr11:18123916:C:T	18123916	NA,T	NA,C	NA,1	NA,-inf	NA,inf	NA,0.679233	0.000260871	0.000560923
3	chr11:18566896:G:T	18566896	T,NA	G,NA	1,NA	inf,NA	inf,NA	0.976805,NA	0.000260784	0.000578189
3	chr11:18944619:T:C	18944619	NA,C	NA,T	NA,1	NA,-inf	NA,inf	NA,0.662619	0.000260438	0.000558671
3	chr11:18812513:G:A	18812513	NA,A	NA,G	NA,1	NA,-inf	NA,inf	NA,0.686666	0.000260322	0.000561041
3	chr11:18327931:G:A	18327931	NA,A	NA,G	NA,1	NA,inf	NA,inf	NA,0.751836	0.00026023	0.000563842
3	chr11:19019908:A:G	19019908	G,G	A,A	1,1	inf,inf	inf,inf	0.68667,1.10363	0.000260104	0.000559976
3	chr11:18614970:G:C	18614970	NA,C	NA,G	NA,1	NA,-inf	NA,inf	NA,0.684672	0.000259996	0.000560474
3	chr11:18128726:C:T	18128726	NA,T	NA,C	NA,1	NA,-inf	NA,inf	NA,0.676729	0.000259802	0.000558624
3	chr11:18699088:C:T	18699088	T,T	C,C	1,1	inf,inf	inf,inf	1.64644,0.352791	0.000259608	0.000581363
3	chr11:18344321:G:A	18344321	A,A	G,G	1,1	-inf,-inf	inf,inf	1.4496,0.569936	0.000259588	0.000568145
3	chr11:18472361:T:C	18472361	NA,C	NA,T	NA,1	NA,inf	NA,inf	NA,0.780221	0.000259132	0.000561937
3	chr11:18794159:C:T	18794159	T,T	C,C	1,1	inf,-inf	inf,inf	0.609903,1.2263	0.000259036	0.000554067
3	chr11:18820908:C:T	18820908	NA,T	NA,C	NA,1	NA,inf	NA,inf	NA,0.7119	0.000258717	0.000556559
3	chr11:18506904:C:T	18506904	NA,T	NA,C	NA,1	NA,-inf	NA,inf	NA,0.703328	0.000258573	0.000556347
3	chr11:18841280:T:C	18841280	C,NA	T,NA	1,NA	-inf,NA	inf,NA	0.656716,NA	0.000258098	0.000549866
3	chr11:18923537:G:A	18923537	NA,A	NA,G	NA,1	NA,-inf	NA,inf	NA,0.676481	0.000258078	0.000555878
3	chr11:19037339:A:C	19037339	NA,C	NA,A	NA,1	NA,-inf	NA,inf	NA,0.662783	0.000257774	0.000555418
3	chr11:18461953:C:G	18461953	NA,G	NA,C	NA,1	NA,inf	NA,inf	NA,0.718564	0.000257645	0.000557073
3	chr11:18588494:C:T	18588494	T,T	C,C	1,1	inf,-inf	inf,inf	1.89637,0.137466	0.000257564	0.000571047
3	chr11:18356319:A:G	18356319	NA,G	NA,A	NA,1	NA,inf	NA,inf	NA,0.744639	0.000257336	0.00055758
3	chr11:18944639:A:T	18944639	NA,T	NA,A	NA,1	NA,-inf	NA,inf	NA,0.655088	0.000257137	0.000551637
3	chr11:18500244:T:C	18500244	C,C	T,T	1,1	inf,inf	inf,inf	1.81873,0.138393	0.000257112	0.000564162
3	chr11:18276525:C:T	18276525	T,NA	C,NA	1,NA	inf,NA	inf,NA	0.903248,NA	0.000256451	0.000563956
3	chr11:18319311:AT:A	18319311	A,A	AT,AT	1,1	-inf,-inf	inf,inf	0.609172,1.22564	0.000256033	0.000547818
3	chr11:18367717:G:A	18367717	NA,A	NA,G	NA,1	NA,inf	NA,inf	NA,0.740918	0.000256024	0.000554691
3	chr11:18622723:G:A	18622723	NA,A	NA,G	NA,1	NA,inf	NA,inf	NA,0.676382	0.000255867	0.000550922
3	chr11:18187971:T:TA	18187971	TA,NA	T,NA	1,NA	inf,NA	inf,NA	0.801685,NA	0.000255666	0.00055411
3	chr11:18133796:A:G	18133796	NA,G	NA,A	NA,1	NA,-inf	NA,inf	NA,0.665911	0.000255524	0.00054945
3	chr11:18794519:G:A	18794519	A,A	G,G	1,1	inf,-inf	inf,inf	0.559006,1.25992	0.000254861	0.000545146
3	chr11:18620656:G:A	18620656	NA,A	NA,G	NA,1	NA,-inf	NA,inf	NA,0.69097	0.000254584	0.000547732
3	chr11:18944625:A:G	18944625	NA,G	NA,A	NA,1	NA,-inf	NA,inf	NA,0.648242	0.000254428	0.000545842
3	chr11:18832236:A:C	18832236	NA,C	NA,A	NA,1	NA,inf	NA,inf	NA,0.655626	0.000254364	0.000547326
3	chr11:18944624:C:T	18944624	NA,T	NA,C	NA,1	NA,-inf	NA,inf	NA,0.64714	0.000253972	0.000544874
3	chr11:18806123:T:C	18806123	NA,C	NA,T	NA,1	NA,inf	NA,inf	NA,0.66476	0.000253966	0.000547386
3	chr11:18160834:T:C	18160834	NA,C	NA,T	NA,1	NA,inf	NA,inf	NA,0.695091	0.000253444	0.000547194
3	chr11:18122270:A:G	18122270	NA,G	NA,A	NA,1	NA,-inf	NA,inf	NA,0.660489	0.000253391	0.000544875
3	chr11:18125197:A:G	18125197	NA,G	NA,A	NA,1	NA,-inf	NA,inf	NA,0.659906	0.000253196	0.000544463
3	chr11:18944599:T:C	18944599	NA,C	NA,T	NA,1	NA,-inf	NA,inf	NA,0.642165	0.000252093	0.000540846
3	chr11:18896839:G:T	18896839	NA,T	NA,G	NA,1	NA,inf	NA,inf	NA,0.673088	0.000251817	0.000544177
3	chr11:18768994:A:G	18768994	NA,G	NA,A	NA,1	NA,inf	NA,inf	NA,0.671313	0.000251608	0.00054244
3	chr11:18187787:G:A	18187787	A,NA	G,NA	1,NA	-inf,NA	inf,NA	0.82104,NA	0.000251477	0.000546529
3	chr11:18944632:C:G	18944632	NA,G	NA,C	NA,1	NA,-inf	NA,inf	NA,0.640727	0.000251456	0.000539498
3	chr11:18294018:G:A	18294018	NA,A	NA,G	NA,1	NA,-inf	NA,inf	NA,0.646081	0.000251025	0.000541471
3	chr11:18400940:C:A	18400940	A,A	C,C	1,1	inf,-inf	inf,inf	1.11029,0.392394	0.000250917	0.000525484
3	chr11:18214498:A:AC	18214498	NA,AC	NA,A	NA,1	NA,-inf	NA,inf	NA,0.610588	0.000250876	0.000538854
3	chr11:18944429:G:A	18944429	NA,A	NA,G	NA,1	NA,inf	NA,inf	NA,0.639721	0.000250872	0.000541417
3	chr11:19018348:A:G	19018348	NA,G	NA,A	NA,1	NA,-inf	NA,inf	NA,0.634505	0.00025041	0.000537178
3	chr11:18674682:G:A	18674682	NA,A	NA,G	NA,1	NA,-inf	NA,inf	NA,0.677509	0.000250322	0.000538556
3	chr11:18340982:G:T	18340982	NA,T	NA,G	NA,1	NA,inf	NA,inf	NA,0.725074	0.000250178	0.000541996
3	chr11:18791321:A:C	18791321	NA,C	NA,A	NA,1	NA,-inf	NA,inf	NA,0.664831	0.000250108	0.000539687
3	chr11:18166344:T:C	18166344	NA,C	NA,T	NA,1	NA,inf	NA,inf	NA,0.685671	0.000249908	0.000539553
3	chr11:18369041:C:T	18369041	NA,T	NA,C	NA,1	NA,inf	NA,inf	NA,0.723642	0.000249586	0.000540706
3	chr11:18347306:G:A	18347306	NA,A	NA,G	NA,1	NA,inf	NA,inf	NA,0.723285	0.000249521	0.000540569
3	chr11:18550409:TCAC:T	18550409	T,NA	TCAC,NA	1,NA	inf,NA	inf,NA	1.04818,NA	0.000249489	0.000561377
3	chr11:18691907:C:T	18691907	NA,T	NA,C	NA,1	NA,inf	NA,inf	NA,0.920739	0.000248594	0.000551541
3	chr11:18405173:T:C	18405173	NA,C	NA,T	NA,1	NA,-inf	NA,inf	NA,0.651485	0.000248485	0.000535831
3	chr11:18156505:A:G	18156505	NA,G	NA,A	NA,1	NA,inf	NA,inf	NA,0.681738	0.000248433	0.00053637
3	chr11:19019965:A:G	19019965	NA,G	NA,A	NA,1	NA,inf	NA,inf	NA,0.650025	0.00024836	0.00053559
3	chr11:18649228:C:T	18649228	NA,T	NA,C	NA,1	NA,-inf	NA,inf	NA,0.672014	0.000248324	0.000534247
3	chr11:18456216:C:T	18456216	NA,T	NA,C	NA,1	NA,inf	NA,inf	NA,0.699158	0.000248038	0.000537307
3	chr11:18269809:A:G	18269809	G,NA	A,NA	1,NA	inf,NA	inf,NA	0.644491,NA	0.000247605	0.000527474
3	chr11:18677248:T:G	18677248	G,NA	T,NA	1,NA	inf,NA	inf,NA	0.961308,NA	0.000247563	0.00055066
3	chr11:18762898:G:A	18762898	NA,A	NA,G	NA,1	NA,inf	NA,inf	NA,0.624691	0.000247493	0.000533713
3	chr11:18544145:T:C	18544145	NA,C	NA,T	NA,1	NA,-inf	NA,inf	NA,0.647452	0.000247141	0.000532979
3	chr11:18597951:GCT:G	18597951	G,G	GCT,GCT	1,1	-inf,-inf	inf,inf	2.65624,0.144742	0.000246685	0.000716355
3	chr11:18703011:C:T	18703011	T,T	C,C	1,1	-inf,-inf	inf,inf	2.117,0.164133	0.000246647	0.000623158
3	chr11:19035928:T:C	19035928	NA,C	NA,T	NA,1	NA,-inf	NA,inf	NA,0.653522	0.000246605	0.000531245
3	chr11:18272163:G:A	18272163	NA,A	NA,G	NA,1	NA,-inf	NA,inf	NA,0.627095	0.000246418	0.000531225
3	chr11:18839595:G:A	18839595	A,NA	G,NA	1,NA	inf,NA	inf,NA	0.763232,NA	0.000246386	0.000530194
3	chr11:18265223:G:A	18265223	NA,A	NA,G	NA,1	NA,-inf	NA,inf	NA,0.636198	0.000246101	0.000529944
3	chr11:18984856:G:A	18984856	NA,A	NA,G	NA,1	NA,-inf	NA,inf	NA,0.618411	0.00024604	0.000529213
3	chr11:18885127:T:A	18885127	A,NA	T,NA	1,NA	-inf,NA	inf,NA	0.832124,NA	0.000246025	0.000532913
3	chr11:18352547:C:A	18352547	NA,A	NA,C	NA,1	NA,inf	NA,inf	NA,0.713439	0.000245977	0.000532862
3	chr11:18149821:G:T	18149821	NA,T	NA,G	NA,1	NA,inf	NA,inf	NA,0.65092	0.000245685	0.000528974
3	chr11:18477183:G:A	18477183	A,A	G,G	1,1	inf,inf	inf,inf	1.80499,0.102609	0.000245559	0.000538595
3	chr11:19094788:T:C	19094788	NA,C	NA,T	NA,1	NA,-inf	NA,inf	NA,0.632236	0.000245259	0.000528718
3	chr11:18293743:C:G	18293743	NA,G	NA,C	NA,1	NA,inf	NA,inf	NA,0.710521	0.000245103	0.00053094
3	chr11:18700924:G:A	18700924	NA,A	NA,G	NA,1	NA,inf	NA,inf	NA,0.653465	0.000245014	0.000527434
3	chr11:18369887:A:G	18369887	NA,G	NA,A	NA,1	NA,inf	NA,inf	NA,0.710026	0.000244684	0.000530053
3	chr11:18587587:G:A	18587587	A,A	G,G	1,1	inf,-inf	inf,inf	1.805,0.24604	0.000244671	0.000541249
3	chr11:18507891:C:T	18507891	NA,T	NA,C	NA,1	NA,-inf	NA,inf	NA,0.666042	0.000244636	0.000526418
3	chr11:18377634:G:A	18377634	NA,A	NA,G	NA,1	NA,-inf	NA,inf	NA,0.64019	0.000244335	0.000526834
3	chr11:18468377:G:A	18468377	NA,A	NA,G	NA,1	NA,-inf	NA,inf	NA,0.639481	0.000244137	0.000526484
3	chr11:18256163:A:G	18256163	NA,G	NA,A	NA,1	NA,-inf	NA,inf	NA,0.634358	0.000244115	0.000526408
3	chr11:18508473:A:T	18508473	T,T	A,A	1,1	inf,inf	inf,inf	1.81201,0.0831969	0.000244097	0.000535692
3	chr11:18204499:T:C	18204499	NA,C	NA,T	NA,1	NA,inf	NA,inf	NA,0.635588	0.000243998	0.000526693
3	chr11:18670424:G:A	18670424	NA,A	NA,G	NA,1	NA,inf	NA,inf	NA,0.624379	0.000243994	0.000525976
3	chr11:18902015:G:A	18902015	NA,A	NA,G	NA,1	NA,inf	NA,inf	NA,0.651873	0.000243885	0.000527014
3	chr11:18684365:CCT:C	18684365	C,NA	CCT,NA	1,NA	inf,NA	inf,NA	0.879603,NA	0.000243722	0.000537721
3	chr11:18222632:T:C	18222632	NA,C	NA,T	NA,1	NA,-inf	NA,inf	NA,0.582834	0.000243607	0.000523564
3	chr11:18231812:A:T	18231812	NA,T	NA,A	NA,1	NA,inf	NA,inf	NA,0.655993	0.000243524	0.000524552
3	chr11:18168194:C:T	18168194	NA,T	NA,C	NA,1	NA,inf	NA,inf	NA,0.667783	0.000243295	0.000525271
3	chr11:18856277:C:G	18856277	NA,G	NA,C	NA,1	NA,-inf	NA,inf	NA,0.642057	0.000243126	0.000523704
3	chr11:18688748:C:T	18688748	T,T	C,C	1,1	-inf,inf	inf,inf	0.819404,1.70933	0.000242788	0.000613602
3	chr11:18584091:C:G	18584091	G,G	C,C	1,1	inf,-inf	inf,inf	1.85745,0.126163	0.000241427	0.000534549
3	chr11:18383944:C:T	18383944	T,T	C,C	1,1	-inf,-inf	inf,inf	1.74931,0.0246212	0.000241297	0.000536332
3	chr11:18578775:T:G	18578775	G,G	T,T	1,1	inf,-inf	inf,inf	1.86636,0.110554	0.000240987	0.000534053
3	chr11:18819726:A:G	18819726	NA,G	NA,A	NA,1	NA,inf	NA,inf	NA,0.634547	0.00024048	0.000518516
3	chr11:18577179:G:A	18577179	A,NA	G,NA	1,NA	inf,NA	inf,NA	0.371196,NA	0.000240419	0.000502575
3	chr11:18291391:A:G	18291391	NA,G	NA,A	NA,1	NA,inf	NA,inf	NA,0.696349	0.000240192	0.000520271
3	chr11:18692336:A:G	18692336	NA,G	NA,A	NA,1	NA,-inf	NA,inf	NA,0.623896	0.000240082	0.00051823
3	chr11:18319655:T:C	18319655	C,C	T,T	1,1	-inf,-inf	inf,inf	0.916327,0.849744	0.000240037	0.000515866
3	chr11:18293439:G:A	18293439	NA,A	NA,G	NA,1	NA,inf	NA,inf	NA,0.641316	0.000239972	0.000516746
3	chr11:18138342:A:G	18138342	NA,G	NA,A	NA,1	NA,-inf	NA,inf	NA,0.603389	0.000239864	0.000516998
3	chr11:18660265:A:T	18660265	NA,T	NA,A	NA,1	NA,-inf	NA,inf	NA,0.648898	0.000239803	0.000515952
3	chr11:18260185:GTTT:G	18260185	G,NA	GTTT,NA	1,NA	inf,NA	inf,NA	0.854411,NA	0.000239428	0.000525865
3	chr11:18344184:T:G	18344184	NA,G	NA,T	NA,1	NA,inf	NA,inf	NA,0.694248	0.000239313	0.000518352
3	chr11:18642873:A:G	18642873	G,G	A,A	1,1	inf,inf	inf,inf	1.37127,0.969963	0.000238825	0.000560783
3	chr11:18702374:T:C	18702374	C,C	T,T	1,1	inf,inf	inf,inf	1.75078,0.279237	0.000238644	0.000544346
3	chr11:18137859:C:G	18137859	NA,G	NA,C	NA,1	NA,-inf	NA,inf	NA,0.621257	0.000238442	0.000512762
3	chr11:18364519:T:C	18364519	NA,C	NA,T	NA,1	NA,inf	NA,inf	NA,0.690443	0.000237969	0.000515422
3	chr11:18357225:C:T	18357225	NA,T	NA,C	NA,1	NA,inf	NA,inf	NA,0.68746	0.000237008	0.000513339
3	chr11:18198126:T:C	18198126	C,C	T,T	1,1	-inf,inf	inf,inf	0.639576,1.21258	0.000236861	0.000515465
3	chr11:18148068:GA:G	18148068	NA,G	NA,GA	NA,1	NA,-inf	NA,inf	NA,0.596756	0.000236858	0.000508661
3	chr11:18147661:A:G	18147661	NA,G	NA,A	NA,1	NA,-inf	NA,inf	NA,0.596429	0.000236759	0.000508451
3	chr11:18349422:C:T	18349422	T,T	C,C	1,1	-inf,-inf	inf,inf	1.40048,0.56418	0.000236588	0.000517636
3	chr11:18344199:C:T	18344199	NA,T	NA,C	NA,1	NA,inf	NA,inf	NA,0.685395	0.000236301	0.000511807
3	chr11:18805572:C:T	18805572	NA,T	NA,C	NA,1	NA,inf	NA,inf	NA,0.645406	0.000236261	0.000508283
3	chr11:18358877:C:T	18358877	NA,T	NA,C	NA,1	NA,inf	NA,inf	NA,0.684677	0.000236067	0.000511294
3	chr11:18808302:C:T	18808302	NA,T	NA,C	NA,1	NA,inf	NA,inf	NA,0.644997	0.000235828	0.000507382
3	chr11:18459522:TATC:T	18459522	T,NA	TATC,NA	1,NA	-inf,NA	inf,NA	0.577359,NA	0.000235797	0.000499898
3	chr11:18354894:C:T	18354894	NA,T	NA,C	NA,1	NA,inf	NA,inf	NA,0.6831	0.000235537	0.000510143
3	chr11:18699400:G:T	18699400	NA,T	NA,G	NA,1	NA,inf	NA,inf	NA,0.817712	0.000235461	0.0005181
3	chr11:18141398:C:T	18141398	T,T	C,C	1,1	inf,inf	inf,inf	0.984651,0.746168	0.000235296	0.000504965
3	chr11:18173680:G:A	18173680	NA,A	NA,G	NA,1	NA,inf	NA,inf	NA,0.644831	0.000235133	0.000507639
3	chr11:18356036:G:T	18356036	NA,T	NA,G	NA,1	NA,inf	NA,inf	NA,0.681775	0.000235094	0.00050918
3	chr11:18882758:A:G	18882758	G,G	A,A	1,1	-inf,-inf	inf,inf	0.246029,1.38406	0.000235087	0.000499826
3	chr11:18416140:A:G	18416140	G,NA	A,NA	1,NA	-inf,NA	inf,NA	0.752566,NA	0.000234863	0.000508511
3	chr11:18335567:G:C	18335567	NA,C	NA,G	NA,1	NA,inf	NA,inf	NA,0.680971	0.000234809	0.000508565
3	chr11:18334843:A:G	18334843	NA,G	NA,A	NA,1	NA,inf	NA,inf	NA,0.680971	0.000234809	0.000508565
3	chr11:19037545:T:TAC	19037545	NA,TAC	NA,T	NA,1	NA,inf	NA,inf	NA,0.622546	0.000234716	0.000506077
3	chr11:18776856:T:C	18776856	NA,C	NA,T	NA,1	NA,-inf	NA,inf	NA,0.589744	0.000234598	0.000506384
3	chr11:18844199:T:C	18844199	C,C	T,T	1,1	-inf,inf	inf,inf	0.0415516,1.42724	0.000234524	0.000502237
3	chr11:19001201:C:T	19001201	NA,T	NA,C	NA,1	NA,-inf	NA,inf	NA,0.5848	0.000234435	0.000503365
3	chr11:18264856:C:T	18264856	NA,T	NA,C	NA,1	NA,-inf	NA,inf	NA,0.603674	0.000234103	0.000504123
3	chr11:18184119:A:G	18184119	G,NA	A,NA	1,NA	inf,NA	inf,NA	0.740781,NA	0.000234006	0.000506042
3	chr11:18757254:G:A	18757254	A,NA	G,NA	1,NA	inf,NA	inf,NA	0.8582,NA	0.000233924	0.000515267
3	chr11:19086528:C:A	19086528	NA,A	NA,C	NA,1	NA,-inf	NA,inf	NA,0.548366	0.000233702	0.000505109
3	chr11:18702185:G:C	18702185	NA,C	NA,G	NA,1	NA,inf	NA,inf	NA,0.614774	0.000233662	0.000503292
3	chr11:19008973:G:A	19008973	NA,A	NA,G	NA,1	NA,-inf	NA,inf	NA,0.620581	0.000233552	0.000503324
3	chr11:18320847:T:C	18320847	NA,C	NA,T	NA,1	NA,inf	NA,inf	NA,0.676901	0.000233543	0.000505812
3	chr11:18238465:C:T	18238465	NA,T	NA,C	NA,1	NA,-inf	NA,inf	NA,0.600349	0.000232684	0.000500919
3	chr11:18820698:G:A	18820698	NA,A	NA,G	NA,1	NA,inf	NA,inf	NA,0.611653	0.000232265	0.000500881
3	chr11:18739891:C:T	18739891	NA,T	NA,C	NA,1	NA,-inf	NA,inf	NA,0.59256	0.000231977	0.000500458
3	chr11:18221742:G:A	18221742	NA,A	NA,G	NA,1	NA,-inf	NA,inf	NA,0.598182	0.000231606	0.000498642
3	chr11:18954137:C:T	18954137	NA,T	NA,C	NA,1	NA,-inf	NA,inf	NA,0.58098	0.0002315	0.000498327
3	chr11:18793658:A:C	18793658	NA,C	NA,A	NA,1	NA,-inf	NA,inf	NA,0.613671	0.000231481	0.000498615
3	chr11:18794094:A:G	18794094	NA,G	NA,A	NA,1	NA,-inf	NA,inf	NA,0.613198	0.000231324	0.000498277
3	chr11:18811914:C:A	18811914	NA,A	NA,C	NA,1	NA,-inf	NA,inf	NA,0.608877	0.000231069	0.00049791
3	chr11:18542633:A:G	18542633	G,NA	A,NA	1,NA	-inf,NA	inf,NA	0.465914,NA	0.000230909	0.000486479
3	chr11:18720358:G:A	18720358	A,A	G,G	1,1	-inf,-inf	inf,inf	0.697302,1.04457	0.00023058	0.000493396
3	chr11:18332525:A:G	18332525	NA,G	NA,A	NA,1	NA,inf	NA,inf	NA,0.667852	0.000230459	0.000499114
3	chr11:18196801:C:T	18196801	T,T	C,C	1,1	inf,inf	inf,inf	0.0884649,1.4366	0.000229983	0.000492285
3	chr11:18931095:A:T	18931095	NA,T	NA,A	NA,1	NA,inf	NA,inf	NA,0.601828	0.000229898	0.000495812
3	chr11:18890946:C:T	18890946	NA,T	NA,C	NA,1	NA,-inf	NA,inf	NA,0.607876	0.00022975	0.000494725
3	chr11:18144546:T:C	18144546	NA,C	NA,T	NA,1	NA,inf	NA,inf	NA,0.602634	0.000229614	0.000495156
3	chr11:18373805:G:A	18373805	A,A	G,G	1,1	inf,inf	inf,inf	1.26014,0.0616941	0.000229173	0.000484963
3	chr11:18981934:TG:T	18981934	NA,T	NA,TG	NA,1	NA,-inf	NA,inf	NA,0.609532	0.000229004	0.000493262
3	chr11:18907917:T:C	18907917	NA,C	NA,T	NA,1	NA,-inf	NA,inf	NA,0.596026	0.000228851	0.000492326
3	chr11:18678937:G:A	18678937	A,A	G,G	1,1	inf,-inf	inf,inf	1.22047,1.04865	0.0002287	0.000523009
3	chr11:18679887:AAGC:A	18679887	NA,A	NA,AAGC	NA,1	NA,-inf	NA,inf	NA,0.621461	0.000228358	0.000491661
3	chr11:19009896:A:G	19009896	G,G	A,A	1,1	inf,-inf	inf,inf	0.109825,1.58059	0.000228015	0.000490209
3	chr11:18814328:C:T	18814328	NA,T	NA,C	NA,1	NA,-inf	NA,inf	NA,0.602553	0.000227758	0.00049019
3	chr11:18244538:G:A	18244538	NA,A	NA,G	NA,1	NA,inf	NA,inf	NA,0.582136	0.000227741	0.000490951
3	chr11:18505448:G:T	18505448	NA,T	NA,G	NA,1	NA,-inf	NA,inf	NA,0.616854	0.000227607	0.000489838
3	chr11:18839765:G:A	18839765	NA,A	NA,G	NA,1	NA,inf	NA,inf	NA,0.589797	0.00022737	0.000489183
3	chr11:18477166:A:T	18477166	T,T	A,A	1,1	inf,inf	inf,inf	1.76021,0.101178	0.000227367	0.000498531
3	chr11:18759342:A:G	18759342	NA,G	NA,A	NA,1	NA,inf	NA,inf	NA,0.569823	0.000227302	0.000490207
3	chr11:18345086:G:A	18345086	NA,A	NA,G	NA,1	NA,inf	NA,inf	NA,0.657867	0.000227162	0.000491957
3	chr11:18324722:CTAGTAGTTCCTCT:C	18324722	NA,C	NA,CTAGTAGTTCCTCT	NA,1	NA,inf	NA,inf	NA,0.65744	0.000227084	0.000491782
3	chr11:18243209:T:C	18243209	C,C	T,T	1,1	-inf,inf	inf,inf	1.52103,0.172075	0.000227078	0.000497281
3	chr11:18944620:G:A	18944620	NA,A	NA,G	NA,1	NA,-inf	NA,inf	NA,0.573351	0.000227041	0.000487313
3	chr11:18927627:C:T	18927627	NA,T	NA,C	NA,1	NA,-inf	NA,inf	NA,0.584343	0.000226841	0.000488456
3	chr11:18518492:T:C	18518492	NA,C	NA,T	NA,1	NA,-inf	NA,inf	NA,0.614159	0.000226545	0.000487545
3	chr11:18887311:G:A	18887311	A,A	G,G	1,1	-inf,-inf	inf,inf	0.181806,1.40789	0.000226543	0.000482112
3	chr11:18968814:T:A	18968814	NA,A	NA,T	NA,1	NA,inf	NA,inf	NA,0.671237	0.000226405	0.000486797
3	chr11:18766655:T:C	18766655	NA,C	NA,T	NA,1	NA,-inf	NA,inf	NA,0.584257	0.000226398	0.000488442
3	chr11:18548959:A:T	18548959	T,NA	A,NA	1,NA	-inf,NA	inf,NA	0.455229,NA	0.000226248	0.000476799
3	chr11:18520256:C:T	18520256	NA,T	NA,C	NA,1	NA,-inf	NA,inf	NA,0.612952	0.000226152	0.0004867
3	chr11:18558392:C:T	18558392	NA,T	NA,C	NA,1	NA,-inf	NA,inf	NA,0.612952	0.000226152	0.0004867
3	chr11:18519837:A:AAATAAAGT	18519837	NA,AAATAAAGT	NA,A	NA,1	NA,-inf	NA,inf	NA,0.612952	0.000226152	0.0004867
3	chr11:18558391:T:A	18558391	NA,A	NA,T	NA,1	NA,-inf	NA,inf	NA,0.612598	0.000226038	0.000486455
3	chr11:18703852:C:T	18703852	T,NA	C,NA	1,NA	inf,NA	inf,NA	0.878752,NA	0.000225879	0.00050141
3	chr11:19045695:T:A	19045695	A,A	T,T	1,1	-inf,-inf	inf,inf	0.107151,1.45302	0.00022573	0.000483779
3	chr11:18569813:T:A	18569813	NA,A	NA,T	NA,1	NA,-inf	NA,inf	NA,0.611459	0.000225663	0.000485651
3	chr11:18497532:T:C	18497532	NA,C	NA,T	NA,1	NA,-inf	NA,inf	NA,0.585869	0.000225435	0.000486186
3	chr11:18131546:G:T	18131546	T,T	G,G	1,1	inf,inf	inf,inf	0.948405,0.757196	0.000225071	0.000482913
3	chr11:18525047:G:T	18525047	NA,T	NA,G	NA,1	NA,-inf	NA,inf	NA,0.609362	0.000224972	0.000484166
3	chr11:18827400:A:G	18827400	NA,G	NA,A	NA,1	NA,inf	NA,inf	NA,0.588432	0.000224925	0.000485159
3	chr11:18520743:A:G	18520743	NA,G	NA,A	NA,1	NA,-inf	NA,inf	NA,0.608752	0.000224776	0.000483748
3	chr11:18520139:C:G	18520139	NA,G	NA,C	NA,1	NA,-inf	NA,inf	NA,0.608405	0.000224651	0.000483475
3	chr11:18512504:T:C	18512504	NA,C	NA,T	NA,1	NA,-inf	NA,inf	NA,0.607646	0.00022458	0.000483342
3	chr11:18497509:C:A	18497509	NA,A	NA,C	NA,1	NA,-inf	NA,inf	NA,0.607139	0.000224421	0.000483001
3	chr11:18481167:A:T	18481167	NA,T	NA,A	NA,1	NA,-inf	NA,inf	NA,0.606967	0.000224358	0.000482866
3	chr11:18379426:G:A	18379426	A,A	G,G	1,1	-inf,-inf	inf,inf	1.63707,0.240527	0.000224244	0.000496866
3	chr11:18984696:A:C	18984696	NA,C	NA,A	NA,1	NA,-inf	NA,inf	NA,0.567948	0.000223714	0.000481625
3	chr11:18496810:G:A	18496810	NA,A	NA,G	NA,1	NA,-inf	NA,inf	NA,0.60486	0.000223676	0.000481401
3	chr11:18512287:T:A	18512287	NA,A	NA,T	NA,1	NA,-inf	NA,inf	NA,0.604733	0.000223636	0.000481315
3	chr11:19003513:C:T	19003513	NA,T	NA,C	NA,1	NA,inf	NA,inf	NA,0.553501	0.000223621	0.000483409
3	chr11:18986422:T:C	18986422	NA,C	NA,T	NA,1	NA,-inf	NA,inf	NA,0.56568	0.00022346	0.000481138
3	chr11:18659060:A:G	18659060	NA,G	NA,A	NA,1	NA,inf	NA,inf	NA,0.55695	0.00022336	0.000481902
3	chr11:18261246:C:G	18261246	NA,G	NA,C	NA,1	NA,-inf	NA,inf	NA,0.564371	0.000223122	0.000481129
3	chr11:18795793:T:C	18795793	C,C	T,T	1,1	inf,-inf	inf,inf	0.596368,1.15382	0.000223037	0.000477167
3	chr11:18791544:G:A	18791544	NA,A	NA,G	NA,1	NA,-inf	NA,inf	NA,0.572552	0.000222922	0.000479808
3	chr11:18931899:A:G	18931899	NA,G	NA,A	NA,1	NA,inf	NA,inf	NA,0.599044	0.000222885	0.000480887
3	chr11:18670189:C:G	18670189	NA,G	NA,C	NA,1	NA,inf	NA,inf	NA,0.555372	0.000222833	0.000480767
3	chr11:18658821:C:G	18658821	NA,G	NA,C	NA,1	NA,inf	NA,inf	NA,0.555372	0.000222833	0.000480767
3	chr11:18510444:T:C	18510444	NA,C	NA,T	NA,1	NA,-inf	NA,inf	NA,0.601629	0.000222729	0.00047938
3	chr11:18828439:G:T	18828439	T,NA	G,NA	1,NA	inf,NA	inf,NA	0.655361,NA	0.000222699	0.00047773
3	chr11:19057810:T:A	19057810	NA,A	NA,T	NA,1	NA,-inf	NA,inf	NA,0.578152	0.000222403	0.000478857
3	chr11:18345096:TAGGAGGATCACTTGAGCCC:T	18345096	NA,T	NA,TAGGAGGATCACTTGAGCCC	NA,1	NA,inf	NA,inf	NA,0.642792	0.000222393	0.000481605
3	chr11:18967248:A:G	18967248	NA,G	NA,A	NA,1	NA,-inf	NA,inf	NA,0.570877	0.00022182	0.000476358
3	chr11:18655393:C:A	18655393	NA,A	NA,C	NA,1	NA,inf	NA,inf	NA,0.552112	0.000221752	0.000478435
3	chr11:18205325:C:G	18205325	NA,G	NA,C	NA,1	NA,inf	NA,inf	NA,0.569269	0.000221735	0.000478448
3	chr11:18880621:G:A	18880621	NA,A	NA,G	NA,1	NA,inf	NA,inf	NA,0.581927	0.000221569	0.000478808
3	chr11:18671186:T:C	18671186	NA,C	NA,T	NA,1	NA,-inf	NA,inf	NA,0.58994	0.000220072	0.000473591
3	chr11:18390217:T:C	18390217	C,NA	T,NA	1,NA	-inf,NA	inf,NA	0.542766,NA	0.000220035	0.000467045
3	chr11:18575212:CA:C	18575212	C,C	CA,CA	1,1	inf,-inf	inf,inf	1.81305,0.0972257	0.00021987	0.000486874
3	chr11:18320534:T:C	18320534	C,C	T,T	1,1	-inf,-inf	inf,inf	0.826926,0.955994	0.000219768	0.000471208
3	chr11:18259849:ACT:A	18259849	NA,A	NA,ACT	NA,1	NA,-inf	NA,inf	NA,0.553201	0.000219588	0.000473544
3	chr11:18201508:C:T	18201508	NA,T	NA,C	NA,1	NA,-inf	NA,inf	NA,0.518398	0.000219437	0.000471897
3	chr11:18497431:G:C	18497431	NA,C	NA,G	NA,1	NA,-inf	NA,inf	NA,0.591534	0.000219437	0.000472296
3	chr11:18574965:G:T	18574965	T,T	G,G	1,1	inf,-inf	inf,inf	1.75648,0.224194	0.000219362	0.000485387
3	chr11:18774933:G:A	18774933	A,A	G,G	1,1	-inf,inf	inf,inf	1.63296,0.0419292	0.000218965	0.000480575
3	chr11:18966261:T:C	18966261	NA,C	NA,T	NA,1	NA,-inf	NA,inf	NA,0.560563	0.000218642	0.000471134
3	chr11:18527549:T:C	18527549	NA,C	NA,T	NA,1	NA,-inf	NA,inf	NA,0.588513	0.000218348	0.000469944
3	chr11:18805426:A:C	18805426	NA,C	NA,A	NA,1	NA,-inf	NA,inf	NA,0.568455	0.000218276	0.000470438
3	chr11:18800095:A:T	18800095	NA,T	NA,A	NA,1	NA,-inf	NA,inf	NA,0.579651	0.000218254	0.000469798
3	chr11:18831583:G:T	18831583	NA,T	NA,G	NA,1	NA,inf	NA,inf	NA,0.595369	0.000218245	0.000469704
3	chr11:18770351:T:C	18770351	NA,C	NA,T	NA,1	NA,inf	NA,inf	NA,0.552654	0.000217871	0.000469673
3	chr11:18216211:GA:G	18216211	NA,G	NA,GA	NA,1	NA,-inf	NA,inf	NA,0.556269	0.000217773	0.0004689
3	chr11:18669071:G:A	18669071	NA,A	NA,G	NA,1	NA,inf	NA,inf	NA,0.539009	0.000217708	0.000469687
3	chr11:18791081:G:A	18791081	A,NA	G,NA	1,NA	-inf,NA	inf,NA	0.631051,NA	0.000217598	0.000467568
3	chr11:19086851:C:T	19086851	NA,T	NA,C	NA,1	NA,-inf	NA,inf	NA,0.503109	0.000217464	0.000469893
3	chr11:18843956:A:G	18843956	NA,G	NA,A	NA,1	NA,-inf	NA,inf	NA,0.56887	0.000216995	0.000467501
3	chr11:19107668:G:A	19107668	NA,A	NA,G	NA,1	NA,-inf	NA,inf	NA,0.549275	0.000216707	0.000467201
3	chr11:18459439:T:C	18459439	NA,C	NA,T	NA,1	NA,-inf	NA,inf	NA,0.54824	0.00021662	0.000467417
3	chr11:18276484:C:T	18276484	NA,T	NA,C	NA,1	NA,inf	NA,inf	NA,0.619068	0.000216476	0.000468679
3	chr11:18471957:C:T	18471957	NA,T	NA,C	NA,1	NA,-inf	NA,inf	NA,0.581354	0.000216427	0.000465831
3	chr11:18721982:T:C	18721982	NA,C	NA,T	NA,1	NA,-inf	NA,inf	NA,0.554533	0.000216243	0.000466627
3	chr11:18419023:TCA:T	18419023	T,NA	TCA,NA	1,NA	inf,NA	inf,NA	0.796768,NA	0.000216239	0.000475965
3	chr11:18829792:A:C	18829792	NA,C	NA,A	NA,1	NA,-inf	NA,inf	NA,0.563042	0.000216097	0.000465614
3	chr11:18215204:G:T	18215204	NA,T	NA,G	NA,1	NA,-inf	NA,inf	NA,0.538186	0.000215989	0.000465325
3	chr11:18828438:G:C	18828438	C,NA	G,NA	1,NA	inf,NA	inf,NA	0.63594,NA	0.000215772	0.000462935
3	chr11:18457116:A:G	18457116	G,NA	A,NA	1,NA	inf,NA	inf,NA	0.736251,NA	0.000215465	0.000464881
3	chr11:18817478:C:A	18817478	NA,A	NA,C	NA,1	NA,-inf	NA,inf	NA,0.559782	0.000215246	0.000463788
3	chr11:18259718:A:G	18259718	NA,G	NA,A	NA,1	NA,-inf	NA,inf	NA,0.538996	0.000215138	0.000463939
3	chr11:18461768:C:A	18461768	NA,A	NA,C	NA,1	NA,inf	NA,inf	NA,0.615476	0.000215018	0.000466329
3	chr11:18561203:G:A	18561203	NA,A	NA,G	NA,1	NA,-inf	NA,inf	NA,0.575871	0.00021497	0.000462568
3	chr11:18978717:G:A	18978717	NA,A	NA,G	NA,1	NA,-inf	NA,inf	NA,0.539106	0.000214746	0.000462439
3	chr11:18587292:G:A	18587292	A,A	G,G	1,1	inf,-inf	inf,inf	1.79713,0.0999385	0.000214703	0.000475127
3	chr11:18125801:C:T	18125801	NA,T	NA,C	NA,1	NA,inf	NA,inf	NA,0.555492	0.000214594	0.000462194
3	chr11:19079577:C:T	19079577	NA,T	NA,C	NA,1	NA,-inf	NA,inf	NA,0.535288	0.000214377	0.000461957
3	chr11:18200991:G:A	18200991	NA,A	NA,G	NA,1	NA,-inf	NA,inf	NA,0.536695	0.000214192	0.000461713
3	chr11:18516367:CAG:C	18516367	NA,C	NA,CAG	NA,1	NA,inf	NA,inf	NA,0.535383	0.000214185	0.00046187
3	chr11:18200701:T:C	18200701	NA,C	NA,T	NA,1	NA,-inf	NA,inf	NA,0.535863	0.000213927	0.000461143
3	chr11:18132573:C:A	18132573	A,A	C,C	1,1	inf,inf	inf,inf	0.925665,0.75006	0.000213762	0.000458675
3	chr11:18709458:C:T	18709458	NA,T	NA,C	NA,1	NA,-inf	NA,inf	NA,0.518852	0.000213385	0.000460838
3	chr11:18783768:C:T	18783768	T,NA	C,NA	1,NA	inf,NA	inf,NA	0.686031,NA	0.000213322	0.000459857
3	chr11:18855620:T:C	18855620	C,NA	T,NA	1,NA	inf,NA	inf,NA	0.674094,NA	0.000213057	0.000459342
3	chr11:18489873:A:G	18489873	NA,G	NA,A	NA,1	NA,-inf	NA,inf	NA,0.570855	0.000213015	0.000458515
3	chr11:19060168:G:A	19060168	NA,A	NA,G	NA,1	NA,-inf	NA,inf	NA,0.553982	0.000212239	0.000457368
3	chr11:18374496:A:G	18374496	G,NA	A,NA	1,NA	-inf,NA	inf,NA	1.22723,NA	0.000211926	0.000509111
3	chr11:18621691:A:C	18621691	NA,C	NA,A	NA,1	NA,inf	NA,inf	NA,0.521528	0.000211761	0.000456831
3	chr11:18811240:A:AATTT	18811240	NA,AATTT	NA,A	NA,1	NA,inf	NA,inf	NA,0.56844	0.000211463	0.000455076
3	chr11:18254114:G:A	18254114	A,A	G,G	1,1	inf,inf	inf,inf	1.40372,0.248985	0.00021111	0.000460232
3	chr11:18729339:G:A	18729339	A,A	G,G	1,1	inf,-inf	inf,inf	1.12533,0.685166	0.000211107	0.000463585
3	chr11:18271149:G:A	18271149	NA,A	NA,G	NA,1	NA,inf	NA,inf	NA,0.601204	0.000210753	0.000456305
3	chr11:18505870:T:C	18505870	C,C	T,T	1,1	inf,inf	inf,inf	1.72333,0.0899835	0.000210738	0.000462195
3	chr11:18515009:A:G	18515009	NA,G	NA,A	NA,1	NA,inf	NA,inf	NA,0.524315	0.000210701	0.000454374
3	chr11:18487487:C:A	18487487	A,A	C,C	1,1	inf,inf	inf,inf	1.72278,0.0911255	0.000210596	0.000461891
3	chr11:18195342:T:C	18195342	NA,C	NA,T	NA,1	NA,inf	NA,inf	NA,0.533916	0.000210574	0.000454395
3	chr11:18684494:G:A	18684494	NA,A	NA,G	NA,1	NA,inf	NA,inf	NA,0.519967	0.000210408	0.000453621
3	chr11:18419026:TAA:T	18419026	T,NA	TAA,NA	1,NA	inf,NA	inf,NA	0.777565,NA	0.000210269	0.00046264
3	chr11:18170524:C:T	18170524	NA,T	NA,C	NA,1	NA,inf	NA,inf	NA,0.565991	0.000210051	0.000453402
3	chr11:18964463:G:A	18964463	NA,A	NA,G	NA,1	NA,-inf	NA,inf	NA,0.551281	0.000209641	0.00045183
3	chr11:18381563:C:T	18381563	NA,T	NA,C	NA,1	NA,inf	NA,inf	NA,0.540638	0.000209528	0.00045167
3	chr11:18215399:G:A	18215399	NA,A	NA,G	NA,1	NA,-inf	NA,inf	NA,0.515815	0.000209398	0.00045113
3	chr11:18484085:G:A	18484085	A,A	G,G	1,1	inf,inf	inf,inf	1.71225,0.10922	0.000209372	0.000459169
3	chr11:19032040:T:C	19032040	NA,C	NA,T	NA,1	NA,inf	NA,inf	NA,0.575145	0.000208757	0.00045007
3	chr11:18937320:A:C	18937320	NA,C	NA,A	NA,1	NA,inf	NA,inf	NA,0.586896	0.000208441	0.000448716
3	chr11:18133667:C:T	18133667	T,T	C,C	1,1	inf,inf	inf,inf	0.887987,0.773897	0.000208362	0.000447079
3	chr11:18509472:A:AT	18509472	NA,AT	NA,A	NA,1	NA,-inf	NA,inf	NA,0.522927	0.000208301	0.000449699
3	chr11:19061775:TTC:T	19061775	T,T	TTC,TTC	1,1	-inf,inf	inf,inf	0.166948,1.45261	0.000208246	0.000449913
3	chr11:19044126:T:C	19044126	NA,C	NA,T	NA,1	NA,inf	NA,inf	NA,0.519711	0.000208053	0.000448759
3	chr11:18658560:A:G	18658560	NA,G	NA,A	NA,1	NA,inf	NA,inf	NA,0.735328	0.000207647	0.000457407
3	chr11:18806460:G:A	18806460	NA,A	NA,G	NA,1	NA,-inf	NA,inf	NA,0.533284	0.000207638	0.000447548
3	chr11:18698094:G:A	18698094	NA,A	NA,G	NA,1	NA,inf	NA,inf	NA,0.523053	0.000207505	0.000447364
3	chr11:18928069:C:T	18928069	NA,T	NA,C	NA,1	NA,inf	NA,inf	NA,0.510674	0.000207384	0.000447204
3	chr11:18807661:C:T	18807661	NA,T	NA,C	NA,1	NA,-inf	NA,inf	NA,0.531946	0.000207247	0.000446705
3	chr11:18807641:C:T	18807641	NA,T	NA,C	NA,1	NA,-inf	NA,inf	NA,0.531636	0.000207155	0.000446507
3	chr11:18417138:C:T	18417138	NA,T	NA,C	NA,1	NA,inf	NA,inf	NA,0.529934	0.000207152	0.000446446
3	chr11:18806503:A:G	18806503	NA,G	NA,A	NA,1	NA,-inf	NA,inf	NA,0.531578	0.000207137	0.000446469
3	chr11:18806509:A:G	18806509	NA,G	NA,A	NA,1	NA,-inf	NA,inf	NA,0.531578	0.000207137	0.000446469
3	chr11:18806167:A:G	18806167	NA,G	NA,A	NA,1	NA,-inf	NA,inf	NA,0.531048	0.000206982	0.000446134
3	chr11:18806469:C:T	18806469	NA,T	NA,C	NA,1	NA,-inf	NA,inf	NA,0.530834	0.00020691	0.000445981
3	chr11:18806470:T:C	18806470	NA,C	NA,T	NA,1	NA,-inf	NA,inf	NA,0.530834	0.00020691	0.000445981
3	chr11:18408791:T:C	18408791	C,C	T,T	1,1	-inf,-inf	inf,inf	1.22193,0.403419	0.000206845	0.000439344
3	chr11:18806471:G:A	18806471	NA,A	NA,G	NA,1	NA,-inf	NA,inf	NA,0.530593	0.000206845	0.000445839
3	chr11:18904929:T:C	18904929	C,NA	T,NA	1,NA	-inf,NA	inf,NA	0.830552,NA	0.000206764	0.000457502
3	chr11:18806486:T:C	18806486	NA,C	NA,T	NA,1	NA,-inf	NA,inf	NA,0.530209	0.000206732	0.000445597
3	chr11:18838680:A:T	18838680	NA,T	NA,A	NA,1	NA,inf	NA,inf	NA,0.533161	0.000206718	0.000446764
3	chr11:18636347:G:A	18636347	A,A	G,G	1,1	inf,inf	inf,inf	1.56886,0.696505	0.000206481	0.000519517
3	chr11:18836754:G:T	18836754	NA,T	NA,G	NA,1	NA,inf	NA,inf	NA,0.529863	0.000206387	0.000445041
3	chr11:19089871:G:A	19089871	A,NA	G,NA	1,NA	inf,NA	inf,NA	0.524021,NA	0.000206345	0.000440055
3	chr11:18490900:T:C	18490900	C,NA	T,NA	1,NA	-inf,NA	inf,NA	0.407091,NA	0.00020628	0.000435365
3	chr11:18458846:T:C	18458846	NA,C	NA,T	NA,1	NA,inf	NA,inf	NA,0.575185	0.00020619	0.000446545
3	chr11:18927259:A:G	18927259	NA,G	NA,A	NA,1	NA,-inf	NA,inf	NA,0.524094	0.000206167	0.00044415
3	chr11:18806485:C:G	18806485	NA,G	NA,C	NA,1	NA,-inf	NA,inf	NA,0.528181	0.00020614	0.000444322
3	chr11:18215480:G:A	18215480	A,NA	G,NA	1,NA	inf,NA	inf,NA	0.699503,NA	0.00020599	0.000447646
3	chr11:18228426:T:C	18228426	NA,C	NA,T	NA,1	NA,-inf	NA,inf	NA,0.473321	0.000205945	0.000442011
3	chr11:18441152:A:G	18441152	NA,G	NA,A	NA,1	NA,inf	NA,inf	NA,0.604931	0.000205646	0.000444856
3	chr11:18956908:T:C	18956908	NA,C	NA,T	NA,1	NA,-inf	NA,inf	NA,0.518086	0.000205174	0.000440756
3	chr11:18654394:G:A	18654394	NA,A	NA,G	NA,1	NA,inf	NA,inf	NA,0.500295	0.000205161	0.000442606
3	chr11:18888739:G:T	18888739	NA,T	NA,G	NA,1	NA,inf	NA,inf	NA,0.521812	0.000205121	0.000443222
3	chr11:19090632:T:C	19090632	NA,C	NA,T	NA,1	NA,inf	NA,inf	NA,0.528492	0.000205091	0.000442396
3	chr11:19011375:C:T	19011375	T,NA	C,NA	1,NA	inf,NA	inf,NA	0.57472,NA	0.000204998	0.000439525
3	chr11:18237116:T:A	18237116	NA,A	NA,T	NA,1	NA,inf	NA,inf	NA,0.536061	0.000204824	0.000441313
3	chr11:19032818:T:A	19032818	NA,A	NA,T	NA,1	NA,-inf	NA,inf	NA,0.52277	0.000204771	0.000440908
3	chr11:18232835:G:T	18232835	NA,T	NA,G	NA,1	NA,inf	NA,inf	NA,0.534757	0.000204452	0.000440511
3	chr11:18879624:T:A	18879624	A,NA	T,NA	1,NA	-inf,NA	inf,NA	0.821442,NA	0.000204266	0.000451848
3	chr11:18887601:G:A	18887601	A,A	G,G	1,1	-inf,-inf	inf,inf	0.212579,1.3294	0.000204009	0.000434129
3	chr11:18393341:C:T	18393341	T,T	C,C	1,1	-inf,-inf	inf,inf	1.64905,0.0618642	0.000203918	0.000452535
3	chr11:18347037:T:C	18347037	NA,C	NA,T	NA,1	NA,inf	NA,inf	NA,0.57981	0.000203914	0.000441467
3	chr11:18485600:T:C	18485600	C,NA	T,NA	1,NA	-inf,NA	inf,NA	0.401413,NA	0.000203895	0.000430423
3	chr11:18850904:C:T	18850904	NA,T	NA,C	NA,1	NA,inf	NA,inf	NA,0.497376	0.000203811	0.000439884
3	chr11:18970335:C:T	18970335	T,NA	C,NA	1,NA	-inf,NA	inf,NA	0.635319,NA	0.00020378	0.0004394
3	chr11:19060885:G:A	19060885	NA,A	NA,G	NA,1	NA,-inf	NA,inf	NA,0.508617	0.000203723	0.000439265
3	chr11:18462765:G:A	18462765	NA,A	NA,G	NA,1	NA,inf	NA,inf	NA,0.549973	0.00020368	0.000440692
3	chr11:18389218:G:T	18389218	NA,T	NA,G	NA,1	NA,inf	NA,inf	NA,0.510843	0.0002035	0.000438683
3	chr11:18808154:C:T	18808154	NA,T	NA,C	NA,1	NA,-inf	NA,inf	NA,0.516718	0.000202769	0.000437072
3	chr11:18725117:G:A	18725117	NA,A	NA,G	NA,1	NA,inf	NA,inf	NA,0.495918	0.000202735	0.000437272
3	chr11:19036898:C:G	19036898	G,NA	C,NA	1,NA	-inf,NA	inf,NA	0.647028,NA	0.0002027	0.000438461
3	chr11:18554269:T:C	18554269	C,NA	T,NA	1,NA	-inf,NA	inf,NA	1.06416,NA	0.000202092	0.000467534
3	chr11:19027952:T:C	19027952	C,NA	T,NA	1,NA	-inf,NA	inf,NA	0.628062,NA	0.000201894	0.000435282
3	chr11:18838325:AAC:A	18838325	NA,A	NA,AAC	NA,1	NA,inf	NA,inf	NA,0.522483	0.000201809	0.000434981
3	chr11:18569098:G:A	18569098	NA,A	NA,G	NA,1	NA,-inf	NA,inf	NA,0.531923	0.00020167	0.000434124
3	chr11:18578708:A:G	18578708	NA,G	NA,A	NA,1	NA,-inf	NA,inf	NA,0.501434	0.000201663	0.000435414
3	chr11:18769136:C:T	18769136	T,NA	C,NA	1,NA	inf,NA	inf,NA	0.691063,NA	0.000201497	0.000438026
3	chr11:18827017:T:C	18827017	NA,C	NA,T	NA,1	NA,inf	NA,inf	NA,0.535716	0.000201083	0.000432857
3	chr11:18130199:A:G	18130199	NA,G	NA,A	NA,1	NA,inf	NA,inf	NA,0.550052	0.000200746	0.000432562
3	chr11:18127038:C:G	18127038	NA,G	NA,C	NA,1	NA,inf	NA,inf	NA,0.550052	0.000200746	0.000432562
3	chr11:18487246:AAAACTT:A	18487246	A,NA	AAAACTT,NA	1,NA	-inf,NA	inf,NA	0.390004,NA	0.000200689	0.00042369
3	chr11:18209866:C:T	18209866	NA,T	NA,C	NA,1	NA,inf	NA,inf	NA,0.498349	0.000200621	0.000432781
3	chr11:18714700:G:A	18714700	A,A	G,G	1,1	-inf,-inf	inf,inf	1.58627,0.121656	0.000200375	0.000444574
3	chr11:18723630:C:T	18723630	T,T	C,C	1,1	inf,-inf	inf,inf	1.39395,0.709331	0.000200349	0.000471971
3	chr11:18382688:C:T	18382688	T,T	C,C	1,1	inf,-inf	inf,inf	0.446107,1.38907	0.000200071	0.000442911
3	chr11:18848919:C:T	18848919	T,NA	C,NA	1,NA	-inf,NA	inf,NA	0.561854,NA	0.000199906	0.000426614
3	chr11:18841255:A:G	18841255	NA,G	NA,A	NA,1	NA,-inf	NA,inf	NA,0.507607	0.000199784	0.000430509
3	chr11:18542245:G:A	18542245	NA,A	NA,G	NA,1	NA,-inf	NA,inf	NA,0.52193	0.000199495	0.000429323
3	chr11:18807836:T:G	18807836	NA,G	NA,T	NA,1	NA,-inf	NA,inf	NA,0.501106	0.000199273	0.000429531
3	chr11:18970562:C:T	18970562	NA,T	NA,C	NA,1	NA,-inf	NA,inf	NA,0.516292	0.000199268	0.000429479
3	chr11:18971772:T:A	18971772	A,NA	T,NA	1,NA	-inf,NA	inf,NA	0.62412,NA	0.000198944	0.000429862
3	chr11:18393510:G:T	18393510	T,T	G,G	1,1	-inf,-inf	inf,inf	1.63453,0.0564924	0.000198923	0.000441311
3	chr11:18866628:C:A	18866628	NA,A	NA,C	NA,1	NA,inf	NA,inf	NA,0.506901	0.000198861	0.00042974
3	chr11:18542998:T:A	18542998	NA,A	NA,T	NA,1	NA,-inf	NA,inf	NA,0.519423	0.000198393	0.00042694
3	chr11:18984790:GT:G	18984790	NA,G	NA,GT	NA,1	NA,-inf	NA,inf	NA,0.492489	0.000198206	0.0004259
3	chr11:18975182:GCA:G	18975182	NA,G	NA,GCA	NA,1	NA,-inf	NA,inf	NA,0.491139	0.000197893	0.000425222
3	chr11:18704977:T:C	18704977	NA,C	NA,T	NA,1	NA,inf	NA,inf	NA,0.592745	0.00019774	0.000428665
3	chr11:18488976:G:A	18488976	NA,A	NA,G	NA,1	NA,-inf	NA,inf	NA,0.516814	0.000197667	0.000425542
3	chr11:18140935:C:T	18140935	T,T	C,C	1,1	inf,inf	inf,inf	0.890243,0.738905	0.000197663	0.000424214
3	chr11:18986072:G:A	18986072	NA,A	NA,G	NA,1	NA,-inf	NA,inf	NA,0.480484	0.000197557	0.000425476
3	chr11:18714387:T:G	18714387	NA,G	NA,T	NA,1	NA,inf	NA,inf	NA,0.489738	0.000197513	0.000425887
3	chr11:18537471:C:T	18537471	NA,T	NA,C	NA,1	NA,inf	NA,inf	NA,0.478852	0.000197494	0.000425908
3	chr11:18233051:A:G	18233051	NA,G	NA,A	NA,1	NA,-inf	NA,inf	NA,0.486026	0.000197175	0.000424653
3	chr11:18550596:A:G	18550596	NA,G	NA,A	NA,1	NA,-inf	NA,inf	NA,0.513303	0.000197153	0.000424298
3	chr11:18529908:C:T	18529908	NA,T	NA,C	NA,1	NA,-inf	NA,inf	NA,0.513297	0.000197152	0.000424296
3	chr11:18532411:A:G	18532411	NA,G	NA,A	NA,1	NA,-inf	NA,inf	NA,0.513297	0.000197152	0.000424296
3	chr11:18540794:G:A	18540794	NA,A	NA,G	NA,1	NA,-inf	NA,inf	NA,0.513297	0.000197152	0.000424296
3	chr11:18548754:A:G	18548754	NA,G	NA,A	NA,1	NA,inf	NA,inf	NA,0.47728	0.000197075	0.000425005
3	chr11:18132076:A:G	18132076	NA,G	NA,A	NA,1	NA,inf	NA,inf	NA,0.535946	0.000196975	0.000424448
3	chr11:18122784:C:A	18122784	A,NA	C,NA	1,NA	inf,NA	inf,NA	0.776375,NA	0.000196889	0.000433628
3	chr11:18956196:A:C	18956196	NA,C	NA,A	NA,1	NA,-inf	NA,inf	NA,0.507311	0.000196827	0.000424225
3	chr11:18520107:G:A	18520107	NA,A	NA,G	NA,1	NA,-inf	NA,inf	NA,0.512065	0.000196826	0.000423595
3	chr11:18397885:T:C	18397885	C,C	T,T	1,1	-inf,-inf	inf,inf	1.62911,0.0254971	0.000196803	0.000436505
3	chr11:18124955:G:T	18124955	NA,T	NA,G	NA,1	NA,inf	NA,inf	NA,0.533237	0.000196787	0.00042438
3	chr11:19028393:C:T	19028393	NA,T	NA,C	NA,1	NA,-inf	NA,inf	NA,0.478809	0.000196771	0.000423506
3	chr11:18128703:A:T	18128703	NA,T	NA,A	NA,1	NA,inf	NA,inf	NA,0.494895	0.000196765	0.000424641
3	chr11:18546632:G:A	18546632	NA,A	NA,G	NA,1	NA,-inf	NA,inf	NA,0.511558	0.000196684	0.000423291
3	chr11:18135610:C:T	18135610	T,NA	C,NA	1,NA	inf,NA	inf,NA	0.580003,NA	0.000196628	0.00042284
3	chr11:18841172:C:A	18841172	A,A	C,C	1,1	inf,-inf	inf,inf	0.579683,1.14642	0.000196568	0.000422351
3	chr11:18715080:C:T	18715080	T,T	C,C	1,1	-inf,-inf	inf,inf	1.51046,0.237028	0.00019643	0.000434847
3	chr11:18413909:G:A	18413909	NA,A	NA,G	NA,1	NA,-inf	NA,inf	NA,0.4895	0.000196319	0.0004234
3	chr11:19073206:C:G	19073206	NA,G	NA,C	NA,1	NA,inf	NA,inf	NA,0.484855	0.00019608	0.00042319
3	chr11:18494457:A:G	18494457	NA,G	NA,A	NA,1	NA,-inf	NA,inf	NA,0.508527	0.000196009	0.000421856
3	chr11:19037563:C:T	19037563	NA,T	NA,C	NA,1	NA,inf	NA,inf	NA,0.528613	0.000195965	0.000422509
3	chr11:18127475:C:T	18127475	NA,T	NA,C	NA,1	NA,-inf	NA,inf	NA,0.484949	0.000195813	0.000421354
3	chr11:18545255:T:C	18545255	NA,C	NA,T	NA,1	NA,-inf	NA,inf	NA,0.508059	0.000195756	0.000421299
3	chr11:18821028:T:C	18821028	NA,C	NA,T	NA,1	NA,inf	NA,inf	NA,0.49138	0.000195696	0.000422056
3	chr11:18428945:A:C	18428945	C,NA	A,NA	1,NA	-inf,NA	inf,NA	0.989747,NA	0.000195655	0.000447063
3	chr11:18824672:T:G	18824672	NA,G	NA,T	NA,1	NA,-inf	NA,inf	NA,0.464892	0.000195586	0.000420451
3	chr11:19046892:C:T	19046892	NA,T	NA,C	NA,1	NA,-inf	NA,inf	NA,0.458489	0.000195572	0.000421417
3	chr11:18175168:G:A	18175168	NA,A	NA,G	NA,1	NA,inf	NA,inf	NA,0.514547	0.000195444	0.000421871
3	chr11:18729494:C:T	18729494	T,T	C,C	1,1	inf,-inf	inf,inf	1.12411,0.636068	0.000195411	0.000429137
3	chr11:18981892:C:G	18981892	NA,G	NA,C	NA,1	NA,-inf	NA,inf	NA,0.472965	0.000195341	0.000420729
3	chr11:18152308:C:A	18152308	NA,A	NA,C	NA,1	NA,-inf	NA,inf	NA,0.439079	0.000195336	0.00041975
3	chr11:18715024:T:C	18715024	C,C	T,T	1,1	-inf,-inf	inf,inf	1.43898,0.336633	0.000195175	0.000431529
3	chr11:18440715:G:T	18440715	NA,T	NA,G	NA,1	NA,-inf	NA,inf	NA,0.391001	0.000195157	0.000418699
3	chr11:18808309:A:G	18808309	NA,G	NA,A	NA,1	NA,-inf	NA,inf	NA,0.474848	0.000195026	0.000419823
3	chr11:18976686:T:C	18976686	NA,C	NA,T	NA,1	NA,-inf	NA,inf	NA,0.479286	0.000194702	0.000418392
3	chr11:18214947:T:A	18214947	A,NA	T,NA	1,NA	inf,NA	inf,NA	0.660329,NA	0.000194515	0.000422591
3	chr11:18385773:G:A	18385773	A,A	G,G	1,1	-inf,-inf	inf,inf	1.61952,0.0747519	0.000194339	0.000431127
3	chr11:18300344:T:C	18300344	NA,C	NA,T	NA,1	NA,-inf	NA,inf	NA,0.495972	0.000194167	0.000417842
3	chr11:18714400:T:C	18714400	C,C	T,T	1,1	-inf,-inf	inf,inf	1.55542,0.144641	0.00019407	0.000430215
3	chr11:18663399:G:A	18663399	A,A	G,G	1,1	-inf,-inf	inf,inf	0.171774,1.19219	0.000194059	0.000408835
3	chr11:18119168:T:C	18119168	NA,C	NA,T	NA,1	NA,inf	NA,inf	NA,0.523623	0.000193744	0.000417492
3	chr11:18372529:A:G	18372529	NA,G	NA,A	NA,1	NA,inf	NA,inf	NA,0.50126	0.000193722	0.000418313
3	chr11:19109223:G:A	19109223	A,A	G,G	1,1	inf,inf	inf,inf	0.465879,1.09804	0.000193595	0.000415509
3	chr11:18439631:T:G	18439631	G,NA	T,NA	1,NA	-inf,NA	inf,NA	1.06679,NA	0.000192882	0.000449998
3	chr11:18120942:C:T	18120942	NA,T	NA,C	NA,1	NA,inf	NA,inf	NA,0.519582	0.000192686	0.000415214
3	chr11:18767172:C:A	18767172	NA,A	NA,C	NA,1	NA,inf	NA,inf	NA,0.462901	0.000192438	0.000415271
3	chr11:19074844:C:A	19074844	NA,A	NA,C	NA,1	NA,inf	NA,inf	NA,0.497838	0.000192063	0.000414188
3	chr11:19082685:C:T	19082685	NA,T	NA,C	NA,1	NA,-inf	NA,inf	NA,0.417329	0.000192056	0.000414962
3	chr11:19084677:G:A	19084677	NA,A	NA,G	NA,1	NA,inf	NA,inf	NA,0.477542	0.000192033	0.000414301
3	chr11:18812148:A:G	18812148	NA,G	NA,A	NA,1	NA,inf	NA,inf	NA,0.47797	0.000191947	0.000414651
3	chr11:18704798:G:C	18704798	C,NA	G,NA	1,NA	-inf,NA	inf,NA	1.19929,NA	0.000191813	0.00046321
3	chr11:18142757:C:T	18142757	NA,T	NA,C	NA,1	NA,-inf	NA,inf	NA,0.468445	0.000191784	0.000412648
3	chr11:18863398:T:C	18863398	NA,C	NA,T	NA,1	NA,-inf	NA,inf	NA,0.439322	0.000191766	0.000413674
3	chr11:18148629:T:G	18148629	NA,G	NA,T	NA,1	NA,inf	NA,inf	NA,0.448493	0.000191623	0.000412847
3	chr11:18408444:A:C	18408444	C,C	A,A	1,1	inf,inf	inf,inf	0.949625,0.358478	0.000191619	0.000400025
3	chr11:18661721:A:G	18661721	NA,G	NA,A	NA,1	NA,inf	NA,inf	NA,0.705247	0.000191567	0.000422525
3	chr11:19074888:C:T	19074888	NA,T	NA,C	NA,1	NA,-inf	NA,inf	NA,0.413546	0.000191533	0.000413851
3	chr11:18577968:T:G	18577968	NA,G	NA,T	NA,1	NA,-inf	NA,inf	NA,0.492236	0.000191472	0.000412101
3	chr11:18246305:G:A	18246305	NA,A	NA,G	NA,1	NA,inf	NA,inf	NA,0.460455	0.000191438	0.000412926
3	chr11:18431348:G:A	18431348	NA,A	NA,G	NA,1	NA,inf	NA,inf	NA,0.473512	0.000191429	0.000412599
3	chr11:19102465:C:T	19102465	T,T	C,C	1,1	inf,inf	inf,inf	0.445873,1.10663	0.000191322	0.000410617
3	chr11:18344333:A:AT	18344333	NA,AT	NA,A	NA,1	NA,-inf	NA,inf	NA,0.484806	0.00019124	0.00041156
3	chr11:18577453:T:C	18577453	NA,C	NA,T	NA,1	NA,-inf	NA,inf	NA,0.490598	0.00019115	0.000411421
3	chr11:18694660:A:G	18694660	NA,G	NA,A	NA,1	NA,-inf	NA,inf	NA,0.46924	0.000191012	0.000412191
3	chr11:18268998:C:T	18268998	NA,T	NA,C	NA,1	NA,inf	NA,inf	NA,0.498855	0.00019098	0.000411841
3	chr11:18580242:A:G	18580242	NA,G	NA,A	NA,1	NA,-inf	NA,inf	NA,0.48994	0.000190979	0.000411053
3	chr11:18358376:A:G	18358376	NA,G	NA,A	NA,1	NA,inf	NA,inf	NA,0.520122	0.00019097	0.000414182
3	chr11:19100802:A:G	19100802	NA,G	NA,A	NA,1	NA,inf	NA,inf	NA,0.45749	0.000190697	0.00041178
3	chr11:18474885:T:C	18474885	NA,C	NA,T	NA,1	NA,-inf	NA,inf	NA,0.488063	0.000190658	0.000410371
3	chr11:18139218:C:T	18139218	NA,T	NA,C	NA,1	NA,inf	NA,inf	NA,0.472135	0.000190486	0.000411054
3	chr11:19061729:A:G	19061729	G,G	A,A	1,1	inf,inf	inf,inf	0.0626087,1.4916	0.000190328	0.000413475
3	chr11:18581536:T:C	18581536	NA,C	NA,T	NA,1	NA,-inf	NA,inf	NA,0.487234	0.000190296	0.000409587
3	chr11:18762117:C:T	18762117	NA,T	NA,C	NA,1	NA,inf	NA,inf	NA,0.44854	0.000190211	0.000410231
3	chr11:18405174:G:A	18405174	A,NA	G,NA	1,NA	-inf,NA	inf,NA	0.617085,NA	0.000190187	0.000411662
3	chr11:18635366:A:G	18635366	NA,G	NA,A	NA,1	NA,inf	NA,inf	NA,0.464167	0.000190029	0.00040945
3	chr11:18343860:G:A	18343860	NA,A	NA,G	NA,1	NA,inf	NA,inf	NA,0.545869	0.000189966	0.000411005
3	chr11:18243191:C:T	18243191	T,T	C,C	1,1	inf,-inf	inf,inf	1.2934,0.266398	0.000189953	0.000410399
3	chr11:18342811:G:T	18342811	T,T	G,G	1,1	-inf,-inf	inf,inf	0.640658,1.01094	0.000189775	0.000405502
3	chr11:18807193:T:C	18807193	NA,C	NA,T	NA,1	NA,-inf	NA,inf	NA,0.454738	0.000189712	0.000408418
3	chr11:18394766:A:C	18394766	NA,C	NA,A	NA,1	NA,inf	NA,inf	NA,0.615297	0.000189677	0.000413746
3	chr11:18386080:A:G	18386080	NA,G	NA,A	NA,1	NA,inf	NA,inf	NA,0.466701	0.000189649	0.000408773
3	chr11:18194594:T:C	18194594	NA,C	NA,T	NA,1	NA,inf	NA,inf	NA,0.458597	0.000189544	0.000408993
3	chr11:19066673:TG:T	19066673	NA,T	NA,TG	NA,1	NA,-inf	NA,inf	NA,0.4682	0.000189475	0.000408429
3	chr11:18966798:C:T	18966798	NA,T	NA,C	NA,1	NA,-inf	NA,inf	NA,0.449823	0.000189299	0.00040772
3	chr11:18915291:A:G	18915291	NA,G	NA,A	NA,1	NA,-inf	NA,inf	NA,0.380222	0.00018906	0.000406847
3	chr11:18411450:T:C	18411450	C,C	T,T	1,1	inf,-inf	inf,inf	0.697748,1.2213	0.000189001	0.000424104
3	chr11:18742540:C:T	18742540	T,T	C,C	1,1	inf,inf	inf,inf	1.39016,0.203138	0.000188811	0.000403866
3	chr11:18404317:G:A	18404317	A,NA	G,NA	1,NA	-inf,NA	inf,NA	0.958536,NA	0.000188692	0.000430265
3	chr11:18577608:G:A	18577608	NA,A	NA,G	NA,1	NA,-inf	NA,inf	NA,0.480822	0.000188655	0.000406065
3	chr11:18455619:C:A	18455619	NA,A	NA,C	NA,1	NA,inf	NA,inf	NA,0.5016	0.000188551	0.000408061
3	chr11:18982856:C:T	18982856	T,T	C,C	1,1	-inf,-inf	inf,inf	1.44949,0.193091	0.000188503	0.000413204
3	chr11:18653927:A:G	18653927	NA,G	NA,A	NA,1	NA,inf	NA,inf	NA,0.68982	0.000188207	0.000414926
3	chr11:18660129:G:A	18660129	NA,A	NA,G	NA,1	NA,inf	NA,inf	NA,0.689751	0.000188203	0.000414912
3	chr11:18119846:C:T	18119846	NA,T	NA,C	NA,1	NA,inf	NA,inf	NA,0.498772	0.000188038	0.000405525
3	chr11:18725600:C:T	18725600	T,NA	C,NA	1,NA	-inf,NA	inf,NA	0.432889,NA	0.000187825	0.000399377
3	chr11:19057457:G:A	19057457	A,NA	G,NA	1,NA	inf,NA	inf,NA	0.469616,NA	0.000187718	0.00039986
3	chr11:19051818:G:A	19051818	NA,A	NA,G	NA,1	NA,-inf	NA,inf	NA,0.427555	0.000187671	0.000404526
3	chr11:18805161:T:C	18805161	NA,C	NA,T	NA,1	NA,inf	NA,inf	NA,0.46031	0.000187337	0.000404685
3	chr11:18812089:T:C	18812089	NA,C	NA,T	NA,1	NA,inf	NA,inf	NA,0.459919	0.00018732	0.000404639
3	chr11:19055225:G:A	19055225	A,NA	G,NA	1,NA	-inf,NA	inf,NA	0.59963,NA	0.0001872	0.000405528
3	chr11:18784505:G:C	18784505	C,C	G,G	1,1	-inf,-inf	inf,inf	1.49105,0.320174	0.000187168	0.000411606
3	chr11:19031528:A:G	19031528	NA,G	NA,A	NA,1	NA,-inf	NA,inf	NA,0.449615	0.000187133	0.000403307
3	chr11:19059935:G:A	19059935	A,A	G,G	1,1	-inf,inf	inf,inf	1.06768,0.32387	0.000186742	0.000395994
3	chr11:18965703:T:C	18965703	C,C	T,T	1,1	-inf,-inf	inf,inf	1.43282,0.216976	0.000186738	0.000409395
3	chr11:18394140:G:A	18394140	A,A	G,G	1,1	-inf,-inf	inf,inf	1.59902,0.0438216	0.000186688	0.000414008
3	chr11:18685906:G:A	18685906	NA,A	NA,G	NA,1	NA,inf	NA,inf	NA,0.432313	0.000186682	0.000402924
3	chr11:18804377:C:T	18804377	NA,T	NA,C	NA,1	NA,inf	NA,inf	NA,0.457684	0.000186675	0.000403254
3	chr11:18449186:A:G	18449186	NA,G	NA,A	NA,1	NA,-inf	NA,inf	NA,0.446452	0.000186664	0.000402712
3	chr11:18967849:G:T	18967849	NA,T	NA,G	NA,1	NA,-inf	NA,inf	NA,0.450861	0.000186655	0.000401081
3	chr11:18809752:A:C	18809752	NA,C	NA,A	NA,1	NA,inf	NA,inf	NA,0.457553	0.000186632	0.000403162
3	chr11:18671279:G:A	18671279	NA,A	NA,G	NA,1	NA,inf	NA,inf	NA,0.674239	0.00018655	0.000410916
3	chr11:18591647:G:A	18591647	NA,A	NA,G	NA,1	NA,inf	NA,inf	NA,0.446888	0.000186348	0.000402129
3	chr11:18967612:T:A	18967612	NA,A	NA,T	NA,1	NA,-inf	NA,inf	NA,0.437909	0.00018625	0.000401168
3	chr11:18969732:A:G	18969732	NA,G	NA,A	NA,1	NA,-inf	NA,inf	NA,0.437909	0.00018625	0.000401168
3	chr11:18434689:T:A	18434689	NA,A	NA,T	NA,1	NA,inf	NA,inf	NA,0.452	0.000186249	0.000401543
3	chr11:18413547:T:C	18413547	NA,C	NA,T	NA,1	NA,-inf	NA,inf	NA,0.446194	0.000186175	0.000401349
3	chr11:18144550:G:A	18144550	NA,A	NA,G	NA,1	NA,inf	NA,inf	NA,0.454256	0.000185897	0.000400895
3	chr11:19104595:C:T	19104595	NA,T	NA,C	NA,1	NA,-inf	NA,inf	NA,0.44335	0.000185879	0.000400351
3	chr11:18862031:A:G	18862031	NA,G	NA,A	NA,1	NA,-inf	NA,inf	NA,0.430056	0.000185878	0.00039962
3	chr11:19052614:G:T	19052614	NA,T	NA,G	NA,1	NA,-inf	NA,inf	NA,0.448561	0.000185846	0.000400499
3	chr11:18727272:C:T	18727272	T,T	C,C	1,1	inf,-inf	inf,inf	1.43955,0.531965	0.000185777	0.000420311
3	chr11:19095106:C:T	19095106	T,T	C,C	1,1	inf,inf	inf,inf	0.481484,1.06186	0.000185702	0.000398632
3	chr11:19083580:A:G	19083580	NA,G	NA,A	NA,1	NA,-inf	NA,inf	NA,0.393054	0.000185665	0.000401134
3	chr11:18500600:C:A	18500600	A,NA	C,NA	1,NA	-inf,NA	inf,NA	0.352658,NA	0.000185633	0.00039255
3	chr11:18738634:G:A	18738634	NA,A	NA,G	NA,1	NA,-inf	NA,inf	NA,0.573641	0.00018556	0.00040326
3	chr11:18574829:T:C	18574829	NA,C	NA,T	NA,1	NA,-inf	NA,inf	NA,0.466578	0.00018516	0.000398563
3	chr11:18731719:T:C	18731719	C,NA	T,NA	1,NA	inf,NA	inf,NA	0.675361,NA	0.000185123	0.000404047
3	chr11:18947771:T:C	18947771	NA,C	NA,T	NA,1	NA,-inf	NA,inf	NA,0.428393	0.000185108	0.000397747
3	chr11:18513391:G:A	18513391	A,NA	G,NA	1,NA	inf,NA	inf,NA	0.328383,NA	0.00018489	0.000389273
3	chr11:18394959:G:A	18394959	A,NA	G,NA	1,NA	-inf,NA	inf,NA	1.11296,NA	0.000184833	0.000439343
3	chr11:18986861:C:T	18986861	T,NA	C,NA	1,NA	-inf,NA	inf,NA	0.730634,NA	0.000184789	0.000406695
3	chr11:18878575:G:T	18878575	NA,T	NA,G	NA,1	NA,-inf	NA,inf	NA,0.425426	0.000184701	0.00039709
3	chr11:18228538:A:C	18228538	NA,C	NA,A	NA,1	NA,-inf	NA,inf	NA,0.438437	0.000184678	0.000397779
3	chr11:18395145:G:T	18395145	NA,T	NA,G	NA,1	NA,inf	NA,inf	NA,0.445455	0.000184305	0.000397271
3	chr11:18375635:T:C	18375635	NA,C	NA,T	NA,1	NA,inf	NA,inf	NA,0.445004	0.000184254	0.000397163
3	chr11:18803250:A:G	18803250	NA,G	NA,A	NA,1	NA,-inf	NA,inf	NA,0.445079	0.000184198	0.000396953
3	chr11:18866476:A:G	18866476	NA,G	NA,A	NA,1	NA,-inf	NA,inf	NA,0.446517	0.000184067	0.000396664
3	chr11:18422760:A:T	18422760	NA,T	NA,A	NA,1	NA,-inf	NA,inf	NA,0.438494	0.000183467	0.000395666
3	chr11:18687370:C:T	18687370	NA,T	NA,C	NA,1	NA,-inf	NA,inf	NA,0.428916	0.000183426	0.000395937
3	chr11:18972982:C:A	18972982	NA,A	NA,C	NA,1	NA,-inf	NA,inf	NA,0.426437	0.000183378	0.000394993
3	chr11:19094555:A:G	19094555	G,G	A,A	1,1	inf,inf	inf,inf	0.476651,1.059	0.000183298	0.00039349
3	chr11:19031287:T:C	19031287	NA,C	NA,T	NA,1	NA,-inf	NA,inf	NA,0.449702	0.000183207	0.000394368
3	chr11:18461772:A:T	18461772	NA,T	NA,A	NA,1	NA,-inf	NA,inf	NA,0.426872	0.000182904	0.000394769
3	chr11:18861681:C:A	18861681	NA,A	NA,C	NA,1	NA,-inf	NA,inf	NA,0.418291	0.000182903	0.00039326
3	chr11:18281317:C:T	18281317	NA,T	NA,C	NA,1	NA,-inf	NA,inf	NA,0.449142	0.000182876	0.000393719
3	chr11:18521082:A:C	18521082	NA,C	NA,A	NA,1	NA,-inf	NA,inf	NA,0.456382	0.000182849	0.000393587
3	chr11:18408001:C:G	18408001	G,G	C,C	1,1	-inf,-inf	inf,inf	1.57641,0.00662988	0.000182826	0.00040463
3	chr11:18660369:C:T	18660369	T,T	C,C	1,1	-inf,-inf	inf,inf	0.13812,1.19501	0.000182635	0.000385595
3	chr11:18936530:G:A	18936530	NA,A	NA,G	NA,1	NA,inf	NA,inf	NA,0.426414	0.000182547	0.000393972
3	chr11:18521075:T:C	18521075	NA,C	NA,T	NA,1	NA,-inf	NA,inf	NA,0.454848	0.000182494	0.000392825
3	chr11:18484712:T:C	18484712	NA,C	NA,T	NA,1	NA,-inf	NA,inf	NA,0.454289	0.000182463	0.000392772
3	chr11:19039697:C:T	19039697	NA,T	NA,C	NA,1	NA,-inf	NA,inf	NA,0.43348	0.000182359	0.000392704
3	chr11:18695160:C:T	18695160	T,NA	C,NA	1,NA	inf,NA	inf,NA	0.537879,NA	0.000182327	0.000392392
3	chr11:19055309:T:C	19055309	NA,C	NA,T	NA,1	NA,inf	NA,inf	NA,0.440584	0.000182207	0.000393601
3	chr11:18536058:C:T	18536058	T,NA	C,NA	1,NA	inf,NA	inf,NA	0.826256,NA	0.000182174	0.000407164
3	chr11:18879065:A:G	18879065	NA,G	NA,A	NA,1	NA,-inf	NA,inf	NA,0.410561	0.000181913	0.00039195
3	chr11:18784482:A:G	18784482	G,G	A,A	1,1	-inf,-inf	inf,inf	1.46849,0.325606	0.000181736	0.000399469
3	chr11:18712412:G:A	18712412	A,NA	G,NA	1,NA	-inf,NA	inf,NA	0.60281,NA	0.000181591	0.000395543
3	chr11:18602187:TA:T	18602187	NA,T	NA,TA	NA,1	NA,-inf	NA,inf	NA,0.446796	0.000181514	0.000391123
3	chr11:19094741:G:T	19094741	NA,T	NA,G	NA,1	NA,inf	NA,inf	NA,0.420807	0.000181499	0.000391894
3	chr11:18980409:C:T	18980409	NA,T	NA,C	NA,1	NA,-inf	NA,inf	NA,0.364849	0.000181488	0.000390387
3	chr11:19061930:C:T	19061930	T,T	C,C	1,1	inf,inf	inf,inf	0.0827786,1.4586	0.000181355	0.000393895
3	chr11:18955053:G:A	18955053	A,NA	G,NA	1,NA	inf,NA	inf,NA	0.44647,NA	0.0001813	0.000386252
3	chr11:19099776:A:G	19099776	G,G	A,A	1,1	inf,inf	inf,inf	0.469156,1.05877	0.000181299	0.000389199
3	chr11:19039503:C:A	19039503	NA,A	NA,C	NA,1	NA,-inf	NA,inf	NA,0.437219	0.000181274	0.000390499
3	chr11:18388716:A:G	18388716	NA,G	NA,A	NA,1	NA,-inf	NA,inf	NA,0.419979	0.000181246	0.000391005
3	chr11:18970860:C:T	18970860	T,T	C,C	1,1	-inf,-inf	inf,inf	1.43324,0.180799	0.000181022	0.00039677
3	chr11:18807255:T:C	18807255	C,C	T,T	1,1	-inf,inf	inf,inf	0.20443,1.20369	0.000180688	0.000386442
3	chr11:18956809:A:G	18956809	G,NA	A,NA	1,NA	inf,NA	inf,NA	0.440268,NA	0.000180667	0.000384747
3	chr11:18981829:C:G	18981829	NA,G	NA,C	NA,1	NA,inf	NA,inf	NA,0.434916	0.000180653	0.000390194
3	chr11:18647565:A:G	18647565	NA,G	NA,A	NA,1	NA,inf	NA,inf	NA,0.415021	0.000180582	0.000389696
3	chr11:18499619:G:A	18499619	NA,A	NA,G	NA,1	NA,-inf	NA,inf	NA,0.42653	0.000180436	0.000389106
3	chr11:18927197:T:C	18927197	NA,C	NA,T	NA,1	NA,inf	NA,inf	NA,0.435359	0.000180393	0.000389453
3	chr11:18362527:T:C	18362527	C,NA	T,NA	1,NA	inf,NA	inf,NA	0.668181,NA	0.000180349	0.000395262
3	chr11:18277132:G:A	18277132	NA,A	NA,G	NA,1	NA,-inf	NA,inf	NA,0.410802	0.000180282	0.000388904
3	chr11:18173504:T:C	18173504	NA,C	NA,T	NA,1	NA,inf	NA,inf	NA,0.403148	0.000180166	0.000388201
3	chr11:18945050:T:C	18945050	NA,C	NA,T	NA,1	NA,-inf	NA,inf	NA,0.407877	0.000180099	0.000387037
3	chr11:18480904:A:G	18480904	NA,G	NA,A	NA,1	NA,-inf	NA,inf	NA,0.415011	0.000180098	0.000388617
3	chr11:18947634:A:C	18947634	NA,C	NA,A	NA,1	NA,-inf	NA,inf	NA,0.407795	0.000180083	0.000387003
3	chr11:18700463:T:C	18700463	C,C	T,T	1,1	inf,inf	inf,inf	1.07516,0.399382	0.000180028	0.000381272
3	chr11:18414197:T:C	18414197	NA,C	NA,T	NA,1	NA,-inf	NA,inf	NA,0.419987	0.000179851	0.000387738
3	chr11:18688104:T:C	18688104	NA,C	NA,T	NA,1	NA,-inf	NA,inf	NA,0.411219	0.000179679	0.000387794
3	chr11:18872395:G:A	18872395	A,NA	G,NA	1,NA	inf,NA	inf,NA	0.544098,NA	0.000179657	0.000386905
3	chr11:19062144:TC:T	19062144	T,T	TC,TC	1,1	inf,inf	inf,inf	0.089857,1.45098	0.000179599	0.000390059
3	chr11:18488496:A:T	18488496	NA,T	NA,A	NA,1	NA,-inf	NA,inf	NA,0.442076	0.000179528	0.000386482
3	chr11:19018588:C:T	19018588	NA,T	NA,C	NA,1	NA,-inf	NA,inf	NA,0.352979	0.000179112	0.00038524
3	chr11:18476619:C:T	18476619	T,T	C,C	1,1	inf,inf	inf,inf	1.19196,0.772118	0.000179068	0.000406429
3	chr11:18974337:C:A	18974337	NA,A	NA,C	NA,1	NA,-inf	NA,inf	NA,0.406618	0.0001787	0.000384944
3	chr11:18958246:G:T	18958246	NA,T	NA,G	NA,1	NA,-inf	NA,inf	NA,0.407209	0.000178663	0.000384866
3	chr11:18144901:A:C	18144901	NA,C	NA,A	NA,1	NA,inf	NA,inf	NA,0.423607	0.000178626	0.000385229
3	chr11:19058095:A:G	19058095	NA,G	NA,A	NA,1	NA,inf	NA,inf	NA,0.451876	0.000178612	0.000385257
3	chr11:18605018:G:A	18605018	NA,A	NA,G	NA,1	NA,inf	NA,inf	NA,0.4189	0.000178529	0.000384628
3	chr11:18964107:C:T	18964107	NA,T	NA,C	NA,1	NA,-inf	NA,inf	NA,0.406428	0.000178519	0.000384548
3	chr11:18578570:A:C	18578570	NA,C	NA,A	NA,1	NA,-inf	NA,inf	NA,0.437917	0.000178505	0.000384271
3	chr11:18744101:A:G	18744101	G,NA	A,NA	1,NA	-inf,NA	inf,NA	0.913901,NA	0.000178502	0.000406444
3	chr11:18858598:A:T	18858598	NA,T	NA,A	NA,1	NA,-inf	NA,inf	NA,0.399731	0.000178486	0.000383808
3	chr11:18861636:C:G	18861636	NA,G	NA,C	NA,1	NA,-inf	NA,inf	NA,0.39972	0.000178482	0.000383798
3	chr11:19075210:C:T	19075210	T,NA	C,NA	1,NA	inf,NA	inf,NA	0.517203,NA	0.000178097	0.000382849
3	chr11:18385083:T:C	18385083	NA,C	NA,T	NA,1	NA,inf	NA,inf	NA,0.463102	0.000178014	0.000385378
3	chr11:18407903:A:G	18407903	G,G	A,A	1,1	-inf,-inf	inf,inf	1.56211,0.0138837	0.000177822	0.000393578
3	chr11:18699944:C:T	18699944	NA,T	NA,C	NA,1	NA,inf	NA,inf	NA,0.41473	0.00017774	0.000383501
3	chr11:18405109:A:T	18405109	T,T	A,A	1,1	-inf,-inf	inf,inf	1.56307,0.0335114	0.000177707	0.000393397
3	chr11:18946179:A:G	18946179	NA,G	NA,A	NA,1	NA,-inf	NA,inf	NA,0.397643	0.00017768	0.000381868
3	chr11:18567951:C:T	18567951	T,T	C,C	1,1	inf,inf	inf,inf	1.42299,0.44696	0.000177651	0.000399653
3	chr11:18363336:T:C	18363336	NA,C	NA,T	NA,1	NA,inf	NA,inf	NA,0.490975	0.000177437	0.000383799
3	chr11:18762994:G:A	18762994	A,NA	G,NA	1,NA	inf,NA	inf,NA	0.494548,NA	0.000177398	0.000378548
3	chr11:18152008:A:G	18152008	NA,G	NA,A	NA,1	NA,inf	NA,inf	NA,0.418505	0.000177279	0.000382299
3	chr11:18235416:C:T	18235416	NA,T	NA,C	NA,1	NA,-inf	NA,inf	NA,0.372617	0.000177002	0.000380513
3	chr11:18322804:G:A	18322804	NA,A	NA,G	NA,1	NA,inf	NA,inf	NA,0.449526	0.000176962	0.000383282
3	chr11:18345583:C:T	18345583	T,T	C,C	1,1	-inf,-inf	inf,inf	1.24687,0.544035	0.000176797	0.0003865
3	chr11:18806418:G:C	18806418	NA,C	NA,G	NA,1	NA,-inf	NA,inf	NA,0.410528	0.000176751	0.000381014
3	chr11:18416443:G:A	18416443	NA,A	NA,G	NA,1	NA,-inf	NA,inf	NA,0.406172	0.000176639	0.000380819
3	chr11:18414041:GCCTT:G	18414041	NA,G	NA,GCCTT	NA,1	NA,-inf	NA,inf	NA,0.406172	0.000176639	0.000380819
3	chr11:18416284:AG:A	18416284	NA,A	NA,AG	NA,1	NA,-inf	NA,inf	NA,0.406172	0.000176639	0.000380819
3	chr11:18417050:A:G	18417050	NA,G	NA,A	NA,1	NA,-inf	NA,inf	NA,0.406148	0.000176634	0.000380809
3	chr11:18418481:G:A	18418481	NA,A	NA,G	NA,1	NA,-inf	NA,inf	NA,0.406098	0.000176623	0.000380785
3	chr11:18968848:T:C	18968848	NA,C	NA,T	NA,1	NA,-inf	NA,inf	NA,0.408717	0.000176578	0.000379538
3	chr11:18654479:C:A	18654479	NA,A	NA,C	NA,1	NA,inf	NA,inf	NA,0.632463	0.000176551	0.000388536
3	chr11:18409553:T:C	18409553	NA,C	NA,T	NA,1	NA,-inf	NA,inf	NA,0.406716	0.000176477	0.000380645
3	chr11:18958164:G:A	18958164	NA,A	NA,G	NA,1	NA,-inf	NA,inf	NA,0.3963	0.0001762	0.000379565
3	chr11:18406619:G:A	18406619	A,A	G,G	1,1	-inf,-inf	inf,inf	1.55728,0.0243717	0.000176152	0.000389874
3	chr11:18960642:T:C	18960642	NA,C	NA,T	NA,1	NA,-inf	NA,inf	NA,0.34312	0.000176067	0.000378775
3	chr11:18189668:A:G	18189668	NA,G	NA,A	NA,1	NA,inf	NA,inf	NA,0.375186	0.000175978	0.000379147
3	chr11:18860760:TA:T	18860760	NA,T	NA,TA	NA,1	NA,inf	NA,inf	NA,0.403169	0.000175904	0.00037951
3	chr11:18947359:C:T	18947359	NA,T	NA,C	NA,1	NA,-inf	NA,inf	NA,0.389768	0.000175847	0.000377951
3	chr11:18674184:C:G	18674184	NA,G	NA,C	NA,1	NA,-inf	NA,inf	NA,0.39801	0.000175757	0.000379251
3	chr11:18340582:C:T	18340582	NA,T	NA,C	NA,1	NA,-inf	NA,inf	NA,0.39388	0.000175621	0.000378899
3	chr11:18950035:A:G	18950035	NA,G	NA,A	NA,1	NA,-inf	NA,inf	NA,0.388012	0.000175484	0.000377171
3	chr11:18813027:C:G	18813027	G,G	C,C	1,1	inf,-inf	inf,inf	1.14487,0.541759	0.00017542	0.000374703
3	chr11:18949313:A:G	18949313	NA,G	NA,A	NA,1	NA,-inf	NA,inf	NA,0.387842	0.000175409	0.000377018
3	chr11:18766114:C:G	18766114	G,G	C,C	1,1	inf,inf	inf,inf	0.766668,1.06148	0.000175392	0.000387724
3	chr11:18948501:G:A	18948501	NA,A	NA,G	NA,1	NA,-inf	NA,inf	NA,0.387569	0.000175384	0.000376957
3	chr11:18344000:A:AT	18344000	NA,AT	NA,A	NA,1	NA,-inf	NA,inf	NA,0.392245	0.000175252	0.000378103
3	chr11:18209447:T:C	18209447	NA,C	NA,T	NA,1	NA,-inf	NA,inf	NA,0.368828	0.000175222	0.000376897
3	chr11:18137411:C:T	18137411	T,NA	C,NA	1,NA	-inf,NA	inf,NA	0.566975,NA	0.000175156	0.000379408
3	chr11:18658462:C:T	18658462	NA,T	NA,C	NA,1	NA,inf	NA,inf	NA,0.384382	0.000175076	0.000377716
3	chr11:18128573:G:A	18128573	NA,A	NA,G	NA,1	NA,-inf	NA,inf	NA,0.401006	0.000175023	0.000377254
3	chr11:18331476:G:C	18331476	NA,C	NA,G	NA,1	NA,-inf	NA,inf	NA,0.39153	0.000174955	0.000377448
3	chr11:18527342:C:T	18527342	T,NA	C,NA	1,NA	-inf,NA	inf,NA	0.423049,NA	0.000174922	0.000372997
3	chr11:18661318:C:A	18661318	NA,A	NA,C	NA,1	NA,inf	NA,inf	NA,0.383557	0.00017489	0.000377314
3	chr11:18669860:G:A	18669860	NA,A	NA,G	NA,1	NA,inf	NA,inf	NA,0.383557	0.00017489	0.000377314
3	chr11:18235655:T:C	18235655	C,NA	T,NA	1,NA	inf,NA	inf,NA	0.562302,NA	0.00017483	0.000378407
3	chr11:18950680:G:A	18950680	NA,A	NA,G	NA,1	NA,-inf	NA,inf	NA,0.385012	0.000174796	0.000375701
3	chr11:18334080:A:G	18334080	NA,G	NA,A	NA,1	NA,-inf	NA,inf	NA,0.390212	0.000174792	0.000377111
3	chr11:18840432:G:A	18840432	NA,A	NA,G	NA,1	NA,-inf	NA,inf	NA,0.399164	0.000174755	0.00037663
3	chr11:18536278:T:A	18536278	A,A	T,T	1,1	inf,inf	inf,inf	1.37548,0.490623	0.000174753	0.000392486
3	chr11:18349790:C:T	18349790	NA,T	NA,C	NA,1	NA,-inf	NA,inf	NA,0.391487	0.000174747	0.000376985
3	chr11:18978224:A:G	18978224	G,NA	A,NA	1,NA	-inf,NA	inf,NA	0.468087,NA	0.000174731	0.000373914
3	chr11:18225320:G:A	18225320	NA,A	NA,G	NA,1	NA,inf	NA,inf	NA,0.438219	0.000174608	0.000377261
3	chr11:18227852:T:C	18227852	NA,C	NA,T	NA,1	NA,inf	NA,inf	NA,0.438219	0.000174608	0.000377261
3	chr11:18358318:A:G	18358318	NA,G	NA,A	NA,1	NA,-inf	NA,inf	NA,0.389966	0.000174603	0.000376688
3	chr11:18342638:T:C	18342638	NA,C	NA,T	NA,1	NA,-inf	NA,inf	NA,0.390764	0.000174586	0.000376639
3	chr11:18645532:T:C	18645532	NA,C	NA,T	NA,1	NA,inf	NA,inf	NA,0.392373	0.000174536	0.000376203
3	chr11:18393175:TCATTAA:T	18393175	NA,T	NA,TCATTAA	NA,1	NA,inf	NA,inf	NA,0.444466	0.000174513	0.000377674
3	chr11:18194101:T:C	18194101	NA,C	NA,T	NA,1	NA,-inf	NA,inf	NA,0.39008	0.000174393	0.000375995
3	chr11:18231168:C:T	18231168	NA,T	NA,C	NA,1	NA,-inf	NA,inf	NA,0.357474	0.000174363	0.00037496
3	chr11:18950813:G:C	18950813	NA,C	NA,G	NA,1	NA,-inf	NA,inf	NA,0.383017	0.000174347	0.000374742
3	chr11:18951450:C:T	18951450	NA,T	NA,C	NA,1	NA,-inf	NA,inf	NA,0.383017	0.000174347	0.000374742
3	chr11:18949439:T:C	18949439	NA,C	NA,T	NA,1	NA,-inf	NA,inf	NA,0.383017	0.000174347	0.000374742
3	chr11:18474103:G:A	18474103	NA,A	NA,G	NA,1	NA,-inf	NA,inf	NA,0.418761	0.000174281	0.000375222
3	chr11:18417307:A:G	18417307	NA,G	NA,A	NA,1	NA,-inf	NA,inf	NA,0.394701	0.000174056	0.000375251
3	chr11:18753405:G:C	18753405	NA,C	NA,G	NA,1	NA,inf	NA,inf	NA,0.408331	0.000174044	0.000375985
3	chr11:19043908:A:G	19043908	NA,G	NA,A	NA,1	NA,-inf	NA,inf	NA,0.387904	0.000173983	0.000374986
3	chr11:18963426:A:G	18963426	NA,G	NA,A	NA,1	NA,-inf	NA,inf	NA,0.386167	0.00017389	0.0003746
3	chr11:18960554:A:G	18960554	NA,G	NA,A	NA,1	NA,-inf	NA,inf	NA,0.385069	0.000173648	0.00037408
3	chr11:18209649:A:AG	18209649	NA,AG	NA,A	NA,1	NA,-inf	NA,inf	NA,0.36261	0.000173545	0.000373302
3	chr11:19080116:T:C	19080116	C,C	T,T	1,1	inf,inf	inf,inf	0.467514,1.13761	0.000173424	0.000372118
3	chr11:18750490:T:C	18750490	NA,C	NA,T	NA,1	NA,-inf	NA,inf	NA,0.384513	0.00017342	0.000374309
3	chr11:18414481:C:T	18414481	NA,T	NA,C	NA,1	NA,-inf	NA,inf	NA,0.391742	0.000173417	0.000373878
3	chr11:19081860:C:T	19081860	T,NA	C,NA	1,NA	inf,NA	inf,NA	0.499513,NA	0.000173326	0.00037244
3	chr11:18127177:G:A	18127177	NA,A	NA,G	NA,1	NA,inf	NA,inf	NA,0.385307	0.000173297	0.000373598
3	chr11:18686580:T:G	18686580	NA,G	NA,T	NA,1	NA,-inf	NA,inf	NA,0.383853	0.000173153	0.000373699
3	chr11:18529845:G:A	18529845	A,A	G,G	1,1	inf,inf	inf,inf	1.48819,0.34933	0.000173068	0.000390615
3	chr11:18220659:G:A	18220659	NA,A	NA,G	NA,1	NA,inf	NA,inf	NA,0.430745	0.000172713	0.000373225
3	chr11:18336696:T:C	18336696	NA,C	NA,T	NA,1	NA,-inf	NA,inf	NA,0.38204	0.000172639	0.000372438
3	chr11:18986340:C:A	18986340	NA,A	NA,C	NA,1	NA,-inf	NA,inf	NA,0.327669	0.00017247	0.00037107
3	chr11:19031495:G:T	19031495	T,NA	G,NA	1,NA	inf,NA	inf,NA	0.417823,NA	0.000172301	0.000367403
3	chr11:19114010:AAC:A	19114010	NA,A	NA,AAC	NA,1	NA,inf	NA,inf	NA,0.403182	0.000172207	0.000372364
3	chr11:18564828:AAC:A	18564828	NA,A	NA,AAC	NA,1	NA,inf	NA,inf	NA,0.392492	0.000172126	0.000371045
3	chr11:18926089:T:C	18926089	NA,C	NA,T	NA,1	NA,inf	NA,inf	NA,0.390814	0.0001719	0.000370755
3	chr11:18460129:G:A	18460129	NA,A	NA,G	NA,1	NA,-inf	NA,inf	NA,0.384183	0.000171782	0.000370611
3	chr11:18888891:C:T	18888891	NA,T	NA,C	NA,1	NA,-inf	NA,inf	NA,0.39473	0.000171774	0.00036995
3	chr11:19014657:A:G	19014657	NA,G	NA,A	NA,1	NA,-inf	NA,inf	NA,0.32144	0.000171575	0.000369097
3	chr11:18490878:C:T	18490878	NA,T	NA,C	NA,1	NA,-inf	NA,inf	NA,0.347219	0.000171298	0.000368617
3	chr11:18483054:G:A	18483054	NA,A	NA,G	NA,1	NA,-inf	NA,inf	NA,0.347068	0.00017126	0.000368537
3	chr11:18996293:T:C	18996293	C,NA	T,NA	1,NA	-inf,NA	inf,NA	0.664073,NA	0.000171085	0.000375647
3	chr11:18406090:T:A	18406090	NA,A	NA,T	NA,1	NA,inf	NA,inf	NA,0.387174	0.000171052	0.000368724
3	chr11:18487939:C:T	18487939	NA,T	NA,C	NA,1	NA,inf	NA,inf	NA,0.386907	0.000171004	0.000368637
3	chr11:18781885:T:G	18781885	NA,G	NA,T	NA,1	NA,-inf	NA,inf	NA,0.388168	0.000170951	0.000368566
3	chr11:18644613:CCCAAGCT:C	18644613	NA,C	NA,CCCAAGCT	NA,1	NA,-inf	NA,inf	NA,0.362994	0.000170624	0.000368484
3	chr11:18597572:T:C	18597572	C,C	T,T	1,1	-inf,-inf	inf,inf	2.26238,0.3752	0.000170598	0.00047232
3	chr11:19094376:C:G	19094376	NA,G	NA,C	NA,1	NA,inf	NA,inf	NA,0.389421	0.000170507	0.000367815
3	chr11:18336566:C:G	18336566	NA,G	NA,C	NA,1	NA,-inf	NA,inf	NA,0.370895	0.000170395	0.000367609
3	chr11:18900724:G:A	18900724	NA,A	NA,G	NA,1	NA,-inf	NA,inf	NA,0.388065	0.00017035	0.000366891
3	chr11:18897668:G:A	18897668	NA,A	NA,G	NA,1	NA,-inf	NA,inf	NA,0.388065	0.00017035	0.000366891
3	chr11:18895980:C:G	18895980	NA,G	NA,C	NA,1	NA,-inf	NA,inf	NA,0.388065	0.00017035	0.000366891
3	chr11:18986142:C:T	18986142	NA,T	NA,C	NA,1	NA,-inf	NA,inf	NA,0.318299	0.00017032	0.000366462
3	chr11:18520900:C:G	18520900	NA,G	NA,C	NA,1	NA,inf	NA,inf	NA,0.376484	0.000170307	0.000367572
3	chr11:18598208:C:T	18598208	NA,T	NA,C	NA,1	NA,-inf	NA,inf	NA,0.395442	0.000170059	0.000366499
3	chr11:18691633:T:A	18691633	NA,A	NA,T	NA,1	NA,inf	NA,inf	NA,0.600678	0.000170047	0.000373726
3	chr11:18209887:G:C	18209887	NA,C	NA,G	NA,1	NA,-inf	NA,inf	NA,0.346134	0.000170014	0.000365743
3	chr11:18464766:G:A	18464766	NA,A	NA,G	NA,1	NA,inf	NA,inf	NA,0.374489	0.000169964	0.000366182
3	chr11:18892419:G:A	18892419	NA,A	NA,G	NA,1	NA,-inf	NA,inf	NA,0.38573	0.000169881	0.000365878
3	chr11:19016604:A:G	19016604	G,G	A,A	1,1	inf,-inf	inf,inf	0.139703,1.39499	0.00016971	0.000364421
3	chr11:18461603:T:C	18461603	NA,C	NA,T	NA,1	NA,-inf	NA,inf	NA,0.372675	0.000169432	0.000365501
3	chr11:18222239:C:A	18222239	NA,A	NA,C	NA,1	NA,inf	NA,inf	NA,0.413795	0.00016937	0.000365971
3	chr11:18502661:C:T	18502661	T,T	C,C	1,1	-inf,-inf	inf,inf	3.00357,0.421227	0.000169058	0.00106215
3	chr11:18410531:C:T	18410531	NA,T	NA,C	NA,1	NA,inf	NA,inf	NA,0.376893	0.00016887	0.000364028
3	chr11:18856681:A:G	18856681	NA,G	NA,A	NA,1	NA,-inf	NA,inf	NA,0.379651	0.000168825	0.00036385
3	chr11:18785523:T:C	18785523	NA,C	NA,T	NA,1	NA,inf	NA,inf	NA,0.368466	0.000168819	0.000364734
3	chr11:18417935:G:C	18417935	NA,C	NA,G	NA,1	NA,-inf	NA,inf	NA,0.369329	0.00016873	0.000363764
3	chr11:18290753:T:C	18290753	NA,C	NA,T	NA,1	NA,inf	NA,inf	NA,0.397293	0.00016867	0.000364116
3	chr11:18268561:C:T	18268561	NA,T	NA,C	NA,1	NA,-inf	NA,inf	NA,0.367589	0.000168617	0.000363718
3	chr11:18568023:T:C	18568023	C,C	T,T	1,1	inf,inf	inf,inf	1.38681,0.451273	0.0001686	0.000378912
3	chr11:18597997:C:G	18597997	NA,G	NA,C	NA,1	NA,-inf	NA,inf	NA,0.388365	0.000168593	0.000363343
3	chr11:18296832:C:T	18296832	NA,T	NA,C	NA,1	NA,inf	NA,inf	NA,0.396905	0.00016859	0.000363941
3	chr11:18826805:C:T	18826805	NA,T	NA,C	NA,1	NA,-inf	NA,inf	NA,0.372934	0.000168534	0.000363272
3	chr11:18459085:T:C	18459085	NA,C	NA,T	NA,1	NA,inf	NA,inf	NA,0.366899	0.000168239	0.000362444
3	chr11:18670871:G:A	18670871	NA,A	NA,G	NA,1	NA,-inf	NA,inf	NA,0.367237	0.000168032	0.000362661
3	chr11:18429539:A:G	18429539	NA,G	NA,A	NA,1	NA,inf	NA,inf	NA,0.413584	0.000167955	0.000363412
3	chr11:18988101:C:T	18988101	NA,T	NA,C	NA,1	NA,-inf	NA,inf	NA,0.367776	0.000167836	0.000361704
3	chr11:18686208:C:T	18686208	NA,T	NA,C	NA,1	NA,inf	NA,inf	NA,0.355858	0.000167735	0.000361622
3	chr11:18938171:A:G	18938171	NA,G	NA,A	NA,1	NA,-inf	NA,inf	NA,0.357291	0.000167722	0.000361233
3	chr11:18725625:A:G	18725625	NA,G	NA,A	NA,1	NA,inf	NA,inf	NA,0.374513	0.000167674	0.000361521
3	chr11:18424336:C:T	18424336	NA,T	NA,C	NA,1	NA,inf	NA,inf	NA,0.412004	0.000167641	0.000362728
3	chr11:18211554:T:C	18211554	NA,C	NA,T	NA,1	NA,inf	NA,inf	NA,0.394408	0.000167638	0.000362633
3	chr11:18890948:T:C	18890948	NA,C	NA,T	NA,1	NA,-inf	NA,inf	NA,0.375001	0.000167606	0.000360996
3	chr11:18793748:T:G	18793748	G,G	T,T	1,1	-inf,-inf	inf,inf	0.198184,1.45243	0.000167601	0.000360367
3	chr11:19013162:T:C	19013162	C,C	T,T	1,1	inf,-inf	inf,inf	0.092882,1.40964	0.000167537	0.000360022
3	chr11:18362037:A:G	18362037	G,NA	A,NA	1,NA	-inf,NA	inf,NA	0.341388,NA	0.000167522	0.000356051
3	chr11:18795160:A:G	18795160	NA,G	NA,A	NA,1	NA,-inf	NA,inf	NA,0.363947	0.000167317	0.000360251
3	chr11:18164356:G:A	18164356	NA,A	NA,G	NA,1	NA,-inf	NA,inf	NA,0.347945	0.00016728	0.000360742
3	chr11:18295345:C:A	18295345	NA,A	NA,C	NA,1	NA,-inf	NA,inf	NA,0.378907	0.000167278	0.000360245
3	chr11:19051710:T:C	19051710	C,NA	T,NA	1,NA	-inf,NA	inf,NA	0.520572,NA	0.000167095	0.000361797
3	chr11:18436157:T:C	18436157	NA,C	NA,T	NA,1	NA,-inf	NA,inf	NA,0.363337	0.000167042	0.000360178
3	chr11:18303485:CT:C	18303485	NA,C	NA,CT	NA,1	NA,inf	NA,inf	NA,0.40359	0.000166909	0.000361441
3	chr11:19002834:G:A	19002834	A,NA	G,NA	1,NA	inf,NA	inf,NA	0.461587,NA	0.000166905	0.000358715
3	chr11:18946271:T:G	18946271	NA,G	NA,T	NA,1	NA,-inf	NA,inf	NA,0.301885	0.000166855	0.000359048
3	chr11:18803778:G:GTGATGGA	18803778	NA,GTGATGGA	NA,G	NA,1	NA,-inf	NA,inf	NA,0.379149	0.000166792	0.000359264
3	chr11:18470618:T:C	18470618	C,C	T,T	1,1	inf,-inf	inf,inf	1.592,0.000140216	0.0001667	0.000364698
3	chr11:18460362:C:T	18460362	NA,T	NA,C	NA,1	NA,-inf	NA,inf	NA,0.359217	0.000166618	0.000359423
3	chr11:18945041:C:T	18945041	NA,T	NA,C	NA,1	NA,-inf	NA,inf	NA,0.299166	0.000166264	0.000357782
3	chr11:18209150:C:T	18209150	NA,T	NA,C	NA,1	NA,-inf	NA,inf	NA,0.345309	0.00016608	0.000357968
3	chr11:18645588:T:C	18645588	NA,C	NA,T	NA,1	NA,inf	NA,inf	NA,0.371583	0.000165934	0.00035781
3	chr11:18658976:G:A	18658976	A,NA	G,NA	1,NA	-inf,NA	inf,NA	0.284342,NA	0.000165891	0.000351275
3	chr11:18832356:T:C	18832356	NA,C	NA,T	NA,1	NA,-inf	NA,inf	NA,0.351951	0.000165234	0.000356254
3	chr11:18956421:G:T	18956421	NA,T	NA,G	NA,1	NA,-inf	NA,inf	NA,0.340618	0.000165187	0.000355161
3	chr11:18956420:G:GT	18956420	NA,GT	NA,G	NA,1	NA,-inf	NA,inf	NA,0.340618	0.000165187	0.000355161
3	chr11:18214765:T:C	18214765	C,NA	T,NA	1,NA	inf,NA	inf,NA	0.488413,NA	0.00016517	0.000356513
3	chr11:18377411:A:G	18377411	G,G	A,A	1,1	-inf,-inf	inf,inf	1.50659,0.0772596	0.000165104	0.000364688
3	chr11:18952623:A:G	18952623	NA,G	NA,A	NA,1	NA,-inf	NA,inf	NA,0.338691	0.000164818	0.000354371
3	chr11:18716031:G:C	18716031	NA,C	NA,G	NA,1	NA,-inf	NA,inf	NA,0.327169	0.000164726	0.000355324
3	chr11:18443135:G:T	18443135	NA,T	NA,G	NA,1	NA,inf	NA,inf	NA,0.356746	0.000164691	0.000355099
3	chr11:18417257:C:T	18417257	NA,T	NA,C	NA,1	NA,inf	NA,inf	NA,0.356746	0.000164691	0.000355099
3	chr11:18953651:A:G	18953651	NA,G	NA,A	NA,1	NA,-inf	NA,inf	NA,0.337959	0.000164668	0.00035405
3	chr11:18692625:A:G	18692625	NA,G	NA,A	NA,1	NA,-inf	NA,inf	NA,0.343898	0.000164561	0.000355081
3	chr11:18466344:T:C	18466344	NA,C	NA,T	NA,1	NA,inf	NA,inf	NA,0.34928	0.000164506	0.000354979
3	chr11:19052641:C:T	19052641	NA,T	NA,C	NA,1	NA,-inf	NA,inf	NA,0.328486	0.000164484	0.000354789
3	chr11:18953745:A:G	18953745	NA,G	NA,A	NA,1	NA,-inf	NA,inf	NA,0.33691	0.000164443	0.000353571
3	chr11:18538754:G:A	18538754	A,A	G,G	1,1	inf,inf	inf,inf	1.47566,0.323227	0.000164396	0.000371022
3	chr11:18777703:T:C	18777703	C,C	T,T	1,1	-inf,inf	inf,inf	1.3987,0.193743	0.000164396	0.00035999
3	chr11:19016046:G:A	19016046	NA,A	NA,G	NA,1	NA,-inf	NA,inf	NA,0.289109	0.000164389	0.000353713
3	chr11:18422733:A:G	18422733	NA,G	NA,A	NA,1	NA,-inf	NA,inf	NA,0.34898	0.000164375	0.000354412
3	chr11:18715548:C:T	18715548	T,T	C,C	1,1	-inf,-inf	inf,inf	1.391,0.284722	0.000164373	0.0003642
3	chr11:18472580:C:T	18472580	T,T	C,C	1,1	inf,inf	inf,inf	1.28961,0.752719	0.000164302	0.000371338
3	chr11:18464144:CTTTA:C	18464144	NA,C	NA,CTTTA	NA,1	NA,inf	NA,inf	NA,0.391362	0.000164189	0.000355148
3	chr11:18625708:ACAC:A	18625708	A,NA	ACAC,NA	1,NA	-inf,NA	inf,NA	0.378061,NA	0.000164144	0.00035013
3	chr11:18479666:C:T	18479666	NA,T	NA,C	NA,1	NA,-inf	NA,inf	NA,0.314109	0.000164133	0.000353292
3	chr11:19004775:G:A	19004775	NA,A	NA,G	NA,1	NA,-inf	NA,inf	NA,0.286944	0.00016397	0.000352814
3	chr11:18323563:A:C	18323563	NA,C	NA,A	NA,1	NA,-inf	NA,inf	NA,0.339941	0.000163957	0.000353718
3	chr11:18953579:A:G	18953579	NA,G	NA,A	NA,1	NA,-inf	NA,inf	NA,0.334285	0.000163929	0.000352471
3	chr11:19014036:C:G	19014036	NA,G	NA,C	NA,1	NA,-inf	NA,inf	NA,0.286627	0.000163902	0.000352669
3	chr11:18159970:T:C	18159970	NA,C	NA,T	NA,1	NA,inf	NA,inf	NA,0.354555	0.000163895	0.000353442
3	chr11:18596532:C:A	18596532	NA,A	NA,C	NA,1	NA,-inf	NA,inf	NA,0.364369	0.000163858	0.000353146
3	chr11:18168009:A:G	18168009	NA,G	NA,A	NA,1	NA,inf	NA,inf	NA,0.353484	0.000163687	0.000352993
3	chr11:18590230:A:G	18590230	NA,G	NA,A	NA,1	NA,-inf	NA,inf	NA,0.368473	0.00016367	0.000352498
3	chr11:18156975:CTGGACAGA:C	18156975	C,NA	CTGGACAGA,NA	1,NA	-inf,NA	inf,NA	0.614607,NA	0.000163624	0.000358508
3	chr11:18891241:G:A	18891241	NA,A	NA,G	NA,1	NA,-inf	NA,inf	NA,0.33174	0.000163624	0.000351987
3	chr11:19014797:T:C	19014797	NA,C	NA,T	NA,1	NA,-inf	NA,inf	NA,0.284785	0.0001635	0.000351809
3	chr11:18956308:C:T	18956308	NA,T	NA,C	NA,1	NA,-inf	NA,inf	NA,0.332071	0.000163486	0.000351524
3	chr11:19115109:G:C	19115109	NA,C	NA,G	NA,1	NA,-inf	NA,inf	NA,0.338314	0.000163484	0.000352563
3	chr11:18389105:C:T	18389105	NA,T	NA,C	NA,1	NA,-inf	NA,inf	NA,0.289424	0.000163478	0.000351283
3	chr11:18457770:C:G	18457770	G,NA	C,NA	1,NA	-inf,NA	inf,NA	0.505575,NA	0.000163397	0.000353278
3	chr11:18315188:C:T	18315188	NA,T	NA,C	NA,1	NA,-inf	NA,inf	NA,0.358681	0.000163386	0.000351931
3	chr11:18459050:CA:C	18459050	NA,C	NA,CA	NA,1	NA,inf	NA,inf	NA,0.343053	0.000163366	0.000351976
3	chr11:18958354:A:G	18958354	NA,G	NA,A	NA,1	NA,inf	NA,inf	NA,0.33499	0.000163217	0.000352033
3	chr11:18386320:C:T	18386320	T,T	C,C	1,1	inf,-inf	inf,inf	0.369979,1.31299	0.000163153	0.000359836
3	chr11:18979965:GAACA:G	18979965	NA,G	NA,GAACA	NA,1	NA,inf	NA,inf	NA,0.333541	0.000162958	0.000351476
3	chr11:18688661:A:T	18688661	T,T	A,A	1,1	-inf,inf	inf,inf	4.58006,0.286574	0.000162925	0.0209103
3	chr11:18774194:G:A	18774194	NA,A	NA,G	NA,1	NA,inf	NA,inf	NA,0.354517	0.000162884	0.00035136
3	chr11:18413426:T:C	18413426	NA,C	NA,T	NA,1	NA,-inf	NA,inf	NA,0.341947	0.000162783	0.000350994
3	chr11:18227044:T:C	18227044	NA,C	NA,T	NA,1	NA,-inf	NA,inf	NA,0.296575	0.000162696	0.000350041
3	chr11:18211769:C:A	18211769	NA,A	NA,C	NA,1	NA,inf	NA,inf	NA,0.368334	0.000162545	0.000351562
3	chr11:18248587:T:C	18248587	NA,C	NA,T	NA,1	NA,inf	NA,inf	NA,0.34722	0.000162441	0.000350466
3	chr11:18132626:T:C	18132626	C,NA	T,NA	1,NA	inf,NA	inf,NA	0.453944,NA	0.000162372	0.000349395
3	chr11:18333892:C:G	18333892	NA,G	NA,C	NA,1	NA,inf	NA,inf	NA,0.36377	0.000162267	0.000350256
3	chr11:18339428:G:A	18339428	NA,A	NA,G	NA,1	NA,inf	NA,inf	NA,0.36377	0.000162267	0.000350256
3	chr11:18352753:TG:T	18352753	NA,T	NA,TG	NA,1	NA,inf	NA,inf	NA,0.36377	0.000162267	0.000350256
3	chr11:18953156:A:G	18953156	NA,G	NA,A	NA,1	NA,-inf	NA,inf	NA,0.325857	0.000162256	0.000348898
3	chr11:18315929:T:C	18315929	NA,C	NA,T	NA,1	NA,-inf	NA,inf	NA,0.354998	0.000162255	0.000349378
3	chr11:19005636:C:T	19005636	NA,T	NA,C	NA,1	NA,-inf	NA,inf	NA,0.339252	0.000162146	0.000349461
3	chr11:18209125:G:A	18209125	NA,A	NA,G	NA,1	NA,-inf	NA,inf	NA,0.32498	0.000161996	0.000349181
3	chr11:18955731:G:A	18955731	NA,A	NA,G	NA,1	NA,-inf	NA,inf	NA,0.324522	0.000161995	0.00034834
3	chr11:18830507:T:C	18830507	NA,C	NA,T	NA,1	NA,inf	NA,inf	NA,0.339034	0.000161894	0.000350013
3	chr11:18555244:G:A	18555244	A,A	G,G	1,1	inf,inf	inf,inf	1.49855,0.271457	0.000161871	0.000365681
3	chr11:19077259:T:C	19077259	NA,C	NA,T	NA,1	NA,-inf	NA,inf	NA,0.323371	0.000161713	0.000348773
3	chr11:18953360:C:T	18953360	NA,T	NA,C	NA,1	NA,-inf	NA,inf	NA,0.322964	0.00016168	0.000347668
3	chr11:18523931:C:T	18523931	NA,T	NA,C	NA,1	NA,-inf	NA,inf	NA,0.301479	0.000161662	0.000347969
3	chr11:18733687:A:G	18733687	NA,G	NA,A	NA,1	NA,inf	NA,inf	NA,0.329846	0.000161658	0.000348315
3	chr11:18713849:G:T	18713849	T,T	G,G	1,1	-inf,-inf	inf,inf	1.54243,0.119222	0.000161567	0.000363453
3	chr11:18771131:C:G	18771131	NA,G	NA,C	NA,1	NA,-inf	NA,inf	NA,0.332908	0.000161446	0.000348108
3	chr11:18209200:A:G	18209200	NA,G	NA,A	NA,1	NA,-inf	NA,inf	NA,0.322099	0.000161396	0.000347892
3	chr11:18950453:A:G	18950453	NA,G	NA,A	NA,1	NA,-inf	NA,inf	NA,0.320487	0.000161295	0.000347363
3	chr11:18977779:A:G	18977779	NA,G	NA,A	NA,1	NA,-inf	NA,inf	NA,0.318411	0.000161232	0.000347352
3	chr11:18961278:G:C	18961278	NA,C	NA,G	NA,1	NA,-inf	NA,inf	NA,0.317767	0.000161197	0.000346889
3	chr11:18187769:TTTTAA:T	18187769	NA,T	NA,TTTTAA	NA,1	NA,-inf	NA,inf	NA,0.295427	0.000161178	0.000346824
3	chr11:18219144:G:A	18219144	A,NA	G,NA	1,NA	inf,NA	inf,NA	0.471667,NA	0.000161175	0.000347898
3	chr11:18914604:C:T	18914604	NA,T	NA,C	NA,1	NA,-inf	NA,inf	NA,0.333213	0.000161055	0.000346883
3	chr11:18645972:C:T	18645972	NA,T	NA,C	NA,1	NA,-inf	NA,inf	NA,0.329208	0.000161046	0.000347264
3	chr11:18645025:A:G	18645025	NA,G	NA,A	NA,1	NA,-inf	NA,inf	NA,0.329208	0.000161046	0.000347264
3	chr11:18610103:A:G	18610103	G,G	A,A	1,1	inf,inf	inf,inf	1.76023,0.350936	0.000161033	0.000414904
3	chr11:18694812:G:A	18694812	NA,A	NA,G	NA,1	NA,-inf	NA,inf	NA,0.334264	0.000161015	0.000347171
3	chr11:18726550:C:A	18726550	NA,A	NA,C	NA,1	NA,-inf	NA,inf	NA,0.302565	0.000161004	0.000347753
3	chr11:18952747:T:C	18952747	NA,C	NA,T	NA,1	NA,-inf	NA,inf	NA,0.319251	0.000160968	0.000346147
3	chr11:19018806:A:G	19018806	NA,G	NA,A	NA,1	NA,-inf	NA,inf	NA,0.271903	0.000160882	0.000346202
3	chr11:18593229:C:T	18593229	NA,T	NA,C	NA,1	NA,inf	NA,inf	NA,0.332525	0.000160841	0.000346716
3	chr11:18454678:A:G	18454678	NA,G	NA,A	NA,1	NA,inf	NA,inf	NA,0.366819	0.000160667	0.000347321
3	chr11:18511793:C:T	18511793	T,NA	C,NA	1,NA	-inf,NA	inf,NA	0.940456,NA	0.000160597	0.00037405
3	chr11:18240189:C:T	18240189	NA,T	NA,C	NA,1	NA,inf	NA,inf	NA,0.346081	0.000160583	0.000346406
3	chr11:18952676:G:A	18952676	A,NA	G,NA	1,NA	inf,NA	inf,NA	0.370875,NA	0.000160557	0.000342611
3	chr11:18463567:T:C	18463567	NA,C	NA,T	NA,1	NA,-inf	NA,inf	NA,0.327366	0.000160548	0.000346349
3	chr11:18776103:T:C	18776103	C,C	T,T	1,1	inf,-inf	inf,inf	1.42152,0.0320607	0.000160496	0.000350244
3	chr11:18678528:T:C	18678528	NA,C	NA,T	NA,1	NA,inf	NA,inf	NA,0.312777	0.000160486	0.000346224
3	chr11:18159972:T:C	18159972	NA,C	NA,T	NA,1	NA,inf	NA,inf	NA,0.336649	0.000160478	0.000346074
3	chr11:18451305:A:G	18451305	NA,G	NA,A	NA,1	NA,inf	NA,inf	NA,0.372984	0.00016044	0.000347026
3	chr11:18867259:A:G	18867259	NA,G	NA,A	NA,1	NA,-inf	NA,inf	NA,0.252565	0.000160403	0.000345286
3	chr11:18954667:TGGA:T	18954667	NA,T	NA,TGGA	NA,1	NA,-inf	NA,inf	NA,0.315877	0.000160311	0.000344741
3	chr11:18208980:A:G	18208980	NA,G	NA,A	NA,1	NA,-inf	NA,inf	NA,0.316293	0.000160303	0.000345535
3	chr11:18879105:T:C	18879105	NA,C	NA,T	NA,1	NA,-inf	NA,inf	NA,0.314104	0.000160248	0.000344769
3	chr11:19054080:T:C	19054080	C,NA	T,NA	1,NA	inf,NA	inf,NA	0.385059,NA	0.000160182	0.000343244
3	chr11:18886938:A:G	18886938	NA,G	NA,A	NA,1	NA,-inf	NA,inf	NA,0.33716	0.000160171	0.000345042
3	chr11:18151556:A:AGCAT	18151556	NA,AGCAT	NA,A	NA,1	NA,inf	NA,inf	NA,0.338153	0.000160128	0.000345039
3	chr11:18860989:G:A	18860989	NA,A	NA,G	NA,1	NA,inf	NA,inf	NA,0.309273	0.000160071	0.000344954
3	chr11:18941962:T:C	18941962	NA,C	NA,T	NA,1	NA,-inf	NA,inf	NA,0.312894	0.000160033	0.000344332
3	chr11:19094777:TATC:T	19094777	T,NA	TATC,NA	1,NA	-inf,NA	inf,NA	0.608331,NA	0.000159909	0.000350605
3	chr11:18915804:C:A	18915804	A,A	C,C	1,1	inf,-inf	inf,inf	0.165611,1.31815	0.000159908	0.00034412
3	chr11:18440102:C:T	18440102	NA,T	NA,C	NA,1	NA,-inf	NA,inf	NA,0.326467	0.000159808	0.000344592
3	chr11:18155925:T:C	18155925	NA,C	NA,T	NA,1	NA,inf	NA,inf	NA,0.332202	0.000159662	0.00034432
3	chr11:18510909:T:C	18510909	C,C	T,T	1,1	-inf,-inf	inf,inf	2.84261,0.533562	0.000159584	0.000935911
3	chr11:19103998:T:C	19103998	NA,C	NA,T	NA,1	NA,inf	NA,inf	NA,0.332055	0.000159469	0.00034412
3	chr11:19037066:G:C	19037066	C,NA	G,NA	1,NA	-inf,NA	inf,NA	0.483241,NA	0.000159343	0.000343843
3	chr11:18689657:G:A	18689657	NA,A	NA,G	NA,1	NA,inf	NA,inf	NA,0.319667	0.000159224	0.000343205
3	chr11:18873066:G:A	18873066	NA,A	NA,G	NA,1	NA,-inf	NA,inf	NA,0.320314	0.000159114	0.0003428
3	chr11:18603108:A:G	18603108	NA,G	NA,A	NA,1	NA,inf	NA,inf	NA,0.462394	0.000159034	0.000347342
3	chr11:18787037:C:A	18787037	A,NA	C,NA	1,NA	inf,NA	inf,NA	0.470561,NA	0.000159017	0.000342731
3	chr11:18773926:C:T	18773926	NA,T	NA,C	NA,1	NA,-inf	NA,inf	NA,0.299082	0.000158942	0.000343027
3	chr11:18292812:G:A	18292812	A,NA	G,NA	1,NA	-inf,NA	inf,NA	0.593563,NA	0.000158918	0.000347784
3	chr11:18120708:C:A	18120708	A,NA	C,NA	1,NA	inf,NA	inf,NA	0.504861,NA	0.000158875	0.000344648
3	chr11:18963221:C:T	18963221	NA,T	NA,C	NA,1	NA,-inf	NA,inf	NA,0.312736	0.000158736	0.000342027
3	chr11:18428704:G:A	18428704	NA,A	NA,G	NA,1	NA,-inf	NA,inf	NA,0.320485	0.000158706	0.000342211
3	chr11:18792511:G:A	18792511	NA,A	NA,G	NA,1	NA,-inf	NA,inf	NA,0.323625	0.00015869	0.000342169
3	chr11:18984292:C:T	18984292	NA,T	NA,C	NA,1	NA,-inf	NA,inf	NA,0.31946	0.000158451	0.000341518
3	chr11:18694407:G:C	18694407	NA,C	NA,G	NA,1	NA,inf	NA,inf	NA,0.31964	0.000158394	0.000341125
3	chr11:19023793:A:G	19023793	G,G	A,A	1,1	inf,-inf	inf,inf	0.135936,1.31918	0.000158285	0.000339542
3	chr11:18155738:C:T	18155738	T,NA	C,NA	1,NA	inf,NA	inf,NA	0.51828,NA	0.000158273	0.000343774
3	chr11:18359871:G:A	18359871	NA,A	NA,G	NA,1	NA,-inf	NA,inf	NA,0.315554	0.000158272	0.000341365
3	chr11:18881935:G:T	18881935	NA,T	NA,G	NA,1	NA,-inf	NA,inf	NA,0.326888	0.000158253	0.000340927
3	chr11:18882779:G:A	18882779	NA,A	NA,G	NA,1	NA,-inf	NA,inf	NA,0.326618	0.000158203	0.000340821
3	chr11:18147660:C:T	18147660	NA,T	NA,C	NA,1	NA,-inf	NA,inf	NA,0.312123	0.000158166	0.000341084
3	chr11:18983614:C:T	18983614	NA,T	NA,C	NA,1	NA,inf	NA,inf	NA,0.336879	0.000158095	0.000340718
3	chr11:18885505:T:C	18885505	NA,C	NA,T	NA,1	NA,-inf	NA,inf	NA,0.292192	0.000158052	0.000340915
3	chr11:18430412:T:C	18430412	NA,C	NA,T	NA,1	NA,-inf	NA,inf	NA,0.317013	0.000158049	0.000340804
3	chr11:18600202:A:T	18600202	NA,T	NA,A	NA,1	NA,inf	NA,inf	NA,0.301965	0.000157998	0.000340505
3	chr11:18454012:C:A	18454012	NA,A	NA,C	NA,1	NA,inf	NA,inf	NA,0.351838	0.000157953	0.000341435
3	chr11:18436732:C:T	18436732	NA,T	NA,C	NA,1	NA,-inf	NA,inf	NA,0.315952	0.000157854	0.000340382
3	chr11:18439127:A:AC	18439127	NA,AC	NA,A	NA,1	NA,-inf	NA,inf	NA,0.315952	0.000157854	0.000340382
3	chr11:18432466:T:A	18432466	NA,A	NA,T	NA,1	NA,-inf	NA,inf	NA,0.315952	0.000157854	0.000340382
3	chr11:18840358:T:G	18840358	G,NA	T,NA	1,NA	inf,NA	inf,NA	0.352337,NA	0.000157838	0.000338288
3	chr11:18339114:A:G	18339114	NA,G	NA,A	NA,1	NA,-inf	NA,inf	NA,0.32876	0.00015779	0.000339913
3	chr11:18340425:C:T	18340425	NA,T	NA,C	NA,1	NA,-inf	NA,inf	NA,0.328665	0.000157775	0.00033988
3	chr11:18130470:G:A	18130470	NA,A	NA,G	NA,1	NA,inf	NA,inf	NA,0.359349	0.000157733	0.000341283
3	chr11:18374780:G:A	18374780	A,A	G,G	1,1	inf,inf	inf,inf	0.79944,0.361288	0.000157671	0.000328269
3	chr11:18881828:T:A	18881828	NA,A	NA,T	NA,1	NA,-inf	NA,inf	NA,0.322575	0.000157475	0.000339257
3	chr11:18413328:C:T	18413328	NA,T	NA,C	NA,1	NA,-inf	NA,inf	NA,0.312025	0.000157449	0.000339515
3	chr11:19047026:G:A	19047026	NA,A	NA,G	NA,1	NA,-inf	NA,inf	NA,0.304879	0.000157408	0.000339017
3	chr11:18501928:G:A	18501928	A,NA	G,NA	1,NA	-inf,NA	inf,NA	0.355815,NA	0.000157403	0.000336078
3	chr11:19003954:T:C	19003954	NA,C	NA,T	NA,1	NA,-inf	NA,inf	NA,0.254439	0.000157397	0.000338743
3	chr11:18840159:C:A	18840159	NA,A	NA,C	NA,1	NA,inf	NA,inf	NA,0.318552	0.000157396	0.000339413
3	chr11:18918838:T:A	18918838	NA,A	NA,T	NA,1	NA,-inf	NA,inf	NA,0.321892	0.000157308	0.000338887
3	chr11:18643877:A:T	18643877	NA,T	NA,A	NA,1	NA,-inf	NA,inf	NA,0.309861	0.000157306	0.000339204
3	chr11:19072702:G:C	19072702	NA,C	NA,G	NA,1	NA,inf	NA,inf	NA,0.321349	0.000157276	0.000339531
3	chr11:18195679:A:G	18195679	NA,G	NA,A	NA,1	NA,-inf	NA,inf	NA,0.268132	0.000157226	0.000338207
3	chr11:19100987:C:A	19100987	NA,A	NA,C	NA,1	NA,-inf	NA,inf	NA,0.296961	0.000157194	0.0003385
3	chr11:18801019:C:A	18801019	A,A	C,C	1,1	-inf,inf	inf,inf	0.141948,1.15701	0.000157174	0.000335995
3	chr11:18372169:T:C	18372169	NA,C	NA,T	NA,1	NA,-inf	NA,inf	NA,0.325454	0.000157131	0.000338509
3	chr11:18615860:C:T	18615860	NA,T	NA,C	NA,1	NA,inf	NA,inf	NA,0.383632	0.000157117	0.000339824
3	chr11:18238748:C:A	18238748	NA,A	NA,C	NA,1	NA,inf	NA,inf	NA,0.326088	0.00015706	0.000338802
3	chr11:18649673:G:A	18649673	NA,A	NA,G	NA,1	NA,inf	NA,inf	NA,0.325598	0.000157016	0.000338007
3	chr11:18479533:G:GTA	18479533	NA,GTA	NA,G	NA,1	NA,-inf	NA,inf	NA,0.306798	0.000157	0.000338747
3	chr11:18472204:T:C	18472204	C,C	T,T	1,1	inf,inf	inf,inf	0.784118,0.952623	0.000156918	0.000344354
3	chr11:18794591:C:T	18794591	NA,T	NA,C	NA,1	NA,-inf	NA,inf	NA,0.305419	0.000156842	0.00033783
3	chr11:18865248:G:A	18865248	A,NA	G,NA	1,NA	inf,NA	inf,NA	0.473851,NA	0.000156812	0.000339774
3	chr11:18883795:A:G	18883795	NA,G	NA,A	NA,1	NA,-inf	NA,inf	NA,0.234404	0.000156678	0.000337299
3	chr11:19089554:G:A	19089554	NA,A	NA,G	NA,1	NA,-inf	NA,inf	NA,0.304734	0.000156452	0.000337212
3	chr11:18781971:C:T	18781971	NA,T	NA,C	NA,1	NA,inf	NA,inf	NA,0.296534	0.000156431	0.000337478
3	chr11:18448756:G:T	18448756	NA,T	NA,G	NA,1	NA,-inf	NA,inf	NA,0.315584	0.000156227	0.000337449
3	chr11:18936922:C:T	18936922	T,NA	C,NA	1,NA	inf,NA	inf,NA	0.420848,NA	0.000156002	0.000335368
3	chr11:18909057:A:G	18909057	NA,G	NA,A	NA,1	NA,-inf	NA,inf	NA,0.314417	0.000155985	0.000336045
3	chr11:18917232:T:G	18917232	NA,G	NA,T	NA,1	NA,-inf	NA,inf	NA,0.314158	0.000155939	0.000335946
3	chr11:18919856:T:A	18919856	NA,A	NA,T	NA,1	NA,-inf	NA,inf	NA,0.313983	0.000155908	0.00033588
3	chr11:18148086:C:T	18148086	T,NA	C,NA	1,NA	-inf,NA	inf,NA	0.679991,NA	0.000155698	0.000345391
3	chr11:18434602:C:T	18434602	NA,T	NA,C	NA,1	NA,inf	NA,inf	NA,0.342045	0.000155695	0.000336648
3	chr11:18893393:A:T	18893393	T,T	A,A	1,1	inf,-inf	inf,inf	0.13598,1.32116	0.00015569	0.000335046
3	chr11:18500087:A:G	18500087	G,NA	A,NA	1,NA	inf,NA	inf,NA	0.574694,NA	0.000155686	0.000341474
3	chr11:18945364:A:G	18945364	NA,G	NA,A	NA,1	NA,-inf	NA,inf	NA,0.280708	0.000155669	0.00033472
3	chr11:19079357:T:C	19079357	NA,C	NA,T	NA,1	NA,inf	NA,inf	NA,0.333243	0.00015566	0.000336391
3	chr11:18376346:T:C	18376346	NA,C	NA,T	NA,1	NA,inf	NA,inf	NA,0.302969	0.0001556	0.0003355
3	chr11:18929845:T:C	18929845	NA,C	NA,T	NA,1	NA,inf	NA,inf	NA,0.329155	0.00015556	0.000335592
3	chr11:18850258:C:T	18850258	NA,T	NA,C	NA,1	NA,-inf	NA,inf	NA,0.339137	0.000155533	0.000335788
3	chr11:18641067:G:A	18641067	NA,A	NA,G	NA,1	NA,inf	NA,inf	NA,0.296286	0.000155529	0.000335363
3	chr11:18448520:C:T	18448520	NA,T	NA,C	NA,1	NA,-inf	NA,inf	NA,0.304211	0.000155477	0.000335298
3	chr11:18425740:C:T	18425740	NA,T	NA,C	NA,1	NA,-inf	NA,inf	NA,0.301614	0.000155302	0.000334885
3	chr11:18818720:A:T	18818720	NA,T	NA,A	NA,1	NA,-inf	NA,inf	NA,0.305535	0.000155243	0.000334681
3	chr11:18145910:A:G	18145910	NA,G	NA,A	NA,1	NA,inf	NA,inf	NA,0.307571	0.000155208	0.000334718
3	chr11:18145644:G:A	18145644	NA,A	NA,G	NA,1	NA,inf	NA,inf	NA,0.307571	0.000155208	0.000334718
3	chr11:18803421:T:C	18803421	C,C	T,T	1,1	-inf,inf	inf,inf	0.241488,1.47504	0.000155176	0.000333452
3	chr11:18425326:TA:T	18425326	NA,T	NA,TA	NA,1	NA,-inf	NA,inf	NA,0.300694	0.000155142	0.000334541
3	chr11:18146250:C:T	18146250	NA,T	NA,C	NA,1	NA,inf	NA,inf	NA,0.306962	0.000155101	0.000334489
3	chr11:18982840:C:G	18982840	NA,G	NA,C	NA,1	NA,-inf	NA,inf	NA,0.295405	0.000155061	0.000334292
3	chr11:18788960:C:T	18788960	NA,T	NA,C	NA,1	NA,inf	NA,inf	NA,0.336717	0.000154986	0.000334546
3	chr11:18935730:G:A	18935730	NA,A	NA,G	NA,1	NA,inf	NA,inf	NA,0.3505	0.000154964	0.000333349
3	chr11:18425873:G:A	18425873	NA,A	NA,G	NA,1	NA,inf	NA,inf	NA,0.340942	0.000154963	0.000335106
3	chr11:18432489:G:A	18432489	NA,A	NA,G	NA,1	NA,-inf	NA,inf	NA,0.298808	0.000154811	0.000333828
3	chr11:18714050:C:T	18714050	NA,T	NA,C	NA,1	NA,inf	NA,inf	NA,0.314337	0.000154787	0.000333362
3	chr11:18767355:G:A	18767355	NA,A	NA,G	NA,1	NA,-inf	NA,inf	NA,0.298419	0.00015476	0.00033373
3	chr11:18177171:A:G	18177171	NA,G	NA,A	NA,1	NA,inf	NA,inf	NA,0.295666	0.000154573	0.000333517
3	chr11:18302670:C:A	18302670	NA,A	NA,C	NA,1	NA,-inf	NA,inf	NA,0.256235	0.000154498	0.000332563
3	chr11:18903186:C:T	18903186	NA,T	NA,C	NA,1	NA,-inf	NA,inf	NA,0.223003	0.000154482	0.000332592
3	chr11:18118851:C:T	18118851	NA,T	NA,C	NA,1	NA,-inf	NA,inf	NA,0.293675	0.000154381	0.000332976
3	chr11:18550995:T:A	18550995	A,A	T,T	1,1	inf,inf	inf,inf	1.22508,0.649469	0.000154253	0.000350946
3	chr11:18800490:A:G	18800490	G,G	A,A	1,1	inf,-inf	inf,inf	1.13245,0.718613	0.000154252	0.000334211
3	chr11:18878606:G:C	18878606	C,C	G,G	1,1	-inf,-inf	inf,inf	0.25692,1.15832	0.000154188	0.000329148
3	chr11:18156033:G:A	18156033	NA,A	NA,G	NA,1	NA,inf	NA,inf	NA,0.301585	0.000154153	0.000332456
3	chr11:19007256:C:G	19007256	NA,G	NA,C	NA,1	NA,-inf	NA,inf	NA,0.308683	0.000154147	0.00033205
3	chr11:19079369:C:T	19079369	NA,T	NA,C	NA,1	NA,-inf	NA,inf	NA,0.282405	0.000154147	0.000332567
3	chr11:19010832:G:T	19010832	NA,T	NA,G	NA,1	NA,-inf	NA,inf	NA,0.235351	0.00015414	0.000331721
3	chr11:18973657:C:G	18973657	NA,G	NA,C	NA,1	NA,-inf	NA,inf	NA,0.279408	0.000154016	0.000331853
3	chr11:18278935:T:C	18278935	NA,C	NA,T	NA,1	NA,inf	NA,inf	NA,0.28947	0.000153903	0.000331847
3	chr11:18851939:A:G	18851939	NA,G	NA,A	NA,1	NA,-inf	NA,inf	NA,0.289814	0.000153822	0.000331414
3	chr11:18131198:C:A	18131198	NA,A	NA,C	NA,1	NA,inf	NA,inf	NA,0.335328	0.000153765	0.000332632
3	chr11:18797829:C:T	18797829	NA,T	NA,C	NA,1	NA,inf	NA,inf	NA,0.298809	0.000153649	0.000331664
3	chr11:18182549:T:G	18182549	NA,G	NA,T	NA,1	NA,-inf	NA,inf	NA,0.288202	0.000153643	0.000331361
3	chr11:18511560:A:G	18511560	G,NA	A,NA	1,NA	inf,NA	inf,NA	0.583998,NA	0.000153617	0.000337086
3	chr11:19004581:A:G	19004581	NA,G	NA,A	NA,1	NA,-inf	NA,inf	NA,0.233941	0.0001536	0.000330616
3	chr11:18445751:G:A	18445751	NA,A	NA,G	NA,1	NA,-inf	NA,inf	NA,0.291173	0.000153498	0.000330999
3	chr11:18604217:T:C	18604217	NA,C	NA,T	NA,1	NA,-inf	NA,inf	NA,0.395582	0.000153473	0.000334238
3	chr11:18875139:AT:A	18875139	NA,A	NA,AT	NA,1	NA,-inf	NA,inf	NA,0.266484	0.000153429	0.000330932
3	chr11:18457784:C:T	18457784	T,NA	C,NA	1,NA	-inf,NA	inf,NA	0.458689,NA	0.000153216	0.000331217
3	chr11:18925320:G:A	18925320	NA,A	NA,G	NA,1	NA,inf	NA,inf	NA,0.28278	0.00015306	0.000330293
3	chr11:18611957:G:A	18611957	NA,A	NA,G	NA,1	NA,inf	NA,inf	NA,0.358757	0.000153016	0.000330906
3	chr11:18922534:C:T	18922534	NA,T	NA,C	NA,1	NA,-inf	NA,inf	NA,0.28675	0.000153012	0.000329719
3	chr11:18733722:C:T	18733722	NA,T	NA,C	NA,1	NA,inf	NA,inf	NA,0.281898	0.00015298	0.000329665
3	chr11:19112386:G:A	19112386	NA,A	NA,G	NA,1	NA,-inf	NA,inf	NA,0.280623	0.000152891	0.000329744
3	chr11:19006865:C:T	19006865	NA,T	NA,C	NA,1	NA,-inf	NA,inf	NA,0.222552	0.000152832	0.000328992
3	chr11:18195613:T:C	18195613	NA,C	NA,T	NA,1	NA,inf	NA,inf	NA,0.260533	0.000152655	0.000329014
3	chr11:18427212:C:T	18427212	NA,T	NA,C	NA,1	NA,-inf	NA,inf	NA,0.27144	0.000152519	0.00032888
3	chr11:18647846:G:A	18647846	A,NA	G,NA	1,NA	inf,NA	inf,NA	0.600106,NA	0.000152512	0.00033556
3	chr11:18347758:A:G	18347758	NA,G	NA,A	NA,1	NA,-inf	NA,inf	NA,0.283752	0.000152502	0.000328917
3	chr11:19110005:A:C	19110005	C,NA	A,NA	1,NA	inf,NA	inf,NA	0.391702,NA	0.0001525	0.000327789
3	chr11:18687983:T:C	18687983	NA,C	NA,T	NA,1	NA,-inf	NA,inf	NA,0.278579	0.000152485	0.000329052
3	chr11:18816052:T:A	18816052	NA,A	NA,T	NA,1	NA,-inf	NA,inf	NA,0.269924	0.000152475	0.000328169
3	chr11:18203148:G:A	18203148	NA,A	NA,G	NA,1	NA,inf	NA,inf	NA,0.280694	0.000152436	0.000328956
3	chr11:18925336:G:A	18925336	NA,A	NA,G	NA,1	NA,-inf	NA,inf	NA,0.27037	0.000152417	0.000328002
3	chr11:18670127:G:A	18670127	A,A	G,G	1,1	-inf,-inf	inf,inf	2.40209,1.56034	0.000152332	0.00208348
3	chr11:18514283:C:A	18514283	A,A	C,C	1,1	-inf,-inf	inf,inf	0.346845,0.96553	0.00015233	0.000322044
3	chr11:18631650:T:C	18631650	C,NA	T,NA	1,NA	inf,NA	inf,NA	0.541319,NA	0.000152271	0.000330956
3	chr11:18293238:C:T	18293238	NA,T	NA,C	NA,1	NA,-inf	NA,inf	NA,0.273687	0.000152266	0.000328565
3	chr11:18925921:G:T	18925921	NA,T	NA,G	NA,1	NA,inf	NA,inf	NA,0.277916	0.000152214	0.000328466
3	chr11:18683315:T:C	18683315	NA,C	NA,T	NA,1	NA,-inf	NA,inf	NA,0.26677	0.000152185	0.000328215
3	chr11:19043869:C:T	19043869	NA,T	NA,C	NA,1	NA,-inf	NA,inf	NA,0.273248	0.000151977	0.00032755
3	chr11:18194613:T:C	18194613	NA,C	NA,T	NA,1	NA,inf	NA,inf	NA,0.265164	0.000151968	0.000327556
3	chr11:18948711:G:A	18948711	NA,A	NA,G	NA,1	NA,-inf	NA,inf	NA,0.264075	0.000151963	0.000327436
3	chr11:18431266:G:C	18431266	NA,C	NA,G	NA,1	NA,-inf	NA,inf	NA,0.281612	0.000151885	0.000327524
3	chr11:19030257:C:T	19030257	NA,T	NA,C	NA,1	NA,-inf	NA,inf	NA,0.277554	0.000151759	0.000327191
3	chr11:18764039:T:A	18764039	A,NA	T,NA	1,NA	inf,NA	inf,NA	0.317927,NA	0.000151759	0.000323119
3	chr11:18786454:G:A	18786454	NA,A	NA,G	NA,1	NA,-inf	NA,inf	NA,0.29431	0.000151666	0.000326764
3	chr11:19062845:C:T	19062845	NA,T	NA,C	NA,1	NA,-inf	NA,inf	NA,0.232669	0.000151451	0.000327106
3	chr11:18258609:G:A	18258609	NA,A	NA,G	NA,1	NA,inf	NA,inf	NA,0.286348	0.00015137	0.00032657
3	chr11:18214645:A:C	18214645	NA,C	NA,A	NA,1	NA,-inf	NA,inf	NA,0.250189	0.000151341	0.00032577
3	chr11:18149484:A:C	18149484	NA,C	NA,A	NA,1	NA,inf	NA,inf	NA,0.284158	0.000151249	0.000326189
3	chr11:18760786:C:T	18760786	NA,T	NA,C	NA,1	NA,inf	NA,inf	NA,0.321007	0.000151194	0.0003269
3	chr11:18718681:G:T	18718681	NA,T	NA,G	NA,1	NA,-inf	NA,inf	NA,0.253778	0.000151148	0.000326067
3	chr11:19060880:C:T	19060880	NA,T	NA,C	NA,1	NA,-inf	NA,inf	NA,0.230895	0.000151117	0.00032638
3	chr11:19066317:A:G	19066317	NA,G	NA,A	NA,1	NA,-inf	NA,inf	NA,0.230856	0.000151111	0.000326368
3	chr11:18461385:C:T	18461385	T,T	C,C	1,1	-inf,-inf	inf,inf	0.583408,0.984596	0.000151019	0.00032474
3	chr11:18658883:A:G	18658883	NA,G	NA,A	NA,1	NA,inf	NA,inf	NA,0.268636	0.000150951	0.000325634
3	chr11:18457142:C:T	18457142	NA,T	NA,C	NA,1	NA,-inf	NA,inf	NA,0.293315	0.0001509	0.000325069
3	chr11:18945427:C:T	18945427	NA,T	NA,C	NA,1	NA,-inf	NA,inf	NA,0.257408	0.000150892	0.000325126
3	chr11:18120273:T:G	18120273	NA,G	NA,T	NA,1	NA,inf	NA,inf	NA,0.317255	0.000150878	0.000326342
3	chr11:18312672:G:A	18312672	NA,A	NA,G	NA,1	NA,-inf	NA,inf	NA,0.272508	0.000150691	0.000325033
3	chr11:19052467:G:A	19052467	NA,A	NA,G	NA,1	NA,-inf	NA,inf	NA,0.280917	0.000150661	0.000324697
3	chr11:18506702:T:A	18506702	NA,A	NA,T	NA,1	NA,-inf	NA,inf	NA,0.273589	0.000150592	0.000324789
3	chr11:18581903:T:C	18581903	NA,C	NA,T	NA,1	NA,-inf	NA,inf	NA,0.241618	0.000150582	0.00032425
3	chr11:18950865:C:G	18950865	NA,G	NA,C	NA,1	NA,-inf	NA,inf	NA,0.209055	0.000150548	0.000324109
3	chr11:18737485:C:T	18737485	NA,T	NA,C	NA,1	NA,inf	NA,inf	NA,0.260592	0.000150501	0.000324878
3	chr11:18399690:C:T	18399690	T,T	C,C	1,1	inf,-inf	inf,inf	0.302672,1.28971	0.000150496	0.000330566
3	chr11:18516268:G:C	18516268	C,C	G,G	1,1	-inf,-inf	inf,inf	0.886957,0.279462	0.000150476	0.000314774
3	chr11:18421927:T:C	18421927	NA,C	NA,T	NA,1	NA,inf	NA,inf	NA,0.309443	0.00015042	0.000325177
3	chr11:19100932:C:T	19100932	NA,T	NA,C	NA,1	NA,-inf	NA,inf	NA,0.266906	0.00015037	0.000324047
3	chr11:19022546:C:T	19022546	NA,T	NA,C	NA,1	NA,-inf	NA,inf	NA,0.26294	0.000150321	0.000323933
3	chr11:19020605:G:T	19020605	NA,T	NA,G	NA,1	NA,-inf	NA,inf	NA,0.280172	0.000150314	0.000324057
3	chr11:19107331:G:A	19107331	NA,A	NA,G	NA,1	NA,inf	NA,inf	NA,0.265626	0.000150227	0.000324099
3	chr11:18207775:G:T	18207775	NA,T	NA,G	NA,1	NA,-inf	NA,inf	NA,0.259981	0.000150211	0.000323797
3	chr11:18387807:G:A	18387807	NA,A	NA,G	NA,1	NA,inf	NA,inf	NA,0.283707	0.000150107	0.000324216
3	chr11:18445659:G:C	18445659	NA,C	NA,G	NA,1	NA,inf	NA,inf	NA,0.273349	0.000150057	0.000323515
3	chr11:18863300:A:T	18863300	T,NA	A,NA	1,NA	inf,NA	inf,NA	0.544468,NA	0.000150055	0.000327766
3	chr11:18426441:C:T	18426441	NA,T	NA,C	NA,1	NA,inf	NA,inf	NA,0.307682	0.00015002	0.000324324
3	chr11:18207619:G:A	18207619	NA,A	NA,G	NA,1	NA,-inf	NA,inf	NA,0.25834	0.000149956	0.000323247
3	chr11:18883270:AACTGGACTCCTTCCTTACACCTTACACAAAAGATTAACTCAAGATGGATTAAG:A	18883270	NA,A	NA,AACTGGACTCCTTCCTTACACCTTACACAAAAGATTAACTCAAGATGGATTAAG	NA,1	NA,-inf	NA,inf	NA,0.277977	0.000149912	0.00032301
3	chr11:18361202:AAAT:A	18361202	NA,A	NA,AAAT	NA,1	NA,-inf	NA,inf	NA,0.229121	0.0001499	0.000322697
3	chr11:18596341:C:T	18596341	NA,T	NA,C	NA,1	NA,inf	NA,inf	NA,0.268563	0.000149892	0.000323202
3	chr11:18233432:T:G	18233432	NA,G	NA,T	NA,1	NA,-inf	NA,inf	NA,0.238221	0.000149859	0.000322496
3	chr11:18916364:T:C	18916364	NA,C	NA,T	NA,1	NA,inf	NA,inf	NA,0.263534	0.000149832	0.000323309
3	chr11:18913169:G:A	18913169	NA,A	NA,G	NA,1	NA,inf	NA,inf	NA,0.263532	0.000149829	0.000323303
3	chr11:18205010:A:G	18205010	NA,G	NA,A	NA,1	NA,-inf	NA,inf	NA,0.256788	0.000149782	0.000322879
3	chr11:18153002:G:A	18153002	NA,A	NA,G	NA,1	NA,-inf	NA,inf	NA,0.25137	0.000149761	0.0003231
3	chr11:19081353:A:G	19081353	NA,G	NA,A	NA,1	NA,inf	NA,inf	NA,0.295874	0.000149657	0.000323355
3	chr11:18915971:G:A	18915971	NA,A	NA,G	NA,1	NA,inf	NA,inf	NA,0.262265	0.000149628	0.000322869
3	chr11:18207895:GAGTA:G	18207895	NA,G	NA,GAGTA	NA,1	NA,-inf	NA,inf	NA,0.256189	0.000149602	0.000322487
3	chr11:18244655:T:C	18244655	NA,C	NA,T	NA,1	NA,inf	NA,inf	NA,0.280017	0.000149587	0.000322259
3	chr11:18659577:A:G	18659577	NA,G	NA,A	NA,1	NA,-inf	NA,inf	NA,0.265379	0.000149547	0.000322488
3	chr11:18858776:T:A	18858776	NA,A	NA,T	NA,1	NA,-inf	NA,inf	NA,0.243183	0.00014954	0.000322545
3	chr11:18204888:A:C	18204888	NA,C	NA,A	NA,1	NA,inf	NA,inf	NA,0.278094	0.000149408	0.000322491
3	chr11:18411458:T:C	18411458	C,C	T,T	1,1	inf,-inf	inf,inf	0.604095,1.13906	0.000149267	0.000332893
3	chr11:18988144:T:C	18988144	NA,C	NA,T	NA,1	NA,inf	NA,inf	NA,0.256859	0.00014925	0.00032136
3	chr11:19005950:A:G	19005950	NA,G	NA,A	NA,1	NA,inf	NA,inf	NA,0.260043	0.000149249	0.000322057
3	chr11:19005314:T:C	19005314	NA,C	NA,T	NA,1	NA,inf	NA,inf	NA,0.260043	0.000149249	0.000322057
3	chr11:18662252:G:A	18662252	NA,A	NA,G	NA,1	NA,inf	NA,inf	NA,0.257334	0.000149224	0.000321849
3	chr11:18931182:C:T	18931182	NA,T	NA,C	NA,1	NA,inf	NA,inf	NA,0.246775	0.000149194	0.000322247
3	chr11:19022889:T:G	19022889	NA,G	NA,T	NA,1	NA,inf	NA,inf	NA,0.259493	0.000149161	0.000321868
3	chr11:18692985:A:T	18692985	NA,T	NA,A	NA,1	NA,inf	NA,inf	NA,0.258182	0.000149143	0.000321605
3	chr11:18208392:G:C	18208392	NA,C	NA,G	NA,1	NA,-inf	NA,inf	NA,0.253415	0.00014911	0.000321436
3	chr11:18900944:T:C	18900944	C,C	T,T	1,1	inf,-inf	inf,inf	0.15318,1.28831	0.000149085	0.000320844
3	chr11:18304424:T:C	18304424	NA,C	NA,T	NA,1	NA,-inf	NA,inf	NA,0.26081	0.00014908	0.000321583
3	chr11:18212224:C:T	18212224	NA,T	NA,C	NA,1	NA,-inf	NA,inf	NA,0.258648	0.00014896	0.000321201
3	chr11:18484005:G:A	18484005	A,NA	G,NA	1,NA	inf,NA	inf,NA	0.669147,NA	0.00014895	0.000329961
3	chr11:18393156:GCTAT:G	18393156	NA,G	NA,GCTAT	NA,1	NA,-inf	NA,inf	NA,0.259244	0.000148899	0.00032129
3	chr11:18439625:T:C	18439625	NA,C	NA,T	NA,1	NA,inf	NA,inf	NA,0.298742	0.000148739	0.000321527
3	chr11:18685772:T:C	18685772	NA,C	NA,T	NA,1	NA,-inf	NA,inf	NA,0.255115	0.000148727	0.000320946
3	chr11:18538387:T:C	18538387	C,C	T,T	1,1	inf,inf	inf,inf	1.22379,0.631713	0.000148692	0.000338523
3	chr11:18814804:C:T	18814804	T,NA	C,NA	1,NA	inf,NA	inf,NA	0.502787,NA	0.000148625	0.000323445
3	chr11:18764857:C:T	18764857	NA,T	NA,C	NA,1	NA,inf	NA,inf	NA,0.289132	0.000148603	0.000320151
3	chr11:18411394:T:C	18411394	C,C	T,T	1,1	inf,-inf	inf,inf	0.612909,1.13078	0.00014859	0.000331527
3	chr11:19051051:T:A	19051051	NA,A	NA,T	NA,1	NA,-inf	NA,inf	NA,0.273709	0.000148585	0.000320147
3	chr11:18440736:TG:T	18440736	NA,T	NA,TG	NA,1	NA,inf	NA,inf	NA,0.297436	0.000148578	0.000321173
3	chr11:18691361:T:C	18691361	NA,C	NA,T	NA,1	NA,inf	NA,inf	NA,0.25696	0.000148506	0.000320141
3	chr11:18956220:G:A	18956220	NA,A	NA,G	NA,1	NA,-inf	NA,inf	NA,0.260651	0.000148499	0.000320114
3	chr11:18419891:A:G	18419891	NA,G	NA,A	NA,1	NA,inf	NA,inf	NA,0.296769	0.000148479	0.000320958
3	chr11:18200105:A:G	18200105	NA,G	NA,A	NA,1	NA,-inf	NA,inf	NA,0.248794	0.000148471	0.000320054
3	chr11:18412173:C:G	18412173	G,G	C,C	1,1	inf,-inf	inf,inf	0.629567,1.11845	0.000148456	0.000331622
3	chr11:18439964:C:T	18439964	NA,T	NA,C	NA,1	NA,inf	NA,inf	NA,0.296304	0.000148411	0.00032081
3	chr11:18309829:T:C	18309829	NA,C	NA,T	NA,1	NA,-inf	NA,inf	NA,0.220376	0.000148385	0.000319461
3	chr11:19023724:C:T	19023724	NA,T	NA,C	NA,1	NA,-inf	NA,inf	NA,0.203558	0.000148298	0.000319278
3	chr11:18430892:T:C	18430892	NA,C	NA,T	NA,1	NA,inf	NA,inf	NA,0.295517	0.000148293	0.000320553
3	chr11:18716405:C:A	18716405	A,A	C,C	1,1	-inf,-inf	inf,inf	1.3422,0.264568	0.000148289	0.000328299
3	chr11:18432085:T:C	18432085	NA,C	NA,T	NA,1	NA,inf	NA,inf	NA,0.295266	0.000148255	0.000320471
3	chr11:18325252:A:G	18325252	NA,G	NA,A	NA,1	NA,inf	NA,inf	NA,0.313362	0.000148252	0.000321278
3	chr11:18698630:A:AT	18698630	NA,AT	NA,A	NA,1	NA,inf	NA,inf	NA,0.253053	0.000148234	0.000319645
3	chr11:18418627:A:G	18418627	NA,G	NA,A	NA,1	NA,inf	NA,inf	NA,0.295074	0.000148227	0.000320408
3	chr11:19007763:A:G	19007763	G,G	A,A	1,1	inf,-inf	inf,inf	0.0938179,1.33951	0.000148184	0.000318455
3	chr11:18250498:C:A	18250498	NA,A	NA,C	NA,1	NA,-inf	NA,inf	NA,0.215579	0.000148142	0.000318968
3	chr11:18950550:C:T	18950550	NA,T	NA,C	NA,1	NA,-inf	NA,inf	NA,0.240648	0.000148135	0.000319215
3	chr11:18639537:CT:C	18639537	NA,C	NA,CT	NA,1	NA,-inf	NA,inf	NA,0.269476	0.000148105	0.00031944
3	chr11:19058517:C:T	19058517	NA,T	NA,C	NA,1	NA,inf	NA,inf	NA,0.284539	0.000148076	0.000319737
3	chr11:18937120:G:C	18937120	NA,C	NA,G	NA,1	NA,inf	NA,inf	NA,0.282888	0.000148066	0.000319647
3	chr11:18278438:T:A	18278438	NA,A	NA,T	NA,1	NA,inf	NA,inf	NA,0.252735	0.000147988	0.000319191
3	chr11:18918887:G:A	18918887	NA,A	NA,G	NA,1	NA,inf	NA,inf	NA,0.251232	0.000147921	0.000319186
3	chr11:19042745:A:G	19042745	NA,G	NA,A	NA,1	NA,-inf	NA,inf	NA,0.240218	0.000147888	0.000319175
3	chr11:18389710:G:C	18389710	NA,C	NA,G	NA,1	NA,inf	NA,inf	NA,0.261568	0.000147849	0.000318824
3	chr11:18436455:T:C	18436455	NA,C	NA,T	NA,1	NA,inf	NA,inf	NA,0.292425	0.000147835	0.000319558
3	chr11:18205468:A:G	18205468	NA,G	NA,A	NA,1	NA,-inf	NA,inf	NA,0.244349	0.000147809	0.000318634
3	chr11:18762381:T:A	18762381	A,NA	T,NA	1,NA	inf,NA	inf,NA	0.288651,NA	0.000147772	0.000314581
3	chr11:18935763:A:G	18935763	NA,G	NA,A	NA,1	NA,inf	NA,inf	NA,0.26543	0.00014775	0.000318085
3	chr11:18204672:G:A	18204672	NA,A	NA,G	NA,1	NA,-inf	NA,inf	NA,0.243861	0.000147733	0.000318471
3	chr11:18206773:C:A	18206773	NA,A	NA,C	NA,1	NA,-inf	NA,inf	NA,0.243861	0.000147733	0.000318471
3	chr11:19027701:A:G	19027701	NA,G	NA,A	NA,1	NA,-inf	NA,inf	NA,0.246888	0.000147675	0.00031826
3	chr11:18584970:T:C	18584970	NA,C	NA,T	NA,1	NA,inf	NA,inf	NA,0.255713	0.000147594	0.000318136
3	chr11:18200101:T:C	18200101	NA,C	NA,T	NA,1	NA,-inf	NA,inf	NA,0.242978	0.000147572	0.000318121
3	chr11:18387500:G:C	18387500	NA,C	NA,G	NA,1	NA,inf	NA,inf	NA,0.259713	0.000147567	0.000318216
3	chr11:18204781:A:G	18204781	NA,G	NA,A	NA,1	NA,-inf	NA,inf	NA,0.242613	0.000147539	0.000318053
3	chr11:18426235:G:C	18426235	NA,C	NA,G	NA,1	NA,inf	NA,inf	NA,0.289835	0.000147424	0.000318668
3	chr11:18840161:C:T	18840161	T,NA	C,NA	1,NA	inf,NA	inf,NA	0.297555,NA	0.000147341	0.000314654
3	chr11:18950984:T:C	18950984	NA,C	NA,T	NA,1	NA,-inf	NA,inf	NA,0.235412	0.00014731	0.000317442
3	chr11:18426232:T:TA	18426232	NA,TA	NA,T	NA,1	NA,inf	NA,inf	NA,0.288722	0.00014727	0.000318331
3	chr11:18421647:TG:T	18421647	NA,T	NA,TG	NA,1	NA,inf	NA,inf	NA,0.288563	0.000147259	0.000318307
3	chr11:18282587:C:T	18282587	NA,T	NA,C	NA,1	NA,inf	NA,inf	NA,0.314609	0.000147254	0.000319321
3	chr11:18812917:T:G	18812917	NA,G	NA,T	NA,1	NA,-inf	NA,inf	NA,0.250178	0.000147248	0.000317292
3	chr11:18449569:A:C	18449569	NA,C	NA,A	NA,1	NA,inf	NA,inf	NA,0.291545	0.000147227	0.000318282
3	chr11:18205963:G:C	18205963	NA,C	NA,G	NA,1	NA,-inf	NA,inf	NA,0.240367	0.000147199	0.000317323
3	chr11:18970472:C:G	18970472	NA,G	NA,C	NA,1	NA,-inf	NA,inf	NA,0.244458	0.000146888	0.000316702
3	chr11:18397181:G:A	18397181	NA,A	NA,G	NA,1	NA,-inf	NA,inf	NA,0.240165	0.000146872	0.000316845
3	chr11:19032780:T:C	19032780	NA,C	NA,T	NA,1	NA,inf	NA,inf	NA,0.251163	0.00014686	0.000317077
3	chr11:18689350:G:T	18689350	NA,T	NA,G	NA,1	NA,inf	NA,inf	NA,0.246037	0.000146836	0.00031655
3	chr11:18184787:T:C	18184787	C,C	T,T	1,1	inf,inf	inf,inf	0.080521,1.1911	0.000146833	0.000314482
3	chr11:19007725:C:T	19007725	NA,T	NA,C	NA,1	NA,inf	NA,inf	NA,0.262402	0.000146826	0.000317051
3	chr11:18653742:A:T	18653742	NA,T	NA,A	NA,1	NA,-inf	NA,inf	NA,0.262057	0.000146821	0.00031666
3	chr11:18207228:GAACA:G	18207228	NA,G	NA,GAACA	NA,1	NA,inf	NA,inf	NA,0.262182	0.000146781	0.000317132
3	chr11:19041073:G:T	19041073	NA,T	NA,G	NA,1	NA,-inf	NA,inf	NA,0.233524	0.000146761	0.000316744
3	chr11:18474481:G:A	18474481	NA,A	NA,G	NA,1	NA,-inf	NA,inf	NA,0.245496	0.000146726	0.000316581
3	chr11:18745350:C:T	18745350	NA,T	NA,C	NA,1	NA,-inf	NA,inf	NA,0.341076	0.000146724	0.000317854
3	chr11:19044086:A:G	19044086	NA,G	NA,A	NA,1	NA,-inf	NA,inf	NA,0.240605	0.000146685	0.000316084
3	chr11:18687844:T:C	18687844	C,C	T,T	1,1	-inf,inf	inf,inf	4.67133,0.0853065	0.000146666	0.0211323
3	chr11:18898941:T:G	18898941	G,NA	T,NA	1,NA	-inf,NA	inf,NA	0.46549,NA	0.000146649	0.000317925
3	chr11:18206863:C:T	18206863	NA,T	NA,C	NA,1	NA,-inf	NA,inf	NA,0.236771	0.000146641	0.000316122
3	chr11:19049707:TTTTTAAGGTGTG:T	19049707	NA,T	NA,TTTTTAAGGTGTG	NA,1	NA,-inf	NA,inf	NA,0.23258	0.000146618	0.000316433
3	chr11:18205275:G:A	18205275	NA,A	NA,G	NA,1	NA,-inf	NA,inf	NA,0.236459	0.000146595	0.000316024
3	chr11:18449761:G:A	18449761	NA,A	NA,G	NA,1	NA,inf	NA,inf	NA,0.286943	0.000146582	0.000316877
3	chr11:18449655:G:T	18449655	NA,T	NA,G	NA,1	NA,inf	NA,inf	NA,0.286943	0.000146582	0.000316877
3	chr11:18224419:A:T	18224419	NA,T	NA,A	NA,1	NA,-inf	NA,inf	NA,0.241533	0.000146554	0.000316019
3	chr11:18204067:C:G	18204067	NA,G	NA,C	NA,1	NA,-inf	NA,inf	NA,0.238622	0.000146545	0.000315761
3	chr11:18937952:G:A	18937952	NA,A	NA,G	NA,1	NA,inf	NA,inf	NA,0.248769	0.000146539	0.000316281
3	chr11:18236795:C:G	18236795	NA,G	NA,C	NA,1	NA,-inf	NA,inf	NA,0.242758	0.000146426	0.000315765
3	chr11:18404747:G:T	18404747	NA,T	NA,G	NA,1	NA,-inf	NA,inf	NA,0.260194	0.000146426	0.000315492
3	chr11:18147271:T:C	18147271	NA,C	NA,T	NA,1	NA,inf	NA,inf	NA,0.252359	0.000146341	0.000315611
3	chr11:18201935:T:C	18201935	NA,C	NA,T	NA,1	NA,-inf	NA,inf	NA,0.231841	0.000146299	0.000315537
3	chr11:18242881:A:T	18242881	NA,T	NA,A	NA,1	NA,inf	NA,inf	NA,0.282337	0.000146294	0.000315967
3	chr11:18466456:T:C	18466456	NA,C	NA,T	NA,1	NA,inf	NA,inf	NA,0.245144	0.000146274	0.000315633
3	chr11:18645600:A:G	18645600	NA,G	NA,A	NA,1	NA,inf	NA,inf	NA,0.24301	0.000146225	0.000315284
3	chr11:18872927:C:T	18872927	NA,T	NA,C	NA,1	NA,-inf	NA,inf	NA,0.228079	0.000146218	0.000315211
3	chr11:18174671:A:G	18174671	G,NA	A,NA	1,NA	inf,NA	inf,NA	0.351949,NA	0.000146121	0.000313926
3	chr11:19042352:T:C	19042352	NA,C	NA,T	NA,1	NA,-inf	NA,inf	NA,0.219622	0.000146077	0.000315061
3	chr11:19087144:G:A	19087144	NA,A	NA,G	NA,1	NA,-inf	NA,inf	NA,0.20885	0.000145992	0.000315182
3	chr11:18278452:G:A	18278452	NA,A	NA,G	NA,1	NA,inf	NA,inf	NA,0.304999	0.000145904	0.000316347
3	chr11:18229222:G:GTTGCTTAA	18229222	NA,GTTGCTTAA	NA,G	NA,1	NA,-inf	NA,inf	NA,0.237909	0.000145866	0.000314536
3	chr11:18459479:G:C	18459479	NA,C	NA,G	NA,1	NA,inf	NA,inf	NA,0.239962	0.000145745	0.000314281
3	chr11:18718356:A:G	18718356	G,G	A,A	1,1	inf,inf	inf,inf	1.4729,0.159935	0.000145696	0.000328782
3	chr11:18661457:T:C	18661457	NA,C	NA,T	NA,1	NA,-inf	NA,inf	NA,0.23979	0.000145619	0.000314028
3	chr11:18844525:A:G	18844525	NA,G	NA,A	NA,1	NA,-inf	NA,inf	NA,0.231763	0.000145516	0.000313897
3	chr11:18198439:T:C	18198439	NA,C	NA,T	NA,1	NA,-inf	NA,inf	NA,0.229114	0.00014546	0.000313581
3	chr11:18693840:G:A	18693840	NA,A	NA,G	NA,1	NA,inf	NA,inf	NA,0.251404	0.000145373	0.000313258
3	chr11:18801731:C:T	18801731	T,T	C,C	1,1	inf,inf	inf,inf	1.29162,0.218235	0.000145344	0.000315835
3	chr11:18220227:T:C	18220227	NA,C	NA,T	NA,1	NA,-inf	NA,inf	NA,0.226916	0.000145241	0.000313128
3	chr11:18945210:C:T	18945210	NA,T	NA,C	NA,1	NA,-inf	NA,inf	NA,0.237755	0.000145229	0.00031318
3	chr11:18891530:TGAA:T	18891530	NA,T	NA,TGAA	NA,1	NA,-inf	NA,inf	NA,0.219579	0.000145206	0.000313411
3	chr11:18611014:G:C	18611014	NA,C	NA,G	NA,1	NA,inf	NA,inf	NA,0.225819	0.000145152	0.000313065
3	chr11:18770877:T:C	18770877	NA,C	NA,T	NA,1	NA,inf	NA,inf	NA,0.249272	0.000145079	0.000312794
3	chr11:18485977:C:G	18485977	NA,G	NA,C	NA,1	NA,inf	NA,inf	NA,0.231962	0.000145066	0.000312875
3	chr11:18632557:C:T	18632557	NA,T	NA,C	NA,1	NA,inf	NA,inf	NA,0.225016	0.000145057	0.000312874
3	chr11:18481009:T:C	18481009	NA,C	NA,T	NA,1	NA,inf	NA,inf	NA,0.231592	0.000145012	0.000312759
3	chr11:18226668:C:T	18226668	NA,T	NA,C	NA,1	NA,-inf	NA,inf	NA,0.225195	0.00014499	0.000312589
3	chr11:18993148:T:C	18993148	NA,C	NA,T	NA,1	NA,inf	NA,inf	NA,0.254757	0.00014473	0.000312528
3	chr11:18299010:A:C	18299010	NA,C	NA,A	NA,1	NA,-inf	NA,inf	NA,0.175838	0.000144729	0.000310926
3	chr11:19087432:A:G	19087432	NA,G	NA,A	NA,1	NA,inf	NA,inf	NA,0.263516	0.000144667	0.000312505
3	chr11:18701930:T:C	18701930	NA,C	NA,T	NA,1	NA,inf	NA,inf	NA,0.25145	0.000144636	0.000312284
3	chr11:18413171:T:G	18413171	NA,G	NA,T	NA,1	NA,inf	NA,inf	NA,0.211932	0.000144625	0.000312226
3	chr11:18305278:C:T	18305278	NA,T	NA,C	NA,1	NA,-inf	NA,inf	NA,0.174998	0.000144597	0.000310647
3	chr11:18416783:C:T	18416783	NA,T	NA,C	NA,1	NA,inf	NA,inf	NA,0.358547	0.000144501	0.000313845
3	chr11:18742151:A:G	18742151	NA,G	NA,A	NA,1	NA,inf	NA,inf	NA,0.158672	0.000144492	0.00031095
3	chr11:18198697:G:C	18198697	NA,C	NA,G	NA,1	NA,-inf	NA,inf	NA,0.221515	0.000144353	0.000311199
3	chr11:18853651:G:A	18853651	NA,A	NA,G	NA,1	NA,-inf	NA,inf	NA,0.229767	0.000144352	0.000311076
3	chr11:18421533:C:T	18421533	NA,T	NA,C	NA,1	NA,inf	NA,inf	NA,0.236557	0.000144295	0.000311163
3	chr11:19079510:A:G	19079510	G,NA	A,NA	1,NA	inf,NA	inf,NA	0.425895,NA	0.000144239	0.000312282
3	chr11:18926376:T:C	18926376	NA,C	NA,T	NA,1	NA,inf	NA,inf	NA,0.238248	0.000144173	0.000311185
3	chr11:18199227:A:G	18199227	NA,G	NA,A	NA,1	NA,-inf	NA,inf	NA,0.219707	0.000144091	0.000310637
3	chr11:18198711:G:A	18198711	NA,A	NA,G	NA,1	NA,-inf	NA,inf	NA,0.219501	0.000144064	0.000310579
3	chr11:18201993:C:T	18201993	NA,T	NA,C	NA,1	NA,-inf	NA,inf	NA,0.219501	0.000144064	0.000310579
3	chr11:18641675:G:A	18641675	NA,A	NA,G	NA,1	NA,inf	NA,inf	NA,0.239036	0.000144061	0.000310442
3	chr11:18144062:T:C	18144062	NA,C	NA,T	NA,1	NA,-inf	NA,inf	NA,0.226294	0.000144021	0.000310599
3	chr11:19021527:G:A	19021527	NA,A	NA,G	NA,1	NA,inf	NA,inf	NA,0.245502	0.000144018	0.000311018
3	chr11:19019847:G:A	19019847	NA,A	NA,G	NA,1	NA,inf	NA,inf	NA,0.245356	0.000143999	0.000310976
3	chr11:18198728:G:A	18198728	NA,A	NA,G	NA,1	NA,-inf	NA,inf	NA,0.218464	0.000143914	0.000310256
3	chr11:18789146:T:C	18789146	C,C	T,T	1,1	inf,-inf	inf,inf	0.597571,0.886658	0.000143899	0.000308337
3	chr11:18625815:T:C	18625815	NA,C	NA,T	NA,1	NA,-inf	NA,inf	NA,0.233764	0.000143871	0.000310758
3	chr11:18972801:T:A	18972801	NA,A	NA,T	NA,1	NA,-inf	NA,inf	NA,0.165113	0.000143843	0.000309803
3	chr11:18414898:C:T	18414898	NA,T	NA,C	NA,1	NA,inf	NA,inf	NA,0.267073	0.000143839	0.000310907
3	chr11:18808595:T:C	18808595	NA,C	NA,T	NA,1	NA,-inf	NA,inf	NA,0.234561	0.000143838	0.000310263
3	chr11:19115148:A:G	19115148	NA,G	NA,A	NA,1	NA,-inf	NA,inf	NA,0.211808	0.000143774	0.000309678
3	chr11:18410486:CATGG:C	18410486	C,C	CATGG,CATGG	1,1	inf,-inf	inf,inf	0.566364,1.13704	0.000143717	0.000319704
3	chr11:18683470:T:C	18683470	NA,C	NA,T	NA,1	NA,inf	NA,inf	NA,0.218294	0.000143622	0.00030972
3	chr11:19038104:A:G	19038104	NA,G	NA,A	NA,1	NA,-inf	NA,inf	NA,0.234319	0.000143563	0.000309425
3	chr11:18434168:C:T	18434168	NA,T	NA,C	NA,1	NA,inf	NA,inf	NA,0.26371	0.000143423	0.000309991
3	chr11:18621698:C:G	18621698	NA,G	NA,C	NA,1	NA,inf	NA,inf	NA,0.291642	0.000143375	0.00030992
3	chr11:19098954:G:A	19098954	NA,A	NA,G	NA,1	NA,-inf	NA,inf	NA,0.217063	0.000143317	0.000309133
3	chr11:18261340:C:T	18261340	NA,T	NA,C	NA,1	NA,-inf	NA,inf	NA,0.220446	0.000143293	0.000309147
3	chr11:18627648:G:C	18627648	NA,C	NA,G	NA,1	NA,inf	NA,inf	NA,0.21237	0.000143213	0.000308898
3	chr11:18770873:C:T	18770873	NA,T	NA,C	NA,1	NA,inf	NA,inf	NA,0.247324	0.000143192	0.000309351
3	chr11:18258863:CATTT:C	18258863	NA,C	NA,CATTT	NA,1	NA,-inf	NA,inf	NA,0.21498	0.000143191	0.000308658
3	chr11:18855111:C:T	18855111	NA,T	NA,C	NA,1	NA,-inf	NA,inf	NA,0.221399	0.000143189	0.000308587
3	chr11:18636622:C:CT	18636622	NA,CT	NA,C	NA,1	NA,inf	NA,inf	NA,0.290181	0.00014318	0.000309497
3	chr11:19114641:A:G	19114641	NA,G	NA,A	NA,1	NA,inf	NA,inf	NA,0.219576	0.000143164	0.000308776
3	chr11:18414553:C:T	18414553	NA,T	NA,C	NA,1	NA,inf	NA,inf	NA,0.261622	0.00014311	0.000309314
3	chr11:18216483:C:T	18216483	NA,T	NA,C	NA,1	NA,-inf	NA,inf	NA,0.211834	0.000143077	0.000308474
3	chr11:18146569:T:C	18146569	NA,C	NA,T	NA,1	NA,inf	NA,inf	NA,0.230053	0.000143046	0.000308509
3	chr11:18636131:C:G	18636131	G,G	C,C	1,1	inf,inf	inf,inf	1.68859,0.338487	0.000143024	0.000365547
3	chr11:18798424:A:G	18798424	NA,G	NA,A	NA,1	NA,-inf	NA,inf	NA,0.211864	0.000143017	0.000308749
3	chr11:18454629:C:T	18454629	NA,T	NA,C	NA,1	NA,inf	NA,inf	NA,0.257083	0.000143003	0.00030904
3	chr11:18778738:T:G	18778738	G,G	T,T	1,1	inf,-inf	inf,inf	1.3597,0.055409	0.000142984	0.000311963
3	chr11:18421544:A:G	18421544	NA,G	NA,A	NA,1	NA,inf	NA,inf	NA,0.257467	0.000142955	0.00030894
3	chr11:18595297:C:A	18595297	NA,A	NA,C	NA,1	NA,inf	NA,inf	NA,0.216602	0.000142918	0.000308193
3	chr11:19057555:T:A	19057555	A,NA	T,NA	1,NA	inf,NA	inf,NA	0.336179,NA	0.000142904	0.000306687
3	chr11:18228733:A:G	18228733	NA,G	NA,A	NA,1	NA,-inf	NA,inf	NA,0.210469	0.0001429	0.000308098
3	chr11:18445317:T:C	18445317	NA,C	NA,T	NA,1	NA,inf	NA,inf	NA,0.259808	0.000142872	0.000308796
3	chr11:18420071:C:T	18420071	NA,T	NA,C	NA,1	NA,inf	NA,inf	NA,0.259659	0.000142838	0.000308724
3	chr11:18224123:T:G	18224123	NA,G	NA,T	NA,1	NA,-inf	NA,inf	NA,0.209711	0.000142779	0.000307832
3	chr11:18478606:C:T	18478606	NA,T	NA,C	NA,1	NA,-inf	NA,inf	NA,0.182451	0.00014268	0.000307238
3	chr11:18199784:G:A	18199784	NA,A	NA,G	NA,1	NA,-inf	NA,inf	NA,0.209658	0.000142678	0.000307596
3	chr11:18860433:A:G	18860433	G,NA	A,NA	1,NA	-inf,NA	inf,NA	0.324151,NA	0.000142664	0.000306348
3	chr11:18994632:A:G	18994632	NA,G	NA,A	NA,1	NA,-inf	NA,inf	NA,0.21595	0.000142636	0.00030754
3	chr11:18412600:C:A	18412600	NA,A	NA,C	NA,1	NA,-inf	NA,inf	NA,0.200677	0.000142634	0.000307336
3	chr11:18403591:A:AT	18403591	NA,AT	NA,A	NA,1	NA,inf	NA,inf	NA,0.22463	0.000142571	0.000307456
3	chr11:19054594:A:G	19054594	NA,G	NA,A	NA,1	NA,-inf	NA,inf	NA,0.199184	0.000142546	0.000307501
3	chr11:19056276:C:T	19056276	NA,T	NA,C	NA,1	NA,-inf	NA,inf	NA,0.163244	0.000142531	0.000306971
3	chr11:19109545:C:T	19109545	NA,T	NA,C	NA,1	NA,-inf	NA,inf	NA,0.214582	0.000142508	0.00030721
3	chr11:18144132:G:A	18144132	A,NA	G,NA	1,NA	-inf,NA	inf,NA	0.388549,NA	0.000142501	0.000307618
3	chr11:18731732:C:G	18731732	NA,G	NA,C	NA,1	NA,inf	NA,inf	NA,0.219319	0.000142489	0.000307267
3	chr11:18837521:G:A	18837521	NA,A	NA,G	NA,1	NA,-inf	NA,inf	NA,0.217429	0.000142448	0.000307182
3	chr11:18692439:T:C	18692439	NA,C	NA,T	NA,1	NA,inf	NA,inf	NA,0.215266	0.000142376	0.000307447
3	chr11:19092103:A:G	19092103	NA,G	NA,A	NA,1	NA,inf	NA,inf	NA,0.243657	0.000142267	0.000307266
3	chr11:18222123:A:G	18222123	NA,G	NA,A	NA,1	NA,-inf	NA,inf	NA,0.188508	0.000142263	0.000306279
3	chr11:18816542:G:C	18816542	C,NA	G,NA	1,NA	inf,NA	inf,NA	0.353714,NA	0.000142252	0.000305864
3	chr11:18537331:T:A	18537331	A,NA	T,NA	1,NA	-inf,NA	inf,NA	0.327071,NA	0.000142192	0.000305186
3	chr11:18904545:T:C	18904545	C,C	T,T	1,1	-inf,-inf	inf,inf	0.147657,1.36536	0.000142165	0.000308342
3	chr11:18200102:G:A	18200102	NA,A	NA,G	NA,1	NA,-inf	NA,inf	NA,0.206065	0.000142149	0.00030646
3	chr11:18411358:C:T	18411358	T,T	C,C	1,1	inf,-inf	inf,inf	0.575099,1.12611	0.000142138	0.000316378
3	chr11:18994239:GTTTTGAT:G	18994239	NA,G	NA,GTTTTGAT	NA,1	NA,-inf	NA,inf	NA,0.229085	0.000142114	0.00030623
3	chr11:18215913:C:A	18215913	NA,A	NA,C	NA,1	NA,-inf	NA,inf	NA,0.204167	0.000142042	0.000306252
3	chr11:18153380:T:TA	18153380	NA,TA	NA,T	NA,1	NA,inf	NA,inf	NA,0.239711	0.00014201	0.000306796
3	chr11:18595385:C:T	18595385	T,T	C,C	1,1	inf,inf	inf,inf	1.61918,0.13517	0.000141947	0.000318025
3	chr11:18528676:G:A	18528676	NA,A	NA,G	NA,1	NA,-inf	NA,inf	NA,0.211087	0.000141808	0.000305921
3	chr11:19013385:G:A	19013385	A,NA	G,NA	1,NA	inf,NA	inf,NA	0.334453,NA	0.000141745	0.000304558
3	chr11:18663490:C:T	18663490	NA,T	NA,C	NA,1	NA,-inf	NA,inf	NA,0.213787	0.000141735	0.000305869
3	chr11:18473060:C:A	18473060	NA,A	NA,C	NA,1	NA,inf	NA,inf	NA,0.211856	0.000141711	0.00030557
3	chr11:18221777:G:A	18221777	NA,A	NA,G	NA,1	NA,-inf	NA,inf	NA,0.2018	0.00014171	0.000305531
3	chr11:18922697:A:G	18922697	NA,G	NA,A	NA,1	NA,-inf	NA,inf	NA,0.211862	0.000141693	0.00030551
3	chr11:18418244:T:A	18418244	NA,A	NA,T	NA,1	NA,-inf	NA,inf	NA,0.193293	0.000141637	0.000305203
3	chr11:18226171:C:T	18226171	NA,T	NA,C	NA,1	NA,-inf	NA,inf	NA,0.183563	0.000141597	0.000304857
3	chr11:18685581:A:G	18685581	NA,G	NA,A	NA,1	NA,inf	NA,inf	NA,0.209256	0.000141578	0.000305226
3	chr11:18199482:G:A	18199482	NA,A	NA,G	NA,1	NA,-inf	NA,inf	NA,0.20129	0.00014154	0.00030515
3	chr11:18654272:C:T	18654272	NA,T	NA,C	NA,1	NA,-inf	NA,inf	NA,0.210512	0.00014153	0.000305229
3	chr11:18924117:A:G	18924117	NA,G	NA,A	NA,1	NA,inf	NA,inf	NA,0.251332	0.000141528	0.000304797
3	chr11:18802070:AT:A	18802070	A,A	AT,AT	1,1	-inf,inf	inf,inf	1.31712,0.165933	0.000141516	0.000307003
3	chr11:19096390:C:A	19096390	NA,A	NA,C	NA,1	NA,inf	NA,inf	NA,0.237605	0.000141486	0.000305565
3	chr11:18767977:T:C	18767977	NA,C	NA,T	NA,1	NA,inf	NA,inf	NA,0.207492	0.0001414	0.000305036
3	chr11:19097715:A:G	19097715	NA,G	NA,A	NA,1	NA,-inf	NA,inf	NA,0.202513	0.000141394	0.000304987
3	chr11:18813851:C:T	18813851	T,T	C,C	1,1	-inf,inf	inf,inf	0.590361,1.06436	0.000141382	0.000304396
3	chr11:19046627:T:G	19046627	NA,G	NA,T	NA,1	NA,-inf	NA,inf	NA,0.218692	0.000141366	0.000304537
3	chr11:18200276:G:A	18200276	NA,A	NA,G	NA,1	NA,-inf	NA,inf	NA,0.199712	0.00014133	0.000304698
3	chr11:18547845:G:A	18547845	A,A	G,G	1,1	-inf,-inf	inf,inf	3.03337,0.224249	0.000141321	0.000902242
3	chr11:18442663:T:C	18442663	NA,C	NA,T	NA,1	NA,-inf	NA,inf	NA,0.208435	0.000141309	0.000304748
3	chr11:18775195:T:C	18775195	NA,C	NA,T	NA,1	NA,inf	NA,inf	NA,0.253501	0.000141284	0.000304419
3	chr11:18660465:T:C	18660465	C,NA	T,NA	1,NA	inf,NA	inf,NA	0.550645,NA	0.000141259	0.000310391
3	chr11:19088664:G:C	19088664	NA,C	NA,G	NA,1	NA,inf	NA,inf	NA,0.228048	0.000141255	0.000305274
3	chr11:18871362:C:T	18871362	T,NA	C,NA	1,NA	inf,NA	inf,NA	0.493079,NA	0.000141184	0.000308058
3	chr11:18134820:C:T	18134820	NA,T	NA,C	NA,1	NA,inf	NA,inf	NA,0.204082	0.00014117	0.000304598
3	chr11:18133370:G:A	18133370	NA,A	NA,G	NA,1	NA,inf	NA,inf	NA,0.204082	0.00014117	0.000304598
3	chr11:18633113:T:C	18633113	NA,C	NA,T	NA,1	NA,-inf	NA,inf	NA,0.200657	0.000141121	0.000304633
3	chr11:18966702:C:T	18966702	NA,T	NA,C	NA,1	NA,-inf	NA,inf	NA,0.198441	0.000141102	0.000304158
3	chr11:18221484:G:T	18221484	NA,T	NA,G	NA,1	NA,-inf	NA,inf	NA,0.203764	0.000141032	0.000304129
3	chr11:18576066:C:G	18576066	NA,G	NA,C	NA,1	NA,-inf	NA,inf	NA,0.178415	0.000141016	0.00030376
3	chr11:18985535:T:C	18985535	NA,C	NA,T	NA,1	NA,-inf	NA,inf	NA,0.192997	0.000140991	0.0003039
3	chr11:18214355:AATTTTGTGGGAGTCTCTAAATGTTTCCTCTTAAAGGTTCATTATTAAAAGTGGT:A	18214355	NA,A	NA,AATTTTGTGGGAGTCTCTAAATGTTTCCTCTTAAAGGTTCATTATTAAAAGTGGT	NA,1	NA,-inf	NA,inf	NA,0.19644	0.000140985	0.000303973
3	chr11:18323068:G:C	18323068	NA,C	NA,G	NA,1	NA,inf	NA,inf	NA,0.206737	0.00014098	0.000304041
3	chr11:18217109:A:G	18217109	NA,G	NA,A	NA,1	NA,-inf	NA,inf	NA,0.195941	0.000140913	0.000303818
3	chr11:18250968:A:G	18250968	NA,G	NA,A	NA,1	NA,-inf	NA,inf	NA,0.188922	0.000140901	0.000304297
3	chr11:18996135:T:C	18996135	C,NA	T,NA	1,NA	inf,NA	inf,NA	0.32926,NA	0.000140884	0.0003027
3	chr11:18199887:C:T	18199887	NA,T	NA,C	NA,1	NA,inf	NA,inf	NA,0.202805	0.000140845	0.000303917
3	chr11:18930882:C:G	18930882	NA,G	NA,C	NA,1	NA,inf	NA,inf	NA,0.201465	0.000140837	0.000303891
3	chr11:18877442:C:T	18877442	NA,T	NA,C	NA,1	NA,-inf	NA,inf	NA,0.20393	0.000140836	0.000303536
3	chr11:18776006:T:C	18776006	NA,C	NA,T	NA,1	NA,-inf	NA,inf	NA,0.196938	0.000140818	0.000303726
3	chr11:18686938:C:T	18686938	T,T	C,C	1,1	-inf,inf	inf,inf	4.67215,0.0158858	0.000140757	0.0204494
3	chr11:18984064:A:G	18984064	NA,G	NA,A	NA,1	NA,-inf	NA,inf	NA,0.203992	0.000140756	0.000303533
3	chr11:18220476:G:A	18220476	NA,A	NA,G	NA,1	NA,-inf	NA,inf	NA,0.194828	0.000140754	0.000303474
3	chr11:18214334:C:T	18214334	NA,T	NA,C	NA,1	NA,-inf	NA,inf	NA,0.194619	0.000140745	0.000303455
3	chr11:18886279:C:T	18886279	NA,T	NA,C	NA,1	NA,-inf	NA,inf	NA,0.20278	0.000140686	0.000303215
3	chr11:18887418:C:T	18887418	NA,T	NA,C	NA,1	NA,-inf	NA,inf	NA,0.20278	0.000140686	0.000303215
3	chr11:18871176:A:T	18871176	NA,T	NA,A	NA,1	NA,-inf	NA,inf	NA,0.20278	0.000140686	0.000303215
3	chr11:18227519:G:A	18227519	NA,A	NA,G	NA,1	NA,-inf	NA,inf	NA,0.176752	0.000140672	0.000302884
3	chr11:18775104:T:C	18775104	NA,C	NA,T	NA,1	NA,inf	NA,inf	NA,0.247634	0.00014058	0.000302918
3	chr11:18686742:C:T	18686742	NA,T	NA,C	NA,1	NA,inf	NA,inf	NA,0.388204	0.000140539	0.000306736
3	chr11:18746467:C:G	18746467	NA,G	NA,C	NA,1	NA,inf	NA,inf	NA,0.19258	0.000140452	0.000303027
3	chr11:18699811:T:C	18699811	NA,C	NA,T	NA,1	NA,inf	NA,inf	NA,0.198428	0.000140449	0.000302935
3	chr11:18938067:A:G	18938067	G,G	A,A	1,1	-inf,inf	inf,inf	0.548925,0.977692	0.0001404	0.000300292
3	chr11:18455987:C:T	18455987	NA,T	NA,C	NA,1	NA,inf	NA,inf	NA,0.240009	0.00014038	0.000303364
3	chr11:18224801:C:T	18224801	NA,T	NA,C	NA,1	NA,-inf	NA,inf	NA,0.174496	0.000140371	0.00030224
3	chr11:18985387:G:A	18985387	NA,A	NA,G	NA,1	NA,-inf	NA,inf	NA,0.187883	0.000140322	0.000302463
3	chr11:18985139:C:T	18985139	NA,T	NA,C	NA,1	NA,-inf	NA,inf	NA,0.187883	0.000140322	0.000302463
3	chr11:19002525:T:C	19002525	NA,C	NA,T	NA,1	NA,inf	NA,inf	NA,0.197776	0.000140307	0.000302743
3	chr11:18763989:G:C	18763989	NA,C	NA,G	NA,1	NA,inf	NA,inf	NA,0.198351	0.000140305	0.00030276
3	chr11:18801124:A:G	18801124	G,G	A,A	1,1	-inf,inf	inf,inf	0.140808,1.097	0.000140267	0.000299964
3	chr11:18388583:T:G	18388583	NA,G	NA,T	NA,1	NA,-inf	NA,inf	NA,0.192575	0.000140249	0.000302562
3	chr11:19030900:T:C	19030900	NA,C	NA,T	NA,1	NA,-inf	NA,inf	NA,0.175906	0.000140227	0.000302325
3	chr11:18773376:C:T	18773376	NA,T	NA,C	NA,1	NA,inf	NA,inf	NA,0.187079	0.000140195	0.000302744
3	chr11:18687353:T:C	18687353	NA,C	NA,T	NA,1	NA,inf	NA,inf	NA,0.384161	0.000140118	0.000305773
3	chr11:19094560:A:C	19094560	NA,C	NA,A	NA,1	NA,inf	NA,inf	NA,0.226346	0.000140103	0.000302563
3	chr11:18777033:C:T	18777033	T,T	C,C	1,1	-inf,inf	inf,inf	1.3301,0.150806	0.000140094	0.000306658
3	chr11:18779564:T:C	18779564	NA,C	NA,T	NA,1	NA,inf	NA,inf	NA,0.231695	0.000140036	0.000301821
3	chr11:18930974:A:G	18930974	NA,G	NA,A	NA,1	NA,-inf	NA,inf	NA,0.195783	0.000139952	0.000301651
3	chr11:18841329:A:G	18841329	NA,G	NA,A	NA,1	NA,-inf	NA,inf	NA,0.208	0.000139929	0.000301598
3	chr11:18617756:A:G	18617756	NA,G	NA,A	NA,1	NA,-inf	NA,inf	NA,0.19697	0.000139927	0.000301769
3	chr11:18923874:G:A	18923874	NA,A	NA,G	NA,1	NA,-inf	NA,inf	NA,0.186088	0.000139866	0.000301186
3	chr11:19009536:A:G	19009536	NA,G	NA,A	NA,1	NA,-inf	NA,inf	NA,0.19599	0.000139812	0.000301426
3	chr11:19003913:C:T	19003913	NA,T	NA,C	NA,1	NA,-inf	NA,inf	NA,0.191081	0.000139802	0.000301349
3	chr11:18474766:G:C	18474766	NA,C	NA,G	NA,1	NA,inf	NA,inf	NA,0.19336	0.000139788	0.000301706
3	chr11:18741401:G:A	18741401	A,NA	G,NA	1,NA	-inf,NA	inf,NA	0.484243,NA	0.000139752	0.000304476
3	chr11:18932681:C:T	18932681	NA,T	NA,C	NA,1	NA,inf	NA,inf	NA,0.192978	0.000139746	0.000301535
3	chr11:18172212:C:A	18172212	NA,A	NA,C	NA,1	NA,inf	NA,inf	NA,0.172621	0.000139687	0.000301037
3	chr11:18395419:C:G	18395419	NA,G	NA,C	NA,1	NA,inf	NA,inf	NA,0.207896	0.000139683	0.000301619
3	chr11:18964939:G:T	18964939	NA,T	NA,G	NA,1	NA,-inf	NA,inf	NA,0.195368	0.000139648	0.000301126
3	chr11:18979815:G:A	18979815	NA,A	NA,G	NA,1	NA,-inf	NA,inf	NA,0.195357	0.000139647	0.000301123
3	chr11:18774783:G:A	18774783	NA,A	NA,G	NA,1	NA,-inf	NA,inf	NA,0.188015	0.000139593	0.000301105
3	chr11:18494035:A:C	18494035	NA,C	NA,A	NA,1	NA,inf	NA,inf	NA,0.197483	0.00013957	0.000300867
3	chr11:18692335:A:T	18692335	NA,T	NA,A	NA,1	NA,-inf	NA,inf	NA,0.198008	0.000139527	0.000301005
3	chr11:18246949:T:C	18246949	NA,C	NA,T	NA,1	NA,inf	NA,inf	NA,0.195437	0.00013944	0.000300793
3	chr11:18926827:A:G	18926827	NA,G	NA,A	NA,1	NA,-inf	NA,inf	NA,0.191088	0.000139379	0.000300418
3	chr11:18901120:A:G	18901120	NA,G	NA,A	NA,1	NA,inf	NA,inf	NA,0.189559	0.000139293	0.000300543
3	chr11:18513884:C:T	18513884	NA,T	NA,C	NA,1	NA,-inf	NA,inf	NA,0.191172	0.000139264	0.000300463
3	chr11:19006154:A:G	19006154	NA,G	NA,A	NA,1	NA,-inf	NA,inf	NA,0.133492	0.00013925	0.000299979
3	chr11:18384480:G:A	18384480	NA,A	NA,G	NA,1	NA,inf	NA,inf	NA,0.199714	0.000139202	0.000300223
3	chr11:18343906:T:A	18343906	NA,A	NA,T	NA,1	NA,inf	NA,inf	NA,0.191561	0.000139076	0.000299943
3	chr11:18250904:C:A	18250904	NA,A	NA,C	NA,1	NA,-inf	NA,inf	NA,0.145686	0.000139051	0.000299168
3	chr11:19025467:G:A	19025467	NA,A	NA,G	NA,1	NA,-inf	NA,inf	NA,0.204057	0.000138962	0.000299471
3	chr11:18864532:C:T	18864532	T,T	C,C	1,1	-inf,-inf	inf,inf	0.344897,1.03249	0.000138802	0.000296112
3	chr11:19057708:C:T	19057708	NA,T	NA,C	NA,1	NA,-inf	NA,inf	NA,0.177056	0.000138794	0.000299535
3	chr11:18144336:C:T	18144336	T,T	C,C	1,1	inf,inf	inf,inf	0.155917,1.17632	0.000138788	0.000297609
3	chr11:18932535:T:A	18932535	NA,A	NA,T	NA,1	NA,-inf	NA,inf	NA,0.177726	0.000138718	0.000299696
3	chr11:18553979:G:T	18553979	NA,T	NA,G	NA,1	NA,inf	NA,inf	NA,0.191034	0.000138715	0.000299049
3	chr11:18118999:G:A	18118999	NA,A	NA,G	NA,1	NA,inf	NA,inf	NA,0.185061	0.000138714	0.000299298
3	chr11:18402061:A:G	18402061	NA,G	NA,A	NA,1	NA,inf	NA,inf	NA,0.287201	0.000138605	0.000300335
3	chr11:18996953:G:A	18996953	NA,A	NA,G	NA,1	NA,-inf	NA,inf	NA,0.185263	0.000138568	0.0002988
3	chr11:18524374:A:C	18524374	NA,C	NA,A	NA,1	NA,inf	NA,inf	NA,0.192068	0.00013854	0.000298639
3	chr11:18309467:G:A	18309467	NA,A	NA,G	NA,1	NA,inf	NA,inf	NA,0.185825	0.000138369	0.000298415
3	chr11:18834027:G:A	18834027	NA,A	NA,G	NA,1	NA,-inf	NA,inf	NA,0.194289	0.000138265	0.000298028
3	chr11:18819550:C:G	18819550	NA,G	NA,C	NA,1	NA,-inf	NA,inf	NA,0.194289	0.000138265	0.000298028
3	chr11:18437958:G:A	18437958	NA,A	NA,G	NA,1	NA,inf	NA,inf	NA,0.164373	0.000138213	0.000298338
3	chr11:19011549:C:T	19011549	T,NA	C,NA	1,NA	inf,NA	inf,NA	0.378518,NA	0.000138206	0.000298755
3	chr11:18659783:A:G	18659783	G,NA	A,NA	1,NA	inf,NA	inf,NA	0.553029,NA	0.000138127	0.000304006
3	chr11:18778741:C:A	18778741	NA,A	NA,C	NA,1	NA,inf	NA,inf	NA,0.220629	0.000138114	0.000297666
3	chr11:18949296:G:C	18949296	NA,C	NA,G	NA,1	NA,-inf	NA,inf	NA,0.183038	0.000138013	0.000297638
3	chr11:18929184:G:A	18929184	NA,A	NA,G	NA,1	NA,inf	NA,inf	NA,0.187051	0.000138011	0.000297779
3	chr11:19098637:C:T	19098637	NA,T	NA,C	NA,1	NA,-inf	NA,inf	NA,0.175701	0.000138007	0.000297684
3	chr11:18233790:C:T	18233790	NA,T	NA,C	NA,1	NA,-inf	NA,inf	NA,0.15842	0.000137997	0.000297471
3	chr11:19092615:T:G	19092615	NA,G	NA,T	NA,1	NA,-inf	NA,inf	NA,0.175441	0.000137974	0.000297614
3	chr11:18994233:T:A	18994233	NA,A	NA,T	NA,1	NA,-inf	NA,inf	NA,0.176236	0.000137962	0.000297396
3	chr11:18390175:A:G	18390175	G,NA	A,NA	1,NA	inf,NA	inf,NA	0.438436,NA	0.000137959	0.000300706
3	chr11:19054235:T:C	19054235	NA,C	NA,T	NA,1	NA,inf	NA,inf	NA,0.17689	0.000137959	0.000297767
3	chr11:18962589:C:T	18962589	NA,T	NA,C	NA,1	NA,-inf	NA,inf	NA,0.173272	0.000137931	0.000297344
3	chr11:19108234:A:C	19108234	NA,C	NA,A	NA,1	NA,-inf	NA,inf	NA,0.175965	0.000137891	0.000297278
3	chr11:19092735:G:A	19092735	NA,A	NA,G	NA,1	NA,-inf	NA,inf	NA,0.174465	0.000137858	0.000297365
3	chr11:19098373:A:T	19098373	NA,T	NA,A	NA,1	NA,-inf	NA,inf	NA,0.174465	0.000137858	0.000297365
3	chr11:19103405:C:T	19103405	NA,T	NA,C	NA,1	NA,-inf	NA,inf	NA,0.174465	0.000137858	0.000297365
3	chr11:18730288:T:C	18730288	NA,C	NA,T	NA,1	NA,-inf	NA,inf	NA,0.109952	0.000137856	0.000296705
3	chr11:18863197:A:G	18863197	NA,G	NA,A	NA,1	NA,-inf	NA,inf	NA,0.182467	0.000137835	0.000297125
3	chr11:19071486:A:G	19071486	NA,G	NA,A	NA,1	NA,inf	NA,inf	NA,0.181259	0.000137782	0.00029717
3	chr11:19094646:A:G	19094646	NA,G	NA,A	NA,1	NA,-inf	NA,inf	NA,0.173567	0.000137753	0.000297137
3	chr11:18191940:G:C	18191940	NA,C	NA,G	NA,1	NA,inf	NA,inf	NA,0.18656	0.00013758	0.000296921
3	chr11:19078396:T:C	19078396	NA,C	NA,T	NA,1	NA,inf	NA,inf	NA,0.173487	0.000137518	0.000296721
3	chr11:18126852:TG:T	18126852	NA,T	NA,TG	NA,1	NA,inf	NA,inf	NA,0.176926	0.000137507	0.000296704
3	chr11:18654984:A:G	18654984	NA,G	NA,A	NA,1	NA,inf	NA,inf	NA,0.176437	0.000137425	0.000296542
3	chr11:18255064:C:G	18255064	NA,G	NA,C	NA,1	NA,-inf	NA,inf	NA,0.166665	0.000137394	0.00029626
3	chr11:18221251:A:T	18221251	NA,T	NA,A	NA,1	NA,-inf	NA,inf	NA,0.172093	0.000137385	0.000296308
3	chr11:18391071:T:G	18391071	G,G	T,T	1,1	-inf,-inf	inf,inf	1.39165,0.142355	0.000137372	0.000303598
3	chr11:18775457:G:C	18775457	NA,C	NA,G	NA,1	NA,inf	NA,inf	NA,0.21972	0.000137323	0.000295938
3	chr11:18716783:G:A	18716783	NA,A	NA,G	NA,1	NA,-inf	NA,inf	NA,0.123045	0.000137302	0.000295446
3	chr11:18538301:C:T	18538301	T,NA	C,NA	1,NA	inf,NA	inf,NA	0.164154,NA	0.000137287	0.000291582
3	chr11:18441280:C:G	18441280	NA,G	NA,C	NA,1	NA,inf	NA,inf	NA,0.173395	0.000137271	0.000296233
3	chr11:18720702:C:T	18720702	NA,T	NA,C	NA,1	NA,-inf	NA,inf	NA,0.171536	0.000137261	0.000296174
3	chr11:18455822:C:A	18455822	NA,A	NA,C	NA,1	NA,inf	NA,inf	NA,0.206355	0.00013725	0.000296517
3	chr11:18270068:G:T	18270068	T,NA	G,NA	1,NA	inf,NA	inf,NA	0.408379,NA	0.000137193	0.000297824
3	chr11:18895904:T:C	18895904	NA,C	NA,T	NA,1	NA,inf	NA,inf	NA,0.179702	0.000137154	0.000295879
3	chr11:18173801:C:T	18173801	T,T	C,C	1,1	inf,inf	inf,inf	0.236544,1.0948	0.000137108	0.000294134
3	chr11:18985661:AT:A	18985661	NA,A	NA,AT	NA,1	NA,-inf	NA,inf	NA,0.162553	0.000137098	0.000295857
3	chr11:18198465:C:T	18198465	NA,T	NA,C	NA,1	NA,-inf	NA,inf	NA,0.165285	0.000137067	0.000295532
3	chr11:19080025:G:A	19080025	A,NA	G,NA	1,NA	inf,NA	inf,NA	0.283384,NA	0.000137035	0.000294397
3	chr11:18258350:TAC:T	18258350	NA,T	NA,TAC	NA,1	NA,inf	NA,inf	NA,0.165445	0.000137002	0.000295518
3	chr11:19026094:G:A	19026094	NA,A	NA,G	NA,1	NA,inf	NA,inf	NA,0.19237	0.00013693	0.000295621
3	chr11:18751889:A:T	18751889	T,NA	A,NA	1,NA	-inf,NA	inf,NA	0.529475,NA	0.000136879	0.000301016
3	chr11:18412469:G:C	18412469	NA,C	NA,G	NA,1	NA,-inf	NA,inf	NA,0.15565	0.000136878	0.000294999
3	chr11:18303511:T:C	18303511	NA,C	NA,T	NA,1	NA,inf	NA,inf	NA,0.203528	0.000136873	0.000295758
3	chr11:18847346:A:C	18847346	NA,C	NA,A	NA,1	NA,-inf	NA,inf	NA,0.171708	0.000136845	0.000294973
3	chr11:19048299:T:C	19048299	NA,C	NA,T	NA,1	NA,-inf	NA,inf	NA,0.180993	0.000136837	0.000294847
3	chr11:18665369:C:T	18665369	T,T	C,C	1,1	-inf,-inf	inf,inf	5.29196,0.544531	0.000136825	0.103177
3	chr11:18151606:G:A	18151606	NA,A	NA,G	NA,1	NA,inf	NA,inf	NA,0.191321	0.000136806	0.000295177
3	chr11:18537162:G:A	18537162	NA,A	NA,G	NA,1	NA,inf	NA,inf	NA,0.173159	0.000136759	0.000294823
3	chr11:18990721:G:T	18990721	NA,T	NA,G	NA,1	NA,-inf	NA,inf	NA,0.170459	0.000136754	0.000294974
3	chr11:19040593:T:A	19040593	NA,A	NA,T	NA,1	NA,-inf	NA,inf	NA,0.178438	0.000136736	0.000294771
3	chr11:18773556:T:C	18773556	NA,C	NA,T	NA,1	NA,inf	NA,inf	NA,0.213284	0.000136709	0.000294651
3	chr11:18285739:CT:C	18285739	NA,C	NA,CT	NA,1	NA,inf	NA,inf	NA,0.219239	0.000136619	0.000295703
3	chr11:18177525:C:G	18177525	NA,G	NA,C	NA,1	NA,inf	NA,inf	NA,0.173874	0.000136538	0.000294684
3	chr11:19083621:G:A	19083621	NA,A	NA,G	NA,1	NA,inf	NA,inf	NA,0.178636	0.00013649	0.000294437
3	chr11:18868900:G:A	18868900	NA,A	NA,G	NA,1	NA,inf	NA,inf	NA,0.170601	0.000136449	0.000294626
3	chr11:18592788:CTG:C	18592788	NA,C	NA,CTG	NA,1	NA,-inf	NA,inf	NA,0.169195	0.000136446	0.000294381
3	chr11:18542096:G:A	18542096	NA,A	NA,G	NA,1	NA,inf	NA,inf	NA,0.173308	0.000136413	0.000294075
3	chr11:18866433:G:T	18866433	NA,T	NA,G	NA,1	NA,-inf	NA,inf	NA,0.166898	0.000136388	0.000293997
3	chr11:18894835:G:A	18894835	A,NA	G,NA	1,NA	inf,NA	inf,NA	0.431057,NA	0.00013636	0.000296436
3	chr11:18354175:C:T	18354175	T,NA	C,NA	1,NA	inf,NA	inf,NA	0.515386,NA	0.000136307	0.000298858
3	chr11:18881228:T:A	18881228	NA,A	NA,T	NA,1	NA,-inf	NA,inf	NA,0.149556	0.000136266	0.00029392
3	chr11:18649972:T:C	18649972	NA,C	NA,T	NA,1	NA,-inf	NA,inf	NA,0.105933	0.0001362	0.000293
3	chr11:18939526:T:G	18939526	NA,G	NA,T	NA,1	NA,inf	NA,inf	NA,0.166638	0.000136138	0.000293861
3	chr11:19022304:C:T	19022304	NA,T	NA,C	NA,1	NA,-inf	NA,inf	NA,0.175406	0.000136132	0.000293522
3	chr11:19059778:A:T	19059778	NA,T	NA,A	NA,1	NA,inf	NA,inf	NA,0.162108	0.000136129	0.000293734
3	chr11:18228546:C:T	18228546	NA,T	NA,C	NA,1	NA,inf	NA,inf	NA,0.182593	0.000136111	0.000293652
3	chr11:19102375:A:AT	19102375	NA,AT	NA,A	NA,1	NA,-inf	NA,inf	NA,0.160199	0.000136045	0.000293308
3	chr11:18271486:A:C	18271486	NA,C	NA,A	NA,1	NA,-inf	NA,inf	NA,0.152999	0.000136022	0.000293241
3	chr11:18241572:G:T	18241572	NA,T	NA,G	NA,1	NA,inf	NA,inf	NA,0.164831	0.000136001	0.000293424
3	chr11:18751444:A:G	18751444	G,NA	A,NA	1,NA	-inf,NA	inf,NA	0.52269,NA	0.000135946	0.000298899
3	chr11:18876487:A:G	18876487	NA,G	NA,A	NA,1	NA,-inf	NA,inf	NA,0.146489	0.000135926	0.00029335
3	chr11:18987317:C:G	18987317	NA,G	NA,C	NA,1	NA,inf	NA,inf	NA,0.170781	0.000135857	0.000293195
3	chr11:18907957:C:T	18907957	NA,T	NA,C	NA,1	NA,inf	NA,inf	NA,0.159787	0.000135814	0.000293029
3	chr11:18410643:T:C	18410643	C,C	T,T	1,1	inf,-inf	inf,inf	0.561242,1.10727	0.000135789	0.000301997
3	chr11:18221409:C:A	18221409	A,NA	C,NA	1,NA	inf,NA	inf,NA	0.318177,NA	0.000135626	0.000292115
3	chr11:18579493:G:A	18579493	NA,A	NA,G	NA,1	NA,-inf	NA,inf	NA,0.133326	0.00013553	0.000292019
3	chr11:19095213:G:A	19095213	NA,A	NA,G	NA,1	NA,-inf	NA,inf	NA,0.153717	0.000135501	0.000292283
3	chr11:18830576:G:C	18830576	NA,C	NA,G	NA,1	NA,-inf	NA,inf	NA,0.168509	0.000135398	0.000291873
3	chr11:18418539:C:T	18418539	NA,T	NA,C	NA,1	NA,-inf	NA,inf	NA,0.15826	0.000135371	0.000292015
3	chr11:18460991:C:T	18460991	NA,T	NA,C	NA,1	NA,inf	NA,inf	NA,0.197722	0.000135362	0.000292615
3	chr11:18457890:C:T	18457890	T,NA	C,NA	1,NA	inf,NA	inf,NA	0.425539,NA	0.000135324	0.000294995
3	chr11:18180299:G:A	18180299	A,A	G,G	1,1	inf,inf	inf,inf	0.0749279,1.14756	0.000135301	0.000289832
3	chr11:18926928:GTGGGTTAGGT:G	18926928	NA,G	NA,GTGGGTTAGGT	NA,1	NA,-inf	NA,inf	NA,0.143629	0.000135237	0.000291784
3	chr11:18700611:T:G	18700611	NA,G	NA,T	NA,1	NA,inf	NA,inf	NA,0.152138	0.000135203	0.000291519
3	chr11:18906430:GT:G	18906430	NA,G	NA,GT	NA,1	NA,-inf	NA,inf	NA,0.155647	0.0001352	0.000291452
3	chr11:18934118:G:A	18934118	NA,A	NA,G	NA,1	NA,-inf	NA,inf	NA,0.141211	0.000135194	0.000291626
3	chr11:18813506:C:T	18813506	T,T	C,C	1,1	inf,inf	inf,inf	0.243233,1.09061	0.00013516	0.000290413
3	chr11:18435327:T:C	18435327	NA,C	NA,T	NA,1	NA,inf	NA,inf	NA,0.2216	0.000135158	0.000292626
3	chr11:18988453:C:T	18988453	NA,T	NA,C	NA,1	NA,inf	NA,inf	NA,0.179301	0.000135079	0.000291265
3	chr11:18198050:T:G	18198050	NA,G	NA,T	NA,1	NA,-inf	NA,inf	NA,0.150491	0.000135078	0.000291405
3	chr11:18326609:C:A	18326609	NA,A	NA,C	NA,1	NA,inf	NA,inf	NA,0.156527	0.000135069	0.000291311
3	chr11:18701244:A:G	18701244	G,G	A,A	1,1	inf,inf	inf,inf	1.44487,0.101131	0.000135061	0.000303505
3	chr11:18164028:A:T	18164028	NA,T	NA,A	NA,1	NA,inf	NA,inf	NA,0.182453	0.000135058	0.000291766
3	chr11:18825193:T:G	18825193	NA,G	NA,T	NA,1	NA,-inf	NA,inf	NA,0.154849	0.000134998	0.000291013
3	chr11:19086049:G:A	19086049	NA,A	NA,G	NA,1	NA,inf	NA,inf	NA,0.150285	0.000134971	0.000291217
3	chr11:18838730:G:A	18838730	NA,A	NA,G	NA,1	NA,-inf	NA,inf	NA,0.154086	0.000134919	0.000290843
3	chr11:18898160:C:G	18898160	G,G	C,C	1,1	inf,-inf	inf,inf	0.121223,1.24557	0.000134898	0.000290349
3	chr11:18191244:C:T	18191244	NA,T	NA,C	NA,1	NA,-inf	NA,inf	NA,0.148883	0.000134888	0.000290935
3	chr11:19103908:G:A	19103908	NA,A	NA,G	NA,1	NA,-inf	NA,inf	NA,0.147466	0.000134886	0.000290822
3	chr11:19065472:G:C	19065472	NA,C	NA,G	NA,1	NA,inf	NA,inf	NA,0.151605	0.00013485	0.000290993
3	chr11:18476795:T:C	18476795	NA,C	NA,T	NA,1	NA,inf	NA,inf	NA,0.14489	0.000134842	0.00029087
3	chr11:18605009:G:A	18605009	NA,A	NA,G	NA,1	NA,inf	NA,inf	NA,0.144427	0.000134807	0.000290771
3	chr11:18561164:C:T	18561164	NA,T	NA,C	NA,1	NA,inf	NA,inf	NA,0.161153	0.000134789	0.000290566
3	chr11:18902476:A:G	18902476	NA,G	NA,A	NA,1	NA,inf	NA,inf	NA,0.150357	0.00013478	0.000290794
3	chr11:18896966:C:T	18896966	NA,T	NA,C	NA,1	NA,-inf	NA,inf	NA,0.154207	0.000134762	0.000290501
3	chr11:18189375:G:A	18189375	NA,A	NA,G	NA,1	NA,inf	NA,inf	NA,0.153254	0.000134759	0.000290684
3	chr11:18185829:C:T	18185829	NA,T	NA,C	NA,1	NA,-inf	NA,inf	NA,0.120183	0.000134748	0.000290248
3	chr11:18904144:T:C	18904144	NA,C	NA,T	NA,1	NA,inf	NA,inf	NA,0.149828	0.000134725	0.000290677
3	chr11:18732176:C:T	18732176	NA,T	NA,C	NA,1	NA,-inf	NA,inf	NA,0.124712	0.000134685	0.000290646
3	chr11:19065867:A:G	19065867	NA,G	NA,A	NA,1	NA,inf	NA,inf	NA,0.153186	0.000134679	0.000290483
3	chr11:18324226:T:A	18324226	NA,A	NA,T	NA,1	NA,inf	NA,inf	NA,0.212293	0.000134645	0.000291612
3	chr11:18941680:T:C	18941680	NA,C	NA,T	NA,1	NA,-inf	NA,inf	NA,0.113857	0.000134608	0.00029008
3	chr11:18336921:A:G	18336921	NA,G	NA,A	NA,1	NA,inf	NA,inf	NA,0.152421	0.000134602	0.000290312
3	chr11:19070685:G:A	19070685	NA,A	NA,G	NA,1	NA,inf	NA,inf	NA,0.146216	0.000134587	0.000290379
3	chr11:19072605:C:T	19072605	NA,T	NA,C	NA,1	NA,inf	NA,inf	NA,0.146216	0.000134587	0.000290379
3	chr11:19066234:A:G	19066234	NA,G	NA,A	NA,1	NA,inf	NA,inf	NA,0.146216	0.000134587	0.000290379
3	chr11:19065272:T:G	19065272	NA,G	NA,T	NA,1	NA,inf	NA,inf	NA,0.146216	0.000134587	0.000290379
3	chr11:18870396:G:A	18870396	A,A	G,G	1,1	inf,-inf	inf,inf	0.635191,0.854685	0.000134558	0.000288703
3	chr11:18481285:G:A	18481285	NA,A	NA,G	NA,1	NA,inf	NA,inf	NA,0.159605	0.000134554	0.000290064
3	chr11:18949242:C:T	18949242	NA,T	NA,C	NA,1	NA,inf	NA,inf	NA,0.147812	0.000134542	0.000290316
3	chr11:19098443:C:A	19098443	NA,A	NA,C	NA,1	NA,-inf	NA,inf	NA,0.143837	0.000134461	0.000290039
3	chr11:18340910:A:G	18340910	G,G	A,A	1,1	-inf,-inf	inf,inf	1.01971,0.278517	0.000134437	0.000287881
3	chr11:18485325:C:T	18485325	NA,T	NA,C	NA,1	NA,inf	NA,inf	NA,0.141585	0.000134407	0.000289923
3	chr11:18903705:A:G	18903705	NA,G	NA,A	NA,1	NA,-inf	NA,inf	NA,0.148575	0.000134344	0.000289616
3	chr11:18892979:G:A	18892979	NA,A	NA,G	NA,1	NA,-inf	NA,inf	NA,0.148651	0.000134342	0.000289611
3	chr11:18173449:A:C	18173449	NA,C	NA,A	NA,1	NA,-inf	NA,inf	NA,0.116565	0.000134332	0.000289363
3	chr11:19025302:T:C	19025302	NA,C	NA,T	NA,1	NA,-inf	NA,inf	NA,0.102113	0.000134292	0.000289343
3	chr11:18240028:G:T	18240028	NA,T	NA,G	NA,1	NA,inf	NA,inf	NA,0.149209	0.000134279	0.00028971
3	chr11:18417602:G:A	18417602	NA,A	NA,G	NA,1	NA,-inf	NA,inf	NA,0.145419	0.000134179	0.000289406
3	chr11:18741490:T:C	18741490	C,C	T,T	1,1	-inf,-inf	inf,inf	1.12455,0.488743	0.000134145	0.000291961
3	chr11:18748718:T:A	18748718	NA,A	NA,T	NA,1	NA,inf	NA,inf	NA,0.165526	0.000134103	0.000289251
3	chr11:18786017:A:C	18786017	NA,C	NA,A	NA,1	NA,inf	NA,inf	NA,0.140421	0.000134094	0.000289396
3	chr11:18727371:T:C	18727371	NA,C	NA,T	NA,1	NA,-inf	NA,inf	NA,0.122338	0.000134088	0.000289435
3	chr11:18675617:T:C	18675617	NA,C	NA,T	NA,1	NA,-inf	NA,inf	NA,0.142575	0.000134039	0.000289185
3	chr11:18582730:C:T	18582730	NA,T	NA,C	NA,1	NA,inf	NA,inf	NA,0.142148	0.000134029	0.000289236
3	chr11:18648827:G:A	18648827	NA,A	NA,G	NA,1	NA,inf	NA,inf	NA,0.139441	0.000134014	0.000289107
3	chr11:18697883:T:TAATTCC	18697883	NA,TAATTCC	NA,T	NA,1	NA,inf	NA,inf	NA,0.140273	0.000133989	0.000288911
3	chr11:18172173:A:G	18172173	NA,G	NA,A	NA,1	NA,-inf	NA,inf	NA,0.113007	0.000133949	0.000288548
3	chr11:18793302:C:G	18793302	NA,G	NA,C	NA,1	NA,-inf	NA,inf	NA,0.15589	0.000133939	0.000288762
3	chr11:18236775:C:A	18236775	NA,A	NA,C	NA,1	NA,-inf	NA,inf	NA,0.137095	0.000133937	0.000288917
3	chr11:18151839:C:T	18151839	NA,T	NA,C	NA,1	NA,-inf	NA,inf	NA,0.13567	0.000133896	0.00028875
3	chr11:18976210:G:T	18976210	NA,T	NA,G	NA,1	NA,-inf	NA,inf	NA,0.144019	0.000133874	0.000288717
3	chr11:18971634:A:T	18971634	NA,T	NA,A	NA,1	NA,-inf	NA,inf	NA,0.142041	0.000133862	0.000288651
3	chr11:18930304:T:A	18930304	NA,A	NA,T	NA,1	NA,-inf	NA,inf	NA,0.122697	0.000133831	0.000288737
3	chr11:18549247:G:A	18549247	A,NA	G,NA	1,NA	inf,NA	inf,NA	0.274357,NA	0.00013381	0.000286863
3	chr11:18620662:G:A	18620662	NA,A	NA,G	NA,1	NA,-inf	NA,inf	NA,0.150008	0.000133762	0.000288732
3	chr11:18779297:G:A	18779297	NA,A	NA,G	NA,1	NA,inf	NA,inf	NA,0.178829	0.000133762	0.000288343
3	chr11:18244739:T:C	18244739	NA,C	NA,T	NA,1	NA,-inf	NA,inf	NA,0.105033	0.000133747	0.000288176
3	chr11:19032563:T:C	19032563	NA,C	NA,T	NA,1	NA,inf	NA,inf	NA,0.160669	0.00013371	0.000288635
3	chr11:18707884:C:T	18707884	NA,T	NA,C	NA,1	NA,-inf	NA,inf	NA,0.136793	0.000133665	0.00028838
3	chr11:19091547:A:T	19091547	NA,T	NA,A	NA,1	NA,inf	NA,inf	NA,0.14803	0.000133616	0.000288245
3	chr11:19006257:G:A	19006257	NA,A	NA,G	NA,1	NA,inf	NA,inf	NA,0.152683	0.000133572	0.000288321
3	chr11:18878123:G:A	18878123	NA,A	NA,G	NA,1	NA,inf	NA,inf	NA,0.139483	0.000133547	0.000288084
3	chr11:18715330:A:G	18715330	G,G	A,A	1,1	-inf,-inf	inf,inf	1.29563,0.234013	0.000133541	0.000295255
3	chr11:18848770:C:T	18848770	T,NA	C,NA	1,NA	inf,NA	inf,NA	0.226881,NA	0.000133531	0.000285358
3	chr11:18391640:G:A	18391640	A,NA	G,NA	1,NA	-inf,NA	inf,NA	0.242024,NA	0.000133526	0.000285694
3	chr11:18850372:G:A	18850372	NA,A	NA,G	NA,1	NA,-inf	NA,inf	NA,0.140685	0.000133499	0.000287769
3	chr11:18828465:C:T	18828465	NA,T	NA,C	NA,1	NA,-inf	NA,inf	NA,0.140269	0.000133466	0.000287844
3	chr11:18158937:C:T	18158937	NA,T	NA,C	NA,1	NA,-inf	NA,inf	NA,0.11647	0.000133464	0.000287593
3	chr11:19013990:C:A	19013990	NA,A	NA,C	NA,1	NA,inf	NA,inf	NA,0.137253	0.000133445	0.000288043
3	chr11:18762655:G:T	18762655	T,NA	G,NA	1,NA	-inf,NA	inf,NA	0.498559,NA	0.000133431	0.000292923
3	chr11:18928981:A:T	18928981	NA,T	NA,A	NA,1	NA,-inf	NA,inf	NA,0.137566	0.00013342	0.000287638
3	chr11:18990075:C:A	18990075	NA,A	NA,C	NA,1	NA,-inf	NA,inf	NA,0.136972	0.000133418	0.000287719
3	chr11:18631179:CTCTT:C	18631179	NA,C	NA,CTCTT	NA,1	NA,-inf	NA,inf	NA,0.141609	0.00013341	0.000287857
3	chr11:19016375:G:C	19016375	NA,C	NA,G	NA,1	NA,inf	NA,inf	NA,0.157173	0.000133369	0.000287892
3	chr11:19090395:T:C	19090395	NA,C	NA,T	NA,1	NA,-inf	NA,inf	NA,0.134352	0.000133364	0.000287559
3	chr11:19090369:G:C	19090369	NA,C	NA,G	NA,1	NA,-inf	NA,inf	NA,0.134352	0.000133364	0.000287559
3	chr11:18596879:C:T	18596879	NA,T	NA,C	NA,1	NA,inf	NA,inf	NA,0.2531	0.000133362	0.000289587
3	chr11:18996642:T:A	18996642	NA,A	NA,T	NA,1	NA,inf	NA,inf	NA,0.136944	0.000133361	0.000287867
3	chr11:18894373:C:T	18894373	NA,T	NA,C	NA,1	NA,-inf	NA,inf	NA,0.138803	0.000133356	0.000287499
3	chr11:19013673:G:A	19013673	NA,A	NA,G	NA,1	NA,inf	NA,inf	NA,0.135777	0.000133303	0.000287734
3	chr11:18317709:A:G	18317709	NA,G	NA,A	NA,1	NA,inf	NA,inf	NA,0.138755	0.000133298	0.000287496
3	chr11:19039096:C:T	19039096	NA,T	NA,C	NA,1	NA,-inf	NA,inf	NA,0.145117	0.000133181	0.00028714
3	chr11:18779109:G:C	18779109	NA,C	NA,G	NA,1	NA,inf	NA,inf	NA,0.172059	0.000133142	0.000287015
3	chr11:18778803:C:T	18778803	NA,T	NA,C	NA,1	NA,inf	NA,inf	NA,0.172059	0.000133142	0.000287015
3	chr11:19063497:T:C	19063497	NA,C	NA,T	NA,1	NA,-inf	NA,inf	NA,0.12596	0.00013313	0.000287174
3	chr11:18246719:C:G	18246719	NA,G	NA,C	NA,1	NA,-inf	NA,inf	NA,0.103655	0.000133124	0.000286847
3	chr11:19115189:A:G	19115189	NA,G	NA,A	NA,1	NA,inf	NA,inf	NA,0.132386	0.000133118	0.000287202
3	chr11:18780769:A:AT	18780769	NA,AT	NA,A	NA,1	NA,-inf	NA,inf	NA,0.0946407	0.00013311	0.000287444
3	chr11:18956793:A:T	18956793	NA,T	NA,A	NA,1	NA,-inf	NA,inf	NA,0.119337	0.000133017	0.000286938
3	chr11:18616305:T:C	18616305	NA,C	NA,T	NA,1	NA,-inf	NA,inf	NA,0.140452	0.000132967	0.000287014
3	chr11:19093431:G:A	19093431	NA,A	NA,G	NA,1	NA,-inf	NA,inf	NA,0.121293	0.000132949	0.000286525
3	chr11:18627796:G:A	18627796	NA,A	NA,G	NA,1	NA,-inf	NA,inf	NA,0.141132	0.000132934	0.000286955
3	chr11:18657579:T:C	18657579	NA,C	NA,T	NA,1	NA,inf	NA,inf	NA,0.133464	0.000132918	0.000286784
3	chr11:18735808:G:A	18735808	A,A	G,G	1,1	-inf,inf	inf,inf	1.16156,0.22119	0.000132907	0.000289556
3	chr11:18353986:G:A	18353986	A,A	G,G	1,1	-inf,inf	inf,inf	0.455083,0.933971	0.000132904	0.000284351
3	chr11:19000697:C:G	19000697	NA,G	NA,C	NA,1	NA,-inf	NA,inf	NA,0.115756	0.000132886	0.00028645
3	chr11:18687643:G:A	18687643	NA,A	NA,G	NA,1	NA,inf	NA,inf	NA,0.144414	0.000132876	0.000286373
3	chr11:18778965:T:A	18778965	NA,A	NA,T	NA,1	NA,inf	NA,inf	NA,0.168662	0.00013284	0.000286368
3	chr11:18899937:A:G	18899937	NA,G	NA,A	NA,1	NA,-inf	NA,inf	NA,0.132655	0.000132785	0.000286275
3	chr11:18827042:G:C	18827042	NA,C	NA,G	NA,1	NA,inf	NA,inf	NA,0.170622	0.000132763	0.00028639
3	chr11:18998385:G:C	18998385	NA,C	NA,G	NA,1	NA,inf	NA,inf	NA,0.12965	0.000132736	0.000286505
3	chr11:18222390:G:T	18222390	NA,T	NA,G	NA,1	NA,-inf	NA,inf	NA,0.121717	0.000132728	0.000286289
3	chr11:18301040:T:C	18301040	NA,C	NA,T	NA,1	NA,-inf	NA,inf	NA,0.127829	0.000132711	0.000286318
3	chr11:19030092:A:G	19030092	G,NA	A,NA	1,NA	-inf,NA	inf,NA	0.212902,NA	0.000132707	0.000283985
3	chr11:18319348:G:A	18319348	NA,A	NA,G	NA,1	NA,inf	NA,inf	NA,0.132425	0.000132706	0.000286221
3	chr11:19018786:G:A	19018786	NA,A	NA,G	NA,1	NA,-inf	NA,inf	NA,0.124393	0.000132701	0.000286119
3	chr11:18848058:T:C	18848058	NA,C	NA,T	NA,1	NA,-inf	NA,inf	NA,0.132373	0.000132679	0.000286016
3	chr11:19089977:C:T	19089977	NA,T	NA,C	NA,1	NA,inf	NA,inf	NA,0.157793	0.000132646	0.000286391
3	chr11:18939568:G:T	18939568	NA,T	NA,G	NA,1	NA,-inf	NA,inf	NA,0.0881434	0.000132543	0.000285639
3	chr11:18125705:C:T	18125705	NA,T	NA,C	NA,1	NA,inf	NA,inf	NA,0.12634	0.00013251	0.000285891
3	chr11:18481759:G:A	18481759	NA,A	NA,G	NA,1	NA,inf	NA,inf	NA,0.131785	0.000132493	0.000285675
3	chr11:18522016:G:A	18522016	NA,A	NA,G	NA,1	NA,-inf	NA,inf	NA,0.128775	0.000132456	0.000285727
3	chr11:18516940:T:C	18516940	NA,C	NA,T	NA,1	NA,inf	NA,inf	NA,0.122869	0.000132412	0.000285662
3	chr11:18737148:A:C	18737148	NA,C	NA,A	NA,1	NA,inf	NA,inf	NA,0.134642	0.000132402	0.00028545
3	chr11:18669723:G:A	18669723	NA,A	NA,G	NA,1	NA,-inf	NA,inf	NA,0.128501	0.000132396	0.000285551
3	chr11:18386439:G:A	18386439	NA,A	NA,G	NA,1	NA,-inf	NA,inf	NA,0.126847	0.000132386	0.000285578
3	chr11:18698624:T:G	18698624	NA,G	NA,T	NA,1	NA,inf	NA,inf	NA,0.123363	0.000132363	0.000285418
3	chr11:18764232:T:C	18764232	NA,C	NA,T	NA,1	NA,inf	NA,inf	NA,0.135023	0.000132362	0.000285447
3	chr11:18660200:A:G	18660200	G,G	A,A	1,1	-inf,-inf	inf,inf	5.24907,0.544531	0.000132266	0.0944037
3	chr11:18382273:G:T	18382273	NA,T	NA,G	NA,1	NA,-inf	NA,inf	NA,0.12467	0.000132264	0.000285302
3	chr11:19090543:A:G	19090543	NA,G	NA,A	NA,1	NA,inf	NA,inf	NA,0.133609	0.00013226	0.000285309
3	chr11:18603368:T:C	18603368	NA,C	NA,T	NA,1	NA,inf	NA,inf	NA,0.122757	0.000132226	0.000285179
3	chr11:18531296:T:C	18531296	NA,C	NA,T	NA,1	NA,inf	NA,inf	NA,0.120169	0.000132172	0.000285145
3	chr11:18256190:GT:G	18256190	NA,G	NA,GT	NA,1	NA,inf	NA,inf	NA,0.142463	0.00013215	0.000285077
3	chr11:18245193:C:G	18245193	NA,G	NA,C	NA,1	NA,-inf	NA,inf	NA,0.122193	0.000132096	0.00028495
3	chr11:18400007:A:T	18400007	NA,T	NA,A	NA,1	NA,-inf	NA,inf	NA,0.124457	0.000132072	0.000284898
3	chr11:18762221:T:C	18762221	NA,C	NA,T	NA,1	NA,-inf	NA,inf	NA,0.205327	0.00013205	0.00028554
3	chr11:19041517:TG:T	19041517	NA,T	NA,TG	NA,1	NA,-inf	NA,inf	NA,0.113858	0.000132044	0.000284879
3	chr11:18617207:T:A	18617207	NA,A	NA,T	NA,1	NA,inf	NA,inf	NA,0.120478	0.000132009	0.000284702
3	chr11:18693924:GAC:G	18693924	NA,G	NA,GAC	NA,1	NA,inf	NA,inf	NA,0.127514	0.000131962	0.000284693
3	chr11:18229113:A:G	18229113	NA,G	NA,A	NA,1	NA,-inf	NA,inf	NA,0.115412	0.000131955	0.000284567
3	chr11:19101874:G:A	19101874	NA,A	NA,G	NA,1	NA,inf	NA,inf	NA,0.143068	0.000131951	0.000284983
3	chr11:18194344:A:G	18194344	G,NA	A,NA	1,NA	-inf,NA	inf,NA	0.534479,NA	0.000131942	0.00029117
3	chr11:18622743:G:A	18622743	NA,A	NA,G	NA,1	NA,-inf	NA,inf	NA,0.127562	0.00013187	0.0002846
3	chr11:18149390:A:T	18149390	NA,T	NA,A	NA,1	NA,-inf	NA,inf	NA,0.111167	0.000131869	0.000284483
3	chr11:18835609:C:T	18835609	NA,T	NA,C	NA,1	NA,inf	NA,inf	NA,0.117694	0.000131869	0.000284456
3	chr11:18410423:G:T	18410423	NA,T	NA,G	NA,1	NA,-inf	NA,inf	NA,0.105254	0.000131811	0.000284147
3	chr11:19083229:G:A	19083229	NA,A	NA,G	NA,1	NA,-inf	NA,inf	NA,0.121369	0.000131758	0.000284137
3	chr11:19003722:A:T	19003722	NA,T	NA,A	NA,1	NA,-inf	NA,inf	NA,0.0770471	0.000131714	0.000283842
```
