## Supplementary material for "Characterization of shared and ancestry-specific signals driving complex traits using multi-ancestry fine-mapping": susiex_nc3.cs80.snp

```
BP	SNP	PIP(CS1)	LogBF(CS1,Pop1)	LogBF(CS1,Pop2)	PIP(CS2)	LogBF(CS2,Pop1)	LogBF(CS2,Pop2)	PIP(CS3)	LogBF(CS3,Pop1)	LogBF(CS3,Pop2)
18117705	chr11:18117705:T:C	2.09117e-05	-1.91869e-10	-1.35598	0.000126148	-1.91869e-10	-1.35714	0.000127052	-1.91869e-10	-1.3571
18117710	chr11:18117710:T:G	2.09213e-05	-1.91869e-10	-1.35552	0.000126202	-1.91869e-10	-1.35671	0.000127106	-1.91869e-10	-1.35667
18117734	chr11:18117734:C:T	2.08218e-05	-1.91869e-10	-1.36029	0.000125618	-1.91869e-10	-1.36134	0.000126516	-1.91869e-10	-1.36132
18118287	chr11:18118287:A:G	6.00812e-06	-1.32859	-1.27459	3.59533e-05	-1.32929	-1.28308	3.62036e-05	-1.32909	-1.28344
18118851	chr11:18118851:C:T	2.53247e-05	-1.91869e-10	-1.16451	0.000153302	-1.91869e-10	-1.16218	0.000154381	-1.91869e-10	-1.16227
18118920	chr11:18118920:G:A	5.72992e-05	-0.13993	-0.208073	0.000369762	-0.125865	-0.155865	0.000372886	-0.12508	-0.155342
18118999	chr11:18118999:G:A	2.28863e-05	-1.91869e-10	-1.26575	0.000137724	-1.91869e-10	-1.26934	0.000138714	-1.91869e-10	-1.26928
18119051	chr11:18119051:C:A	2.09274e-05	-1.91869e-10	-1.35523	0.000126545	-1.91869e-10	-1.35399	0.000127443	-1.91869e-10	-1.35402
18119168	chr11:18119168:T:C	3.14839e-05	-1.91869e-10	-0.946813	0.000192314	-1.91869e-10	-0.935462	0.000193744	-1.91869e-10	-0.935158
18119384	chr11:18119384:G:A	2.0844e-05	-1.91869e-10	-1.35922	0.000126025	-1.91869e-10	-1.35811	0.000126921	-1.91869e-10	-1.35813
18119677	chr11:18119677:T:C	2.07379e-05	-1.91869e-10	-1.36433	0.000125248	-1.91869e-10	-1.36429	0.000126142	-1.91869e-10	-1.36429
18119846	chr11:18119846:C:T	3.08661e-05	-1.91869e-10	-0.96663	0.000186667	-1.91869e-10	-0.965261	0.000188038	-1.91869e-10	-0.965049
18119852	chr11:18119852:A:G	5.83304e-06	-1.30406	-1.32869	3.2671e-05	-1.38269	-1.32542	3.29029e-05	-1.38279	-1.32535
18120096	chr11:18120096:C:T	2.09746e-05	-1.91869e-10	-1.35298	0.000126886	-1.91869e-10	-1.3513	0.000127787	-1.91869e-10	-1.35133
18120273	chr11:18120273:T:G	2.55971e-05	-1.91869e-10	-1.15381	0.000149898	-1.91869e-10	-1.18464	0.000150878	-1.91869e-10	-1.18523
18120466	chr11:18120466:C:T	2.082e-05	-1.91869e-10	-1.36038	0.000125865	-1.91869e-10	-1.35938	0.00012676	-1.91869e-10	-1.3594
18120529	chr11:18120529:C:T	1.18892e-05	-1.28514	-0.635518	7.69595e-05	-1.22572	-0.625587	7.75231e-05	-1.22542	-0.625698
18120708	chr11:18120708:C:A	2.80282e-05	-1.06308	-6.68817e-10	0.000157779	-1.13339	-6.68817e-10	0.000158875	-1.13358	-6.68817e-10
18120916	chr11:18120916:G:A	1.82286e-05	-1.07059	-0.422708	0.000130526	-0.960128	-0.362887	0.000131608	-0.959505	-0.362357
18120942	chr11:18120942:C:T	3.13137e-05	-1.91869e-10	-0.952234	0.000191263	-1.91869e-10	-0.940938	0.000192686	-1.91869e-10	-0.940634
18121470	chr11:18121470:G:A	6.4336e-05	-1.91869e-10	-0.23217	0.000355981	-1.91869e-10	-0.319714	0.000357594	-1.91869e-10	-0.322296
18121717	chr11:18121717:C:T	2.09583e-05	-1.91869e-10	-1.35376	0.000126773	-1.91869e-10	-1.35219	0.000127674	-1.91869e-10	-1.35222
18122156	chr11:18122156:A:G	2.12537e-05	-1.91869e-10	-1.33976	0.000128856	-1.91869e-10	-1.33589	0.000129781	-1.91869e-10	-1.33584
18122270	chr11:18122270:A:G	4.02201e-05	-1.91869e-10	-0.701922	0.000251348	-1.91869e-10	-0.667752	0.000253391	-1.91869e-10	-0.666762
18122784	chr11:18122784:C:A	4.11744e-05	-0.678473	-6.68817e-10	0.00019562	-0.918418	-6.68817e-10	0.000196889	-0.919053	-6.68817e-10
18123162	chr11:18123162:A:C	2.10063e-05	-1.91869e-10	-1.35147	0.00012869	-1.91869e-10	-1.33718	0.000129641	-1.91869e-10	-1.33692
18123249	chr11:18123249:C:T	6.5393e-06	-1.23267	-1.28579	4.1067e-05	-1.17629	-1.30309	4.13536e-05	-1.17607	-1.30347
18123520	chr11:18123520:G:A	7.23936e-06	-1.32823	-1.08853	4.11912e-05	-1.40029	-1.07608	4.14941e-05	-1.40036	-1.07578
18123590	chr11:18123590:G:T	6.86792e-06	-1.41349	-1.05594	3.97329e-05	-1.47739	-1.03502	4.00231e-05	-1.47748	-1.03476
18123916	chr11:18123916:C:T	4.13793e-05	-1.91869e-10	-0.673508	0.000258762	-1.91869e-10	-0.638682	0.000260871	-1.91869e-10	-0.637669
18123984	chr11:18123984:CTGTT:C	4.215e-05	-1.91869e-10	-0.655055	0.000263701	-1.91869e-10	-0.619773	0.000265854	-1.91869e-10	-0.618746
18124043	chr11:18124043:C:T	6.06778e-05	-1.91869e-10	-0.290712	0.000381084	-1.91869e-10	-0.25157	0.0003841	-1.91869e-10	-0.25079
18124072	chr11:18124072:C:A	4.2867e-05	-1.91869e-10	-0.638188	0.000268298	-1.91869e-10	-0.602493	0.000270491	-1.91869e-10	-0.601455
18124476	chr11:18124476:A:G	8.7278e-06	-1.54268	-0.6871	5.35549e-05	-1.54588	-0.668006	5.39359e-05	-1.54587	-0.668031
18124554	chr11:18124554:A:G	2.07479e-05	-1.91869e-10	-1.36385	0.000125318	-1.91869e-10	-1.36374	0.000126214	-1.91869e-10	-1.36372
18124630	chr11:18124630:G:T	7.80295e-06	-1.19507	-1.14672	4.7569e-05	-1.14734	-1.18507	4.78658e-05	-1.14716	-1.18613
18124636	chr11:18124636:G:C	2.0997e-05	-1.91869e-10	-1.35191	0.000127023	-1.91869e-10	-1.35022	0.000127925	-1.91869e-10	-1.35025
18124729	chr11:18124729:T:C	6.88514e-06	-1.23078	-1.23614	3.80616e-05	-1.31228	-1.2431	3.83333e-05	-1.31232	-1.24305
18124807	chr11:18124807:T:C	2.07391e-05	-1.91869e-10	-1.36427	0.000125257	-1.91869e-10	-1.36422	0.000126151	-1.91869e-10	-1.36421
18124955	chr11:18124955:G:T	3.2292e-05	-1.91869e-10	-0.92147	0.000195352	-1.91869e-10	-0.919789	0.000196787	-1.91869e-10	-0.91957
18125079	chr11:18125079:TTTC:T	7.80594e-06	-1.20805	-1.13335	4.74954e-05	-1.16115	-1.17281	4.77897e-05	-1.16097	-1.17391
18125197	chr11:18125197:A:G	4.01973e-05	-1.91869e-10	-0.70249	0.000251153	-1.91869e-10	-0.668526	0.000253196	-1.91869e-10	-0.667531
18125469	chr11:18125469:G:A	4.21649e-05	-1.91869e-10	-0.654702	0.000263797	-1.91869e-10	-0.619411	0.00026595	-1.91869e-10	-0.618385
18125578	chr11:18125578:T:TAAGG	7.19297e-06	-1.18461	-1.23858	3.94799e-05	-1.27336	-1.24544	3.97615e-05	-1.2734	-1.24539
18125705	chr11:18125705:C:T	2.18386e-05	-1.91869e-10	-1.31261	0.000131566	-1.91869e-10	-1.31508	0.00013251	-1.91869e-10	-1.31504
18125801	chr11:18125801:C:T	3.47047e-05	-1.91869e-10	-0.849414	0.000212956	-1.91869e-10	-0.833506	0.000214594	-1.91869e-10	-0.832945
18125883	chr11:18125883:G:A	4.25551e-05	-1.91869e-10	-0.64549	0.000266298	-1.91869e-10	-0.609973	0.000268474	-1.91869e-10	-0.60894
18126747	chr11:18126747:T:A	7.40592e-06	-1.21747	-1.17654	4.52637e-05	-1.17017	-1.21191	4.55496e-05	-1.17	-1.2129
18126852	chr11:18126852:TG:T	2.26838e-05	-1.91869e-10	-1.27464	0.000136538	-1.91869e-10	-1.27799	0.000137507	-1.91869e-10	-1.27802
18127038	chr11:18127038:C:G	3.26081e-05	-1.91869e-10	-0.911729	0.000199262	-1.91869e-10	-0.899972	0.000200746	-1.91869e-10	-0.899654
18127086	chr11:18127086:T:G	6.62071e-06	-1.35887	-1.14722	3.64369e-05	-1.43389	-1.16512	3.66581e-05	-1.4343	-1.16576
18127177	chr11:18127177:G:A	2.82281e-05	-1.91869e-10	-1.05597	0.000172113	-1.91869e-10	-1.04644	0.000173297	-1.91869e-10	-1.04669
18127267	chr11:18127267:A:C	2.15168e-05	-1.91869e-10	-1.32746	0.000129543	-1.91869e-10	-1.33058	0.000130446	-1.91869e-10	-1.33074
18127410	chr11:18127410:A:G	4.37014e-05	-1.91869e-10	-0.61891	0.000261036	-1.91869e-10	-0.629931	0.000262975	-1.91869e-10	-0.629634
18127475	chr11:18127475:C:T	3.1319e-05	-1.91869e-10	-0.952064	0.000194272	-1.91869e-10	-0.92533	0.000195813	-1.91869e-10	-0.924532
18127582	chr11:18127582:A:C	7.20673e-05	-1.91869e-10	-0.118689	0.000453957	-1.91869e-10	-0.0765873	0.000457577	-1.91869e-10	-0.0757478
18127675	chr11:18127675:A:G	5.64032e-06	-1.55095	-1.1154	3.43738e-05	-1.55219	-1.10511	3.46104e-05	-1.55218	-1.10536
18127801	chr11:18127801:T:C	4.693e-05	-0.547633	-6.68817e-10	0.000275166	-0.577216	-6.68817e-10	0.00027693	-0.577929	-6.68817e-10
18128017	chr11:18128017:G:A	5.45689e-06	-1.36611	-1.3333	3.08169e-05	-1.44017	-1.32636	3.10339e-05	-1.44029	-1.32632
18128067	chr11:18128067:C:T	5.85969e-05	-1.91869e-10	-0.325607	0.000367797	-1.91869e-10	-0.287059	0.000370703	-1.91869e-10	-0.286293
18128164	chr11:18128164:G:A	5.89789e-06	-1.32603	-1.29566	3.30984e-05	-1.40809	-1.28702	3.3332e-05	-1.40822	-1.28695
18128251	chr11:18128251:C:T	5.32685e-06	-1.55283	-1.1707	3.24425e-05	-1.55393	-1.16119	3.26675e-05	-1.55392	-1.16139
18128292	chr11:18128292:C:A	4.22568e-05	-1.91869e-10	-0.652525	0.000264428	-1.91869e-10	-0.61702	0.000266585	-1.91869e-10	-0.616
18128573	chr11:18128573:G:A	2.84514e-05	-1.91869e-10	-1.04809	0.000173821	-1.91869e-10	-1.03657	0.000175023	-1.91869e-10	-1.03678
18128630	chr11:18128630:C:T	8.23569e-06	-1.19842	-1.08939	4.45678e-05	-1.31998	-1.0776	4.48995e-05	-1.31997	-1.0773
18128703	chr11:18128703:A:T	3.24746e-05	-1.91869e-10	-0.91583	0.000195453	-1.91869e-10	-0.919273	0.000196765	-1.91869e-10	-0.919683
18128726	chr11:18128726:C:T	4.12044e-05	-1.91869e-10	-0.677746	0.000257706	-1.91869e-10	-0.642771	0.000259802	-1.91869e-10	-0.641774
18128798	chr11:18128798:C:T	5.55536e-06	-1.55206	-1.12947	3.38467e-05	-1.55325	-1.1195	3.40799e-05	-1.55324	-1.11975
18129798	chr11:18129798:C:T	4.37169e-05	-0.292107	-0.326449	0.000283215	-0.271703	-0.276682	0.000285564	-0.270989	-0.276239
18130091	chr11:18130091:T:A	4.4151e-05	-1.91869e-10	-0.608675	0.000276592	-1.91869e-10	-0.572046	0.000278857	-1.91869e-10	-0.570993
18130199	chr11:18130199:A:G	3.26081e-05	-1.91869e-10	-0.911729	0.000199262	-1.91869e-10	-0.899972	0.000200746	-1.91869e-10	-0.899654
18130470	chr11:18130470:G:A	2.68633e-05	-1.91869e-10	-1.10553	0.00015672	-1.91869e-10	-1.14013	0.000157733	-1.91869e-10	-1.14079
18130839	chr11:18130839:T:C	5.88126e-06	-1.26025	-1.36427	3.24616e-05	-1.35018	-1.36435	3.26895e-05	-1.35029	-1.36435
18130868	chr11:18130868:G:T	6.25591e-06	-1.33485	-1.22791	3.91279e-05	-1.29168	-1.23607	3.93978e-05	-1.29149	-1.23649
18131056	chr11:18131056:T:C	4.34414e-05	-1.91869e-10	-0.624877	0.000272055	-1.91869e-10	-0.588587	0.000274279	-1.91869e-10	-0.587548
18131198	chr11:18131198:C:A	2.61281e-05	-1.91869e-10	-1.13328	0.00015277	-1.91869e-10	-1.16566	0.000153765	-1.91869e-10	-1.16627
18131290	chr11:18131290:C:T	4.24983e-05	-1.91869e-10	-0.646826	0.000265998	-1.91869e-10	-0.6111	0.00026817	-1.91869e-10	-0.610074
18131291	chr11:18131291:C:T	6.3734e-06	-1.37619	-1.16797	3.85278e-05	-1.33917	-1.20404	3.87672e-05	-1.33906	-1.20506
18131546	chr11:18131546:G:T	3.46778e-05	-0.356828	-0.493361	0.00022323	-0.338307	-0.44808	0.000225071	-0.33761	-0.447669
18131779	chr11:18131779:C:T	2.08321e-05	-1.91869e-10	-1.35979	0.000125736	-1.91869e-10	-1.36041	0.000126634	-1.91869e-10	-1.36039
18131894	chr11:18131894:G:A	2.08276e-05	-1.91869e-10	-1.36001	0.000125711	-1.91869e-10	-1.3606	0.000126609	-1.91869e-10	-1.36059
18131921	chr11:18131921:A:G	4.34973e-05	-1.91869e-10	-0.623591	0.000272398	-1.91869e-10	-0.587326	0.000274626	-1.91869e-10	-0.586282
18131924	chr11:18131924:C:T	4.33362e-05	-1.91869e-10	-0.627301	0.000271365	-1.91869e-10	-0.591126	0.000273584	-1.91869e-10	-0.590085
18132076	chr11:18132076:A:G	3.20035e-05	-1.91869e-10	-0.930445	0.00019552	-1.91869e-10	-0.918928	0.000196975	-1.91869e-10	-0.918616
18132573	chr11:18132573:C:A	3.29544e-05	-0.396237	-0.504928	0.000212018	-0.377987	-0.459931	0.000213762	-0.377306	-0.459524
18132626	chr11:18132626:T:C	2.5784e-05	-1.14654	-6.68817e-10	0.000161273	-1.11149	-6.68817e-10	0.000162372	-1.1118	-6.68817e-10
18132950	chr11:18132950:C:T	4.3666e-05	-1.91869e-10	-0.619719	0.000273491	-1.91869e-10	-0.58332	0.000275729	-1.91869e-10	-0.582277
18133297	chr11:18133297:A:G	6.45311e-06	-1.36601	-1.16571	3.90055e-05	-1.32882	-1.20207	3.92479e-05	-1.32869	-1.2031
18133299	chr11:18133299:T:C	6.49524e-06	-1.36555	-1.15967	3.92298e-05	-1.32855	-1.1966	3.9473e-05	-1.32843	-1.19765
18133370	chr11:18133370:G:A	2.32921e-05	-1.91869e-10	-1.24818	0.000140162	-1.91869e-10	-1.25179	0.00014117	-1.91869e-10	-1.25173
18133546	chr11:18133546:C:T	4.3934e-05	-1.91869e-10	-0.613601	0.000284574	-1.91869e-10	-0.543596	0.000286975	-1.91869e-10	-0.5423
18133667	chr11:18133667:C:T	3.21089e-05	-0.460897	-0.466259	0.000206665	-0.443204	-0.420288	0.000208362	-0.442545	-0.419872
18133796	chr11:18133796:A:G	4.05487e-05	-1.91869e-10	-0.693787	0.000253463	-1.91869e-10	-0.659374	0.000255524	-1.91869e-10	-0.658376
18134164	chr11:18134164:A:G	2.07904e-05	-1.91869e-10	-1.3618	0.000125506	-1.91869e-10	-1.36223	0.0001264	-1.91869e-10	-1.36225
18134376	chr11:18134376:A:G	4.55104e-05	-1.91869e-10	-0.578349	0.000285397	-1.91869e-10	-0.540711	0.000287738	-1.91869e-10	-0.539642
18134527	chr11:18134527:C:T	7.66393e-06	-1.20541	-1.15435	4.67119e-05	-1.15875	-1.19184	4.70038e-05	-1.15857	-1.19289
18134759	chr11:18134759:G:A	6.19131e-05	-1.91869e-10	-0.270558	0.000389205	-1.91869e-10	-0.230484	0.000392288	-1.91869e-10	-0.229697
18134820	chr11:18134820:C:T	2.32921e-05	-1.91869e-10	-1.24818	0.000140162	-1.91869e-10	-1.25179	0.00014117	-1.91869e-10	-1.25173
18135610	chr11:18135610:C:T	3.09787e-05	-0.962991	-6.68817e-10	0.000195284	-0.920136	-6.68817e-10	0.000196628	-0.920379	-6.68817e-10
18136129	chr11:18136129:C:T	1.72597e-05	-1.54791	-6.68817e-10	0.000106517	-1.52628	-6.68817e-10	0.000107278	-1.52627	-6.68817e-10
18136352	chr11:18136352:G:A	4.17561e-05	-1.91869e-10	-0.664444	0.000261366	-1.91869e-10	-0.628668	0.000263491	-1.91869e-10	-0.627675
18136770	chr11:18136770:A:T	4.45895e-05	-1.91869e-10	-0.598791	0.000279636	-1.91869e-10	-0.561101	0.000281925	-1.91869e-10	-0.560053
18136800	chr11:18136800:A:T	7.22446e-06	-1.37753	-1.04129	4.15086e-05	-1.44915	-1.01954	4.18117e-05	-1.44924	-1.01927
18137001	chr11:18137001:C:T	2.10376e-05	-1.91869e-10	-1.34998	0.000127661	-1.91869e-10	-1.34521	0.00012859	-1.91869e-10	-1.34507
18137411	chr11:18137411:C:T	3.0372e-05	-0.982768	-6.68817e-10	0.00017392	-1.03599	-6.68817e-10	0.000175156	-1.03601	-6.68817e-10
18137446	chr11:18137446:T:C	6.56338e-06	-1.20913	-1.30565	3.74642e-05	-1.27744	-1.29376	3.77413e-05	-1.2774	-1.29354
18137622	chr11:18137622:A:G	2.07498e-05	-1.91869e-10	-1.36375	0.000125329	-1.91869e-10	-1.36364	0.000126225	-1.91869e-10	-1.36362
18137707	chr11:18137707:A:G	1.41247e-05	-0.614371	-1.13399	8.09748e-05	-0.641417	-1.15903	8.1522e-05	-0.641124	-1.1597
18137795	chr11:18137795:T:G	2.08044e-05	-1.91869e-10	-1.36113	0.000125525	-1.91869e-10	-1.36209	0.000126415	-1.91869e-10	-1.36213
18137859	chr11:18137859:C:G	3.78563e-05	-1.91869e-10	-0.762492	0.000236538	-1.91869e-10	-0.72848	0.000238442	-1.91869e-10	-0.72757
18138121	chr11:18138121:T:C	9.38023e-06	-1.00027	-1.15741	4.52269e-05	-1.20287	-1.18003	4.55162e-05	-1.20308	-1.18054
18138122	chr11:18138122:G:A	9.52157e-06	-0.966276	-1.17645	4.57606e-05	-1.17341	-1.19775	4.60533e-05	-1.17364	-1.19826
18138342	chr11:18138342:A:G	3.91768e-05	-1.91869e-10	-0.728206	0.000238034	-1.91869e-10	-0.722179	0.000239864	-1.91869e-10	-0.721623
18138805	chr11:18138805:C:A	6.77177e-06	-1.14763	-1.33589	4.41065e-05	-1.08554	-1.32245	4.44559e-05	-1.08525	-1.32194
18138807	chr11:18138807:C:T	6.73051e-06	-1.1529	-1.33673	4.38161e-05	-1.09112	-1.32347	4.41629e-05	-1.09084	-1.32297
18138910	chr11:18138910:G:A	7.76229e-06	-0.987469	-1.35954	4.07458e-05	-1.13107	-1.35616	4.10395e-05	-1.13108	-1.35608
18139218	chr11:18139218:C:T	3.13934e-05	-1.91869e-10	-0.949691	0.000189223	-1.91869e-10	-0.951665	0.000190486	-1.91869e-10	-0.952118
18139399	chr11:18139399:G:A	6.82972e-06	-1.36718	-1.10783	4.57932e-05	-1.28336	-1.08709	4.61409e-05	-1.28296	-1.08703
18139912	chr11:18139912:C:T	6.57996e-05	-1.91869e-10	-0.209675	0.00041576	-1.91869e-10	-0.164482	0.000419044	-1.91869e-10	-0.163717
18139957	chr11:18139957:A:G	2.07544e-05	-1.91869e-10	-1.36353	0.00012529	-1.91869e-10	-1.36396	0.000126181	-1.91869e-10	-1.36398
18140084	chr11:18140084:G:A	1.7381e-05	-1.54091	-6.68817e-10	0.000104764	-1.54288	-6.68817e-10	0.000105513	-1.54286	-6.68817e-10
18140165	chr11:18140165:C:T	4.63226e-06	-1.55674	-1.3065	2.81222e-05	-1.55666	-1.30137	2.83194e-05	-1.55667	-1.30148
18140506	chr11:18140506:A:C	1.68955e-05	-0.311429	-1.25781	7.90395e-05	-0.579923	-1.24472	7.95953e-05	-0.57997	-1.24477
18140817	chr11:18140817:C:T	2.0752e-05	-1.91869e-10	-1.36365	0.00012535	-1.91869e-10	-1.36348	0.000126247	-1.91869e-10	-1.36346
18140935	chr11:18140935:C:T	3.05549e-05	-0.451844	-0.52492	0.000196047	-0.435694	-0.480541	0.000197663	-0.434943	-0.480188
18140984	chr11:18140984:A:T	7.66786e-05	-1.91869e-10	-0.0566668	0.000483832	-1.91869e-10	-0.0128533	0.000487679	-1.91869e-10	-0.0120364
18141331	chr11:18141331:C:T	1.88131e-05	-1.46174	-6.68817e-10	0.000108079	-1.51173	-6.68817e-10	0.000108835	-1.51186	-6.68817e-10
18141398	chr11:18141398:C:T	3.63719e-05	-0.288891	-0.513601	0.000233369	-0.27332	-0.468651	0.000235296	-0.272542	-0.468306
18141602	chr11:18141602:T:C	2.07447e-05	-1.91869e-10	-1.364	0.000125299	-1.91869e-10	-1.36389	0.000126194	-1.91869e-10	-1.36388
18141787	chr11:18141787:TG:T	4.96503e-05	-1.91869e-10	-0.491285	0.000311597	-1.91869e-10	-0.452881	0.000314015	-1.91869e-10	-0.452254
18142024	chr11:18142024:TA:T	2.16706e-05	-0.456116	-0.864215	0.000118164	-0.52795	-0.894567	0.000118859	-0.527722	-0.896031
18142206	chr11:18142206:G:A	6.87417e-05	-1.91869e-10	-0.165933	0.000434388	-1.91869e-10	-0.120652	0.000437849	-1.91869e-10	-0.119819
18142757	chr11:18142757:C:T	3.06087e-05	-1.91869e-10	-0.975004	0.000190304	-1.91869e-10	-0.945969	0.000191784	-1.91869e-10	-0.945326
18142955	chr11:18142955:A:G	2.12331e-05	-1.91869e-10	-1.34073	0.000128398	-1.91869e-10	-1.33946	0.000129327	-1.91869e-10	-1.33935
18144059	chr11:18144059:G:A	4.79958e-05	-1.91869e-10	-0.525176	0.000292224	-1.91869e-10	-0.517071	0.000294333	-1.91869e-10	-0.516981
18144062	chr11:18144062:T:C	2.36081e-05	-1.91869e-10	-1.2347	0.000142998	-1.91869e-10	-1.23176	0.000144021	-1.91869e-10	-1.23174
18144132	chr11:18144132:G:A	2.36001e-05	-1.23504	-6.68817e-10	0.000141544	-1.24198	-6.68817e-10	0.000142501	-1.24235	-6.68817e-10
18144219	chr11:18144219:T:C	1.71207e-05	-1.556	-6.68817e-10	0.000103337	-1.5566	-6.68817e-10	0.000104074	-1.5566	-6.68817e-10
18144336	chr11:18144336:C:T	2.14018e-05	-1.48676	0.153949	0.000137445	-1.49413	0.22276	0.000138788	-1.49391	0.225162
18144377	chr11:18144377:T:C	0.00013522	-1.91869e-10	0.510616	0.000822803	-1.91869e-10	0.518127	0.000829305	-1.91869e-10	0.518894
18144546	chr11:18144546:T:C	3.75867e-05	-1.91869e-10	-0.769639	0.000228025	-1.91869e-10	-0.765135	0.000229614	-1.91869e-10	-0.765295
18144550	chr11:18144550:G:A	3.04346e-05	-1.91869e-10	-0.980711	0.000184609	-1.91869e-10	-0.976349	0.000185897	-1.91869e-10	-0.976501
18144901	chr11:18144901:A:C	2.9261e-05	-1.91869e-10	-1.02004	0.000177384	-1.91869e-10	-1.01627	0.000178626	-1.91869e-10	-1.0164
18145392	chr11:18145392:T:C	7.91581e-06	-1.5559	-0.771531	5.2109e-05	-1.54835	-0.692899	5.2593e-05	-1.54827	-0.690842
18145521	chr11:18145521:C:A	6.01896e-05	-1.91869e-10	-0.298791	0.000374668	-1.91869e-10	-0.26855	0.00037775	-1.91869e-10	-0.267461
18145644	chr11:18145644:G:A	2.54188e-05	-1.91869e-10	-1.1608	0.000154124	-1.91869e-10	-1.15684	0.000155208	-1.91869e-10	-1.15693
18145694	chr11:18145694:A:G	5.60091e-06	-1.44252	-1.23084	3.34928e-05	-1.45197	-1.23129	3.37313e-05	-1.45181	-1.23146
18145910	chr11:18145910:A:G	2.54188e-05	-1.91869e-10	-1.1608	0.000154124	-1.91869e-10	-1.15684	0.000155208	-1.91869e-10	-1.15693
18146083	chr11:18146083:A:G	7.77975e-06	-1.55168	-0.793091	5.12471e-05	-1.53937	-0.718557	5.17182e-05	-1.53925	-0.716631
18146199	chr11:18146199:C:T	5.67382e-06	-1.38979	-1.27063	3.38771e-05	-1.40092	-1.27093	3.41203e-05	-1.40073	-1.27107
18146250	chr11:18146250:C:T	2.54017e-05	-1.91869e-10	-1.16147	0.000154018	-1.91869e-10	-1.15752	0.000155101	-1.91869e-10	-1.15762
18146475	chr11:18146475:T:C	6.17794e-06	-1.44904	-1.12626	3.74438e-05	-1.45829	-1.11346	3.77084e-05	-1.45812	-1.11369
18146569	chr11:18146569:T:C	2.34439e-05	-1.91869e-10	-1.24168	0.000142046	-1.91869e-10	-1.23844	0.000143046	-1.91869e-10	-1.23853
18146872	chr11:18146872:TC:T	6.07965e-06	-1.25962	-1.33172	3.58632e-05	-1.29634	-1.31854	3.61396e-05	-1.29621	-1.3181
18147181	chr11:18147181:C:T	0.000150865	0.620098	-6.68817e-10	0.000597465	0.198106	-6.68817e-10	0.00060111	0.197084	-6.68817e-10
18147271	chr11:18147271:T:C	2.39811e-05	-1.91869e-10	-1.21902	0.000145317	-1.91869e-10	-1.21567	0.000146341	-1.91869e-10	-1.21576
18147496	chr11:18147496:T:C	5.34671e-06	-1.41051	-1.3093	3.19136e-05	-1.42178	-1.30978	3.21438e-05	-1.42159	-1.30988
18147660	chr11:18147660:C:T	2.59175e-05	-1.91869e-10	-1.14137	0.000157033	-1.91869e-10	-1.13813	0.000158166	-1.91869e-10	-1.13805
18147661	chr11:18147661:A:G	3.69583e-05	-1.91869e-10	-0.786498	0.000234807	-1.91869e-10	-0.735826	0.000236759	-1.91869e-10	-0.734651
18148068	chr11:18148068:GA:G	3.69713e-05	-1.91869e-10	-0.786147	0.000234905	-1.91869e-10	-0.735409	0.000236858	-1.91869e-10	-0.734235
18148086	chr11:18148086:C:T	3.50797e-05	-0.838666	-6.68817e-10	0.000154648	-1.15344	-6.68817e-10	0.000155698	-1.15377	-6.68817e-10
18148219	chr11:18148219:G:A	6.05895e-06	-1.23256	-1.3622	3.50147e-05	-1.27762	-1.3612	3.52718e-05	-1.27748	-1.36113
18148435	chr11:18148435:A:C	5.61301e-06	-1.3472	-1.32401	3.37516e-05	-1.3525	-1.32306	3.40027e-05	-1.35224	-1.32301
18148629	chr11:18148629:T:G	3.11394e-05	-1.91869e-10	-0.957816	0.000190133	-1.91869e-10	-0.946867	0.000191623	-1.91869e-10	-0.946163
18148882	chr11:18148882:A:G	2.12304e-05	-1.91869e-10	-1.34085	0.000129888	-1.91869e-10	-1.32792	0.000130832	-1.91869e-10	-1.32778
18148945	chr11:18148945:G:A	5.88822e-06	-1.30106	-1.32227	3.48509e-05	-1.33125	-1.31226	3.51133e-05	-1.33111	-1.31201
18149048	chr11:18149048:T:C	5.88667e-06	-1.40871	-1.21489	3.51342e-05	-1.42005	-1.21536	3.53852e-05	-1.41986	-1.21554
18149053	chr11:18149053:G:A	5.94789e-06	-1.40413	-1.20912	3.54958e-05	-1.41559	-1.20959	3.57493e-05	-1.4154	-1.20976
18149141	chr11:18149141:T:C	1.04242e-05	-0.926457	-1.1257	6.21776e-05	-0.949912	-1.11468	6.2697e-05	-0.949061	-1.11432
18149280	chr11:18149280:C:A	7.41668e-05	-1.91869e-10	-0.0899725	0.000448203	-1.91869e-10	-0.0893441	0.000451739	-1.91869e-10	-0.0885884
18149390	chr11:18149390:A:T	2.16995e-05	-1.91869e-10	-1.319	0.000130938	-1.91869e-10	-1.31987	0.000131869	-1.91869e-10	-1.31989
18149405	chr11:18149405:G:C	1.62544e-05	-1.4874	-0.120526	0.000100261	-1.48875	-0.0980678	0.000101028	-1.48859	-0.0977135
18149484	chr11:18149484:A:C	2.47782e-05	-1.91869e-10	-1.18633	0.000150192	-1.91869e-10	-1.18268	0.000151249	-1.91869e-10	-1.18277
18149583	chr11:18149583:G:C	5.49168e-06	-1.40135	-1.29171	3.28268e-05	-1.41062	-1.29273	3.3064e-05	-1.41042	-1.29282
18149698	chr11:18149698:T:G	2.08205e-05	-1.91869e-10	-1.36035	0.000126535	-1.91869e-10	-1.35407	0.000127447	-1.91869e-10	-1.35399
18149821	chr11:18149821:G:T	3.94889e-05	-1.91869e-10	-0.720269	0.000243879	-1.91869e-10	-0.697917	0.000245685	-1.91869e-10	-0.697642
18149941	chr11:18149941:G:A	6.60064e-06	-1.19325	-1.31588	3.80883e-05	-1.24764	-1.30705	3.83565e-05	-1.24755	-1.30722
18150120	chr11:18150120:A:G	5.52658e-06	-1.35422	-1.3325	3.32279e-05	-1.35983	-1.33137	3.34745e-05	-1.35958	-1.33133
18151035	chr11:18151035:G:A	1.48395e-05	-1.14263	-0.556368	6.85751e-05	-1.34125	-0.625416	6.89652e-05	-1.3416	-0.626489
18151107	chr11:18151107:T:G	2.07405e-05	-1.91869e-10	-1.3642	0.000125325	-1.91869e-10	-1.36368	0.00012622	-1.91869e-10	-1.36366
18151180	chr11:18151180:G:A	1.1118e-05	-1.27227	-0.715456	7.43363e-05	-1.23627	-0.649718	7.50624e-05	-1.23556	-0.647815
18151267	chr11:18151267:T:A	5.60918e-06	-1.33604	-1.33585	3.32236e-05	-1.36431	-1.32702	3.34718e-05	-1.36418	-1.32681
18151556	chr11:18151556:A:AGCAT	2.60022e-05	-1.91869e-10	-1.13811	0.000158943	-1.91869e-10	-1.12605	0.000160128	-1.91869e-10	-1.12572
18151606	chr11:18151606:G:A	2.25169e-05	-1.91869e-10	-1.28202	0.000135879	-1.91869e-10	-1.28282	0.000136806	-1.91869e-10	-1.28313
18151700	chr11:18151700:C:A	6.15564e-06	-1.3855	-1.19342	3.67133e-05	-1.39767	-1.19378	3.69754e-05	-1.39747	-1.19398
18151839	chr11:18151839:C:T	2.19395e-05	-1.91869e-10	-1.308	0.000132938	-1.91869e-10	-1.30471	0.000133896	-1.91869e-10	-1.30463
18152008	chr11:18152008:A:G	2.90674e-05	-1.91869e-10	-1.02667	0.000175994	-1.91869e-10	-1.02414	0.000177279	-1.91869e-10	-1.02397
18152172	chr11:18152172:T:C	5.86954e-06	-1.41364	-1.21287	3.503e-05	-1.42518	-1.21321	3.52799e-05	-1.425	-1.21339
18152190	chr11:18152190:A:C	6.07934e-06	-1.41223	-1.17916	3.62787e-05	-1.42381	-1.17955	3.65368e-05	-1.42362	-1.17975
18152237	chr11:18152237:T:C	5.75655e-06	-1.28303	-1.36292	3.21659e-05	-1.36211	-1.36157	3.23931e-05	-1.36221	-1.36154
18152308	chr11:18152308:C:A	3.05124e-05	-1.91869e-10	-0.978156	0.000193951	-1.91869e-10	-0.926984	0.000195336	-1.91869e-10	-0.926972
18152514	chr11:18152514:A:T	6.16121e-06	-1.40228	-1.17574	3.67565e-05	-1.4142	-1.17607	3.70182e-05	-1.41401	-1.17627
18153002	chr11:18153002:G:A	2.46667e-05	-1.91869e-10	-1.19084	0.000148703	-1.91869e-10	-1.19264	0.000149761	-1.91869e-10	-1.19265
18153200	chr11:18153200:C:A	2.07379e-05	-1.91869e-10	-1.36432	0.000125241	-1.91869e-10	-1.36435	0.000126134	-1.91869e-10	-1.36435
18153223	chr11:18153223:C:T	2.07388e-05	-1.91869e-10	-1.36428	0.000125241	-1.91869e-10	-1.36435	0.000126134	-1.91869e-10	-1.36435
18153380	chr11:18153380:T:TA	2.37616e-05	-1.91869e-10	-1.22822	0.000141051	-1.91869e-10	-1.24547	0.00014201	-1.91869e-10	-1.2458
18153483	chr11:18153483:C:T	6.18889e-06	-1.39372	-1.17981	3.69274e-05	-1.4056	-1.18004	3.71904e-05	-1.4054	-1.18024
18153491	chr11:18153491:C:T	6.23487e-06	-1.38804	-1.17809	3.72031e-05	-1.39989	-1.17831	3.74682e-05	-1.39969	-1.17852
18153496	chr11:18153496:C:T	2.07897e-05	-1.91869e-10	-1.36183	0.000125573	-1.91869e-10	-1.3617	0.000126471	-1.91869e-10	-1.36168
18154327	chr11:18154327:T:C	4.39219e-06	-1.55299	-1.36347	2.64428e-05	-1.55638	-1.36323	2.66328e-05	-1.55636	-1.36319
18154417	chr11:18154417:G:A	6.25511e-06	-1.35119	-1.2117	3.72326e-05	-1.36547	-1.21194	3.74994e-05	-1.36525	-1.21212
18154769	chr11:18154769:C:A	2.09692e-05	-1.91869e-10	-1.35324	0.000127848	-1.91869e-10	-1.34375	0.000128772	-1.91869e-10	-1.34365
18154788	chr11:18154788:C:T	1.44345e-05	-1.32075	-0.405916	9.74531e-05	-1.29165	-0.323573	9.84266e-05	-1.291	-0.321387
18154839	chr11:18154839:C:T	2.08688e-05	-1.91869e-10	-1.35803	0.00012588	-1.91869e-10	-1.35926	0.000126769	-1.91869e-10	-1.35933
18155024	chr11:18155024:G:A	2.07742e-05	-1.91869e-10	-1.36258	0.000125474	-1.91869e-10	-1.36249	0.000126372	-1.91869e-10	-1.36247
18155095	chr11:18155095:T:C	6.25882e-06	-1.37956	-1.18274	3.72628e-05	-1.39364	-1.18296	3.75284e-05	-1.39345	-1.18315
18155366	chr11:18155366:T:A	6.42654e-06	-1.36136	-1.17449	3.82345e-05	-1.37614	-1.17471	3.85073e-05	-1.37594	-1.1749
18155594	chr11:18155594:G:A	6.38978e-06	-1.37003	-1.17156	3.80272e-05	-1.38449	-1.1718	3.82983e-05	-1.38429	-1.172
18155738	chr11:18155738:C:T	2.83956e-05	-1.05006	-6.68817e-10	0.000157139	-1.13746	-6.68817e-10	0.000158273	-1.13737	-6.68817e-10
18155894	chr11:18155894:C:T	0.000120296	-1.91869e-10	0.393663	0.000732385	-1.91869e-10	0.401716	0.00073815	-1.91869e-10	0.402453
18155925	chr11:18155925:T:C	2.61431e-05	-1.91869e-10	-1.13271	0.000158548	-1.91869e-10	-1.12853	0.000159662	-1.91869e-10	-1.12864
18155947	chr11:18155947:C:T	1.47607e-05	-1.31954	-0.38478	9.97588e-05	-1.28973	-0.302109	0.000100757	-1.28907	-0.299906
18156033	chr11:18156033:G:A	2.52582e-05	-1.91869e-10	-1.16714	0.000153076	-1.91869e-10	-1.16366	0.000154153	-1.91869e-10	-1.16375
18156116	chr11:18156116:C:T	1.61268e-05	-1.35844	-0.257365	9.59062e-05	-1.37597	-0.255254	9.65844e-05	-1.37578	-0.255497
18156216	chr11:18156216:A:C	4.37917e-06	-1.55539	-1.36405	2.64604e-05	-1.55477	-1.36417	2.66496e-05	-1.55473	-1.36419
18156233	chr11:18156233:C:T	2.10142e-05	-1.91869e-10	-1.35109	0.00012669	-1.91869e-10	-1.35285	0.000127582	-1.91869e-10	-1.35294
18156259	chr11:18156259:G:A	1.57825e-05	-1.38002	-0.257365	9.3994e-05	-1.39611	-0.255254	9.46579e-05	-1.39593	-0.255497
18156505	chr11:18156505:A:G	4.12374e-05	-1.91869e-10	-0.676945	0.000246781	-1.91869e-10	-0.68609	0.000248433	-1.91869e-10	-0.68652
18156586	chr11:18156586:C:T	5.91229e-06	-1.33589	-1.28337	3.54272e-05	-1.34645	-1.28066	3.56903e-05	-1.3462	-1.28061
18156795	chr11:18156795:T:G	1.55399e-05	-1.36521	-0.287669	9.24759e-05	-1.38204	-0.285605	9.31298e-05	-1.38185	-0.285846
18156901	chr11:18156901:G:A	1.10736e-05	-1.39465	-0.597076	7.01834e-05	-1.41449	-0.528993	7.07655e-05	-1.41436	-0.527961
18156975	chr11:18156975:CTGGACAGA:C	3.24115e-05	-0.917775	-6.68817e-10	0.000162509	-1.10386	-6.68817e-10	0.000163624	-1.10412	-6.68817e-10
18157209	chr11:18157209:G:A	1.54624e-05	-1.36283	-0.295048	9.1993e-05	-1.37977	-0.293107	9.26437e-05	-1.37959	-0.293347
18157233	chr11:18157233:C:T	5.2805e-06	-1.37929	-1.35298	3.11319e-05	-1.40156	-1.3548	3.13518e-05	-1.40148	-1.35494
18157441	chr11:18157441:A:G	1.50463e-05	-1.37197	-0.313183	8.9569e-05	-1.38844	-0.311139	9.02022e-05	-1.38826	-0.311378
18157497	chr11:18157497:C:T	1.56954e-05	-1.37158	-0.271338	9.34347e-05	-1.38819	-0.269142	9.40949e-05	-1.388	-0.269386
18157549	chr11:18157549:C:T	2.08173e-05	-1.91869e-10	-1.36051	0.000125618	-1.91869e-10	-1.36135	0.000126507	-1.91869e-10	-1.3614
18157575	chr11:18157575:G:A	1.59719e-05	-1.36728	-0.258182	9.50291e-05	-1.38417	-0.256235	9.57006e-05	-1.38399	-0.25648
18157578	chr11:18157578:T:C	1.58241e-05	-1.35978	-0.274972	9.41115e-05	-1.37722	-0.272891	9.4777e-05	-1.37703	-0.273135
18157640	chr11:18157640:G:A	0.000115108	-1.91869e-10	0.349578	0.000726008	-1.91869e-10	0.392971	0.000732149	-1.91869e-10	0.39429
18157723	chr11:18157723:C:T	1.59243e-05	-1.36267	-0.265772	9.4749e-05	-1.37971	-0.263644	9.54187e-05	-1.37953	-0.263891
18157809	chr11:18157809:A:G	1.54955e-05	-1.36807	-0.287669	9.22302e-05	-1.3847	-0.285605	9.28823e-05	-1.38451	-0.285846
18157893	chr11:18157893:G:A	0.000142083	-1.91869e-10	0.56012	0.000865865	-1.91869e-10	0.569138	0.000872698	-1.91869e-10	0.569895
18157962	chr11:18157962:C:T	1.81701e-05	-1.49651	-6.68817e-10	0.000115394	-1.44623	-6.68817e-10	0.000116233	-1.4461	-6.68817e-10
18158071	chr11:18158071:T:C	1.63394e-05	-1.3694	-0.233308	9.7252e-05	-1.38609	-0.231193	9.7939e-05	-1.38591	-0.23144
18158106	chr11:18158106:C:A	1.58573e-05	-1.37824	-0.25442	9.44163e-05	-1.39455	-0.252324	9.5083e-05	-1.39437	-0.252569
18158110	chr11:18158110:A:G	1.50775e-05	-1.37777	-0.305316	8.97526e-05	-1.39427	-0.303267	9.03872e-05	-1.39409	-0.303503
18158230	chr11:18158230:A:G	1.49167e-05	-1.35686	-0.336945	8.87321e-05	-1.37412	-0.334845	8.93602e-05	-1.37394	-0.335082
18158251	chr11:18158251:T:C	1.55829e-05	-1.36528	-0.284841	9.27309e-05	-1.38218	-0.28271	9.33868e-05	-1.38199	-0.282949
18158345	chr11:18158345:G:T	0.000146416	-1.91869e-10	0.590164	0.000926303	-1.91869e-10	0.636611	0.000934178	-1.91869e-10	0.637973
18158420	chr11:18158420:A:G	1.5646e-05	-1.36818	-0.277894	9.31278e-05	-1.38486	-0.275762	9.37861e-05	-1.38467	-0.276005
18158443	chr11:18158443:A:G	1.59128e-05	-1.36217	-0.266998	9.46874e-05	-1.37907	-0.264944	9.53571e-05	-1.37888	-0.265186
18158446	chr11:18158446:G:T	1.78267e-05	-1.51559	-6.68817e-10	0.000106701	-1.52456	-6.68817e-10	0.000107464	-1.52454	-6.68817e-10
18158466	chr11:18158466:C:T	1.56387e-05	-1.36031	-0.286227	9.30593e-05	-1.37719	-0.284162	9.37175e-05	-1.37701	-0.284403
18158604	chr11:18158604:A:G	1.54558e-05	-1.37064	-0.287669	9.19984e-05	-1.38721	-0.285605	9.26487e-05	-1.38703	-0.285846
18158757	chr11:18158757:A:C	1.47201e-05	-1.36115	-0.345926	8.75798e-05	-1.37805	-0.343991	8.82001e-05	-1.37786	-0.344224
18158841	chr11:18158841:C:A	1.56069e-05	-1.36823	-0.280345	9.28953e-05	-1.38489	-0.278229	9.35516e-05	-1.3847	-0.278476
18158911	chr11:18158911:C:A	2.08331e-05	-1.91869e-10	-1.35975	0.000125703	-1.91869e-10	-1.36067	0.000126592	-1.91869e-10	-1.36073
18158918	chr11:18158918:A:G	1.62316e-05	-1.36134	-0.247987	9.65891e-05	-1.37824	-0.245886	9.72719e-05	-1.37805	-0.246132
18158937	chr11:18158937:C:T	2.1628e-05	-1.91869e-10	-1.3223	0.000132524	-1.91869e-10	-1.30783	0.000133464	-1.91869e-10	-1.30786
18159005	chr11:18159005:G:A	1.58611e-05	-1.38048	-0.251938	9.45208e-05	-1.39578	-0.249989	9.51879e-05	-1.39561	-0.250233
18159150	chr11:18159150:T:C	4.43338e-06	-1.55026	-1.35687	2.7383e-05	-1.52857	-1.3561	2.75848e-05	-1.52844	-1.35599
18159167	chr11:18159167:G:A	1.58993e-05	-1.36626	-0.263751	9.46205e-05	-1.38307	-0.261645	9.52892e-05	-1.38289	-0.261891
18159205	chr11:18159205:C:T	5.75955e-06	-1.43395	-1.21148	3.39262e-05	-1.44679	-1.22362	3.41713e-05	-1.44664	-1.22367
18159273	chr11:18159273:T:C	9.13204e-06	-1.32287	-0.861629	5.85168e-05	-1.275	-0.85028	5.89675e-05	-1.27474	-0.84997
18159530	chr11:18159530:G:A	9.30908e-05	-1.91869e-10	0.137285	0.000565891	-1.91869e-10	0.143812	0.000570244	-1.91869e-10	0.144371
18159580	chr11:18159580:G:A	8.42935e-06	-1.16294	-1.10163	5.02688e-05	-1.20364	-1.07357	5.06646e-05	-1.20345	-1.07301
18159888	chr11:18159888:T:G	6.23664e-06	-1.20365	-1.3622	3.58801e-05	-1.2532	-1.3612	3.61437e-05	-1.25306	-1.36113
18159970	chr11:18159970:T:C	2.68284e-05	-1.91869e-10	-1.10683	0.000162754	-1.91869e-10	-1.10235	0.000163895	-1.91869e-10	-1.10247
18159972	chr11:18159972:T:C	2.62726e-05	-1.91869e-10	-1.12776	0.000159358	-1.91869e-10	-1.12344	0.000160478	-1.91869e-10	-1.12354
18160045	chr11:18160045:A:T	1.51915e-05	-1.37478	-0.300775	9.04387e-05	-1.3912	-0.298724	9.10779e-05	-1.39102	-0.298963
18160076	chr11:18160076:G:A	1.53563e-05	-1.36417	-0.300592	9.13826e-05	-1.38099	-0.298541	9.2029e-05	-1.38081	-0.29878
18160184	chr11:18160184:G:A	1.23383e-05	-1.37776	-0.505821	7.80467e-05	-1.40288	-0.434408	7.87051e-05	-1.40274	-0.433244
18160298	chr11:18160298:G:A	1.57235e-05	-1.33806	-0.303072	9.34698e-05	-1.35589	-0.301061	9.41322e-05	-1.35569	-0.3013
18160343	chr11:18160343:C:T	1.52557e-05	-1.37189	-0.299446	9.0819e-05	-1.38843	-0.29729	9.14618e-05	-1.38825	-0.297521
18160569	chr11:18160569:G:A	1.51249e-05	-1.36549	-0.314451	9.00125e-05	-1.38219	-0.312448	9.0649e-05	-1.38201	-0.312689
18160834	chr11:18160834:T:C	4.20761e-05	-1.91869e-10	-0.65681	0.00025176	-1.91869e-10	-0.666116	0.000253444	-1.91869e-10	-0.666552
18160837	chr11:18160837:A:G	0.00013734	-1.91869e-10	0.526172	0.00086807	-1.91869e-10	0.571682	0.000875443	-1.91869e-10	0.573036
18161206	chr11:18161206:T:C	1.62914e-05	-1.3458	-0.259858	9.68647e-05	-1.36353	-0.257749	9.75502e-05	-1.36333	-0.257995
18161223	chr11:18161223:G:A	1.55544e-05	-1.3587	-0.293244	9.2537e-05	-1.37581	-0.291168	9.31915e-05	-1.37563	-0.29141
18161229	chr11:18161229:G:T	0.00133269	-1.91869e-10	2.79867	0.00939434	-1.91869e-10	2.95327	0.00947136	-1.91869e-10	2.95433
18161275	chr11:18161275:G:A	7.48707e-05	-1.91869e-10	-0.080527	0.000462621	-1.91869e-10	-0.0576817	0.000465883	-1.91869e-10	-0.0577593
18161510	chr11:18161510:A:G	1.59061e-05	-1.36371	-0.265879	9.46633e-05	-1.38046	-0.263803	9.53322e-05	-1.38028	-0.264049
18161700	chr11:18161700:C:T	1.90402e-05	-1.32374	-0.125992	0.000113097	-1.34188	-0.124466	0.000113891	-1.34167	-0.124779
18161993	chr11:18161993:C:T	2.08371e-05	-1.91869e-10	-1.35956	0.000125724	-1.91869e-10	-1.3605	0.000126613	-1.91869e-10	-1.36056
18162158	chr11:18162158:A:C	1.48754e-05	-1.3532	-0.343377	8.84338e-05	-1.37052	-0.341816	8.9061e-05	-1.37033	-0.342042
18162208	chr11:18162208:G:C	5.94974e-06	-1.25024	-1.3627	3.42906e-05	-1.29633	-1.36339	3.45383e-05	-1.29619	-1.36343
18162486	chr11:18162486:CA:C	5.66443e-06	-1.36308	-1.299	3.37466e-05	-1.39021	-1.28551	3.40017e-05	-1.39007	-1.28521
18162516	chr11:18162516:C:T	1.58441e-05	-1.34969	-0.283799	9.42268e-05	-1.36721	-0.281678	9.4894e-05	-1.36702	-0.281918
18162826	chr11:18162826:C:T	1.85925e-05	-1.47353	-6.68817e-10	0.00012792	-1.34319	-6.68817e-10	0.00012888	-1.34281	-6.68817e-10
18162882	chr11:18162882:G:A	1.40753e-05	-1.15961	-0.592254	8.4374e-05	-1.17712	-0.582214	8.5031e-05	-1.1768	-0.581874
18163170	chr11:18163170:C:T	0.000119002	-1.45765	1.8405	0.00074878	-1.46202	1.88588	0.000754935	-1.46185	1.88679
18164028	chr11:18164028:A:T	2.26083e-05	-1.91869e-10	-1.27797	0.000134125	-1.91869e-10	-1.29582	0.000135058	-1.91869e-10	-1.29599
18164341	chr11:18164341:G:A	1.64953e-05	-1.35964	-0.233571	9.82009e-05	-1.37635	-0.231226	9.88939e-05	-1.37616	-0.231487
18164344	chr11:18164344:A:G	1.52877e-05	-1.34892	-0.320319	9.08951e-05	-1.36661	-0.318273	9.15393e-05	-1.36642	-0.318508
18164356	chr11:18164356:G:A	2.75065e-05	-1.91869e-10	-1.08187	0.000165992	-1.91869e-10	-1.08265	0.00016728	-1.91869e-10	-1.08202
18164392	chr11:18164392:T:C	1.59652e-05	-1.34292	-0.282957	9.49102e-05	-1.3608	-0.280858	9.55825e-05	-1.36061	-0.281098
18164472	chr11:18164472:G:T	0.000151247	-1.91869e-10	0.622621	0.000921837	-1.91869e-10	0.631778	0.000929124	-1.91869e-10	0.632548
18164700	chr11:18164700:A:C	2.12929e-05	-1.91869e-10	-1.33791	0.000127567	-1.91869e-10	-1.34595	0.000128461	-1.91869e-10	-1.34607
18164745	chr11:18164745:C:A	0.000143491	-1.91869e-10	0.569983	0.000920301	-1.91869e-10	0.63011	0.000927803	-1.91869e-10	0.631126
18165199	chr11:18165199:A:C	1.55862e-05	-1.38146	-0.268443	9.27563e-05	-1.39766	-0.266952	9.34112e-05	-1.39748	-0.267198
18165203	chr11:18165203:C:A	2.09427e-05	-1.91869e-10	-1.3545	0.000126429	-1.91869e-10	-1.35491	0.000127342	-1.91869e-10	-1.35482
18165234	chr11:18165234:C:G	6.70552e-06	-1.14898	-1.34438	4.02912e-05	-1.15851	-1.33994	4.05823e-05	-1.15851	-1.33985
18165448	chr11:18165448:A:G	0.000109217	-1.91869e-10	0.297047	0.000664655	-1.91869e-10	0.304678	0.000669885	-1.91869e-10	0.305412
18165601	chr11:18165601:A:G	6.70459e-06	-1.14912	-1.34437	3.68742e-05	-1.24787	-1.33921	3.71369e-05	-1.24798	-1.3391
18165692	chr11:18165692:G:A	6.8058e-06	-1.19353	-1.28498	3.93516e-05	-1.24295	-1.2791	3.96531e-05	-1.24281	-1.27872
18166082	chr11:18166082:T:G	1.56251e-05	-1.37764	-0.269773	9.29751e-05	-1.39403	-0.268227	9.36314e-05	-1.39385	-0.268476
18166101	chr11:18166101:T:C	0.000110776	-1.91869e-10	0.31122	0.000698305	-1.91869e-10	0.354065	0.000704194	-1.91869e-10	0.35536
18166331	chr11:18166331:C:T	1.4916e-05	-1.3874	-0.306454	8.87837e-05	-1.40337	-0.305023	8.94106e-05	-1.40319	-0.305263
18166344	chr11:18166344:T:C	4.14825e-05	-1.91869e-10	-0.671017	0.000248245	-1.91869e-10	-0.680173	0.000249908	-1.91869e-10	-0.680603
18166415	chr11:18166415:G:A	4.43957e-06	-1.55159	-1.35415	2.73161e-05	-1.53212	-1.355	2.75112e-05	-1.53199	-1.35511
18166955	chr11:18166955:T:G	2.09421e-05	-1.91869e-10	-1.35453	0.00012628	-1.91869e-10	-1.35609	0.00012717	-1.91869e-10	-1.35617
18166975	chr11:18166975:T:C	1.47771e-05	-1.39799	-0.305217	8.79995e-05	-1.41353	-0.303734	8.86203e-05	-1.41336	-0.303975
18167314	chr11:18167314:G:T	2.1314e-05	-1.91869e-10	-1.33693	0.000127669	-1.91869e-10	-1.34515	0.000128563	-1.91869e-10	-1.34527
18167516	chr11:18167516:C:T	0.000105261	-1.91869e-10	0.260155	0.000659533	-1.91869e-10	0.296941	0.000664443	-1.91869e-10	0.297255
18167563	chr11:18167563:A:G	1.57376e-05	-1.3883	-0.251942	9.36726e-05	-1.4043	-0.250484	9.43337e-05	-1.40413	-0.250728
18167883	chr11:18167883:G:A	2.13289e-05	-1.91869e-10	-1.33622	0.00012856	-1.91869e-10	-1.3382	0.000129481	-1.91869e-10	-1.33816
18168009	chr11:18168009:A:G	2.67946e-05	-1.91869e-10	-1.10809	0.000162547	-1.91869e-10	-1.10363	0.000163687	-1.91869e-10	-1.10374
18168166	chr11:18168166:A:C	2.15097e-05	-1.91869e-10	-1.32778	0.000129612	-1.91869e-10	-1.33004	0.000130542	-1.91869e-10	-1.33
18168194	chr11:18168194:C:T	4.03771e-05	-1.91869e-10	-0.698027	0.000241677	-1.91869e-10	-0.706987	0.000243295	-1.91869e-10	-0.707418
18168309	chr11:18168309:G:A	5.56411e-06	-1.4272	-1.25275	3.37955e-05	-1.44554	-1.22872	3.40643e-05	-1.44546	-1.22799
18168406	chr11:18168406:C:G	1.5541e-05	-1.38412	-0.268685	9.25567e-05	-1.40018	-0.266593	9.321e-05	-1.4	-0.266838
18168441	chr11:18168441:G:A	1.52351e-05	-1.39099	-0.281698	9.06995e-05	-1.4068	-0.280235	9.13395e-05	-1.40663	-0.280479
18168728	chr11:18168728:T:C	1.50016e-05	-1.39184	-0.296295	8.93016e-05	-1.40773	-0.294843	8.99319e-05	-1.40756	-0.295084
18168784	chr11:18168784:A:G	2.14953e-05	-1.91869e-10	-1.32845	0.000129549	-1.91869e-10	-1.33053	0.000130475	-1.91869e-10	-1.33051
18168856	chr11:18168856:T:C	1.53276e-05	-1.36811	-0.298528	9.11495e-05	-1.38501	-0.297077	9.1794e-05	-1.38483	-0.297318
18168985	chr11:18168985:T:A	1.56397e-05	-1.38837	-0.25811	9.31583e-05	-1.40428	-0.256008	9.38156e-05	-1.40411	-0.256253
18169451	chr11:18169451:C:T	1.7486e-05	-1.38989	-0.144995	0.000104135	-1.40561	-0.143295	0.000104867	-1.40543	-0.143564
18169692	chr11:18169692:G:A	2.08376e-05	-1.91869e-10	-1.35953	0.000125727	-1.91869e-10	-1.36048	0.000126616	-1.91869e-10	-1.36054
18169772	chr11:18169772:C:T	9.58253e-06	-1.41991	-0.716433	5.91452e-05	-1.43078	-0.683811	5.95885e-05	-1.43059	-0.683641
18169868	chr11:18169868:T:C	9.44991e-06	-1.42557	-0.724713	5.83295e-05	-1.43628	-0.6922	5.87662e-05	-1.43609	-0.692036
18169999	chr11:18169999:T:C	9.85045e-06	-1.41867	-0.690103	6.08304e-05	-1.42967	-0.656834	6.12864e-05	-1.42947	-0.656664
18170042	chr11:18170042:G:A	9.90169e-06	-1.40215	-0.701431	6.11068e-05	-1.41356	-0.668405	6.15651e-05	-1.41336	-0.668242
18170189	chr11:18170189:T:C	5.17758e-06	-1.39602	-1.35593	3.05609e-05	-1.41726	-1.35761	3.07775e-05	-1.41718	-1.35772
18170433	chr11:18170433:T:A	4.72781e-06	-1.48154	-1.36129	2.77584e-05	-1.50922	-1.36183	2.79569e-05	-1.50914	-1.36189
18170524	chr11:18170524:C:T	3.47315e-05	-1.91869e-10	-0.848644	0.000208678	-1.91869e-10	-0.853798	0.000210051	-1.91869e-10	-0.854342
18170692	chr11:18170692:T:C	1.06867e-05	-1.44841	-0.578877	6.6289e-05	-1.45796	-0.542608	6.67858e-05	-1.45779	-0.542415
18170827	chr11:18170827:G:A	1.06895e-05	-1.43151	-0.595514	6.62502e-05	-1.4415	-0.559657	6.67467e-05	-1.44131	-0.559478
18171147	chr11:18171147:T:C	1.05313e-05	-1.43537	-0.606565	6.52295e-05	-1.44531	-0.57137	6.57188e-05	-1.44513	-0.571183
18171289	chr11:18171289:T:A	1.03913e-05	-1.43058	-0.624742	6.43222e-05	-1.4407	-0.589991	6.48049e-05	-1.44051	-0.589804
18171545	chr11:18171545:G:A	2.07858e-05	-1.91869e-10	-1.36202	0.000125452	-1.91869e-10	-1.36266	0.000126342	-1.91869e-10	-1.3627
18171560	chr11:18171560:C:T	1.16312e-05	-1.36707	-0.575522	7.77444e-05	-1.33687	-0.50429	7.85086e-05	-1.33628	-0.502202
18171633	chr11:18171633:C:T	2.07796e-05	-1.91869e-10	-1.36232	0.000125976	-1.91869e-10	-1.3585	0.000126881	-1.91869e-10	-1.35845
18171758	chr11:18171758:C:T	9.85157e-06	-1.45031	-0.658347	6.09755e-05	-1.45969	-0.62443	6.1432e-05	-1.45952	-0.624244
18171922	chr11:18171922:T:C	1.26148e-05	-1.42981	-0.431611	7.52016e-05	-1.44355	-0.430871	7.5733e-05	-1.4434	-0.431083
18171996	chr11:18171996:G:A	1.00245e-05	-1.43984	-0.651421	6.20539e-05	-1.44981	-0.616775	6.25192e-05	-1.44963	-0.616587
18172173	chr11:18172173:A:G	2.16244e-05	-1.91869e-10	-1.32247	0.000132998	-1.91869e-10	-1.30426	0.000133949	-1.91869e-10	-1.30424
18172212	chr11:18172212:C:A	2.27427e-05	-1.91869e-10	-1.27205	0.000138633	-1.91869e-10	-1.26276	0.000139687	-1.91869e-10	-1.26229
18172279	chr11:18172279:A:C	8.48358e-05	-1.46805	1.51248	0.000565752	-1.4727	1.61626	0.000570535	-1.47252	1.6174
18172289	chr11:18172289:G:A	2.13331e-05	-1.91869e-10	-1.33603	0.000128908	-1.91869e-10	-1.33549	0.00012984	-1.91869e-10	-1.33539
18172293	chr11:18172293:G:C	6.10139e-06	-1.35851	-1.22927	3.66612e-05	-1.38448	-1.20839	3.69416e-05	-1.38436	-1.208
18172521	chr11:18172521:G:A	9.90618e-06	-1.43029	-0.672844	6.12389e-05	-1.44049	-0.63932	6.16981e-05	-1.4403	-0.639139
18172536	chr11:18172536:C:A	9.76092e-06	-1.44506	-0.672844	6.03762e-05	-1.45468	-0.63932	6.08282e-05	-1.4545	-0.639139
18172640	chr11:18172640:T:G	9.7475e-06	-1.42975	-0.68953	6.02245e-05	-1.44007	-0.656437	6.06761e-05	-1.43989	-0.656257
18172762	chr11:18172762:C:G	0.000131877	-1.91869e-10	0.485581	0.000819045	-1.91869e-10	0.513548	0.000824787	-1.91869e-10	0.513431
18173246	chr11:18173246:G:A	5.48924e-06	-1.37544	-1.31806	3.29109e-05	-1.39436	-1.30643	3.31573e-05	-1.39424	-1.30619
18173280	chr11:18173280:C:G	1.09469e-05	-1.42283	-0.580397	6.77087e-05	-1.43356	-0.54582	6.82205e-05	-1.43337	-0.54558
18173331	chr11:18173331:T:G	1.06988e-05	-1.43839	-0.587776	6.61939e-05	-1.44861	-0.553388	6.66935e-05	-1.44844	-0.553149
18173385	chr11:18173385:A:G	2.07438e-05	-1.91869e-10	-1.36404	0.000125264	-1.91869e-10	-1.36417	0.000126158	-1.91869e-10	-1.36416
18173449	chr11:18173449:A:C	2.16763e-05	-1.91869e-10	-1.32007	0.000133378	-1.91869e-10	-1.3014	0.000134332	-1.91869e-10	-1.30138
18173504	chr11:18173504:T:C	2.93031e-05	-1.91869e-10	-1.01859	0.000178774	-1.91869e-10	-1.00847	0.000180166	-1.91869e-10	-1.00781
18173680	chr11:18173680:G:A	3.90083e-05	-1.91869e-10	-0.732515	0.000233571	-1.91869e-10	-0.741105	0.000235133	-1.91869e-10	-0.741544
18173801	chr11:18173801:C:T	2.12995e-05	-1.40503	0.0674206	0.000135751	-1.43142	0.147652	0.000137108	-1.431	0.150079
18173901	chr11:18173901:C:T	9.40913e-06	-1.41533	-0.739283	5.80171e-05	-1.42653	-0.707323	5.84527e-05	-1.42634	-0.707139
18173990	chr11:18173990:A:G	2.07388e-05	-1.91869e-10	-1.36429	0.000125437	-1.91869e-10	-1.36278	0.000126335	-1.91869e-10	-1.36276
18174671	chr11:18174671:A:G	2.27734e-05	-1.2707	-6.68817e-10	0.00014506	-1.21744	-6.68817e-10	0.000146121	-1.21726	-6.68817e-10
18174681	chr11:18174681:T:C	0.000161868	-1.91869e-10	0.690492	0.00102636	-1.91869e-10	0.739187	0.00103512	-1.91869e-10	0.740582
18175049	chr11:18175049:A:G	0.000135496	-1.91869e-10	0.512656	0.000857461	-1.91869e-10	0.559385	0.000864729	-1.91869e-10	0.560722
18175168	chr11:18175168:G:A	3.23417e-05	-1.91869e-10	-0.919931	0.000194135	-1.91869e-10	-0.926036	0.000195444	-1.91869e-10	-0.926419
18176389	chr11:18176389:T:C	4.57319e-06	-1.51173	-1.36435	2.68468e-05	-1.54123	-1.36321	2.70399e-05	-1.54121	-1.36317
18176523	chr11:18176523:C:T	2.07715e-05	-1.91869e-10	-1.36271	0.000125379	-1.91869e-10	-1.36325	0.000126269	-1.91869e-10	-1.36328
18176675	chr11:18176675:C:G	2.08894e-05	-1.91869e-10	-1.35705	0.000126223	-1.91869e-10	-1.35654	0.000127129	-1.91869e-10	-1.35649
18176768	chr11:18176768:G:A	2.11897e-05	-1.91869e-10	-1.34277	0.000129701	-1.91869e-10	-1.32936	0.000130629	-1.91869e-10	-1.32933
18177171	chr11:18177171:A:G	2.55009e-05	-1.91869e-10	-1.15757	0.000153474	-1.91869e-10	-1.16106	0.000154573	-1.91869e-10	-1.16103
18177525	chr11:18177525:C:G	2.25637e-05	-1.91869e-10	-1.27995	0.000135606	-1.91869e-10	-1.28483	0.000136538	-1.91869e-10	-1.28509
18177945	chr11:18177945:C:G	2.07876e-05	-1.91869e-10	-1.36193	0.000125858	-1.91869e-10	-1.35943	0.000126759	-1.91869e-10	-1.35941
18177987	chr11:18177987:T:A	6.2094e-06	-1.20743	-1.3628	3.62591e-05	-1.2404	-1.3635	3.65203e-05	-1.24028	-1.36354
18178261	chr11:18178261:GGATA:G	0.00112148	-1.91869e-10	2.62611	0.00789734	-1.91869e-10	2.77969	0.00796297	-1.91869e-10	2.78086
18178483	chr11:18178483:G:T	1.37733e-05	-1.09012	-0.683436	7.54787e-05	-1.18177	-0.688971	7.59713e-05	-1.18192	-0.689417
18179155	chr11:18179155:C:G	1.44125e-05	-1.38473	-0.343465	8.56961e-05	-1.40142	-0.34236	8.63057e-05	-1.40126	-0.342541
18179632	chr11:18179632:G:C	5.03951e-06	-1.46601	-1.31297	2.95268e-05	-1.49224	-1.31705	2.97414e-05	-1.49197	-1.31718
18179669	chr11:18179669:A:G	4.52649e-06	-1.52735	-1.35899	2.67006e-05	-1.55038	-1.35953	2.68869e-05	-1.55044	-1.35961
18179762	chr11:18179762:T:C	0.000129084	-1.91869e-10	0.464173	0.000786299	-1.91869e-10	0.472746	0.000792455	-1.91869e-10	0.473442
18179785	chr11:18179785:T:G	5.11952e-06	-1.46989	-1.29334	2.99937e-05	-1.49557	-1.29803	3.02106e-05	-1.4953	-1.2982
18180299	chr11:18180299:G:A	2.0577e-05	-1.53557	0.163459	0.000133977	-1.54455	0.247628	0.000135301	-1.54441	0.250224
18180478	chr11:18180478:A:C	0.00026079	-1.91869e-10	1.16743	0.00175282	-1.91869e-10	1.27439	0.00176693	-1.91869e-10	1.2753
18180538	chr11:18180538:G:A	4.65609e-06	-1.5557	-1.30242	2.85658e-05	-1.55225	-1.29014	2.87778e-05	-1.5522	-1.28989
18180981	chr11:18180981:A:G	7.03538e-06	-1.08667	-1.35867	3.87203e-05	-1.17748	-1.36075	3.89901e-05	-1.1776	-1.36078
18181357	chr11:18181357:T:C	1.21313e-05	-1.37192	-0.52858	7.20548e-05	-1.3891	-0.528062	7.25692e-05	-1.38892	-0.52823
18181492	chr11:18181492:C:T	1.0838e-05	-1.36933	-0.643903	6.68721e-05	-1.38205	-0.609764	6.73777e-05	-1.38182	-0.609559
18182081	chr11:18182081:G:A	4.7314e-06	-1.52481	-1.31725	2.81324e-05	-1.54175	-1.31592	2.83379e-05	-1.54163	-1.31587
18182549	chr11:18182549:T:G	2.51984e-05	-1.91869e-10	-1.16951	0.000152551	-1.91869e-10	-1.16709	0.000153643	-1.91869e-10	-1.16706
18182717	chr11:18182717:A:G	1.10254e-05	-1.4063	-0.589792	6.82287e-05	-1.41779	-0.553938	6.87435e-05	-1.41759	-0.553723
18182850	chr11:18182850:G:A	0.000118497	-1.91869e-10	0.378596	0.000721599	-1.91869e-10	0.386879	0.000727244	-1.91869e-10	0.387568
18183846	chr11:18183846:A:G	0.000218364	0.989872	-6.68817e-10	0.000901875	0.609886	-6.68817e-10	0.000907416	0.608908	-6.68817e-10
18183999	chr11:18183999:T:C	2.13111e-05	-1.91869e-10	-1.33706	0.000128859	-1.91869e-10	-1.33587	0.00012978	-1.91869e-10	-1.33585
18184058	chr11:18184058:T:C	4.5229e-06	-1.52288	-1.36426	2.6661e-05	-1.54755	-1.36384	2.68523e-05	-1.54753	-1.36382
18184119	chr11:18184119:A:G	3.96916e-05	-0.715151	-6.68817e-10	0.000232417	-0.746055	-6.68817e-10	0.000234006	-0.746347	-6.68817e-10
18184302	chr11:18184302:G:A	5.0008e-06	-1.49236	-1.29433	2.92531e-05	-1.52773	-1.29087	2.94649e-05	-1.52767	-1.29082
18184787	chr11:18184787:T:C	2.22912e-05	-1.53267	0.240579	0.000145386	-1.5422	0.326996	0.000146833	-1.54205	0.329655
18185667	chr11:18185667:T:C	2.09665e-05	-1.91869e-10	-1.35336	0.000126439	-1.91869e-10	-1.35483	0.000127329	-1.91869e-10	-1.35492
18185698	chr11:18185698:C:T	0.000106901	-1.91869e-10	0.275614	0.00067293	-1.91869e-10	0.317052	0.000678576	-1.91869e-10	0.318303
18185829	chr11:18185829:C:T	2.17319e-05	-1.91869e-10	-1.31751	0.000133792	-1.91869e-10	-1.29831	0.000134748	-1.91869e-10	-1.29829
18185958	chr11:18185958:G:A	5.05994e-06	-1.48483	-1.29011	2.97177e-05	-1.50794	-1.29491	2.99315e-05	-1.5077	-1.29508
18186190	chr11:18186190:T:A	1.92389e-05	-1.49695	0.0575929	0.000121017	-1.47105	0.0723848	0.000121922	-1.47089	0.0725808
18186751	chr11:18186751:T:C	0.000954018	-1.91869e-10	2.46439	0.00669189	-1.91869e-10	2.61406	0.00674773	-1.91869e-10	2.61527
18187566	chr11:18187566:G:A	1.79471e-05	-1.35233	-0.156528	0.000106533	-1.37053	-0.155606	0.000107288	-1.37034	-0.155837
18187734	chr11:18187734:A:G	5.21577e-06	-1.45975	-1.28485	3.07965e-05	-1.488	-1.2792	3.10321e-05	-1.48772	-1.27895
18187769	chr11:18187769:TTTTAA:T	2.56918e-05	-1.91869e-10	-1.15012	0.000159988	-1.91869e-10	-1.11949	0.000161178	-1.91869e-10	-1.11918
18187787	chr11:18187787:G:A	4.53644e-05	-0.581562	-6.68817e-10	0.000249773	-0.674038	-6.68817e-10	0.000251477	-0.674343	-6.68817e-10
18187971	chr11:18187971:T:TA	4.4575e-05	-0.599116	-6.68817e-10	0.000253957	-0.657426	-6.68817e-10	0.000255666	-0.657823	-6.68817e-10
18188038	chr11:18188038:C:T	6.01619e-06	-1.2422	-1.35963	3.50692e-05	-1.27634	-1.36093	3.53207e-05	-1.27622	-1.36101
18188342	chr11:18188342:T:G	1.60494e-05	-1.36713	-0.253488	9.51861e-05	-1.38604	-0.252712	9.58633e-05	-1.38585	-0.252917
18188421	chr11:18188421:C:T	2.13079e-05	-1.91869e-10	-1.33721	0.000128853	-1.91869e-10	-1.33592	0.000129774	-1.91869e-10	-1.3359
18188657	chr11:18188657:A:G	5.44495e-06	-1.47618	-1.22542	3.22986e-05	-1.50233	-1.21723	3.25462e-05	-1.50209	-1.21694
18188887	chr11:18188887:A:G	5.78218e-06	-1.27855	-1.36296	3.37735e-05	-1.3113	-1.36362	3.4017e-05	-1.31118	-1.36366
18188933	chr11:18188933:T:C	5.43853e-06	-1.37606	-1.32672	3.02966e-05	-1.44987	-1.33369	3.04974e-05	-1.45017	-1.33389
18188951	chr11:18188951:G:A	2.09179e-05	-1.91869e-10	-1.35568	0.000125899	-1.91869e-10	-1.35911	0.000126794	-1.91869e-10	-1.35913
18189033	chr11:18189033:C:T	5.38035e-06	-1.55091	-1.16262	3.36776e-05	-1.5434	-1.13436	3.39427e-05	-1.54331	-1.13371
18189267	chr11:18189267:G:A	0.000211912	-1.53509	2.49497	0.00143725	-1.54491	2.62081	0.00145316	-1.54478	2.62458
18189268	chr11:18189268:C:A	0.000212241	-1.53354	2.49497	0.0014389	-1.54376	2.62081	0.00145484	-1.54363	2.62458
18189302	chr11:18189302:C:T	5.86417e-06	-1.53486	-1.09256	3.53772e-05	-1.54676	-1.08176	3.56471e-05	-1.54666	-1.08137
18189375	chr11:18189375:G:A	2.21486e-05	-1.91869e-10	-1.29851	0.0001338	-1.91869e-10	-1.29825	0.000134759	-1.91869e-10	-1.2982
18189668	chr11:18189668:A:G	2.86426e-05	-1.91869e-10	-1.0414	0.000174567	-1.91869e-10	-1.03228	0.000175978	-1.91869e-10	-1.03133
18190118	chr11:18190118:A:C	5.60812e-06	-1.48666	-1.18541	3.33571e-05	-1.51129	-1.17603	3.36133e-05	-1.51106	-1.17571
18190124	chr11:18190124:T:C	5.65069e-06	-1.48391	-1.1806	3.35942e-05	-1.50915	-1.17108	3.38525e-05	-1.50892	-1.17076
18190171	chr11:18190171:G:A	5.63282e-06	-1.48676	-1.18092	3.35024e-05	-1.51154	-1.17143	3.37599e-05	-1.51131	-1.17111
18190186	chr11:18190186:A:G	5.99092e-06	-1.44985	-1.1562	3.53751e-05	-1.48241	-1.14617	3.56503e-05	-1.48211	-1.14582
18190210	chr11:18190210:G:A	5.75139e-06	-1.4858	-1.16104	3.42157e-05	-1.51087	-1.15104	3.44792e-05	-1.51064	-1.1507
18190368	chr11:18190368:G:C	6.22979e-06	-1.46751	-1.09944	3.69856e-05	-1.49598	-1.08808	3.72725e-05	-1.49572	-1.08772
18190541	chr11:18190541:C:T	7.02659e-06	-1.34628	-1.10031	4.08381e-05	-1.4143	-1.07068	4.11565e-05	-1.41421	-1.0701
18190647	chr11:18190647:T:C	2.1238e-05	-1.91869e-10	-1.3405	0.0001287	-1.91869e-10	-1.33711	0.000129619	-1.91869e-10	-1.3371
18190837	chr11:18190837:A:G	9.4432e-06	-1.49322	-0.657774	5.82971e-05	-1.52609	-0.602949	5.87709e-05	-1.52603	-0.602013
18191021	chr11:18191021:C:T	0.000139825	-1.91869e-10	0.544101	0.000886739	-1.91869e-10	0.59296	0.000894156	-1.91869e-10	0.594186
18191043	chr11:18191043:T:C	8.85715e-06	-1.03738	-1.17768	5.2296e-05	-1.07012	-1.16755	5.27024e-05	-1.07001	-1.16703
18191244	chr11:18191244:C:T	2.21548e-05	-1.91869e-10	-1.29824	0.000133916	-1.91869e-10	-1.29738	0.000134888	-1.91869e-10	-1.29725
18191248	chr11:18191248:C:A	0.000228591	-1.53434	2.56999	0.00155235	-1.54456	2.69749	0.00156955	-1.54443	2.70128
18191588	chr11:18191588:A:G	1.71146e-05	-1.32612	-0.230237	0.00010032	-1.3477	-0.238533	0.000101036	-1.34748	-0.238732
18191780	chr11:18191780:A:G	5.64967e-06	-1.47764	-1.18705	3.35195e-05	-1.50452	-1.17795	3.37776e-05	-1.50428	-1.17762
18191940	chr11:18191940:G:C	2.27645e-05	-1.91869e-10	-1.27109	0.000136602	-1.91869e-10	-1.27752	0.00013758	-1.91869e-10	-1.27749
18192114	chr11:18192114:T:G	6.02295e-06	-1.4655	-1.13522	3.57086e-05	-1.49444	-1.12476	3.59849e-05	-1.49418	-1.12442
18192455	chr11:18192455:C:T	1.88727e-05	-1.45857	-6.68817e-10	0.000124323	-1.37171	-6.68817e-10	0.000125222	-1.37161	-6.68817e-10
18192615	chr11:18192615:C:T	8.58988e-06	-1.49027	-0.755438	5.27172e-05	-1.52422	-0.705424	5.31405e-05	-1.52417	-0.704585
18192971	chr11:18192971:T:C	1.72191e-05	-1.38441	-0.165862	0.000101367	-1.40244	-0.173406	0.000102088	-1.40225	-0.173602
18194101	chr11:18194101:T:C	2.85154e-05	-1.91869e-10	-1.04584	0.000173127	-1.91869e-10	-1.04057	0.000174393	-1.91869e-10	-1.04038
18194344	chr11:18194344:A:G	2.82135e-05	-1.05649	-6.68817e-10	0.00013104	-1.31909	-6.68817e-10	0.000131942	-1.31933	-6.68817e-10
18194594	chr11:18194594:T:C	3.1302e-05	-1.91869e-10	-0.952607	0.000188194	-1.91869e-10	-0.957118	0.000189544	-1.91869e-10	-0.957072
18194613	chr11:18194613:T:C	2.4798e-05	-1.91869e-10	-1.18553	0.000150821	-1.91869e-10	-1.1785	0.000151968	-1.91869e-10	-1.17803
18194787	chr11:18194787:T:C	1.92021e-05	-1.19372	-0.247556	0.000113155	-1.21018	-0.255646	0.000113964	-1.20992	-0.255891
18194826	chr11:18194826:A:G	2.07434e-05	-1.91869e-10	-1.36406	0.00012525	-1.91869e-10	-1.36428	0.000126142	-1.91869e-10	-1.36429
18195017	chr11:18195017:TGTTATA:T	2.07424e-05	-1.91869e-10	-1.36411	0.000125247	-1.91869e-10	-1.3643	0.000126139	-1.91869e-10	-1.36431
18195094	chr11:18195094:TC:T	2.07397e-05	-1.91869e-10	-1.36424	0.000125241	-1.91869e-10	-1.36435	0.000126134	-1.91869e-10	-1.36435
18195240	chr11:18195240:G:A	2.0739e-05	-1.91869e-10	-1.36428	0.000125241	-1.91869e-10	-1.36435	0.000126134	-1.91869e-10	-1.36435
18195257	chr11:18195257:G:A	2.07424e-05	-1.91869e-10	-1.36411	0.000125247	-1.91869e-10	-1.3643	0.000126139	-1.91869e-10	-1.36431
18195286	chr11:18195286:C:T	2.07424e-05	-1.91869e-10	-1.36411	0.000125247	-1.91869e-10	-1.3643	0.000126139	-1.91869e-10	-1.36431
18195308	chr11:18195308:CAGT:C	2.07424e-05	-1.91869e-10	-1.36411	0.000125247	-1.91869e-10	-1.3643	0.000126139	-1.91869e-10	-1.36431
18195342	chr11:18195342:T:C	3.48054e-05	-1.91869e-10	-0.846518	0.000209074	-1.91869e-10	-0.851901	0.000210574	-1.91869e-10	-0.851855
18195414	chr11:18195414:A:T	2.07424e-05	-1.91869e-10	-1.36411	0.000125247	-1.91869e-10	-1.3643	0.000126139	-1.91869e-10	-1.36431
18195478	chr11:18195478:G:A	2.07397e-05	-1.91869e-10	-1.36424	0.000125241	-1.91869e-10	-1.36435	0.000126134	-1.91869e-10	-1.36435
18195559	chr11:18195559:G:A	1.71062e-05	-1.55685	-6.68817e-10	0.000103495	-1.55507	-6.68817e-10	0.000104233	-1.55506	-6.68817e-10
18195613	chr11:18195613:T:C	2.49225e-05	-1.91869e-10	-1.18052	0.000151467	-1.91869e-10	-1.17422	0.000152655	-1.91869e-10	-1.17351
18195624	chr11:18195624:T:C	5.18558e-06	-1.49953	-1.25088	3.06389e-05	-1.52466	-1.24766	3.08645e-05	-1.52448	-1.24761
18195642	chr11:18195642:C:A	2.07424e-05	-1.91869e-10	-1.36411	0.000125247	-1.91869e-10	-1.3643	0.000126139	-1.91869e-10	-1.36431
18195679	chr11:18195679:A:G	2.495e-05	-1.91869e-10	-1.17942	0.000156063	-1.91869e-10	-1.14433	0.000157226	-1.91869e-10	-1.14401
18195772	chr11:18195772:G:A	2.07424e-05	-1.91869e-10	-1.36411	0.000125247	-1.91869e-10	-1.3643	0.000126139	-1.91869e-10	-1.36431
18196096	chr11:18196096:A:G	2.07434e-05	-1.91869e-10	-1.36406	0.00012525	-1.91869e-10	-1.36428	0.000126142	-1.91869e-10	-1.36429
18196267	chr11:18196267:C:T	2.07424e-05	-1.91869e-10	-1.36411	0.000125247	-1.91869e-10	-1.3643	0.000126139	-1.91869e-10	-1.36431
18196603	chr11:18196603:TA:T	2.07424e-05	-1.91869e-10	-1.36411	0.000125247	-1.91869e-10	-1.3643	0.000126139	-1.91869e-10	-1.36431
18196669	chr11:18196669:G:A	2.074e-05	-1.91869e-10	-1.36422	0.000125242	-1.91869e-10	-1.36434	0.000126134	-1.91869e-10	-1.36435
18196673	chr11:18196673:T:C	2.07469e-05	-1.91869e-10	-1.36389	0.000125262	-1.91869e-10	-1.36419	0.000126153	-1.91869e-10	-1.3642
18196801	chr11:18196801:C:T	3.4626e-05	-1.52833	0.676643	0.000227745	-1.54	0.773639	0.000229983	-1.53985	0.776156
18196805	chr11:18196805:C:T	2.07753e-05	-1.91869e-10	-1.36253	0.000125387	-1.91869e-10	-1.36318	0.000126277	-1.91869e-10	-1.36321
18196920	chr11:18196920:G:T	2.0743e-05	-1.91869e-10	-1.36408	0.000125321	-1.91869e-10	-1.36371	0.000126217	-1.91869e-10	-1.36369
18196927	chr11:18196927:A:T	2.07469e-05	-1.91869e-10	-1.36389	0.000125355	-1.91869e-10	-1.36344	0.000126252	-1.91869e-10	-1.36341
18196935	chr11:18196935:A:T	2.075e-05	-1.91869e-10	-1.36375	0.000125381	-1.91869e-10	-1.36324	0.000126278	-1.91869e-10	-1.36321
18196975	chr11:18196975:G:T	8.08228e-06	-1.3889	-0.917718	4.78463e-05	-1.40493	-0.921662	4.81883e-05	-1.40474	-0.921838
18197131	chr11:18197131:G:A	7.91949e-05	-0.53922	0.514842	0.000456701	-0.620153	0.549591	0.000460167	-0.620078	0.549975
18197220	chr11:18197220:C:T	7.12719e-06	-1.20463	-1.22775	3.71753e-05	-1.37508	-1.20386	3.74509e-05	-1.37524	-1.20343
18197855	chr11:18197855:C:T	1.48189e-05	-0.481965	-1.21842	8.46643e-05	-0.53091	-1.22499	8.53386e-05	-0.529822	-1.22524
18198050	chr11:18198050:T:G	2.22425e-05	-1.91869e-10	-1.29429	0.000134109	-1.91869e-10	-1.29594	0.000135078	-1.91869e-10	-1.29584
18198126	chr11:18198126:T:C	4.40134e-05	-0.869046	0.25725	0.000234666	-1.06247	0.326039	0.000236861	-1.06173	0.327512
18198287	chr11:18198287:CA:C	2.10073e-05	-1.91869e-10	-1.35142	0.000127096	-1.91869e-10	-1.34965	0.000128017	-1.91869e-10	-1.34953
18198439	chr11:18198439:T:C	2.37733e-05	-1.91869e-10	-1.22773	0.000144375	-1.91869e-10	-1.22217	0.00014546	-1.91869e-10	-1.22179
18198465	chr11:18198465:C:T	2.24329e-05	-1.91869e-10	-1.28576	0.000136057	-1.91869e-10	-1.28152	0.000137067	-1.91869e-10	-1.28122
18198603	chr11:18198603:G:C	0.000119053	0.383283	-6.68817e-10	0.000794427	0.483031	-6.68817e-10	0.00080011	0.483055	-6.68817e-10
18198697	chr11:18198697:G:C	2.3596e-05	-1.91869e-10	-1.23521	0.000143278	-1.91869e-10	-1.2298	0.000144353	-1.91869e-10	-1.22943
18198711	chr11:18198711:G:A	2.35499e-05	-1.91869e-10	-1.23717	0.000142992	-1.91869e-10	-1.2318	0.000144064	-1.91869e-10	-1.23143
18198728	chr11:18198728:G:A	2.35262e-05	-1.91869e-10	-1.23818	0.000142843	-1.91869e-10	-1.23284	0.000143914	-1.91869e-10	-1.23248
18199208	chr11:18199208:C:A	7.81869e-05	-0.935079	0.897891	0.00040282	-1.11545	0.919346	0.000407004	-1.11463	0.921758
18199227	chr11:18199227:A:G	2.35538e-05	-1.91869e-10	-1.237	0.000143019	-1.91869e-10	-1.23161	0.000144091	-1.91869e-10	-1.23125
18199293	chr11:18199293:T:C	6.06049e-06	-1.54017	-1.05433	3.67144e-05	-1.55069	-1.04073	3.69835e-05	-1.55076	-1.04046
18199363	chr11:18199363:T:C	1.54014e-05	-0.755206	-0.906627	8.76186e-05	-0.834148	-0.887449	8.83917e-05	-0.833344	-0.886572
18199482	chr11:18199482:G:A	2.31465e-05	-1.91869e-10	-1.25445	0.00014049	-1.91869e-10	-1.24946	0.00014154	-1.91869e-10	-1.24911
18199724	chr11:18199724:G:A	7.93266e-06	-0.963281	-1.36202	4.27939e-05	-1.08017	-1.35802	4.31674e-05	-1.07882	-1.35779
18199784	chr11:18199784:G:A	2.33282e-05	-1.91869e-10	-1.24663	0.000141617	-1.91869e-10	-1.24146	0.000142678	-1.91869e-10	-1.24111
18199887	chr11:18199887:C:T	2.32609e-05	-1.91869e-10	-1.24951	0.000139837	-1.91869e-10	-1.25411	0.000140845	-1.91869e-10	-1.25403
18200101	chr11:18200101:T:C	2.41092e-05	-1.91869e-10	-1.21369	0.000146468	-1.91869e-10	-1.20778	0.000147572	-1.91869e-10	-1.20738
18200102	chr11:18200102:G:A	2.32439e-05	-1.91869e-10	-1.25025	0.000141094	-1.91869e-10	-1.24517	0.000142149	-1.91869e-10	-1.24482
18200105	chr11:18200105:A:G	2.42528e-05	-1.91869e-10	-1.20776	0.000147359	-1.91869e-10	-1.20172	0.000148471	-1.91869e-10	-1.2013
18200276	chr11:18200276:G:A	2.3113e-05	-1.91869e-10	-1.2559	0.000140282	-1.91869e-10	-1.25094	0.00014133	-1.91869e-10	-1.2506
18200701	chr11:18200701:T:C	3.49294e-05	-1.91869e-10	-0.842962	0.000212347	-1.91869e-10	-0.836369	0.000213927	-1.91869e-10	-0.836059
18200967	chr11:18200967:A:G	1.83421e-05	-0.782983	-0.704106	0.000104814	-0.86028	-0.682125	0.000105756	-0.859488	-0.68107
18200991	chr11:18200991:G:A	3.49715e-05	-1.91869e-10	-0.841756	0.00021261	-1.91869e-10	-0.835131	0.000214192	-1.91869e-10	-0.83482
18201013	chr11:18201013:G:A	1.93154e-05	-1.43539	-6.68817e-10	0.00011605	-1.44057	-6.68817e-10	0.000116879	-1.44055	-6.68817e-10
18201135	chr11:18201135:G:A	8.33203e-06	-0.922547	-1.35364	4.49109e-05	-1.04358	-1.34633	4.53123e-05	-1.04218	-1.34593
18201283	chr11:18201283:T:C	1.33784e-05	-0.594297	-1.20835	7.52124e-05	-0.671588	-1.20269	7.58341e-05	-0.670664	-1.20248
18201359	chr11:18201359:G:A	2.10065e-05	-1.91869e-10	-1.35146	0.000127044	-1.91869e-10	-1.35006	0.000127949	-1.91869e-10	-1.35006
18201365	chr11:18201365:C:T	1.35198e-05	-0.587742	-1.20439	7.59979e-05	-0.665459	-1.19843	7.66268e-05	-0.66453	-1.19822
18201427	chr11:18201427:C:T	1.36873e-05	-0.566047	-1.21377	7.68443e-05	-0.644793	-1.20802	7.74804e-05	-0.643853	-1.20782
18201508	chr11:18201508:C:T	3.48709e-05	-1.91869e-10	-0.844637	0.000217652	-1.91869e-10	-0.811693	0.000219437	-1.91869e-10	-0.810629
18201599	chr11:18201599:T:G	2.10203e-05	-1.91869e-10	-1.3508	0.000127131	-1.91869e-10	-1.34937	0.000128037	-1.91869e-10	-1.34938
18201820	chr11:18201820:A:G	1.39864e-05	-0.563177	-1.19503	7.85483e-05	-0.641975	-1.1889	7.91998e-05	-0.64103	-1.18869
18201935	chr11:18201935:T:C	2.40469e-05	-1.91869e-10	-1.21629	0.00014522	-1.91869e-10	-1.21634	0.000146299	-1.91869e-10	-1.21604
18201961	chr11:18201961:C:T	7.22331e-06	-1.0873	-1.33168	3.81405e-05	-1.22033	-1.33298	3.8447e-05	-1.21946	-1.33296
18201993	chr11:18201993:C:T	2.35499e-05	-1.91869e-10	-1.23717	0.000142992	-1.91869e-10	-1.2318	0.000144064	-1.91869e-10	-1.23143
18202278	chr11:18202278:A:T	1.35411e-05	-0.562528	-1.22803	7.60072e-05	-0.641133	-1.22263	7.66356e-05	-0.640194	-1.22244
18202351	chr11:18202351:C:T	1.3779e-05	-0.571578	-1.20156	7.73964e-05	-0.650095	-1.19555	7.80376e-05	-0.649158	-1.19535
18202481	chr11:18202481:G:A	1.31662e-05	-0.600264	-1.21838	7.3985e-05	-0.677699	-1.21303	7.45959e-05	-0.676779	-1.21283
18202607	chr11:18202607:AT:A	2.09007e-05	-1.91869e-10	-1.35651	0.000126366	-1.91869e-10	-1.3554	0.000127267	-1.91869e-10	-1.35541
18202698	chr11:18202698:C:A	5.55467e-06	-1.55649	-1.12516	3.40552e-05	-1.55504	-1.11156	3.43228e-05	-1.55501	-1.11087
18202913	chr11:18202913:CA:C	1.5895e-05	-0.772065	-0.858217	9.0567e-05	-0.850236	-0.838264	9.13721e-05	-0.849435	-0.837318
18202954	chr11:18202954:G:A	1.3371e-05	-0.581764	-1.22144	7.51153e-05	-0.659613	-1.21595	7.57358e-05	-0.658684	-1.21576
18203139	chr11:18203139:T:C	1.58711e-05	-0.776886	-0.854904	9.04037e-05	-0.855389	-0.834916	9.12079e-05	-0.854587	-0.833965
18203148	chr11:18203148:G:A	2.52101e-05	-1.91869e-10	-1.16904	0.000151341	-1.91869e-10	-1.17506	0.000152436	-1.91869e-10	-1.17495
18203205	chr11:18203205:A:G	1.6303e-05	-0.784922	-0.820016	9.29297e-05	-0.86334	-0.799407	9.37585e-05	-0.862541	-0.79843
18203324	chr11:18203324:T:C	0.000129387	-1.91869e-10	0.466516	0.0007936	-1.91869e-10	0.481989	0.000799679	-1.91869e-10	0.482516
18203787	chr11:18203787:G:A	1.53055e-05	-0.490522	-1.17756	8.56647e-05	-0.573199	-1.17095	8.63791e-05	-0.572217	-1.17073
18203956	chr11:18203956:G:C	1.63442e-05	-0.771456	-0.830963	9.31444e-05	-0.849678	-0.810762	9.39759e-05	-0.848875	-0.809781
18204067	chr11:18204067:C:G	2.37681e-05	-1.91869e-10	-1.22795	0.000145476	-1.91869e-10	-1.21458	0.000146545	-1.91869e-10	-1.21436
18204068	chr11:18204068:C:T	6.04365e-06	-1.5567	-1.04058	3.7129e-05	-1.55558	-1.02462	3.74247e-05	-1.55555	-1.02382
18204280	chr11:18204280:A:C	6.13937e-06	-1.55682	-1.02475	3.7725e-05	-1.55585	-1.00842	3.8026e-05	-1.55582	-1.0076
18204499	chr11:18204499:T:C	4.04976e-05	-1.91869e-10	-0.695047	0.000242277	-1.91869e-10	-0.70451	0.000243998	-1.91869e-10	-0.704536
18204521	chr11:18204521:T:C	1.5395e-05	-0.814632	-0.847616	8.79325e-05	-0.890691	-0.82733	8.87137e-05	-0.889911	-0.826369
18204672	chr11:18204672:G:A	2.41399e-05	-1.91869e-10	-1.21242	0.000146627	-1.91869e-10	-1.2067	0.000147733	-1.91869e-10	-1.20629
18204781	chr11:18204781:A:G	2.41087e-05	-1.91869e-10	-1.21372	0.000146434	-1.91869e-10	-1.20801	0.000147539	-1.91869e-10	-1.2076
18204859	chr11:18204859:AC:A	5.50092e-06	-1.51637	-1.17501	3.64124e-05	-1.4553	-1.14438	3.66921e-05	-1.45533	-1.1438
18204888	chr11:18204888:A:C	2.4742e-05	-1.91869e-10	-1.18779	0.00014837	-1.91869e-10	-1.19488	0.000149408	-1.91869e-10	-1.19501
18204955	chr11:18204955:C:T	1.56321e-05	-0.821649	-0.825313	8.92928e-05	-0.897614	-0.805055	9.00869e-05	-0.896843	-0.804076
18205010	chr11:18205010:A:G	2.4468e-05	-1.91869e-10	-1.19892	0.000148658	-1.91869e-10	-1.19294	0.000149782	-1.91869e-10	-1.19251
18205275	chr11:18205275:G:A	2.3958e-05	-1.91869e-10	-1.21999	0.000145499	-1.91869e-10	-1.21442	0.000146595	-1.91869e-10	-1.21402
18205325	chr11:18205325:C:G	3.65577e-05	-1.91869e-10	-0.797398	0.00022022	-1.91869e-10	-0.799962	0.000221735	-1.91869e-10	-0.80021
18205396	chr11:18205396:C:T	9.36745e-06	-1.52033	-0.638718	5.74478e-05	-1.53792	-0.605791	5.79207e-05	-1.53809	-0.604525
18205468	chr11:18205468:A:G	2.41521e-05	-1.91869e-10	-1.21192	0.000146702	-1.91869e-10	-1.20619	0.000147809	-1.91869e-10	-1.20578
18205507	chr11:18205507:T:G	1.58703e-05	-0.80117	-0.830669	9.05739e-05	-0.877928	-0.810497	9.13802e-05	-0.877145	-0.80952
18205581	chr11:18205581:G:A	1.59209e-05	-0.827048	-0.801612	9.10724e-05	-0.902413	-0.780522	9.18848e-05	-0.901642	-0.779517
18205604	chr11:18205604:G:A	5.52157e-06	-1.50875	-1.17888	3.66943e-05	-1.4435	-1.14847	3.6976e-05	-1.44353	-1.1479
18205688	chr11:18205688:G:A	1.71071e-05	-1.5568	-6.68817e-10	0.000103562	-1.55442	-6.68817e-10	0.000104298	-1.55444	-6.68817e-10
18205963	chr11:18205963:G:C	2.40541e-05	-1.91869e-10	-1.21598	0.000146098	-1.91869e-10	-1.21031	0.000147199	-1.91869e-10	-1.20991
18206168	chr11:18206168:C:T	9.27145e-06	-1.52293	-0.646418	5.69022e-05	-1.5398	-0.613457	5.73701e-05	-1.53996	-0.612209
18206214	chr11:18206214:G:A	1.82166e-05	-0.731628	-0.762327	0.000104755	-0.801824	-0.741143	0.000105702	-0.800949	-0.74012
18206246	chr11:18206246:T:C	1.29593e-05	-0.631996	-1.20248	7.2951e-05	-0.70854	-1.19626	7.35527e-05	-0.707631	-1.19606
18206258	chr11:18206258:A:G	1.32105e-05	-0.626055	-1.18922	7.43133e-05	-0.703478	-1.18282	7.49272e-05	-0.702565	-1.18261
18206298	chr11:18206298:A:G	1.36028e-05	-0.563007	-1.223	7.60413e-05	-0.646114	-1.2172	7.6671e-05	-0.645157	-1.21701
18206438	chr11:18206438:G:A	1.28675e-05	-0.633153	-1.20843	7.24153e-05	-0.709804	-1.20237	7.30125e-05	-0.708896	-1.20217
18206442	chr11:18206442:A:G	1.30582e-05	-0.618027	-1.20885	7.34589e-05	-0.695062	-1.2028	7.40652e-05	-0.694148	-1.2026
18206631	chr11:18206631:C:T	1.2758e-05	-0.647472	-1.20266	7.18252e-05	-0.72383	-1.19652	7.24168e-05	-0.722935	-1.19632
18206773	chr11:18206773:C:A	2.41399e-05	-1.91869e-10	-1.21242	0.000146627	-1.91869e-10	-1.2067	0.000147733	-1.91869e-10	-1.20629
18206863	chr11:18206863:C:T	2.3965e-05	-1.91869e-10	-1.2197	0.000145544	-1.91869e-10	-1.21411	0.000146641	-1.91869e-10	-1.21371
18207118	chr11:18207118:G:A	2.1062e-05	-1.91869e-10	-1.34882	0.0001276	-1.91869e-10	-1.34569	0.000128508	-1.91869e-10	-1.3457
18207156	chr11:18207156:A:G	9.77611e-06	-0.926891	-1.18946	5.56357e-05	-0.992745	-1.18302	5.60849e-05	-0.992013	-1.18281
18207228	chr11:18207228:GAACA:G	2.46397e-05	-1.91869e-10	-1.19193	0.00014574	-1.91869e-10	-1.21276	0.000146781	-1.91869e-10	-1.21275
18207285	chr11:18207285:A:G	4.38899e-06	-1.55694	-1.36025	2.65006e-05	-1.55641	-1.36101	2.66885e-05	-1.55639	-1.36107
18207324	chr11:18207324:A:G	6.57904e-06	-1.5308	-0.981604	4.37379e-05	-1.47853	-0.93785	4.4084e-05	-1.47855	-0.937046
18207619	chr11:18207619:G:A	2.44874e-05	-1.91869e-10	-1.19813	0.000148833	-1.91869e-10	-1.19176	0.000149956	-1.91869e-10	-1.19135
18207634	chr11:18207634:T:G	1.74413e-05	-0.762916	-0.774533	9.9243e-05	-0.844067	-0.752952	0.000100131	-0.843289	-0.751929
18207692	chr11:18207692:A:C	2.07491e-05	-1.91869e-10	-1.36379	0.0001253	-1.91869e-10	-1.36388	0.000126195	-1.91869e-10	-1.36386
18207775	chr11:18207775:G:T	2.45309e-05	-1.91869e-10	-1.19635	0.000149085	-1.91869e-10	-1.19007	0.000150211	-1.91869e-10	-1.18965
18207895	chr11:18207895:GAGTA:G	2.44327e-05	-1.91869e-10	-1.20037	0.000148482	-1.91869e-10	-1.19413	0.000149602	-1.91869e-10	-1.19372
18208392	chr11:18208392:G:C	2.43625e-05	-1.91869e-10	-1.20324	0.000147993	-1.91869e-10	-1.19742	0.00014911	-1.91869e-10	-1.19701
18208730	chr11:18208730:A:C	1.80162e-05	-1.25657	-0.248446	0.000101747	-1.3862	-0.185899	0.000102719	-1.38581	-0.183888
18208980	chr11:18208980:A:G	2.61696e-05	-1.91869e-10	-1.13169	0.000159096	-1.91869e-10	-1.12508	0.000160303	-1.91869e-10	-1.12463
18209125	chr11:18209125:G:A	2.64452e-05	-1.91869e-10	-1.12121	0.000160774	-1.91869e-10	-1.11459	0.000161996	-1.91869e-10	-1.11412
18209150	chr11:18209150:C:T	2.71024e-05	-1.91869e-10	-1.09667	0.000164823	-1.91869e-10	-1.08972	0.00016608	-1.91869e-10	-1.08923
18209200	chr11:18209200:A:G	2.63504e-05	-1.91869e-10	-1.12481	0.000160179	-1.91869e-10	-1.1183	0.000161396	-1.91869e-10	-1.11783
18209447	chr11:18209447:T:C	2.78012e-05	-1.91869e-10	-1.07121	0.000173913	-1.91869e-10	-1.03603	0.000175222	-1.91869e-10	-1.03564
18209602	chr11:18209602:C:T	0.000234588	-1.91869e-10	1.06154	0.00146865	-1.91869e-10	1.09751	0.00147961	-1.91869e-10	1.09784
18209649	chr11:18209649:A:AG	2.7545e-05	-1.91869e-10	-1.08047	0.000172252	-1.91869e-10	-1.04563	0.000173545	-1.91869e-10	-1.04526
18209742	chr11:18209742:C:A	6.38294e-06	-1.22796	-1.3147	3.48095e-05	-1.32161	-1.32309	3.50781e-05	-1.32072	-1.3234
18209866	chr11:18209866:C:T	3.29651e-05	-1.91869e-10	-0.90084	0.000199249	-1.91869e-10	-0.900036	0.000200621	-1.91869e-10	-0.900278
18209887	chr11:18209887:G:C	2.70171e-05	-1.91869e-10	-1.09982	0.00016875	-1.91869e-10	-1.06617	0.000170014	-1.91869e-10	-1.06582
18210368	chr11:18210368:T:C	8.69449e-06	-0.901543	-1.33206	4.89561e-05	-0.969566	-1.3341	4.93312e-05	-0.968813	-1.33432
18210976	chr11:18210976:A:G	0.000149442	-1.91869e-10	0.610616	0.000910803	-1.91869e-10	0.619737	0.000916317	-1.91869e-10	0.618668
18211554	chr11:18211554:T:C	2.85988e-05	-1.91869e-10	-1.04292	0.000166433	-1.91869e-10	-1.08	0.000167638	-1.91869e-10	-1.07988
18211769	chr11:18211769:C:A	2.76751e-05	-1.91869e-10	-1.07576	0.000161377	-1.91869e-10	-1.11085	0.000162545	-1.91869e-10	-1.11074
18212224	chr11:18212224:C:T	2.43762e-05	-1.91869e-10	-1.20268	0.000147895	-1.91869e-10	-1.19809	0.00014896	-1.91869e-10	-1.19802
18212550	chr11:18212550:C:T	7.42614e-06	-1.33441	-1.05687	4.43513e-05	-1.35227	-1.05017	4.46465e-05	-1.35254	-1.05038
18212826	chr11:18212826:G:A	0.000111483	-1.91869e-10	0.317581	0.000696717	-1.91869e-10	0.351789	0.00070247	-1.91869e-10	0.352909
18213208	chr11:18213208:G:A	7.04065e-06	-1.12969	-1.3149	3.8202e-05	-1.2236	-1.3281	3.84987e-05	-1.22249	-1.32858
18214334	chr11:18214334:C:T	2.3035e-05	-1.91869e-10	-1.25927	0.000139701	-1.91869e-10	-1.25508	0.000140745	-1.91869e-10	-1.25475
18214355	chr11:18214355:AATTTTGTGGGAGTCTCTAAATGTTTCCTCTTAAAGGTTCATTATTAAAAGTGGT:A	2.30742e-05	-1.91869e-10	-1.25758	0.00013994	-1.91869e-10	-1.25338	0.000140985	-1.91869e-10	-1.25304
18214498	chr11:18214498:A:AC	3.89806e-05	-1.91869e-10	-0.733226	0.00024908	-1.91869e-10	-0.676816	0.000250876	-1.91869e-10	-0.676736
18214641	chr11:18214641:C:T	2.10376e-05	-1.91869e-10	-1.34998	0.000126293	-1.91869e-10	-1.35598	0.000127186	-1.91869e-10	-1.35604
18214645	chr11:18214645:A:C	2.42327e-05	-1.91869e-10	-1.20859	0.000150226	-1.91869e-10	-1.18245	0.000151341	-1.91869e-10	-1.18216
18214765	chr11:18214765:T:C	2.74222e-05	-1.08494	-6.68817e-10	0.000163957	-1.09498	-6.68817e-10	0.00016517	-1.09472	-6.68817e-10
18214820	chr11:18214820:C:T	2.86639e-05	-1.04065	-6.68817e-10	0.000130247	-1.32516	-6.68817e-10	0.000131146	-1.32538	-6.68817e-10
18214943	chr11:18214943:G:A	0.000201035	0.907191	-6.68817e-10	0.000820056	0.514783	-6.68817e-10	0.000825195	0.513926	-6.68817e-10
18214947	chr11:18214947:T:A	3.5015e-05	-0.840514	-6.68817e-10	0.000193113	-0.931316	-6.68817e-10	0.000194515	-0.931186	-6.68817e-10
18215153	chr11:18215153:TGCA:T	5.20723e-06	-1.40341	-1.34283	3.33266e-05	-1.34198	-1.34626	3.35765e-05	-1.34137	-1.3465
18215204	chr11:18215204:G:T	3.49448e-05	-1.91869e-10	-0.84252	0.000214453	-1.91869e-10	-0.826502	0.000215989	-1.91869e-10	-0.826466
18215280	chr11:18215280:G:T	2.07418e-05	-1.91869e-10	-1.36414	0.000125336	-1.91869e-10	-1.36359	0.00012623	-1.91869e-10	-1.36359
18215399	chr11:18215399:G:A	3.38861e-05	-1.91869e-10	-0.873286	0.000207903	-1.91869e-10	-0.857517	0.000209398	-1.91869e-10	-0.857455
18215480	chr11:18215480:G:A	3.71434e-05	-0.781505	-6.68817e-10	0.00020457	-0.87368	-6.68817e-10	0.00020599	-0.873867	-6.68817e-10
18215913	chr11:18215913:C:A	2.32503e-05	-1.91869e-10	-1.24997	0.000140986	-1.91869e-10	-1.24593	0.000142042	-1.91869e-10	-1.24557
18216145	chr11:18216145:C:T	6.27199e-06	-1.25496	-1.30524	4.30756e-05	-1.1118	-1.31984	4.3372e-05	-1.11187	-1.32001
18216211	chr11:18216211:GA:G	3.50683e-05	-1.91869e-10	-0.838993	0.000216121	-1.91869e-10	-0.818754	0.000217773	-1.91869e-10	-0.81824
18216277	chr11:18216277:T:C	7.3666e-06	-1.20696	-1.19238	4.01037e-05	-1.30131	-1.20181	4.04017e-05	-1.3004	-1.20242
18216483	chr11:18216483:C:T	2.34097e-05	-1.91869e-10	-1.24314	0.000142013	-1.91869e-10	-1.23867	0.000143077	-1.91869e-10	-1.23831
18217036	chr11:18217036:A:G	7.25856e-06	-1.20431	-1.2098	3.95266e-05	-1.29889	-1.21873	3.98219e-05	-1.29798	-1.2193
18217109	chr11:18217109:A:G	2.30628e-05	-1.91869e-10	-1.25807	0.000139868	-1.91869e-10	-1.25389	0.000140913	-1.91869e-10	-1.25355
18217224	chr11:18217224:A:T	4.78051e-06	-1.54569	-1.28605	2.93468e-05	-1.55076	-1.26465	2.95627e-05	-1.55082	-1.26436
18217400	chr11:18217400:G:T	7.67603e-06	-1.00215	-1.35604	4.09866e-05	-1.12505	-1.35629	4.13208e-05	-1.1239	-1.35643
18218231	chr11:18218231:C:T	5.65861e-06	-1.30004	-1.36307	3.06349e-05	-1.41453	-1.35792	3.08691e-05	-1.41416	-1.35778
18218550	chr11:18218550:A:G	2.0778e-05	-1.91869e-10	-1.36239	0.000125472	-1.91869e-10	-1.3625	0.000126369	-1.91869e-10	-1.36248
18218810	chr11:18218810:A:G	0.000149213	-1.91869e-10	0.609086	0.000912199	-1.91869e-10	0.621268	0.000918734	-1.91869e-10	0.621302
18218982	chr11:18218982:G:A	5.54938e-06	-1.31891	-1.36369	3.00332e-05	-1.42829	-1.36399	3.0259e-05	-1.42794	-1.36396
18219098	chr11:18219098:A:G	1.47266e-05	-0.384018	-1.32262	8.0703e-05	-0.471917	-1.3319	8.13386e-05	-0.470903	-1.33217
18219144	chr11:18219144:G:A	2.67646e-05	-1.10921	-6.68817e-10	0.000159993	-1.11946	-6.68817e-10	0.000161175	-1.1192	-6.68817e-10
18219447	chr11:18219447:T:C	4.47398e-05	-1.91869e-10	-0.595425	0.000271953	-1.91869e-10	-0.58896	0.000274014	-1.91869e-10	-0.588516
18219476	chr11:18219476:C:G	5.60792e-06	-1.31031	-1.3618	3.04816e-05	-1.42213	-1.35534	3.07151e-05	-1.42177	-1.35517
18219727	chr11:18219727:G:A	5.61103e-06	-1.31019	-1.36136	3.0508e-05	-1.42206	-1.35454	3.0742e-05	-1.4217	-1.35436
18219740	chr11:18219740:A:T	2.07988e-05	-1.91869e-10	-1.3614	0.000125595	-1.91869e-10	-1.36153	0.000126493	-1.91869e-10	-1.36151
18219940	chr11:18219940:G:A	5.20955e-06	-1.43255	-1.31324	3.32124e-05	-1.37524	-1.31643	3.34522e-05	-1.37474	-1.31684
18219971	chr11:18219971:A:G	6.38052e-06	-1.26687	-1.27617	4.5723e-05	-1.12056	-1.25143	4.60731e-05	-1.12059	-1.25088
18220227	chr11:18220227:T:C	2.37572e-05	-1.91869e-10	-1.22841	0.000144158	-1.91869e-10	-1.22368	0.000145241	-1.91869e-10	-1.2233
18220360	chr11:18220360:A:G	2.07374e-05	-1.91869e-10	-1.36435	0.000125244	-1.91869e-10	-1.36433	0.000126137	-1.91869e-10	-1.36432
18220476	chr11:18220476:G:A	2.30341e-05	-1.91869e-10	-1.25932	0.000139711	-1.91869e-10	-1.25501	0.000140754	-1.91869e-10	-1.25468
18220659	chr11:18220659:G:A	2.90818e-05	-1.91869e-10	-1.02618	0.000171469	-1.91869e-10	-1.05019	0.000172713	-1.91869e-10	-1.05006
18220827	chr11:18220827:G:A	2.09555e-05	-1.91869e-10	-1.35389	0.000126519	-1.91869e-10	-1.3542	0.000127427	-1.91869e-10	-1.35415
18221251	chr11:18221251:A:T	2.25512e-05	-1.91869e-10	-1.2805	0.000136397	-1.91869e-10	-1.27902	0.000137385	-1.91869e-10	-1.27891
18221390	chr11:18221390:C:T	9.12875e-05	-1.91869e-10	0.117724	0.000545702	-1.91869e-10	0.107483	0.000550007	-1.91869e-10	0.108238
18221409	chr11:18221409:C:A	2.18654e-05	-1.31139	-6.68817e-10	0.000134647	-1.29193	-6.68817e-10	0.000135626	-1.29179	-6.68817e-10
18221484	chr11:18221484:G:T	2.3097e-05	-1.91869e-10	-1.25659	0.000140026	-1.91869e-10	-1.25276	0.000141032	-1.91869e-10	-1.25271
18221742	chr11:18221742:G:A	3.72638e-05	-1.91869e-10	-0.778267	0.000229842	-1.91869e-10	-0.757196	0.000231606	-1.91869e-10	-0.756656
18221777	chr11:18221777:G:A	2.31894e-05	-1.91869e-10	-1.25259	0.000140658	-1.91869e-10	-1.24826	0.00014171	-1.91869e-10	-1.24791
18221822	chr11:18221822:C:T	7.52739e-06	-1.26517	-1.11257	5.4918e-05	-1.11911	-1.06964	5.53474e-05	-1.11916	-1.06891
18222123	chr11:18222123:A:G	2.27761e-05	-1.91869e-10	-1.27058	0.000141266	-1.91869e-10	-1.24394	0.000142263	-1.91869e-10	-1.24402
18222239	chr11:18222239:C:A	2.84903e-05	-1.91869e-10	-1.04673	0.000168148	-1.91869e-10	-1.06975	0.00016937	-1.91869e-10	-1.06961
18222390	chr11:18222390:G:T	2.18197e-05	-1.91869e-10	-1.31348	0.000131766	-1.91869e-10	-1.31357	0.000132728	-1.91869e-10	-1.3134
18222632	chr11:18222632:T:C	3.84294e-05	-1.91869e-10	-0.747466	0.000241605	-1.91869e-10	-0.707285	0.000243607	-1.91869e-10	-0.706139
18222764	chr11:18222764:G:A	6.13607e-05	-0.27952	-6.68817e-10	0.000479686	-0.0214595	-6.68817e-10	0.00048372	-0.0201869	-6.68817e-10
18223153	chr11:18223153:T:A	5.09765e-06	-1.40727	-1.36024	3.27444e-05	-1.34422	-1.36164	3.29943e-05	-1.34362	-1.36174
18223305	chr11:18223305:C:T	5.73279e-06	-1.28599	-1.3641	3.08734e-05	-1.4012	-1.3635	3.11074e-05	-1.4008	-1.36344
18223500	chr11:18223500:A:G	7.20445e-06	-1.12887	-1.29272	3.91714e-05	-1.21755	-1.30909	3.94717e-05	-1.21643	-1.30968
18223573	chr11:18223573:A:T	8.55485e-06	-1.11525	-1.13454	4.69569e-05	-1.22626	-1.1191	4.73168e-05	-1.22536	-1.11947
18224055	chr11:18224055:C:T	5.59687e-06	-1.31	-1.36408	3.03096e-05	-1.41959	-1.36354	3.05385e-05	-1.41922	-1.36348
18224119	chr11:18224119:T:C	8.94963e-06	-1.13391	-1.07077	4.93611e-05	-1.24244	-1.05299	4.9736e-05	-1.24157	-1.0534
18224123	chr11:18224123:T:G	2.33629e-05	-1.91869e-10	-1.24514	0.000141717	-1.91869e-10	-1.24076	0.000142779	-1.91869e-10	-1.2404
18224419	chr11:18224419:A:T	2.39893e-05	-1.91869e-10	-1.21868	0.000145504	-1.91869e-10	-1.21439	0.000146554	-1.91869e-10	-1.2143
18224801	chr11:18224801:C:T	2.25086e-05	-1.91869e-10	-1.28239	0.000139387	-1.91869e-10	-1.25734	0.000140371	-1.91869e-10	-1.25741
18225091	chr11:18225091:G:A	5.34134e-06	-1.36265	-1.35816	3.46013e-05	-1.29068	-1.36002	3.4867e-05	-1.29001	-1.36014
18225160	chr11:18225160:C:T	4.81102e-06	-1.53112	-1.29426	2.96739e-05	-1.51819	-1.28613	2.98907e-05	-1.51805	-1.28609
18225320	chr11:18225320:G:A	2.93341e-05	-1.91869e-10	-1.01754	0.000173359	-1.91869e-10	-1.03923	0.000174608	-1.91869e-10	-1.03915
18225372	chr11:18225372:G:A	6.8668e-05	-1.91869e-10	-0.167006	0.00041676	-1.91869e-10	-0.162081	0.000419932	-1.91869e-10	-0.161601
18225396	chr11:18225396:C:T	9.47773e-06	-1.17288	-0.974464	5.26896e-05	-1.27625	-0.95392	5.30828e-05	-1.27542	-0.954417
18225984	chr11:18225984:C:A	6.41875e-06	-1.19848	-1.33858	3.53e-05	-1.28717	-1.34353	3.55777e-05	-1.28622	-1.34376
18226087	chr11:18226087:G:A	6.81518e-06	-1.1648	-1.31234	3.72884e-05	-1.24974	-1.32616	3.7576e-05	-1.24867	-1.32666
18226152	chr11:18226152:T:C	4.98575e-06	-1.44068	-1.34902	3.21933e-05	-1.36883	-1.354	3.24362e-05	-1.36819	-1.35423
18226171	chr11:18226171:C:T	2.26812e-05	-1.91869e-10	-1.27475	0.000140605	-1.91869e-10	-1.24863	0.000141597	-1.91869e-10	-1.24871
18226468	chr11:18226468:A:T	1.35496e-05	-0.45173	-1.3382	7.59962e-05	-0.534822	-1.32908	7.66342e-05	-0.533843	-1.32881
18226557	chr11:18226557:G:A	1.30511e-05	-0.494672	-1.33274	7.20604e-05	-0.576054	-1.34103	7.26282e-05	-0.575092	-1.34125
18226667	chr11:18226667:G:A	8.41458e-06	-1.14219	-1.12414	4.63723e-05	-1.24958	-1.10831	4.67258e-05	-1.24871	-1.10869
18226668	chr11:18226668:C:T	2.37177e-05	-1.91869e-10	-1.23007	0.000143909	-1.91869e-10	-1.22541	0.00014499	-1.91869e-10	-1.22503
18226856	chr11:18226856:A:G	8.294e-06	-1.15017	-1.13059	4.57512e-05	-1.2564	-1.11497	4.60998e-05	-1.25554	-1.11535
18226956	chr11:18226956:G:A	7.59225e-06	-1.15736	-1.2118	4.17858e-05	-1.26279	-1.19924	4.21064e-05	-1.26194	-1.19955
18226992	chr11:18226992:T:A	5.06649e-06	-1.4165	-1.35714	3.24913e-05	-1.35451	-1.3591	3.27377e-05	-1.35393	-1.35923
18227022	chr11:18227022:A:G	6.33203e-05	-1.91869e-10	-0.248084	0.000384231	-1.91869e-10	-0.243345	0.00038715	-1.91869e-10	-0.242881
18227044	chr11:18227044:T:C	2.592e-05	-1.91869e-10	-1.14127	0.00016146	-1.91869e-10	-1.11033	0.000162696	-1.91869e-10	-1.10981
18227519	chr11:18227519:G:A	2.2551e-05	-1.91869e-10	-1.28051	0.000139687	-1.91869e-10	-1.25519	0.000140672	-1.91869e-10	-1.25526
18227604	chr11:18227604:T:C	5.99123e-06	-1.3004	-1.3056	4.22184e-05	-1.16637	-1.28536	4.25369e-05	-1.16642	-1.2849
18227608	chr11:18227608:T:C	5.02889e-06	-1.49612	-1.28497	3.07345e-05	-1.50719	-1.26201	3.09566e-05	-1.50736	-1.26175
18227852	chr11:18227852:T:C	2.93341e-05	-1.91869e-10	-1.01754	0.000173359	-1.91869e-10	-1.03923	0.000174608	-1.91869e-10	-1.03915
18228001	chr11:18228001:C:A	7.64163e-06	-1.26502	-1.09766	5.59113e-05	-1.12093	-1.04989	5.63478e-05	-1.12098	-1.04917
18228426	chr11:18228426:T:C	3.16072e-05	-1.91869e-10	-0.942904	0.000204514	-1.91869e-10	-0.873956	0.000205945	-1.91869e-10	-0.874083
18228538	chr11:18228538:A:C	2.98507e-05	-1.91869e-10	-1.00008	0.000183295	-1.91869e-10	-0.983492	0.000184678	-1.91869e-10	-0.98308
18228546	chr11:18228546:C:T	2.23822e-05	-1.91869e-10	-1.28802	0.000135184	-1.91869e-10	-1.28795	0.000136111	-1.91869e-10	-1.28823
18228733	chr11:18228733:A:G	2.3389e-05	-1.91869e-10	-1.24402	0.000141836	-1.91869e-10	-1.23992	0.0001429	-1.91869e-10	-1.23955
18229113	chr11:18229113:A:G	2.16427e-05	-1.91869e-10	-1.32162	0.000130992	-1.91869e-10	-1.31945	0.000131955	-1.91869e-10	-1.31923
18229222	chr11:18229222:G:GTTGCTTAA	2.38749e-05	-1.91869e-10	-1.22346	0.000144823	-1.91869e-10	-1.21908	0.000145866	-1.91869e-10	-1.219
18229234	chr11:18229234:T:C	7.74562e-06	-1.21633	-1.13283	5.67981e-05	-1.06349	-1.09159	5.72389e-05	-1.06355	-1.09091
18229349	chr11:18229349:C:A	6.56325e-05	-1.91869e-10	-0.212219	0.000397491	-1.91869e-10	-0.209418	0.000400524	-1.91869e-10	-0.208921
18229753	chr11:18229753:T:C	5.41725e-06	-1.3589	-1.3478	3.05275e-05	-1.42001	-1.35595	3.07591e-05	-1.41927	-1.35624
18230120	chr11:18230120:G:A	1.43895e-05	-0.63021	-1.09958	6.76566e-05	-0.854723	-1.12542	6.81163e-05	-0.854576	-1.1259
18230557	chr11:18230557:T:C	6.32556e-06	-1.3398	-1.21189	3.37936e-05	-1.43864	-1.23568	3.40333e-05	-1.43828	-1.23608
18230746	chr11:18230746:G:A	6.57765e-06	-1.17775	-1.33487	3.63104e-05	-1.2756	-1.32689	3.65926e-05	-1.27474	-1.32711
18231168	chr11:18231168:C:T	2.75323e-05	-1.91869e-10	-1.08093	0.000173105	-1.91869e-10	-1.04069	0.000174363	-1.91869e-10	-1.04055
18231169	chr11:18231169:G:A	7.31315e-05	-0.104031	-6.68817e-10	0.000394971	-0.215779	-6.68817e-10	0.000397639	-0.216148	-6.68817e-10
18231277	chr11:18231277:T:C	2.13171e-05	-1.91869e-10	-1.33678	0.000127214	-1.91869e-10	-1.34872	0.000128117	-1.91869e-10	-1.34875
18231537	chr11:18231537:G:A	6.75365e-05	-1.91869e-10	-0.183621	0.00040896	-1.91869e-10	-0.180972	0.000412084	-1.91869e-10	-0.180467
18231629	chr11:18231629:C:T	5.05394e-06	-1.41217	-1.36396	3.24741e-05	-1.34983	-1.36431	3.27249e-05	-1.34923	-1.36432
18231812	chr11:18231812:A:T	3.92987e-05	-1.91869e-10	-0.725099	0.000241808	-1.91869e-10	-0.706447	0.000243524	-1.91869e-10	-0.70648
18231831	chr11:18231831:G:A	5.00328e-06	-1.49115	-1.29504	3.02732e-05	-1.49812	-1.2862	3.04949e-05	-1.49825	-1.28588
18231849	chr11:18231849:C:CT	5.10103e-06	-1.40263	-1.36422	3.28439e-05	-1.3391	-1.36372	3.30997e-05	-1.33849	-1.36368
18231935	chr11:18231935:T:G	1.96961e-05	-0.281066	-1.1348	9.17253e-05	-0.511648	-1.16414	9.24464e-05	-0.510489	-1.16458
18232723	chr11:18232723:T:C	0.000123282	-1.91869e-10	0.418183	0.000748234	-1.91869e-10	0.423125	0.000754048	-1.91869e-10	0.423762
18232835	chr11:18232835:G:T	3.31062e-05	-1.91869e-10	-0.896569	0.000203009	-1.91869e-10	-0.881342	0.000204452	-1.91869e-10	-0.881363
18232870	chr11:18232870:G:A	6.82261e-05	-1.91869e-10	-0.173462	0.000424057	-1.91869e-10	-0.144723	0.000427234	-1.91869e-10	-0.144363
18233051	chr11:18233051:A:G	3.18393e-05	-1.91869e-10	-0.935588	0.00019569	-1.91869e-10	-0.918059	0.000197175	-1.91869e-10	-0.917604
18233121	chr11:18233121:C:T	2.15839e-05	-1.91869e-10	-1.32434	0.000130648	-1.91869e-10	-1.32208	0.000131608	-1.91869e-10	-1.32187
18233166	chr11:18233166:C:A	5.67397e-06	-1.30027	-1.36013	3.89659e-05	-1.17696	-1.35494	3.92388e-05	-1.17715	-1.35487
18233432	chr11:18233432:T:G	2.38539e-05	-1.91869e-10	-1.22434	0.000148813	-1.91869e-10	-1.1919	0.000149859	-1.91869e-10	-1.192
18233723	chr11:18233723:C:T	5.40575e-06	-1.35582	-1.35301	3.69951e-05	-1.239	-1.3448	3.72623e-05	-1.23913	-1.34458
18233790	chr11:18233790:C:T	2.25221e-05	-1.91869e-10	-1.28179	0.000136976	-1.91869e-10	-1.27478	0.000137997	-1.91869e-10	-1.27446
18233940	chr11:18233940:A:G	0.000311783	-1.91869e-10	1.34602	0.00189991	-1.91869e-10	1.35497	0.00191456	-1.91869e-10	1.35555
18234196	chr11:18234196:T:C	6.84795e-05	-1.91869e-10	-0.169755	0.000425651	-1.91869e-10	-0.14097	0.00042884	-1.91869e-10	-0.14061
18234400	chr11:18234400:T:C	2.07886e-05	-1.91869e-10	-1.36189	0.000125579	-1.91869e-10	-1.36165	0.000126475	-1.91869e-10	-1.36165
18235276	chr11:18235276:G:A	5.7038e-06	-1.48985	-1.16531	3.46607e-05	-1.49715	-1.15183	3.49213e-05	-1.49728	-1.15131
18235416	chr11:18235416:C:T	2.77794e-05	-1.91869e-10	-1.07199	0.000175772	-1.91869e-10	-1.0254	0.000177002	-1.91869e-10	-1.02553
18235470	chr11:18235470:G:A	5.34261e-06	-1.35995	-1.36063	3.45791e-05	-1.28925	-1.36209	3.48463e-05	-1.28858	-1.36217
18235576	chr11:18235576:A:C	5.42706e-06	-1.36022	-1.34467	2.98928e-05	-1.44829	-1.34868	3.01147e-05	-1.44788	-1.3488
18235655	chr11:18235655:T:C	2.99693e-05	-0.996116	-6.68817e-10	0.000173649	-1.03755	-6.68817e-10	0.00017483	-1.03788	-6.68817e-10
18236192	chr11:18236192:A:G	5.18524e-05	-1.91869e-10	-0.447889	0.000321672	-1.91869e-10	-0.421058	0.000324181	-1.91869e-10	-0.420393
18236735	chr11:18236735:A:C	5.39445e-06	-1.34703	-1.36388	3.50234e-05	-1.27429	-1.36429	3.5297e-05	-1.2736	-1.3643
18236775	chr11:18236775:C:A	2.20289e-05	-1.91869e-10	-1.30393	0.000132974	-1.91869e-10	-1.30443	0.000133937	-1.91869e-10	-1.30433
18236777	chr11:18236777:G:A	4.52887e-05	-1.91869e-10	-0.583232	0.000279429	-1.91869e-10	-0.561844	0.000281418	-1.91869e-10	-0.561851
18236795	chr11:18236795:C:G	2.3997e-05	-1.91869e-10	-1.21836	0.00014537	-1.91869e-10	-1.21531	0.000146426	-1.91869e-10	-1.21517
18237003	chr11:18237003:A:C	2.12761e-05	-1.91869e-10	-1.33871	0.00012875	-1.91869e-10	-1.33672	0.00012969	-1.91869e-10	-1.33655
18237116	chr11:18237116:T:A	3.31656e-05	-1.91869e-10	-0.894778	0.000203378	-1.91869e-10	-0.879522	0.000204824	-1.91869e-10	-0.879543
18237381	chr11:18237381:T:C	8.15411e-06	-0.936397	-1.36137	4.37827e-05	-1.05637	-1.35898	4.4145e-05	-1.05515	-1.35907
18237492	chr11:18237492:AAT:A	7.401e-06	-1.03074	-1.36394	3.98929e-05	-1.14577	-1.36263	4.02199e-05	-1.14468	-1.36265
18237834	chr11:18237834:A:G	4.91234e-06	-1.51003	-1.29451	2.97428e-05	-1.51645	-1.28555	2.99615e-05	-1.51656	-1.28522
18238155	chr11:18238155:G:A	8.04001e-06	-0.950831	-1.36103	4.32299e-05	-1.06951	-1.35855	4.35867e-05	-1.0683	-1.35864
18238465	chr11:18238465:C:T	3.74026e-05	-1.91869e-10	-0.774551	0.000230904	-1.91869e-10	-0.752588	0.000232684	-1.91869e-10	-0.752013
18238728	chr11:18238728:G:A	1.62766e-05	-0.954763	-0.651801	9.40358e-05	-1.05774	-0.593179	9.50431e-05	-1.05633	-0.591032
18238748	chr11:18238748:C:A	2.57684e-05	-1.91869e-10	-1.14714	0.000156006	-1.91869e-10	-1.14469	0.00015706	-1.91869e-10	-1.14507
18239656	chr11:18239656:G:A	1.65134e-05	-1.04129	-0.550825	9.64775e-05	-1.13675	-0.488528	9.75144e-05	-1.13545	-0.486245
18239931	chr11:18239931:G:T	2.08712e-05	-1.91869e-10	-1.35792	0.00012616	-1.91869e-10	-1.35704	0.000127069	-1.91869e-10	-1.35696
18240028	chr11:18240028:G:T	2.21222e-05	-1.91869e-10	-1.29971	0.000133332	-1.91869e-10	-1.30174	0.000134279	-1.91869e-10	-1.30178
18240037	chr11:18240037:A:T	1.97728e-05	-1.41198	-6.68817e-10	0.000123524	-1.37816	-6.68817e-10	0.000124352	-1.37858	-6.68817e-10
18240140	chr11:18240140:A:G	2.08143e-05	-1.91869e-10	-1.36065	0.0001258	-1.91869e-10	-1.3599	0.000126705	-1.91869e-10	-1.35983
18240189	chr11:18240189:C:T	2.63463e-05	-1.91869e-10	-1.12496	0.000159511	-1.91869e-10	-1.12248	0.000160583	-1.91869e-10	-1.12288
18240384	chr11:18240384:C:T	2.12394e-05	-1.91869e-10	-1.34043	0.000128498	-1.91869e-10	-1.33868	0.000129436	-1.91869e-10	-1.33851
18240741	chr11:18240741:A:G	6.51721e-06	-1.26764	-1.2542	4.62514e-05	-1.13199	-1.22851	4.65918e-05	-1.1322	-1.22807
18241060	chr11:18241060:A:G	6.64869e-06	-1.28084	-1.22103	4.72071e-05	-1.14816	-1.19189	4.75574e-05	-1.14837	-1.19139
18241063	chr11:18241063:G:A	4.25272e-05	-1.91869e-10	-0.646147	0.000261985	-1.91869e-10	-0.626304	0.000263834	-1.91869e-10	-0.626374
18241122	chr11:18241122:C:T	6.81873e-06	-1.15809	-1.31853	3.50725e-05	-1.30462	-1.33255	3.53148e-05	-1.30465	-1.33274
18241473	chr11:18241473:TATGGG:T	5.98029e-05	-0.305235	-6.68817e-10	0.000268076	-0.60332	-6.68817e-10	0.000269821	-0.603935	-6.68817e-10
18241572	chr11:18241572:G:T	2.2406e-05	-1.91869e-10	-1.28696	0.000135042	-1.91869e-10	-1.28901	0.000136001	-1.91869e-10	-1.28903
18241673	chr11:18241673:C:T	8.03864e-06	-1.11322	-1.19881	4.34369e-05	-1.25924	-1.16404	4.38025e-05	-1.25862	-1.16338
18242550	chr11:18242550:TAAA:T	4.50684e-05	-1.91869e-10	-0.588108	0.000277952	-1.91869e-10	-0.567141	0.000279913	-1.91869e-10	-0.567213
18242612	chr11:18242612:G:T	2.08393e-05	-1.91869e-10	-1.35945	0.000125826	-1.91869e-10	-1.35969	0.000126728	-1.91869e-10	-1.35965
18242701	chr11:18242701:G:C	4.74242e-05	-1.91869e-10	-0.537158	0.000281599	-1.91869e-10	-0.554106	0.000283384	-1.91869e-10	-0.55489
18242881	chr11:18242881:A:T	2.44116e-05	-1.91869e-10	-1.20123	0.00014529	-1.91869e-10	-1.21586	0.000146294	-1.91869e-10	-1.21607
18243024	chr11:18243024:T:C	1.05586e-05	-0.736621	-1.30273	7.24959e-05	-0.592916	-1.31814	7.29165e-05	-0.593961	-1.31842
18243085	chr11:18243085:TG:T	2.07376e-05	-1.91869e-10	-1.36434	0.000125241	-1.91869e-10	-1.36435	0.000126134	-1.91869e-10	-1.36435
18243095	chr11:18243095:A:G	5.18767e-05	-1.91869e-10	-0.44742	0.000296415	-1.91869e-10	-0.502831	0.000298655	-1.91869e-10	-0.502404
18243191	chr11:18243191:C:T	3.21064e-05	0.277493	-1.20473	0.000188388	0.234326	-1.19041	0.000189953	0.235531	-1.19045
18243209	chr11:18243209:T:C	4.51453e-05	0.688387	-1.27479	0.000225129	0.473578	-1.25149	0.000227078	0.474705	-1.25111
18243337	chr11:18243337:C:T	2.07374e-05	-1.91869e-10	-1.36435	0.000125371	-1.91869e-10	-1.36332	0.000126266	-1.91869e-10	-1.36331
18244252	chr11:18244252:C:T	1.20535e-05	-0.63975	-1.26718	6.10975e-05	-0.803767	-1.27835	6.15312e-05	-0.803469	-1.27868
18244538	chr11:18244538:G:A	3.70616e-05	-1.91869e-10	-0.783708	0.000226217	-1.91869e-10	-0.773095	0.000227741	-1.91869e-10	-0.773486
18244655	chr11:18244655:T:C	2.42539e-05	-1.91869e-10	-1.20771	0.000148447	-1.91869e-10	-1.19436	0.000149587	-1.91869e-10	-1.19382
18244739	chr11:18244739:T:C	2.16997e-05	-1.91869e-10	-1.31899	0.000132753	-1.91869e-10	-1.3061	0.000133747	-1.91869e-10	-1.30574
18245193	chr11:18245193:C:G	2.17347e-05	-1.91869e-10	-1.31738	0.000131143	-1.91869e-10	-1.3183	0.000132096	-1.91869e-10	-1.31817
18245480	chr11:18245480:C:T	7.47329e-06	-1.18294	-1.20202	4.14395e-05	-1.25375	-1.21661	4.16942e-05	-1.2542	-1.21713
18245565	chr11:18245565:A:G	1.79275e-05	-0.780861	-0.72909	8.54869e-05	-0.9901	-0.756127	8.62058e-05	-0.98911	-0.755846
18245641	chr11:18245641:GA:G	1.24885e-05	-0.88353	-0.987955	6.24593e-05	-1.06515	-0.994927	6.30776e-05	-1.06367	-0.993654
18245673	chr11:18245673:T:C	4.50047e-05	-1.91869e-10	-0.589522	0.000275301	-1.91869e-10	-0.576725	0.000277145	-1.91869e-10	-0.577152
18245806	chr11:18245806:A:G	1.79604e-05	-0.711645	-0.796476	8.48887e-05	-0.931106	-0.822143	8.56047e-05	-0.930072	-0.821882
18246121	chr11:18246121:GA:G	2.30048e-05	-1.23073	-0.0298563	0.000120821	-1.36182	-0.0384586	0.000121757	-1.3615	-0.038166
18246305	chr11:18246305:G:A	3.14772e-05	-1.91869e-10	-0.947027	0.00019006	-1.91869e-10	-0.947253	0.000191438	-1.91869e-10	-0.947131
18246514	chr11:18246514:C:T	7.09549e-05	-0.651414	0.51717	0.000402504	-0.701692	0.504807	0.000405367	-0.701079	0.504179
18246704	chr11:18246704:C:A	2.09601e-05	-1.91869e-10	-1.35367	0.000128082	-1.91869e-10	-1.34192	0.000128998	-1.91869e-10	-1.3419
18246719	chr11:18246719:C:G	2.15833e-05	-1.91869e-10	-1.32437	0.000132163	-1.91869e-10	-1.31055	0.000133124	-1.91869e-10	-1.31041
18246943	chr11:18246943:G:A	2.07535e-05	-1.91869e-10	-1.36358	0.000125279	-1.91869e-10	-1.36404	0.000126173	-1.91869e-10	-1.36404
18246949	chr11:18246949:T:C	2.29621e-05	-1.91869e-10	-1.26245	0.000138417	-1.91869e-10	-1.26432	0.00013944	-1.91869e-10	-1.26406
18246970	chr11:18246970:C:T	1.83295e-05	-1.48778	-6.68817e-10	0.00010765	-1.51571	-6.68817e-10	0.000108415	-1.51573	-6.68817e-10
18248255	chr11:18248255:G:A	2.12418e-05	-1.91869e-10	-1.34032	0.000127637	-1.91869e-10	-1.3454	0.00012853	-1.91869e-10	-1.34553
18248350	chr11:18248350:G:A	2.10822e-05	-1.91869e-10	-1.34786	0.000127205	-1.91869e-10	-1.34879	0.000128118	-1.91869e-10	-1.34874
18248367	chr11:18248367:G:T	2.22428e-05	0.069603	-1.36388	0.000109676	-0.135843	-1.36122	0.000110392	-0.136434	-1.36122
18248587	chr11:18248587:T:C	2.67247e-05	-1.91869e-10	-1.1107	0.000161335	-1.91869e-10	-1.11111	0.000162441	-1.91869e-10	-1.11138
18248778	chr11:18248778:G:A	4.53158e-06	-1.52157	-1.36365	2.81117e-05	-1.49406	-1.36435	2.83094e-05	-1.49416	-1.36434
18249058	chr11:18249058:A:G	4.70448e-06	-1.55351	-1.29427	2.83455e-05	-1.5416	-1.30852	2.85512e-05	-1.54136	-1.30863
18249122	chr11:18249122:C:T	4.58065e-06	-1.55663	-1.31782	2.74039e-05	-1.54995	-1.33396	2.75984e-05	-1.54985	-1.33409
18249185	chr11:18249185:A:G	2.13671e-05	-1.91869e-10	-1.33444	0.000128742	-1.91869e-10	-1.33678	0.000129673	-1.91869e-10	-1.33667
18249351	chr11:18249351:C:T	6.6297e-06	-1.14395	-1.36078	3.80591e-05	-1.19249	-1.36296	3.83443e-05	-1.1921	-1.36299
18249781	chr11:18249781:T:A	4.49161e-06	-1.52973	-1.36434	2.75537e-05	-1.51515	-1.36331	2.77603e-05	-1.51479	-1.3633
18250382	chr11:18250382:T:G	8.13997e-06	-0.994103	-1.3054	3.99995e-05	-1.18024	-1.32548	4.0252e-05	-1.18087	-1.32567
18250426	chr11:18250426:C:A	9.28388e-06	-1.00724	-1.16077	4.50466e-05	-1.1883	-1.1986	4.53229e-05	-1.18891	-1.19897
18250498	chr11:18250498:C:A	2.38586e-05	-1.91869e-10	-1.22414	0.000146996	-1.91869e-10	-1.20418	0.000148142	-1.91869e-10	-1.20352
18250904	chr11:18250904:C:A	2.20793e-05	-1.91869e-10	-1.30165	0.000138063	-1.91869e-10	-1.26688	0.000139051	-1.91869e-10	-1.26685
18250932	chr11:18250932:A:G	4.59031e-06	-1.54596	-1.32638	2.78564e-05	-1.5467	-1.32083	2.80624e-05	-1.54658	-1.32068
18250963	chr11:18250963:A:C	8.29852e-06	-0.963834	-1.31638	4.06488e-05	-1.1553	-1.33432	4.09057e-05	-1.15595	-1.33447
18250968	chr11:18250968:A:G	2.34823e-05	-1.91869e-10	-1.24004	0.000139941	-1.91869e-10	-1.25337	0.000140901	-1.91869e-10	-1.25364
18251299	chr11:18251299:G:C	5.16425e-06	-1.45361	-1.30092	2.94099e-05	-1.49578	-1.31748	2.96025e-05	-1.49619	-1.31765
18251453	chr11:18251453:T:A	7.68833e-06	-1.05402	-1.30257	3.81837e-05	-1.22893	-1.32325	3.84265e-05	-1.22952	-1.32343
18251621	chr11:18251621:C:A	7.56792e-06	-1.06674	-1.30563	3.77152e-05	-1.23886	-1.32567	3.79554e-05	-1.23943	-1.32585
18251799	chr11:18251799:T:A	8.43485e-06	-0.906904	-1.35701	4.10707e-05	-1.11666	-1.36264	4.13333e-05	-1.11734	-1.36268
18252173	chr11:18252173:CA:C	8.20375e-06	-0.94134	-1.35036	4.0022e-05	-1.14629	-1.35887	4.02774e-05	-1.14695	-1.35895
18252291	chr11:18252291:C:T	4.6433e-06	-1.52264	-1.33822	2.81163e-05	-1.52446	-1.33378	2.83263e-05	-1.52425	-1.33365
18252472	chr11:18252472:C:T	8.69585e-06	-0.889363	-1.34408	4.1943e-05	-1.10353	-1.35475	4.22081e-05	-1.10423	-1.35486
18252582	chr11:18252582:T:C	8.02961e-06	-0.957207	-1.35595	3.93754e-05	-1.15934	-1.36211	3.96281e-05	-1.15999	-1.36216
18252629	chr11:18252629:T:C	5.40618e-05	-1.91869e-10	-0.406162	0.00032956	-1.91869e-10	-0.396833	0.000331337	-1.91869e-10	-0.398558
18252653	chr11:18252653:G:A	8.74679e-06	-0.992915	-1.23469	4.26906e-05	-1.17738	-1.26323	4.29534e-05	-1.178	-1.26358
18252856	chr11:18252856:C:T	8.20954e-06	-0.948602	-1.34239	3.99875e-05	-1.15248	-1.35354	4.02416e-05	-1.15314	-1.35365
18252892	chr11:18252892:G:A	8.61041e-06	-0.901137	-1.34218	4.15808e-05	-1.11355	-1.3534	4.18435e-05	-1.11424	-1.35351
18252893	chr11:18252893:C:T	8.66864e-06	-0.894352	-1.34222	4.18069e-05	-1.1081	-1.35343	4.2071e-05	-1.10879	-1.35354
18252918	chr11:18252918:T:C	8.38081e-06	-0.915368	-1.35498	4.06204e-05	-1.12873	-1.36159	4.08794e-05	-1.12942	-1.36165
18252985	chr11:18252985:C:A	4.65641e-06	-1.53137	-1.32668	2.78398e-05	-1.55095	-1.31718	2.80412e-05	-1.55089	-1.31713
18253017	chr11:18253017:G:A	4.94025e-06	-1.50287	-1.29601	2.99849e-05	-1.50499	-1.2889	3.02126e-05	-1.50472	-1.28871
18253124	chr11:18253124:C:T	4.65264e-06	-1.54428	-1.31458	2.80826e-05	-1.55593	-1.30351	2.82852e-05	-1.55591	-1.30345
18253930	chr11:18253930:G:A	7.15098e-06	-1.16088	-1.26816	3.96953e-05	-1.2444	-1.26896	3.9934e-05	-1.24506	-1.2694
18253986	chr11:18253986:C:T	2.08045e-05	-1.91869e-10	-1.36112	0.000125243	-1.91869e-10	-1.36433	0.000126136	-1.91869e-10	-1.36433
18254114	chr11:18254114:G:A	3.97727e-05	0.508656	-1.22177	0.00020941	0.348731	-1.19903	0.00021111	0.349688	-1.199
18254283	chr11:18254283:G:A	8.87575e-06	-1.51394	-0.69903	5.2174e-05	-1.50924	-0.730768	5.25386e-05	-1.50907	-0.731076
18254466	chr11:18254466:G:T	5.34937e-06	-1.55244	-1.16687	3.17258e-05	-1.55647	-1.18099	3.19478e-05	-1.55644	-1.18115
18254676	chr11:18254676:C:T	8.33455e-05	0.0267047	-6.68817e-10	0.00046923	-0.0434969	-6.68817e-10	0.000473356	-0.0418464	-6.68817e-10
18254789	chr11:18254789:A:G	1.73292e-05	-0.873244	-0.67065	7.61716e-05	-1.21578	-0.645821	7.68834e-05	-1.21517	-0.644233
18255064	chr11:18255064:C:G	2.25209e-05	-1.91869e-10	-1.28185	0.00013637	-1.91869e-10	-1.27922	0.000137394	-1.91869e-10	-1.27884
18255352	chr11:18255352:G:A	5.26174e-06	-1.54677	-1.18905	3.10803e-05	-1.55358	-1.20443	3.13004e-05	-1.55351	-1.20455
18255551	chr11:18255551:C:T	4.85877e-06	-1.51653	-1.29898	2.81142e-05	-1.55234	-1.30598	2.83149e-05	-1.55227	-1.30604
18256163	chr11:18256163:A:G	4.01093e-05	-1.91869e-10	-0.70468	0.000242262	-1.91869e-10	-0.70457	0.000244115	-1.91869e-10	-0.704054
18256190	chr11:18256190:GT:G	2.17342e-05	-1.91869e-10	-1.3174	0.000131216	-1.91869e-10	-1.31774	0.00013215	-1.91869e-10	-1.31776
18256216	chr11:18256216:A:G	1.96158e-05	-0.0713955	-1.34856	0.000119795	-0.0578026	-1.351	0.000120615	-0.0581484	-1.35094
18256307	chr11:18256307:T:C	7.25908e-06	-1.43242	-0.981618	4.48828e-05	-1.37116	-1.01938	4.51718e-05	-1.37113	-1.02009
18256364	chr11:18256364:C:T	4.53079e-06	-1.54878	-1.33661	2.70371e-05	-1.55456	-1.34282	2.72308e-05	-1.55449	-1.34285
18256516	chr11:18256516:A:G	4.69092e-06	-1.52892	-1.32174	2.7413e-05	-1.55546	-1.32811	2.76077e-05	-1.55545	-1.32815
18256589	chr11:18256589:C:T	5.12526e-06	-1.422	-1.3401	3.12188e-05	-1.41403	-1.33955	3.14286e-05	-1.41445	-1.33953
18257190	chr11:18257190:T:C	9.35259e-06	-0.860851	-1.29979	5.24699e-05	-0.937507	-1.29684	5.28479e-05	-0.937407	-1.29687
18257585	chr11:18257585:G:A	4.79918e-06	-1.5196	-1.30825	2.7814e-05	-1.55265	-1.3164	2.80118e-05	-1.55263	-1.31644
18257590	chr11:18257590:T:G	0.000252995	-1.91869e-10	1.13708	0.00159834	-1.91869e-10	1.18213	0.00160923	-1.91869e-10	1.18182
18257696	chr11:18257696:G:A	1.54882e-05	-0.294409	-1.3618	7.69099e-05	-0.490726	-1.36123	7.75063e-05	-0.49015	-1.36118
18257719	chr11:18257719:C:T	4.80731e-06	-1.51818	-1.30797	3.08069e-05	-1.4517	-1.31515	3.10145e-05	-1.45202	-1.31522
18257887	chr11:18257887:C:A	4.41041e-06	-1.55351	-1.35881	2.65514e-05	-1.5565	-1.35901	2.67418e-05	-1.55647	-1.359
18257939	chr11:18257939:T:A	2.10274e-05	-1.91869e-10	-1.35046	0.000126923	-1.91869e-10	-1.35101	0.000127827	-1.91869e-10	-1.35102
18258035	chr11:18258035:G:A	4.75872e-06	-1.53516	-1.30116	3.00982e-05	-1.48133	-1.30879	3.03023e-05	-1.48161	-1.30886
18258350	chr11:18258350:TAC:T	2.24829e-05	-1.91869e-10	-1.28353	0.000136057	-1.91869e-10	-1.28151	0.000137002	-1.91869e-10	-1.2817
18258609	chr11:18258609:G:A	2.48989e-05	-1.91869e-10	-1.18146	0.000150332	-1.91869e-10	-1.18175	0.00015137	-1.91869e-10	-1.18197
18258687	chr11:18258687:C:T	2.08955e-05	-1.91869e-10	-1.35675	0.000126158	-1.91869e-10	-1.35705	0.000127058	-1.91869e-10	-1.35705
18258863	chr11:18258863:CATTT:C	2.33792e-05	-1.91869e-10	-1.24444	0.000142115	-1.91869e-10	-1.23795	0.000143191	-1.91869e-10	-1.23752
18259099	chr11:18259099:T:G	6.51929e-06	-1.17745	-1.34408	3.95827e-05	-1.17247	-1.34372	3.98453e-05	-1.17296	-1.34373
18259315	chr11:18259315:C:T	0.000608519	-1.91869e-10	2.01474	0.00357581	-1.91869e-10	1.98736	0.00360299	-1.91869e-10	1.98783
18259718	chr11:18259718:A:G	3.55044e-05	-1.91869e-10	-0.826634	0.000213357	-1.91869e-10	-0.831624	0.000215138	-1.91869e-10	-0.830412
18259725	chr11:18259725:A:G	9.81928e-06	-0.81638	-1.29556	5.50093e-05	-0.895026	-1.29206	5.54063e-05	-0.89492	-1.29208
18259849	chr11:18259849:ACT:A	3.62536e-05	-1.91869e-10	-0.805752	0.000217765	-1.91869e-10	-0.811172	0.000219588	-1.91869e-10	-0.809939
18260000	chr11:18260000:T:C	8.95226e-06	-0.88494	-1.31944	5.03413e-05	-0.958976	-1.31679	5.07045e-05	-0.958875	-1.3168
18260072	chr11:18260072:T:A	4.83169e-06	-1.52926	-1.29183	3.07025e-05	-1.47018	-1.30007	3.09098e-05	-1.47047	-1.30016
18260185	chr11:18260185:GTTT:G	4.88877e-05	-0.506764	-6.68817e-10	0.00023763	-0.723876	-6.68817e-10	0.000239428	-0.723441	-6.68817e-10
18260239	chr11:18260239:A:G	4.83862e-06	-1.52508	-1.29458	3.08445e-05	-1.46298	-1.30266	3.10525e-05	-1.46327	-1.30274
18260369	chr11:18260369:C:T	1.89376e-05	-0.116295	-1.33885	0.000115362	-0.104435	-1.34208	0.000116155	-0.104774	-1.342
18260504	chr11:18260504:A:G	1.18515e-05	-1.35821	-0.56563	7.31068e-05	-1.28135	-0.62132	7.35602e-05	-1.2813	-0.622286
18260894	chr11:18260894:G:C	5.8543e-06	-1.43362	-1.1955	3.19203e-05	-1.5219	-1.20945	3.21458e-05	-1.5218	-1.20961
18260971	chr11:18260971:T:C	4.58181e-06	-1.51167	-1.36253	2.79882e-05	-1.50008	-1.36273	2.81816e-05	-1.5003	-1.36273
18261246	chr11:18261246:C:G	3.68068e-05	-1.91869e-10	-0.790606	0.000221266	-1.91869e-10	-0.795224	0.000223122	-1.91869e-10	-0.793976
18261340	chr11:18261340:C:T	2.36504e-05	-1.91869e-10	-1.23291	0.000142231	-1.91869e-10	-1.23714	0.000143293	-1.91869e-10	-1.2368
18262111	chr11:18262111:C:T	0.000109596	-1.91869e-10	0.300512	0.000709999	-1.91869e-10	0.370673	0.000716397	-1.91869e-10	0.372541
18262842	chr11:18262842:T:G	1.12734e-05	-0.687992	-1.28585	5.65776e-05	-0.855707	-1.30327	5.69579e-05	-0.855908	-1.30347
18263410	chr11:18263410:C:T	1.59906e-05	-0.26244	-1.36185	7.98877e-05	-0.452094	-1.36187	8.04705e-05	-0.452036	-1.36177
18263658	chr11:18263658:C:T	1.1327e-05	-1.43208	-0.53702	6.45271e-05	-1.46176	-0.565745	6.49913e-05	-1.4614	-0.566043
18263908	chr11:18263908:T:C	0.000114965	-1.91869e-10	0.348336	0.000745538	-1.91869e-10	0.419515	0.000752277	-1.91869e-10	0.42141
18264188	chr11:18264188:C:T	0.000109596	-1.91869e-10	0.300512	0.000709999	-1.91869e-10	0.370673	0.000716397	-1.91869e-10	0.372541
18264227	chr11:18264227:A:T	1.37296e-05	-0.465584	-1.31115	8.37945e-05	-0.450124	-1.3161	8.43801e-05	-0.450402	-1.31596
18264546	chr11:18264546:A:G	1.80242e-05	-0.15866	-1.34592	8.83133e-05	-0.370523	-1.34318	8.89389e-05	-0.3705	-1.34324
18264566	chr11:18264566:C:T	1.24554e-05	-0.613413	-1.26072	6.15442e-05	-0.7929	-1.28193	6.19799e-05	-0.79264	-1.28224
18264856	chr11:18264856:C:T	3.79708e-05	-1.91869e-10	-0.759472	0.000232121	-1.91869e-10	-0.74733	0.000234103	-1.91869e-10	-0.745935
18265223	chr11:18265223:G:A	3.99187e-05	-1.91869e-10	-0.709446	0.000244004	-1.91869e-10	-0.697406	0.000246101	-1.91869e-10	-0.69595
18265260	chr11:18265260:C:T	1.80937e-05	-0.249368	-1.25136	8.7653e-05	-0.465534	-1.25567	8.8294e-05	-0.465186	-1.25584
18265427	chr11:18265427:T:G	2.24456e-05	-0.00685156	-1.27834	9.20499e-05	-0.383086	-1.28917	9.27727e-05	-0.382434	-1.28911
18265487	chr11:18265487:G:C	1.141e-05	-0.636535	-1.32527	6.89831e-05	-0.625214	-1.33552	6.94536e-05	-0.625533	-1.3355
18266251	chr11:18266251:C:T	1.25867e-05	-1.49216	-0.371488	7.1822e-05	-1.51393	-0.406468	7.23178e-05	-1.51369	-0.406932
18266266	chr11:18266266:G:A	0.000183585	-1.91869e-10	0.816388	0.00111191	-1.91869e-10	0.819247	0.00112008	-1.91869e-10	0.819458
18268199	chr11:18268199:C:T	2.41695e-05	-0.377611	-0.833588	0.000127187	-0.493975	-0.854955	0.000128081	-0.493907	-0.855123
18268216	chr11:18268216:C:T	6.77483e-06	-1.11883	-1.36424	3.78005e-05	-1.19794	-1.36433	3.80744e-05	-1.19782	-1.36433
18268217	chr11:18268217:T:G	6.0499e-06	-1.23258	-1.36367	3.41579e-05	-1.29965	-1.36395	3.4405e-05	-1.29954	-1.36395
18268561	chr11:18268561:C:T	2.77491e-05	-1.91869e-10	-1.07309	0.00016739	-1.91869e-10	-1.07427	0.000168617	-1.91869e-10	-1.07406
18268998	chr11:18268998:C:T	3.12745e-05	-1.91869e-10	-0.953487	0.000189634	-1.91869e-10	-0.949492	0.00019098	-1.91869e-10	-0.949525
18269480	chr11:18269480:A:AG	8.92598e-06	-1.38258	-0.824745	4.94944e-05	-1.4439	-0.848832	4.98518e-05	-1.44358	-0.849062
18269774	chr11:18269774:T:C	1.2801e-05	-0.893911	-0.952852	6.26501e-05	-1.04661	-1.01041	6.30145e-05	-1.04607	-1.01226
18269807	chr11:18269807:CAA:C	6.36095e-05	-1.91869e-10	-0.243527	0.00040805	-1.91869e-10	-0.183201	0.000411576	-1.91869e-10	-0.1817
18269809	chr11:18269809:A:G	3.40378e-05	-0.868819	-6.68817e-10	0.000245908	-0.689631	-6.68817e-10	0.000247605	-0.689858	-6.68817e-10
18269981	chr11:18269981:G:T	1.16869e-05	-0.796453	-1.14137	7.09464e-05	-0.764022	-1.16864	7.14459e-05	-0.764054	-1.1687
18270068	chr11:18270068:G:T	2.44228e-05	-1.20077	-6.68817e-10	0.000136234	-1.28022	-6.68817e-10	0.000137193	-1.2803	-6.68817e-10
18270189	chr11:18270189:G:A	7.58464e-06	-1.00925	-1.36092	4.01573e-05	-1.14132	-1.36047	4.04709e-05	-1.14082	-1.36029
18270265	chr11:18270265:T:C	7.60688e-05	-1.91869e-10	-0.0646509	0.000458616	-1.91869e-10	-0.0663771	0.000462845	-1.91869e-10	-0.0643015
18270300	chr11:18270300:T:A	5.97945e-06	-1.55678	-1.05118	3.69875e-05	-1.51557	-1.06844	3.72413e-05	-1.51565	-1.06863
18270387	chr11:18270387:G:C	7.21764e-05	-1.91869e-10	-0.117177	0.000435184	-1.91869e-10	-0.118822	0.000439177	-1.91869e-10	-0.116791
18271149	chr11:18271149:G:A	3.61448e-05	-1.91869e-10	-0.808757	0.000209467	-1.91869e-10	-0.850024	0.000210753	-1.91869e-10	-0.851009
18271181	chr11:18271181:G:A	6.97612e-05	-1.91869e-10	-0.151212	0.000420536	-1.91869e-10	-0.15306	0.000424384	-1.91869e-10	-0.151055
18271414	chr11:18271414:G:A	6.28559e-06	-1.31255	-1.24548	3.52688e-05	-1.40046	-1.23113	3.55772e-05	-1.40003	-1.22996
18271486	chr11:18271486:A:C	2.22163e-05	-1.91869e-10	-1.29546	0.000135028	-1.91869e-10	-1.28911	0.000136022	-1.91869e-10	-1.28888
18271578	chr11:18271578:G:C	1.31815e-05	-1.30547	-0.512	7.14858e-05	-1.37589	-0.549199	7.20058e-05	-1.3755	-0.549445
18271654	chr11:18271654:G:T	7.9482e-05	-1.91869e-10	-0.0207595	0.000512515	-1.91869e-10	0.04474	0.00051706	-1.91869e-10	0.0464643
18271856	chr11:18271856:G:A	6.02264e-06	-1.5552	-1.04557	3.76877e-05	-1.50243	-1.06282	3.79457e-05	-1.50253	-1.06301
18272162	chr11:18272162:A:G	6.17494e-06	-1.33732	-1.23847	3.48244e-05	-1.42033	-1.22394	3.51294e-05	-1.41993	-1.22273
18272163	chr11:18272163:G:A	4.0562e-05	-1.91869e-10	-0.693458	0.000244326	-1.91869e-10	-0.696088	0.000246418	-1.91869e-10	-0.694666
18272289	chr11:18272289:C:A	0.00010896	-1.91869e-10	0.294694	0.000671308	-1.91869e-10	0.314638	0.000676203	-1.91869e-10	0.3148
18272937	chr11:18272937:C:T	2.08023e-05	-1.91869e-10	-1.36122	0.000125284	-1.91869e-10	-1.36401	0.000126177	-1.91869e-10	-1.36401
18273396	chr11:18273396:C:A	5.32543e-06	-1.53472	-1.18908	3.19645e-05	-1.52874	-1.20122	3.21744e-05	-1.52892	-1.20161
18273760	chr11:18273760:CT:C	6.58672e-06	-1.31501	-1.19622	3.70783e-05	-1.40239	-1.17917	3.74108e-05	-1.40196	-1.17777
18273783	chr11:18273783:G:A	4.433e-06	-1.54331	-1.36391	2.69179e-05	-1.53885	-1.36295	2.71071e-05	-1.53899	-1.36291
18273976	chr11:18273976:A:G	6.26701e-06	-1.33412	-1.22687	3.53533e-05	-1.41778	-1.21142	3.56652e-05	-1.41737	-1.21015
18275048	chr11:18275048:A:G	6.25893e-06	-1.3461	-1.21618	3.54224e-05	-1.42708	-1.20017	3.57363e-05	-1.42668	-1.19885
18275183	chr11:18275183:G:A	6.75481e-06	-1.29764	-1.1884	3.79052e-05	-1.38848	-1.17103	3.82474e-05	-1.38803	-1.16959
18275367	chr11:18275367:C:T	8.36255e-05	-1.91869e-10	0.0300592	0.000539888	-1.91869e-10	0.0967713	0.000544692	-1.91869e-10	0.0985272
18275791	chr11:18275791:A:C	1.23451e-05	-0.846853	-1.03617	6.03774e-05	-1.00633	-1.08765	6.07425e-05	-1.00577	-1.08928
18275825	chr11:18275825:T:C	4.53174e-06	-1.52085	-1.36434	2.64056e-05	-1.55692	-1.3641	2.65946e-05	-1.55691	-1.36407
18276016	chr11:18276016:C:T	9.80162e-06	-0.775635	-1.33811	4.97475e-05	-0.950509	-1.33712	5.01515e-05	-0.950009	-1.33664
18276053	chr11:18276053:G:A	4.54317e-06	-1.51967	-1.363	2.64629e-05	-1.55688	-1.36197	2.66536e-05	-1.55687	-1.3619
18276215	chr11:18276215:G:A	9.58684e-06	-0.928478	-1.20742	5.24203e-05	-1.02626	-1.20904	5.2797e-05	-1.02622	-1.20902
18276244	chr11:18276244:C:T	9.90767e-05	0.199604	-6.68817e-10	0.000537239	0.0918535	-6.68817e-10	0.000540999	0.0917238	-6.68817e-10
18276276	chr11:18276276:T:C	6.16573e-06	-1.24482	-1.33247	3.39627e-05	-1.34398	-1.32534	3.42433e-05	-1.34348	-1.32472
18276484	chr11:18276484:C:T	3.71069e-05	-1.91869e-10	-0.782485	0.000215159	-1.91869e-10	-0.823215	0.000216476	-1.91869e-10	-0.824216
18276525	chr11:18276525:C:T	5.30695e-05	-0.424687	-6.68817e-10	0.000254529	-0.655177	-6.68817e-10	0.000256451	-0.654758	-6.68817e-10
18276559	chr11:18276559:A:G	5.85777e-06	-1.26429	-1.36423	3.31241e-05	-1.33082	-1.36351	3.33807e-05	-1.33028	-1.36343
18277029	chr11:18277029:A:G	4.56308e-06	-1.5149	-1.36339	2.65096e-05	-1.55355	-1.36353	2.67014e-05	-1.55353	-1.36345
18277132	chr11:18277132:G:A	2.97909e-05	-1.91869e-10	-1.00209	0.000178874	-1.91869e-10	-1.00791	0.000180282	-1.91869e-10	-1.00717
18278045	chr11:18278045:A:G	2.22243e-05	-1.91869e-10	-1.2951	0.000129641	-1.91869e-10	-1.32982	0.00013055	-1.91869e-10	-1.32993
18278438	chr11:18278438:T:A	2.43324e-05	-1.91869e-10	-1.20448	0.0001469	-1.91869e-10	-1.20484	0.000147988	-1.91869e-10	-1.20456
18278452	chr11:18278452:G:A	2.55683e-05	-1.91869e-10	-1.15494	0.000144903	-1.91869e-10	-1.21852	0.000145904	-1.91869e-10	-1.21875
18278814	chr11:18278814:A:T	5.53102e-05	-1.91869e-10	-0.383332	0.000331779	-1.91869e-10	-0.390122	0.000334589	-1.91869e-10	-0.38879
18278935	chr11:18278935:T:C	2.5171e-05	-1.91869e-10	-1.1706	0.000152805	-1.91869e-10	-1.16543	0.000153903	-1.91869e-10	-1.16537
18279078	chr11:18279078:G:A	5.40273e-06	-1.43412	-1.27526	3.89441e-05	-1.24841	-1.28406	3.9216e-05	-1.24852	-1.28409
18279407	chr11:18279407:G:A	5.05562e-06	-1.52175	-1.25404	3.06438e-05	-1.52109	-1.25107	3.08671e-05	-1.52122	-1.25078
18279418	chr11:18279418:G:T	1.66182e-05	-0.539563	-1.04623	9.37296e-05	-0.553431	-1.10075	9.41504e-05	-0.554491	-1.10231
18279439	chr11:18279439:A:T	5.30489e-05	-1.91869e-10	-0.425075	0.000318261	-1.91869e-10	-0.431718	0.000320948	-1.91869e-10	-0.430416
18279582	chr11:18279582:A:G	5.24001e-06	-1.5101	-1.22986	3.17525e-05	-1.50988	-1.22674	3.19843e-05	-1.51003	-1.22642
18279583	chr11:18279583:G:A	5.23799e-06	-1.51049	-1.22986	3.174e-05	-1.51027	-1.22674	3.19717e-05	-1.51042	-1.22642
18280058	chr11:18280058:T:C	8.85841e-06	-1.00579	-1.20913	5.57584e-05	-0.957409	-1.21615	5.6137e-05	-0.957821	-1.21608
18280293	chr11:18280293:T:C	1.55476e-05	-1.19523	-0.457156	9.53501e-05	-1.15873	-0.478304	9.60814e-05	-1.15912	-0.477378
18280367	chr11:18280367:A:G	1.90945e-05	-1.44689	-6.68817e-10	0.00010433	-1.54703	-6.68817e-10	0.00010507	-1.54707	-6.68817e-10
18280513	chr11:18280513:T:C	6.33795e-05	-1.91869e-10	-0.247149	0.000382716	-1.91869e-10	-0.247296	0.000385486	-1.91869e-10	-0.247189
18280941	chr11:18280941:AG:A	1.45251e-05	-1.04161	-0.678801	9.03653e-05	-1.01776	-0.672973	9.11428e-05	-1.01832	-0.670943
18280999	chr11:18280999:T:C	5.53248e-05	-1.91869e-10	-0.383068	0.000331749	-1.91869e-10	-0.390211	0.000334564	-1.91869e-10	-0.388867
18281254	chr11:18281254:C:T	0.000342039	-1.91869e-10	1.43864	0.00211241	-1.91869e-10	1.46099	0.00212848	-1.91869e-10	1.46147
18281317	chr11:18281317:C:T	2.93314e-05	-1.91869e-10	-1.01763	0.000181555	-1.91869e-10	-0.993033	0.000182876	-1.91869e-10	-0.992883
18281622	chr11:18281622:T:C	1.3597e-05	-1.04382	-0.742616	8.45952e-05	-1.01974	-0.736976	8.53146e-05	-1.0203	-0.735045
18281857	chr11:18281857:C:T	1.35482e-05	-1.0552	-0.734831	8.42792e-05	-1.03141	-0.729046	8.49968e-05	-1.03198	-0.727104
18281986	chr11:18281986:G:A	2.14042e-05	-1.3327	-6.68817e-10	0.000106734	-1.52425	-6.68817e-10	0.000107478	-1.52441	-6.68817e-10
18282587	chr11:18282587:C:T	2.58518e-05	-1.91869e-10	-1.14391	0.000146245	-1.91869e-10	-1.20931	0.000147254	-1.91869e-10	-1.20954
18283193	chr11:18283193:G:C	0.000212389	-1.91869e-10	0.962132	0.00144956	-1.91869e-10	1.08442	0.00146416	-1.91869e-10	1.08735
18283786	chr11:18283786:T:C	5.10295e-06	-1.54559	-1.22088	3.37093e-05	-1.46394	-1.21288	3.39597e-05	-1.46403	-1.21249
18284000	chr11:18284000:C:T	1.73281e-05	-1.54396	-6.68817e-10	0.000103381	-1.55617	-6.68817e-10	0.000104121	-1.55614	-6.68817e-10
18284210	chr11:18284210:G:C	5.42596e-06	-1.45424	-1.25085	3.86075e-05	-1.2806	-1.26054	3.88768e-05	-1.28071	-1.26059
18284725	chr11:18284725:G:A	1.76798e-05	-0.448552	-1.07531	9.97541e-05	-0.46455	-1.12733	0.000100203	-0.465674	-1.12882
18284852	chr11:18284852:G:A	4.79397e-06	-1.54832	-1.28061	2.86369e-05	-1.5541	-1.28579	2.88398e-05	-1.55415	-1.28579
18285498	chr11:18285498:T:C	1.2016e-05	-0.839338	-1.07071	7.60675e-05	-0.776489	-1.08648	7.66637e-05	-0.775544	-1.08672
18285598	chr11:18285598:A:C	1.78318e-05	-1.51531	-6.68817e-10	0.000108716	-1.50585	-6.68817e-10	0.000109495	-1.50581	-6.68817e-10
18285739	chr11:18285739:CT:C	2.34345e-05	-1.91869e-10	-1.24208	0.000135674	-1.91869e-10	-1.28433	0.000136619	-1.91869e-10	-1.2845
18286452	chr11:18286452:T:TA	2.15993e-05	-1.91869e-10	-1.32363	0.000130576	-1.91869e-10	-1.32263	0.000131524	-1.91869e-10	-1.3225
18286534	chr11:18286534:C:A	2.76656e-05	-1.24256	0.166457	0.000129691	-1.40782	0.0783822	0.000130391	-1.40793	0.0767675
18287065	chr11:18287065:T:C	8.21522e-06	-1.22509	-1.06521	4.04727e-05	-1.41439	-1.07957	4.0788e-05	-1.41439	-1.07891
18288153	chr11:18288153:A:G	7.18881e-06	-1.09235	-1.33142	5.54545e-05	-0.848065	-1.33096	5.58569e-05	-0.847917	-1.33098
18288512	chr11:18288512:G:A	8.67665e-05	-1.91869e-10	0.066931	0.000534596	-1.91869e-10	0.0869218	0.00053876	-1.91869e-10	0.0875768
18288902	chr11:18288902:T:C	2.08199e-05	-1.07234	-0.288038	0.000118712	-1.11433	-0.303561	0.000119726	-1.11452	-0.301969
18289124	chr11:18289124:G:C	1.13943e-05	-0.819528	-1.14365	5.47965e-05	-1.02776	-1.1632	5.51946e-05	-1.02755	-1.16328
18289198	chr11:18289198:T:C	8.65446e-06	-1.18194	-1.05627	4.20086e-05	-1.38607	-1.07064	4.23362e-05	-1.38607	-1.06998
18289303	chr11:18289303:C:T	2.07749e-05	-1.91869e-10	-1.36254	0.000125455	-1.91869e-10	-1.36264	0.000126346	-1.91869e-10	-1.36267
18289533	chr11:18289533:A:G	6.85344e-05	-1.91869e-10	-0.168954	0.000422958	-1.91869e-10	-0.147317	0.000426134	-1.91869e-10	-0.14694
18290060	chr11:18290060:G:A	5.05286e-05	-1.91869e-10	-0.47375	0.000290293	-1.91869e-10	-0.5237	0.000291897	-1.91869e-10	-0.525292
18290154	chr11:18290154:T:C	8.59275e-06	-1.16997	-1.0754	4.15819e-05	-1.37766	-1.08927	4.19055e-05	-1.37765	-1.08863
18290753	chr11:18290753:T:C	2.80516e-05	-1.91869e-10	-1.06225	0.000167432	-1.91869e-10	-1.07401	0.00016867	-1.91869e-10	-1.07375
18290787	chr11:18290787:G:A	6.85344e-05	-1.91869e-10	-0.168954	0.000422958	-1.91869e-10	-0.147317	0.000426134	-1.91869e-10	-0.14694
18291090	chr11:18291090:C:T	1.56781e-05	-0.894838	-0.749186	9.86944e-05	-0.964191	-0.638372	9.96819e-05	-0.964564	-0.635145
18291391	chr11:18291391:A:G	4.13213e-05	-1.91869e-10	-0.674911	0.000238835	-1.91869e-10	-0.718819	0.000240192	-1.91869e-10	-0.720256
18291406	chr11:18291406:G:A	1.86254e-05	-0.490588	-0.981176	0.000116104	-0.447432	-0.992672	0.000117014	-0.44726	-0.992141
18292190	chr11:18292190:T:G	8.48821e-06	-0.911673	-1.34594	4.24733e-05	-1.10607	-1.33964	4.2786e-05	-1.1059	-1.33959
18292350	chr11:18292350:T:G	6.73918e-05	-1.91869e-10	-0.185766	0.000415849	-1.91869e-10	-0.164267	0.000418972	-1.91869e-10	-0.163891
18292812	chr11:18292812:G:A	3.10838e-05	-0.959603	-6.68817e-10	0.000157817	-1.13316	-6.68817e-10	0.000158918	-1.13331	-6.68817e-10
18292989	chr11:18292989:G:A	2.11072e-05	-1.91869e-10	-1.34668	0.00012556	-1.91869e-10	-1.3618	0.000126452	-1.91869e-10	-1.36183
18293238	chr11:18293238:C:T	2.52362e-05	-1.91869e-10	-1.16801	0.000151093	-1.91869e-10	-1.17669	0.000152266	-1.91869e-10	-1.17606
18293318	chr11:18293318:A:G	7.04752e-06	-1.12087	-1.32274	5.40047e-05	-0.883249	-1.32227	5.43961e-05	-0.883108	-1.32229
18293439	chr11:18293439:G:A	3.84932e-05	-1.91869e-10	-0.745807	0.000238356	-1.91869e-10	-0.720824	0.000239972	-1.91869e-10	-0.721172
18293629	chr11:18293629:A:G	2.14941e-05	-1.91869e-10	-1.32851	0.000129724	-1.91869e-10	-1.32918	0.000130632	-1.91869e-10	-1.32931
18293743	chr11:18293743:C:G	4.21906e-05	-1.91869e-10	-0.654091	0.000243726	-1.91869e-10	-0.698544	0.000245103	-1.91869e-10	-0.700014
18294018	chr11:18294018:G:A	4.15385e-05	-1.91869e-10	-0.669669	0.000248991	-1.91869e-10	-0.677175	0.000251025	-1.91869e-10	-0.67614
18294398	chr11:18294398:G:A	5.42542e-05	-1.91869e-10	-0.402609	0.000309472	-1.91869e-10	-0.459724	0.000311064	-1.91869e-10	-0.461695
18294766	chr11:18294766:C:T	8.78978e-06	-1.19902	-1.02368	4.28809e-05	-1.39732	-1.03884	4.32169e-05	-1.39732	-1.03814
18294873	chr11:18294873:T:C	8.24647e-06	-1.21276	-1.07374	4.04675e-05	-1.40641	-1.08768	4.07823e-05	-1.4064	-1.08704
18295345	chr11:18295345:C:A	2.69214e-05	-1.91869e-10	-1.10337	0.000166083	-1.91869e-10	-1.0821	0.000167278	-1.91869e-10	-1.08204
18295911	chr11:18295911:T:A	1.974e-05	-1.14683	-0.266814	0.000111681	-1.19379	-0.285154	0.000112614	-1.19399	-0.283738
18296317	chr11:18296317:C:A	9.33699e-06	-0.799465	-1.36284	5.17067e-05	-0.884979	-1.36402	5.20543e-05	-0.885441	-1.36397
18296740	chr11:18296740:G:A	8.55044e-06	-1.19061	-1.0597	4.16374e-05	-1.3916	-1.07399	4.19619e-05	-1.3916	-1.07333
18296832	chr11:18296832:C:T	2.80378e-05	-1.91869e-10	-1.06274	0.000167352	-1.91869e-10	-1.07449	0.00016859	-1.91869e-10	-1.07423
18297633	chr11:18297633:G:T	8.74864e-06	-1.219	-1.00839	4.30295e-05	-1.40997	-1.02274	4.33672e-05	-1.40996	-1.02203
18297732	chr11:18297732:G:T	8.7915e-06	-1.19008	-1.03243	4.27749e-05	-1.39125	-1.04739	4.31097e-05	-1.39125	-1.0467
18298012	chr11:18298012:A:G	1.63785e-05	-0.626174	-0.974144	0.000101786	-0.585348	-0.986368	0.000102586	-0.58518	-0.985811
18298321	chr11:18298321:G:A	4.54083e-05	-1.91869e-10	-0.580595	0.000272048	-1.91869e-10	-0.588612	0.000274291	-1.91869e-10	-0.587504
18298368	chr11:18298368:G:A	1.7743e-05	-0.535756	-0.98454	0.000110617	-0.492422	-0.996094	0.000111485	-0.492244	-0.995561
18299010	chr11:18299010:A:C	2.25532e-05	-1.91869e-10	-1.28041	0.000143671	-1.91869e-10	-1.22706	0.000144729	-1.91869e-10	-1.22683
18299153	chr11:18299153:G:A	8.43543e-06	-1.21478	-1.04907	4.14026e-05	-1.40775	-1.0635	4.17257e-05	-1.40775	-1.06283
18299628	chr11:18299628:A:G	2.08806e-05	-1.91869e-10	-1.35747	0.000125971	-1.91869e-10	-1.35854	0.000126869	-1.91869e-10	-1.35854
18300344	chr11:18300344:T:C	3.09511e-05	-1.91869e-10	-0.963881	0.000192774	-1.91869e-10	-0.933073	0.000194167	-1.91869e-10	-0.932977
18300396	chr11:18300396:C:T	1.66388e-05	-0.796095	-0.78846	0.000104418	-0.865373	-0.680817	0.000105453	-0.865745	-0.677683
18301040	chr11:18301040:T:C	2.18396e-05	-1.91869e-10	-1.31256	0.000131791	-1.91869e-10	-1.31337	0.000132711	-1.91869e-10	-1.31352
18301749	chr11:18301749:A:G	8.43597e-06	-1.22847	-1.03531	4.15842e-05	-1.41669	-1.05018	4.19094e-05	-1.41669	-1.04949
18301970	chr11:18301970:T:C	6.81316e-06	-1.14131	-1.33613	5.20049e-05	-0.907432	-1.33582	5.23823e-05	-0.907287	-1.33584
18302550	chr11:18302550:T:C	8.64433e-06	-1.19449	-1.04489	4.2117e-05	-1.3944	-1.05974	4.24462e-05	-1.39439	-1.05906
18302670	chr11:18302670:C:A	2.47576e-05	-1.91869e-10	-1.18716	0.000153339	-1.91869e-10	-1.16194	0.000154498	-1.91869e-10	-1.16151
18302742	chr11:18302742:T:C	8.95077e-06	-1.25942	-0.945126	4.44925e-05	-1.43763	-0.961639	4.4844e-05	-1.43763	-0.960871
18303068	chr11:18303068:G:GAAAGTGATATC	9.09926e-06	-1.11887	-1.06922	4.3133e-05	-1.34687	-1.08343	4.34701e-05	-1.34684	-1.08278
18303290	chr11:18303290:C:A	2.10757e-05	-1.91869e-10	-1.34817	0.000125492	-1.91869e-10	-1.36235	0.000126384	-1.91869e-10	-1.36237
18303485	chr11:18303485:CT:C	2.88301e-05	-1.91869e-10	-1.03487	0.000165739	-1.91869e-10	-1.08417	0.000166909	-1.91869e-10	-1.08424
18303511	chr11:18303511:T:C	2.29673e-05	-1.91869e-10	-1.26222	0.000135943	-1.91869e-10	-1.28235	0.000136873	-1.91869e-10	-1.28264
18303599	chr11:18303599:C:T	1.53658e-05	-0.750096	-0.914048	9.45765e-05	-0.831524	-0.813658	9.54727e-05	-0.832	-0.810854
18303721	chr11:18303721:C:T	1.59947e-05	-0.435583	-1.18845	0.000103041	-0.358489	-1.20097	0.000103889	-0.357269	-1.20111
18303753	chr11:18303753:C:A	2.07588e-05	-1.91869e-10	-1.36332	0.000125473	-1.91869e-10	-1.3625	0.000126374	-1.91869e-10	-1.36245
18303792	chr11:18303792:T:A	8.95383e-06	-1.14518	-1.05903	4.29665e-05	-1.36057	-1.0736	4.33014e-05	-1.36058	-1.07293
18304269	chr11:18304269:T:G	1.08631e-05	-1.37841	-0.632511	7.07398e-05	-1.25785	-0.677736	7.12082e-05	-1.25731	-0.678776
18304424	chr11:18304424:T:C	2.45307e-05	-1.91869e-10	-1.19636	0.000148002	-1.91869e-10	-1.19737	0.00014908	-1.91869e-10	-1.19721
18304649	chr11:18304649:C:G	9.52538e-06	-1.09999	-1.04233	4.50649e-05	-1.32929	-1.05719	4.54168e-05	-1.3293	-1.05651
18305162	chr11:18305162:G:C	9.72321e-06	-1.08135	-1.04042	4.57441e-05	-1.3162	-1.05532	4.61014e-05	-1.31621	-1.05464
18305165	chr11:18305165:G:A	9.53433e-06	-1.10521	-1.03619	4.51671e-05	-1.33303	-1.05119	4.55201e-05	-1.33304	-1.0505
18305168	chr11:18305168:C:A	1.38925e-05	-0.427145	-1.3378	9.06162e-05	-0.347607	-1.34035	9.13683e-05	-0.34636	-1.34043
18305174	chr11:18305174:T:A	2.16155e-05	-1.91869e-10	-1.32288	0.000130676	-1.91869e-10	-1.32187	0.000131625	-1.91869e-10	-1.32174
18305211	chr11:18305211:C:T	1.91019e-05	-0.386149	-1.06035	0.000119956	-0.336753	-1.07072	0.000120887	-0.336613	-1.07023
18305278	chr11:18305278:C:T	2.25374e-05	-1.91869e-10	-1.28111	0.00014354	-1.91869e-10	-1.22798	0.000144597	-1.91869e-10	-1.22775
18305575	chr11:18305575:T:G	4.45001e-05	-1.91869e-10	-0.600799	0.000266646	-1.91869e-10	-0.60867	0.000268838	-1.91869e-10	-0.607583
18305701	chr11:18305701:C:T	9.90298e-06	-1.06773	-1.03573	4.64172e-05	-1.30623	-1.05069	4.67802e-05	-1.30624	-1.05
18305772	chr11:18305772:A:G	7.75314e-06	-0.991603	-1.35659	6.1397e-05	-0.720809	-1.35642	6.18425e-05	-0.720675	-1.35643
18305801	chr11:18305801:T:C	9.74763e-06	-1.10699	-1.01228	4.61522e-05	-1.3347	-1.02795	4.65145e-05	-1.3347	-1.02723
18305878	chr11:18305878:C:T	9.26694e-06	-1.12929	-1.04055	4.43005e-05	-1.3493	-1.0543	4.46461e-05	-1.34931	-1.05362
18305936	chr11:18305936:G:A	4.62565e-05	-1.91869e-10	-0.562088	0.000276936	-1.91869e-10	-0.570803	0.000279235	-1.91869e-10	-0.569641
18305952	chr11:18305952:T:A	2.15726e-05	-1.91869e-10	-1.32487	0.000130423	-1.91869e-10	-1.32381	0.000131369	-1.91869e-10	-1.32369
18305974	chr11:18305974:C:T	9.12894e-06	-0.9614	-1.22344	4.5184e-05	-1.14612	-1.23773	4.55106e-05	-1.14594	-1.2378
18306101	chr11:18306101:T:G	1.00603e-05	-1.07635	-1.01135	4.72331e-05	-1.31252	-1.02697	4.76036e-05	-1.31253	-1.02625
18306137	chr11:18306137:G:T	7.11615e-06	-1.08038	-1.35354	5.52366e-05	-0.829628	-1.35334	5.56367e-05	-0.829506	-1.35334
18306879	chr11:18306879:A:G	9.56219e-06	-1.10224	-1.03624	4.52579e-05	-1.33095	-1.05126	4.56116e-05	-1.33096	-1.05057
18306915	chr11:18306915:G:A	1.22093e-05	-0.875691	-1.0184	6.14421e-05	-1.06058	-1.01591	6.19217e-05	-1.06031	-1.01552
18307459	chr11:18307459:T:C	6.74334e-06	-1.13018	-1.35755	5.16215e-05	-0.89325	-1.3574	5.19955e-05	-0.893131	-1.35741
18307518	chr11:18307518:ACAT:A	2.13755e-05	-1.91869e-10	-1.33404	0.000126299	-1.91869e-10	-1.35594	0.000127193	-1.91869e-10	-1.35599
18309467	chr11:18309467:G:A	2.27083e-05	-1.91869e-10	-1.27356	0.000137363	-1.91869e-10	-1.27196	0.000138369	-1.91869e-10	-1.27177
18309829	chr11:18309829:T:C	2.38283e-05	-1.91869e-10	-1.22542	0.000147276	-1.91869e-10	-1.20228	0.000148385	-1.91869e-10	-1.20188
18310118	chr11:18310118:G:A	8.67737e-06	-0.957866	-1.27771	4.31082e-05	-1.14158	-1.28929	4.34216e-05	-1.1414	-1.28934
18311177	chr11:18311177:C:A	9.39294e-06	-1.07849	-1.07784	4.42018e-05	-1.31398	-1.09185	4.45452e-05	-1.31399	-1.0912
18311360	chr11:18311360:A:C	4.93578e-05	-1.91869e-10	-0.497195	0.000284031	-1.91869e-10	-0.545506	0.000285606	-1.91869e-10	-0.547081
18311700	chr11:18311700:G:A	9.36977e-06	-1.14435	-1.01445	4.49092e-05	-1.35994	-1.03001	4.52616e-05	-1.35994	-1.02929
18311733	chr11:18311733:A:G	9.27624e-06	-0.942564	-1.22627	4.5802e-05	-1.12992	-1.24034	4.61332e-05	-1.12974	-1.24042
18311994	chr11:18311994:A:G	2.10668e-05	-1.91869e-10	-1.34859	0.000125471	-1.91869e-10	-1.36252	0.000126362	-1.91869e-10	-1.36254
18312672	chr11:18312672:G:A	2.47839e-05	-1.91869e-10	-1.1861	0.000149587	-1.91869e-10	-1.18671	0.000150691	-1.91869e-10	-1.18646
18314137	chr11:18314137:G:A	1.79559e-05	-0.398305	-1.11006	0.000112885	-0.348535	-1.11969	0.000113757	-0.348395	-1.11924
18314358	chr11:18314358:G:A	1.72412e-05	-0.665119	-0.883867	0.000106401	-0.742423	-0.784948	0.000107418	-0.742901	-0.782069
18314677	chr11:18314677:C:T	2.10816e-05	-1.91869e-10	-1.34789	0.000125501	-1.91869e-10	-1.36227	0.000126393	-1.91869e-10	-1.3623
18315188	chr11:18315188:C:T	2.6369e-05	-1.91869e-10	-1.1241	0.000162211	-1.91869e-10	-1.10569	0.000163386	-1.91869e-10	-1.10558
18315929	chr11:18315929:T:C	2.60623e-05	-1.91869e-10	-1.1358	0.000161095	-1.91869e-10	-1.1126	0.000162255	-1.91869e-10	-1.11253
18316655	chr11:18316655:T:C	1.84242e-05	-1.30651	-0.176115	9.17228e-05	-1.46525	-0.21057	9.25577e-05	-1.46529	-0.208569
18317135	chr11:18317135:A:C	1.29803e-05	-0.975916	-0.856939	8.16572e-05	-1.03783	-0.754226	8.24563e-05	-1.03822	-0.751208
18317351	chr11:18317351:G:T	5.24745e-05	-1.91869e-10	-0.435962	0.000301043	-1.91869e-10	-0.487337	0.000302698	-1.91869e-10	-0.48896
18317709	chr11:18317709:A:G	2.18856e-05	-1.91869e-10	-1.31046	0.000132335	-1.91869e-10	-1.30925	0.000133298	-1.91869e-10	-1.3091
18319311	chr11:18319311:AT:A	3.74336e-05	-0.967581	0.193859	0.000254436	-0.741339	0.0857966	0.000256033	-0.741523	0.0851369
18319315	chr11:18319315:G:A	4.14635e-05	-0.84424	0.172764	0.000291643	-0.593105	0.0740467	0.000293503	-0.593298	0.0734909
18319348	chr11:18319348:G:A	2.17908e-05	-1.91869e-10	-1.3148	0.000131748	-1.91869e-10	-1.3137	0.000132706	-1.91869e-10	-1.31356
18319655	chr11:18319655:T:C	3.7832e-05	-0.388376	-0.37476	0.000238072	-0.311646	-0.410372	0.000240037	-0.310392	-0.410508
18319956	chr11:18319956:T:C	4.74016e-05	-1.91869e-10	-0.537633	0.000295819	-1.91869e-10	-0.504843	0.000297863	-1.91869e-10	-0.505062
18320062	chr11:18320062:C:T	6.64477e-05	-1.91869e-10	-0.199874	0.000405463	-1.91869e-10	-0.189562	0.000407869	-1.91869e-10	-0.190747
18320066	chr11:18320066:G:A	7.91025e-06	-1.55135	-0.776777	5.04066e-05	-1.52773	-0.746734	5.08198e-05	-1.5278	-0.745613
18320070	chr11:18320070:T:G	0.000106678	-1.91869e-10	0.273522	0.000652463	-1.91869e-10	0.286164	0.000657308	-1.91869e-10	0.286459
18320305	chr11:18320305:T:C	6.66499e-05	-1.91869e-10	-0.196837	0.000406702	-1.91869e-10	-0.18651	0.000409115	-1.91869e-10	-0.187697
18320322	chr11:18320322:A:G	1.55979e-05	-0.728576	-0.920578	8.10398e-05	-0.818057	-0.981593	8.14381e-05	-0.818583	-0.983268
18320534	chr11:18320534:T:C	3.29947e-05	-0.630397	-0.269545	0.000218508	-0.434036	-0.373731	0.000219768	-0.434215	-0.374906
18320847	chr11:18320847:T:C	4.0122e-05	-1.91869e-10	-0.704364	0.00023222	-1.91869e-10	-0.746906	0.000233543	-1.91869e-10	-0.748326
18321662	chr11:18321662:G:A	6.64226e-06	-1.21823	-1.28461	4.99341e-05	-1.00128	-1.28261	5.02944e-05	-1.00118	-1.28262
18322275	chr11:18322275:C:G	5.85131e-06	-1.28895	-1.34068	4.30708e-05	-1.09204	-1.3397	4.33813e-05	-1.09196	-1.33971
18322517	chr11:18322517:T:C	1.50664e-05	-0.720585	-0.963237	7.8341e-05	-0.811789	-1.02173	7.87324e-05	-0.812312	-1.02333
18322804	chr11:18322804:G:A	3.06331e-05	-1.91869e-10	-0.974207	0.000175728	-1.91869e-10	-1.02565	0.000176962	-1.91869e-10	-1.02576
18323068	chr11:18323068:G:C	2.31347e-05	-1.91869e-10	-1.25496	0.000139953	-1.91869e-10	-1.25329	0.00014098	-1.91869e-10	-1.25308
18323563	chr11:18323563:A:C	2.70938e-05	-1.91869e-10	-1.09698	0.000162702	-1.91869e-10	-1.10267	0.000163957	-1.91869e-10	-1.10209
18323570	chr11:18323570:A:C	5.461e-05	-1.91869e-10	-0.396072	0.000341796	-1.91869e-10	-0.360375	0.000344156	-1.91869e-10	-0.3606
18324069	chr11:18324069:A:G	2.01357e-05	-1.39379	-6.68817e-10	0.0001205	-1.40294	-6.68817e-10	0.000121365	-1.40289	-6.68817e-10
18324226	chr11:18324226:T:A	2.32812e-05	-1.91869e-10	-1.24864	0.00013371	-1.91869e-10	-1.29892	0.000134645	-1.91869e-10	-1.29905
18324722	chr11:18324722:CTAGTAGTTCCTCT:C	3.89777e-05	-1.91869e-10	-0.7333	0.000225789	-1.91869e-10	-0.774987	0.000227084	-1.91869e-10	-0.776374
18325252	chr11:18325252:A:G	2.5821e-05	-1.91869e-10	-1.1451	0.000147235	-1.91869e-10	-1.20256	0.000148252	-1.91869e-10	-1.20278
18325365	chr11:18325365:G:A	2.0793e-05	-1.91869e-10	-1.36168	0.000125282	-1.91869e-10	-1.36402	0.000126173	-1.91869e-10	-1.36404
18326609	chr11:18326609:C:A	2.21739e-05	-1.91869e-10	-1.29737	0.000134091	-1.91869e-10	-1.29607	0.000135069	-1.91869e-10	-1.2959
18326639	chr11:18326639:C:T	1.75545e-05	-1.53098	-6.68817e-10	0.000104352	-1.54682	-6.68817e-10	0.0001051	-1.54678	-6.68817e-10
18327034	chr11:18327034:T:C	6.61679e-06	-1.19133	-1.31535	5.00285e-05	-0.968301	-1.3137	5.03898e-05	-0.968197	-1.31371
18327115	chr11:18327115:G:T	6.38481e-06	-1.20219	-1.34018	4.80958e-05	-0.982305	-1.33909	4.84431e-05	-0.982204	-1.3391
18327730	chr11:18327730:A:G	2.15167e-05	-1.91869e-10	-1.32746	0.000126732	-1.91869e-10	-1.35251	0.000127629	-1.91869e-10	-1.35257
18327931	chr11:18327931:G:A	4.49196e-05	-1.91869e-10	-0.591416	0.000258783	-1.91869e-10	-0.638602	0.00026023	-1.91869e-10	-0.640127
18330659	chr11:18330659:C:T	1.1224e-05	-0.835312	-1.14293	5.42679e-05	-1.03978	-1.16088	5.46597e-05	-1.03958	-1.16099
18331138	chr11:18331138:C:G	5.95718e-05	0.499928	-0.809035	0.000305218	0.403369	-0.876932	0.000306758	0.403137	-0.878772
18331434	chr11:18331434:A:G	2.53684e-05	-1.16278	-6.68817e-10	0.000129436	-1.3314	-6.68817e-10	0.000130307	-1.3318	-6.68817e-10
18331476	chr11:18331476:G:C	2.8929e-05	-1.91869e-10	-1.03144	0.000173604	-1.91869e-10	-1.03781	0.000174955	-1.91869e-10	-1.03717
18331892	chr11:18331892:C:T	1.03474e-05	-1.08927	-0.970288	4.86003e-05	-1.32088	-0.990079	4.8984e-05	-1.32089	-0.98931
18332196	chr11:18332196:G:A	0.000257069	-1.91869e-10	1.15305	0.00174991	-1.91869e-10	1.27273	0.00176708	-1.91869e-10	1.27539
18332354	chr11:18332354:A:G	1.83134e-05	-1.48866	-6.68817e-10	0.000111618	-1.47951	-6.68817e-10	0.000112413	-1.47952	-6.68817e-10
18332525	chr11:18332525:A:G	3.95762e-05	-1.91869e-10	-0.718061	0.00022915	-1.91869e-10	-0.760216	0.000230459	-1.91869e-10	-0.76162
18332808	chr11:18332808:T:A	1.72247e-05	-1.54994	-6.68817e-10	0.000103396	-1.55602	-6.68817e-10	0.000104137	-1.55599	-6.68817e-10
18333330	chr11:18333330:T:C	6.57334e-06	-1.18764	-1.32563	4.97277e-05	-0.963684	-1.32435	5.00866e-05	-0.963582	-1.32436
18333448	chr11:18333448:A:G	1.55577e-05	-0.964745	-0.686986	0.000110066	-0.739483	-0.754024	0.000110733	-0.739709	-0.75486
18333555	chr11:18333555:T:G	4.40044e-06	-1.55461	-1.35998	2.82973e-05	-1.49358	-1.35824	2.84967e-05	-1.49385	-1.35806
18333761	chr11:18333761:G:A	6.41146e-06	-1.20297	-1.33523	4.82973e-05	-0.983095	-1.33412	4.8646e-05	-0.982993	-1.33413
18333892	chr11:18333892:C:G	2.69485e-05	-1.91869e-10	-1.10236	0.000161075	-1.91869e-10	-1.11272	0.000162267	-1.91869e-10	-1.11245
18334052	chr11:18334052:C:G	1.18445e-05	-0.876834	-1.0476	8.99554e-05	-0.618003	-1.07727	9.06193e-05	-0.618085	-1.07694
18334080	chr11:18334080:A:G	2.89192e-05	-1.91869e-10	-1.03178	0.00017344	-1.91869e-10	-1.03876	0.000174792	-1.91869e-10	-1.03809
18334349	chr11:18334349:C:T	1.71066e-05	-1.55683	-6.68817e-10	0.000105623	-1.53472	-6.68817e-10	0.000106368	-1.53479	-6.68817e-10
18334360	chr11:18334360:C:T	9.99325e-06	-1.09433	-1.00005	4.70359e-05	-1.3244	-1.01928	4.74059e-05	-1.32441	-1.01854
18334843	chr11:18334843:A:G	4.03498e-05	-1.91869e-10	-0.698703	0.00023348	-1.91869e-10	-0.741495	0.000234809	-1.91869e-10	-0.742921
18334919	chr11:18334919:C:T	1.17901e-05	-0.901741	-1.02729	8.90818e-05	-0.647005	-1.05803	8.97403e-05	-0.647086	-1.05769
18335567	chr11:18335567:G:C	4.03498e-05	-1.91869e-10	-0.698703	0.00023348	-1.91869e-10	-0.741495	0.000234809	-1.91869e-10	-0.742921
18335723	chr11:18335723:A:G	1.56634e-05	-0.873383	-0.771582	8.13227e-05	-0.953236	-0.842929	8.1705e-05	-0.953728	-0.84485
18336077	chr11:18336077:TTTTTG:T	1.43913e-05	-1.19518	-0.53449	7.06077e-05	-1.37951	-0.557943	7.10759e-05	-1.37944	-0.558503
18336566	chr11:18336566:C:G	2.81684e-05	-1.91869e-10	-1.05809	0.000169084	-1.91869e-10	-1.06419	0.000170395	-1.91869e-10	-1.06357
18336696	chr11:18336696:T:C	2.85254e-05	-1.91869e-10	-1.0455	0.000171313	-1.91869e-10	-1.0511	0.000172639	-1.91869e-10	-1.05049
18336921	chr11:18336921:A:G	2.21042e-05	-1.91869e-10	-1.30052	0.000133629	-1.91869e-10	-1.29952	0.000134602	-1.91869e-10	-1.29937
18337314	chr11:18337314:C:T	1.09018e-05	-0.841428	-1.16593	5.28212e-05	-1.04478	-1.1829	5.3203e-05	-1.04458	-1.183
18337316	chr11:18337316:C:A	1.91326e-05	-0.252704	-1.19219	0.000124944	-0.165033	-1.20169	0.000125986	-0.163695	-1.20183
18337557	chr11:18337557:C:A	1.38848e-05	-0.749245	-1.01625	6.77377e-05	-0.960797	-1.01815	6.82623e-05	-0.96051	-1.01783
18338584	chr11:18338584:G:A	1.12514e-05	-0.934278	-1.04152	8.45385e-05	-0.685891	-1.07149	8.51634e-05	-0.685971	-1.07115
18338704	chr11:18338704:C:T	1.60203e-05	-0.708289	-0.914143	8.28607e-05	-0.80107	-0.97636	8.3266e-05	-0.801606	-0.978048
18339114	chr11:18339114:A:G	2.54979e-05	-1.91869e-10	-1.15769	0.000156657	-1.91869e-10	-1.14053	0.00015779	-1.91869e-10	-1.14043
18339428	chr11:18339428:G:A	2.69485e-05	-1.91869e-10	-1.10236	0.000161075	-1.91869e-10	-1.11272	0.000162267	-1.91869e-10	-1.11245
18339829	chr11:18339829:T:G	1.07747e-05	-0.848431	-1.17066	5.22924e-05	-1.05047	-1.18727	5.26706e-05	-1.05026	-1.18737
18340425	chr11:18340425:C:T	2.54955e-05	-1.91869e-10	-1.15779	0.000156642	-1.91869e-10	-1.14063	0.000157775	-1.91869e-10	-1.14052
18340582	chr11:18340582:C:T	2.90577e-05	-1.91869e-10	-1.02701	0.000174261	-1.91869e-10	-1.03404	0.000175621	-1.91869e-10	-1.03336
18340687	chr11:18340687:G:A	0.000278779	-1.91869e-10	1.23413	0.00190143	-1.91869e-10	1.35577	0.00192009	-1.91869e-10	1.35843
18340778	chr11:18340778:A:G	1.84885e-05	-1.47914	-6.68817e-10	0.000103371	-1.55626	-6.68817e-10	0.00010411	-1.55624	-6.68817e-10
18340846	chr11:18340846:A:G	1.1138e-05	-0.835104	-1.15082	5.39127e-05	-1.03917	-1.16806	5.43022e-05	-1.03896	-1.16817
18340910	chr11:18340910:A:G	2.0148e-05	-0.206052	-1.18713	0.00013332	-0.103173	-1.19867	0.000134437	-0.101822	-1.19878
18340982	chr11:18340982:G:T	4.3126e-05	-1.91869e-10	-0.632164	0.000248776	-1.91869e-10	-0.678038	0.000250178	-1.91869e-10	-0.679521
18341231	chr11:18341231:T:C	2.23782e-05	-1.91869e-10	-1.2882	0.00012998	-1.91869e-10	-1.32721	0.000130893	-1.91869e-10	-1.32731
18341639	chr11:18341639:AAG:A	0.000629692	-1.91869e-10	2.04894	0.00449226	-1.91869e-10	2.21552	0.00453719	-1.91869e-10	2.21837
18342506	chr11:18342506:C:T	1.57948e-05	-0.999215	-0.637393	0.000110762	-0.78021	-0.706997	0.000111431	-0.780432	-0.707855
18342638	chr11:18342638:T:C	2.88496e-05	-1.91869e-10	-1.03419	0.000173243	-1.91869e-10	-1.03989	0.000174586	-1.91869e-10	-1.03928
18342811	chr11:18342811:G:T	2.71982e-05	-0.920701	-0.172436	0.000188574	-0.68943	-0.265667	0.000189775	-0.689617	-0.266236
18343047	chr11:18343047:G:A	4.39498e-06	-1.55608	-1.35975	2.80635e-05	-1.50214	-1.35798	2.82619e-05	-1.50239	-1.35779
18343481	chr11:18343481:C:T	1.62725e-05	-1.0038	-0.603018	0.000113905	-0.785178	-0.674052	0.00011459	-0.785397	-0.67494
18343683	chr11:18343683:C:T	5.01185e-05	-1.91869e-10	-0.4819	0.000313231	-1.91869e-10	-0.447648	0.000315395	-1.91869e-10	-0.447867
18343860	chr11:18343860:G:A	3.22813e-05	-1.91869e-10	-0.921801	0.000188805	-1.91869e-10	-0.953873	0.000189966	-1.91869e-10	-0.954848
18343906	chr11:18343906:T:A	2.28277e-05	-1.91869e-10	-1.26831	0.000138064	-1.91869e-10	-1.26687	0.000139076	-1.91869e-10	-1.26667
18344000	chr11:18344000:A:AT	2.89958e-05	-1.91869e-10	-1.02914	0.000173895	-1.91869e-10	-1.03614	0.000175252	-1.91869e-10	-1.03547
18344163	chr11:18344163:A:G	9.09439e-06	-1.13239	-1.05624	6.98925e-05	-0.89633	-1.0513	7.03975e-05	-0.896229	-1.05131
18344184	chr11:18344184:T:G	4.11532e-05	-1.91869e-10	-0.678987	0.000237963	-1.91869e-10	-0.722476	0.000239313	-1.91869e-10	-0.723922
18344199	chr11:18344199:C:T	4.06152e-05	-1.91869e-10	-0.692147	0.000234965	-1.91869e-10	-0.735153	0.000236301	-1.91869e-10	-0.736586
18344303	chr11:18344303:G:A	1.01317e-05	-1.0838	-0.996819	4.75343e-05	-1.31712	-1.01602	4.79083e-05	-1.31713	-1.01528
18344321	chr11:18344321:G:A	5.03934e-05	0.398781	-0.87521	0.000258257	0.297698	-0.938331	0.000259588	0.297468	-0.940067
18344333	chr11:18344333:A:AT	3.04986e-05	-1.91869e-10	-0.978608	0.000189869	-1.91869e-10	-0.948254	0.00019124	-1.91869e-10	-0.948166
18345086	chr11:18345086:G:A	3.89963e-05	-1.91869e-10	-0.732824	0.000225868	-1.91869e-10	-0.77464	0.000227162	-1.91869e-10	-0.776029
18345096	chr11:18345096:TAGGAGGATCACTTGAGCCC:T	3.81578e-05	-1.91869e-10	-0.754559	0.00022112	-1.91869e-10	-0.795885	0.000222393	-1.91869e-10	-0.797248
18345583	chr11:18345583:C:T	3.38681e-05	0.0374929	-0.911309	0.000175878	-0.0529085	-0.971891	0.000176797	-0.0531162	-0.973577
18346072	chr11:18346072:A:G	1.07609e-05	-1.10805	-0.912326	5.08551e-05	-1.3333	-0.932311	5.12584e-05	-1.33331	-0.931508
18347037	chr11:18347037:T:C	3.48825e-05	-1.91869e-10	-0.844305	0.000202726	-1.91869e-10	-0.882733	0.000203914	-1.91869e-10	-0.883997
18347096	chr11:18347096:C:T	0.000633482	-1.91869e-10	2.05494	0.00452311	-1.91869e-10	2.22236	0.00456843	-1.91869e-10	2.22523
18347129	chr11:18347129:T:C	1.49223e-05	-0.423649	-1.26979	9.71671e-05	-0.33997	-1.27819	9.79748e-05	-0.338699	-1.27828
18347306	chr11:18347306:G:A	4.30094e-05	-1.91869e-10	-0.634872	0.000248122	-1.91869e-10	-0.68067	0.000249521	-1.91869e-10	-0.682152
18347758	chr11:18347758:A:G	2.50626e-05	-1.91869e-10	-1.17491	0.000151383	-1.91869e-10	-1.17478	0.000152502	-1.91869e-10	-1.17452
18348064	chr11:18348064:C:T	1.75764e-05	-1.52973	-6.68817e-10	0.000107988	-1.51257	-6.68817e-10	0.000108732	-1.51281	-6.68817e-10
18348178	chr11:18348178:A:G	6.33255e-05	-1.91869e-10	-0.248002	0.000355698	-1.91869e-10	-0.320509	0.000357734	-1.91869e-10	-0.321904
18348800	chr11:18348800:C:T	9.94739e-06	-1.11486	-0.984122	4.70965e-05	-1.33878	-1.00361	4.74677e-05	-1.33879	-1.00286
18349192	chr11:18349192:C:A	1.15429e-05	-0.905113	-1.04511	8.71971e-05	-0.651468	-1.07495	8.78406e-05	-0.651553	-1.07462
18349422	chr11:18349422:C:T	4.57519e-05	0.310069	-0.883126	0.000235373	0.21216	-0.945579	0.000236588	0.211929	-0.947302
18349703	chr11:18349703:A:AT	0.000280479	-1.91869e-10	1.24021	0.00191522	-1.91869e-10	1.363	0.00193406	-1.91869e-10	1.36568
18349790	chr11:18349790:C:T	2.88761e-05	-1.91869e-10	-1.03328	0.000173402	-1.91869e-10	-1.03898	0.000174747	-1.91869e-10	-1.03836
18351818	chr11:18351818:G:A	0.000422932	-1.91869e-10	1.65092	0.00294873	-1.91869e-10	1.79454	0.00298043	-1.91869e-10	1.79813
18352244	chr11:18352244:G:A	0.000228525	-1.91869e-10	1.03536	0.0015706	-1.91869e-10	1.16462	0.00158674	-1.91869e-10	1.16774
18352547	chr11:18352547:C:A	4.23726e-05	-1.91869e-10	-0.649788	0.000244593	-1.91869e-10	-0.694993	0.000245977	-1.91869e-10	-0.696456
18352732	chr11:18352732:G:A	1.77387e-05	-0.905997	-0.614544	0.000126807	-0.666036	-0.685891	0.000127571	-0.666273	-0.686749
18352753	chr11:18352753:TG:T	2.69485e-05	-1.91869e-10	-1.10236	0.000161075	-1.91869e-10	-1.11272	0.000162267	-1.91869e-10	-1.11245
18353235	chr11:18353235:G:A	7.28803e-06	-1.25691	-1.15315	5.40782e-05	-1.05161	-1.15255	5.44791e-05	-1.05155	-1.15232
18353617	chr11:18353617:A:T	1.13617e-05	-0.919792	-1.04625	8.55991e-05	-0.668887	-1.07603	8.62313e-05	-0.668969	-1.07569
18353821	chr11:18353821:A:G	2.10398e-05	-1.91869e-10	-1.34987	0.000127395	-1.91869e-10	-1.3473	0.000128281	-1.91869e-10	-1.34747
18353986	chr11:18353986:G:A	1.94432e-05	-1.13526	-0.293537	0.000132026	-0.955536	-0.356052	0.000132904	-0.955053	-0.357014
18354175	chr11:18354175:C:T	2.71632e-05	-1.09443	-6.68817e-10	0.000135413	-1.28626	-6.68817e-10	0.000136307	-1.28678	-6.68817e-10
18354894	chr11:18354894:C:T	4.04764e-05	-1.91869e-10	-0.695571	0.000234204	-1.91869e-10	-0.738398	0.000235537	-1.91869e-10	-0.739825
18354933	chr11:18354933:C:A	1.84652e-05	-1.4804	-6.68817e-10	0.000107041	-1.52138	-6.68817e-10	0.000107824	-1.52119	-6.68817e-10
18355205	chr11:18355205:T:C	5.98254e-06	-1.269	-1.33845	4.4168e-05	-1.06955	-1.33705	4.44861e-05	-1.06946	-1.33706
18355425	chr11:18355425:G:C	1.75356e-05	-1.53205	-6.68817e-10	0.000110992	-1.48513	-6.68817e-10	0.00011177	-1.48525	-6.68817e-10
18355490	chr11:18355490:A:AATAT	7.20548e-05	-1.91869e-10	-0.118862	0.00041659	-1.91869e-10	-0.162487	0.000418696	-1.91869e-10	-0.164549
18355666	chr11:18355666:A:G	9.20366e-06	-1.11621	-1.06048	4.36786e-05	-1.33982	-1.07792	4.40193e-05	-1.33982	-1.07724
18355871	chr11:18355871:G:A	0.000280917	-1.91869e-10	1.24177	0.00191666	-1.91869e-10	1.36375	0.00193555	-1.91869e-10	1.36646
18356036	chr11:18356036:G:T	4.03967e-05	-1.91869e-10	-0.697541	0.000233763	-1.91869e-10	-0.740283	0.000235094	-1.91869e-10	-0.741707
18356319	chr11:18356319:A:G	4.44248e-05	-1.91869e-10	-0.602491	0.000255908	-1.91869e-10	-0.649772	0.000257336	-1.91869e-10	-0.651313
18356555	chr11:18356555:G:A	1.90072e-05	-1.45147	-6.68817e-10	0.000116434	-1.43727	-6.68817e-10	0.000117264	-1.43727	-6.68817e-10
18356796	chr11:18356796:T:G	0.000300376	-1.91869e-10	1.30875	0.00205445	-1.91869e-10	1.43317	0.00207474	-1.91869e-10	1.4359
18357225	chr11:18357225:C:T	4.07376e-05	-1.91869e-10	-0.689138	0.000235668	-1.91869e-10	-0.732165	0.000237008	-1.91869e-10	-0.733599
18357336	chr11:18357336:A:G	1.90403e-05	-1.1007	-0.349032	9.08199e-05	-1.3131	-0.37261	9.14223e-05	-1.313	-0.373203
18357846	chr11:18357846:GA:G	1.77404e-05	-1.52045	-6.68817e-10	0.000104334	-1.54699	-6.68817e-10	0.000105088	-1.54689	-6.68817e-10
18358292	chr11:18358292:T:C	1.5884e-05	-0.996293	-0.634681	0.000111511	-0.775732	-0.704733	0.000112184	-0.775954	-0.705595
18358318	chr11:18358318:A:G	2.88705e-05	-1.91869e-10	-1.03347	0.000173255	-1.91869e-10	-1.03983	0.000174603	-1.91869e-10	-1.03918
18358376	chr11:18358376:A:G	3.36156e-05	-1.91869e-10	-0.881298	0.000189645	-1.91869e-10	-0.949435	0.00019097	-1.91869e-10	-0.949577
18358877	chr11:18358877:C:T	4.05688e-05	-1.91869e-10	-0.69329	0.000234732	-1.91869e-10	-0.736145	0.000236067	-1.91869e-10	-0.737577
18359046	chr11:18359046:A:G	0.000241808	-1.91869e-10	1.09185	0.00166472	-1.91869e-10	1.22282	0.00168187	-1.91869e-10	1.22597
18359288	chr11:18359288:C:T	1.52857e-05	-1.02219	-0.647188	0.000106749	-0.807488	-0.716626	0.000107395	-0.807706	-0.717472
18359804	chr11:18359804:G:A	1.87932e-05	-1.4628	-6.68817e-10	0.000117228	-1.43047	-6.68817e-10	0.000118068	-1.43043	-6.68817e-10
18359871	chr11:18359871:G:A	2.60148e-05	-1.91869e-10	-1.13762	0.000157111	-1.91869e-10	-1.13763	0.000158272	-1.91869e-10	-1.13738
18361202	chr11:18361202:AAAT:A	2.40528e-05	-1.91869e-10	-1.21604	0.000148774	-1.91869e-10	-1.19216	0.0001499	-1.91869e-10	-1.19173
18361364	chr11:18361364:C:T	1.50956e-05	-0.816621	-0.865265	5.72173e-05	-1.20418	-0.943554	5.75288e-05	-1.20434	-0.945066
18361424	chr11:18361424:T:C	1.82188e-05	-1.49384	-6.68817e-10	0.00010332	-1.55676	-6.68817e-10	0.000104056	-1.55676	-6.68817e-10
18361763	chr11:18361763:G:A	1.14932e-05	-0.808848	-1.14569	5.5308e-05	-1.01822	-1.16345	5.57071e-05	-1.01802	-1.16357
18361902	chr11:18361902:T:G	1.55113e-05	-0.988684	-0.666039	0.000109054	-0.767757	-0.734991	0.000109716	-0.767983	-0.735812
18362037	chr11:18362037:A:G	2.23247e-05	-1.2906	-6.68817e-10	0.00016624	-1.08116	-6.68817e-10	0.000167522	-1.08058	-6.68817e-10
18362208	chr11:18362208:G:A	1.81853e-05	-0.270313	-1.22536	0.000118591	-0.183788	-1.23512	0.000119581	-0.182465	-1.23523
18362493	chr11:18362493:A:G	6.96138e-05	-1.91869e-10	-0.153327	0.000425095	-1.91869e-10	-0.142279	0.000427604	-1.91869e-10	-0.143497
18362527	chr11:18362527:T:C	3.59459e-05	-0.814276	-6.68817e-10	0.000179012	-1.00714	-6.68817e-10	0.000180349	-1.0068	-6.68817e-10
18362724	chr11:18362724:G:A	1.71158e-05	-1.55629	-6.68817e-10	0.000105782	-1.53321	-6.68817e-10	0.000106562	-1.53297	-6.68817e-10
18362795	chr11:18362795:C:T	7.27799e-06	-1.05266	-1.35878	3.79421e-05	-1.20122	-1.35731	3.82183e-05	-1.20116	-1.35722
18363260	chr11:18363260:A:T	1.10853e-05	-0.823895	-1.16677	5.35501e-05	-1.03027	-1.1837	5.39373e-05	-1.03006	-1.18381
18363336	chr11:18363336:T:C	3.00679e-05	-1.91869e-10	-0.992832	0.000176336	-1.91869e-10	-1.0222	0.000177437	-1.91869e-10	-1.02308
18363391	chr11:18363391:A:G	1.51729e-05	-1.0164	-0.660374	0.000106266	-0.799944	-0.728704	0.000106907	-0.800164	-0.729575
18363756	chr11:18363756:A:G	2.23806e-05	-1.91869e-10	-1.2881	0.000129988	-1.91869e-10	-1.32715	0.000130901	-1.91869e-10	-1.32725
18363766	chr11:18363766:G:A	1.78769e-05	-1.51278	-6.68817e-10	0.000116134	-1.43985	-6.68817e-10	0.000117006	-1.43947	-6.68817e-10
18364209	chr11:18364209:T:G	2.23242e-05	-1.91869e-10	-1.29062	0.000129759	-1.91869e-10	-1.32891	0.00013067	-1.91869e-10	-1.32902
18364399	chr11:18364399:A:G	1.7417e-05	-1.53884	-6.68817e-10	0.000109695	-1.49688	-6.68817e-10	0.000110465	-1.49699	-6.68817e-10
18364519	chr11:18364519:T:C	4.09021e-05	-1.91869e-10	-0.685107	0.000236627	-1.91869e-10	-0.728107	0.000237969	-1.91869e-10	-0.729552
18364822	chr11:18364822:T:G	2.22493e-05	-1.91869e-10	-1.29398	0.00012946	-1.91869e-10	-1.33122	0.00013037	-1.91869e-10	-1.33132
18367717	chr11:18367717:G:A	4.41591e-05	-1.91869e-10	-0.608491	0.000254596	-1.91869e-10	-0.654914	0.000256024	-1.91869e-10	-0.656423
18368441	chr11:18368441:A:G	1.00338e-05	-1.07902	-1.01132	4.70179e-05	-1.31397	-1.03009	4.73872e-05	-1.31398	-1.02937
18368520	chr11:18368520:T:G	2.07783e-05	-1.91869e-10	-1.36238	0.000125256	-1.91869e-10	-1.36423	0.000126148	-1.91869e-10	-1.36424
18368942	chr11:18368942:A:C	1.09651e-05	-1.01882	-0.982755	5.05074e-05	-1.27027	-1.0022	5.09057e-05	-1.27027	-1.00145
18369041	chr11:18369041:C:T	4.30162e-05	-1.91869e-10	-0.634712	0.000248188	-1.91869e-10	-0.680406	0.000249586	-1.91869e-10	-0.681891
18369085	chr11:18369085:G:A	1.8534e-05	-0.136154	-1.34053	0.000124554	-0.0272605	-1.34259	0.000125611	-0.0258494	-1.34265
18369887	chr11:18369887:A:G	4.2141e-05	-1.91869e-10	-0.655269	0.000243308	-1.91869e-10	-0.700262	0.000244684	-1.91869e-10	-0.701726
18372101	chr11:18372101:T:C	5.67422e-05	-1.91869e-10	-0.357771	0.00031758	-1.91869e-10	-0.43386	0.000320039	-1.91869e-10	-0.43325
18372169	chr11:18372169:T:C	2.54071e-05	-1.91869e-10	-1.16126	0.000156003	-1.91869e-10	-1.14471	0.000157131	-1.91869e-10	-1.14461
18372298	chr11:18372298:C:G	1.81958e-05	-0.98887	-0.506229	0.000112428	-0.87284	-0.599434	0.000113039	-0.873384	-0.600581
18372343	chr11:18372343:C:G	1.40791e-05	-0.390712	-1.36088	9.56259e-05	-0.271754	-1.36239	9.64358e-05	-0.270439	-1.36238
18372355	chr11:18372355:T:A	6.03695e-06	-1.23847	-1.35992	3.01884e-05	-1.42831	-1.35882	3.04072e-05	-1.42834	-1.35867
18372529	chr11:18372529:A:G	3.23311e-05	-1.91869e-10	-0.92026	0.00019231	-1.91869e-10	-0.935483	0.000193722	-1.91869e-10	-0.935268
18372899	chr11:18372899:G:T	1.71151e-05	-1.55633	-6.68817e-10	0.000103346	-1.55651	-6.68817e-10	0.000104082	-1.55651	-6.68817e-10
18373003	chr11:18373003:A:G	9.95377e-06	-0.799376	-1.29896	4.3832e-05	-1.0925	-1.32173	4.41155e-05	-1.09304	-1.32184
18373176	chr11:18373176:TG:T	4.38235e-06	-1.55436	-1.36434	2.94452e-05	-1.44784	-1.36422	2.96605e-05	-1.44765	-1.36423
18373328	chr11:18373328:A:T	0.000405934	-1.91869e-10	1.6099	0.00260732	-1.91869e-10	1.67149	0.00262715	-1.91869e-10	1.67196
18373805	chr11:18373805:G:A	2.87362e-05	0.314663	-1.3528	0.00022712	0.582985	-1.3521	0.000229173	0.584743	-1.35196
18373905	chr11:18373905:CTTATAA:C	2.09016e-05	-1.91869e-10	-1.35646	0.000126453	-1.91869e-10	-1.35472	0.000127351	-1.91869e-10	-1.35475
18374496	chr11:18374496:A:G	8.67686e-05	0.0669553	-6.68817e-10	0.000210498	-0.845116	-6.68817e-10	0.000211926	-0.845459	-6.68817e-10
18374756	chr11:18374756:G:A	5.68297e-05	-0.356231	-6.68817e-10	0.000285133	-0.541633	-6.68817e-10	0.000287228	-0.541416	-6.68817e-10
18374771	chr11:18374771:C:T	1.34718e-05	-0.555924	-1.23976	7.96757e-05	-0.52978	-1.28685	8.01794e-05	-0.530176	-1.28725
18374780	chr11:18374780:G:A	1.43342e-05	-0.628749	-1.1049	0.000156293	-0.103434	-1.03942	0.000157671	-0.102924	-1.03826
18375263	chr11:18375263:T:C	8.13603e-06	-1.38999	-0.909999	4.39808e-05	-1.52653	-0.884306	4.43269e-05	-1.52664	-0.883457
18375272	chr11:18375272:A:G	1.29134e-05	-0.613414	-1.22461	7.61527e-05	-0.587289	-1.27456	7.66317e-05	-0.587683	-1.275
18375635	chr11:18375635:T:C	2.98715e-05	-1.91869e-10	-0.999384	0.000183082	-1.91869e-10	-0.984659	0.000184254	-1.91869e-10	-0.985376
18375637	chr11:18375637:G:A	2.13621e-05	-1.91869e-10	-1.33467	0.00012584	-1.91869e-10	-1.35958	0.000126734	-1.91869e-10	-1.3596
18376212	chr11:18376212:T:G	1.35995e-05	-0.425029	-1.36123	0.000103709	-0.192201	-1.3608	0.000104587	-0.190947	-1.36073
18376346	chr11:18376346:T:C	2.54132e-05	-1.91869e-10	-1.16102	0.000154519	-1.91869e-10	-1.15428	0.0001556	-1.91869e-10	-1.1544
18376457	chr11:18376457:G:A	1.47956e-05	-0.508453	-1.19351	8.67667e-05	-0.481911	-1.24946	8.73062e-05	-0.482322	-1.24995
18377001	chr11:18377001:T:C	9.61842e-06	-1.08854	-1.04407	5.35e-05	-1.09701	-1.1179	5.38244e-05	-1.09733	-1.11863
18377191	chr11:18377191:A:C	5.89401e-06	-1.55689	-1.06546	3.92037e-05	-1.46537	-1.06045	3.95252e-05	-1.46514	-1.05961
18377411	chr11:18377411:A:G	3.56036e-05	0.533768	-1.35761	0.000164019	0.267936	-1.36254	0.000165104	0.267497	-1.36261
18377634	chr11:18377634:G:A	3.98708e-05	-1.91869e-10	-0.710645	0.000242707	-1.91869e-10	-0.702735	0.000244335	-1.91869e-10	-0.703153
18378967	chr11:18378967:C:T	6.02228e-05	1.05419	-1.35243	0.000266778	0.751391	-1.35956	0.000268509	0.750862	-1.35967
18378985	chr11:18378985:G:A	2.10994e-05	-1.91869e-10	-1.34704	0.000127357	-1.91869e-10	-1.3476	0.000128245	-1.91869e-10	-1.34775
18379264	chr11:18379264:C:T	1.0614e-05	-0.865331	-1.16879	4.29694e-05	-1.26692	-1.16718	4.32891e-05	-1.26695	-1.16684
18379426	chr11:18379426:G:A	4.98406e-05	0.774328	-1.26179	0.000222853	0.495129	-1.28321	0.000224244	0.49466	-1.28362
18379984	chr11:18379984:G:A	5.88695e-05	1.04324	-1.36421	0.000264465	0.745113	-1.362	0.000266234	0.744607	-1.36192
18380061	chr11:18380061:G:A	1.95972e-05	-1.4209	-6.68817e-10	0.000121601	-1.39385	-6.68817e-10	0.000122471	-1.39382	-6.68817e-10
18380132	chr11:18380132:T:C	0.000143496	0.570015	-6.68817e-10	0.000509679	0.0391902	-6.68817e-10	0.000513378	0.0393193	-6.68817e-10
18380320	chr11:18380320:A:G	1.05975e-05	-1.13374	-0.901939	4.72376e-05	-1.42524	-0.914163	4.75908e-05	-1.42523	-0.913822
18380415	chr11:18380415:G:A	0.000142542	-1.91869e-10	0.563349	0.000907759	-1.91869e-10	0.616388	0.000914441	-1.91869e-10	0.616619
18381459	chr11:18381459:C:G	2.07568e-05	-1.91869e-10	-1.36341	0.000125359	-1.91869e-10	-1.36341	0.000126252	-1.91869e-10	-1.36341
18381563	chr11:18381563:C:T	3.3987e-05	-1.91869e-10	-0.870311	0.000208213	-1.91869e-10	-0.856031	0.000209528	-1.91869e-10	-0.856836
18382273	chr11:18382273:G:T	2.17345e-05	-1.91869e-10	-1.31739	0.000131327	-1.91869e-10	-1.3169	0.000132264	-1.91869e-10	-1.3169
18382553	chr11:18382553:C:T	7.41644e-05	-1.91869e-10	-0.0900052	0.000451841	-1.91869e-10	-0.0812598	0.000455066	-1.91869e-10	-0.0812515
18382688	chr11:18382688:C:T	4.41145e-05	-1.13452	0.525019	0.000198784	-1.42146	0.519086	0.000200071	-1.42141	0.518391
18382752	chr11:18382752:G:A	2.61508e-05	0.0897975	-1.22221	0.000265833	0.640318	-1.25204	0.000267899	0.641367	-1.25245
18382869	chr11:18382869:G:A	2.24007e-05	-1.2872	-6.68817e-10	0.000122354	-1.38767	-6.68817e-10	0.000123247	-1.3875	-6.68817e-10
18383017	chr11:18383017:C:T	0.0002889	-1.91869e-10	1.26979	0.00185992	-1.91869e-10	1.3337	0.00187469	-1.91869e-10	1.3345
18383787	chr11:18383787:G:A	2.10709e-05	-1.91869e-10	-1.3484	0.000127232	-1.91869e-10	-1.34858	0.000128145	-1.91869e-10	-1.34853
18383944	chr11:18383944:C:T	5.54123e-05	0.982815	-1.3643	0.000239707	0.647207	-1.36238	0.000241297	0.646652	-1.36232
18384480	chr11:18384480:G:A	2.27767e-05	-1.91869e-10	-1.27055	0.00013827	-1.91869e-10	-1.26538	0.000139202	-1.91869e-10	-1.26577
18385062	chr11:18385062:T:A	5.8945e-05	-0.319685	-6.68817e-10	0.000669055	0.311275	-6.68817e-10	0.000674318	0.312008	-6.68817e-10
18385083	chr11:18385083:T:C	3.0498e-05	-1.91869e-10	-0.97863	0.000176908	-1.91869e-10	-1.01896	0.000178014	-1.91869e-10	-1.01983
18385477	chr11:18385477:C:T	2.08354e-05	-1.91869e-10	-1.35964	0.000126014	-1.91869e-10	-1.35819	0.000126911	-1.91869e-10	-1.35821
18385526	chr11:18385526:GGGATTACA:G	0.000140732	-1.91869e-10	0.550568	0.000951295	-1.91869e-10	0.663234	0.000960288	-1.91869e-10	0.665539
18385773	chr11:18385773:G:A	4.37659e-05	0.740473	-1.35791	0.000193076	0.431267	-1.36277	0.000194339	0.430742	-1.36283
18386080	chr11:18386080:A:G	3.07233e-05	-1.91869e-10	-0.971268	0.000188447	-1.91869e-10	-0.955771	0.000189649	-1.91869e-10	-0.956518
18386303	chr11:18386303:A:G	2.15676e-05	-1.91869e-10	-1.3251	0.000126273	-1.91869e-10	-1.35615	0.000127169	-1.91869e-10	-1.35618
18386320	chr11:18386320:C:T	3.46131e-05	-1.23886	0.386801	0.000162108	-1.48401	0.377677	0.000163153	-1.48398	0.376975
18386439	chr11:18386439:G:A	2.17758e-05	-1.91869e-10	-1.31549	0.000131439	-1.91869e-10	-1.31605	0.000132386	-1.91869e-10	-1.31597
18387144	chr11:18387144:T:C	2.12815e-05	-1.91869e-10	-1.33845	0.000127813	-1.91869e-10	-1.34402	0.000128715	-1.91869e-10	-1.34409
18387500	chr11:18387500:G:C	2.40844e-05	-1.91869e-10	-1.21472	0.000146593	-1.91869e-10	-1.20693	0.000147567	-1.91869e-10	-1.20741
18387807	chr11:18387807:G:A	2.50601e-05	-1.91869e-10	-1.17501	0.000149079	-1.91869e-10	-1.19012	0.000150107	-1.91869e-10	-1.19035
18388169	chr11:18388169:A:G	6.45233e-06	-1.28489	-1.24696	3.09668e-05	-1.5082	-1.25348	3.11911e-05	-1.5082	-1.25336
18388301	chr11:18388301:A:G	5.51349e-06	-1.54522	-1.14387	3.40603e-05	-1.52166	-1.1448	3.43238e-05	-1.52155	-1.14431
18388522	chr11:18388522:A:T	5.75206e-06	-1.28613	-1.3606	2.80786e-05	-1.49531	-1.36427	2.82728e-05	-1.49554	-1.36425
18388583	chr11:18388583:T:G	2.30803e-05	-1.91869e-10	-1.25731	0.000139258	-1.91869e-10	-1.25826	0.000140249	-1.91869e-10	-1.25828
18388716	chr11:18388716:A:G	2.98712e-05	-1.91869e-10	-0.999396	0.000179932	-1.91869e-10	-1.00201	0.000181246	-1.91869e-10	-1.00184
18389105	chr11:18389105:C:T	2.55735e-05	-1.91869e-10	-1.15473	0.000162267	-1.91869e-10	-1.10535	0.000163478	-1.91869e-10	-1.10502
18389218	chr11:18389218:G:T	3.3149e-05	-1.91869e-10	-0.895276	0.000202089	-1.91869e-10	-0.885881	0.0002035	-1.91869e-10	-0.886029
18389314	chr11:18389314:T:C	3.32318e-05	0.0929048	-0.985689	0.000370581	0.626936	-0.906453	0.000374117	0.62792	-0.905045
18389710	chr11:18389710:G:C	2.41295e-05	-1.91869e-10	-1.21286	0.000146874	-1.91869e-10	-1.20501	0.000147849	-1.91869e-10	-1.2055
18389910	chr11:18389910:G:C	0.000277661	-1.91869e-10	1.23011	0.00178453	-1.91869e-10	1.29232	0.00179864	-1.91869e-10	1.29309
18389924	chr11:18389924:CT:C	3.72339e-05	0.0596124	-0.838682	0.000364519	0.606484	-0.902495	0.0003672	0.607525	-0.903311
18389950	chr11:18389950:C:A	3.21064e-05	0.0816053	-1.00884	0.000356357	0.613487	-0.932144	0.00035973	0.614462	-0.930802
18390175	chr11:18390175:A:G	2.58111e-05	-1.14549	-6.68817e-10	0.000136962	-1.27489	-6.68817e-10	0.000137959	-1.27474	-6.68817e-10
18390217	chr11:18390217:T:C	2.85615e-05	-1.04423	-6.68817e-10	0.000218509	-0.807763	-6.68817e-10	0.000220035	-0.807906	-6.68817e-10
18390842	chr11:18390842:AG:A	2.79685e-05	-1.19557	0.130357	0.000128031	-1.46248	0.120167	0.00012887	-1.46246	0.119569
18390870	chr11:18390870:C:T	6.46257e-06	-1.55694	-0.973321	4.28904e-05	-1.46152	-0.974422	4.32345e-05	-1.46132	-0.973731
18391071	chr11:18391071:T:G	2.97734e-05	0.327492	-1.33016	0.00013648	0.0607637	-1.33918	0.000137372	0.0603493	-1.33935
18391096	chr11:18391096:G:T	2.07637e-05	-1.91869e-10	-1.36308	0.000125397	-1.91869e-10	-1.3631	0.000126292	-1.91869e-10	-1.3631
18391261	chr11:18391261:C:T	8.65985e-06	-0.966057	-1.27154	3.76545e-05	-1.34665	-1.21948	3.79288e-05	-1.34683	-1.21916
18391640	chr11:18391640:G:A	1.95783e-05	-1.42187	-6.68817e-10	0.000132612	-1.30716	-6.68817e-10	0.000133526	-1.3074	-6.68817e-10
18392910	chr11:18392910:C:T	2.14285e-05	-1.91869e-10	-1.33157	0.000129297	-1.91869e-10	-1.33248	0.000130216	-1.91869e-10	-1.3325
18393156	chr11:18393156:GCTAT:G	2.45745e-05	-1.91869e-10	-1.19458	0.000147845	-1.91869e-10	-1.19842	0.000148899	-1.91869e-10	-1.19843
18393164	chr11:18393164:A:C	2.12812e-05	-1.91869e-10	-1.33847	0.000129324	-1.91869e-10	-1.33227	0.000130247	-1.91869e-10	-1.33226
18393175	chr11:18393175:TCATTAA:T	2.97818e-05	-1.91869e-10	-1.00239	0.00017342	-1.91869e-10	-1.03887	0.000174513	-1.91869e-10	-1.0397
18393341	chr11:18393341:C:T	4.60885e-05	0.795086	-1.36081	0.000202588	0.480597	-1.36401	0.000203918	0.480062	-1.36404
18393510	chr11:18393510:G:T	4.48245e-05	0.768304	-1.36184	0.000197621	0.456032	-1.36427	0.000198923	0.455505	-1.36428
18393783	chr11:18393783:C:A	3.10729e-05	0.0239829	-0.983937	0.000304843	0.570295	-1.04509	0.00030707	0.571361	-1.04598
18394140	chr11:18394140:G:A	4.19119e-05	0.702868	-1.36359	0.000185458	0.392417	-1.36418	0.000186688	0.391901	-1.36416
18394268	chr11:18394268:C:T	6.78037e-06	-1.23924	-1.24302	3.17276e-05	-1.48756	-1.24984	3.19575e-05	-1.48757	-1.24972
18394751	chr11:18394751:G:C	2.10756e-05	-1.91869e-10	-1.34817	0.000126725	-1.91869e-10	-1.35257	0.000127621	-1.91869e-10	-1.35263
18394766	chr11:18394766:A:C	3.5608e-05	-1.91869e-10	-0.823718	0.00018851	-1.91869e-10	-0.955441	0.000189677	-1.91869e-10	-0.956369
18394959	chr11:18394959:G:A	7.09964e-05	-0.133661	-6.68817e-10	0.000183574	-0.981971	-6.68817e-10	0.000184833	-0.982243	-6.68817e-10
18395145	chr11:18395145:G:T	2.98777e-05	-1.91869e-10	-0.999176	0.000183133	-1.91869e-10	-0.984378	0.000184305	-1.91869e-10	-0.9851
18395321	chr11:18395321:A:G	7.52217e-06	-1.15333	-1.22511	3.69152e-05	-1.42504	-1.16093	3.72061e-05	-1.42538	-1.15985
18395419	chr11:18395419:C:G	2.32482e-05	-1.91869e-10	-1.25006	0.000138714	-1.91869e-10	-1.26218	0.000139683	-1.91869e-10	-1.26232
18395899	chr11:18395899:C:A	6.7945e-06	-1.29075	-1.18943	3.56044e-05	-1.49485	-1.12727	3.58873e-05	-1.49508	-1.12623
18396036	chr11:18396036:G:A	1.36213e-05	-1.20143	-0.583224	6.27034e-05	-1.46712	-0.589053	6.31214e-05	-1.4671	-0.589534
18396219	chr11:18396219:G:C	2.09653e-05	-1.91869e-10	-1.35342	0.000126303	-1.91869e-10	-1.35591	0.000127194	-1.91869e-10	-1.35598
18397138	chr11:18397138:A:G	1.81375e-05	-1.49831	-6.68817e-10	0.000103926	-1.55091	-6.68817e-10	0.000104669	-1.5509	-6.68817e-10
18397172	chr11:18397172:C:T	6.49117e-06	-1.26987	-1.25598	3.32217e-05	-1.48496	-1.20643	3.34792e-05	-1.4852	-1.20557
18397181	chr11:18397181:G:A	2.41647e-05	-1.91869e-10	-1.2114	0.000145837	-1.91869e-10	-1.2121	0.000146872	-1.91869e-10	-1.21213
18397885	chr11:18397885:T:C	4.42567e-05	0.758036	-1.36432	0.000195502	0.443128	-1.36215	0.000196803	0.442587	-1.36208
18397987	chr11:18397987:C:T	6.63732e-06	-1.23903	-1.26455	3.34036e-05	-1.46915	-1.21678	3.36605e-05	-1.46942	-1.21595
18398279	chr11:18398279:A:G	9.21847e-06	-0.924764	-1.25032	5.44098e-05	-0.900835	-1.29721	5.47558e-05	-0.901248	-1.29756
18398707	chr11:18398707:G:A	5.03945e-06	-1.41532	-1.36368	2.69595e-05	-1.54414	-1.35611	2.71544e-05	-1.54423	-1.35592
18398753	chr11:18398753:A:G	7.18877e-06	-1.17723	-1.24654	3.53077e-05	-1.43553	-1.19496	3.55798e-05	-1.43584	-1.19408
18399258	chr11:18399258:T:A	6.8239e-06	-1.21199	-1.26387	3.39201e-05	-1.45463	-1.21595	3.41805e-05	-1.45492	-1.21512
18399329	chr11:18399329:T:G	8.91294e-06	-0.846876	-1.36191	5.59366e-05	-0.822996	-1.34737	5.63208e-05	-0.823436	-1.34719
18399690	chr11:18399690:C:T	3.05734e-05	-1.32279	0.346633	0.000149528	-1.52489	0.337786	0.000150496	-1.52487	0.337117
18399905	chr11:18399905:A:G	6.83623e-06	-1.19494	-1.27911	3.36017e-05	-1.44538	-1.23463	3.38574e-05	-1.44568	-1.23386
18399908	chr11:18399908:T:C	7.47531e-06	-1.26197	-1.12271	3.89896e-05	-1.48057	-1.05072	3.93063e-05	-1.48081	-1.0495
18400007	chr11:18400007:A:T	2.17112e-05	-1.91869e-10	-1.31846	0.000131137	-1.91869e-10	-1.31835	0.000132072	-1.91869e-10	-1.31834
18400136	chr11:18400136:C:A	5.98549e-06	-1.31705	-1.2899	2.91677e-05	-1.52581	-1.29572	2.93789e-05	-1.52581	-1.29561
18400372	chr11:18400372:ATGTT:A	6.85974e-06	-1.19274	-1.27788	3.36847e-05	-1.4443	-1.23325	3.39412e-05	-1.4446	-1.23247
18400566	chr11:18400566:C:CA	7.02587e-06	-1.1854	-1.26129	3.45374e-05	-1.43973	-1.21282	3.48021e-05	-1.44003	-1.21199
18400940	chr11:18400940:C:A	2.55936e-05	-0.0796468	-1.0743	0.000249048	0.443241	-1.12019	0.000250917	0.444229	-1.1208
18401563	chr11:18401563:C:T	6.24811e-06	-1.28127	-1.28274	3.20322e-05	-1.48797	-1.23988	3.22779e-05	-1.48821	-1.2391
18402061	chr11:18402061:A:G	2.40746e-05	-1.91869e-10	-1.21513	0.000137682	-1.91869e-10	-1.26964	0.000138605	-1.91869e-10	-1.27007
18402109	chr11:18402109:C:G	1.93078e-05	-1.43578	-6.68817e-10	0.000116656	-1.43536	-6.68817e-10	0.000117512	-1.43515	-6.68817e-10
18402294	chr11:18402294:A:G	7.22547e-06	-1.16185	-1.25683	3.51933e-05	-1.42634	-1.20739	3.54629e-05	-1.42666	-1.20654
18402437	chr11:18402437:G:A	9.26179e-05	-1.91869e-10	0.132193	0.000618231	-1.91869e-10	0.232273	0.000623337	-1.91869e-10	0.233393
18402571	chr11:18402571:A:T	6.69359e-06	-1.22866	-1.26648	3.35139e-05	-1.4635	-1.21913	3.37713e-05	-1.46377	-1.21831
18402676	chr11:18402676:G:C	6.78682e-06	-1.22037	-1.26094	3.38893e-05	-1.4591	-1.21239	3.415e-05	-1.45938	-1.21155
18402731	chr11:18402731:A:C	2.10448e-05	-1.91869e-10	-1.34964	0.000127769	-1.91869e-10	-1.34437	0.000128689	-1.91869e-10	-1.34429
18402904	chr11:18402904:C:T	7.11129e-06	-1.1903	-1.24431	3.51522e-05	-1.44252	-1.19239	3.54239e-05	-1.44282	-1.19149
18402940	chr11:18402940:A:G	7.10403e-06	-1.193	-1.24263	3.51729e-05	-1.44394	-1.19038	3.5445e-05	-1.44423	-1.18948
18403043	chr11:18403043:T:A	6.9162e-06	-1.20125	-1.26117	3.4236e-05	-1.44864	-1.21267	3.44988e-05	-1.44893	-1.21184
18403138	chr11:18403138:T:G	2.09676e-05	-1.91869e-10	-1.35331	0.000127217	-1.91869e-10	-1.34869	0.000128133	-1.91869e-10	-1.34863
18403392	chr11:18403392:G:A	2.14734e-05	-1.91869e-10	-1.32947	0.00012986	-1.91869e-10	-1.32813	0.000130787	-1.91869e-10	-1.32812
18403471	chr11:18403471:T:C	6.95789e-06	-1.198	-1.25841	3.44171e-05	-1.44665	-1.20939	3.46816e-05	-1.44694	-1.20854
18403591	chr11:18403591:A:AT	2.32896e-05	-1.91869e-10	-1.24828	0.000141622	-1.91869e-10	-1.24143	0.000142571	-1.91869e-10	-1.24185
18404317	chr11:18404317:G:A	5.4104e-05	-0.405382	-6.68817e-10	0.000187524	-0.960682	-6.68817e-10	0.000188692	-0.961577	-6.68817e-10
18404747	chr11:18404747:G:T	2.37208e-05	-1.91869e-10	-1.22994	0.000145374	-1.91869e-10	-1.21528	0.000146426	-1.91869e-10	-1.21518
18404972	chr11:18404972:A:G	0.000281044	-1.91869e-10	1.24222	0.00180745	-1.91869e-10	1.30508	0.00182174	-1.91869e-10	1.30586
18405109	chr11:18405109:A:T	3.92026e-05	0.63672	-1.36427	0.000176532	0.342326	-1.36341	0.000177707	0.34181	-1.36337
18405173	chr11:18405173:T:C	4.0596e-05	-1.91869e-10	-0.692619	0.000246831	-1.91869e-10	-0.685885	0.000248485	-1.91869e-10	-0.686311
18405174	chr11:18405174:G:A	3.2661e-05	-0.910109	-6.68817e-10	0.000188862	-0.953574	-6.68817e-10	0.000190187	-0.953685	-6.68817e-10
18405249	chr11:18405249:T:G	7.11354e-06	-1.17988	-1.25441	3.49377e-05	-1.43653	-1.2045	3.5206e-05	-1.43683	-1.20364
18405770	chr11:18405770:A:G	7.14896e-06	-1.17578	-1.25355	3.50544e-05	-1.43423	-1.20346	3.53238e-05	-1.43454	-1.2026
18405839	chr11:18405839:TAAAC:T	6.95951e-06	-1.19558	-1.2606	3.43712e-05	-1.44539	-1.21198	3.4635e-05	-1.44569	-1.21114
18406034	chr11:18406034:C:T	8.37459e-06	-0.911283	-1.3598	5.25748e-05	-0.889975	-1.34238	5.29381e-05	-0.890396	-1.34217
18406090	chr11:18406090:T:A	2.77627e-05	-1.91869e-10	-1.0726	0.000169949	-1.91869e-10	-1.05909	0.000171052	-1.91869e-10	-1.05973
18406619	chr11:18406619:G:A	3.8784e-05	0.626011	-1.36429	0.000174983	0.332172	-1.36208	0.000176152	0.331657	-1.362
18407903	chr11:18407903:A:G	3.9165e-05	0.635086	-1.36359	0.000176636	0.33929	-1.35979	0.000177822	0.338778	-1.35969
18407920	chr11:18407920:T:C	6.75272e-06	-1.21852	-1.26782	3.38373e-05	-1.45843	-1.2146	3.41004e-05	-1.45871	-1.21368
18408001	chr11:18408001:C:G	4.02501e-05	0.661438	-1.36262	0.000181603	0.364922	-1.35769	0.000182826	0.364408	-1.35757
18408040	chr11:18408040:GTAT:G	0.000281044	-1.91869e-10	1.24222	0.00180745	-1.91869e-10	1.30508	0.00182174	-1.91869e-10	1.30586
18408393	chr11:18408393:C:T	4.46163e-06	-1.53661	-1.36417	2.6788e-05	-1.54867	-1.35796	2.69855e-05	-1.54858	-1.35782
18408444	chr11:18408444:A:C	1.85095e-05	-0.365805	-1.1122	0.00018994	0.0971397	-1.04502	0.000191619	0.0979414	-1.04413
18408603	chr11:18408603:T:C	1.17651e-05	-1.1662	-0.764946	5.25329e-05	-1.46029	-0.772859	5.29311e-05	-1.46029	-0.772411
18408769	chr11:18408769:G:A	2.09828e-05	-1.91869e-10	-1.35259	0.000126694	-1.91869e-10	-1.35282	0.000127581	-1.91869e-10	-1.35294
18408791	chr11:18408791:T:C	2.69546e-05	-0.0083957	-1.09374	0.000205598	0.26493	-1.1336	0.000206845	0.264364	-1.13409
18409553	chr11:18409553:T:C	2.89955e-05	-1.91869e-10	-1.02915	0.000175213	-1.91869e-10	-1.02859	0.000176477	-1.91869e-10	-1.0285
18409636	chr11:18409636:TAA:T	8.25757e-06	-1.00957	-1.27559	4.89152e-05	-0.988279	-1.31622	4.92302e-05	-0.988667	-1.31652
18409702	chr11:18409702:A:G	1.53945e-05	-0.785262	-0.877016	9.61537e-05	-0.72766	-0.900982	9.68309e-05	-0.727786	-0.900942
18409718	chr11:18409718:C:T	1.17203e-05	-1.14459	-0.790385	5.19172e-05	-1.45118	-0.793761	5.23144e-05	-1.45118	-0.793242
18409999	chr11:18409999:A:C	5.13718e-05	-0.457201	-6.68817e-10	0.000282742	-0.550056	-6.68817e-10	0.000285162	-0.548637	-6.68817e-10
18410016	chr11:18410016:A:G	1.33439e-05	-0.999289	-0.805943	5.59947e-05	-1.37478	-0.794554	5.64268e-05	-1.3748	-0.793946
18410067	chr11:18410067:C:T	1.0842e-05	-1.19338	-0.819477	4.91205e-05	-1.47373	-0.826582	4.94914e-05	-1.47373	-0.826162
18410423	chr11:18410423:G:T	2.14952e-05	-1.91869e-10	-1.32846	0.000130864	-1.91869e-10	-1.32044	0.000131811	-1.91869e-10	-1.32032
18410486	chr11:18410486:CATGG:C	3.33428e-05	-0.959425	0.0699758	0.000142674	-1.34626	0.112229	0.000143717	-1.34623	0.112382
18410531	chr11:18410531:C:T	2.74159e-05	-1.91869e-10	-1.08517	0.000167779	-1.91869e-10	-1.07194	0.00016887	-1.91869e-10	-1.07256
18410578	chr11:18410578:T:C	2.07411e-05	-1.91869e-10	-1.36417	0.000125264	-1.91869e-10	-1.36417	0.000126157	-1.91869e-10	-1.36417
18410643	chr11:18410643:T:C	3.14301e-05	-0.967255	0.0187318	0.000134805	-1.35104	0.0602813	0.000135789	-1.35102	0.0604279
18411090	chr11:18411090:C:T	2.12302e-05	-1.91869e-10	-1.34087	0.000129061	-1.91869e-10	-1.3343	0.000129993	-1.91869e-10	-1.33421
18411103	chr11:18411103:C:T	1.52132e-05	-1.49749	-0.176635	9.06428e-05	-1.55084	-0.136819	9.13862e-05	-1.5508	-0.135802
18411207	chr11:18411207:A:G	9.79546e-05	1.55076	-1.36254	0.000321039	0.934191	-1.35722	0.000323091	0.933329	-1.35709
18411286	chr11:18411286:T:G	2.12731e-05	-1.91869e-10	-1.33885	0.000129356	-1.91869e-10	-1.33202	0.000130291	-1.91869e-10	-1.33192
18411308	chr11:18411308:T:C	3.01061e-05	-0.968194	-0.0233668	0.000129092	-1.35153	0.0174681	0.000130036	-1.3515	0.0176194
18411312	chr11:18411312:A:G	3.01909e-05	-0.988106	-0.000643924	0.000130576	-1.3631	0.0404662	0.00013153	-1.36308	0.0406167
18411358	chr11:18411358:C:T	3.31632e-05	-0.945971	0.0511229	0.000141106	-1.33822	0.0931465	0.000142138	-1.3382	0.0932981
18411394	chr11:18411394:T:C	3.54583e-05	-0.887098	0.0591655	0.000147511	-1.30221	0.101521	0.00014859	-1.30218	0.101677
18411433	chr11:18411433:C:T	9.05979e-05	-1.91869e-10	0.110141	0.000604809	-1.91869e-10	0.210323	0.000609811	-1.91869e-10	0.211456
18411450	chr11:18411450:T:C	4.75323e-05	-0.75097	0.216089	0.000187624	-1.221	0.26085	0.000189001	-1.22097	0.261026
18411458	chr11:18411458:T:C	3.54771e-05	-0.900991	0.0735879	0.000148182	-1.31232	0.116171	0.000149267	-1.31229	0.116338
18411721	chr11:18411721:C:T	3.21095e-05	0.267649	-1.19479	9.85433e-05	-0.483903	-1.12019	9.92489e-05	-0.484504	-1.11956
18411912	chr11:18411912:A:C	2.50878e-05	-0.922025	-0.251883	0.000104954	-1.32405	-0.217016	0.000105717	-1.32403	-0.216903
18412173	chr11:18412173:C:G	3.58126e-05	-0.861256	0.0432669	0.000147386	-1.28472	0.083187	0.000148456	-1.2847	0.0832922
18412213	chr11:18412213:T:A	7.30848e-06	-1.06619	-1.34107	5.07348e-05	-0.928731	-1.33925	5.11452e-05	-0.927941	-1.33908
18412293	chr11:18412293:C:T	1.84653e-05	-0.848441	-0.631955	7.79848e-05	-1.23183	-0.606247	7.85752e-05	-1.23197	-0.605666
18412469	chr11:18412469:G:C	2.22551e-05	-1.91869e-10	-1.29372	0.00013589	-1.91869e-10	-1.28274	0.000136878	-1.91869e-10	-1.2826
18412600	chr11:18412600:C:A	2.31281e-05	-1.91869e-10	-1.25524	0.000141601	-1.91869e-10	-1.24158	0.000142634	-1.91869e-10	-1.24141
18412754	chr11:18412754:A:C	9.48679e-05	-1.91869e-10	0.156195	0.000633619	-1.91869e-10	0.256858	0.000638861	-1.91869e-10	0.257993
18413169	chr11:18413169:C:T	1.40218e-05	-1.17987	-0.575802	6.60187e-05	-1.44265	-0.562002	6.65039e-05	-1.44275	-0.561684
18413171	chr11:18413171:T:G	2.40321e-05	-1.91869e-10	-1.2169	0.000143597	-1.91869e-10	-1.22758	0.000144625	-1.91869e-10	-1.22755
18413328	chr11:18413328:C:T	2.57531e-05	-1.91869e-10	-1.14774	0.000156346	-1.91869e-10	-1.14252	0.000157449	-1.91869e-10	-1.14259
18413426	chr11:18413426:T:C	2.65965e-05	-1.91869e-10	-1.11551	0.00016165	-1.91869e-10	-1.10916	0.000162783	-1.91869e-10	-1.10928
18413547	chr11:18413547:T:C	3.03406e-05	-1.91869e-10	-0.983803	0.000184878	-1.91869e-10	-0.974892	0.000186175	-1.91869e-10	-0.975005
18413909	chr11:18413909:G:A	3.21299e-05	-1.91869e-10	-0.926504	0.000195002	-1.91869e-10	-0.921582	0.000196319	-1.91869e-10	-0.921954
18413911	chr11:18413911:A:T	1.56674e-05	-1.16796	-0.476742	7.27042e-05	-1.46349	-0.444704	7.32257e-05	-1.46348	-0.444673
18413974	chr11:18413974:C:G	2.01384e-05	-0.0333491	-1.36031	0.000111511	-0.116502	-1.36397	0.000112147	-0.117941	-1.36394
18414041	chr11:18414041:GCCTT:G	2.8816e-05	-1.91869e-10	-1.03536	0.000175405	-1.91869e-10	-1.02749	0.000176639	-1.91869e-10	-1.02759
18414153	chr11:18414153:C:T	1.05382e-05	-0.716129	-1.32516	2.93565e-05	-1.52576	-1.28932	2.95797e-05	-1.52588	-1.28872
18414197	chr11:18414197:T:C	2.9334e-05	-1.91869e-10	-1.01754	0.000178596	-1.91869e-10	-1.00947	0.000179851	-1.91869e-10	-1.00957
18414270	chr11:18414270:C:T	1.7203e-05	-1.5512	-6.68817e-10	0.000103369	-1.55629	-6.68817e-10	0.000104106	-1.55628	-6.68817e-10
18414481	chr11:18414481:C:T	2.82947e-05	-1.91869e-10	-1.05361	0.000172206	-1.91869e-10	-1.0459	0.000173417	-1.91869e-10	-1.04599
18414553	chr11:18414553:C:T	2.40638e-05	-1.91869e-10	-1.21558	0.000142168	-1.91869e-10	-1.23758	0.00014311	-1.91869e-10	-1.23808
18414748	chr11:18414748:A:T	7.75461e-06	-1.32609	-1.02191	3.89293e-05	-1.52893	-1.00391	3.92113e-05	-1.52892	-1.00381
18414898	chr11:18414898:C:T	2.42026e-05	-1.91869e-10	-1.20983	0.000142893	-1.91869e-10	-1.23249	0.000143839	-1.91869e-10	-1.233
18414901	chr11:18414901:T:C	7.66868e-06	-1.34439	-1.01475	3.89766e-05	-1.53505	-0.996576	3.9259e-05	-1.53504	-0.996475
18415031	chr11:18415031:G:A	1.7552e-05	-1.53112	-6.68817e-10	0.000111287	-1.48248	-6.68817e-10	0.000112109	-1.48223	-6.68817e-10
18415457	chr11:18415457:A:G	7.73398e-06	-1.30984	-1.04083	3.84097e-05	-1.52307	-1.02321	3.86874e-05	-1.52305	-1.02313
18415817	chr11:18415817:T:C	1.3112e-05	-1.1544	-0.668363	6.02089e-05	-1.45694	-0.639834	6.06397e-05	-1.45693	-0.639818
18416066	chr11:18416066:CAG:C	2.09019e-05	-1.91869e-10	-1.35645	0.000126063	-1.91869e-10	-1.35781	0.000126965	-1.91869e-10	-1.35778
18416085	chr11:18416085:T:C	2.0789e-05	-1.91869e-10	-1.36187	0.000125557	-1.91869e-10	-1.36183	0.000126451	-1.91869e-10	-1.36184
18416140	chr11:18416140:A:G	4.04882e-05	-0.695279	-6.68817e-10	0.000233233	-0.742552	-6.68817e-10	0.000234863	-0.74269	-6.68817e-10
18416284	chr11:18416284:AG:A	2.8816e-05	-1.91869e-10	-1.03536	0.000175405	-1.91869e-10	-1.02749	0.000176639	-1.91869e-10	-1.02759
18416443	chr11:18416443:G:A	2.8816e-05	-1.91869e-10	-1.03536	0.000175405	-1.91869e-10	-1.02749	0.000176639	-1.91869e-10	-1.02759
18416783	chr11:18416783:C:T	2.58141e-05	-1.91869e-10	-1.14537	0.000143558	-1.91869e-10	-1.22785	0.000144501	-1.91869e-10	-1.22841
18416957	chr11:18416957:C:T	7.08971e-06	-1.34519	-1.09245	3.53544e-05	-1.53521	-1.09396	3.55967e-05	-1.53519	-1.09425
18417050	chr11:18417050:A:G	2.88155e-05	-1.91869e-10	-1.03538	0.000175401	-1.91869e-10	-1.02752	0.000176634	-1.91869e-10	-1.02761
18417138	chr11:18417138:C:T	3.34968e-05	-1.91869e-10	-0.88484	0.000205853	-1.91869e-10	-0.867428	0.000207152	-1.91869e-10	-0.86824
18417257	chr11:18417257:C:T	2.6815e-05	-1.91869e-10	-1.10733	0.000163628	-1.91869e-10	-1.09699	0.000164691	-1.91869e-10	-1.09762
18417307	chr11:18417307:A:G	2.83943e-05	-1.91869e-10	-1.0501	0.000172841	-1.91869e-10	-1.04222	0.000174056	-1.91869e-10	-1.04232
18417454	chr11:18417454:C:G	1.12679e-05	-1.31492	-0.659419	5.55556e-05	-1.52494	-0.652269	5.5934e-05	-1.52492	-0.652604
18417602	chr11:18417602:G:A	2.20217e-05	-1.91869e-10	-1.30426	0.000133228	-1.91869e-10	-1.30253	0.000134179	-1.91869e-10	-1.30252
18417665	chr11:18417665:A:G	4.52507e-06	-1.55308	-1.33358	2.75512e-05	-1.54588	-1.33266	2.77532e-05	-1.54583	-1.33251
18417935	chr11:18417935:G:C	2.75188e-05	-1.91869e-10	-1.08142	0.000167552	-1.91869e-10	-1.0733	0.00016873	-1.91869e-10	-1.07339
18418020	chr11:18418020:A:G	2.01474e-05	-1.39114	-0.00207429	0.000103261	-1.54724	-0.0100977	0.000103943	-1.54722	-0.0106291
18418244	chr11:18418244:T:A	2.29824e-05	-1.91869e-10	-1.26156	0.00014061	-1.91869e-10	-1.2486	0.000141637	-1.91869e-10	-1.24843
18418481	chr11:18418481:G:A	2.88137e-05	-1.91869e-10	-1.03544	0.000175389	-1.91869e-10	-1.02758	0.000176623	-1.91869e-10	-1.02768
18418539	chr11:18418539:C:T	2.22549e-05	-1.91869e-10	-1.29373	0.000134412	-1.91869e-10	-1.29368	0.000135371	-1.91869e-10	-1.29367
18418627	chr11:18418627:A:G	2.49557e-05	-1.91869e-10	-1.17919	0.000147255	-1.91869e-10	-1.20242	0.000148227	-1.91869e-10	-1.20295
18418758	chr11:18418758:T:C	7.95607e-06	-1.32147	-1.00089	5.5624e-05	-1.22395	-0.952026	5.60311e-05	-1.22384	-0.951948
18419023	chr11:18419023:TCA:T	4.52336e-05	-0.58445	-6.68817e-10	0.000214559	-0.826005	-6.68817e-10	0.000216239	-0.825312	-6.68817e-10
18419026	chr11:18419026:TAA:T	4.37953e-05	-0.616763	-6.68817e-10	0.000208639	-0.853987	-6.68817e-10	0.000210269	-0.853307	-6.68817e-10
18419088	chr11:18419088:G:A	7.8863e-06	-1.3145	-1.01666	5.51688e-05	-1.21548	-0.968718	5.5572e-05	-1.21536	-0.968652
18419236	chr11:18419236:T:C	7.49367e-06	-1.27563	-1.1066	5.29851e-05	-1.16868	-1.05589	5.33839e-05	-1.16856	-1.05563
18419458	chr11:18419458:C:T	0.000110182	-1.91869e-10	0.305841	0.000775827	-1.91869e-10	0.459339	0.000781523	-1.91869e-10	0.459551
18419891	chr11:18419891:A:G	2.5001e-05	-1.91869e-10	-1.17737	0.000147507	-1.91869e-10	-1.20072	0.000148479	-1.91869e-10	-1.20125
18420071	chr11:18420071:C:T	2.40166e-05	-1.91869e-10	-1.21754	0.000141897	-1.91869e-10	-1.23949	0.000142838	-1.91869e-10	-1.23999
18420135	chr11:18420135:ATAGAT:A	7.27982e-06	-1.30343	-1.10775	5.1201e-05	-1.2017	-1.05713	5.1586e-05	-1.20158	-1.05686
18420758	chr11:18420758:A:AAGAAAAGT	5.05346e-05	-0.473632	-6.68817e-10	0.000393265	-0.220107	-6.68817e-10	0.000396454	-0.219135	-6.68817e-10
18420849	chr11:18420849:T:C	1.16155e-05	-1.29642	-0.647532	5.66358e-05	-1.51798	-0.639966	5.70208e-05	-1.51796	-0.640315
18420861	chr11:18420861:A:G	4.54636e-06	-1.55647	-1.32549	2.74915e-05	-1.5565	-1.32422	2.76929e-05	-1.55649	-1.32403
18420919	chr11:18420919:G:A	7.56893e-06	-1.24713	-1.12511	5.36513e-05	-1.13592	-1.07617	5.40549e-05	-1.13578	-1.07591
18421076	chr11:18421076:A:T	7.25908e-06	-1.26919	-1.14485	5.11738e-05	-1.1615	-1.09786	5.15579e-05	-1.16137	-1.09761
18421383	chr11:18421383:T:C	8.11177e-06	-1.30872	-0.994251	5.68465e-05	-1.20948	-0.944754	5.72628e-05	-1.20937	-0.944677
18421533	chr11:18421533:C:T	2.35572e-05	-1.91869e-10	-1.23686	0.000143338	-1.91869e-10	-1.22939	0.000144295	-1.91869e-10	-1.22983
18421544	chr11:18421544:A:G	2.40022e-05	-1.91869e-10	-1.21814	0.00014201	-1.91869e-10	-1.23869	0.000142955	-1.91869e-10	-1.23916
18421546	chr11:18421546:G:A	1.00302e-05	-1.41045	-0.680246	7.26182e-05	-1.32371	-0.58567	7.31717e-05	-1.32358	-0.585301
18421633	chr11:18421633:A:G	7.91725e-06	-1.27331	-1.05394	5.62699e-05	-1.16592	-0.998511	5.66947e-05	-1.1658	-0.998219
18421647	chr11:18421647:TG:T	2.47829e-05	-1.91869e-10	-1.18614	0.000146293	-1.91869e-10	-1.20898	0.000147259	-1.91869e-10	-1.2095
18421753	chr11:18421753:C:G	7.57872e-06	-1.2579	-1.11305	5.37026e-05	-1.14815	-1.06298	5.41067e-05	-1.14802	-1.06271
18421927	chr11:18421927:T:C	2.53488e-05	-1.91869e-10	-1.16356	0.000149438	-1.91869e-10	-1.18771	0.00015042	-1.91869e-10	-1.18826
18422121	chr11:18422121:A:C	1.09778e-05	-1.32099	-0.679424	5.44157e-05	-1.52736	-0.670577	5.47864e-05	-1.52734	-0.670909
18422142	chr11:18422142:T:C	7.28283e-06	-1.25393	-1.15685	5.13203e-05	-1.14388	-1.11262	5.17028e-05	-1.14375	-1.11243
18422229	chr11:18422229:A:G	7.08805e-06	-1.27617	-1.16171	4.97404e-05	-1.16966	-1.11811	5.01102e-05	-1.16954	-1.11793
18422266	chr11:18422266:GA:G	3.38979e-05	0.485644	-1.35858	0.000128844	0.0268753	-1.36286	0.00012968	0.0262695	-1.36289
18422352	chr11:18422352:T:C	5.35133e-06	-1.35853	-1.36042	2.70641e-05	-1.54025	-1.35613	2.72588e-05	-1.54025	-1.35607
18422733	chr11:18422733:A:G	2.68454e-05	-1.91869e-10	-1.1062	0.000163227	-1.91869e-10	-1.09945	0.000164375	-1.91869e-10	-1.09954
18422760	chr11:18422760:A:T	3.00165e-05	-1.91869e-10	-0.994542	0.000182227	-1.91869e-10	-0.989338	0.000183467	-1.91869e-10	-0.989658
18423183	chr11:18423183:A:G	7.27794e-06	-1.2627	-1.14874	5.13311e-05	-1.15405	-1.10225	5.1716e-05	-1.15392	-1.102
18423190	chr11:18423190:A:G	7.35179e-06	-1.25659	-1.14476	5.19324e-05	-1.14696	-1.09769	5.2322e-05	-1.14684	-1.09744
18423442	chr11:18423442:G:A	7.36572e-06	-1.26326	-1.13619	5.2028e-05	-1.15451	-1.0883	5.24187e-05	-1.15438	-1.08805
18423790	chr11:18423790:A:T	2.12626e-05	-1.91869e-10	-1.33934	0.000128551	-1.91869e-10	-1.33826	0.000129468	-1.91869e-10	-1.33826
18424015	chr11:18424015:TAGTA:T	2.81674e-05	0.218925	-1.27705	9.18152e-05	-0.460499	-1.21431	9.24402e-05	-0.461479	-1.21365
18424253	chr11:18424253:G:A	2.036e-05	-1.38338	0.000664663	0.000103756	-1.54537	-0.0071758	0.000104441	-1.54536	-0.00771067
18424336	chr11:18424336:C:T	2.85406e-05	-1.91869e-10	-1.04496	0.000166584	-1.91869e-10	-1.07909	0.000167641	-1.91869e-10	-1.07987
18424743	chr11:18424743:G:C	8.44124e-06	-1.31305	-0.950109	5.92891e-05	-1.21395	-0.898214	5.97239e-05	-1.21384	-0.898124
18424922	chr11:18424922:C:T	7.38584e-06	-1.26054	-1.13619	5.21943e-05	-1.15132	-1.0883	5.25863e-05	-1.15119	-1.08805
18424962	chr11:18424962:C:T	7.40015e-06	-1.25776	-1.13703	5.23168e-05	-1.14803	-1.08924	5.27098e-05	-1.1479	-1.08899
18425116	chr11:18425116:C:T	7.2251e-06	-1.27583	-1.1429	5.08899e-05	-1.16922	-1.09571	5.12717e-05	-1.16909	-1.09546
18425150	chr11:18425150:G:A	1.97519e-05	-0.632867	-0.780174	0.000112455	-0.67067	-0.801371	0.000113166	-0.671513	-0.801324
18425326	chr11:18425326:TA:T	2.53705e-05	-1.91869e-10	-1.1627	0.00015406	-1.91869e-10	-1.15725	0.000155142	-1.91869e-10	-1.15735
18425556	chr11:18425556:T:G	8.07235e-06	-1.20781	-1.10004	5.77529e-05	-1.08971	-1.04871	5.8188e-05	-1.08956	-1.04845
18425676	chr11:18425676:A:G	6.47293e-06	-1.35157	-1.17709	4.60429e-05	-1.24146	-1.12356	4.64129e-05	-1.24124	-1.12287
18425740	chr11:18425740:C:T	2.53962e-05	-1.91869e-10	-1.16169	0.000154219	-1.91869e-10	-1.15622	0.000155302	-1.91869e-10	-1.15632
18425753	chr11:18425753:C:T	2.92626e-05	0.330091	-1.35007	0.000107404	-0.158025	-1.35997	0.000108053	-0.15899	-1.36008
18425813	chr11:18425813:G:A	2.52501e-05	0.188867	-1.35633	9.4712e-05	-0.280725	-1.36302	9.52933e-05	-0.281648	-1.36309
18425873	chr11:18425873:G:A	2.621e-05	-1.91869e-10	-1.13015	0.000153964	-1.91869e-10	-1.15787	0.000154963	-1.91869e-10	-1.15851
18425974	chr11:18425974:A:G	7.75668e-06	-1.23775	-1.10999	5.51757e-05	-1.12447	-1.0596	5.55907e-05	-1.12434	-1.05934
18426064	chr11:18426064:G:A	9.86979e-06	-0.890464	-1.21635	6.3778e-05	-0.829721	-1.20946	6.41708e-05	-0.830248	-1.2099
18426129	chr11:18426129:A:C	7.51834e-06	-1.31676	-1.06218	5.23997e-05	-1.21836	-1.01733	5.27827e-05	-1.21825	-1.01726
18426232	chr11:18426232:T:TA	2.47855e-05	-1.91869e-10	-1.18603	0.000146304	-1.91869e-10	-1.2089	0.00014727	-1.91869e-10	-1.20942
18426235	chr11:18426235:G:C	2.4815e-05	-1.91869e-10	-1.18484	0.000146457	-1.91869e-10	-1.20786	0.000147424	-1.91869e-10	-1.20838
18426441	chr11:18426441:C:T	2.52915e-05	-1.91869e-10	-1.16582	0.000149042	-1.91869e-10	-1.19036	0.00015002	-1.91869e-10	-1.19092
18426496	chr11:18426496:C:T	7.40494e-06	-1.31787	-1.07628	5.21038e-05	-1.21862	-1.02273	5.24959e-05	-1.21851	-1.02245
18427212	chr11:18427212:C:T	2.50334e-05	-1.91869e-10	-1.17608	0.000151358	-1.91869e-10	-1.17494	0.000152519	-1.91869e-10	-1.1744
18427394	chr11:18427394:A:C	1.81209e-05	-0.135743	-1.36348	0.000100832	-0.219668	-1.36146	0.000101417	-0.221063	-1.36139
18427714	chr11:18427714:G:T	4.46123e-06	-1.55662	-1.34425	2.70564e-05	-1.55329	-1.34338	2.72538e-05	-1.55326	-1.34324
18428311	chr11:18428311:A:AC	8.01987e-06	-1.31614	-0.998228	5.61589e-05	-1.21734	-0.949067	5.65701e-05	-1.21723	-0.948985
18428673	chr11:18428673:A:G	7.61527e-06	-1.31235	-1.05378	5.31438e-05	-1.21313	-1.00846	5.35323e-05	-1.21301	-1.0084
18428674	chr11:18428674:A:G	2.11765e-05	-1.91869e-10	-1.3434	0.000127267	-1.91869e-10	-1.3483	0.000128176	-1.91869e-10	-1.34829
18428704	chr11:18428704:G:A	2.59396e-05	-1.91869e-10	-1.14052	0.000157599	-1.91869e-10	-1.13454	0.000158706	-1.91869e-10	-1.13464
18428945	chr11:18428945:A:C	5.70189e-05	-0.352908	-6.68817e-10	0.000194449	-0.924418	-6.68817e-10	0.000195655	-0.925343	-6.68817e-10
18429539	chr11:18429539:A:G	2.85973e-05	-1.91869e-10	-1.04298	0.000166897	-1.91869e-10	-1.07722	0.000167955	-1.91869e-10	-1.07799
18430088	chr11:18430088:T:TA	4.68094e-06	-1.55659	-1.2962	2.83234e-05	-1.55636	-1.29454	2.85326e-05	-1.55635	-1.2943
18430339	chr11:18430339:T:G	7.97315e-06	-1.30086	-1.01935	5.58764e-05	-1.19975	-0.971697	5.62855e-05	-1.19964	-0.971619
18430369	chr11:18430369:T:C	7.43074e-06	-1.26648	-1.12419	5.25089e-05	-1.15842	-1.07519	5.29038e-05	-1.1583	-1.07492
18430412	chr11:18430412:T:C	2.58393e-05	-1.91869e-10	-1.14439	0.000156948	-1.91869e-10	-1.13868	0.000158049	-1.91869e-10	-1.13879
18430571	chr11:18430571:A:G	7.33592e-06	-1.28217	-1.12133	5.1719e-05	-1.17672	-1.07205	5.21077e-05	-1.1766	-1.07178
18430599	chr11:18430599:C:T	9.39636e-06	-1.36723	-0.788737	5.94759e-05	-1.24957	-0.859451	5.98625e-05	-1.2493	-0.860344
18430809	chr11:18430809:A:G	7.44271e-06	-1.26118	-1.12788	5.26157e-05	-1.15224	-1.07934	5.30113e-05	-1.15211	-1.07908
18430892	chr11:18430892:T:C	2.49677e-05	-1.91869e-10	-1.17871	0.000147321	-1.91869e-10	-1.20197	0.000148293	-1.91869e-10	-1.2025
18431185	chr11:18431185:T:C	6.94887e-06	-1.32305	-1.13467	4.8541e-05	-1.22541	-1.08677	4.89048e-05	-1.2253	-1.08652
18431266	chr11:18431266:G:C	2.48446e-05	-1.91869e-10	-1.18365	0.000150825	-1.91869e-10	-1.17847	0.000151885	-1.91869e-10	-1.17857
18431348	chr11:18431348:G:A	3.1001e-05	-1.91869e-10	-0.962269	0.000190217	-1.91869e-10	-0.946424	0.000191429	-1.91869e-10	-0.947179
18431501	chr11:18431501:C:A	7.16573e-06	-1.27649	-1.15049	5.04204e-05	-1.1701	-1.10409	5.07987e-05	-1.16998	-1.10385
18431619	chr11:18431619:C:T	4.58348e-06	-1.55692	-1.31691	2.77785e-05	-1.55477	-1.31555	2.7983e-05	-1.55475	-1.31534
18432027	chr11:18432027:G:A	7.28056e-06	-1.26776	-1.14332	5.13469e-05	-1.15981	-1.09618	5.17323e-05	-1.15968	-1.09593
18432085	chr11:18432085:T:C	2.49607e-05	-1.91869e-10	-1.17899	0.000147284	-1.91869e-10	-1.20223	0.000148255	-1.91869e-10	-1.20276
18432146	chr11:18432146:G:A	6.97477e-06	-1.31681	-1.13718	4.83245e-05	-1.22717	-1.08948	4.86874e-05	-1.22707	-1.0892
18432179	chr11:18432179:A:G	7.85112e-06	-1.297	-1.03863	5.49894e-05	-1.1952	-0.992254	5.53917e-05	-1.19508	-0.992183
18432195	chr11:18432195:A:T	9.43503e-06	-1.39278	-0.759083	6.82995e-05	-1.30176	-0.668927	6.88192e-05	-1.30163	-0.66858
18432197	chr11:18432197:T:G	2.15319e-05	-1.91869e-10	-1.32675	0.000130042	-1.91869e-10	-1.32673	0.000130969	-1.91869e-10	-1.32673
18432466	chr11:18432466:T:A	2.58078e-05	-1.91869e-10	-1.14561	0.000156754	-1.91869e-10	-1.13991	0.000157854	-1.91869e-10	-1.14003
18432489	chr11:18432489:G:A	2.53184e-05	-1.91869e-10	-1.16476	0.000153731	-1.91869e-10	-1.15939	0.000154811	-1.91869e-10	-1.15949
18432568	chr11:18432568:T:TC	7.37389e-06	-1.27648	-1.12186	5.20276e-05	-1.17017	-1.07264	5.24189e-05	-1.17005	-1.07238
18433633	chr11:18433633:T:C	7.58676e-06	-1.26623	-1.10366	5.37088e-05	-1.15831	-1.0527	5.41131e-05	-1.15818	-1.05243
18433675	chr11:18433675:T:C	2.1428e-05	-1.91869e-10	-1.33159	0.000129286	-1.91869e-10	-1.33256	0.000130207	-1.91869e-10	-1.33257
18433737	chr11:18433737:C:T	7.30576e-06	-1.26857	-1.13906	5.15342e-05	-1.16091	-1.09143	5.19214e-05	-1.16079	-1.09117
18433943	chr11:18433943:T:C	4.56576e-06	-1.55674	-1.32097	2.76267e-05	-1.55615	-1.31966	2.78294e-05	-1.55613	-1.31947
18434088	chr11:18434088:G:A	6.60404e-05	-1.91869e-10	-0.206023	0.000396585	-1.91869e-10	-0.211699	0.000399534	-1.91869e-10	-0.211396
18434168	chr11:18434168:C:T	2.41161e-05	-1.91869e-10	-1.21341	0.000142479	-1.91869e-10	-1.2354	0.000143423	-1.91869e-10	-1.2359
18434341	chr11:18434341:A:C	8.1159e-06	-1.27566	-1.02681	5.71082e-05	-1.17015	-0.979497	5.75268e-05	-1.17003	-0.979417
18434388	chr11:18434388:C:A	7.95647e-06	-1.28832	-1.03398	5.58445e-05	-1.18476	-0.987261	5.62531e-05	-1.18464	-0.98719
18434406	chr11:18434406:A:G	8.02324e-06	-1.29243	-1.02151	5.63246e-05	-1.18943	-0.974026	5.67369e-05	-1.18932	-0.97395
18434586	chr11:18434586:A:T	7.36795e-06	-1.27848	-1.12067	5.19752e-05	-1.17246	-1.07136	5.2366e-05	-1.17234	-1.0711
18434593	chr11:18434593:G:A	9.98926e-06	-1.31732	-0.777455	4.93094e-05	-1.52562	-0.770857	4.9646e-05	-1.5256	-0.771175
18434602	chr11:18434602:C:T	2.62986e-05	-1.91869e-10	-1.12677	0.000154687	-1.91869e-10	-1.15319	0.000155695	-1.91869e-10	-1.1538
18434634	chr11:18434634:A:G	9.46357e-06	-1.3189	-0.829941	4.67481e-05	-1.52617	-0.823651	4.70679e-05	-1.52615	-0.823955
18434689	chr11:18434689:T:A	3.02806e-05	-1.91869e-10	-0.985782	0.000185059	-1.91869e-10	-0.973914	0.000186249	-1.91869e-10	-0.974608
18434989	chr11:18434989:C:T	7.3881e-06	-1.26876	-1.12766	5.21649e-05	-1.16119	-1.07899	5.25569e-05	-1.16106	-1.07873
18435190	chr11:18435190:A:T	8.16714e-06	-1.28584	-1.01033	5.73743e-05	-1.18274	-0.962257	5.77945e-05	-1.18262	-0.96218
18435327	chr11:18435327:T:C	2.32777e-05	-1.91869e-10	-1.2488	0.000134214	-1.91869e-10	-1.29515	0.000135158	-1.91869e-10	-1.29525
18435342	chr11:18435342:T:C	8.03844e-06	-1.29623	-1.01582	5.6403e-05	-1.19412	-0.96795	5.6816e-05	-1.194	-0.967872
18436157	chr11:18436157:T:C	2.72916e-05	-1.91869e-10	-1.08971	0.000165881	-1.91869e-10	-1.08332	0.000167042	-1.91869e-10	-1.08345
18436455	chr11:18436455:T:C	2.48848e-05	-1.91869e-10	-1.18203	0.000146866	-1.91869e-10	-1.20507	0.000147835	-1.91869e-10	-1.20559
18436590	chr11:18436590:G:A	7.8124e-06	-1.18708	-1.15349	5.58365e-05	-1.06543	-1.10673	5.62571e-05	-1.06528	-1.10648
18436732	chr11:18436732:C:T	2.58078e-05	-1.91869e-10	-1.14561	0.000156754	-1.91869e-10	-1.13991	0.000157854	-1.91869e-10	-1.14003
18436911	chr11:18436911:TC:T	7.32994e-06	-1.26571	-1.13861	5.1731e-05	-1.15744	-1.09109	5.21196e-05	-1.15731	-1.09084
18437569	chr11:18437569:A:G	8.39372e-06	-1.27271	-0.9961	5.92212e-05	-1.16641	-0.946902	5.96554e-05	-1.16629	-0.946818
18437579	chr11:18437579:C:T	5.84137e-05	-0.32874	-6.68817e-10	0.000494877	0.00971915	-6.68817e-10	0.000498867	0.0106464	-6.68817e-10
18437707	chr11:18437707:G:A	1.02998e-05	-1.35564	-0.708529	7.62135e-05	-1.24713	-0.613922	7.68e-05	-1.24699	-0.613498
18437958	chr11:18437958:G:A	2.29208e-05	-1.91869e-10	-1.26425	0.00013723	-1.91869e-10	-1.27293	0.000138213	-1.91869e-10	-1.2729
18438168	chr11:18438168:A:G	7.97362e-06	-1.3017	-1.01845	5.58587e-05	-1.20087	-0.970899	5.62673e-05	-1.20075	-0.970825
18438175	chr11:18438175:G:A	1.77549e-05	-0.157693	-1.36193	9.85566e-05	-0.240779	-1.36318	9.91269e-05	-0.242161	-1.36313
18438259	chr11:18438259:T:C	7.60047e-06	-1.26018	-1.1079	5.38363e-05	-1.15111	-1.05753	5.42413e-05	-1.15098	-1.05727
18438312	chr11:18438312:A:G	7.40838e-06	-1.26633	-1.12735	5.23352e-05	-1.1584	-1.07852	5.27286e-05	-1.15827	-1.07826
18438753	chr11:18438753:T:C	7.47763e-06	-1.2639	-1.12048	5.28724e-05	-1.15557	-1.07114	5.327e-05	-1.15545	-1.07088
18439127	chr11:18439127:A:AC	2.58078e-05	-1.91869e-10	-1.14561	0.000156754	-1.91869e-10	-1.13991	0.000157854	-1.91869e-10	-1.14003
18439435	chr11:18439435:C:T	4.63932e-06	-1.52524	-1.33648	2.76285e-05	-1.54015	-1.3356	2.78277e-05	-1.54022	-1.33545
18439507	chr11:18439507:G:C	8.25535e-06	-0.984812	-1.30062	3.95945e-05	-1.2007	-1.3152	3.98791e-05	-1.20055	-1.31529
18439625	chr11:18439625:T:C	2.50513e-05	-1.91869e-10	-1.17537	0.000147766	-1.91869e-10	-1.19896	0.000148739	-1.91869e-10	-1.1995
18439631	chr11:18439631:T:G	6.55892e-05	-0.212879	-6.68817e-10	0.000191589	-0.939238	-6.68817e-10	0.000192882	-0.939616	-6.68817e-10
18439908	chr11:18439908:C:G	0.000125439	-1.91869e-10	0.43553	0.000893518	-1.91869e-10	0.600576	0.000900075	-1.91869e-10	0.600784
18439942	chr11:18439942:A:G	1.7367e-05	-1.54172	-6.68817e-10	0.000103351	-1.55646	-6.68817e-10	0.000104089	-1.55645	-6.68817e-10
18439964	chr11:18439964:C:T	2.49889e-05	-1.91869e-10	-1.17786	0.000147439	-1.91869e-10	-1.20118	0.000148411	-1.91869e-10	-1.20171
18440077	chr11:18440077:T:C	7.4962e-06	-1.2374	-1.14449	5.31033e-05	-1.12484	-1.09751	5.35019e-05	-1.12471	-1.09726
18440102	chr11:18440102:C:T	2.61239e-05	-1.91869e-10	-1.13344	0.000158694	-1.91869e-10	-1.12761	0.000159808	-1.91869e-10	-1.12772
18440231	chr11:18440231:C:T	7.88364e-06	-1.32048	-1.01102	5.50339e-05	-1.22392	-0.96272	5.54361e-05	-1.22381	-0.962649
18440283	chr11:18440283:C:A	6.94439e-06	-1.27344	-1.18491	4.86746e-05	-1.16707	-1.14236	4.90388e-05	-1.16695	-1.14213
18440331	chr11:18440331:A:G	9.26044e-06	-1.39749	-0.773051	6.69283e-05	-1.30748	-0.683489	6.74401e-05	-1.30734	-0.68311
18440554	chr11:18440554:A:G	8.75137e-06	-1.29063	-0.936448	6.17353e-05	-1.1882	-0.883538	6.21878e-05	-1.18808	-0.883453
18440715	chr11:18440715:G:T	3.00811e-05	-1.91869e-10	-0.992392	0.000193511	-1.91869e-10	-0.929257	0.000195157	-1.91869e-10	-0.92789
18440736	chr11:18440736:TG:T	2.50187e-05	-1.91869e-10	-1.17667	0.000147605	-1.91869e-10	-1.20005	0.000148578	-1.91869e-10	-1.20058
18440791	chr11:18440791:CATG:C	8.74069e-06	-0.873638	-1.35466	4.16845e-05	-1.1175	-1.34696	4.19897e-05	-1.11735	-1.34692
18440830	chr11:18440830:G:A	7.68361e-06	-1.2706	-1.0866	5.4426e-05	-1.16363	-1.03412	5.48363e-05	-1.16351	-1.03384
18440928	chr11:18440928:A:G	7.39452e-06	-1.26944	-1.12611	5.21828e-05	-1.16265	-1.07719	5.2575e-05	-1.16253	-1.07693
18441152	chr11:18441152:A:G	3.48363e-05	-1.91869e-10	-0.845629	0.000204431	-1.91869e-10	-0.874362	0.000205646	-1.91869e-10	-0.875538
18441280	chr11:18441280:C:G	2.26537e-05	-1.91869e-10	-1.27597	0.000136333	-1.91869e-10	-1.27949	0.000137271	-1.91869e-10	-1.27974
18441295	chr11:18441295:G:C	7.64505e-05	-0.0596467	-6.68817e-10	0.000480339	-0.0200982	-6.68817e-10	0.000483054	-0.0215644	-6.68817e-10
18442124	chr11:18442124:C:T	7.43161e-06	-1.25986	-1.13069	5.25456e-05	-1.15056	-1.08235	5.29404e-05	-1.15043	-1.0821
18442229	chr11:18442229:CTA:C	0.00011351	-1.91869e-10	0.335602	0.000759133	-1.91869e-10	0.437587	0.000765555	-1.91869e-10	0.438907
18442573	chr11:18442573:C:T	8.40641e-06	-1.25594	-1.01135	5.94096e-05	-1.14694	-0.963194	5.9845e-05	-1.14682	-0.963116
18442663	chr11:18442663:T:C	2.31539e-05	-1.91869e-10	-1.25413	0.000140312	-1.91869e-10	-1.25072	0.000141309	-1.91869e-10	-1.25075
18442809	chr11:18442809:T:C	1.12239e-05	-1.35835	-0.6199	5.70472e-05	-1.53894	-0.611775	5.74355e-05	-1.53892	-0.612109
18442934	chr11:18442934:G:A	2.07554e-05	-1.91869e-10	-1.36348	0.000125351	-1.91869e-10	-1.36348	0.000126244	-1.91869e-10	-1.36348
18443135	chr11:18443135:G:T	2.6815e-05	-1.91869e-10	-1.10733	0.000163628	-1.91869e-10	-1.09699	0.000164691	-1.91869e-10	-1.09762
18443447	chr11:18443447:C:T	8.8814e-06	-1.37003	-0.8423	4.54428e-05	-1.54279	-0.835348	4.57537e-05	-1.54278	-0.835644
18443845	chr11:18443845:C:T	1.93581e-05	-0.069147	-1.36403	0.000107901	-0.153287	-1.36009	0.000108526	-0.154712	-1.35999
18444381	chr11:18444381:A:G	4.53197e-06	-1.55427	-1.33086	2.73223e-05	-1.55686	-1.33002	2.75213e-05	-1.55687	-1.32987
18444700	chr11:18444700:C:T	2.8397e-05	0.289302	-1.33931	0.000106319	-0.174933	-1.35322	0.000106954	-0.175895	-1.3534
18445317	chr11:18445317:T:C	2.40203e-05	-1.91869e-10	-1.21739	0.000141931	-1.91869e-10	-1.23925	0.000142872	-1.91869e-10	-1.23975
18445420	chr11:18445420:A:C	4.59363e-06	-1.55639	-1.31523	2.77763e-05	-1.55656	-1.31384	2.79804e-05	-1.55655	-1.31364
18445659	chr11:18445659:G:C	2.43726e-05	-1.91869e-10	-1.20283	0.000149115	-1.91869e-10	-1.18987	0.000150057	-1.91869e-10	-1.19068
18445736	chr11:18445736:T:C	7.67883e-06	-1.29806	-1.05976	5.37035e-05	-1.19647	-1.01464	5.40967e-05	-1.19636	-1.01456
18445751	chr11:18445751:G:A	2.51044e-05	-1.91869e-10	-1.17325	0.000152428	-1.91869e-10	-1.1679	0.000153498	-1.91869e-10	-1.168
18446351	chr11:18446351:C:A	1.83836e-05	-0.120787	-1.36404	0.000102631	-0.203397	-1.36005	0.000103228	-0.204796	-1.35996
18446831	chr11:18446831:G:A	9.41581e-06	-1.4063	-0.747597	6.79245e-05	-1.31839	-0.657803	6.84401e-05	-1.31827	-0.657466
18447373	chr11:18447373:A:G	8.24484e-06	-1.28642	-1.00029	5.80219e-05	-1.18233	-0.951434	5.84469e-05	-1.18222	-0.951353
18447383	chr11:18447383:C:T	2.04802e-05	-1.44872	0.0718833	0.000110078	-1.55653	0.0631285	0.000110802	-1.55653	0.0625781
18447434	chr11:18447434:C:T	1.1863e-05	-0.561693	-1.36117	6.72583e-05	-0.62424	-1.36181	6.76669e-05	-0.625217	-1.36188
18447449	chr11:18447449:T:C	9.52235e-06	-1.39104	-0.751613	6.89795e-05	-1.29959	-0.661189	6.95048e-05	-1.29947	-0.660831
18447653	chr11:18447653:A:C	2.09309e-05	-1.91869e-10	-1.35506	0.000126377	-1.91869e-10	-1.35532	0.000127282	-1.91869e-10	-1.35529
18448387	chr11:18448387:G:A	1.42796e-05	-0.37806	-1.3594	7.99254e-05	-0.449304	-1.36419	8.03952e-05	-0.450565	-1.36417
18448520	chr11:18448520:C:T	2.54873e-05	-1.91869e-10	-1.15811	0.000154366	-1.91869e-10	-1.15527	0.000155477	-1.91869e-10	-1.1552
18448535	chr11:18448535:G:A	2.48668e-05	0.181567	-1.36432	9.46899e-05	-0.281225	-1.36276	9.52875e-05	-0.282104	-1.36269
18448573	chr11:18448573:G:A	1.73674e-05	-0.286427	-1.25527	0.000103351	-0.315943	-1.24052	0.000104012	-0.31687	-1.24032
18448618	chr11:18448618:C:T	1.99652e-05	-1.4023	-6.68817e-10	0.000110766	-1.48717	-6.68817e-10	0.000111563	-1.48711	-6.68817e-10
18448756	chr11:18448756:G:T	2.61053e-05	-1.91869e-10	-1.13415	0.000155149	-1.91869e-10	-1.1502	0.000156227	-1.91869e-10	-1.15038
18448758	chr11:18448758:G:T	9.92141e-06	-1.36493	-0.736667	5.06069e-05	-1.54111	-0.729393	5.09512e-05	-1.5411	-0.72973
18448940	chr11:18448940:G:A	1.00897e-05	-1.38575	-0.699024	7.34931e-05	-1.29273	-0.604671	7.40543e-05	-1.2926	-0.604297
18449073	chr11:18449073:A:G	5.92657e-05	-0.314258	-6.68817e-10	0.000278312	-0.565849	-6.68817e-10	0.000280186	-0.566241	-6.68817e-10
18449186	chr11:18449186:A:G	3.0789e-05	-1.91869e-10	-0.969131	0.000185305	-1.91869e-10	-0.972589	0.000186664	-1.91869e-10	-0.972384
18449253	chr11:18449253:A:G	9.37655e-06	-1.38151	-0.776564	6.81467e-05	-1.28574	-0.687191	6.8669e-05	-1.28559	-0.686802
18449551	chr11:18449551:G:A	8.14198e-05	-1.91869e-10	0.0033283	0.000541006	-1.91869e-10	0.0988406	0.00054545	-1.91869e-10	0.0999171
18449569	chr11:18449569:A:C	2.48169e-05	-1.91869e-10	-1.18477	0.000146266	-1.91869e-10	-1.20916	0.000147227	-1.91869e-10	-1.20972
18449655	chr11:18449655:G:T	2.46995e-05	-1.91869e-10	-1.18951	0.000145624	-1.91869e-10	-1.21356	0.000146582	-1.91869e-10	-1.21411
18449761	chr11:18449761:G:A	2.46995e-05	-1.91869e-10	-1.18951	0.000145624	-1.91869e-10	-1.21356	0.000146582	-1.91869e-10	-1.21411
18449824	chr11:18449824:G:A	2.04314e-05	-1.4342	0.0549793	0.000108385	-1.5552	0.0463012	0.000109098	-1.5552	0.0457524
18450080	chr11:18450080:T:A	9.53544e-06	-1.3775	-0.763775	6.92093e-05	-1.28239	-0.675061	6.97351e-05	-1.28226	-0.674731
18450586	chr11:18450586:G:A	4.51653e-06	-1.55689	-1.33166	2.73405e-05	-1.55568	-1.33054	2.75406e-05	-1.55566	-1.33037
18450889	chr11:18450889:T:C	2.07503e-05	-1.91869e-10	-1.36373	0.000125274	-1.91869e-10	-1.36408	0.000126168	-1.91869e-10	-1.36408
18451305	chr11:18451305:A:G	2.72039e-05	-1.91869e-10	-1.09293	0.000159416	-1.91869e-10	-1.12307	0.00016044	-1.91869e-10	-1.12377
18451892	chr11:18451892:T:C	7.64636e-05	-1.91869e-10	-0.0594744	0.00045875	-1.91869e-10	-0.0660842	0.0004621	-1.91869e-10	-0.0659115
18452006	chr11:18452006:A:T	1.7412e-05	-1.53913	-6.68817e-10	0.000109334	-1.50018	-6.68817e-10	0.000110086	-1.50043	-6.68817e-10
18452009	chr11:18452009:C:T	9.8268e-06	-1.00451	-1.10666	6.60375e-05	-0.864716	-1.13965	6.65031e-05	-0.864695	-1.13975
18452126	chr11:18452126:G:T	1.93011e-05	-0.586227	-0.849903	0.000109667	-0.626139	-0.871	0.00011036	-0.626999	-0.870944
18452581	chr11:18452581:C:A	1.02265e-05	-1.27794	-0.793368	7.50903e-05	-1.17085	-0.705047	7.56667e-05	-1.1707	-0.70466
18454012	chr11:18454012:C:A	2.65826e-05	-1.91869e-10	-1.11603	0.000156933	-1.91869e-10	-1.13877	0.000157953	-1.91869e-10	-1.13939
18454629	chr11:18454629:C:T	2.40088e-05	-1.91869e-10	-1.21787	0.000142055	-1.91869e-10	-1.23838	0.000143003	-1.91869e-10	-1.23883
18454678	chr11:18454678:A:G	2.7057e-05	-1.91869e-10	-1.09835	0.000159631	-1.91869e-10	-1.12173	0.000160667	-1.91869e-10	-1.12236
18454986	chr11:18454986:T:C	3.83749e-05	-0.748885	-6.68817e-10	0.000364383	-0.296386	-6.68817e-10	0.000366762	-0.296982	-6.68817e-10
18455619	chr11:18455619:C:A	3.21838e-05	-1.91869e-10	-0.924827	0.000187374	-1.91869e-10	-0.961486	0.000188551	-1.91869e-10	-0.962325
18455734	chr11:18455734:G:C	2.08898e-05	-1.91869e-10	-1.35703	0.000125928	-1.91869e-10	-1.35888	0.000126836	-1.91869e-10	-1.3588
18455822	chr11:18455822:C:A	2.297e-05	-1.91869e-10	-1.2621	0.000136322	-1.91869e-10	-1.27957	0.00013725	-1.91869e-10	-1.27989
18455987	chr11:18455987:C:T	2.35607e-05	-1.91869e-10	-1.23671	0.000139449	-1.91869e-10	-1.25689	0.00014038	-1.91869e-10	-1.25734
18456131	chr11:18456131:G:A	2.13598e-05	-1.91869e-10	-1.33478	0.000129246	-1.91869e-10	-1.33287	0.000130144	-1.91869e-10	-1.33305
18456216	chr11:18456216:C:T	4.28136e-05	-1.91869e-10	-0.639435	0.000246537	-1.91869e-10	-0.687077	0.000248038	-1.91869e-10	-0.68811
18456641	chr11:18456641:A:G	2.07464e-05	-1.91869e-10	-1.36392	0.000125297	-1.91869e-10	-1.3639	0.000126194	-1.91869e-10	-1.36387
18457116	chr11:18457116:A:G	3.56334e-05	-0.823006	-6.68817e-10	0.000213844	-0.829345	-6.68817e-10	0.000215465	-0.828895	-6.68817e-10
18457142	chr11:18457142:C:T	2.43881e-05	-1.91869e-10	-1.2022	0.000149811	-1.91869e-10	-1.18522	0.0001509	-1.91869e-10	-1.18507
18457563	chr11:18457563:G:A	2.07777e-05	-1.91869e-10	-1.36241	0.000128381	-1.91869e-10	-1.33959	0.0001293	-1.91869e-10	-1.33956
18457664	chr11:18457664:C:T	8.70202e-06	-0.873424	-1.35931	4.04662e-05	-1.13004	-1.36408	4.0733e-05	-1.13057	-1.36409
18457770	chr11:18457770:C:G	2.7657e-05	-1.07641	-6.68817e-10	0.000162259	-1.1054	-6.68817e-10	0.000163397	-1.10551	-6.68817e-10
18457784	chr11:18457784:C:T	2.58838e-05	-1.14267	-6.68817e-10	0.000152148	-1.16974	-6.68817e-10	0.000153216	-1.16984	-6.68817e-10
18457890	chr11:18457890:C:T	2.53489e-05	-1.16355	-6.68817e-10	0.000134347	-1.29417	-6.68817e-10	0.000135324	-1.29402	-6.68817e-10
18458335	chr11:18458335:G:A	9.51404e-06	-0.779738	-1.36378	4.37119e-05	-1.05353	-1.36344	4.40005e-05	-1.05407	-1.36343
18458654	chr11:18458654:A:G	2.21569e-05	-1.46223	0.164093	0.000120336	-1.55694	0.152638	0.000121114	-1.55694	0.151979
18458768	chr11:18458768:A:G	9.35581e-06	-0.817043	-1.34325	4.39867e-05	-1.08341	-1.32729	4.42793e-05	-1.08393	-1.32725
18458846	chr11:18458846:T:C	3.54586e-05	-1.91869e-10	-0.827924	0.000204954	-1.91869e-10	-0.871805	0.00020619	-1.91869e-10	-0.872897
18458952	chr11:18458952:G:A	9.78502e-06	-0.751319	-1.36412	4.47374e-05	-1.03093	-1.36285	4.50324e-05	-1.03148	-1.36283
18459050	chr11:18459050:CA:C	2.64583e-05	-1.91869e-10	-1.12072	0.000162187	-1.91869e-10	-1.10584	0.000163366	-1.91869e-10	-1.1057
18459085	chr11:18459085:T:C	2.72197e-05	-1.91869e-10	-1.09235	0.000167023	-1.91869e-10	-1.07646	0.000168239	-1.91869e-10	-1.07631
18459393	chr11:18459393:G:A	2.15405e-05	-1.91869e-10	-1.32636	0.00012816	-1.91869e-10	-1.34131	0.000129046	-1.91869e-10	-1.34152
18459439	chr11:18459439:T:C	3.58728e-05	-1.91869e-10	-0.816311	0.000214986	-1.91869e-10	-0.824017	0.00021662	-1.91869e-10	-0.82355
18459479	chr11:18459479:G:C	2.38494e-05	-1.91869e-10	-1.22453	0.000144715	-1.91869e-10	-1.21983	0.000145745	-1.91869e-10	-1.21983
18459522	chr11:18459522:TATC:T	2.99948e-05	-0.995265	-6.68817e-10	0.000234175	-0.738521	-6.68817e-10	0.000235797	-0.738722	-6.68817e-10
18460129	chr11:18460129:G:A	2.83303e-05	-1.91869e-10	-1.05236	0.000170538	-1.91869e-10	-1.05563	0.000171782	-1.91869e-10	-1.05547
18460358	chr11:18460358:A:G	4.58205e-05	-1.91869e-10	-0.571559	0.000277793	-1.91869e-10	-0.567714	0.000279986	-1.91869e-10	-0.566954
18460361	chr11:18460361:G:A	5.1557e-05	-1.91869e-10	-0.453602	0.000312611	-1.91869e-10	-0.449631	0.000315089	-1.91869e-10	-0.448837
18460362	chr11:18460362:C:T	2.74322e-05	-1.91869e-10	-1.08457	0.00016541	-1.91869e-10	-1.08616	0.000166618	-1.91869e-10	-1.08599
18460623	chr11:18460623:G:A	1.62713e-05	-1.50118	-0.105705	9.30606e-05	-1.54878	-0.112556	9.36737e-05	-1.54878	-0.113098
18460991	chr11:18460991:C:T	2.28231e-05	-1.91869e-10	-1.26852	0.000134454	-1.91869e-10	-1.29337	0.000135362	-1.91869e-10	-1.29374
18461192	chr11:18461192:T:A	1.02217e-05	-0.791893	-1.27988	3.154e-05	-1.42933	-1.31401	3.1722e-05	-1.42995	-1.31473
18461253	chr11:18461253:A:G	2.16547e-05	-1.91869e-10	-1.32107	0.000130765	-1.91869e-10	-1.32119	0.000131709	-1.91869e-10	-1.3211
18461385	chr11:18461385:C:T	2.33674e-05	-1.035	-0.209947	0.000150384	-0.944619	-0.236779	0.000151019	-0.945685	-0.238605
18461603	chr11:18461603:T:C	2.79069e-05	-1.91869e-10	-1.06742	0.0001682	-1.91869e-10	-1.06943	0.000169432	-1.91869e-10	-1.06924
18461768	chr11:18461768:C:A	3.76594e-05	-1.91869e-10	-0.767706	0.000213713	-1.91869e-10	-0.829957	0.000215018	-1.91869e-10	-0.830971
18461772	chr11:18461772:A:T	3.04751e-05	-1.91869e-10	-0.97938	0.000181434	-1.91869e-10	-0.9937	0.000182904	-1.91869e-10	-0.992731
18461953	chr11:18461953:C:G	4.35385e-05	-1.91869e-10	-0.622644	0.000255977	-1.91869e-10	-0.649502	0.000257645	-1.91869e-10	-0.650111
18462568	chr11:18462568:C:T	8.54327e-06	-1.51695	-0.734195	4.99162e-05	-1.54209	-0.742157	5.02538e-05	-1.54208	-0.742526
18462765	chr11:18462765:G:A	3.46744e-05	-1.91869e-10	-0.850288	0.000202393	-1.91869e-10	-0.88438	0.00020368	-1.91869e-10	-0.885143
18463567	chr11:18463567:T:C	2.64533e-05	-1.91869e-10	-1.12091	0.000159382	-1.91869e-10	-1.12329	0.000160548	-1.91869e-10	-1.1231
18464144	chr11:18464144:CTTTA:C	2.78479e-05	-1.91869e-10	-1.06953	0.000163147	-1.91869e-10	-1.09994	0.000164189	-1.91869e-10	-1.10068
18464576	chr11:18464576:G:A	9.10506e-06	-1.44642	-0.741037	4.88113e-05	-1.55682	-0.749811	4.91454e-05	-1.55682	-0.750092
18464766	chr11:18464766:G:A	2.75436e-05	-1.91869e-10	-1.08052	0.000168713	-1.91869e-10	-1.06639	0.000169964	-1.91869e-10	-1.06611
18465374	chr11:18465374:C:T	8.18436e-06	-1.04656	-1.24751	5.86603e-05	-0.916833	-1.20599	5.90639e-05	-0.917224	-1.20585
18465758	chr11:18465758:C:G	5.08312e-06	-1.4299	-1.34046	3.47637e-05	-1.32954	-1.31647	3.50289e-05	-1.32941	-1.31611
18465857	chr11:18465857:A:G	5.09049e-06	-1.46051	-1.30841	2.99913e-05	-1.46042	-1.33326	3.0192e-05	-1.46058	-1.33354
18466242	chr11:18466242:A:C	9.22258e-05	-1.91869e-10	0.12795	0.000481621	-1.91869e-10	-0.017433	0.00048418	-1.91869e-10	-0.019237
18466344	chr11:18466344:T:C	2.71638e-05	-1.91869e-10	-1.09441	0.000163345	-1.91869e-10	-1.09873	0.000164506	-1.91869e-10	-1.09875
18466456	chr11:18466456:T:C	2.42054e-05	-1.91869e-10	-1.20972	0.000145182	-1.91869e-10	-1.2166	0.000146274	-1.91869e-10	-1.21621
18466505	chr11:18466505:T:G	4.95285e-05	-0.493742	-6.68817e-10	0.000706886	0.366279	-6.68817e-10	0.000712426	0.366982	-6.68817e-10
18466508	chr11:18466508:T:C	2.07516e-05	-1.91869e-10	-1.36367	0.000125686	-1.91869e-10	-1.3608	0.000126592	-1.91869e-10	-1.36072
18466988	chr11:18466988:G:A	1.78654e-05	-1.51342	-6.68817e-10	0.000124307	-1.37184	-6.68817e-10	0.000125243	-1.37144	-6.68817e-10
18467133	chr11:18467133:G:T	0.000174029	-1.91869e-10	0.762933	0.00104466	-1.91869e-10	0.756853	0.00105321	-1.91869e-10	0.7579
18467507	chr11:18467507:C:T	0.000518303	1.85427	-6.68817e-10	0.000715556	0.37847	-6.68817e-10	0.000720301	0.377975	-6.68817e-10
18467732	chr11:18467732:C:T	1.08762e-05	-1.00757	-1.00214	5.17677e-05	-1.26904	-0.978783	5.2113e-05	-1.26951	-0.978768
18467813	chr11:18467813:G:A	2.51901e-05	0.114042	-1.28388	9.86144e-05	-0.317504	-1.28587	9.92102e-05	-0.318993	-1.28546
18468377	chr11:18468377:G:A	4.00458e-05	-1.91869e-10	-0.706266	0.00024238	-1.91869e-10	-0.704082	0.000244137	-1.91869e-10	-0.703965
18469758	chr11:18469758:C:T	1.96952e-05	-0.160706	-1.25521	7.74738e-05	-0.563523	-1.28113	7.79e-05	-0.564992	-1.28128
18469817	chr11:18469817:T:G	4.80633e-05	-1.91869e-10	-0.52377	0.000272948	-1.91869e-10	-0.58531	0.000274528	-1.91869e-10	-0.586641
18469957	chr11:18469957:CTCTG:C	7.75574e-06	-1.55667	-0.791191	5.06193e-05	-1.48627	-0.783986	5.09046e-05	-1.48661	-0.785129
18470110	chr11:18470110:G:A	0.000124331	-1.91869e-10	0.426656	0.000827128	-1.91869e-10	0.523369	0.000833941	-1.91869e-10	0.524468
18470618	chr11:18470618:T:C	3.23145e-05	0.442931	-1.3637	0.000165722	0.279572	-1.36385	0.0001667	0.278329	-1.36383
18471783	chr11:18471783:T:A	1.73705e-05	-0.258543	-1.28298	7.34747e-05	-0.628473	-1.26918	7.38863e-05	-0.629797	-1.26937
18471957	chr11:18471957:C:T	3.46427e-05	-1.91869e-10	-0.851203	0.000214823	-1.91869e-10	-0.824776	0.000216427	-1.91869e-10	-0.824439
18472204	chr11:18472204:T:C	3.1887e-05	-0.651742	-0.282351	0.000155583	-0.924573	-0.222835	0.000156918	-0.92397	-0.221998
18472361	chr11:18472361:T:C	4.52687e-05	-1.91869e-10	-0.583674	0.000257626	-1.91869e-10	-0.64308	0.000259132	-1.91869e-10	-0.644358
18472580	chr11:18472580:C:T	4.3635e-05	-0.0550146	-0.565414	0.000163442	-0.469124	-0.629007	0.000164302	-0.470619	-0.629366
18473060	chr11:18473060:C:A	2.316e-05	-1.91869e-10	-1.25386	0.000140726	-1.91869e-10	-1.24778	0.000141711	-1.91869e-10	-1.24791
18474103	chr11:18474103:G:A	2.7976e-05	-1.91869e-10	-1.06494	0.000173004	-1.91869e-10	-1.04127	0.000174281	-1.91869e-10	-1.04102
18474313	chr11:18474313:G:A	2.10584e-05	-0.0816982	-1.26729	8.43688e-05	-0.482455	-1.27694	8.48698e-05	-0.483879	-1.2767
18474323	chr11:18474323:C:T	4.52889e-06	-1.52452	-1.36129	3.26442e-05	-1.34967	-1.35926	3.28854e-05	-1.3494	-1.35926
18474368	chr11:18474368:C:T	2.26642e-05	-0.00368458	-1.27182	8.97405e-05	-0.416496	-1.28117	9.02683e-05	-0.417967	-1.28094
18474438	chr11:18474438:G:A	5.3018e-06	-1.37751	-1.35073	2.648e-05	-1.55411	-1.36409	2.66672e-05	-1.55415	-1.36411
18474481	chr11:18474481:G:A	2.4201e-05	-1.91869e-10	-1.2099	0.000145682	-1.91869e-10	-1.21316	0.000146726	-1.91869e-10	-1.21312
18474618	chr11:18474618:C:T	5.88048e-05	-1.91869e-10	-0.322066	0.00035612	-1.91869e-10	-0.319322	0.00035884	-1.91869e-10	-0.318817
18474766	chr11:18474766:G:C	2.31056e-05	-1.91869e-10	-1.25621	0.000138838	-1.91869e-10	-1.26129	0.000139788	-1.91869e-10	-1.26157
18474885	chr11:18474885:T:C	3.05056e-05	-1.91869e-10	-0.978381	0.000189255	-1.91869e-10	-0.951493	0.000190658	-1.91869e-10	-0.951215
18474969	chr11:18474969:G:A	2.29964e-05	-0.0306422	-1.23031	9.14366e-05	-0.437733	-1.24121	9.19785e-05	-0.439173	-1.24097
18474979	chr11:18474979:G:A	0.00021685	2.29997	-1.31706	7.94382e-05	-0.466122	-1.35349	7.98155e-05	-0.468171	-1.35381
18475017	chr11:18475017:A:G	2.32952e-05	0.0189587	-1.267	8.9406e-05	-0.410422	-1.29098	8.98876e-05	-0.411989	-1.29114
18475363	chr11:18475363:C:T	2.14421e-05	-1.91869e-10	-1.33093	0.000128858	-1.91869e-10	-1.33588	0.000129776	-1.91869e-10	-1.33588
18475776	chr11:18475776:A:G	2.24417e-05	0.0290841	-1.31445	8.95282e-05	-0.379175	-1.32086	9.00511e-05	-0.3806	-1.32072
18476619	chr11:18476619:C:T	4.95523e-05	0.0145729	-0.507834	0.000177859	-0.542699	-0.470902	0.000179068	-0.543072	-0.470859
18476795	chr11:18476795:T:C	2.21888e-05	-1.91869e-10	-1.2967	0.000133863	-1.91869e-10	-1.29778	0.000134842	-1.91869e-10	-1.29759
18476940	chr11:18476940:C:G	1.9358e-05	-0.069626	-1.36356	8.40164e-05	-0.399988	-1.36359	8.46723e-05	-0.399324	-1.36358
18477166	chr11:18477166:A:T	4.52196e-05	0.737455	-1.32221	0.000226016	0.549657	-1.32364	0.000227367	0.548266	-1.32339
18477183	chr11:18477183:G:A	4.90142e-05	0.817075	-1.32126	0.000244106	0.625728	-1.32272	0.000245559	0.624312	-1.32247
18477882	chr11:18477882:G:C	2.08045e-05	-1.91869e-10	-1.36112	0.000126036	-1.91869e-10	-1.35803	0.000126947	-1.91869e-10	-1.35792
18478432	chr11:18478432:T:C	6.81553e-05	-1.91869e-10	-0.1745	0.000382412	-1.91869e-10	-0.248093	0.00038456	-1.91869e-10	-0.249595
18478437	chr11:18478437:G:A	5.37445e-05	-1.91869e-10	-0.412048	0.000324936	-1.91869e-10	-0.410961	0.000327414	-1.91869e-10	-0.410469
18478473	chr11:18478473:T:C	5.37806e-05	-1.91869e-10	-0.411377	0.000325157	-1.91869e-10	-0.410283	0.000327636	-1.91869e-10	-0.409791
18478511	chr11:18478511:G:C	2.00995e-05	-1.39559	-6.68817e-10	0.000108339	-1.50932	-6.68817e-10	0.000109103	-1.5094	-6.68817e-10
18478593	chr11:18478593:C:T	2.16686e-05	-1.91869e-10	-1.32042	0.00013075	-1.91869e-10	-1.32131	0.000131701	-1.91869e-10	-1.32116
18478606	chr11:18478606:C:T	2.2978e-05	-1.91869e-10	-1.26175	0.000141606	-1.91869e-10	-1.24154	0.00014268	-1.91869e-10	-1.24109
18479348	chr11:18479348:A:G	2.07398e-05	-1.91869e-10	-1.36423	0.000125242	-1.91869e-10	-1.36434	0.000126135	-1.91869e-10	-1.36434
18479533	chr11:18479533:G:GTA	2.58989e-05	-1.91869e-10	-1.14209	0.00015588	-1.91869e-10	-1.1455	0.000157	-1.91869e-10	-1.14545
18479666	chr11:18479666:C:T	2.63398e-05	-1.91869e-10	-1.12521	0.000162854	-1.91869e-10	-1.10173	0.000164133	-1.91869e-10	-1.10102
18479667	chr11:18479667:G:A	1.53993e-05	-1.19719	-0.464775	0.000130652	-0.870178	-0.451879	0.000131581	-0.869425	-0.452643
18480904	chr11:18480904:A:G	2.98e-05	-1.91869e-10	-1.00178	0.000178762	-1.91869e-10	-1.00853	0.000180098	-1.91869e-10	-1.00819
18481009	chr11:18481009:T:C	2.38161e-05	-1.91869e-10	-1.22593	0.000143959	-1.91869e-10	-1.22506	0.000145012	-1.91869e-10	-1.22488
18481167	chr11:18481167:A:T	3.58796e-05	-1.91869e-10	-0.816121	0.000222694	-1.91869e-10	-0.78879	0.000224358	-1.91869e-10	-0.78845
18481187	chr11:18481187:A:T	2.0852e-05	-1.91869e-10	-1.35884	0.000125752	-1.91869e-10	-1.36028	0.000126657	-1.91869e-10	-1.36021
18481285	chr11:18481285:G:A	2.19358e-05	-1.91869e-10	-1.30817	0.000133598	-1.91869e-10	-1.29975	0.000134554	-1.91869e-10	-1.29972
18481759	chr11:18481759:G:A	2.16492e-05	-1.91869e-10	-1.32132	0.000131555	-1.91869e-10	-1.31516	0.000132493	-1.91869e-10	-1.31516
18482190	chr11:18482190:A:G	5.44127e-05	0.89554	-1.29523	0.000268866	0.696988	-1.29737	0.00027049	0.695612	-1.29707
18482677	chr11:18482677:G:A	6.1982e-05	-1.91869e-10	-0.269446	0.000347825	-1.91869e-10	-0.34289	0.000349756	-1.91869e-10	-0.344459
18483054	chr11:18483054:G:A	2.74092e-05	-1.91869e-10	-1.08541	0.000169906	-1.91869e-10	-1.05935	0.00017126	-1.91869e-10	-1.05851
18483522	chr11:18483522:T:TGAGGC	1.74084e-05	-1.53934	-6.68817e-10	0.000103514	-1.55489	-6.68817e-10	0.000104252	-1.55489	-6.68817e-10
18483623	chr11:18483623:T:C	5.82401e-06	-1.51366	-1.12064	4.01742e-05	-1.37034	-1.13102	4.04833e-05	-1.37008	-1.13072
18484005	chr11:18484005:G:A	3.29989e-05	-0.899815	-6.68817e-10	0.000148044	-1.19708	-6.68817e-10	0.00014895	-1.19808	-6.68817e-10
18484085	chr11:18484085:G:A	4.17491e-05	0.652144	-1.31676	0.000208109	0.462004	-1.31853	0.000209372	0.460691	-1.31827
18484598	chr11:18484598:GACAGA:G	5.2158e-05	-1.91869e-10	-0.442012	0.000332753	-1.91869e-10	-0.38719	0.00033445	-1.91869e-10	-0.389206
18484712	chr11:18484712:T:C	2.92308e-05	-1.91869e-10	-1.02107	0.000181122	-1.91869e-10	-0.99542	0.000182463	-1.91869e-10	-0.995146
18485132	chr11:18485132:T:C	0.00143071	2.86964	-6.68817e-10	0.00470967	2.26278	-6.68817e-10	0.00475252	2.26474	-6.68817e-10
18485325	chr11:18485325:C:T	2.21057e-05	-1.91869e-10	-1.30045	0.000133434	-1.91869e-10	-1.30098	0.000134407	-1.91869e-10	-1.30082
18485600	chr11:18485600:T:C	2.42776e-05	-1.20674	-6.68817e-10	0.000202302	-0.884829	-6.68817e-10	0.000203895	-0.884088	-6.68817e-10
18485977	chr11:18485977:C:G	2.38249e-05	-1.91869e-10	-1.22556	0.000144012	-1.91869e-10	-1.22469	0.000145066	-1.91869e-10	-1.22451
18486311	chr11:18486311:C:T	2.11031e-05	-0.308074	-1.03879	9.03692e-05	-0.679064	-1.01162	9.087e-05	-0.680354	-1.01191
18486335	chr11:18486335:C:T	2.10642e-05	-1.91869e-10	-1.34872	0.000127135	-1.91869e-10	-1.34934	0.000128046	-1.91869e-10	-1.3493
18486635	chr11:18486635:T:G	1.9238e-05	-0.192518	-1.24688	7.87763e-05	-0.577526	-1.25045	7.92725e-05	-0.578858	-1.24995
18486654	chr11:18486654:T:C	1.69657e-05	-0.263887	-1.30121	6.99585e-05	-0.638116	-1.30857	7.03794e-05	-0.639401	-1.30839
18487246	chr11:18487246:AAAACTT:A	2.3931e-05	-1.22112	-6.68817e-10	0.00019912	-0.900684	-6.68817e-10	0.000200689	-0.89994	-6.68817e-10
18487487	chr11:18487487:C:A	4.20226e-05	0.670758	-1.32884	0.000209334	0.479668	-1.33033	0.000210596	0.478348	-1.3301
18487939	chr11:18487939:C:T	2.77577e-05	-1.91869e-10	-1.07278	0.000169914	-1.91869e-10	-1.0593	0.000171004	-1.91869e-10	-1.06
18488226	chr11:18488226:A:G	1.26251e-05	-0.570526	-1.29007	3.0843e-05	-1.48432	-1.28136	3.10549e-05	-1.48475	-1.28119
18488242	chr11:18488242:T:G	1.69713e-05	-0.224187	-1.34058	7.0062e-05	-0.602983	-1.34223	7.04845e-05	-0.604289	-1.34201
18488446	chr11:18488446:C:T	5.78439e-06	-1.53179	-1.10934	4.275e-05	-1.32591	-1.11331	4.30707e-05	-1.32565	-1.1132
18488474	chr11:18488474:C:T	1.66272e-05	-0.299944	-1.28531	6.93048e-05	-0.667873	-1.2882	6.97395e-05	-0.669137	-1.28779
18488496	chr11:18488496:A:T	2.87863e-05	-1.91869e-10	-1.03639	0.00017821	-1.91869e-10	-1.01163	0.000179528	-1.91869e-10	-1.01136
18488497	chr11:18488497:C:A	1.02474e-05	-0.959544	-1.10972	4.77038e-05	-1.24001	-1.08957	4.80216e-05	-1.24047	-1.08957
18488644	chr11:18488644:CTCAAG:C	6.60099e-05	-1.91869e-10	-0.206485	0.000369618	-1.91869e-10	-0.282121	0.000371643	-1.91869e-10	-0.283761
18488914	chr11:18488914:C:A	1.66e-05	-0.268919	-1.31797	6.92735e-05	-0.645239	-1.31129	6.9658e-05	-0.646552	-1.31154
18488946	chr11:18488946:C:G	1.29146e-05	-0.54743	-1.2905	3.10333e-05	-1.47776	-1.28177	3.12458e-05	-1.47821	-1.2816
18488966	chr11:18488966:T:C	7.37281e-05	-1.91869e-10	-0.0959059	0.000412333	-1.91869e-10	-0.172759	0.000414594	-1.91869e-10	-0.174394
18488976	chr11:18488976:G:A	3.17168e-05	-1.91869e-10	-0.939442	0.000196209	-1.91869e-10	-0.915411	0.000197667	-1.91869e-10	-0.915108
18489403	chr11:18489403:A:G	2.07376e-05	-1.91869e-10	-1.36434	0.000125243	-1.91869e-10	-1.36434	0.000126135	-1.91869e-10	-1.36434
18489427	chr11:18489427:C:A	6.44576e-05	-1.91869e-10	-0.230282	0.000361213	-1.91869e-10	-0.305123	0.000363198	-1.91869e-10	-0.306746
18489459	chr11:18489459:T:C	2.11636e-05	-1.91869e-10	-1.34401	0.000127239	-1.91869e-10	-1.34852	0.000128163	-1.91869e-10	-1.34839
18489873	chr11:18489873:A:G	3.41233e-05	-1.91869e-10	-0.866309	0.000211437	-1.91869e-10	-0.840663	0.000213015	-1.91869e-10	-0.840333
18490000	chr11:18490000:C:G	2.07617e-05	-1.91869e-10	-1.36318	0.000125429	-1.91869e-10	-1.36285	0.000126324	-1.91869e-10	-1.36285
18490070	chr11:18490070:TGA:T	1.76888e-05	-0.268463	-1.25489	7.33237e-05	-0.6414	-1.25831	7.37877e-05	-0.642683	-1.25782
18490878	chr11:18490878:C:T	2.7415e-05	-1.91869e-10	-1.0852	0.000169943	-1.91869e-10	-1.05913	0.000171298	-1.91869e-10	-1.05829
18490900	chr11:18490900:T:C	2.44737e-05	-1.19869	-6.68817e-10	0.000204664	-0.873221	-6.68817e-10	0.00020628	-0.872461	-6.68817e-10
18491025	chr11:18491025:T:C	2.31032e-05	-0.269303	-0.987015	9.85768e-05	-0.646403	-0.957351	9.91164e-05	-0.647717	-0.957682
18491121	chr11:18491121:A:G	5.51327e-06	-1.35696	-1.33218	2.66156e-05	-1.55394	-1.35916	2.68022e-05	-1.55398	-1.35923
18491419	chr11:18491419:C:T	1.43645e-05	-0.409402	-1.32213	3.13152e-05	-1.43638	-1.31411	3.15246e-05	-1.43695	-1.31398
18491625	chr11:18491625:A:C	2.13478e-05	-1.91869e-10	-1.33534	0.000128784	-1.91869e-10	-1.33645	0.000129704	-1.91869e-10	-1.33644
18491824	chr11:18491824:T:C	1.90402e-05	-1.44974	-6.68817e-10	0.000105477	-1.5361	-6.68817e-10	0.000106223	-1.53615	-6.68817e-10
18492934	chr11:18492934:G:A	0.000107686	0.282929	-6.68817e-10	0.000386738	-0.236843	-6.68817e-10	0.000389735	-0.236226	-6.68817e-10
18493515	chr11:18493515:C:T	7.58824e-06	-1.55692	-0.812768	5.00762e-05	-1.47518	-0.805864	5.03595e-05	-1.47554	-0.806971
18493674	chr11:18493674:T:C	2.13548e-05	-1.91869e-10	-1.33501	0.000128151	-1.91869e-10	-1.34138	0.000129098	-1.91869e-10	-1.34112
18494035	chr11:18494035:A:C	2.27569e-05	-1.91869e-10	-1.27142	0.000138566	-1.91869e-10	-1.26324	0.00013957	-1.91869e-10	-1.26313
18494457	chr11:18494457:A:G	3.1333e-05	-1.91869e-10	-0.951618	0.000194565	-1.91869e-10	-0.923825	0.000196009	-1.91869e-10	-0.923535
18495134	chr11:18495134:T:C	2.07405e-05	-1.91869e-10	-1.3642	0.000125328	-1.91869e-10	-1.36365	0.000126222	-1.91869e-10	-1.36365
18495370	chr11:18495370:A:G	0.000121382	1.75703	-1.35438	6.30498e-05	-0.686465	-1.3642	6.33731e-05	-0.688494	-1.36416
18495474	chr11:18495474:A:G	8.45303e-06	-1.36904	-0.892724	4.31901e-05	-1.55255	-0.87643	4.34866e-05	-1.55245	-0.876787
18495917	chr11:18495917:C:T	7.09288e-05	-1.91869e-10	-0.134613	0.000397136	-1.91869e-10	-0.210311	0.000399325	-1.91869e-10	-0.211917
18496003	chr11:18496003:CA:C	8.84163e-06	-1.30819	-0.908627	4.25786e-05	-1.55694	-0.886297	4.28793e-05	-1.55694	-0.886365
18496199	chr11:18496199:T:C	9.37693e-06	-1.30197	-0.856067	4.49439e-05	-1.55689	-0.832288	4.526e-05	-1.5569	-0.832373
18496810	chr11:18496810:G:A	3.5773e-05	-1.91869e-10	-0.819095	0.000222017	-1.91869e-10	-0.791835	0.000223676	-1.91869e-10	-0.791495
18497220	chr11:18497220:C:G	1.50684e-05	-0.40042	-1.28327	6.4262e-05	-0.745551	-1.28607	6.46695e-05	-0.746752	-1.28565
18497431	chr11:18497431:G:C	3.51122e-05	-1.91869e-10	-0.837741	0.000217811	-1.91869e-10	-0.810965	0.000219437	-1.91869e-10	-0.81063
18497509	chr11:18497509:C:A	3.58896e-05	-1.91869e-10	-0.815841	0.000222756	-1.91869e-10	-0.788511	0.000224421	-1.91869e-10	-0.78817
18497532	chr11:18497532:T:C	3.70066e-05	-1.91869e-10	-0.785192	0.000223812	-1.91869e-10	-0.783783	0.000225435	-1.91869e-10	-0.783664
18497636	chr11:18497636:A:G	2.14551e-05	-1.91869e-10	-1.33033	0.000130432	-1.91869e-10	-1.32374	0.000131365	-1.91869e-10	-1.32371
18499158	chr11:18499158:G:A	1.7106e-05	-1.55686	-6.68817e-10	0.000104082	-1.54941	-6.68817e-10	0.000104825	-1.5494	-6.68817e-10
18499619	chr11:18499619:G:A	2.95541e-05	-1.91869e-10	-1.01007	0.000179158	-1.91869e-10	-1.00632	0.000180436	-1.91869e-10	-1.00632
18500087	chr11:18500087:A:G	3.13022e-05	-0.9526	-6.68817e-10	0.000154519	-1.15427	-6.68817e-10	0.000155686	-1.15385	-6.68817e-10
18500244	chr11:18500244:T:C	5.15801e-05	0.842079	-1.29523	0.000255563	0.646245	-1.29737	0.000257112	0.644887	-1.29707
18500442	chr11:18500442:C:T	1.51737e-05	-0.726849	-0.949877	5.41608e-05	-1.264	-0.938633	5.4478e-05	-1.26413	-0.939767
18500591	chr11:18500591:G:T	1.8064e-05	-0.219378	-1.28299	7.45609e-05	-0.59704	-1.28593	7.50271e-05	-0.598329	-1.28552
18500600	chr11:18500600:C:A	2.27599e-05	-1.27129	-6.68817e-10	0.000184199	-0.978572	-6.68817e-10	0.000185633	-0.977923	-6.68817e-10
18500655	chr11:18500655:T:C	2.07442e-05	-1.91869e-10	-1.36402	0.000125244	-1.91869e-10	-1.36433	0.000126137	-1.91869e-10	-1.36433
18500769	chr11:18500769:G:A	1.11988e-05	-0.632759	-1.34773	3.77261e-05	-1.21474	-1.3495	3.7987e-05	-1.21495	-1.3495
18501716	chr11:18501716:T:C	7.15937e-06	-1.28701	-1.14086	8.31596e-05	-0.633826	-1.14	8.37943e-05	-0.633439	-1.13989
18501928	chr11:18501928:G:A	2.23993e-05	-1.28726	-6.68817e-10	0.000156307	-1.14277	-6.68817e-10	0.000157403	-1.14288	-6.68817e-10
18502661	chr11:18502661:C:T	0.000725002	3.22294	-1.03306	0.000168367	0.0680329	-1.13647	0.000169058	0.0655449	-1.13699
18503461	chr11:18503461:T:C	7.18517e-06	-1.41111	-1.01316	3.85015e-05	-1.54301	-1.00088	3.87712e-05	-1.54285	-1.00117
18504700	chr11:18504700:G:A	7.06648e-06	-1.30584	-1.13509	8.0758e-05	-0.668955	-1.13418	8.13738e-05	-0.668577	-1.13406
18505448	chr11:18505448:G:T	3.6381e-05	-1.91869e-10	-0.802244	0.000225918	-1.91869e-10	-0.774419	0.000227607	-1.91869e-10	-0.774073
18505846	chr11:18505846:T:C	1.10847e-05	-0.63578	-1.35494	3.71298e-05	-1.22252	-1.35766	3.73881e-05	-1.22273	-1.35761
18505857	chr11:18505857:G:A	7.00317e-05	-1.91869e-10	-0.147342	0.000392286	-1.91869e-10	-0.222599	0.000394451	-1.91869e-10	-0.224199
18505870	chr11:18505870:T:C	4.20443e-05	0.671981	-1.32955	0.000209474	0.481023	-1.33101	0.000210738	0.479711	-1.33079
18506408	chr11:18506408:A:G	2.10706e-05	-1.91869e-10	-1.34841	0.000127319	-1.91869e-10	-1.34789	0.00012823	-1.91869e-10	-1.34787
18506698	chr11:18506698:T:A	1.21603e-05	-0.968464	-0.929649	4.43123e-05	-1.46675	-0.936576	4.46058e-05	-1.46699	-0.936837
18506702	chr11:18506702:T:A	2.46998e-05	-1.91869e-10	-1.1895	0.000149528	-1.91869e-10	-1.18711	0.000150592	-1.91869e-10	-1.18712
18506904	chr11:18506904:C:T	4.12098e-05	-1.91869e-10	-0.677614	0.000256652	-1.91869e-10	-0.64687	0.000258573	-1.91869e-10	-0.646515
18507245	chr11:18507245:C:T	8.45684e-06	-1.29435	-0.966963	3.9807e-05	-1.55674	-0.953809	4.00778e-05	-1.55676	-0.954112
18507561	chr11:18507561:G:A	9.48897e-06	-1.31763	-0.828533	4.58137e-05	-1.55685	-0.813152	4.61244e-05	-1.55684	-0.81351
18507715	chr11:18507715:T:C	4.49445e-05	-1.91869e-10	-0.590862	0.000282107	-1.91869e-10	-0.552303	0.000284191	-1.91869e-10	-0.552049
18507789	chr11:18507789:G:A	7.1634e-06	-1.27772	-1.14959	8.39115e-05	-0.616123	-1.1487	8.45518e-05	-0.615733	-1.1486
18507869	chr11:18507869:A:G	8.00212e-06	-1.28255	-1.03403	3.71964e-05	-1.5563	-1.02208	3.74501e-05	-1.55634	-1.02235
18507891	chr11:18507891:C:T	3.90434e-05	-1.91869e-10	-0.731617	0.000242817	-1.91869e-10	-0.702281	0.000244636	-1.91869e-10	-0.701924
18508473	chr11:18508473:A:T	4.90318e-05	0.829795	-1.33362	0.000242647	0.632012	-1.33499	0.000244097	0.630656	-1.33479
18508500	chr11:18508500:T:C	7.13624e-06	-1.28675	-1.14436	8.29674e-05	-0.632616	-1.14353	8.36006e-05	-0.632227	-1.14342
18508805	chr11:18508805:TAAAC:T	2.07392e-05	-1.91869e-10	-1.36426	0.000127548	-1.91869e-10	-1.3461	0.000128464	-1.91869e-10	-1.34605
18508988	chr11:18508988:A:G	2.09974e-05	-1.91869e-10	-1.35189	0.000127195	-1.91869e-10	-1.34887	0.000128106	-1.91869e-10	-1.34884
18509472	chr11:18509472:A:AT	3.47687e-05	-1.91869e-10	-0.847573	0.000206687	-1.91869e-10	-0.863383	0.000208301	-1.91869e-10	-0.86271
18509481	chr11:18509481:C:A	7.4175e-06	-1.24442	-1.14802	8.93544e-05	-0.554665	-1.14731	9.00399e-05	-0.554244	-1.1472
18509802	chr11:18509802:A:C	2.11016e-05	-1.91869e-10	-1.34694	0.000127578	-1.91869e-10	-1.34587	0.000128491	-1.91869e-10	-1.34583
18510127	chr11:18510127:C:T	1.40906e-05	-0.45171	-1.29907	3.16325e-05	-1.4496	-1.2908	3.18462e-05	-1.45014	-1.29064
18510399	chr11:18510399:C:T	6.92883e-06	-1.28459	-1.17601	8.07408e-05	-0.628208	-1.17514	8.13557e-05	-0.627823	-1.17504
18510444	chr11:18510444:T:C	3.56399e-05	-1.91869e-10	-0.822824	0.000221075	-1.91869e-10	-0.796086	0.000222729	-1.91869e-10	-0.795736
18510909	chr11:18510909:T:C	0.000617629	2.9128	-0.883199	0.000158919	-0.11668	-1.00951	0.000159584	-0.118957	-1.01016
18511560	chr11:18511560:A:G	3.10679e-05	-0.960114	-6.68817e-10	0.000152434	-1.16786	-6.68817e-10	0.000153617	-1.16723	-6.68817e-10
18511793	chr11:18511793:C:T	5.39896e-05	-0.407499	-6.68817e-10	0.000159507	-1.12251	-6.68817e-10	0.000160597	-1.1228	-6.68817e-10
18512287	chr11:18512287:T:A	3.5767e-05	-1.91869e-10	-0.819265	0.000221978	-1.91869e-10	-0.792014	0.000223636	-1.91869e-10	-0.791674
18512504	chr11:18512504:T:C	3.59142e-05	-1.91869e-10	-0.815156	0.000222914	-1.91869e-10	-0.787803	0.00022458	-1.91869e-10	-0.787462
18513349	chr11:18513349:A:G	0.000166414	1.90865	-1.19046	7.65986e-05	-0.593409	-1.2626	7.69583e-05	-0.595464	-1.26297
18513391	chr11:18513391:G:A	2.05995e-05	-1.37102	-6.68817e-10	0.000183826	-0.980603	-6.68817e-10	0.00018489	-0.981933	-6.68817e-10
18513563	chr11:18513563:G:A	1.76214e-05	-1.52717	-6.68817e-10	0.00011252	-1.47146	-6.68817e-10	0.000113297	-1.47168	-6.68817e-10
18513784	chr11:18513784:A:C	1.96479e-05	-0.285128	-1.13319	8.29971e-05	-0.657366	-1.11842	8.34366e-05	-0.658645	-1.11896
18513796	chr11:18513796:T:C	1.18065e-05	-0.58648	-1.34116	3.8727e-05	-1.19253	-1.34553	3.89976e-05	-1.19274	-1.34546
18513884	chr11:18513884:C:T	2.29514e-05	-1.91869e-10	-1.26291	0.000138273	-1.91869e-10	-1.26536	0.000139264	-1.91869e-10	-1.26532
18514021	chr11:18514021:T:C	1.91786e-05	-0.150597	-1.2919	7.83658e-05	-0.538511	-1.29469	7.88502e-05	-0.539836	-1.29431
18514104	chr11:18514104:C:T	6.92292e-06	-1.27008	-1.19137	8.15864e-05	-0.602271	-1.19066	8.22098e-05	-0.601861	-1.19056
18514163	chr11:18514163:T:C	7.17333e-06	-1.25162	-1.1743	8.59479e-05	-0.567394	-1.17345	8.66075e-05	-0.566955	-1.17335
18514283	chr11:18514283:C:A	1.8456e-05	-1.27808	-0.202819	0.000151287	-0.987091	-0.188323	0.00015233	-0.986431	-0.189213
18514668	chr11:18514668:G:T	2.02622e-05	-0.290225	-1.09731	8.59087e-05	-0.660036	-1.08127	8.63607e-05	-0.661311	-1.08185
18515009	chr11:18515009:A:G	3.45744e-05	-1.91869e-10	-0.853176	0.000209157	-1.91869e-10	-0.851506	0.000210701	-1.91869e-10	-0.851252
18515062	chr11:18515062:T:C	5.3962e-06	-1.34831	-1.36229	4.25032e-05	-1.08257	-1.36244	4.28359e-05	-1.08191	-1.36241
18515298	chr11:18515298:T:A	1.71124e-05	-1.55649	-6.68817e-10	0.000105518	-1.53571	-6.68817e-10	0.000106265	-1.53576	-6.68817e-10
18515683	chr11:18515683:T:C	5.28652e-05	-1.91869e-10	-0.428544	0.000319606	-1.91869e-10	-0.427501	0.00032202	-1.91869e-10	-0.427081
18516216	chr11:18516216:A:G	4.55941e-05	-1.91869e-10	-0.576511	0.00028505	-1.91869e-10	-0.541927	0.000287153	-1.91869e-10	-0.541677
18516253	chr11:18516253:C:T	7.89534e-06	-1.46847	-0.861552	4.59537e-05	-1.51899	-0.847962	4.62785e-05	-1.5187	-0.848316
18516254	chr11:18516254:A:G	7.89601e-06	-1.45395	-0.87598	4.48964e-05	-1.52761	-0.862621	4.52125e-05	-1.52735	-0.862968
18516268	chr11:18516268:G:C	1.4953e-05	-0.499069	-1.19231	0.000149373	0.012579	-1.20072	0.000150476	0.0130941	-1.20099
18516367	chr11:18516367:CAG:C	3.5128e-05	-1.91869e-10	-0.837292	0.000212617	-1.91869e-10	-0.835098	0.000214185	-1.91869e-10	-0.834851
18516493	chr11:18516493:T:C	7.73066e-06	-1.47344	-0.877658	4.56009e-05	-1.51197	-0.862694	4.59237e-05	-1.51167	-0.863044
18516504	chr11:18516504:C:T	1.68801e-05	-0.26101	-1.30914	7.33664e-05	-0.590426	-1.3087	7.39321e-05	-0.589753	-1.30879
18516802	chr11:18516802:G:A	1.72764e-05	-1.54695	-6.68817e-10	0.000107406	-1.51798	-6.68817e-10	0.000108175	-1.51794	-6.68817e-10
18516903	chr11:18516903:T:C	2.09503e-05	-1.91869e-10	-1.35414	0.000126288	-1.91869e-10	-1.35602	0.000127192	-1.91869e-10	-1.35599
18516940	chr11:18516940:T:C	2.18003e-05	-1.91869e-10	-1.31436	0.000131473	-1.91869e-10	-1.31579	0.000132412	-1.91869e-10	-1.31578
18517591	chr11:18517591:T:C	1.71037e-05	-0.247793	-1.3092	7.06509e-05	-0.625148	-1.31169	7.10867e-05	-0.626436	-1.31136
18518037	chr11:18518037:A:G	1.84296e-05	-1.48233	-6.68817e-10	0.000104799	-1.54255	-6.68817e-10	0.000105549	-1.54252	-6.68817e-10
18518492	chr11:18518492:T:C	3.61976e-05	-1.91869e-10	-0.807298	0.00022487	-1.91869e-10	-0.77907	0.000226545	-1.91869e-10	-0.778751
18518667	chr11:18518667:T:C	0.00046018	2.82978	-1.09446	0.000126555	-0.167227	-1.18669	0.000127109	-0.169505	-1.18714
18519027	chr11:18519027:T:G	9.74347e-06	-1.36921	-0.750481	4.98454e-05	-1.55243	-0.733238	5.01856e-05	-1.55233	-0.733636
18519202	chr11:18519202:A:T	1.82167e-05	-0.183855	-1.3101	7.46773e-05	-0.56876	-1.31265	7.51366e-05	-0.570066	-1.31232
18519660	chr11:18519660:CTGGA:C	5.39314e-06	-1.39615	-1.31501	4.13945e-05	-1.15496	-1.31648	4.17227e-05	-1.15435	-1.3163
18519837	chr11:18519837:A:AAATAAAGT	3.61364e-05	-1.91869e-10	-0.808989	0.000224479	-1.91869e-10	-0.780807	0.000226152	-1.91869e-10	-0.780488
18520107	chr11:18520107:G:A	3.14402e-05	-1.91869e-10	-0.948203	0.00019538	-1.91869e-10	-0.919645	0.000196826	-1.91869e-10	-0.919375
18520139	chr11:18520139:C:G	3.59005e-05	-1.91869e-10	-0.815537	0.00022299	-1.91869e-10	-0.787464	0.000224651	-1.91869e-10	-0.787147
18520256	chr11:18520256:C:T	3.61364e-05	-1.91869e-10	-0.808989	0.000224479	-1.91869e-10	-0.780807	0.000226152	-1.91869e-10	-0.780488
18520508	chr11:18520508:G:A	6.69873e-05	-0.191787	-6.68817e-10	0.0002615	-0.628156	-6.68817e-10	0.000263146	-0.628984	-6.68817e-10
18520680	chr11:18520680:A:G	7.54478e-06	-1.20573	-1.16971	9.36116e-05	-0.486892	-1.16854	9.43307e-05	-0.486447	-1.16844
18520699	chr11:18520699:T:A	1.68178e-05	-0.282116	-1.29173	6.98473e-05	-0.653747	-1.29453	7.02832e-05	-0.655014	-1.29415
18520743	chr11:18520743:A:G	3.59229e-05	-1.91869e-10	-0.814915	0.000223115	-1.91869e-10	-0.786905	0.000224776	-1.91869e-10	-0.786588
18520887	chr11:18520887:T:C	6.608e-06	-1.38207	-1.12594	6.98452e-05	-0.824017	-1.12429	7.03599e-05	-0.823699	-1.12437
18520900	chr11:18520900:C:G	2.83202e-05	-1.91869e-10	-1.05272	0.000168984	-1.91869e-10	-1.06479	0.000170307	-1.91869e-10	-1.06409
18520939	chr11:18520939:G:A	0.000114859	-1.91869e-10	0.347415	0.000634623	-1.91869e-10	0.258441	0.000637904	-1.91869e-10	0.256495
18521075	chr11:18521075:T:C	2.92182e-05	-1.91869e-10	-1.0215	0.000181156	-1.91869e-10	-0.99523	0.000182494	-1.91869e-10	-0.994976
18521082	chr11:18521082:A:C	2.9274e-05	-1.91869e-10	-1.01959	0.000181508	-1.91869e-10	-0.993289	0.000182849	-1.91869e-10	-0.993035
18521323	chr11:18521323:C:A	7.0561e-06	-1.21746	-1.22494	8.83057e-05	-0.490489	-1.2233	8.89895e-05	-0.489999	-1.22318
18521584	chr11:18521584:T:G	4.78051e-05	-1.91869e-10	-0.529158	0.000299315	-1.91869e-10	-0.493093	0.000301527	-1.91869e-10	-0.492833
18522016	chr11:18522016:G:A	2.17746e-05	-1.91869e-10	-1.31555	0.00013152	-1.91869e-10	-1.31543	0.000132456	-1.91869e-10	-1.31544
18522104	chr11:18522104:C:T	6.88366e-05	-1.91869e-10	-0.164555	0.00038644	-1.91869e-10	-0.237615	0.000388569	-1.91869e-10	-0.239224
18522243	chr11:18522243:T:C	1.84464e-05	-0.169557	-1.31187	7.53012e-05	-0.558811	-1.31428	7.57617e-05	-0.560143	-1.31396
18522306	chr11:18522306:C:A	7.50623e-06	-1.26528	-1.11528	8.88174e-05	-0.594129	-1.11388	8.9496e-05	-0.593728	-1.11377
18522328	chr11:18522328:T:C	5.27291e-05	-1.91869e-10	-0.431123	0.000330804	-1.91869e-10	-0.393063	0.000333254	-1.91869e-10	-0.392789
18523177	chr11:18523177:A:G	5.22619e-05	-1.91869e-10	-0.440021	0.000327807	-1.91869e-10	-0.402165	0.000330234	-1.91869e-10	-0.401893
18523537	chr11:18523537:T:C	5.38856e-05	-1.91869e-10	-0.409427	0.000338203	-1.91869e-10	-0.370945	0.000340708	-1.91869e-10	-0.370667
18523641	chr11:18523641:T:A	2.07418e-05	-1.91869e-10	-1.36414	0.000127803	-1.91869e-10	-1.3441	0.000128721	-1.91869e-10	-1.34405
18523686	chr11:18523686:G:C	0.00013121	0.480513	-6.68817e-10	0.00026918	-0.599212	-6.68817e-10	0.000270959	-0.599725	-6.68817e-10
18523931	chr11:18523931:C:T	2.59447e-05	-1.91869e-10	-1.14032	0.000160396	-1.91869e-10	-1.11694	0.000161662	-1.91869e-10	-1.11618
18524129	chr11:18524129:T:C	4.8155e-05	-1.91869e-10	-0.521864	0.000291054	-1.91869e-10	-0.52108	0.000293248	-1.91869e-10	-0.520677
18524374	chr11:18524374:A:C	2.25671e-05	-1.91869e-10	-1.2798	0.000137558	-1.91869e-10	-1.27055	0.00013854	-1.91869e-10	-1.27054
18524792	chr11:18524792:T:C	2.07907e-05	-1.91869e-10	-1.36178	0.000125623	-1.91869e-10	-1.3613	0.00012652	-1.91869e-10	-1.3613
18525047	chr11:18525047:G:T	3.59533e-05	-1.91869e-10	-0.814069	0.000223308	-1.91869e-10	-0.786038	0.000224972	-1.91869e-10	-0.78572
18525160	chr11:18525160:T:C	5.25581e-05	-1.91869e-10	-0.434371	0.000329713	-1.91869e-10	-0.396369	0.000332154	-1.91869e-10	-0.396094
18525785	chr11:18525785:G:A	8.97443e-06	-1.40042	-0.801492	4.76435e-05	-1.54605	-0.784796	4.79718e-05	-1.5459	-0.785182
18526254	chr11:18526254:G:A	1.13574e-05	-0.620509	-1.34591	3.79199e-05	-1.21126	-1.34785	3.81843e-05	-1.21142	-1.34785
18526648	chr11:18526648:C:G	9.35399e-06	-1.3335	-0.826991	4.60027e-05	-1.55491	-0.810984	4.63176e-05	-1.55484	-0.811331
18527027	chr11:18527027:T:C	2.0738e-05	-1.91869e-10	-1.36432	0.000125271	-1.91869e-10	-1.36411	0.000126162	-1.91869e-10	-1.36413
18527094	chr11:18527094:T:C	2.08426e-05	-1.91869e-10	-1.35929	0.000125653	-1.91869e-10	-1.36106	0.000126548	-1.91869e-10	-1.36108
18527334	chr11:18527334:A:G	1.27988e-05	-0.514834	-1.33211	4.07652e-05	-1.14935	-1.33741	4.10502e-05	-1.14957	-1.33733
18527338	chr11:18527338:C:T	4.91748e-05	-1.91869e-10	-0.500909	0.000308096	-1.91869e-10	-0.46418	0.000310377	-1.91869e-10	-0.463905
18527342	chr11:18527342:C:T	2.44066e-05	-1.20144	-6.68817e-10	0.000173708	-1.03722	-6.68817e-10	0.000174922	-1.03736	-6.68817e-10
18527410	chr11:18527410:C:CT	4.38619e-05	-1.91869e-10	-0.615244	0.00027412	-1.91869e-10	-0.581024	0.000276149	-1.91869e-10	-0.580754
18527416	chr11:18527416:G:C	9.52422e-06	-1.21485	-0.9276	0.000114958	-0.526821	-0.923205	0.000115841	-0.526395	-0.923084
18527549	chr11:18527549:T:C	3.49233e-05	-1.91869e-10	-0.843135	0.000216736	-1.91869e-10	-0.815911	0.000218348	-1.91869e-10	-0.815605
18528676	chr11:18528676:G:A	2.33459e-05	-1.91869e-10	-1.24587	0.000140794	-1.91869e-10	-1.24729	0.000141808	-1.91869e-10	-1.24722
18528684	chr11:18528684:G:A	1.44579e-05	-1.13257	-0.592483	0.000125315	-0.78124	-0.582523	0.000126226	-0.780445	-0.583178
18529146	chr11:18529146:A:G	1.93914e-05	-1.43146	-6.68817e-10	0.000106355	-1.5278	-6.68817e-10	0.000107107	-1.52787	-6.68817e-10
18529253	chr11:18529253:G:T	1.13127e-05	-0.606397	-1.36397	4.72942e-05	-0.974474	-1.36373	4.76524e-05	-0.974032	-1.36373
18529845	chr11:18529845:G:A	4.57968e-05	0.564846	-1.13692	0.000171796	0.0714197	-1.1197	0.000173068	0.07166	-1.11967
18529908	chr11:18529908:C:T	3.14908e-05	-1.91869e-10	-0.946596	0.000195704	-1.91869e-10	-0.917987	0.000197152	-1.91869e-10	-0.917717
18529965	chr11:18529965:G:A	5.94767e-06	-1.33656	-1.27673	4.72164e-05	-1.06168	-1.27817	4.7597e-05	-1.06099	-1.27793
18530573	chr11:18530573:CAG:C	2.16443e-05	-1.91869e-10	-1.32155	0.000130543	-1.91869e-10	-1.32288	0.000131472	-1.91869e-10	-1.3229
18530749	chr11:18530749:G:A	2.07392e-05	-1.91869e-10	-1.36427	0.000125287	-1.91869e-10	-1.36398	0.000126178	-1.91869e-10	-1.364
18531296	chr11:18531296:T:C	2.17603e-05	-1.91869e-10	-1.3162	0.000131236	-1.91869e-10	-1.3176	0.000132172	-1.91869e-10	-1.31759
18531352	chr11:18531352:T:C	6.93877e-05	1.14491	-1.30149	0.000311324	0.844649	-1.2984	0.000312993	0.843168	-1.29868
18531592	chr11:18531592:T:C	2.07382e-05	-1.91869e-10	-1.36431	0.000125254	-1.91869e-10	-1.36424	0.000126146	-1.91869e-10	-1.36425
18532411	chr11:18532411:A:G	3.14908e-05	-1.91869e-10	-0.946596	0.000195704	-1.91869e-10	-0.917987	0.000197152	-1.91869e-10	-0.917717
18533477	chr11:18533477:ACAGT:A	8.54599e-06	-1.41909	-0.831736	8.71637e-05	-0.899853	-0.82695	8.78269e-05	-0.899507	-0.826819
18533779	chr11:18533779:C:T	1.89938e-05	-0.175205	-1.27697	7.35876e-05	-0.615681	-1.28043	7.40427e-05	-0.617021	-1.28003
18534354	chr11:18534354:C:G	1.8954e-05	-0.157502	-1.29677	7.32645e-05	-0.600681	-1.29983	7.37138e-05	-0.60202	-1.29948
18534741	chr11:18534741:G:A	1.88566e-05	-0.176079	-1.28335	7.31039e-05	-0.616011	-1.2867	7.35556e-05	-0.617339	-1.28631
18535077	chr11:18535077:A:G	5.30285e-05	-1.91869e-10	-0.425461	0.000332856	-1.91869e-10	-0.386882	0.000335324	-1.91869e-10	-0.386597
18535623	chr11:18535623:T:C	2.12527e-05	-1.91869e-10	-1.3398	0.000128577	-1.91869e-10	-1.33807	0.000129495	-1.91869e-10	-1.33805
18536058	chr11:18536058:C:T	4.40607e-05	-0.610721	-6.68817e-10	0.000180978	-0.996214	-6.68817e-10	0.000182174	-0.996732	-6.68817e-10
18536278	chr11:18536278:T:A	4.43684e-05	0.357558	-0.961321	0.00017341	-0.112134	-0.926797	0.000174753	-0.111902	-0.926418
18537095	chr11:18537095:T:C	1.67279e-05	-0.292571	-1.28664	6.61425e-05	-0.712913	-1.28987	6.65555e-05	-0.714169	-1.28949
18537162	chr11:18537162:G:A	2.23134e-05	-1.91869e-10	-1.2911	0.000135775	-1.91869e-10	-1.28359	0.000136759	-1.91869e-10	-1.28348
18537329	chr11:18537329:T:A	1.29787e-05	-0.733614	-1.09936	4.81875e-05	-1.24077	-1.07873	4.84811e-05	-1.24115	-1.07937
18537331	chr11:18537331:T:A	2.18842e-05	-1.31052	-6.68817e-10	0.000141136	-1.24486	-6.68817e-10	0.000142192	-1.24451	-6.68817e-10
18537388	chr11:18537388:A:G	1.07213e-05	-1.41078	-0.613284	5.82553e-05	-1.53806	-0.591697	5.86549e-05	-1.53786	-0.592164
18537471	chr11:18537471:C:T	3.24153e-05	-1.91869e-10	-0.917659	0.00019605	-1.91869e-10	-0.916222	0.000197494	-1.91869e-10	-0.915986
18537776	chr11:18537776:C:T	2.07446e-05	-1.91869e-10	-1.36401	0.000125281	-1.91869e-10	-1.36403	0.000126176	-1.91869e-10	-1.36402
18538084	chr11:18538084:C:T	2.09241e-05	-1.91869e-10	-1.35539	0.000126156	-1.91869e-10	-1.35707	0.000127057	-1.91869e-10	-1.35705
18538264	chr11:18538264:T:C	6.14309e-06	-1.28179	-1.29917	5.0049e-05	-0.98113	-1.30046	5.04536e-05	-0.980382	-1.30026
18538301	chr11:18538301:C:T	1.7885e-05	-1.51233	-6.68817e-10	0.000136434	-1.27875	-6.68817e-10	0.000137287	-1.27962	-6.68817e-10
18538387	chr11:18538387:T:C	4.21822e-05	0.0707399	-0.725032	0.000147684	-0.507861	-0.691656	0.000148692	-0.508232	-0.691585
18538754	chr11:18538754:G:A	4.34782e-05	0.541667	-1.1657	0.000163188	0.050016	-1.1497	0.000164396	0.0502578	-1.14967
18539992	chr11:18539992:A:C	1.18337e-05	-1.39115	-0.534187	6.26855e-05	-1.54577	-0.510694	6.31148e-05	-1.54561	-0.511125
18540220	chr11:18540220:T:C	7.4861e-05	-1.91869e-10	-0.0806567	0.000419257	-1.91869e-10	-0.156106	0.000421541	-1.91869e-10	-0.157776
18540644	chr11:18540644:C:T	1.46369e-05	-0.34981	-1.36293	5.86811e-05	-0.759119	-1.36335	5.903e-05	-0.76034	-1.36331
18540794	chr11:18540794:G:A	3.14908e-05	-1.91869e-10	-0.946596	0.000195704	-1.91869e-10	-0.917987	0.000197152	-1.91869e-10	-0.917717
18541285	chr11:18541285:C:A	5.5229e-05	-1.91869e-10	-0.384801	0.000346976	-1.91869e-10	-0.345335	0.000349549	-1.91869e-10	-0.345049
18541435	chr11:18541435:C:T	9.83442e-06	-0.777965	-1.33244	3.49913e-05	-1.30445	-1.33504	3.52358e-05	-1.30459	-1.33504
18541545	chr11:18541545:A:G	1.80588e-05	-0.209785	-1.29287	7.04229e-05	-0.644028	-1.29604	7.08579e-05	-0.645335	-1.29568
18542018	chr11:18542018:A:G	5.25121e-05	-0.435246	-6.68817e-10	0.000428927	-0.133304	-6.68817e-10	0.000431956	-0.133371	-6.68817e-10
18542096	chr11:18542096:G:A	2.22406e-05	-1.91869e-10	-1.29437	0.000135446	-1.91869e-10	-1.28602	0.000136413	-1.91869e-10	-1.28601
18542245	chr11:18542245:G:A	3.18526e-05	-1.91869e-10	-0.935171	0.000198028	-1.91869e-10	-0.90618	0.000199495	-1.91869e-10	-0.905907
18542358	chr11:18542358:G:A	9.99794e-06	-0.943981	-1.14993	4.62119e-05	-1.23021	-1.13114	4.65198e-05	-1.23067	-1.13114
18542514	chr11:18542514:G:C	1.22626e-05	-1.3614	-0.528343	6.26897e-05	-1.55201	-0.504379	6.31144e-05	-1.55191	-0.504831
18542633	chr11:18542633:A:G	2.6544e-05	-1.11748	-6.68817e-10	0.000229091	-0.760472	-6.68817e-10	0.000230909	-0.759668	-6.68817e-10
18542998	chr11:18542998:T:A	3.16634e-05	-1.91869e-10	-0.94113	0.000196935	-1.91869e-10	-0.911717	0.000198393	-1.91869e-10	-0.911442
18543039	chr11:18543039:C:T	1.07154e-05	-0.940156	-1.08445	4.95956e-05	-1.22749	-1.0632	4.99259e-05	-1.22795	-1.0632
18543182	chr11:18543182:C:T	8.8282e-06	-1.28981	-0.928529	0.000100191	-0.66325	-0.924264	0.000100956	-0.662871	-0.924142
18543290	chr11:18543290:T:C	1.2567e-05	-1.34983	-0.51539	6.34194e-05	-1.55368	-0.491136	6.38482e-05	-1.5536	-0.491583
18543380	chr11:18543380:A:G	9.79639e-06	-0.777382	-1.33689	3.48732e-05	-1.30358	-1.33929	3.51168e-05	-1.30372	-1.33929
18543727	chr11:18543727:T:C	0.000365815	-1.91869e-10	1.50584	0.00247331	-1.91869e-10	1.61872	0.00249421	-1.91869e-10	1.62003
18544030	chr11:18544030:A:G	9.16215e-06	-1.26372	-0.917489	0.000106245	-0.615675	-0.913165	0.000107059	-0.615269	-0.913042
18544145	chr11:18544145:T:C	4.05532e-05	-1.91869e-10	-0.693676	0.000245366	-1.91869e-10	-0.691838	0.000247141	-1.91869e-10	-0.691737
18544267	chr11:18544267:T:C	1.83058e-05	-1.48907	-6.68817e-10	0.000110253	-1.49182	-6.68817e-10	0.000111036	-1.49184	-6.68817e-10
18545077	chr11:18545077:T:A	4.74232e-06	-1.55603	-1.28373	2.90424e-05	-1.55242	-1.27342	2.92489e-05	-1.55246	-1.27339
18545255	chr11:18545255:T:C	3.12758e-05	-1.91869e-10	-0.953445	0.000194318	-1.91869e-10	-0.925096	0.000195756	-1.91869e-10	-0.924827
18545271	chr11:18545271:C:A	1.95292e-05	-1.42438	-6.68817e-10	0.000106771	-1.5239	-6.68817e-10	0.000107525	-1.52397	-6.68817e-10
18545938	chr11:18545938:TTCAG:T	2.07995e-05	-1.91869e-10	-1.36136	0.000125605	-1.91869e-10	-1.36145	0.000126506	-1.91869e-10	-1.3614
18546078	chr11:18546078:A:T	8.80346e-06	-1.28844	-0.932707	9.99214e-05	-0.661307	-0.9289	0.000100685	-0.660931	-0.928768
18546632	chr11:18546632:G:A	3.14183e-05	-1.91869e-10	-0.948898	0.000195239	-1.91869e-10	-0.920365	0.000196684	-1.91869e-10	-0.920095
18547617	chr11:18547617:A:G	9.09331e-06	-1.27609	-0.912658	0.00010436	-0.637836	-0.908913	0.000105161	-0.637434	-0.908765
18547798	chr11:18547798:T:C	1.20249e-05	-1.3382	-0.571113	5.98342e-05	-1.5549	-0.548116	6.02396e-05	-1.55483	-0.548533
18547837	chr11:18547837:A:G	1.15836e-05	-1.35915	-0.587546	5.90006e-05	-1.55229	-0.564749	5.94028e-05	-1.55219	-0.565157
18547845	chr11:18547845:G:A	0.000620414	3.28519	-1.2511	0.000140702	0.0614202	-1.30937	0.000141321	0.0589491	-1.30961
18548754	chr11:18548754:A:G	3.23478e-05	-1.91869e-10	-0.919742	0.000195634	-1.91869e-10	-0.918345	0.000197075	-1.91869e-10	-0.918111
18548756	chr11:18548756:G:C	8.86254e-06	-1.28726	-0.927196	0.000100708	-0.659087	-0.923278	0.00010148	-0.658693	-0.923142
18548959	chr11:18548959:A:T	2.61458e-05	-1.1326	-6.68817e-10	0.000224468	-0.780858	-6.68817e-10	0.000226248	-0.780064	-6.68817e-10
18549052	chr11:18549052:A:G	1.98312e-05	-0.131212	-1.27782	7.62085e-05	-0.579814	-1.2813	7.66796e-05	-0.581166	-1.28089
18549244	chr11:18549244:G:A	1.0231e-05	-0.742324	-1.32855	3.58376e-05	-1.28423	-1.33136	3.60878e-05	-1.28438	-1.33136
18549247	chr11:18549247:G:A	2.02453e-05	-1.38837	-6.68817e-10	0.000132831	-1.30552	-6.68817e-10	0.00013381	-1.30527	-6.68817e-10
18549639	chr11:18549639:G:A	1.27606e-05	-0.485912	-1.36402	5.19624e-05	-0.880277	-1.36379	5.23576e-05	-0.879804	-1.36379
18549782	chr11:18549782:T:C	1.98827e-05	-0.12158	-1.28486	7.6278e-05	-0.572004	-1.2882	7.67468e-05	-0.573361	-1.28782
18549967	chr11:18549967:G:A	2.00404e-05	-0.122537	-1.276	7.68962e-05	-0.572587	-1.27955	7.73705e-05	-0.573944	-1.27914
18550409	chr11:18550409:TCAC:T	6.40752e-05	-0.236232	-6.68817e-10	0.000247906	-0.681542	-6.68817e-10	0.000249489	-0.682277	-6.68817e-10
18550596	chr11:18550596:A:G	3.14909e-05	-1.91869e-10	-0.94659	0.000195705	-1.91869e-10	-0.917983	0.000197153	-1.91869e-10	-0.917713
18550613	chr11:18550613:T:C	1.25726e-05	-1.33537	-0.529397	6.23983e-05	-1.5552	-0.505849	6.282e-05	-1.55514	-0.506278
18550995	chr11:18550995:T:A	4.35299e-05	0.0739504	-0.696793	0.0001532	-0.497573	-0.665271	0.000154253	-0.49794	-0.66516
18551686	chr11:18551686:A:G	7.32153e-05	-1.91869e-10	-0.102886	0.000410192	-1.91869e-10	-0.177964	0.000412433	-1.91869e-10	-0.17962
18551742	chr11:18551742:T:G	4.81315e-05	-1.91869e-10	-0.522352	0.000272827	-1.91869e-10	-0.585752	0.000274391	-1.91869e-10	-0.587141
18552118	chr11:18552118:G:A	1.04453e-05	-0.922356	-1.12778	4.80551e-05	-1.21411	-1.10813	4.83747e-05	-1.21459	-1.10813
18552558	chr11:18552558:A:T	8.08724e-06	-1.36863	-0.93737	8.61232e-05	-0.80759	-0.931222	8.67778e-05	-0.807213	-0.93113
18552583	chr11:18552583:T:C	2.02805e-05	-0.346054	-1.04058	8.00412e-05	-0.770538	-1.04151	8.05258e-05	-0.771834	-1.04128
18552884	chr11:18552884:G:T	8.69401e-06	-1.35229	-0.881365	9.33125e-05	-0.782188	-0.876448	9.40198e-05	-0.781857	-0.876331
18553182	chr11:18553182:C:T	5.48545e-05	-1.91869e-10	-0.391606	0.000344434	-1.91869e-10	-0.352687	0.000346993	-1.91869e-10	-0.352391
18553390	chr11:18553390:C:T	6.6546e-05	1.12262	-1.32102	0.000299121	0.824918	-1.31866	0.000300743	0.823451	-1.31889
18553766	chr11:18553766:T:C	7.83098e-06	-1.55491	-0.783294	5.02997e-05	-1.50013	-0.776463	5.05847e-05	-1.50043	-0.777613
18553859	chr11:18553859:C:T	1.42864e-05	-1.37474	-0.362241	7.28193e-05	-1.54855	-0.358059	7.3383e-05	-1.54841	-0.357588
18553979	chr11:18553979:G:T	2.257e-05	-1.91869e-10	-1.27967	0.00013779	-1.91869e-10	-1.26886	0.000138715	-1.91869e-10	-1.26927
18554119	chr11:18554119:C:T	8.46304e-06	-1.2906	-0.969979	9.61771e-05	-0.662303	-0.966096	9.69115e-05	-0.661917	-0.965978
18554125	chr11:18554125:T:C	0.000180829	0.80126	-6.68817e-10	0.000725068	0.391676	-6.68817e-10	0.000731206	0.393001	-6.68817e-10
18554269	chr11:18554269:T:C	6.46479e-05	-0.227335	-6.68817e-10	0.000200861	-0.891976	-6.68817e-10	0.000202092	-0.892972	-6.68817e-10
18554731	chr11:18554731:C:T	0.000105925	0.266439	-6.68817e-10	0.000641244	0.268819	-6.68817e-10	0.000645569	0.268439	-6.68817e-10
18554788	chr11:18554788:CATATGT:C	5.30285e-05	-1.91869e-10	-0.425461	0.000332856	-1.91869e-10	-0.386882	0.000335324	-1.91869e-10	-0.386597
18555014	chr11:18555014:T:G	5.30127e-05	-1.91869e-10	-0.425758	0.000332755	-1.91869e-10	-0.387184	0.000335222	-1.91869e-10	-0.3869
18555244	chr11:18555244:G:A	4.31639e-05	0.585011	-1.2163	0.000160686	0.089076	-1.20422	0.000161871	0.0893361	-1.20423
18555361	chr11:18555361:G:A	1.59857e-05	-0.260355	-1.36424	6.23125e-05	-0.698076	-1.36435	6.26728e-05	-0.699414	-1.36435
18555412	chr11:18555412:C:T	2.08489e-05	-1.91869e-10	-1.35899	0.000125841	-1.91869e-10	-1.35957	0.00012675	-1.91869e-10	-1.35948
18556140	chr11:18556140:G:A	5.30285e-05	-1.91869e-10	-0.425461	0.000332856	-1.91869e-10	-0.386882	0.000335324	-1.91869e-10	-0.386597
18558069	chr11:18558069:T:C	5.28762e-05	-1.91869e-10	-0.428337	0.000331879	-1.91869e-10	-0.38982	0.00033434	-1.91869e-10	-0.389537
18558110	chr11:18558110:A:G	5.67864e-05	-1.91869e-10	-0.356993	0.000356934	-1.91869e-10	-0.317038	0.000359584	-1.91869e-10	-0.316745
18558391	chr11:18558391:T:A	3.61183e-05	-1.91869e-10	-0.809491	0.000224366	-1.91869e-10	-0.781311	0.000226038	-1.91869e-10	-0.780992
18558392	chr11:18558392:C:T	3.61364e-05	-1.91869e-10	-0.808989	0.000224479	-1.91869e-10	-0.780807	0.000226152	-1.91869e-10	-0.780488
18558511	chr11:18558511:T:C	1.35384e-05	-1.40639	-0.384369	7.17946e-05	-1.54054	-0.380245	7.23545e-05	-1.54035	-0.379771
18558647	chr11:18558647:G:A	1.71679e-05	-1.55325	-6.68817e-10	0.000103582	-1.55423	-6.68817e-10	0.000104319	-1.55424	-6.68817e-10
18559121	chr11:18559121:A:G	1.47999e-05	-1.38098	-0.320689	7.59654e-05	-1.54756	-0.316756	7.65548e-05	-1.54741	-0.316276
18559179	chr11:18559179:G:C	0.000106203	-1.91869e-10	0.269062	0.000588706	-1.91869e-10	0.183336	0.000591773	-1.91869e-10	0.181429
18559217	chr11:18559217:GAGA:G	2.0846e-05	-1.91869e-10	-1.35913	0.000126062	-1.91869e-10	-1.35782	0.000126948	-1.91869e-10	-1.35791
18559321	chr11:18559321:G:C	1.94569e-05	-0.404321	-1.02377	7.76213e-05	-0.818156	-1.02459	7.80939e-05	-0.819422	-1.02436
18559663	chr11:18559663:AAAT:A	5.30285e-05	-1.91869e-10	-0.425461	0.000332856	-1.91869e-10	-0.386882	0.000335324	-1.91869e-10	-0.386597
18561164	chr11:18561164:C:T	2.19722e-05	-1.91869e-10	-1.30651	0.000133829	-1.91869e-10	-1.29803	0.000134789	-1.91869e-10	-1.29798
18561203	chr11:18561203:G:A	3.42712e-05	-1.91869e-10	-0.861985	0.000213387	-1.91869e-10	-0.831482	0.00021497	-1.91869e-10	-0.831194
18561267	chr11:18561267:A:G	1.52396e-05	-0.308148	-1.36424	5.99538e-05	-0.737105	-1.36391	6.03021e-05	-0.738409	-1.36392
18561536	chr11:18561536:G:A	1.53427e-05	-0.301338	-1.36431	6.02717e-05	-0.731658	-1.36407	6.06214e-05	-0.73297	-1.36408
18561613	chr11:18561613:G:A	2.07377e-05	-1.91869e-10	-1.36434	0.000125242	-1.91869e-10	-1.36434	0.000126135	-1.91869e-10	-1.36434
18561711	chr11:18561711:G:A	8.80988e-06	-1.31557	-0.904848	9.80172e-05	-0.708898	-0.900549	9.87631e-05	-0.708545	-0.900425
18561714	chr11:18561714:T:C	5.44541e-05	-1.91869e-10	-0.398932	0.000342049	-1.91869e-10	-0.359637	0.000344587	-1.91869e-10	-0.359348
18561810	chr11:18561810:G:C	1.68944e-05	-0.24395	-1.32536	6.5128e-05	-0.69741	-1.32083	6.54982e-05	-0.698776	-1.32089
18561822	chr11:18561822:A:T	1.48824e-05	-0.332077	-1.36403	5.86608e-05	-0.758516	-1.3643	5.90028e-05	-0.759808	-1.3643
18562203	chr11:18562203:A:C	5.06167e-05	-1.91869e-10	-0.472008	0.000306359	-1.91869e-10	-0.469833	0.000308587	-1.91869e-10	-0.469691
18562257	chr11:18562257:G:C	1.52727e-05	-0.306446	-1.36378	6.01052e-05	-0.734325	-1.36417	6.04555e-05	-0.735622	-1.36417
18562267	chr11:18562267:G:T	5.16269e-05	-1.91869e-10	-0.452246	0.000323926	-1.91869e-10	-0.414076	0.000326326	-1.91869e-10	-0.413797
18562328	chr11:18562328:T:G	4.81379e-05	-1.91869e-10	-0.522219	0.000301628	-1.91869e-10	-0.485397	0.000303856	-1.91869e-10	-0.485139
18562984	chr11:18562984:C:T	1.73719e-05	-1.33384	-0.207598	8.4325e-05	-1.55539	-0.204523	8.49748e-05	-1.55533	-0.204005
18562988	chr11:18562988:G:A	5.59218e-05	-1.91869e-10	-0.372335	0.000351412	-1.91869e-10	-0.332631	0.00035402	-1.91869e-10	-0.332341
18563330	chr11:18563330:C:A	2.08023e-05	-1.91869e-10	-1.36122	0.0001259	-1.91869e-10	-1.3591	0.000126801	-1.91869e-10	-1.35907
18563417	chr11:18563417:T:C	5.1884e-05	-1.91869e-10	-0.447279	0.000325462	-1.91869e-10	-0.409346	0.000327877	-1.91869e-10	-0.409057
18563450	chr11:18563450:G:A	6.54314e-05	-1.91869e-10	-0.215288	0.000366778	-1.91869e-10	-0.289833	0.000368785	-1.91869e-10	-0.291479
18563542	chr11:18563542:G:A	9.32464e-06	-0.819751	-1.34388	8.82573e-05	-0.369817	-1.34452	8.89344e-05	-0.369282	-1.34451
18563565	chr11:18563565:T:G	5.30285e-05	-1.91869e-10	-0.425461	0.000332856	-1.91869e-10	-0.386882	0.000335324	-1.91869e-10	-0.386597
18563579	chr11:18563579:T:C	0.000114638	0.345486	-6.68817e-10	0.000407126	-0.185469	-6.68817e-10	0.000410284	-0.184845	-6.68817e-10
18563631	chr11:18563631:G:A	8.33136e-06	-1.31232	-0.963941	9.28828e-05	-0.703497	-0.959755	9.35894e-05	-0.703142	-0.959635
18563663	chr11:18563663:G:A	1.73456e-05	-1.54295	-6.68817e-10	0.000103973	-1.55046	-6.68817e-10	0.000104712	-1.55048	-6.68817e-10
18563866	chr11:18563866:G:A	5.30285e-05	-1.91869e-10	-0.425461	0.000332856	-1.91869e-10	-0.386882	0.000335324	-1.91869e-10	-0.386597
18564572	chr11:18564572:C:T	4.65217e-05	-1.91869e-10	-0.556371	0.000291206	-1.91869e-10	-0.520561	0.000293359	-1.91869e-10	-0.520296
18564575	chr11:18564575:C:T	1.65622e-05	-1.35717	-0.231994	8.27937e-05	-1.55183	-0.226408	8.34287e-05	-1.55173	-0.225976
18564828	chr11:18564828:AAC:A	2.79273e-05	-1.91869e-10	-1.06668	0.000171031	-1.91869e-10	-1.05275	0.000172126	-1.91869e-10	-1.05347
18565081	chr11:18565081:T:A	5.9404e-05	-1.91869e-10	-0.311927	0.000373663	-1.91869e-10	-0.271236	0.000376438	-1.91869e-10	-0.270942
18565266	chr11:18565266:A:G	5.30285e-05	-1.91869e-10	-0.425461	0.000332856	-1.91869e-10	-0.386882	0.000335324	-1.91869e-10	-0.386597
18565324	chr11:18565324:A:C	9.37636e-06	-0.800101	-1.358	3.3734e-05	-1.31686	-1.35922	3.39698e-05	-1.31701	-1.35921
18565522	chr11:18565522:C:T	5.30285e-05	-1.91869e-10	-0.425461	0.000332856	-1.91869e-10	-0.386882	0.000335324	-1.91869e-10	-0.386597
18565524	chr11:18565524:A:G	5.30285e-05	-1.91869e-10	-0.425461	0.000332856	-1.91869e-10	-0.386882	0.000335324	-1.91869e-10	-0.386597
18565692	chr11:18565692:G:A	1.19726e-05	-0.549649	-1.36402	4.93999e-05	-0.930452	-1.36419	4.97749e-05	-0.929996	-1.36419
18565994	chr11:18565994:A:G	4.36136e-05	-1.91869e-10	-0.620921	0.00027245	-1.91869e-10	-0.587135	0.000274463	-1.91869e-10	-0.586879
18566151	chr11:18566151:A:G	5.29993e-05	-1.91869e-10	-0.426011	0.000332683	-1.91869e-10	-0.387402	0.000335149	-1.91869e-10	-0.38712
18566623	chr11:18566623:C:T	2.07485e-05	-1.91869e-10	-1.36381	0.000125308	-1.91869e-10	-1.36381	0.000126201	-1.91869e-10	-1.36381
18566687	chr11:18566687:TTTAGAG:T	1.28341e-05	-0.850721	-0.993462	5.84343e-05	-1.15361	-0.973076	5.88363e-05	-1.15408	-0.972851
18566772	chr11:18566772:G:A	5.92905e-05	1.04964	-1.36348	0.00026701	0.756474	-1.36378	0.000268524	0.754997	-1.36375
18566869	chr11:18566869:T:C	0.000101555	-1.91869e-10	0.224308	0.000562621	-1.91869e-10	0.138016	0.000565582	-1.91869e-10	0.136162
18566896	chr11:18566896:G:T	5.87646e-05	-0.32275	-6.68817e-10	0.000258739	-0.638771	-6.68817e-10	0.000260784	-0.638002	-6.68817e-10
18567136	chr11:18567136:A:G	5.30285e-05	-1.91869e-10	-0.425461	0.000332856	-1.91869e-10	-0.386882	0.000335324	-1.91869e-10	-0.386597
18567202	chr11:18567202:C:A	9.66755e-06	-1.19657	-0.930947	0.00011413	-0.529737	-0.927518	0.000115003	-0.529363	-0.927375
18567484	chr11:18567484:C:T	5.24255e-05	-1.91869e-10	-0.436897	0.000328994	-1.91869e-10	-0.398551	0.000331433	-1.91869e-10	-0.398268
18567507	chr11:18567507:G:A	5.30285e-05	-1.91869e-10	-0.425461	0.000332856	-1.91869e-10	-0.386882	0.000335324	-1.91869e-10	-0.386597
18567538	chr11:18567538:A:C	1.50728e-05	-0.320649	-1.36275	5.96142e-05	-0.743212	-1.36348	5.99626e-05	-0.744499	-1.36347
18567689	chr11:18567689:C:T	1.45244e-05	-1.41034	-0.31012	7.71861e-05	-1.54218	-0.306192	7.77887e-05	-1.542	-0.305695
18567897	chr11:18567897:C:T	5.30285e-05	-1.91869e-10	-0.425461	0.000332856	-1.91869e-10	-0.386882	0.000335324	-1.91869e-10	-0.386597
18567951	chr11:18567951:C:T	4.57597e-05	0.444781	-1.01767	0.00017629	-0.0367415	-0.985718	0.000177651	-0.0365096	-0.985363
18568023	chr11:18568023:T:C	4.30463e-05	0.378185	-1.0122	0.000167309	-0.0947511	-0.979999	0.0001686	-0.094524	-0.979641
18568029	chr11:18568029:C:T	1.57442e-05	-0.277436	-1.36238	6.17292e-05	-0.708627	-1.36321	6.20881e-05	-0.709945	-1.3632
18568331	chr11:18568331:T:C	5.30285e-05	-1.91869e-10	-0.425461	0.000332856	-1.91869e-10	-0.386882	0.000335324	-1.91869e-10	-0.386597
18568458	chr11:18568458:C:T	1.27551e-05	-0.520643	-1.32971	4.06705e-05	-1.15374	-1.33534	4.09542e-05	-1.15398	-1.33526
18569098	chr11:18569098:G:A	3.23234e-05	-1.91869e-10	-0.920498	0.000200184	-1.91869e-10	-0.895351	0.00020167	-1.91869e-10	-0.895062
18569105	chr11:18569105:A:G	1.84493e-05	-1.48126	-6.68817e-10	0.000103863	-1.55151	-6.68817e-10	0.000104606	-1.55149	-6.68817e-10
18569266	chr11:18569266:C:T	1.83118e-05	-1.48875	-6.68817e-10	0.000105586	-1.53507	-6.68817e-10	0.000106356	-1.5349	-6.68817e-10
18569478	chr11:18569478:A:C	6.49091e-06	-1.16452	-1.36137	5.62612e-05	-0.801772	-1.36281	5.67173e-05	-0.800843	-1.36277
18569521	chr11:18569521:G:A	2.09421e-05	-1.91869e-10	-1.35453	0.000126462	-1.91869e-10	-1.35465	0.000127372	-1.91869e-10	-1.35458
18569628	chr11:18569628:T:C	1.79037e-05	-0.506968	-1.00431	4.15886e-05	-1.47103	-0.995733	4.19033e-05	-1.47152	-0.994805
18569629	chr11:18569629:TA:T	1.80514e-05	-0.509537	-0.993528	4.2013e-05	-1.47179	-0.984818	4.23317e-05	-1.47228	-0.983874
18569813	chr11:18569813:T:A	3.60598e-05	-1.91869e-10	-0.811111	0.000223995	-1.91869e-10	-0.782968	0.000225663	-1.91869e-10	-0.782649
18569828	chr11:18569828:T:G	6.65648e-06	-1.14152	-1.35917	5.81655e-05	-0.770151	-1.36115	5.86393e-05	-0.7692	-1.36109
18570015	chr11:18570015:G:A	1.96253e-05	-1.41947	-6.68817e-10	0.00012781	-1.34404	-6.68817e-10	0.00012875	-1.34382	-6.68817e-10
18570098	chr11:18570098:A:G	1.57662e-05	-0.275317	-1.36311	6.18352e-05	-0.706371	-1.36375	6.21949e-05	-0.707682	-1.36374
18570445	chr11:18570445:G:A	9.89903e-06	-0.768975	-1.33488	3.49102e-05	-1.30444	-1.33737	3.51541e-05	-1.30458	-1.33737
18570927	chr11:18570927:C:T	0.000230194	1.04263	-6.68817e-10	0.000965693	0.678256	-6.68817e-10	0.000971032	0.676665	-6.68817e-10
18571418	chr11:18571418:A:G	9.2392e-06	-1.25227	-0.920566	0.000104896	-0.62486	-0.916761	0.000105695	-0.624507	-0.916633
18571440	chr11:18571440:T:A	1.44591e-05	-1.40188	-0.323087	7.59662e-05	-1.54469	-0.319613	7.65579e-05	-1.54453	-0.319117
18571617	chr11:18571617:G:A	2.12945e-05	-1.91869e-10	-1.33784	0.000128836	-1.91869e-10	-1.33605	0.000129757	-1.91869e-10	-1.33603
18572167	chr11:18572167:C:T	0.00489327	5.17049	-1.07116	0.00174502	2.40735	-1.13741	0.00175015	2.40394	-1.13818
18572622	chr11:18572622:T:C	2.1043e-05	-1.34972	-6.68817e-10	0.000122057	-1.3901	-6.68817e-10	0.000122921	-1.39015	-6.68817e-10
18573681	chr11:18573681:T:A	2.07379e-05	-1.91869e-10	-1.36433	0.000125282	-1.91869e-10	-1.36403	0.000126175	-1.91869e-10	-1.36402
18573961	chr11:18573961:GC:G	8.56946e-06	-1.20038	-1.0477	0.000100833	-0.536486	-1.04464	0.000101601	-0.536133	-1.04451
18574368	chr11:18574368:C:T	6.56582e-06	-1.15127	-1.36314	5.6945e-05	-0.788526	-1.36398	5.74031e-05	-0.787637	-1.36396
18574829	chr11:18574829:T:C	2.96435e-05	-1.91869e-10	-1.00705	0.000183805	-1.91869e-10	-0.980717	0.00018516	-1.91869e-10	-0.980476
18574965	chr11:18574965:G:T	4.79001e-05	0.724165	-1.25134	0.000218194	0.437708	-1.24691	0.000219362	0.436338	-1.24731
18575033	chr11:18575033:G:A	7.96264e-06	-1.39793	-0.923602	7.90712e-05	-0.905506	-0.918736	7.96409e-05	-0.905258	-0.918908
18575212	chr11:18575212:CA:C	4.84194e-05	0.825535	-1.34192	0.000218654	0.533031	-1.34013	0.00021987	0.531651	-1.34031
18575765	chr11:18575765:G:A	5.57007e-06	-1.37181	-1.30708	2.94072e-05	-1.49708	-1.31627	2.96185e-05	-1.49728	-1.31602
18575844	chr11:18575844:A:AC	1.85811e-05	-0.527975	-0.94617	7.57313e-05	-0.920703	-0.946696	7.62022e-05	-0.921859	-0.946445
18576066	chr11:18576066:C:G	2.28235e-05	-1.91869e-10	-1.2685	0.000139947	-1.91869e-10	-1.25333	0.000141016	-1.91869e-10	-1.25282
18576112	chr11:18576112:T:C	2.10437e-05	-1.91869e-10	-1.34969	0.00012699	-1.91869e-10	-1.35048	0.000127894	-1.91869e-10	-1.35049
18576150	chr11:18576150:T:C	2.10995e-05	-1.91869e-10	-1.34704	0.000127542	-1.91869e-10	-1.34615	0.000128446	-1.91869e-10	-1.34619
18576908	chr11:18576908:C:T	4.31826e-05	-1.91869e-10	-0.630853	0.000260859	-1.91869e-10	-0.630611	0.000262758	-1.91869e-10	-0.630461
18577179	chr11:18577179:G:A	2.37027e-05	-1.2307	-6.68817e-10	0.000238521	-0.720132	-6.68817e-10	0.000240419	-0.719309	-6.68817e-10
18577191	chr11:18577191:C:A	9.58506e-05	-1.91869e-10	0.166501	0.000607936	-1.91869e-10	0.215479	0.000612426	-1.91869e-10	0.215734
18577453	chr11:18577453:T:C	3.05702e-05	-1.91869e-10	-0.976263	0.000189748	-1.91869e-10	-0.948891	0.00019115	-1.91869e-10	-0.948633
18577608	chr11:18577608:G:A	3.01841e-05	-1.91869e-10	-0.988974	0.000187273	-1.91869e-10	-0.962025	0.000188655	-1.91869e-10	-0.961772
18577968	chr11:18577968:T:G	3.06104e-05	-1.91869e-10	-0.974951	0.000190067	-1.91869e-10	-0.947213	0.000191472	-1.91869e-10	-0.946953
18578570	chr11:18578570:A:C	2.86094e-05	-1.91869e-10	-1.04255	0.000177198	-1.91869e-10	-1.01732	0.000178505	-1.91869e-10	-1.01708
18578708	chr11:18578708:A:G	3.3709e-05	-1.91869e-10	-0.878524	0.000200096	-1.91869e-10	-0.895791	0.000201663	-1.91869e-10	-0.895097
18578736	chr11:18578736:T:C	1.04169e-05	-0.967703	-1.08516	5.08045e-05	-1.19836	-1.06824	5.11772e-05	-1.19814	-1.06826
18578775	chr11:18578775:T:G	5.34627e-05	0.918152	-1.33546	0.000239687	0.6181	-1.33336	0.000240987	0.616609	-1.33356
18578985	chr11:18578985:A:C	2.08442e-05	-1.91869e-10	-1.35921	0.000125985	-1.91869e-10	-1.35843	0.000126884	-1.91869e-10	-1.35842
18579089	chr11:18579089:G:A	7.93351e-06	-0.962874	-1.36232	3.07394e-05	-1.40589	-1.36316	3.09549e-05	-1.40601	-1.36316
18579493	chr11:18579493:G:A	2.19983e-05	-1.91869e-10	-1.30532	0.000134515	-1.91869e-10	-1.29291	0.00013553	-1.91869e-10	-1.2925
18580242	chr11:18580242:A:G	3.05442e-05	-1.91869e-10	-0.977116	0.000189578	-1.91869e-10	-0.949789	0.000190979	-1.91869e-10	-0.949531
18580243	chr11:18580243:C:T	6.85497e-05	1.07407	-1.2428	0.000305587	0.766492	-1.23885	0.000307178	0.764956	-1.23922
18581139	chr11:18581139:G:A	2.08386e-05	-1.91869e-10	-1.35948	0.000125677	-1.91869e-10	-1.36088	0.000126576	-1.91869e-10	-1.36085
18581365	chr11:18581365:G:A	1.32445e-05	-0.547885	-1.26482	5.72293e-05	-0.891672	-1.25585	5.76317e-05	-0.891659	-1.25596
18581374	chr11:18581374:C:G	2.08027e-05	-1.91869e-10	-1.36121	0.000125403	-1.91869e-10	-1.36306	0.000126305	-1.91869e-10	-1.36299
18581422	chr11:18581422:G:A	2.86484e-05	0.206761	-1.24795	8.48815e-05	-0.4684	-1.28493	8.53912e-05	-0.469355	-1.2851
18581457	chr11:18581457:G:A	5.80814e-06	-1.27749	-1.35954	2.99526e-05	-1.43253	-1.36244	3.01605e-05	-1.43279	-1.36237
18581536	chr11:18581536:T:C	3.04376e-05	-1.91869e-10	-0.980612	0.000188901	-1.91869e-10	-0.95337	0.000190296	-1.91869e-10	-0.953113
18581785	chr11:18581785:G:A	1.28412e-05	-0.497452	-1.34618	5.22706e-05	-0.889292	-1.34886	5.2584e-05	-0.89046	-1.34882
18581903	chr11:18581903:T:C	2.42783e-05	-1.91869e-10	-1.20671	0.00014942	-1.91869e-10	-1.18783	0.000150582	-1.91869e-10	-1.18719
18582081	chr11:18582081:A:AG	1.34757e-05	-0.523486	-1.27191	5.79765e-05	-0.871288	-1.26326	5.83836e-05	-0.871289	-1.26337
18582730	chr11:18582730:C:T	2.212e-05	-1.91869e-10	-1.29981	0.000133111	-1.91869e-10	-1.30341	0.000134029	-1.91869e-10	-1.30364
18582849	chr11:18582849:T:TA	1.92487e-05	-1.43885	-6.68817e-10	0.000108926	-1.50392	-6.68817e-10	0.000109731	-1.50366	-6.68817e-10
18583841	chr11:18583841:G:A	1.96836e-05	-0.481698	-0.934807	7.97721e-05	-0.879834	-0.935583	8.02655e-05	-0.881045	-0.935309
18583855	chr11:18583855:T:G	4.75956e-05	-1.91869e-10	-0.533549	0.000298015	-1.91869e-10	-0.497447	0.000300221	-1.91869e-10	-0.497175
18584079	chr11:18584079:C:T	5.34878e-05	-1.91869e-10	-0.416837	0.000301636	-1.91869e-10	-0.48537	0.000303346	-1.91869e-10	-0.486819
18584091	chr11:18584091:C:G	5.30864e-05	0.902172	-1.32654	0.000240119	0.610617	-1.32407	0.000241427	0.609177	-1.3243
18584403	chr11:18584403:C:T	1.29145e-05	-0.482302	-1.35563	5.24801e-05	-0.87666	-1.3575	5.27934e-05	-0.877841	-1.35747
18584655	chr11:18584655:C:T	8.27387e-06	-0.920409	-1.36278	3.70337e-05	-1.22163	-1.36114	3.72762e-05	-1.22222	-1.36112
18584765	chr11:18584765:TG:T	0.000491406	1.80098	-6.68817e-10	0.00048304	-0.0144907	-6.68817e-10	0.000485912	-0.0156668	-6.68817e-10
18584970	chr11:18584970:T:C	2.39437e-05	-1.91869e-10	-1.22058	0.000146627	-1.91869e-10	-1.2067	0.000147594	-1.91869e-10	-1.20723
18585136	chr11:18585136:C:T	2.03484e-05	-0.51764	-0.865648	8.30556e-05	-0.908641	-0.866439	8.35737e-05	-0.90982	-0.866145
18585645	chr11:18585645:T:A	0.000456847	1.72806	-6.68817e-10	0.00322802	1.88503	-6.68817e-10	0.00325435	1.88605	-6.68817e-10
18585646	chr11:18585646:T:A	5.39267e-06	-1.36619	-1.34506	4.30562e-05	-1.08321	-1.34888	4.34e-05	-1.08248	-1.34876
18586199	chr11:18586199:A:T	2.01588e-05	-0.491958	-0.900692	8.17881e-05	-0.889066	-0.901393	8.22958e-05	-0.89026	-0.901114
18586293	chr11:18586293:T:C	1.95701e-05	-0.392461	-1.02983	7.79625e-05	-0.808795	-1.02957	7.84368e-05	-0.810062	-1.02934
18586872	chr11:18586872:TA:T	9.50596e-06	-0.930154	-1.21422	4.34854e-05	-1.22284	-1.19932	4.37759e-05	-1.22331	-1.19931
18587292	chr11:18587292:G:A	4.69653e-05	0.794152	-1.34103	0.000213525	0.50823	-1.33907	0.000214703	0.506819	-1.33926
18587464	chr11:18587464:G:A	2.08093e-05	-1.91869e-10	-1.36089	0.000125845	-1.91869e-10	-1.35954	0.000126746	-1.91869e-10	-1.35951
18587587	chr11:18587587:G:A	5.32895e-05	0.808934	-1.22949	0.000243374	0.525309	-1.2253	0.000244671	0.523909	-1.22569
18587774	chr11:18587774:G:A	4.61424e-06	-1.54875	-1.31839	2.80524e-05	-1.55406	-1.30645	2.82466e-05	-1.55406	-1.30666
18588170	chr11:18588170:T:C	1.49004e-05	-0.587062	-1.10784	6.81787e-05	-0.880716	-1.09174	6.8684e-05	-0.880417	-1.09176
18588193	chr11:18588193:ATC:A	8.43589e-06	-1.08751	-1.17629	7.49097e-05	-0.69866	-1.17965	7.55541e-05	-0.697673	-1.17917
18588494	chr11:18588494:C:T	5.7396e-05	0.972346	-1.31866	0.000256183	0.667063	-1.31576	0.000257564	0.665572	-1.316
18588818	chr11:18588818:C:A	9.30022e-05	0.711094	-0.57476	0.000290107	0.174506	-0.698847	0.000291527	0.173662	-0.700222
18589829	chr11:18589829:G:C	1.72286e-05	-1.54972	-6.68817e-10	0.000103377	-1.55621	-6.68817e-10	0.000104113	-1.55621	-6.68817e-10
18589869	chr11:18589869:T:A	2.04337e-05	-0.281956	-1.09715	8.59373e-05	-0.662045	-1.07893	8.65586e-05	-0.661918	-1.07895
18590230	chr11:18590230:A:G	2.63871e-05	-1.91869e-10	-1.12341	0.000162475	-1.91869e-10	-1.10406	0.00016367	-1.91869e-10	-1.10384
18590404	chr11:18590404:C:T	4.68609e-05	-1.55596	1.00686	0.000321016	-1.45745	1.03435	0.000322836	-1.45738	1.03283
18590852	chr11:18590852:G:A	7.52129e-06	-1.01767	-1.36088	8.08904e-05	-0.43792	-1.36358	8.1549e-05	-0.436884	-1.36361
18591490	chr11:18591490:G:A	4.04093e-05	-0.697229	-6.68817e-10	0.000108146	-1.51111	-6.68817e-10	0.000108878	-1.51147	-6.68817e-10
18591570	chr11:18591570:A:G	2.13002e-05	-1.91869e-10	-1.33757	0.00012578	-1.91869e-10	-1.36006	0.000126669	-1.91869e-10	-1.36012
18591647	chr11:18591647:G:A	3.09212e-05	-1.91869e-10	-0.964847	0.000184906	-1.91869e-10	-0.974743	0.000186348	-1.91869e-10	-0.974079
18591789	chr11:18591789:G:A	1.57432e-05	-0.275844	-1.36403	4.73384e-05	-0.976523	-1.36074	4.76258e-05	-0.977703	-1.36061
18591918	chr11:18591918:G:A	7.85718e-06	-1.0556	-1.27926	3.86291e-05	-1.27222	-1.26837	3.89092e-05	-1.2721	-1.26836
18591951	chr11:18591951:G:T	1.67558e-05	-0.215948	-1.36159	4.961e-05	-0.927023	-1.36338	4.99072e-05	-0.9282	-1.36333
18592161	chr11:18592161:A:G	2.10572e-05	-1.91869e-10	-1.34905	0.000127553	-1.91869e-10	-1.34606	0.000128457	-1.91869e-10	-1.3461
18592702	chr11:18592702:A:G	2.08977e-05	-1.91869e-10	-1.35665	0.000126152	-1.91869e-10	-1.3571	0.00012705	-1.91869e-10	-1.35711
18592788	chr11:18592788:CTG:C	2.24875e-05	-1.91869e-10	-1.28333	0.000135472	-1.91869e-10	-1.28582	0.000136446	-1.91869e-10	-1.28577
18592961	chr11:18592961:T:A	4.43776e-05	-1.14409	0.540538	0.000456297	-0.63118	0.559732	0.000459603	-0.630308	0.558977
18593229	chr11:18593229:C:T	2.61727e-05	-1.91869e-10	-1.13157	0.000159736	-1.91869e-10	-1.12107	0.000160841	-1.91869e-10	-1.12128
18593340	chr11:18593340:C:G	2.61127e-05	0.120708	-1.25457	0.000112455	-0.221015	-1.25102	0.000113147	-0.221961	-1.25105
18594412	chr11:18594412:G:C	2.19002e-05	0.0290913	-1.33889	3.42721e-05	-1.35603	-1.30423	3.45152e-05	-1.35666	-1.30363
18594626	chr11:18594626:G:A	2.32274e-05	0.0891502	-1.34011	0.000100217	-0.242191	-1.34506	0.000100827	-0.243148	-1.34514
18594730	chr11:18594730:C:T	2.6116e-05	0.227591	-1.36133	0.000111715	-0.117154	-1.36149	0.000112396	-0.118182	-1.36148
18594930	chr11:18594930:C:T	2.1475e-05	-1.91869e-10	-1.3294	0.00013025	-1.91869e-10	-1.32513	0.00013117	-1.91869e-10	-1.3252
18595297	chr11:18595297:C:A	2.34181e-05	-1.91869e-10	-1.24278	0.000141884	-1.91869e-10	-1.23958	0.000142918	-1.91869e-10	-1.23942
18595299	chr11:18595299:A:G	2.13841e-05	-1.91869e-10	-1.33364	0.000129117	-1.91869e-10	-1.33387	0.000130054	-1.91869e-10	-1.33374
18595385	chr11:18595385:C:T	3.49815e-05	0.472735	-1.31421	0.000141127	0.106298	-1.35123	0.000141947	0.105031	-1.35127
18596341	chr11:18596341:C:T	2.44964e-05	-1.91869e-10	-1.19776	0.000148844	-1.91869e-10	-1.19169	0.000149892	-1.91869e-10	-1.19178
18596532	chr11:18596532:C:A	2.66528e-05	-1.91869e-10	-1.1134	0.000162671	-1.91869e-10	-1.10286	0.000163858	-1.91869e-10	-1.10269
18596560	chr11:18596560:A:C	1.72807e-05	-1.5467	-6.68817e-10	0.000103353	-1.55644	-6.68817e-10	0.000104091	-1.55643	-6.68817e-10
18596802	chr11:18596802:CT:C	0.0017432	4.41686	-1.34967	0.00266534	3.05433	-1.36084	0.00267699	3.05164	-1.36088
18596853	chr11:18596853:A:G	0.00153354	4.29661	-1.35757	0.00238416	2.94593	-1.36392	0.00239461	2.94322	-1.36394
18596879	chr11:18596879:C:T	2.38098e-05	-1.91869e-10	-1.22619	0.000132439	-1.91869e-10	-1.30847	0.000133362	-1.91869e-10	-1.30862
18596954	chr11:18596954:AC:A	0.000174543	2.09087	-1.32499	0.00053621	1.44681	-1.35688	0.000538878	1.44471	-1.35692
18597308	chr11:18597308:G:A	0.000194527	2.12671	-1.25243	0.00057619	1.47201	-1.31016	0.000579044	1.46989	-1.31021
18597572	chr11:18597572:T:C	0.000131868	1.61137	-1.12586	0.000169927	0.138635	-1.19786	0.000170598	0.135927	-1.19831
18597755	chr11:18597755:G:A	0.000100802	-1.91869e-10	0.216867	0.00061125	-1.91869e-10	0.220915	0.000615555	-1.91869e-10	0.22083
18597784	chr11:18597784:C:T	2.07402e-05	-1.91869e-10	-1.36422	0.000125261	-1.91869e-10	-1.36419	0.000126154	-1.91869e-10	-1.36419
18597785	chr11:18597785:G:A	2.07655e-05	-1.91869e-10	-1.36299	0.000125436	-1.91869e-10	-1.3628	0.000126332	-1.91869e-10	-1.36278
18597951	chr11:18597951:GCT:G	0.000224072	2.33783	-1.32215	0.000245769	0.66003	-1.35023	0.000246685	0.656799	-1.35038
18597997	chr11:18597997:C:G	2.74226e-05	-1.91869e-10	-1.08492	0.000167365	-1.91869e-10	-1.07441	0.000168593	-1.91869e-10	-1.07421
18598208	chr11:18598208:C:T	2.76575e-05	-1.91869e-10	-1.07639	0.00016882	-1.91869e-10	-1.06576	0.000170059	-1.91869e-10	-1.06555
18598500	chr11:18598500:G:A	0.000271939	2.23355	-1.02426	0.000754855	1.57081	-1.13888	0.000758554	1.56865	-1.13893
18598909	chr11:18598909:G:T	8.77229e-06	-1.07422	-1.15047	4.48217e-05	-1.22344	-1.16846	4.51652e-05	-1.2231	-1.16827
18598955	chr11:18598955:T:TG	2.15665e-05	-1.91869e-10	-1.32515	0.000130676	-1.91869e-10	-1.32187	0.000131616	-1.91869e-10	-1.32181
18600099	chr11:18600099:C:T	4.80363e-05	-1.91869e-10	-0.524333	0.000271139	-1.91869e-10	-0.591957	0.000272644	-1.91869e-10	-0.593526
18600202	chr11:18600202:A:T	2.55937e-05	-1.91869e-10	-1.15394	0.000156946	-1.91869e-10	-1.13869	0.000157998	-1.91869e-10	-1.13911
18600710	chr11:18600710:C:T	4.94024e-05	-1.91869e-10	-0.49629	0.000310112	-1.91869e-10	-0.457658	0.000312427	-1.91869e-10	-0.457324
18600737	chr11:18600737:G:A	1.08316e-05	-0.825492	-1.18833	5.33726e-05	-1.01393	-1.20336	5.3783e-05	-1.01354	-1.2032
18600762	chr11:18600762:C:T	2.09089e-05	-1.91869e-10	-1.35612	0.000125814	-1.91869e-10	-1.35979	0.000126727	-1.91869e-10	-1.35966
18600816	chr11:18600816:G:A	0.000127564	-1.91869e-10	0.452331	0.000783134	-1.91869e-10	0.468713	0.000788688	-1.91869e-10	0.468677
18601104	chr11:18601104:A:T	2.07814e-05	-1.91869e-10	-1.36223	0.000125434	-1.91869e-10	-1.36281	0.000126326	-1.91869e-10	-1.36283
18601230	chr11:18601230:A:G	0.000100835	-1.91869e-10	0.217193	0.000612361	-1.91869e-10	0.222732	0.000616679	-1.91869e-10	0.222655
18602022	chr11:18602022:A:G	4.26897e-05	-1.91869e-10	-0.642333	0.000265111	-1.91869e-10	-0.614443	0.000266703	-1.91869e-10	-0.615557
18602187	chr11:18602187:TA:T	2.94631e-05	-1.91869e-10	-1.01315	0.000180189	-1.91869e-10	-1.00058	0.000181514	-1.91869e-10	-1.00036
18602398	chr11:18602398:A:G	1.96774e-05	-1.11436	-0.302465	9.79856e-05	-1.33527	-0.274497	9.86805e-05	-1.33552	-0.274289
18602742	chr11:18602742:C:T	0.00465445	4.73066	-0.681372	0.00650956	3.28946	-0.703021	0.00654499	3.28717	-0.702408
18602949	chr11:18602949:A:G	7.53385e-05	1.00335	-1.07765	0.000507038	1.12679	-1.09279	0.000510316	1.12631	-1.09298
18603108	chr11:18603108:A:G	3.03879e-05	-1.91869e-10	-0.982244	0.000157954	-1.91869e-10	-1.13228	0.000159034	-1.91869e-10	-1.13257
18603187	chr11:18603187:C:G	1.71071e-05	-1.55679	-6.68817e-10	0.000105555	-1.53536	-6.68817e-10	0.000106336	-1.53509	-6.68817e-10
18603368	chr11:18603368:T:C	2.16991e-05	-1.91869e-10	-1.31902	0.000131277	-1.91869e-10	-1.31728	0.000132226	-1.91869e-10	-1.31718
18604063	chr11:18604063:A:G	0.000289124	2.63429	-1.36373	0.000312024	0.901267	-1.35278	0.000313342	0.898144	-1.35254
18604217	chr11:18604217:T:C	2.82993e-05	-1.91869e-10	-1.05345	0.000152498	-1.91869e-10	-1.16744	0.000153473	-1.91869e-10	-1.16817
18604381	chr11:18604381:C:T	2.10983e-05	-1.91869e-10	-1.3471	0.000127633	-1.91869e-10	-1.34543	0.000128546	-1.91869e-10	-1.34541
18604443	chr11:18604443:G:A	5.38405e-06	-1.48472	-1.22813	4.74827e-05	-1.10462	-1.2296	4.78484e-05	-1.105	-1.22866
18605009	chr11:18605009:G:A	2.2154e-05	-1.91869e-10	-1.29827	0.000133834	-1.91869e-10	-1.29799	0.000134807	-1.91869e-10	-1.29785
18605018	chr11:18605018:G:A	2.88781e-05	-1.91869e-10	-1.03321	0.000177263	-1.91869e-10	-1.01695	0.000178529	-1.91869e-10	-1.01694
18605040	chr11:18605040:C:T	2.10115e-05	-1.91869e-10	-1.35122	0.000128818	-1.91869e-10	-1.33619	0.000129778	-1.91869e-10	-1.33587
18605166	chr11:18605166:G:A	4.72759e-06	-1.47867	-1.3642	4.10986e-05	-1.11451	-1.3641	4.13756e-05	-1.11487	-1.36414
18605210	chr11:18605210:A:C	2.12744e-05	-1.91869e-10	-1.33878	0.000128717	-1.91869e-10	-1.33698	0.000129643	-1.91869e-10	-1.33691
18605287	chr11:18605287:A:C	0.000625066	2.04157	-6.68817e-10	0.00161038	1.18964	-6.68817e-10	0.00162297	1.19032	-6.68817e-10
18605527	chr11:18605527:C:CT	2.13086e-05	-1.91869e-10	-1.33718	0.000127837	-1.91869e-10	-1.34384	0.000128775	-1.91869e-10	-1.34363
18605760	chr11:18605760:G:A	7.19114e-06	-1.15048	-1.27296	3.43102e-05	-1.36916	-1.28999	3.45621e-05	-1.36922	-1.28971
18605803	chr11:18605803:A:G	0.00140277	3.37039	-0.520481	0.00244967	2.30992	-0.7008	0.00246384	2.30933	-0.701545
18606316	chr11:18606316:C:T	2.14734e-05	-1.91869e-10	-1.32947	0.000129382	-1.91869e-10	-1.33182	0.000130295	-1.91869e-10	-1.33189
18606384	chr11:18606384:A:G	8.95921e-05	0.0989774	-6.68817e-10	0.000315341	-0.440937	-6.68817e-10	0.000317758	-0.440405	-6.68817e-10
18606871	chr11:18606871:T:C	0.000454404	1.7227	-6.68817e-10	0.00122037	0.912319	-6.68817e-10	0.00122987	0.912966	-6.68817e-10
18607021	chr11:18607021:C:T	8.17882e-06	-1.06705	-1.22769	3.78154e-05	-1.313	-1.24887	3.80953e-05	-1.31308	-1.24853
18607182	chr11:18607182:C:T	4.80011e-05	-1.91869e-10	-0.525066	0.000300063	-1.91869e-10	-0.490598	0.000302319	-1.91869e-10	-0.490209
18608987	chr11:18608987:G:A	8.99497e-06	-0.947412	-1.25221	4.03579e-05	-1.22554	-1.27127	4.06547e-05	-1.22562	-1.27095
18609077	chr11:18609077:C:T	2.12277e-05	-1.91869e-10	-1.34098	0.000128054	-1.91869e-10	-1.34214	0.000128972	-1.91869e-10	-1.3421
18609329	chr11:18609329:CAT:C	9.17588e-06	-0.94258	-1.23713	4.1069e-05	-1.22189	-1.25745	4.1372e-05	-1.22197	-1.25711
18609980	chr11:18609980:T:C	0.000266475	2.36999	-1.181	3.34089e-05	-1.41224	-1.27352	3.36297e-05	-1.41267	-1.27361
18610004	chr11:18610004:C:T	1.01367e-05	-0.762062	-1.31807	4.62367e-05	-1.03547	-1.32534	4.65839e-05	-1.03498	-1.32546
18610075	chr11:18610075:A:G	9.19395e-06	-0.94108	-1.23666	4.1123e-05	-1.221	-1.25702	4.14264e-05	-1.22109	-1.25669
18610103	chr11:18610103:A:G	9.42892e-05	1.21049	-1.06042	0.000159638	-0.0569111	-1.06477	0.000161033	-0.0563066	-1.06378
18610142	chr11:18610142:C:T	1.30026e-05	-0.534608	-1.29654	4.91927e-05	-0.997973	-1.30087	4.95129e-05	-0.998712	-1.30075
18610203	chr11:18610203:T:C	7.91739e-06	-1.54323	-0.783996	6.09018e-05	-1.31573	-0.7696	6.13212e-05	-1.31511	-0.77046
18611014	chr11:18611014:G:C	2.38487e-05	-1.91869e-10	-1.22456	0.000144092	-1.91869e-10	-1.22414	0.000145152	-1.91869e-10	-1.22391
18611399	chr11:18611399:CAATGGTGCAATTGTAGCAAT:C	0.000169591	-1.91869e-10	0.737098	0.000802907	-1.91869e-10	0.493648	0.000808207	-1.91869e-10	0.493125
18611894	chr11:18611894:A:G	4.84645e-06	-1.47207	-1.34598	4.12108e-05	-1.13088	-1.34501	4.14768e-05	-1.13122	-1.34534
18611957	chr11:18611957:G:A	2.58357e-05	-1.91869e-10	-1.14453	0.000152085	-1.91869e-10	-1.17015	0.000153016	-1.91869e-10	-1.17115
18612248	chr11:18612248:C:G	5.4262e-05	-1.91869e-10	-0.402465	0.000330123	-1.91869e-10	-0.395125	0.000332569	-1.91869e-10	-0.394846
18612350	chr11:18612350:T:C	8.96728e-06	-1.54769	-0.655019	6.49258e-05	-1.33662	-0.684728	6.53792e-05	-1.33602	-0.685469
18612612	chr11:18612612:C:T	9.83086e-06	-0.772531	-1.33823	4.50336e-05	-1.04349	-1.34369	4.53731e-05	-1.043	-1.34377
18613580	chr11:18613580:T:C	1.53974e-05	-1.55678	-0.105315	0.000102558	-1.48476	-0.0793972	0.00010321	-1.4846	-0.0803289
18613985	chr11:18613985:C:T	9.83481e-06	-0.780288	-1.33007	4.50804e-05	-1.04977	-1.33637	4.54195e-05	-1.04928	-1.33647
18614268	chr11:18614268:A:G	0.000642973	3.40125	-1.33144	0.000303709	0.809953	-1.28847	0.000305398	0.807421	-1.2875
18614957	chr11:18614957:T:C	0.0017203	3.05397	-6.68817e-10	0.000498554	0.0171217	-6.68817e-10	0.000502495	0.0178927	-6.68817e-10
18614970	chr11:18614970:G:C	4.24738e-05	-1.91869e-10	-0.647401	0.000258094	-1.91869e-10	-0.641266	0.000259996	-1.91869e-10	-0.641029
18615413	chr11:18615413:C:T	1.83917e-05	-1.48439	-6.68817e-10	0.000112554	-1.47116	-6.68817e-10	0.000113365	-1.47108	-6.68817e-10
18615860	chr11:18615860:C:T	2.65701e-05	-1.91869e-10	-1.1165	0.000156169	-1.91869e-10	-1.14365	0.000157117	-1.91869e-10	-1.1447
18615951	chr11:18615951:CTCT:C	0.00239312	3.38406	-6.68817e-10	0.00124994	0.936263	-6.68817e-10	0.00125699	0.934778	-6.68817e-10
18616305	chr11:18616305:T:C	2.20922e-05	-1.91869e-10	-1.30107	0.000131978	-1.91869e-10	-1.31195	0.000132967	-1.91869e-10	-1.31159
18617165	chr11:18617165:A:T	0.000747633	3.54246	-1.32184	0.000316538	0.913584	-1.35073	0.000317864	0.911044	-1.35112
18617207	chr11:18617207:T:A	2.16558e-05	-1.91869e-10	-1.32102	0.00013106	-1.91869e-10	-1.31893	0.000132009	-1.91869e-10	-1.31882
18617306	chr11:18617306:T:C	1.50237e-05	-0.396423	-1.29024	5.4883e-05	-0.898581	-1.29081	5.52263e-05	-0.899397	-1.29086
18617551	chr11:18617551:G:A	9.02902e-06	-1.55301	-0.642838	6.37193e-05	-1.36641	-0.67369	6.41609e-05	-1.36585	-0.674453
18617620	chr11:18617620:C:T	0.00113901	3.99534	-1.35371	0.000484339	1.31294	-1.32475	0.000486798	1.31017	-1.32401
18617756	chr11:18617756:A:G	2.29412e-05	-1.91869e-10	-1.26336	0.000138926	-1.91869e-10	-1.26065	0.000139927	-1.91869e-10	-1.26057
18617771	chr11:18617771:G:A	0.00127871	4.01306	-1.25574	0.000380093	1.0549	-1.30908	0.000381319	1.05194	-1.31
18618437	chr11:18618437:T:C	1.00161e-05	-0.869895	-1.2222	4.39426e-05	-1.16785	-1.24385	4.42675e-05	-1.16795	-1.24349
18618473	chr11:18618473:T:C	1.00238e-05	-0.861516	-1.22982	4.39137e-05	-1.16155	-1.25081	4.42378e-05	-1.16165	-1.25047
18618751	chr11:18618751:T:C	2.21306e-05	-1.29933	-6.68817e-10	0.000113839	-1.45981	-6.68817e-10	0.00011467	-1.45964	-6.68817e-10
18618930	chr11:18618930:C:T	0.000639041	3.38875	-1.32507	0.000303879	0.800898	-1.27886	0.000305589	0.798372	-1.27783
18619024	chr11:18619024:A:G	1.01327e-05	-0.843048	-1.23747	4.42175e-05	-1.1476	-1.25787	4.45433e-05	-1.1477	-1.25753
18619806	chr11:18619806:G:C	2.26115e-05	-1.27783	-6.68817e-10	0.000115377	-1.44639	-6.68817e-10	0.00011622	-1.44621	-6.68817e-10
18620014	chr11:18620014:C:T	1.52365e-05	-0.313203	-1.35939	0.00040765	1.17619	-1.36038	0.000410005	1.1747	-1.36022
18620222	chr11:18620222:C:T	8.94724e-06	-1.54936	-0.65558	6.43174e-05	-1.3455	-0.685263	6.47657e-05	-1.34491	-0.686003
18620290	chr11:18620290:G:A	0.000427564	1.58429	0.0775221	0.000865746	0.773356	-0.204354	0.000871807	0.773256	-0.204381
18620656	chr11:18620656:G:A	4.05391e-05	-1.91869e-10	-0.694022	0.000252694	-1.91869e-10	-0.662413	0.000254584	-1.91869e-10	-0.662063
18620662	chr11:18620662:G:A	2.22267e-05	-1.91869e-10	-1.29499	0.000132767	-1.91869e-10	-1.30599	0.000133762	-1.91869e-10	-1.30563
18620682	chr11:18620682:T:C	1.83365e-05	-0.126052	-1.36135	6.34012e-05	-0.681931	-1.36318	6.37979e-05	-0.682828	-1.36315
18620703	chr11:18620703:A:G	1.06366e-05	-0.784632	-1.24736	4.57839e-05	-1.10373	-1.26693	4.61201e-05	-1.10383	-1.26661
18621257	chr11:18621257:C:A	5.21675e-05	-1.91869e-10	-0.44183	0.000317335	-1.91869e-10	-0.434633	0.000319684	-1.91869e-10	-0.434361
18621396	chr11:18621396:A:G	1.09481e-05	-0.685963	-1.31716	4.9091e-05	-0.97639	-1.32452	4.94609e-05	-0.975872	-1.32464
18621494	chr11:18621494:G:A	2.12444e-05	-1.91869e-10	-1.34019	0.000128053	-1.91869e-10	-1.34214	0.000128959	-1.91869e-10	-1.3422
18621565	chr11:18621565:G:T	5.05427e-06	-1.41318	-1.36287	3.64725e-05	-1.23543	-1.3626	3.67179e-05	-1.23573	-1.3627
18621691	chr11:18621691:A:C	3.50457e-05	-1.91869e-10	-0.839637	0.000210083	-1.91869e-10	-0.847086	0.000211761	-1.91869e-10	-0.846236
18621698	chr11:18621698:C:G	2.40952e-05	-1.91869e-10	-1.21428	0.000142477	-1.91869e-10	-1.23541	0.000143375	-1.91869e-10	-1.23623
18622012	chr11:18622012:G:A	0.000959511	2.47013	-6.68817e-10	0.000669594	0.312081	-6.68817e-10	0.000672968	0.310004	-6.68817e-10
18622561	chr11:18622561:A:G	4.56023e-05	-1.91869e-10	-0.576332	0.00027668	-1.91869e-10	-0.571728	0.000278732	-1.91869e-10	-0.571443
18622677	chr11:18622677:C:T	7.91011e-06	-1.54648	-0.781673	6.01707e-05	-1.33016	-0.767249	6.05843e-05	-1.32955	-0.76811
18622723	chr11:18622723:G:A	4.09965e-05	-1.91869e-10	-0.682802	0.000254145	-1.91869e-10	-0.656687	0.000255867	-1.91869e-10	-0.657035
18622743	chr11:18622743:G:A	2.18673e-05	-1.91869e-10	-1.3113	0.000130886	-1.91869e-10	-1.32026	0.00013187	-1.91869e-10	-1.31988
18623338	chr11:18623338:G:T	7.98265e-06	-1.53735	-0.781673	6.24996e-05	-1.29218	-0.767249	6.2932e-05	-1.29153	-0.76811
18623473	chr11:18623473:C:CA	0.000737789	3.5343	-1.32693	0.000335369	0.90239	-1.28175	0.000337228	0.899795	-1.28073
18624121	chr11:18624121:T:C	0.000784002	3.55916	-1.29104	0.000327564	0.928485	-1.33139	0.000328858	0.925925	-1.33199
18624561	chr11:18624561:A:G	2.13826e-05	-1.91869e-10	-1.33371	0.000129024	-1.91869e-10	-1.33459	0.000129948	-1.91869e-10	-1.33456
18624635	chr11:18624635:T:A	2.07433e-05	-1.91869e-10	-1.36407	0.000125256	-1.91869e-10	-1.36423	0.00012615	-1.91869e-10	-1.36422
18624811	chr11:18624811:C:T	7.08605e-05	-1.91869e-10	-0.135577	0.00031183	-1.91869e-10	-0.452132	0.000313801	-1.91869e-10	-0.452934
18624945	chr11:18624945:G:A	0.000139775	-1.91869e-10	0.543743	0.000607613	-1.91869e-10	0.214947	0.000611829	-1.91869e-10	0.214758
18625048	chr11:18625048:G:A	2.58462e-05	0.220128	-1.36425	8.87629e-05	-0.344382	-1.36424	8.94421e-05	-0.343866	-1.36424
18625545	chr11:18625545:AC:A	9.07022e-06	-1.54109	-0.650205	6.71858e-05	-1.30713	-0.679997	6.76574e-05	-1.3065	-0.68074
18625708	chr11:18625708:ACAC:A	2.30163e-05	-1.26009	-6.68817e-10	0.000163004	-1.10081	-6.68817e-10	0.000164144	-1.10095	-6.68817e-10
18625815	chr11:18625815:T:C	2.4128e-05	-1.91869e-10	-1.21292	0.000142786	-1.91869e-10	-1.23324	0.000143871	-1.91869e-10	-1.23277
18626632	chr11:18626632:C:T	4.86876e-06	-1.45312	-1.36033	3.91489e-05	-1.16738	-1.35984	3.94086e-05	-1.16771	-1.36
18626851	chr11:18626851:T:C	2.07394e-05	-1.91869e-10	-1.36426	0.000125267	-1.91869e-10	-1.36415	0.000126158	-1.91869e-10	-1.36416
18627648	chr11:18627648:G:C	2.3551e-05	-1.91869e-10	-1.23712	0.000142161	-1.91869e-10	-1.23763	0.000143213	-1.91869e-10	-1.23736
18627796	chr11:18627796:G:A	2.2092e-05	-1.91869e-10	-1.30107	0.000131952	-1.91869e-10	-1.31215	0.000132934	-1.91869e-10	-1.31184
18627811	chr11:18627811:G:A	4.62292e-06	-1.54561	-1.31965	5.0431e-05	-0.959349	-1.31463	5.07233e-05	-0.959982	-1.31533
18627920	chr11:18627920:T:C	1.14937e-05	-0.642909	-1.31159	5.12682e-05	-0.938205	-1.31931	5.16547e-05	-0.937671	-1.31944
18628251	chr11:18628251:C:A	2.14101e-05	-1.91869e-10	-1.33243	0.000129328	-1.91869e-10	-1.33224	0.000130272	-1.91869e-10	-1.33207
18628723	chr11:18628723:G:A	2.1252e-05	-1.91869e-10	-1.33984	0.000128097	-1.91869e-10	-1.3418	0.000129002	-1.91869e-10	-1.34186
18628791	chr11:18628791:A:T	1.14446e-05	-0.654313	-1.30446	5.11466e-05	-0.947061	-1.31283	5.15318e-05	-0.946534	-1.31296
18628846	chr11:18628846:T:C	4.8839e-06	-1.44917	-1.36118	3.88147e-05	-1.17505	-1.36074	3.90731e-05	-1.17538	-1.36088
18629325	chr11:18629325:AC:A	2.14442e-05	-1.91869e-10	-1.33083	0.000129535	-1.91869e-10	-1.33064	0.000130482	-1.91869e-10	-1.33046
18629621	chr11:18629621:T:C	1.00439e-05	-0.83366	-1.25567	4.38191e-05	-1.14012	-1.2744	4.41407e-05	-1.14022	-1.2741
18629711	chr11:18629711:T:C	0.000291781	2.46932	-1.18961	3.38675e-05	-1.39335	-1.27879	3.40903e-05	-1.3938	-1.27888
18629968	chr11:18629968:A:G	4.80971e-06	-1.46458	-1.36107	4.00322e-05	-1.14428	-1.36062	4.02981e-05	-1.14462	-1.36077
18630012	chr11:18630012:T:C	5.53208e-05	-1.91869e-10	-0.383141	0.000336615	-1.91869e-10	-0.37565	0.000339111	-1.91869e-10	-0.375367
18630288	chr11:18630288:A:G	6.09955e-06	-1.4272	-1.16087	4.5364e-05	-1.21658	-1.16329	4.57264e-05	-1.2169	-1.16211
18630426	chr11:18630426:G:C	1.73543e-05	-1.54245	-6.68817e-10	0.000103334	-1.55662	-6.68817e-10	0.000104074	-1.55659	-6.68817e-10
18631179	chr11:18631179:CTCTT:C	2.1997e-05	-1.91869e-10	-1.30538	0.000132473	-1.91869e-10	-1.30821	0.00013341	-1.91869e-10	-1.30827
18631239	chr11:18631239:G:C	6.75321e-06	-1.25544	-1.23083	3.63414e-05	-1.35365	-1.24798	3.65825e-05	-1.35387	-1.24826
18631650	chr11:18631650:T:C	2.75394e-05	-1.08067	-6.68817e-10	0.000151177	-1.17614	-6.68817e-10	0.000152271	-1.17603	-6.68817e-10
18632353	chr11:18632353:TG:T	8.68327e-05	-1.91869e-10	0.0676933	0.000486546	-1.91869e-10	-0.00725832	0.000490161	-1.91869e-10	-0.00696094
18632354	chr11:18632354:G:A	0.000322527	1.79684	-0.416941	0.000658773	0.919179	-0.623391	0.000662262	0.918669	-0.6247
18632356	chr11:18632356:T:A	8.84615e-05	-1.91869e-10	0.0862773	0.000495355	-1.91869e-10	0.010684	0.000499036	-1.91869e-10	0.0109843
18632557	chr11:18632557:C:T	2.38571e-05	-1.91869e-10	-1.22421	0.000143988	-1.91869e-10	-1.22486	0.000145057	-1.91869e-10	-1.22457
18633113	chr11:18633113:T:C	2.34978e-05	-1.91869e-10	-1.23938	0.000140041	-1.91869e-10	-1.25266	0.000141121	-1.91869e-10	-1.25207
18633431	chr11:18633431:A:T	5.43758e-05	-1.91869e-10	-0.40037	0.000330808	-1.91869e-10	-0.393053	0.000333259	-1.91869e-10	-0.392773
18633804	chr11:18633804:A:C	2.11907e-05	-1.91869e-10	-1.34273	0.000127187	-1.91869e-10	-1.34893	0.000128116	-1.91869e-10	-1.34876
18633916	chr11:18633916:C:G	2.16566e-05	-1.91869e-10	-1.32098	0.00012963	-1.91869e-10	-1.32991	0.000130592	-1.91869e-10	-1.32962
18634343	chr11:18634343:G:A	5.5177e-05	-1.91869e-10	-0.385743	0.000260465	-1.91869e-10	-0.632122	0.000262185	-1.91869e-10	-0.632642
18634627	chr11:18634627:G:A	2.35419e-05	0.0507108	-1.28822	8.50746e-05	-0.452671	-1.29839	8.57248e-05	-0.452498	-1.29805
18634724	chr11:18634724:C:T	0.000810194	3.60065	-1.29967	0.000334936	0.956463	-1.33712	0.00033627	0.953882	-1.33766
18634905	chr11:18634905:G:T	2.07622e-05	-1.91869e-10	-1.36316	0.000125428	-1.91869e-10	-1.36286	0.000126321	-1.91869e-10	-1.36286
18635057	chr11:18635057:A:G	1.42157e-05	-1.55532	-0.186629	9.39472e-05	-1.16949	-0.482368	9.45284e-05	-1.16912	-0.483675
18635067	chr11:18635067:A:G	9.0974e-06	-0.888142	-1.30016	4.0384e-05	-1.18182	-1.31434	4.06775e-05	-1.18191	-1.3141
18635366	chr11:18635366:A:G	3.08784e-05	-1.91869e-10	-0.966233	0.00018859	-1.91869e-10	-0.955013	0.000190029	-1.91869e-10	-0.954516
18635385	chr11:18635385:C:T	0.00071232	3.50208	-1.32984	0.000306826	0.886796	-1.35511	0.000308131	0.884253	-1.35542
18635752	chr11:18635752:G:A	2.07548e-05	-1.91869e-10	-1.36351	0.000125274	-1.91869e-10	-1.36409	0.00012617	-1.91869e-10	-1.36407
18635808	chr11:18635808:A:G	1.07611e-05	-0.723863	-1.29649	4.86522e-05	-1.00456	-1.30534	4.9017e-05	-1.00405	-1.30548
18635892	chr11:18635892:C:T	5.43758e-05	-1.91869e-10	-0.40037	0.000330808	-1.91869e-10	-0.393053	0.000333259	-1.91869e-10	-0.392773
18636131	chr11:18636131:C:G	8.07781e-05	1.07143	-1.07601	0.000141788	-0.159655	-1.0806	0.000143024	-0.159058	-1.07962
18636274	chr11:18636274:C:G	5.70684e-06	-1.29134	-1.36328	3.32903e-05	-1.32567	-1.36365	3.35223e-05	-1.3259	-1.36359
18636347	chr11:18636347:G:A	0.000108542	0.841791	-0.550943	0.000204581	-0.317477	-0.556149	0.000206481	-0.316874	-0.554613
18636534	chr11:18636534:T:G	6.82861e-05	-1.91869e-10	-0.172583	0.000302034	-1.91869e-10	-0.484052	0.000303946	-1.91869e-10	-0.484842
18636622	chr11:18636622:C:CT	2.40615e-05	-1.91869e-10	-1.21568	0.000142282	-1.91869e-10	-1.23678	0.00014318	-1.91869e-10	-1.23759
18636710	chr11:18636710:G:A	5.43758e-05	-1.91869e-10	-0.40037	0.000330808	-1.91869e-10	-0.393053	0.000333259	-1.91869e-10	-0.392773
18636730	chr11:18636730:G:A	2.15612e-05	-1.91869e-10	-1.32539	0.000129156	-1.91869e-10	-1.33357	0.000130111	-1.91869e-10	-1.33331
18636886	chr11:18636886:A:G	0.000109045	0.295475	-6.68817e-10	0.000374754	-0.268322	-6.68817e-10	0.000377634	-0.267768	-6.68817e-10
18637195	chr11:18637195:G:A	0.000140322	-1.91869e-10	0.547652	0.000609876	-1.91869e-10	0.218666	0.000614097	-1.91869e-10	0.218459
18637352	chr11:18637352:C:T	5.36843e-06	-1.35145	-1.3643	3.5463e-05	-1.26175	-1.36435	3.57069e-05	-1.262	-1.36435
18637478	chr11:18637478:A:G	7.21787e-05	-0.117144	-6.68817e-10	0.000316124	-0.438456	-6.68817e-10	0.000318574	-0.437839	-6.68817e-10
18637598	chr11:18637598:A:C	1.0494e-05	-1.55544	-0.490047	7.63842e-05	-1.38512	-0.473698	7.68897e-05	-1.3846	-0.474726
18637765	chr11:18637765:CAGTT:C	5.40512e-06	-1.34535	-1.36359	3.52199e-05	-1.26908	-1.3639	3.54639e-05	-1.26933	-1.36385
18638280	chr11:18638280:T:C	1.88764e-05	-1.26157	-0.196806	9.92253e-05	-1.43166	-0.165539	9.98932e-05	-1.43184	-0.165749
18638445	chr11:18638445:C:T	2.10471e-05	-1.91869e-10	-1.34952	0.000127287	-1.91869e-10	-1.34815	0.000128201	-1.91869e-10	-1.3481
18638639	chr11:18638639:C:T	5.47812e-06	-1.33145	-1.36408	3.46617e-05	-1.28471	-1.36425	3.49014e-05	-1.28494	-1.36422
18639058	chr11:18639058:A:G	2.07843e-05	-1.91869e-10	-1.36209	0.000125604	-1.91869e-10	-1.36146	0.000126494	-1.91869e-10	-1.3615
18639101	chr11:18639101:A:C	0.000375762	1.53267	-6.68817e-10	0.000588694	0.183316	-6.68817e-10	0.000592701	0.182997	-6.68817e-10
18639136	chr11:18639136:C:G	2.08175e-05	-1.91869e-10	-1.3605	0.000125928	-1.91869e-10	-1.35888	0.000126816	-1.91869e-10	-1.35896
18639491	chr11:18639491:T:A	1.2435e-05	-1.35882	-0.516957	4.93985e-05	-1.55288	-0.741791	4.97109e-05	-1.55281	-0.742663
18639537	chr11:18639537:CT:C	2.4333e-05	-1.91869e-10	-1.20445	0.000147031	-1.91869e-10	-1.20395	0.000148105	-1.91869e-10	-1.20377
18639670	chr11:18639670:G:A	1.72173e-05	-1.55037	-6.68817e-10	0.000105483	-1.53604	-6.68817e-10	0.000106239	-1.536	-6.68817e-10
18641067	chr11:18641067:G:A	2.54672e-05	-1.91869e-10	-1.1589	0.000154399	-1.91869e-10	-1.15505	0.000155529	-1.91869e-10	-1.15486
18641675	chr11:18641675:G:A	2.32709e-05	-1.91869e-10	-1.24908	0.000143137	-1.91869e-10	-1.23079	0.000144061	-1.91869e-10	-1.23146
18641738	chr11:18641738:A:G	2.3579e-05	0.047842	-1.28378	8.50581e-05	-0.456637	-1.29462	8.5711e-05	-0.456456	-1.29426
18641927	chr11:18641927:CTGTGCTAGATAAGGATG:C	9.08075e-06	-0.883981	-1.30615	4.02919e-05	-1.17882	-1.31962	4.0584e-05	-1.17892	-1.3194
18642164	chr11:18642164:A:T	0.000129894	-1.91869e-10	0.470431	0.000568527	-1.91869e-10	0.148458	0.000572427	-1.91869e-10	0.148192
18642873	chr11:18642873:A:G	8.47698e-05	0.181976	-0.138326	0.000237285	-0.584615	-0.140712	0.000238825	-0.585736	-0.140226
18643058	chr11:18643058:G:A	0.000439742	1.6899	-6.68817e-10	0.00118923	0.886474	-6.68817e-10	0.00119835	0.88701	-6.68817e-10
18643244	chr11:18643244:G:A	0.000172056	-1.91869e-10	0.751533	0.00105045	-1.91869e-10	0.762383	0.00105837	-1.91869e-10	0.762795
18643305	chr11:18643305:G:A	3.2402e-05	0.385732	-1.3038	0.000101557	-0.261124	-1.31285	0.000102329	-0.260957	-1.31255
18643747	chr11:18643747:T:C	8.2547e-06	-1.10979	-1.17572	3.74998e-05	-1.37908	-1.19118	3.77889e-05	-1.37917	-1.19051
18643837	chr11:18643837:T:A	1.19772e-05	-0.555489	-1.35779	4.72196e-05	-0.985642	-1.35414	4.75201e-05	-0.986321	-1.35422
18643877	chr11:18643877:A:T	2.57538e-05	-1.91869e-10	-1.14771	0.000156177	-1.91869e-10	-1.1436	0.000157306	-1.91869e-10	-1.1435
18643900	chr11:18643900:G:C	1.39672e-05	-0.411751	-1.34782	5.96797e-05	-0.753517	-1.35208	6.01315e-05	-0.753011	-1.35215
18643901	chr11:18643901:C:T	6.13978e-06	-1.55067	-1.03083	8.14824e-05	-0.748985	-1.04522	8.21525e-05	-0.749549	-1.04357
18643986	chr11:18643986:G:T	6.84941e-06	-1.13167	-1.34046	3.27812e-05	-1.35853	-1.3462	3.30265e-05	-1.35857	-1.34582
18644107	chr11:18644107:T:C	8.11026e-06	-1.23493	-1.06823	4.56597e-05	-1.26913	-1.10424	4.60153e-05	-1.26915	-1.10357
18644339	chr11:18644339:G:A	4.58945e-06	-1.51361	-1.35892	3.7429e-05	-1.2107	-1.36144	3.77245e-05	-1.20992	-1.36147
18644613	chr11:18644613:CCCAAGCT:C	2.8344e-05	-1.91869e-10	-1.05188	0.000169555	-1.91869e-10	-1.06141	0.000170624	-1.91869e-10	-1.06223
18645025	chr11:18645025:A:G	2.63625e-05	-1.91869e-10	-1.12435	0.00015989	-1.91869e-10	-1.12011	0.000161046	-1.91869e-10	-1.12001
18645350	chr11:18645350:C:T	9.55236e-06	-0.900739	-1.23876	4.10034e-05	-1.22643	-1.2545	4.129e-05	-1.22685	-1.25422
18645466	chr11:18645466:G:A	6.85801e-06	-1.12009	-1.35078	2.68311e-05	-1.55497	-1.35006	2.70287e-05	-1.55492	-1.34987
18645519	chr11:18645519:C:T	4.47043e-06	-1.55688	-1.34192	0.000105459	-0.192732	-1.34354	0.000106279	-0.192476	-1.34315
18645532	chr11:18645532:T:C	2.83901e-05	-1.91869e-10	-1.05025	0.000173317	-1.91869e-10	-1.03947	0.000174536	-1.91869e-10	-1.03956
18645588	chr11:18645588:T:C	2.72431e-05	-1.91869e-10	-1.09149	0.00016467	-1.91869e-10	-1.09065	0.000165934	-1.91869e-10	-1.0901
18645600	chr11:18645600:A:G	2.38759e-05	-1.91869e-10	-1.22342	0.000145212	-1.91869e-10	-1.2164	0.000146225	-1.91869e-10	-1.21655
18645618	chr11:18645618:C:T	4.67445e-06	-1.51594	-1.33824	5.0233e-05	-0.935855	-1.34206	5.05914e-05	-0.936288	-1.34162
18645744	chr11:18645744:T:C	0.000247251	1.11411	-6.68817e-10	0.00072853	0.396439	-6.68817e-10	0.000734316	0.397245	-6.68817e-10
18645769	chr11:18645769:C:T	4.50103e-06	-1.55124	-1.34074	9.12084e-05	-0.339038	-1.34241	9.19158e-05	-0.338818	-1.342
18645890	chr11:18645890:C:T	6.29611e-05	-1.91869e-10	-0.253773	0.00039503	-1.91869e-10	-0.215628	0.00039762	-1.91869e-10	-0.216198
18645891	chr11:18645891:G:A	5.30414e-05	-1.91869e-10	-0.425217	0.000322416	-1.91869e-10	-0.418749	0.000324808	-1.91869e-10	-0.418459
18645893	chr11:18645893:A:G	0.00035742	2.52527	-1.04265	0.000424337	0.872051	-1.01611	0.000426428	0.87058	-1.01683
18645956	chr11:18645956:C:T	9.18885e-06	-0.821868	-1.35643	3.92778e-05	-1.17168	-1.35225	3.95362e-05	-1.17215	-1.35233
18645972	chr11:18645972:C:T	2.63625e-05	-1.91869e-10	-1.12435	0.00015989	-1.91869e-10	-1.12011	0.000161046	-1.91869e-10	-1.12001
18646039	chr11:18646039:G:A	4.0453e-05	0.469507	-1.16566	0.000124428	-0.190803	-1.18006	0.000125403	-0.19064	-1.17952
18646103	chr11:18646103:A:ACT	2.09251e-05	-1.91869e-10	-1.35534	0.000126751	-1.91869e-10	-1.35236	0.000127641	-1.91869e-10	-1.35247
18646304	chr11:18646304:C:A	8.92798e-06	-0.847303	-1.3598	3.83904e-05	-1.19024	-1.35654	3.86439e-05	-1.1907	-1.35661
18647029	chr11:18647029:T:C	2.09917e-05	-1.91869e-10	-1.35216	0.000126507	-1.91869e-10	-1.35429	0.00012742	-1.91869e-10	-1.3542
18647221	chr11:18647221:T:A	0.000719233	3.26326	-1.08136	4.19648e-05	-1.23803	-1.21973	4.22115e-05	-1.23841	-1.22059
18647496	chr11:18647496:G:A	2.32493e-05	-1.25002	-6.68817e-10	0.000117461	-1.42848	-6.68817e-10	0.000118307	-1.42841	-6.68817e-10
18647509	chr11:18647509:G:A	4.43016e-06	-1.55613	-1.35172	3.05132e-05	-1.4269	-1.34953	3.07469e-05	-1.42635	-1.34956
18647565	chr11:18647565:A:G	2.9848e-05	-1.91869e-10	-1.00017	0.000179309	-1.91869e-10	-1.00548	0.000180582	-1.91869e-10	-1.00551
18647846	chr11:18647846:G:A	3.1718e-05	-0.939407	-6.68817e-10	0.000151363	-1.17491	-6.68817e-10	0.000152512	-1.17445	-6.68817e-10
18647917	chr11:18647917:G:A	2.13892e-05	-1.91869e-10	-1.3334	0.000129414	-1.91869e-10	-1.33158	0.000130347	-1.91869e-10	-1.33149
18647932	chr11:18647932:G:A	0.000827333	3.18677	-0.864855	4.82563e-05	-1.25869	-1.05937	4.85196e-05	-1.25907	-1.06066
18648053	chr11:18648053:C:T	4.51587e-06	-1.54399	-1.3447	2.95471e-05	-1.46266	-1.34594	2.9765e-05	-1.46235	-1.34601
18648103	chr11:18648103:A:C	0.000176587	0.777522	-6.68817e-10	0.000551422	0.11791	-6.68817e-10	0.000555786	0.118689	-6.68817e-10
18648143	chr11:18648143:G:A	5.44158e-05	-1.91869e-10	-0.399634	0.0003416	-1.91869e-10	-0.360951	0.000343838	-1.91869e-10	-0.361524
18648827	chr11:18648827:G:A	2.20291e-05	-1.91869e-10	-1.30392	0.000133087	-1.91869e-10	-1.30358	0.000134014	-1.91869e-10	-1.30375
18649095	chr11:18649095:G:A	1.27602e-05	-0.492912	-1.35704	5.57466e-05	-0.819992	-1.35378	5.61752e-05	-0.819507	-1.35371
18649228	chr11:18649228:C:T	3.95334e-05	-1.91869e-10	-0.719145	0.000246471	-1.91869e-10	-0.687346	0.000248324	-1.91869e-10	-0.686961
18649591	chr11:18649591:A:C	8.08302e-06	-1.53582	-0.770706	5.01922e-05	-1.52672	-0.752008	5.05045e-05	-1.52666	-0.752971
18649673	chr11:18649673:G:A	2.51554e-05	-1.91869e-10	-1.17122	0.000155868	-1.91869e-10	-1.14558	0.000157016	-1.91869e-10	-1.14534
18649796	chr11:18649796:T:C	8.51112e-06	-0.890648	-1.36427	3.58755e-05	-1.25134	-1.36319	3.61095e-05	-1.25189	-1.36325
18649806	chr11:18649806:G:A	0.0281737	6.88619	-1.03634	8.15988e-05	-0.571533	-1.22124	8.2022e-05	-0.572608	-1.2221
18649867	chr11:18649867:C:G	4.66427e-06	-1.49237	-1.36399	2.71763e-05	-1.52904	-1.3632	2.73756e-05	-1.52887	-1.36317
18649869	chr11:18649869:C:T	4.73384e-06	-1.48545	-1.3561	2.7345e-05	-1.53316	-1.3529	2.75464e-05	-1.533	-1.35283
18649972	chr11:18649972:T:C	2.16285e-05	-1.91869e-10	-1.32228	0.000135196	-1.91869e-10	-1.28787	0.0001362	-1.91869e-10	-1.28757
18650008	chr11:18650008:T:G	8.6449e-06	-0.938744	-1.30058	3.74133e-05	-1.28499	-1.28757	3.76439e-05	-1.28551	-1.28801
18650064	chr11:18650064:A:G	1.2925e-05	-0.497865	-1.33926	5.65729e-05	-0.825434	-1.33363	5.70103e-05	-0.824956	-1.33351
18650398	chr11:18650398:C:T	2.11026e-05	-1.91869e-10	-1.34689	0.000127115	-1.91869e-10	-1.3495	0.000128035	-1.91869e-10	-1.34939
18650444	chr11:18650444:C:T	0.0268877	6.82424	-1.0211	8.06576e-05	-0.59317	-1.21121	8.1075e-05	-0.594229	-1.21209
18650490	chr11:18650490:C:G	0.000201687	1.54998	-0.639556	0.000525026	0.698959	-0.630102	0.000528687	0.699507	-0.630804
18650917	chr11:18650917:C:G	1.0367e-05	-0.712437	-1.34523	4.3856e-05	-1.07507	-1.33861	4.41398e-05	-1.07561	-1.33872
18651161	chr11:18651161:G:C	0.0267563	6.8106	-1.01237	8.07275e-05	-0.598108	-1.2054	8.11437e-05	-0.59917	-1.2063
18651493	chr11:18651493:A:G	0.000179073	1.48235	-0.690846	0.000470689	0.640973	-0.681365	0.000473945	0.641503	-0.682105
18651608	chr11:18651608:C:A	0.0265209	6.8698	-1.0804	7.74842e-05	-0.594379	-1.25014	7.78892e-05	-0.595501	-1.25091
18651616	chr11:18651616:T:A	8.06193e-06	-1.01092	-1.29822	3.58013e-05	-1.33169	-1.28492	3.60233e-05	-1.33217	-1.28535
18651964	chr11:18651964:C:T	2.1398e-05	-1.91869e-10	-1.33299	0.000128777	-1.91869e-10	-1.33651	0.000129715	-1.91869e-10	-1.33636
18651967	chr11:18651967:T:C	4.8231e-06	-1.55625	-1.26662	5.25938e-05	-0.958713	-1.27328	5.29198e-05	-0.959374	-1.27354
18652124	chr11:18652124:C:T	8.17986e-06	-1.05376	-1.24086	3.65523e-05	-1.37329	-1.22256	3.67742e-05	-1.37376	-1.22314
18652359	chr11:18652359:C:A	1.74958e-05	-1.53433	-6.68817e-10	0.000103431	-1.55568	-6.68817e-10	0.000104166	-1.55571	-6.68817e-10
18652403	chr11:18652403:G:A	0.000416888	1.63653	-6.68817e-10	0.00108043	0.790525	-6.68817e-10	0.0010887	0.791048	-6.68817e-10
18652493	chr11:18652493:G:A	4.77731e-06	-1.46861	-1.3638	4.12636e-05	-1.11059	-1.36402	4.15974e-05	-1.10962	-1.36403
18653109	chr11:18653109:T:C	2.13265e-05	-1.91869e-10	-1.33634	0.000128992	-1.91869e-10	-1.33484	0.000129915	-1.91869e-10	-1.33481
18653330	chr11:18653330:C:A	0.018902	6.70808	-1.25734	6.68536e-05	-0.648978	-1.34311	6.72337e-05	-0.650069	-1.34345
18653742	chr11:18653742:A:T	2.41143e-05	-1.91869e-10	-1.21348	0.000145754	-1.91869e-10	-1.21267	0.000146821	-1.91869e-10	-1.21248
18653927	chr11:18653927:A:G	3.96699e-05	-1.91869e-10	-0.715698	0.000187099	-1.91869e-10	-0.962954	0.000188207	-1.91869e-10	-0.96415
18654150	chr11:18654150:T:C	2.14077e-05	-1.91869e-10	-1.33254	0.000129528	-1.91869e-10	-1.3307	0.000130462	-1.91869e-10	-1.33061
18654272	chr11:18654272:C:T	2.32059e-05	-1.91869e-10	-1.25188	0.00014052	-1.91869e-10	-1.24924	0.00014153	-1.91869e-10	-1.24919
18654394	chr11:18654394:G:A	3.39594e-05	-1.91869e-10	-0.871124	0.000203541	-1.91869e-10	-0.878721	0.000205161	-1.91869e-10	-0.877897
18654479	chr11:18654479:C:A	3.65355e-05	-1.91869e-10	-0.798004	0.000175493	-1.91869e-10	-1.02699	0.000176551	-1.91869e-10	-1.02808
18654707	chr11:18654707:G:A	4.2141e-05	0.527283	-1.18255	3.15831e-05	-1.54961	-1.19236	3.17845e-05	-1.54957	-1.19315
18654855	chr11:18654855:T:C	1.85833e-05	-1.47403	-6.68817e-10	0.000104616	-1.54429	-6.68817e-10	0.000105373	-1.54418	-6.68817e-10
18654984	chr11:18654984:A:G	2.27376e-05	-1.91869e-10	-1.27227	0.000136404	-1.91869e-10	-1.27897	0.000137425	-1.91869e-10	-1.27861
18655393	chr11:18655393:C:A	3.67689e-05	-1.91869e-10	-0.791639	0.000219978	-1.91869e-10	-0.801061	0.000221752	-1.91869e-10	-0.800133
18655764	chr11:18655764:G:A	0.0221695	6.82872	-1.21854	7.0815e-05	-0.610513	-1.32401	7.12065e-05	-0.611624	-1.32448
18655768	chr11:18655768:G:A	0.0214836	6.79805	-1.2193	7.00204e-05	-0.62122	-1.32458	7.04087e-05	-0.622323	-1.32505
18656303	chr11:18656303:C:T	0.000976044	2.47537	0.0118487	8.24963e-05	-1.46134	-0.320493	8.28534e-05	-1.46173	-0.322891
18656547	chr11:18656547:C:T	6.1591e-06	-1.48742	-1.09094	5.15626e-05	-1.15397	-1.09782	5.19823e-05	-1.15306	-1.09773
18656685	chr11:18656685:G:C	1.11498e-05	-1.46157	-0.523294	6.25562e-05	-1.55664	-0.501882	6.29434e-05	-1.55663	-0.502825
18657579	chr11:18657579:T:C	2.19478e-05	-1.91869e-10	-1.30762	0.000131942	-1.91869e-10	-1.31223	0.000132918	-1.91869e-10	-1.31196
18658238	chr11:18658238:T:G	8.61714e-06	-0.992774	-1.24976	3.82548e-05	-1.31833	-1.23199	3.84853e-05	-1.31884	-1.23258
18658287	chr11:18658287:T:C	2.18441e-05	0.037946	-1.35031	7.65834e-05	-0.503914	-1.3523	7.71562e-05	-0.503433	-1.35243
18658407	chr11:18658407:A:G	1.21584e-05	-0.666794	-1.23147	5.503e-05	-0.958704	-1.22801	5.54432e-05	-0.958178	-1.22816
18658462	chr11:18658462:C:T	2.89625e-05	-1.91869e-10	-1.03029	0.000173718	-1.91869e-10	-1.03716	0.000175076	-1.91869e-10	-1.03648
18658560	chr11:18658560:A:G	4.33421e-05	-1.91869e-10	-0.627165	0.000206478	-1.91869e-10	-0.864395	0.000207647	-1.91869e-10	-0.865854
18658730	chr11:18658730:A:G	2.49033e-05	-1.18129	-6.68817e-10	0.000123529	-1.37812	-6.68817e-10	0.000124338	-1.37869	-6.68817e-10
18658743	chr11:18658743:C:T	4.50852e-05	-1.91869e-10	-0.587736	0.000274592	-1.91869e-10	-0.579304	0.000276586	-1.91869e-10	-0.579171
18658821	chr11:18658821:C:G	3.69487e-05	-1.91869e-10	-0.786759	0.00022105	-1.91869e-10	-0.796201	0.000222833	-1.91869e-10	-0.795269
18658883	chr11:18658883:A:G	2.48445e-05	-1.91869e-10	-1.18365	0.000149868	-1.91869e-10	-1.18483	0.000150951	-1.91869e-10	-1.18474
18658976	chr11:18658976:G:A	2.07718e-05	-1.36269	-6.68817e-10	0.000164646	-1.09079	-6.68817e-10	0.000165891	-1.09036	-6.68817e-10
18659060	chr11:18659060:A:G	3.70366e-05	-1.91869e-10	-0.784383	0.000221572	-1.91869e-10	-0.793844	0.00022336	-1.91869e-10	-0.79291
18659180	chr11:18659180:T:C	1.73556e-05	-1.54237	-6.68817e-10	0.000106123	-1.52999	-6.68817e-10	0.00010689	-1.52989	-6.68817e-10
18659212	chr11:18659212:G:A	4.64251e-06	-1.55607	-1.30497	5.49643e-05	-0.873218	-1.31469	5.53005e-05	-0.873995	-1.31492
18659303	chr11:18659303:T:C	0.00204589	3.10447	0.122824	0.000101137	-1.34521	-0.2329	0.000101563	-1.34571	-0.2353
18659558	chr11:18659558:C:T	0.000405413	1.60862	-6.68817e-10	0.00105159	0.763469	-6.68817e-10	0.00105964	0.763994	-6.68817e-10
18659577	chr11:18659577:A:G	2.44898e-05	-1.91869e-10	-1.19803	0.000148481	-1.91869e-10	-1.19414	0.000149547	-1.91869e-10	-1.19409
18659643	chr11:18659643:T:C	8.14971e-06	-1.02713	-1.27118	3.65289e-05	-1.34101	-1.25548	3.67525e-05	-1.34149	-1.256
18659783	chr11:18659783:A:G	2.86953e-05	-1.03956	-6.68817e-10	0.00013721	-1.27308	-6.68817e-10	0.000138127	-1.27352	-6.68817e-10
18660082	chr11:18660082:T:C	9.51147e-05	1.209	-1.0502	3.64123e-05	-1.53919	-1.0605	3.66325e-05	-1.53922	-1.06154
18660129	chr11:18660129:G:A	3.96654e-05	-1.91869e-10	-0.715809	0.000187094	-1.91869e-10	-0.962979	0.000188203	-1.91869e-10	-0.964173
18660200	chr11:18660200:A:G	0.0941647	7.95136	-0.894851	0.000131617	-0.187312	-1.12738	0.000132266	-0.18844	-1.12844
18660265	chr11:18660265:A:T	3.82057e-05	-1.91869e-10	-0.753304	0.000238018	-1.91869e-10	-0.722244	0.000239803	-1.91869e-10	-0.721875
18660369	chr11:18660369:C:T	2.15887e-05	-1.49768	0.173559	0.000181413	-1.18797	0.194159	0.000182635	-1.18717	0.192959
18660465	chr11:18660465:T:C	2.89363e-05	-1.03119	-6.68817e-10	0.000140223	-1.25135	-6.68817e-10	0.000141259	-1.2511	-6.68817e-10
18660636	chr11:18660636:C:T	0.0699544	7.89377	-1.13446	0.000110778	-0.209384	-1.27768	0.000111368	-0.210509	-1.27834
18661318	chr11:18661318:C:A	2.89313e-05	-1.91869e-10	-1.03137	0.000173534	-1.91869e-10	-1.03822	0.00017489	-1.91869e-10	-1.03754
18661400	chr11:18661400:G:A	7.61223e-06	-1.00343	-1.3631	3.35682e-05	-1.3203	-1.36071	3.37863e-05	-1.32083	-1.36081
18661457	chr11:18661457:T:C	2.38535e-05	-1.91869e-10	-1.22436	0.000144583	-1.91869e-10	-1.22074	0.000145619	-1.91869e-10	-1.2207
18661721	chr11:18661721:A:G	4.0567e-05	-1.91869e-10	-0.693335	0.000190443	-1.91869e-10	-0.945238	0.000191567	-1.91869e-10	-0.946459
18662252	chr11:18662252:G:A	2.44849e-05	-1.91869e-10	-1.19823	0.000148169	-1.91869e-10	-1.19623	0.000149224	-1.91869e-10	-1.19625
18662617	chr11:18662617:C:T	4.85454e-05	-1.91869e-10	-0.513791	0.000289979	-1.91869e-10	-0.524781	0.000292369	-1.91869e-10	-0.523679
18662632	chr11:18662632:A:G	1.20899e-05	-0.672449	-1.23147	5.47758e-05	-0.963334	-1.22801	5.5187e-05	-0.96281	-1.22816
18662900	chr11:18662900:A:G	2.10942e-05	-1.91869e-10	-1.34729	0.000127071	-1.91869e-10	-1.34985	0.000127991	-1.91869e-10	-1.34974
18663098	chr11:18663098:C:T	0.0272697	6.86339	-1.04614	7.86259e-05	-0.601901	-1.22799	7.90318e-05	-0.603016	-1.22883
18663229	chr11:18663229:A:C	2.09045e-05	-1.91869e-10	-1.35633	0.000126037	-1.91869e-10	-1.35802	0.000126944	-1.91869e-10	-1.35795
18663230	chr11:18663230:C:T	2.09045e-05	-1.91869e-10	-1.35633	0.000126037	-1.91869e-10	-1.35802	0.000126944	-1.91869e-10	-1.35795
18663315	chr11:18663315:A:G	7.40172e-06	-1.41179	-0.982784	6.74062e-05	-0.989631	-0.994222	6.79565e-05	-0.988543	-0.994283
18663399	chr11:18663399:G:A	2.20745e-05	-1.47049	0.168626	0.000192748	-1.12242	0.189212	0.000194059	-1.12154	0.188014
18663490	chr11:18663490:C:T	2.3419e-05	-1.91869e-10	-1.24274	0.000140741	-1.91869e-10	-1.24767	0.000141735	-1.91869e-10	-1.24773
18663662	chr11:18663662:T:G	0.000112748	1.14717	-0.818303	0.000311216	0.354226	-0.80833	0.000313385	0.354728	-0.808991
18663666	chr11:18663666:T:G	0.000111072	1.1494	-0.83551	0.000306004	0.3547	-0.825694	0.000308142	0.355211	-0.826345
18663728	chr11:18663728:C:T	0.000114331	0.784618	-0.441807	0.000337184	0.0560196	-0.429982	0.000339474	0.0564819	-0.430777
18663744	chr11:18663744:T:G	0.00012854	1.2931	-0.833156	0.000346336	0.476478	-0.823659	0.000348764	0.477	-0.824297
18663748	chr11:18663748:C:CA	0.000107719	1.13229	-0.849052	0.000297984	0.341945	-0.839497	0.000300071	0.342457	-0.840131
18664162	chr11:18664162:T:C	1.24138e-05	-0.600655	-1.27683	5.54666e-05	-0.904741	-1.27407	5.58859e-05	-0.904192	-1.27419
18664326	chr11:18664326:A:G	6.27532e-05	-1.91869e-10	-0.25708	0.000282792	-1.91869e-10	-0.549878	0.000284376	-1.91869e-10	-0.551396
18664758	chr11:18664758:G:T	3.33623e-05	0.439242	-1.3281	5.55196e-05	-0.84528	-1.33257	5.59302e-05	-0.845348	-1.33224
18664979	chr11:18664979:G:A	0.000111704	1.16728	-0.847724	0.00031064	0.382066	-0.838022	0.000312796	0.382522	-0.838665
18665020	chr11:18665020:C:G	1.07409e-05	-0.701054	-1.32118	4.55376e-05	-1.06473	-1.31132	4.58307e-05	-1.06527	-1.31147
18665369	chr11:18665369:C:T	0.102932	8.04039	-0.894851	0.000136156	-0.153409	-1.12738	0.000136825	-0.15455	-1.12844
18666448	chr11:18666448:C:T	2.11493e-05	-1.91869e-10	-1.34468	0.000127377	-1.91869e-10	-1.34744	0.000128301	-1.91869e-10	-1.34732
18666960	chr11:18666960:A:G	2.15989e-05	-1.91869e-10	-1.32365	0.000129903	-1.91869e-10	-1.3278	0.000130851	-1.91869e-10	-1.32763
18666961	chr11:18666961:C:T	0.000875115	2.59002	-0.211949	6.86977e-05	-1.44812	-0.516757	6.90113e-05	-1.44852	-0.518902
18667093	chr11:18667093:C:T	2.12103e-05	-1.91869e-10	-1.3418	0.000127719	-1.91869e-10	-1.34476	0.000128646	-1.91869e-10	-1.34463
18667450	chr11:18667450:T:C	7.4222e-05	1.23707	-1.3263	2.69961e-05	-1.54111	-1.35778	2.71857e-05	-1.54122	-1.35778
18667621	chr11:18667621:C:T	0.0229657	6.3397	-0.694233	8.77948e-05	-0.762548	-0.95704	8.8211e-05	-0.763558	-0.958404
18667740	chr11:18667740:T:C	2.11841e-05	-1.91869e-10	-1.34304	0.000127566	-1.91869e-10	-1.34596	0.000128492	-1.91869e-10	-1.34583
18668359	chr11:18668359:C:A	6.88294e-06	-1.14896	-1.31828	3.18784e-05	-1.42539	-1.30727	3.20831e-05	-1.42574	-1.30762
18668672	chr11:18668672:C:T	1.06853e-05	-0.772951	-1.25447	3.08648e-05	-1.49775	-1.26723	3.10637e-05	-1.49788	-1.26778
18668679	chr11:18668679:C:A	2.80777e-05	-0.260883	-0.800432	0.000119513	-0.627254	-0.783914	0.000120411	-0.626538	-0.784244
18668899	chr11:18668899:C:T	1.09059e-05	-0.792989	-1.214	3.22625e-05	-1.49113	-1.22955	3.24685e-05	-1.49127	-1.23015
18668920	chr11:18668920:G:A	2.52674e-05	-0.30171	-0.865065	0.000108266	-0.661727	-0.848276	0.000109079	-0.661019	-0.848602
18668972	chr11:18668972:C:A	7.18606e-05	-1.91869e-10	-0.121562	0.000387046	-1.91869e-10	-0.236048	0.000389149	-1.91869e-10	-0.237731
18669071	chr11:18669071:G:A	3.60748e-05	-1.91869e-10	-0.810694	0.000215967	-1.91869e-10	-0.819466	0.000217708	-1.91869e-10	-0.818541
18669276	chr11:18669276:TTACTAA:T	1.72684e-05	-1.54741	-6.68817e-10	0.000116011	-1.44091	-6.68817e-10	0.000116769	-1.4415	-6.68817e-10
18669686	chr11:18669686:T:C	7.02201e-06	-1.13645	-1.31079	3.22781e-05	-1.42104	-1.29916	3.24853e-05	-1.42137	-1.29954
18669723	chr11:18669723:G:A	2.17206e-05	-1.91869e-10	-1.31803	0.000131457	-1.91869e-10	-1.31591	0.000132396	-1.91869e-10	-1.31589
18669860	chr11:18669860:G:A	2.89313e-05	-1.91869e-10	-1.03137	0.000173534	-1.91869e-10	-1.03822	0.00017489	-1.91869e-10	-1.03754
18670127	chr11:18670127:G:A	0.00177994	2.37123	0.71682	0.000151774	-1.47189	0.299693	0.000152332	-1.47228	0.29665
18670189	chr11:18670189:C:G	3.69487e-05	-1.91869e-10	-0.786759	0.00022105	-1.91869e-10	-0.796201	0.000222833	-1.91869e-10	-0.795269
18670424	chr11:18670424:G:A	3.98399e-05	-1.91869e-10	-0.711422	0.00024222	-1.91869e-10	-0.704742	0.000243994	-1.91869e-10	-0.70455
18670590	chr11:18670590:T:C	4.84643e-06	-1.54298	-1.27507	6.54651e-05	-0.724603	-1.28847	6.58612e-05	-0.725411	-1.28873
18670871	chr11:18670871:G:A	2.7816e-05	-1.91869e-10	-1.07068	0.00016685	-1.91869e-10	-1.07749	0.000168032	-1.91869e-10	-1.07754
18671140	chr11:18671140:G:A	8.50575e-06	-0.902778	-1.35277	3.81221e-05	-1.20679	-1.34701	3.83737e-05	-1.20723	-1.3471
18671186	chr11:18671186:T:C	3.51382e-05	-1.91869e-10	-0.837	0.000218445	-1.91869e-10	-0.808058	0.000220072	-1.91869e-10	-0.807739
18671205	chr11:18671205:A:G	8.10957e-06	-1.0085	-1.29475	3.53711e-05	-1.34703	-1.28166	3.55952e-05	-1.3474	-1.28208
18671279	chr11:18671279:G:A	3.89664e-05	-1.91869e-10	-0.73359	0.000185449	-1.91869e-10	-0.971812	0.00018655	-1.91869e-10	-0.972992
18671622	chr11:18671622:G:A	4.88219e-06	-1.52715	-1.28355	7.1216e-05	-0.632026	-1.29685	7.16506e-05	-0.632792	-1.2971
18671676	chr11:18671676:C:G	8.50475e-06	-0.9089	-1.34677	2.96711e-05	-1.45209	-1.35233	2.98733e-05	-1.45222	-1.35251
18672477	chr11:18672477:C:T	4.54285e-05	-1.91869e-10	-0.58015	0.00027138	-1.91869e-10	-0.59107	0.00027361	-1.91869e-10	-0.589988
18672508	chr11:18672508:T:C	8.04946e-06	-0.946524	-1.36416	3.40012e-05	-1.30529	-1.3629	3.42269e-05	-1.30572	-1.36296
18672862	chr11:18672862:C:T	8.06616e-05	-1.91869e-10	-0.00602646	0.000507281	-1.91869e-10	0.0344755	0.000510607	-1.91869e-10	0.033906
18672880	chr11:18672880:C:A	8.83777e-06	-0.860875	-1.35638	3.62647e-05	-1.25177	-1.35198	3.64999e-05	-1.25225	-1.35214
18672946	chr11:18672946:T:C	2.12804e-05	-1.91869e-10	-1.3385	0.00012905	-1.91869e-10	-1.33439	0.000129942	-1.91869e-10	-1.33461
18673114	chr11:18673114:C:T	4.98081e-05	-1.91869e-10	-0.488113	0.000297353	-1.91869e-10	-0.499669	0.000299816	-1.91869e-10	-0.498525
18673867	chr11:18673867:G:A	8.07456e-06	-0.956131	-1.35144	3.41983e-05	-1.31637	-1.34604	3.44219e-05	-1.31676	-1.34624
18674107	chr11:18674107:T:A	0.000177278	-1.91869e-10	0.781427	0.000706607	-1.91869e-10	0.365884	0.000710171	-1.91869e-10	0.363812
18674184	chr11:18674184:C:G	2.90696e-05	-1.91869e-10	-1.0266	0.000174466	-1.91869e-10	-1.03286	0.000175757	-1.91869e-10	-1.03259
18674682	chr11:18674682:G:A	3.98619e-05	-1.91869e-10	-0.71087	0.000248454	-1.91869e-10	-0.679333	0.000250322	-1.91869e-10	-0.678945
18674860	chr11:18674860:C:T	2.18888e-05	-0.0759988	-1.23432	3.10818e-05	-1.51062	-1.24735	3.12912e-05	-1.51045	-1.24791
18675256	chr11:18675256:C:T	2.20005e-05	0.0577252	-1.36295	4.52965e-05	-1.01822	-1.36314	4.5611e-05	-1.01847	-1.36308
18675318	chr11:18675318:G:A	6.6302e-05	-1.91869e-10	-0.20207	0.00041785	-1.91869e-10	-0.159468	0.000420546	-1.91869e-10	-0.160141
18675396	chr11:18675396:G:T	4.77903e-06	-1.48467	-1.34738	3.91925e-05	-1.17634	-1.34977	3.95136e-05	-1.17528	-1.34976
18675574	chr11:18675574:A:G	2.09163e-05	-1.91869e-10	-1.35576	0.000126105	-1.91869e-10	-1.35748	0.000127013	-1.91869e-10	-1.35741
18675617	chr11:18675617:T:C	2.20973e-05	-1.91869e-10	-1.30083	0.000133073	-1.91869e-10	-1.30369	0.000134039	-1.91869e-10	-1.30356
18676173	chr11:18676173:G:A	4.72233e-06	-1.48997	-1.35402	3.84862e-05	-1.18843	-1.35586	3.8801e-05	-1.1874	-1.35585
18676446	chr11:18676446:G:A	4.73644e-06	-1.48592	-1.35509	3.8802e-05	-1.17929	-1.35683	3.91199e-05	-1.17823	-1.35683
18676810	chr11:18676810:C:T	0.000129174	1.11809	-0.653222	4.64942e-05	-1.54043	-0.814832	4.68217e-05	-1.54055	-0.814795
18676910	chr11:18676910:C:T	0.000118386	-1.91869e-10	0.377662	0.000489647	-1.91869e-10	-0.000904726	0.000492003	-1.91869e-10	-0.00320942
18677248	chr11:18677248:T:G	5.75602e-05	-0.343458	-6.68817e-10	0.000245626	-0.690779	-6.68817e-10	0.000247563	-0.690028	-6.68817e-10
18677254	chr11:18677254:G:A	6.03744e-05	1.02414	-1.31987	9.41085e-05	-0.340986	-1.30916	9.47136e-05	-0.341429	-1.30941
18677319	chr11:18677319:G:A	4.41214e-06	-1.55458	-1.35735	3.45961e-05	-1.28677	-1.36408	3.48227e-05	-1.28732	-1.3641
18677473	chr11:18677473:C:T	0.00010272	-0.0133295	0.249043	0.000369707	-0.574085	0.292206	0.000372449	-0.573422	0.291828
18678126	chr11:18678126:C:T	2.12928e-05	-1.91869e-10	-1.33792	0.000129408	-1.91869e-10	-1.33162	0.000130292	-1.91869e-10	-1.33192
18678528	chr11:18678528:T:C	2.65252e-05	-1.91869e-10	-1.11819	0.000159247	-1.91869e-10	-1.12413	0.000160486	-1.91869e-10	-1.12349
18678634	chr11:18678634:C:T	4.40003e-05	-1.91869e-10	-0.612092	0.000271806	-1.91869e-10	-0.5895	0.000273647	-1.91869e-10	-0.589855
18678937	chr11:18678937:G:A	6.71314e-05	-0.0927163	-0.0969212	0.00022726	-0.691136	-0.077358	0.0002287	-0.690649	-0.0786341
18679784	chr11:18679784:CCTT:C	0.000536989	3.06111	-1.17142	5.1707e-05	-1.04567	-1.20333	5.2018e-05	-1.04619	-1.20392
18679887	chr11:18679887:AAGC:A	3.67171e-05	-1.91869e-10	-0.793047	0.000226654	-1.91869e-10	-0.771164	0.000228358	-1.91869e-10	-0.770779
18680448	chr11:18680448:G:A	3.91793e-05	0.222387	-0.950528	8.55291e-05	-0.829886	-0.915847	8.6074e-05	-0.830016	-0.91647
18680879	chr11:18680879:C:T	2.09719e-05	-1.91869e-10	-1.3531	0.000126393	-1.91869e-10	-1.3552	0.000127305	-1.91869e-10	-1.35511
18680962	chr11:18680962:G:A	0.000500824	3.02022	-1.20026	4.96854e-05	-1.05958	-1.2293	4.9988e-05	-1.06007	-1.22984
18681110	chr11:18681110:T:C	5.8892e-06	-1.27612	-1.34704	2.81401e-05	-1.51102	-1.34637	2.83368e-05	-1.51104	-1.34649
18681196	chr11:18681196:G:A	1.79434e-05	-1.50907	-6.68817e-10	0.000116171	-1.43952	-6.68817e-10	0.000117026	-1.43929	-6.68817e-10
18681452	chr11:18681452:C:T	6.93096e-06	-1.54833	-0.911958	7.1958e-05	-1.07495	-0.843562	7.24999e-05	-1.07475	-0.843356
18681504	chr11:18681504:C:T	2.73668e-05	-1.08696	-6.68817e-10	0.000104145	-1.5488	-6.68817e-10	0.000104888	-1.5488	-6.68817e-10
18681727	chr11:18681727:C:T	0.00375125	5.15616	-1.3226	5.90108e-05	-0.826621	-1.29025	5.94199e-05	-0.827345	-1.28972
18682173	chr11:18682173:T:C	9.36308e-06	-1.35355	-0.805967	9.13801e-05	-0.879166	-0.800396	9.21618e-05	-0.877286	-0.800861
18682484	chr11:18682484:T:A	0.000420147	3.00672	-1.3624	4.34479e-05	-1.0685	-1.35453	4.37443e-05	-1.06901	-1.35432
18683177	chr11:18683177:T:C	2.17727e-05	0.0381346	-1.35377	2.7041e-05	-1.55193	-1.3453	2.72356e-05	-1.55199	-1.34518
18683315	chr11:18683315:T:C	2.49859e-05	-1.91869e-10	-1.17798	0.000151075	-1.91869e-10	-1.17682	0.000152185	-1.91869e-10	-1.1766
18683333	chr11:18683333:T:C	0.00011882	1.55812	-1.1768	0.000122163	-0.232861	-1.15638	0.000122925	-0.233439	-1.15668
18683470	chr11:18683470:T:C	2.35312e-05	-1.91869e-10	-1.23796	0.000142594	-1.91869e-10	-1.23459	0.000143622	-1.91869e-10	-1.23451
18683603	chr11:18683603:G:T	1.02581e-05	-0.77075	-1.29747	3.80674e-05	-1.25985	-1.29539	3.8328e-05	-1.26023	-1.29528
18683710	chr11:18683710:C:A	5.11753e-06	-1.47187	-1.29175	4.23998e-05	-1.12399	-1.32346	4.26572e-05	-1.12483	-1.32367
18683859	chr11:18683859:G:C	0.245063	8.50295	-0.489974	0.000400435	0.537573	-0.739613	0.000402561	0.536595	-0.740442
18683952	chr11:18683952:T:C	2.07697e-05	-1.91869e-10	-1.36279	0.00012553	-1.91869e-10	-1.36205	0.000126435	-1.91869e-10	-1.36197
18684365	chr11:18684365:CCT:C	5.22317e-05	-0.4406	-6.68817e-10	0.000241851	-0.706267	-6.68817e-10	0.000243722	-0.705664	-6.68817e-10
18684375	chr11:18684375:C:T	1.31822e-05	-0.881218	-0.936205	0.000118488	-0.392655	-1.02712	0.000118953	-0.394134	-1.02883
18684493	chr11:18684493:C:T	1.87252e-05	-0.146661	-1.31976	5.71603e-05	-0.829332	-1.3194	5.75286e-05	-0.829892	-1.31952
18684494	chr11:18684494:G:A	3.43768e-05	-1.91869e-10	-0.858906	0.000208894	-1.91869e-10	-0.852761	0.000210408	-1.91869e-10	-0.852647
18684946	chr11:18684946:G:A	6.93333e-06	-1.18599	-1.27396	3.13829e-05	-1.47187	-1.27646	3.15978e-05	-1.4719	-1.2767
18685581	chr11:18685581:A:G	2.31502e-05	-1.91869e-10	-1.25428	0.000140524	-1.91869e-10	-1.24921	0.000141578	-1.91869e-10	-1.24884
18685772	chr11:18685772:T:C	2.46202e-05	-1.91869e-10	-1.19272	0.000147628	-1.91869e-10	-1.19989	0.000148727	-1.91869e-10	-1.19958
18685873	chr11:18685873:GA:G	8.48996e-05	-0.221954	0.267134	0.000296741	-0.791746	0.290017	0.00029855	-0.79124	0.288484
18685906	chr11:18685906:G:A	3.09941e-05	-1.91869e-10	-0.962494	0.000185294	-1.91869e-10	-0.972644	0.000186682	-1.91869e-10	-0.972288
18686208	chr11:18686208:C:T	2.74117e-05	-1.91869e-10	-1.08532	0.000166512	-1.91869e-10	-1.07952	0.000167735	-1.91869e-10	-1.07931
18686358	chr11:18686358:C:T	0.000373673	2.51239	-0.985295	0.000486066	0.940641	-0.948887	0.000489373	0.940806	-0.949375
18686426	chr11:18686426:A:C	7.75722e-05	-0.306873	0.261793	0.000274765	-0.863342	0.284666	0.000276438	-0.862844	0.283135
18686580	chr11:18686580:T:G	2.87356e-05	-1.91869e-10	-1.03815	0.000171851	-1.91869e-10	-1.04796	0.000173153	-1.91869e-10	-1.04752
18686742	chr11:18686742:C:T	2.6569e-05	-1.91869e-10	-1.11655	0.000139654	-1.91869e-10	-1.25542	0.000140539	-1.91869e-10	-1.25621
18686833	chr11:18686833:G:A	9.17011e-05	-0.333756	0.456	0.000324401	-0.88667	0.47406	0.000326391	-0.886207	0.472609
18686938	chr11:18686938:C:T	0.0201744	6.87515	-1.35927	0.000139883	0.100681	-1.35447	0.000140757	0.0996424	-1.3543
18687092	chr11:18687092:T:C	5.48523e-06	-1.34465	-1.34958	2.77279e-05	-1.52194	-1.35021	2.79273e-05	-1.522	-1.35009
18687353	chr11:18687353:T:C	2.64477e-05	-1.91869e-10	-1.12112	0.000139234	-1.91869e-10	-1.25843	0.000140118	-1.91869e-10	-1.25921
18687370	chr11:18687370:C:T	3.0518e-05	-1.91869e-10	-0.977974	0.000182038	-1.91869e-10	-0.990376	0.000183426	-1.91869e-10	-0.989885
18687643	chr11:18687643:G:A	2.16029e-05	-1.91869e-10	-1.32346	0.000131917	-1.91869e-10	-1.31242	0.000132876	-1.91869e-10	-1.31228
18687647	chr11:18687647:G:T	4.8978e-06	-1.47992	-1.32759	2.73535e-05	-1.5566	-1.32914	2.75444e-05	-1.5566	-1.3293
18687844	chr11:18687844:T:C	0.020846	6.87495	-1.32633	0.000145723	0.10194	-1.31482	0.000146666	0.100914	-1.31445
18687970	chr11:18687970:C:T	5.22176e-06	-1.43924	-1.30422	2.81072e-05	-1.55249	-1.30608	2.83015e-05	-1.55251	-1.30627
18687983	chr11:18687983:T:C	2.5237e-05	-1.91869e-10	-1.16798	0.000151361	-1.91869e-10	-1.17493	0.000152485	-1.91869e-10	-1.17463
18688104	chr11:18688104:T:C	2.98441e-05	-1.91869e-10	-1.0003	0.000178313	-1.91869e-10	-1.01105	0.000179679	-1.91869e-10	-1.01052
18688339	chr11:18688339:G:T	5.13788e-06	-1.42568	-1.33397	2.73758e-05	-1.54962	-1.33531	2.75664e-05	-1.54965	-1.33544
18688641	chr11:18688641:C:T	4.69164e-05	-1.91869e-10	-0.547922	0.000290804	-1.91869e-10	-0.52194	0.000293026	-1.91869e-10	-0.521433
18688661	chr11:18688661:A:T	0.0205923	6.66941	-1.13302	0.000161788	-0.0273342	-1.08097	0.000162925	-0.0284378	-1.07997
18688748	chr11:18688748:C:T	0.000129476	-0.622199	1.0894	0.00024146	-1.55542	0.847538	0.000242788	-1.5554	0.845895
18688776	chr11:18688776:C:T	5.24283e-06	-1.55648	-1.18294	3.22625e-05	-1.54265	-1.17804	3.25113e-05	-1.54258	-1.17752
18688822	chr11:18688822:C:T	8.34195e-05	-1.91869e-10	0.0275926	0.000524278	-1.91869e-10	0.067431	0.000527609	-1.91869e-10	0.0666609
18689350	chr11:18689350:G:T	2.40106e-05	-1.91869e-10	-1.21779	0.000145732	-1.91869e-10	-1.21282	0.000146836	-1.91869e-10	-1.21238
18689392	chr11:18689392:C:A	4.64663e-05	-1.91869e-10	-0.557563	0.000287941	-1.91869e-10	-0.531834	0.000290142	-1.91869e-10	-0.531323
18689657	chr11:18689657:G:A	2.60055e-05	-1.91869e-10	-1.13798	0.000158009	-1.91869e-10	-1.13194	0.000159224	-1.91869e-10	-1.13138
18689976	chr11:18689976:AG:A	2.12644e-05	-1.91869e-10	-1.33926	0.000129255	-1.91869e-10	-1.3328	0.000130138	-1.91869e-10	-1.3331
18689988	chr11:18689988:C:T	1.77219e-05	-0.1767	-1.34479	5.45031e-05	-0.851322	-1.34501	5.4859e-05	-0.851832	-1.3451
18690260	chr11:18690260:G:T	4.50942e-06	-1.53633	-1.35379	2.82152e-05	-1.49795	-1.35678	2.84297e-05	-1.49739	-1.35687
18691361	chr11:18691361:T:C	2.42772e-05	-1.91869e-10	-1.20675	0.000147387	-1.91869e-10	-1.20153	0.000148506	-1.91869e-10	-1.20107
18691530	chr11:18691530:T:C	9.10979e-05	-0.0746542	0.190299	0.000311358	-0.667586	0.21394	0.000313271	-0.667018	0.212392
18691633	chr11:18691633:T:A	3.4655e-05	-1.91869e-10	-0.850848	0.000169065	-1.91869e-10	-1.06431	0.000170047	-1.91869e-10	-1.06562
18691756	chr11:18691756:A:G	1.60839e-05	-0.304639	-1.31383	6.63024e-05	-0.686781	-1.31358	6.67637e-05	-0.686857	-1.31368
18691907	chr11:18691907:C:T	5.57259e-05	-1.91869e-10	-0.375845	0.00024731	-1.91869e-10	-0.683946	0.000248594	-1.91869e-10	-0.685874
18692280	chr11:18692280:G:A	4.10608e-05	-0.0830937	-0.598141	0.000267138	0.0992678	-0.706091	0.000268037	0.0968902	-0.70746
18692326	chr11:18692326:T:A	1.30358e-05	-0.669226	-1.15937	0.000123095	-0.178019	-1.20362	0.000123611	-0.180058	-1.20449
18692335	chr11:18692335:A:T	2.2944e-05	-1.91869e-10	-1.26323	0.00013856	-1.91869e-10	-1.26329	0.000139527	-1.91869e-10	-1.26344
18692336	chr11:18692336:A:G	3.99861e-05	-1.91869e-10	-0.707757	0.000238239	-1.91869e-10	-0.721317	0.000240082	-1.91869e-10	-0.720714
18692364	chr11:18692364:A:G	6.23878e-06	-1.48119	-1.08432	3.76388e-05	-1.5495	-1.01705	3.78968e-05	-1.54951	-1.01731
18692402	chr11:18692402:T:C	2.12199e-05	-1.91869e-10	-1.34135	0.000130173	-1.91869e-10	-1.32573	0.00013113	-1.91869e-10	-1.3255
18692439	chr11:18692439:T:C	2.37578e-05	-1.91869e-10	-1.22838	0.00014134	-1.91869e-10	-1.24342	0.000142376	-1.91869e-10	-1.24322
18692442	chr11:18692442:C:T	1.15076e-05	-1.12951	-0.823776	4.83848e-05	-1.40358	-0.911826	4.87251e-05	-1.4025	-0.913003
18692625	chr11:18692625:A:G	2.72628e-05	-1.91869e-10	-1.09077	0.000163294	-1.91869e-10	-1.09904	0.000164561	-1.91869e-10	-1.09841
18692916	chr11:18692916:C:A	2.37692e-05	-1.55588	0.327982	0.000124147	-1.51702	0.143893	0.000124484	-1.51672	0.139199
18692985	chr11:18692985:A:T	2.44225e-05	-1.91869e-10	-1.20078	0.000148068	-1.91869e-10	-1.19692	0.000149143	-1.91869e-10	-1.19679
18693361	chr11:18693361:C:T	2.13979e-05	-1.91869e-10	-1.333	0.000130097	-1.91869e-10	-1.32631	0.00013099	-1.91869e-10	-1.32657
18693612	chr11:18693612:C:T	2.07375e-05	-1.91869e-10	-1.36434	0.000125249	-1.91869e-10	-1.36429	0.000126142	-1.91869e-10	-1.36428
18693840	chr11:18693840:G:A	2.34659e-05	-1.91869e-10	-1.24074	0.000144447	-1.91869e-10	-1.22167	0.000145373	-1.91869e-10	-1.22239
18693924	chr11:18693924:GAC:G	2.17091e-05	-1.91869e-10	-1.31856	0.000131045	-1.91869e-10	-1.31905	0.000131962	-1.91869e-10	-1.31918
18694039	chr11:18694039:G:T	3.15667e-05	-0.303408	-0.640779	9.59471e-05	-0.801714	-0.82908	9.63032e-05	-0.803083	-0.831109
18694109	chr11:18694109:T:C	8.31731e-06	-1.52855	-0.7494	4.77359e-05	-1.41258	-0.91633	4.80295e-05	-1.41209	-0.917794
18694407	chr11:18694407:G:C	2.53731e-05	-1.91869e-10	-1.1626	0.000157391	-1.91869e-10	-1.13586	0.000158394	-1.91869e-10	-1.13661
18694591	chr11:18694591:G:A	9.79644e-06	-1.0628	-1.05147	5.48268e-05	-1.16953	-1.02088	5.51711e-05	-1.16947	-1.02179
18694660	chr11:18694660:A:G	3.15542e-05	-1.91869e-10	-0.944583	0.000189674	-1.91869e-10	-0.949285	0.000191012	-1.91869e-10	-0.949359
18694812	chr11:18694812:G:A	2.63108e-05	-1.91869e-10	-1.12631	0.000159879	-1.91869e-10	-1.12017	0.000161015	-1.91869e-10	-1.1202
18694870	chr11:18694870:G:A	1.21643e-05	-1.43996	-0.457829	6.51368e-05	-1.43254	-0.585564	6.5345e-05	-1.43372	-0.588294
18694948	chr11:18694948:T:C	1.3707e-05	-0.438389	-1.33999	4.72344e-05	-0.988773	-1.35069	4.76198e-05	-0.987664	-1.35078
18695160	chr11:18695160:C:T	2.903e-05	-1.02796	-6.68817e-10	0.000181079	-0.995655	-6.68817e-10	0.000182327	-0.995894	-6.68817e-10
18695613	chr11:18695613:C:T	2.13663e-05	-0.319222	-1.01525	8.69082e-05	-0.639597	-1.09014	8.76571e-05	-0.637489	-1.09077
18696292	chr11:18696292:T:C	4.74334e-05	0.42353	-0.960492	0.000316011	0.51866	-0.957473	0.000318025	0.518874	-0.958438
18696340	chr11:18696340:G:A	5.23141e-05	0.50799	-0.947014	0.0003488	0.603825	-0.943918	0.000351014	0.604027	-0.944895
18696346	chr11:18696346:G:A	9.3028e-06	-0.878128	-1.28785	3.99104e-05	-1.21245	-1.2955	4.01777e-05	-1.21279	-1.29559
18696514	chr11:18696514:G:A	9.74395e-06	-1.07339	-1.04625	5.45761e-05	-1.17979	-1.01521	5.4917e-05	-1.17973	-1.01614
18696751	chr11:18696751:A:G	2.24201e-05	-0.468974	-0.81736	9.31266e-05	-0.755652	-0.904978	9.38598e-05	-0.753578	-0.906314
18697031	chr11:18697031:G:C	2.63572e-05	-0.376714	-0.747833	8.55691e-05	-0.953874	-0.791393	8.61615e-05	-0.952669	-0.792802
18697070	chr11:18697070:G:A	2.09744e-05	-1.91869e-10	-1.35299	0.000126559	-1.91869e-10	-1.35388	0.000127461	-1.91869e-10	-1.35388
18697071	chr11:18697071:C:T	2.09769e-05	-1.91869e-10	-1.35287	0.000126575	-1.91869e-10	-1.35375	0.000127478	-1.91869e-10	-1.35375
18697236	chr11:18697236:G:T	2.07448e-05	-1.91869e-10	-1.36399	0.000125421	-1.91869e-10	-1.36291	0.000126314	-1.91869e-10	-1.36292
18697240	chr11:18697240:G:A	2.07551e-05	-1.91869e-10	-1.3635	0.000125315	-1.91869e-10	-1.36376	0.000126208	-1.91869e-10	-1.36376
18697725	chr11:18697725:C:T	7.8286e-06	-1.54382	-0.79469	4.44413e-05	-1.44892	-0.951497	4.47205e-05	-1.44848	-0.952777
18697835	chr11:18697835:C:T	5.73944e-05	-1.91869e-10	-0.346343	0.000349791	-1.91869e-10	-0.337256	0.000352283	-1.91869e-10	-0.337259
18697883	chr11:18697883:T:TAATTCC	2.18622e-05	-1.91869e-10	-1.31153	0.000133084	-1.91869e-10	-1.30361	0.000133989	-1.91869e-10	-1.30393
18698094	chr11:18698094:G:A	3.38773e-05	-1.91869e-10	-0.873543	0.000206038	-1.91869e-10	-0.866528	0.000207505	-1.91869e-10	-0.86654
18698421	chr11:18698421:TA:T	4.33608e-05	0.416599	-1.04333	0.000288042	0.509112	-1.0406	0.0002899	0.509293	-1.04145
18698624	chr11:18698624:T:G	2.1615e-05	-1.91869e-10	-1.3229	0.000131464	-1.91869e-10	-1.31586	0.000132363	-1.91869e-10	-1.31615
18698630	chr11:18698630:A:AT	2.42726e-05	-1.91869e-10	-1.20694	0.000147167	-1.91869e-10	-1.20302	0.000148234	-1.91869e-10	-1.2029
18698783	chr11:18698783:T:A	9.41966e-06	-1.05673	-1.09676	5.26007e-05	-1.16355	-1.06831	5.29333e-05	-1.16349	-1.06917
18698792	chr11:18698792:C:T	0.000116104	1.46747	-1.10928	0.000828392	1.63223	-1.10733	0.000833706	1.63226	-1.10808
18699088	chr11:18699088:C:T	6.39945e-05	0.827491	-1.06498	0.00025786	0.398701	-1.04087	0.000259608	0.397555	-1.04008
18699400	chr11:18699400:G:T	4.83305e-05	-1.91869e-10	-0.518227	0.000234387	-1.91869e-10	-0.737618	0.000235461	-1.91869e-10	-0.740149
18699428	chr11:18699428:C:T	6.64163e-06	-1.46757	-1.03537	3.35802e-05	-1.53313	-1.14752	3.38037e-05	-1.53286	-1.14827
18699628	chr11:18699628:G:A	2.17045e-05	-1.91869e-10	-1.31877	0.000130545	-1.91869e-10	-1.32287	0.00013149	-1.91869e-10	-1.32277
18699811	chr11:18699811:T:C	2.30832e-05	-1.91869e-10	-1.25719	0.000139429	-1.91869e-10	-1.25704	0.000140449	-1.91869e-10	-1.25685
18699944	chr11:18699944:C:T	2.92641e-05	-1.91869e-10	-1.01993	0.000176539	-1.91869e-10	-1.02105	0.00017774	-1.91869e-10	-1.02137
18700463	chr11:18700463:T:C	2.21655e-05	-0.277808	-1.01995	0.000179118	-0.0535249	-0.953019	0.000180028	-0.0560824	-0.952497
18700611	chr11:18700611:T:G	2.20492e-05	-1.91869e-10	-1.30302	0.000134291	-1.91869e-10	-1.29458	0.000135203	-1.91869e-10	-1.29492
18700824	chr11:18700824:A:T	0.000271763	1.20864	-6.68817e-10	0.00189613	1.35298	-6.68817e-10	0.00191005	1.35319	-6.68817e-10
18700924	chr11:18700924:G:A	3.90242e-05	-1.91869e-10	-0.732107	0.000243475	-1.91869e-10	-0.699577	0.000245014	-1.91869e-10	-0.700379
18701244	chr11:18701244:A:G	3.43329e-05	0.461558	-1.32175	0.000134139	0.0167689	-1.31248	0.000135061	0.0161941	-1.31216
18701356	chr11:18701356:T:C	2.34189e-05	-0.130597	-1.11215	5.76195e-05	-0.944765	-1.19596	5.80912e-05	-0.943186	-1.19649
18701930	chr11:18701930:T:C	2.39789e-05	-1.91869e-10	-1.21912	0.000143697	-1.91869e-10	-1.22688	0.000144636	-1.91869e-10	-1.22747
18702142	chr11:18702142:C:T	5.92714e-06	-1.50517	-1.11158	3.44094e-05	-1.5523	-1.10395	3.46511e-05	-1.5524	-1.10396
18702185	chr11:18702185:G:C	3.75378e-05	-1.91869e-10	-0.77094	0.000232164	-1.91869e-10	-0.747148	0.000233662	-1.91869e-10	-0.747818
18702299	chr11:18702299:T:C	2.11953e-05	-1.91869e-10	-1.34251	0.000129248	-1.91869e-10	-1.33286	0.000130128	-1.91869e-10	-1.33318
18702374	chr11:18702374:T:C	6.87532e-05	1.03647	-1.20224	0.000237038	0.456008	-1.18238	0.000238644	0.455859	-1.18258
18703011	chr11:18703011:C:T	0.000132091	1.79505	-1.30785	0.000244546	0.61995	-1.31514	0.000246647	0.621835	-1.31557
18703852	chr11:18703852:C:T	5.14455e-05	-0.455767	-6.68817e-10	0.000224159	-0.782236	-6.68817e-10	0.000225879	-0.781694	-6.68817e-10
18703944	chr11:18703944:A:G	8.11295e-05	-1.91869e-10	-0.000242563	0.000402502	-1.91869e-10	-0.196891	0.000404436	-1.91869e-10	-0.199199
18704798	chr11:18704798:G:C	8.08192e-05	-0.00407568	-6.68817e-10	0.000190645	-0.94418	-6.68817e-10	0.000191813	-0.94517	-6.68817e-10
18704856	chr11:18704856:G:C	2.1113e-05	-1.91869e-10	-1.3464	0.000128185	-1.91869e-10	-1.34111	0.000129064	-1.91869e-10	-1.34139
18704977	chr11:18704977:T:C	3.42362e-05	-1.91869e-10	-0.863007	0.000196741	-1.91869e-10	-0.912701	0.00019774	-1.91869e-10	-0.91474
18705265	chr11:18705265:GCTGTGTGGCTATGAAGACAGTAGA:G	7.49485e-05	-0.0794886	-6.68817e-10	0.000351266	-0.333047	-6.68817e-10	0.000353769	-0.333049	-6.68817e-10
18706541	chr11:18706541:G:C	8.39137e-05	-1.91869e-10	0.033499	0.000414995	-1.91869e-10	-0.166325	0.000416986	-1.91869e-10	-0.168642
18706876	chr11:18706876:C:T	1.79339e-05	-1.5096	-6.68817e-10	0.000112349	-1.47298	-6.68817e-10	0.000113147	-1.47301	-6.68817e-10
18707103	chr11:18707103:T:C	6.79194e-05	-0.0436466	-0.134322	0.000269422	-0.337822	-0.260491	0.000269824	-0.340524	-0.2634
18707690	chr11:18707690:T:C	0.000140151	1.91076	-1.36433	0.000289146	0.836299	-1.36396	0.000291682	0.837884	-1.36391
18707820	chr11:18707820:G:T	1.56385e-05	-0.317079	-1.32947	8.97714e-05	-0.369094	-1.32823	9.04291e-05	-0.369041	-1.32809
18707884	chr11:18707884:C:T	2.20136e-05	-1.91869e-10	-1.30463	0.000132724	-1.91869e-10	-1.30631	0.000133665	-1.91869e-10	-1.30635
18708050	chr11:18708050:A:G	6.43447e-06	-1.30972	-1.22489	3.77677e-05	-1.32067	-1.24247	3.80252e-05	-1.3207	-1.24275
18708272	chr11:18708272:C:T	1.72079e-05	-1.55092	-6.68817e-10	0.000109254	-1.50091	-6.68817e-10	0.000110072	-1.50056	-6.68817e-10
18708463	chr11:18708463:C:T	2.88673e-05	0.320671	-1.35425	0.000112885	-0.116246	-1.35198	0.000113704	-0.116087	-1.35201
18708525	chr11:18708525:T:C	4.94889e-06	-1.44071	-1.35642	3.33516e-05	-1.3361	-1.35138	3.35934e-05	-1.33609	-1.35128
18708534	chr11:18708534:C:T	0.000102272	0.802841	-0.571495	0.000398974	0.363273	-0.568966	0.000402058	0.363933	-0.56903
18708884	chr11:18708884:A:G	3.00135e-05	0.34207	-1.33671	0.00012599	-0.0303565	-1.32803	0.000126848	-0.0309426	-1.32776
18709207	chr11:18709207:ATGAT:A	0.000150489	1.87685	-1.25924	0.0005946	1.44259	-1.24929	0.000598674	1.44182	-1.24879
18709348	chr11:18709348:A:G	0.000349574	2.1966	-0.736178	0.00132033	1.75137	-0.760326	0.00132717	1.75003	-0.760917
18709457	chr11:18709457:C:G	2.91996e-05	0.27589	-1.29802	0.000123895	-0.0896321	-1.28552	0.000124758	-0.0901997	-1.28512
18709458	chr11:18709458:C:T	3.5684e-05	-1.91869e-10	-0.821587	0.000211829	-1.91869e-10	-0.838812	0.000213385	-1.91869e-10	-0.838594
18710099	chr11:18710099:G:A	0.000148752	1.90865	-1.30266	0.000598694	1.49377	-1.29361	0.000602841	1.49316	-1.2932
18710358	chr11:18710358:T:A	2.10222e-05	-1.91869e-10	-1.35071	0.00012714	-1.91869e-10	-1.3493	0.000128039	-1.91869e-10	-1.34936
18710879	chr11:18710879:T:G	9.60265e-05	-1.91869e-10	0.168335	0.000571545	-1.91869e-10	0.153753	0.000575773	-1.91869e-10	0.15402
18710880	chr11:18710880:T:C	5.14168e-06	-1.40093	-1.35798	3.51038e-05	-1.28293	-1.35335	3.5358e-05	-1.28292	-1.35325
18711027	chr11:18711027:T:C	0.000172523	1.94586	-1.19162	0.000679357	1.50644	-1.17989	0.00068409	1.50564	-1.17925
18711127	chr11:18711127:C:CA	2.08835e-05	-1.91869e-10	-1.35733	0.000126261	-1.91869e-10	-1.35624	0.000127156	-1.91869e-10	-1.35628
18711299	chr11:18711299:A:G	0.000142995	1.92061	-1.35409	0.000561192	1.48641	-1.35094	0.000564844	1.48564	-1.35078
18711546	chr11:18711546:C:T	2.09708e-05	-1.91869e-10	-1.35316	0.000126474	-1.91869e-10	-1.35455	0.000127383	-1.91869e-10	-1.3545
18711616	chr11:18711616:C:T	0.000134583	1.84919	-1.3433	0.000531098	1.41919	-1.33884	0.000534592	1.41843	-1.33862
18711717	chr11:18711717:C:A	4.84887e-06	-1.49141	-1.32613	3.21587e-05	-1.4083	-1.3156	3.23947e-05	-1.40829	-1.31541
18711921	chr11:18711921:C:T	0.000137704	1.87783	-1.34901	0.000542699	1.44714	-1.34517	0.000546255	1.44637	-1.34498
18711974	chr11:18711974:C:T	0.000136501	1.86673	-1.34669	0.000538046	1.43596	-1.34261	0.00054158	1.4352	-1.34241
18712412	chr11:18712412:G:A	3.3899e-05	-0.872905	-6.68817e-10	0.000180099	-1.00109	-6.68817e-10	0.000181591	-0.999939	-6.68817e-10
18713432	chr11:18713432:T:C	4.8954e-06	-1.50632	-1.30168	2.85102e-05	-1.55692	-1.28741	2.87335e-05	-1.55692	-1.28671
18713849	chr11:18713849:G:T	4.15162e-05	0.644477	-1.31468	0.00016041	0.187952	-1.30481	0.000161567	0.187696	-1.30447
18713933	chr11:18713933:G:A	3.3619e-05	0.474781	-1.35598	0.000129579	0.0237993	-1.3541	0.00013052	0.0239624	-1.35413
18714000	chr11:18714000:C:T	2.1145e-05	-1.34489	-6.68817e-10	0.000115761	-1.44306	-6.68817e-10	0.00011661	-1.44286	-6.68817e-10
18714050	chr11:18714050:C:T	2.4756e-05	-1.91869e-10	-1.18722	0.000153851	-1.91869e-10	-1.15861	0.000154787	-1.91869e-10	-1.15965
18714130	chr11:18714130:G:A	1.80229e-05	-1.50464	-6.68817e-10	0.000109552	-1.49819	-6.68817e-10	0.000110327	-1.49825	-6.68817e-10
18714387	chr11:18714387:T:G	3.23176e-05	-1.91869e-10	-0.920678	0.000196107	-1.91869e-10	-0.91593	0.000197513	-1.91869e-10	-0.915887
18714400	chr11:18714400:T:C	4.35413e-05	0.672762	-1.29534	0.000192658	0.34971	-1.28338	0.00019407	0.349495	-1.28297
18714401	chr11:18714401:G:A	5.47439e-05	-1.91869e-10	-0.393624	0.000302487	-1.91869e-10	-0.482551	0.000304162	-1.91869e-10	-0.484134
18714700	chr11:18714700:G:A	4.53324e-05	0.730491	-1.31276	0.000198924	0.400821	-1.30249	0.000200375	0.400618	-1.30212
18714760	chr11:18714760:G:A	1.71595e-05	-1.55374	-6.68817e-10	0.000103448	-1.55552	-6.68817e-10	0.000104188	-1.5555	-6.68817e-10
18715024	chr11:18715024:T:C	4.27248e-05	0.45732	-1.09883	0.000193684	0.147254	-1.07562	0.000195175	0.14706	-1.07486
18715080	chr11:18715080:C:T	4.35085e-05	0.589337	-1.21267	0.000194964	0.269279	-1.19106	0.00019643	0.269075	-1.19046
18715224	chr11:18715224:A:T	2.08253e-05	-1.91869e-10	-1.36012	0.000126108	-1.91869e-10	-1.35745	0.000127004	-1.91869e-10	-1.35748
18715231	chr11:18715231:A:G	1.714e-05	-1.55488	-6.68817e-10	0.000103326	-1.5567	-6.68817e-10	0.000104062	-1.5567	-6.68817e-10
18715330	chr11:18715330:A:G	2.9201e-05	0.192986	-1.21507	0.000132538	-0.110186	-1.19754	0.000133541	-0.11034	-1.19694
18715395	chr11:18715395:G:A	0.000228339	1.64637	-0.611828	0.000733281	1.05033	-0.647392	0.000737756	1.04972	-0.647795
18715548	chr11:18715548:C:T	3.67522e-05	0.367134	-1.15923	0.000163114	0.0392556	-1.13939	0.000164373	0.0391389	-1.1387
18715819	chr11:18715819:C:A	1.78969e-05	-1.51166	-6.68817e-10	0.000105052	-1.54014	-6.68817e-10	0.000105824	-1.53992	-6.68817e-10
18716031	chr11:18716031:G:C	2.70983e-05	-1.91869e-10	-1.09682	0.000163536	-1.91869e-10	-1.09756	0.000164726	-1.91869e-10	-1.09741
18716405	chr11:18716405:C:A	3.28838e-05	0.27813	-1.18144	0.000147157	-0.0404028	-1.16268	0.000148289	-0.0405222	-1.16201
18716782	chr11:18716782:C:T	2.70363e-05	0.220109	-1.31922	0.000105839	-0.207128	-1.32554	0.000106554	-0.207218	-1.32583
18716783	chr11:18716783:G:A	2.18524e-05	-1.91869e-10	-1.31198	0.000136316	-1.91869e-10	-1.27961	0.000137302	-1.91869e-10	-1.27951
18717028	chr11:18717028:A:C	2.69364e-05	0.256738	-1.35955	0.000121103	-0.0431829	-1.35477	0.000121992	-0.0431577	-1.35458
18717171	chr11:18717171:A:G	2.6972e-05	0.123837	-1.22533	0.000124145	-0.164222	-1.20892	0.000125089	-0.164345	-1.20832
18717237	chr11:18717237:T:C	6.58463e-06	-1.45626	-1.0553	3.68725e-05	-1.52169	-1.06544	3.71485e-05	-1.52167	-1.0651
18717624	chr11:18717624:T:C	6.66166e-06	-1.49931	-1.00061	4.216e-05	-1.47059	-0.98253	4.24797e-05	-1.47061	-0.982058
18717811	chr11:18717811:A:G	5.86629e-06	-1.55686	-1.07021	3.58749e-05	-1.55511	-1.05944	3.61609e-05	-1.55511	-1.05861
18717890	chr11:18717890:C:T	4.88471e-06	-1.52687	-1.28331	3.07194e-05	-1.49993	-1.26977	3.09506e-05	-1.4999	-1.2694
18718021	chr11:18718021:G:A	1.87924e-05	-1.46284	-6.68817e-10	0.000112443	-1.47214	-6.68817e-10	0.00011324	-1.47219	-6.68817e-10
18718344	chr11:18718344:A:G	1.72133e-05	-1.55061	-6.68817e-10	0.000103471	-1.5553	-6.68817e-10	0.000104212	-1.55527	-6.68817e-10
18718356	chr11:18718356:A:G	3.85131e-05	0.531097	-1.27639	0.000144606	0.0476121	-1.26819	0.000145696	0.0475124	-1.26769
18718681	chr11:18718681:G:T	2.48874e-05	-1.91869e-10	-1.18193	0.000150062	-1.91869e-10	-1.18354	0.000151148	-1.91869e-10	-1.18344
18718841	chr11:18718841:C:T	2.07374e-05	-1.91869e-10	-1.36435	0.000125243	-1.91869e-10	-1.36433	0.000126137	-1.91869e-10	-1.36432
18719386	chr11:18719386:C:T	5.80152e-06	-1.27631	-1.36186	2.96614e-05	-1.44522	-1.35952	2.98758e-05	-1.44519	-1.35946
18719537	chr11:18719537:A:T	1.72109e-05	-1.55075	-6.68817e-10	0.000103402	-1.55597	-6.68817e-10	0.000104138	-1.55598	-6.68817e-10
18719713	chr11:18719713:T:C	6.82893e-06	-1.1371	-1.33803	4.36131e-05	-1.07995	-1.33928	4.38727e-05	-1.08116	-1.33924
18720358	chr11:18720358:G:A	3.36283e-05	-0.805368	-0.075553	0.000229255	-0.672936	-0.0868175	0.00023058	-0.673123	-0.087972
18720496	chr11:18720496:A:G	1.1705e-05	-0.590185	-1.34609	5.52613e-05	-0.848324	-1.33419	5.56387e-05	-0.84882	-1.334
18720702	chr11:18720702:C:T	2.26725e-05	-1.91869e-10	-1.27514	0.000136265	-1.91869e-10	-1.27999	0.000137261	-1.91869e-10	-1.27981
18720825	chr11:18720825:G:A	9.001e-06	-0.859978	-1.33898	4.43352e-05	-1.07799	-1.32482	4.46439e-05	-1.0784	-1.32458
18721023	chr11:18721023:A:G	8.03201e-06	-1.26826	-1.0446	4.96776e-05	-1.29065	-0.998384	5.00786e-05	-1.29066	-0.997441
18721475	chr11:18721475:G:A	1.84065e-05	-1.48359	-6.68817e-10	0.00011553	-1.44506	-6.68817e-10	0.000116344	-1.44515	-6.68817e-10
18721849	chr11:18721849:T:TG	4.62126e-06	-1.5073	-1.35832	2.67256e-05	-1.54863	-1.36034	2.69121e-05	-1.54867	-1.36045
18721982	chr11:18721982:T:C	3.57858e-05	-1.91869e-10	-0.818737	0.000214661	-1.91869e-10	-0.825532	0.000216243	-1.91869e-10	-0.825292
18722631	chr11:18722631:CTG:C	1.0495e-05	-0.699355	-1.34603	6.63643e-05	-0.651116	-1.34831	6.67074e-05	-0.653149	-1.34823
18722871	chr11:18722871:A:G	7.84229e-06	-1.24838	-1.08838	4.18272e-05	-1.41519	-1.04585	4.21504e-05	-1.41543	-1.04501
18723148	chr11:18723148:T:C	8.6453e-06	-0.88097	-1.3583	4.46296e-05	-1.0357	-1.36049	4.48912e-05	-1.03696	-1.36049
18723630	chr11:18723630:C:T	7.30263e-05	0.4787	-0.58417	0.000198665	-0.339336	-0.563634	0.000200349	-0.338618	-0.563016
18724880	chr11:18724880:A:G	5.2482e-06	-1.55573	-1.18268	3.30189e-05	-1.50758	-1.18993	3.32969e-05	-1.5071	-1.18913
18725050	chr11:18725050:C:T	7.09262e-05	-1.91869e-10	-0.13465	0.000443165	-1.91869e-10	-0.100649	0.000446406	-1.91869e-10	-0.100465
18725117	chr11:18725117:G:A	3.32927e-05	-1.91869e-10	-0.890952	0.000201299	-1.91869e-10	-0.889801	0.000202735	-1.91869e-10	-0.889792
18725362	chr11:18725362:G:A	7.54932e-06	-1.54382	-0.831008	4.90428e-05	-1.50688	-0.795015	4.93901e-05	-1.50671	-0.795231
18725483	chr11:18725483:C:A	4.97439e-06	-1.44503	-1.34695	2.78545e-05	-1.53352	-1.33407	2.806e-05	-1.53361	-1.33374
18725600	chr11:18725600:C:T	2.5135e-05	-1.17203	-6.68817e-10	0.000186462	-0.966365	-6.68817e-10	0.000187825	-0.966185	-6.68817e-10
18725625	chr11:18725625:A:G	2.72956e-05	-1.91869e-10	-1.08956	0.000166588	-1.91869e-10	-1.07907	0.000167674	-1.91869e-10	-1.07967
18726399	chr11:18726399:AG:A	4.80276e-05	-1.91869e-10	-0.524514	0.000291374	-1.91869e-10	-0.519984	0.000293471	-1.91869e-10	-0.519915
18726412	chr11:18726412:T:C	4.37111e-06	-1.55692	-1.36435	2.64588e-05	-1.55471	-1.36429	2.66447e-05	-1.55484	-1.36427
18726456	chr11:18726456:A:G	9.26477e-06	-0.816644	-1.35343	4.48224e-05	-1.04357	-1.34831	4.50809e-05	-1.04531	-1.34792
18726499	chr11:18726499:A:G	6.57171e-06	-1.22703	-1.28649	3.57619e-05	-1.34	-1.27771	3.59811e-05	-1.34118	-1.27752
18726550	chr11:18726550:C:A	2.71171e-05	-1.91869e-10	-1.09612	0.000159666	-1.91869e-10	-1.1215	0.000161004	-1.91869e-10	-1.12027
18726692	chr11:18726692:C:G	1.0892e-05	-0.738176	-1.27009	5.00261e-05	-1.02869	-1.25335	5.03065e-05	-1.03116	-1.2524
18727086	chr11:18727086:A:G	5.41454e-05	0.333006	-0.737623	0.000361774	0.409535	-0.713105	0.00036198	0.403115	-0.71322
18727272	chr11:18727272:C:T	4.95384e-05	0.401329	-0.894871	0.000185049	-0.0558248	-0.918145	0.000185777	-0.0582527	-0.918896
18727371	chr11:18727371:T:C	2.23152e-05	-1.91869e-10	-1.29102	0.000133056	-1.91869e-10	-1.30382	0.000134088	-1.91869e-10	-1.3032
18729339	chr11:18729339:G:A	4.32049e-05	0.0194772	-0.649812	0.000209335	-0.188735	-0.661921	0.000211107	-0.186768	-0.662559
18729443	chr11:18729443:G:A	9.35203e-06	-0.805804	-1.35489	7.9853e-05	-0.462667	-1.35174	8.0607e-05	-0.460167	-1.35194
18729494	chr11:18729494:C:T	4.00158e-05	0.0169287	-0.723944	0.000193764	-0.192334	-0.735614	0.000195411	-0.190377	-0.736213
18730288	chr11:18730288:T:C	2.21366e-05	-1.91869e-10	-1.29906	0.000136738	-1.91869e-10	-1.27653	0.000137856	-1.91869e-10	-1.27549
18730307	chr11:18730307:T:C	6.69286e-06	-1.255	-1.24024	3.62821e-05	-1.34996	-1.2533	3.64559e-05	-1.35268	-1.25291
18730594	chr11:18730594:C:T	4.55347e-06	-1.54642	-1.33398	2.7255e-05	-1.54392	-1.34544	2.74447e-05	-1.54393	-1.34559
18731086	chr11:18731086:C:T	8.43669e-05	1.3555	-1.31661	0.00040407	1.10919	-1.30219	0.000404606	1.10257	-1.30135
18731550	chr11:18731550:G:C	9.39463e-06	-0.801216	-1.35493	7.98062e-05	-0.461742	-1.35325	8.05789e-05	-0.459072	-1.35339
18731679	chr11:18731679:G:C	2.14216e-05	-1.91869e-10	-1.33189	0.000129074	-1.91869e-10	-1.33421	0.000130008	-1.91869e-10	-1.3341
18731719	chr11:18731719:T:C	3.50457e-05	-0.839635	-6.68817e-10	0.000183925	-0.980064	-6.68817e-10	0.000185123	-0.980672	-6.68817e-10
18731732	chr11:18731732:C:G	2.34225e-05	-1.91869e-10	-1.24259	0.000141382	-1.91869e-10	-1.24312	0.000142489	-1.91869e-10	-1.24243
18732176	chr11:18732176:C:T	2.23296e-05	-1.91869e-10	-1.29038	0.000133655	-1.91869e-10	-1.29933	0.000134685	-1.91869e-10	-1.29875
18733132	chr11:18733132:A:G	8.03623e-05	1.24193	-1.25167	0.000311783	0.778955	-1.23124	0.000312297	0.773377	-1.23112
18733687	chr11:18733687:A:G	2.61086e-05	-1.91869e-10	-1.13403	0.000160583	-1.91869e-10	-1.11578	0.000161658	-1.91869e-10	-1.11621
18733722	chr11:18733722:C:T	2.47613e-05	-1.91869e-10	-1.18701	0.000151954	-1.91869e-10	-1.17101	0.00015298	-1.91869e-10	-1.17139
18734111	chr11:18734111:CT:C	1.53731e-05	-0.511526	-1.15215	0.000106718	-0.386013	-1.13839	0.000106929	-0.391079	-1.13845
18734512	chr11:18734512:T:C	0.000112126	1.43496	-1.11163	0.000427459	0.939241	-1.07597	0.000428374	0.933317	-1.07501
18734815	chr11:18734815:C:A	2.13831e-05	-1.91869e-10	-1.33369	0.000126978	-1.91869e-10	-1.35058	0.000127842	-1.91869e-10	-1.3509
18735038	chr11:18735038:A:G	0.000161966	1.37385	-0.682749	0.000638689	0.897862	-0.633034	0.000640043	0.892131	-0.63229
18735808	chr11:18735808:G:A	2.48065e-05	0.0336765	-1.21886	0.000131866	-0.115902	-1.1969	0.000132907	-0.11556	-1.19649
18735841	chr11:18735841:G:C	2.13131e-05	-1.91869e-10	-1.33697	0.000127696	-1.91869e-10	-1.34494	0.000128652	-1.91869e-10	-1.34458
18736317	chr11:18736317:G:A	7.46793e-06	-1.25946	-1.12622	4.03353e-05	-1.3526	-1.14476	4.05394e-05	-1.35527	-1.14414
18736363	chr11:18736363:G:A	9.62124e-06	-1.12358	-1.00873	5.09762e-05	-1.23552	-1.02771	5.12007e-05	-1.23888	-1.02706
18736826	chr11:18736826:A:G	2.1009e-05	-1.35134	-6.68817e-10	0.000117548	-1.42774	-6.68817e-10	0.000118421	-1.42745	-6.68817e-10
18736884	chr11:18736884:A:T	1.76788e-05	-0.607339	-0.916585	9.32186e-05	-0.733222	-0.926421	9.39377e-05	-0.73192	-0.927141
18737128	chr11:18737128:C:T	2.07965e-05	-1.91869e-10	-1.3615	0.00012535	-1.91869e-10	-1.36348	0.000126251	-1.91869e-10	-1.36342
18737148	chr11:18737148:A:C	2.15493e-05	-1.91869e-10	-1.32595	0.000131522	-1.91869e-10	-1.31542	0.000132402	-1.91869e-10	-1.31585
18737397	chr11:18737397:GGGC:AGGC	2.09343e-05	-1.91869e-10	-1.3549	0.000125842	-1.91869e-10	-1.35956	0.000126759	-1.91869e-10	-1.35941
18737454	chr11:18737454:C:T	2.09572e-05	-1.91869e-10	-1.35381	0.000125954	-1.91869e-10	-1.35868	0.000126872	-1.91869e-10	-1.35851
18737485	chr11:18737485:C:T	2.50378e-05	-1.91869e-10	-1.1759	0.000149369	-1.91869e-10	-1.18817	0.000150501	-1.91869e-10	-1.18772
18737506	chr11:18737506:CA:C	2.07752e-05	-1.91869e-10	-1.36253	0.000125865	-1.91869e-10	-1.35938	0.000126743	-1.91869e-10	-1.35953
18737526	chr11:18737526:T:C	2.07394e-05	-1.91869e-10	-1.36425	0.000125419	-1.91869e-10	-1.36293	0.000126303	-1.91869e-10	-1.36301
18737532	chr11:18737532:C:G	2.07391e-05	-1.91869e-10	-1.36427	0.000125413	-1.91869e-10	-1.36298	0.000126297	-1.91869e-10	-1.36306
18737699	chr11:18737699:T:C	2.12987e-05	-1.91869e-10	-1.33764	0.000127618	-1.91869e-10	-1.34555	0.000128559	-1.91869e-10	-1.34531
18737790	chr11:18737790:A:G	2.10562e-05	-1.91869e-10	-1.3491	0.000128123	-1.91869e-10	-1.3416	0.000128999	-1.91869e-10	-1.34189
18738634	chr11:18738634:G:A	3.31456e-05	-1.91869e-10	-0.89538	0.000184602	-1.91869e-10	-0.976391	0.00018556	-1.91869e-10	-0.978317
18738888	chr11:18738888:C:T	4.8904e-06	-1.47456	-1.33445	2.98619e-05	-1.47031	-1.3277	3.00579e-05	-1.47147	-1.3271
18739142	chr11:18739142:T:G	4.28732e-05	-1.91869e-10	-0.638043	0.000260494	-1.91869e-10	-0.632012	0.000262511	-1.91869e-10	-0.631401
18739455	chr11:18739455:G:A	5.71307e-06	-1.48484	-1.16869	3.23283e-05	-1.54623	-1.17242	3.25386e-05	-1.54593	-1.17334
18739487	chr11:18739487:T:C	2.10347e-05	-1.91869e-10	-1.35012	0.000126955	-1.91869e-10	-1.35076	0.000127892	-1.91869e-10	-1.35051
18739607	chr11:18739607:A:G	1.78634e-05	-1.51354	-6.68817e-10	0.000116508	-1.43663	-6.68817e-10	0.000117287	-1.43707	-6.68817e-10
18739891	chr11:18739891:C:T	3.84219e-05	-1.91869e-10	-0.747662	0.00023013	-1.91869e-10	-0.755945	0.000231977	-1.91869e-10	-0.755058
18741401	chr11:18741401:G:A	2.58597e-05	-1.1436	-6.68817e-10	0.000138891	-1.2609	-6.68817e-10	0.000139752	-1.26183	-6.68817e-10
18741490	chr11:18741490:T:C	2.36097e-05	-0.206125	-1.02851	0.00013423	-0.257416	-1.03762	0.000134145	-0.262498	-1.04027
18741677	chr11:18741677:T:C	1.4961e-05	-0.3498	-1.34104	8.79347e-05	-0.372013	-1.34598	8.80052e-05	-0.378171	-1.34613
18741960	chr11:18741960:C:G	4.81266e-05	-1.91869e-10	-0.522454	0.000276578	-1.91869e-10	-0.572097	0.000279173	-1.91869e-10	-0.569862
18742151	chr11:18742151:A:G	2.31642e-05	-1.91869e-10	-1.25368	0.000143321	-1.91869e-10	-1.2295	0.000144492	-1.91869e-10	-1.22847
18742540	chr11:18742540:C:T	2.59915e-05	0.118412	-1.25693	0.000189109	0.310904	-1.26317	0.000188811	0.302416	-1.26336
18742566	chr11:18742566:G:A	1.55528e-05	-0.602332	-1.04972	9.43018e-05	-0.562524	-1.08557	9.43223e-05	-0.567418	-1.08756
18743199	chr11:18743199:G:C	1.77437e-05	-1.52026	-6.68817e-10	0.000108065	-1.51186	-6.68817e-10	0.000108731	-1.51281	-6.68817e-10
18744101	chr11:18744101:A:G	5.06733e-05	-0.470891	-6.68817e-10	0.000177319	-1.01664	-6.68817e-10	0.000178502	-1.01709	-6.68817e-10
18744864	chr11:18744864:C:T	6.05811e-05	-1.91869e-10	-0.292307	0.000376143	-1.91869e-10	-0.264622	0.00037838	-1.91869e-10	-0.265796
18745081	chr11:18745081:C:T	4.43274e-06	-1.55692	-1.35035	2.68613e-05	-1.55325	-1.35065	2.70625e-05	-1.55322	-1.35033
18745100	chr11:18745100:G:A	4.46017e-06	-1.55652	-1.34458	2.70744e-05	-1.55111	-1.34489	2.72791e-05	-1.55107	-1.3445
18745350	chr11:18745350:C:T	2.53008e-05	-1.91869e-10	-1.16545	0.000145858	-1.91869e-10	-1.21196	0.000146724	-1.91869e-10	-1.21314
18745535	chr11:18745535:T:C	5.42654e-06	-1.39923	-1.30576	3.3212e-05	-1.37929	-1.31239	3.33903e-05	-1.38061	-1.31281
18745677	chr11:18745677:G:T	9.04883e-06	-1.53342	-0.660236	5.15282e-05	-1.55513	-0.697331	5.18662e-05	-1.55523	-0.697793
18745858	chr11:18745858:A:G	2.1737e-05	-1.91869e-10	-1.31727	0.000129025	-1.91869e-10	-1.33459	0.000129876	-1.91869e-10	-1.33511
18746255	chr11:18746255:A:G	5.74434e-06	-1.36073	-1.28735	3.50181e-05	-1.34341	-1.29532	3.52007e-05	-1.3448	-1.29582
18746276	chr11:18746276:C:T	1.86579e-05	-1.47002	-6.68817e-10	0.000107329	-1.51869	-6.68817e-10	0.000108111	-1.51853	-6.68817e-10
18746467	chr11:18746467:C:G	2.31398e-05	-1.91869e-10	-1.25473	0.000139461	-1.91869e-10	-1.2568	0.000140452	-1.91869e-10	-1.25683
18746521	chr11:18746521:C:T	5.96267e-06	-1.24839	-1.36238	3.89021e-05	-1.16971	-1.36383	3.90488e-05	-1.17306	-1.36382
18747809	chr11:18747809:A:T	7.7909e-06	-1.0024	-1.34094	5.28492e-05	-0.88053	-1.34662	5.30186e-05	-0.884532	-1.34652
18748353	chr11:18748353:T:C	4.70219e-06	-1.54407	-1.3042	2.82147e-05	-1.54977	-1.30498	2.84336e-05	-1.54986	-1.30427
18748718	chr11:18748718:T:A	2.19394e-05	-1.91869e-10	-1.30801	0.000133232	-1.91869e-10	-1.3025	0.000134103	-1.91869e-10	-1.30309
18749275	chr11:18749275:T:C	1.31132e-05	-0.463064	-1.35961	8.07522e-05	-0.4408	-1.36241	8.08519e-05	-0.446691	-1.36238
18750067	chr11:18750067:T:C	5.71495e-06	-1.29318	-1.36002	3.21418e-05	-1.36706	-1.35738	3.22785e-05	-1.36996	-1.35733
18750490	chr11:18750490:T:C	2.88219e-05	-1.91869e-10	-1.03515	0.000172107	-1.91869e-10	-1.04647	0.00017342	-1.91869e-10	-1.04598
18750869	chr11:18750869:C:T	7.77838e-06	-1.05743	-1.28751	5.10119e-05	-0.994797	-1.26773	5.12243e-05	-0.998916	-1.26656
18751108	chr11:18751108:C:T	7.8593e-06	-1.03285	-1.30174	5.14998e-05	-0.969253	-1.28376	5.17042e-05	-0.973464	-1.28269
18751114	chr11:18751114:C:T	1.89731e-05	-1.45327	-6.68817e-10	0.0001204	-1.40377	-6.68817e-10	0.000121191	-1.40432	-6.68817e-10
18751444	chr11:18751444:A:G	2.79045e-05	-1.0675	-6.68817e-10	0.000135074	-1.28877	-6.68817e-10	0.000135946	-1.28943	-6.68817e-10
18751553	chr11:18751553:C:T	8.91551e-05	0.0940875	-6.68817e-10	0.000393949	-0.21837	-6.68817e-10	0.000397763	-0.215839	-6.68817e-10
18751889	chr11:18751889:A:T	2.81603e-05	-1.05838	-6.68817e-10	0.000136003	-1.28191	-6.68817e-10	0.000136879	-1.2826	-6.68817e-10
18752894	chr11:18752894:T:C	1.7594e-05	-1.52873	-6.68817e-10	0.000103751	-1.5526	-6.68817e-10	0.000104498	-1.55252	-6.68817e-10
18753076	chr11:18753076:G:A	6.18223e-06	-1.55461	-1.02	3.75103e-05	-1.5482	-1.02178	3.78411e-05	-1.54812	-1.02017
18753405	chr11:18753405:G:C	2.92129e-05	-1.91869e-10	-1.02168	0.000172768	-1.91869e-10	-1.04264	0.000174044	-1.91869e-10	-1.04239
18753571	chr11:18753571:TCTC:T	7.13874e-06	-1.14195	-1.2888	4.61878e-05	-1.09305	-1.26883	4.63972e-05	-1.09677	-1.26769
18753810	chr11:18753810:A:G	4.57209e-05	-1.91869e-10	-0.573735	0.000275096	-1.91869e-10	-0.57747	0.000276999	-1.91869e-10	-0.57768
18754209	chr11:18754209:T:C	5.02482e-06	-1.53015	-1.25175	3.08172e-05	-1.51361	-1.25291	3.10712e-05	-1.51344	-1.25197
18754237	chr11:18754237:C:T	8.44464e-05	-1.91869e-10	0.0398276	0.000514214	-1.91869e-10	0.0480484	0.000518376	-1.91869e-10	0.0490068
18754314	chr11:18754314:C:T	5.54729e-06	-1.53101	-1.15197	3.40008e-05	-1.51455	-1.15366	3.42938e-05	-1.51438	-1.15235
18754784	chr11:18754784:T:C	5.0571e-06	-1.51769	-1.25781	3.11291e-05	-1.4975	-1.25895	3.13858e-05	-1.4973	-1.25804
18755457	chr11:18755457:C:T	4.8808e-06	-1.52991	-1.28108	2.9957e-05	-1.51261	-1.28222	3.02004e-05	-1.51245	-1.28139
18755579	chr11:18755579:TA:T	5.39698e-06	-1.52876	-1.1817	3.31051e-05	-1.51104	-1.18386	3.33879e-05	-1.51088	-1.18262
18755624	chr11:18755624:G:A	5.46711e-06	-1.53379	-1.16375	3.34959e-05	-1.51743	-1.16574	3.37838e-05	-1.51727	-1.16444
18755646	chr11:18755646:T:C	8.99779e-06	-0.847606	-1.35171	6.27738e-05	-0.699248	-1.35581	6.2931e-05	-0.703916	-1.35574
18756341	chr11:18756341:A:G	5.05594e-06	-1.41182	-1.36391	3.15356e-05	-1.38024	-1.36324	3.17223e-05	-1.3815	-1.36317
18756650	chr11:18756650:C:T	5.92742e-06	-1.25962	-1.35708	3.75631e-05	-1.21711	-1.35146	3.77261e-05	-1.22031	-1.35103
18757240	chr11:18757240:T:C	8.62185e-06	-0.905803	-1.33619	5.97335e-05	-0.763943	-1.34075	5.98932e-05	-0.768399	-1.34073
18757254	chr11:18757254:G:A	4.92164e-05	-0.500064	-6.68817e-10	0.000232204	-0.746974	-6.68817e-10	0.000233924	-0.746698	-6.68817e-10
18757286	chr11:18757286:G:A	6.97566e-06	-1.2016	-1.25226	4.50455e-05	-1.15432	-1.2326	4.52705e-05	-1.15781	-1.23123
18757592	chr11:18757592:G:A	1.45511e-05	-0.370381	-1.34824	0.000106569	-0.180969	-1.34483	0.000106719	-0.186625	-1.34487
18757607	chr11:18757607:GC:G	6.05281e-06	-1.36426	-1.23151	3.71154e-05	-1.34377	-1.23679	3.72802e-05	-1.34539	-1.23784
18758720	chr11:18758720:G:C	1.71326e-05	-1.55531	-6.68817e-10	0.000103555	-1.55449	-6.68817e-10	0.000104297	-1.55445	-6.68817e-10
18758929	chr11:18758929:G:T	1.48741e-05	-0.363392	-1.33328	8.95028e-05	-0.37317	-1.32715	8.95796e-05	-0.37951	-1.32706
18758959	chr11:18758959:G:A	6.23073e-06	-1.20847	-1.35833	3.96435e-05	-1.16294	-1.35172	3.98034e-05	-1.16644	-1.3513
18759257	chr11:18759257:C:G	6.87225e-06	-1.10655	-1.36225	3.94802e-05	-1.15444	-1.36435	3.96913e-05	-1.15622	-1.36434
18759288	chr11:18759288:A:T	5.09787e-06	-1.40462	-1.36285	3.17467e-05	-1.37283	-1.36397	3.19306e-05	-1.37413	-1.36399
18759342	chr11:18759342:A:G	3.74867e-05	-1.91869e-10	-0.772303	0.000225486	-1.91869e-10	-0.77633	0.000227302	-1.91869e-10	-0.775414
18759384	chr11:18759384:A:T	4.99829e-06	-1.42315	-1.36405	3.1103e-05	-1.39294	-1.36435	3.12862e-05	-1.39417	-1.36435
18759487	chr11:18759487:A:G	4.50197e-05	-1.91869e-10	-0.589189	0.000268456	-1.91869e-10	-0.601904	0.00027068	-1.91869e-10	-0.600756
18759741	chr11:18759741:AATCAAC:A	8.34396e-06	-0.978779	-1.29597	5.71272e-05	-0.846991	-1.30232	5.72894e-05	-0.851299	-1.30228
18759937	chr11:18759937:T:TTA	1.04683e-05	-0.860415	-1.18752	7.16308e-05	-0.724376	-1.19869	7.18108e-05	-0.729035	-1.19862
18760319	chr11:18760319:G:A	5.13789e-06	-1.52612	-1.23353	3.07884e-05	-1.52306	-1.24439	3.09776e-05	-1.52409	-1.24434
18760584	chr11:18760584:G:A	7.07151e-06	-1.10716	-1.33306	4.53054e-05	-1.06119	-1.31997	4.54846e-05	-1.06511	-1.31921
18760750	chr11:18760750:C:T	7.22084e-06	-1.06456	-1.35476	4.60509e-05	-1.01799	-1.34685	4.62118e-05	-1.0221	-1.34636
18760786	chr11:18760786:C:T	2.55137e-05	-1.91869e-10	-1.15707	0.000150222	-1.91869e-10	-1.18248	0.000151194	-1.91869e-10	-1.18313
18760861	chr11:18760861:T:G	9.9939e-06	-0.873678	-1.22064	6.84092e-05	-0.738581	-1.2305	6.85834e-05	-0.743202	-1.23044
18761304	chr11:18761304:G:A	6.79534e-06	-1.11988	-1.36017	4.27641e-05	-1.0755	-1.36339	4.28979e-05	-1.07937	-1.3635
18761369	chr11:18761369:G:A	4.51174e-06	-1.52555	-1.36406	2.75526e-05	-1.51417	-1.36432	2.77309e-05	-1.51482	-1.36432
18761420	chr11:18761420:A:C	6.9065e-06	-1.38326	-1.08057	4.12286e-05	-1.3472	-1.12826	4.14482e-05	-1.34822	-1.12903
18762078	chr11:18762078:T:C	0.000146467	0.590508	-6.68817e-10	0.0010759	0.786321	-6.68817e-10	0.00108299	0.785784	-6.68817e-10
18762117	chr11:18762117:C:T	3.13301e-05	-1.91869e-10	-0.951709	0.000188737	-1.91869e-10	-0.954234	0.000190211	-1.91869e-10	-0.953558
18762221	chr11:18762221:T:C	2.2311e-05	-1.91869e-10	-1.29121	0.000131202	-1.91869e-10	-1.31785	0.00013205	-1.91869e-10	-1.31851
18762381	chr11:18762381:T:A	1.97494e-05	-1.41317	-6.68817e-10	0.000147087	-1.20356	-6.68817e-10	0.000147772	-1.20603	-6.68817e-10
18762646	chr11:18762646:A:G	5.58097e-06	-1.45555	-1.22138	3.36454e-05	-1.42494	-1.25377	3.38372e-05	-1.42575	-1.25438
18762655	chr11:18762655:G:T	2.69441e-05	-1.10252	-6.68817e-10	0.000132572	-1.30746	-6.68817e-10	0.000133431	-1.30811	-6.68817e-10
18762898	chr11:18762898:G:A	4.07964e-05	-1.91869e-10	-0.687695	0.000245503	-1.91869e-10	-0.691279	0.000247493	-1.91869e-10	-0.69031
18762994	chr11:18762994:G:A	2.43609e-05	-1.20331	-6.68817e-10	0.00017683	-1.0194	-6.68817e-10	0.000177398	-1.0233	-6.68817e-10
18763258	chr11:18763258:G:A	0.00873871	4.29704	0.382184	0.0540099	4.32807	0.374266	0.0516412	4.28814	0.362241
18763766	chr11:18763766:A:G	1.72254e-05	-1.5499	-6.68817e-10	0.000103325	-1.55671	-6.68817e-10	0.000104064	-1.55668	-6.68817e-10
18763788	chr11:18763788:C:G	6.62005e-06	-1.55412	-0.952071	4.07914e-05	-1.55571	-0.930408	4.10837e-05	-1.55582	-0.930257
18763789	chr11:18763789:A:C	7.7952e-06	-1.55441	-0.788375	4.8214e-05	-1.55589	-0.763052	4.85581e-05	-1.55599	-0.762938
18763847	chr11:18763847:G:A	2.07374e-05	-1.91869e-10	-1.36435	0.000125321	-1.91869e-10	-1.36371	0.000126226	-1.91869e-10	-1.36362
18763989	chr11:18763989:G:C	2.32217e-05	-1.91869e-10	-1.2512	0.00013926	-1.91869e-10	-1.25825	0.000140305	-1.91869e-10	-1.25788
18764039	chr11:18764039:T:A	2.0299e-05	-1.38572	-6.68817e-10	0.00015109	-1.17671	-6.68817e-10	0.000151759	-1.1794	-6.68817e-10
18764232	chr11:18764232:T:C	2.16208e-05	-1.91869e-10	-1.32263	0.000131487	-1.91869e-10	-1.31568	0.000132362	-1.91869e-10	-1.31615
18764380	chr11:18764380:G:T	6.80307e-06	-1.20842	-1.27049	4.47623e-05	-1.09161	-1.30161	4.50655e-05	-1.09114	-1.30244
18764690	chr11:18764690:A:G	0.000103744	-1.91869e-10	0.245637	0.000581682	-1.91869e-10	0.171333	0.000585065	-1.91869e-10	0.170028
18764705	chr11:18764705:T:C	2.10283e-05	-1.91869e-10	-1.35042	0.00012602	-1.91869e-10	-1.35815	0.000126917	-1.91869e-10	-1.35816
18764802	chr11:18764802:C:T	2.128e-05	-1.91869e-10	-1.33852	0.000127898	-1.91869e-10	-1.34335	0.00012883	-1.91869e-10	-1.3432
18764857	chr11:18764857:C:T	2.38515e-05	-1.91869e-10	-1.22444	0.000147726	-1.91869e-10	-1.19923	0.000148603	-1.91869e-10	-1.20042
18765195	chr11:18765195:C:T	6.71915e-05	-1.91869e-10	-0.188743	0.000377946	-1.91869e-10	-0.25984	0.000380234	-1.91869e-10	-0.260906
18765497	chr11:18765497:T:C	9.86577e-06	-1.08506	-1.02215	6.02063e-05	-1.09889	-0.997928	6.05051e-05	-1.10324	-0.995729
18765554	chr11:18765554:A:T	4.70239e-05	-1.91869e-10	-0.545633	0.000288782	-1.91869e-10	-0.528918	0.00029044	-1.91869e-10	-0.530298
18766114	chr11:18766114:C:G	3.79724e-05	-0.732164	-0.0272662	0.000174403	-0.92649	-0.106731	0.000175392	-0.92788	-0.106789
18766579	chr11:18766579:G:A	7.30446e-06	-1.50007	-0.907739	4.42211e-05	-1.43731	-0.968078	4.44799e-05	-1.43661	-0.970044
18766655	chr11:18766655:T:C	3.72658e-05	-1.91869e-10	-0.778213	0.000224846	-1.91869e-10	-0.779174	0.000226398	-1.91869e-10	-0.779401
18766991	chr11:18766991:T:C	2.10814e-05	-1.37937	0.0314762	0.000109639	-1.44792	-0.0494788	0.000110312	-1.44882	-0.0495596
18767012	chr11:18767012:T:A	1.81062e-05	-1.41842	-0.0816169	9.53209e-05	-1.4778	-0.159545	9.59202e-05	-1.47856	-0.159619
18767172	chr11:18767172:C:A	3.18995e-05	-1.91869e-10	-0.933699	0.000190982	-1.91869e-10	-0.942411	0.000192438	-1.91869e-10	-0.941919
18767355	chr11:18767355:G:A	2.52008e-05	-1.91869e-10	-1.16942	0.0001538	-1.91869e-10	-1.15893	0.00015476	-1.91869e-10	-1.15982
18767588	chr11:18767588:T:C	2.12929e-05	-1.91869e-10	-1.33792	0.000127346	-1.91869e-10	-1.34768	0.000128246	-1.91869e-10	-1.34774
18767689	chr11:18767689:G:A	2.15664e-05	-1.91869e-10	-1.32515	0.00012872	-1.91869e-10	-1.33695	0.000129628	-1.91869e-10	-1.33702
18767977	chr11:18767977:T:C	2.32826e-05	-1.91869e-10	-1.24858	0.00014038	-1.91869e-10	-1.25024	0.0001414	-1.91869e-10	-1.2501
18768273	chr11:18768273:A:T	5.1354e-06	-1.4688	-1.29133	3.121e-05	-1.47399	-1.27987	3.14127e-05	-1.47577	-1.27871
18768384	chr11:18768384:T:C	0.000224358	1.01695	-6.68817e-10	0.00120295	0.897938	-6.68817e-10	0.00120538	0.892856	-6.68817e-10
18768456	chr11:18768456:T:C	1.59489e-05	-0.890181	-0.736717	8.06941e-05	-1.01195	-0.791972	8.1079e-05	-1.01399	-0.792279
18768994	chr11:18768994:A:G	4.07383e-05	-1.91869e-10	-0.68912	0.000250177	-1.91869e-10	-0.672423	0.000251608	-1.91869e-10	-0.673821
18769131	chr11:18769131:C:T	0.000141811	-1.91869e-10	0.558202	0.00079008	-1.91869e-10	0.477544	0.000796313	-1.91869e-10	0.478298
18769136	chr11:18769136:C:T	3.64538e-05	-0.800244	-6.68817e-10	0.00020013	-0.895624	-6.68817e-10	0.000201497	-0.895919	-6.68817e-10
18769343	chr11:18769343:G:A	1.79423e-05	-1.50913	-6.68817e-10	0.000109423	-1.49936	-6.68817e-10	0.000110239	-1.49904	-6.68817e-10
18769547	chr11:18769547:T:C	1.7899e-05	-1.45636	-0.0551809	9.50592e-05	-1.5083	-0.131791	9.56241e-05	-1.50888	-0.132385
18769637	chr11:18769637:AGGT:A	5.54471e-05	-1.91869e-10	-0.38086	0.000316937	-1.91869e-10	-0.435887	0.000319335	-1.91869e-10	-0.435454
18769664	chr11:18769664:A:C	9.00844e-06	-1.36841	-0.829715	5.57826e-05	-1.30548	-0.867649	5.59825e-05	-1.30704	-0.869616
18769929	chr11:18769929:G:C	2.12381e-05	-1.91869e-10	-1.34049	0.000129073	-1.91869e-10	-1.33421	0.000129938	-1.91869e-10	-1.33464
18770099	chr11:18770099:C:T	5.31363e-06	-1.36382	-1.36219	3.87436e-05	-1.17403	-1.3636	3.909e-05	-1.17214	-1.36369
18770351	chr11:18770351:T:C	3.56702e-05	-1.91869e-10	-0.821975	0.000216194	-1.91869e-10	-0.818416	0.000217871	-1.91869e-10	-0.817789
18770873	chr11:18770873:C:T	2.39861e-05	-1.91869e-10	-1.21881	0.0001422	-1.91869e-10	-1.23736	0.000143192	-1.91869e-10	-1.23751
18770877	chr11:18770877:T:C	2.36176e-05	-1.91869e-10	-1.2343	0.000144125	-1.91869e-10	-1.22391	0.000145079	-1.91869e-10	-1.22442
18771131	chr11:18771131:C:G	2.6385e-05	-1.91869e-10	-1.12349	0.000160311	-1.91869e-10	-1.11747	0.000161446	-1.91869e-10	-1.11752
18771189	chr11:18771189:G:A	5.70819e-06	-1.31244	-1.34194	3.68469e-05	-1.23611	-1.35171	3.71087e-05	-1.23587	-1.35197
18771217	chr11:18771217:C:T	4.9345e-06	-1.53245	-1.26759	3.00786e-05	-1.50424	-1.28654	3.02724e-05	-1.50416	-1.28729
18771260	chr11:18771260:A:G	0.000107712	0.885108	-0.601938	0.00069458	0.962775	-0.614058	0.00070065	0.96375	-0.613434
18771333	chr11:18771333:T:C	0.000802862	3.57325	-1.28136	0.0059361	3.78781	-1.29359	0.00597801	3.7883	-1.29416
18771650	chr11:18771650:G:A	6.20931e-06	-1.32914	-1.2411	3.36168e-05	-1.42384	-1.25573	3.38441e-05	-1.42443	-1.2555
18771776	chr11:18771776:C:T	5.92726e-06	-1.26113	-1.3556	3.68697e-05	-1.23113	-1.35607	3.70925e-05	-1.23219	-1.35609
18771813	chr11:18771813:T:C	5.00144e-06	-1.44159	-1.34497	2.84073e-05	-1.49759	-1.35035	2.85994e-05	-1.49805	-1.35026
18771918	chr11:18771918:A:C	0.000153085	0.634705	-6.68817e-10	0.000995869	0.709026	-6.68817e-10	0.00100853	0.714555	-6.68817e-10
18772082	chr11:18772082:G:A	2.07421e-05	-1.91869e-10	-1.36413	0.000125307	-1.91869e-10	-1.36383	0.0001262	-1.91869e-10	-1.36382
18772138	chr11:18772138:C:T	1.35247e-05	-0.662144	-1.12963	7.15473e-05	-0.768251	-1.15598	7.18962e-05	-0.771511	-1.15496
18772414	chr11:18772414:G:A	1.06528e-05	-0.896034	-1.13444	5.84675e-05	-0.969745	-1.15637	5.87424e-05	-0.972648	-1.15588
18772701	chr11:18772701:G:C	1.0656e-05	-1.03269	-0.997478	5.51242e-05	-1.16061	-1.0244	5.5491e-05	-1.16178	-1.02369
18772828	chr11:18772828:G:C	9.95919e-06	-1.45984	-0.637955	5.55823e-05	-1.49819	-0.678541	5.60243e-05	-1.49858	-0.677326
18772994	chr11:18772994:G:A	2.10993e-05	-1.91869e-10	-1.34705	0.000126345	-1.91869e-10	-1.35557	0.000127291	-1.91869e-10	-1.35522
18773191	chr11:18773191:C:T	2.09675e-05	-1.91869e-10	-1.35331	0.000128021	-1.91869e-10	-1.3424	0.000128852	-1.91869e-10	-1.34303
18773376	chr11:18773376:C:T	2.34784e-05	-1.91869e-10	-1.24021	0.000139097	-1.91869e-10	-1.25942	0.000140195	-1.91869e-10	-1.25866
18773556	chr11:18773556:T:C	2.20481e-05	-1.91869e-10	-1.30306	0.000135918	-1.91869e-10	-1.28254	0.000136709	-1.91869e-10	-1.28384
18773769	chr11:18773769:G:A	2.08788e-05	-1.91869e-10	-1.35755	0.000126647	-1.91869e-10	-1.35319	0.000127508	-1.91869e-10	-1.35352
18773926	chr11:18773926:C:T	2.65364e-05	-1.91869e-10	-1.11777	0.000157583	-1.91869e-10	-1.13464	0.000158942	-1.91869e-10	-1.13316
18774194	chr11:18774194:G:A	2.66562e-05	-1.91869e-10	-1.11327	0.000161855	-1.91869e-10	-1.10789	0.000162884	-1.91869e-10	-1.10865
18774455	chr11:18774455:T:TGTGGTCTG	2.12507e-05	-1.91869e-10	-1.3399	0.000128504	-1.91869e-10	-1.33863	0.000129419	-1.91869e-10	-1.33864
18774783	chr11:18774783:G:A	2.29972e-05	-1.91869e-10	-1.26092	0.000138541	-1.91869e-10	-1.26343	0.000139593	-1.91869e-10	-1.26296
18774933	chr11:18774933:G:A	4.29348e-05	0.712534	-1.34914	0.000218742	0.538098	-1.3448	0.000218965	0.531804	-1.34459
18775014	chr11:18775014:C:T	4.69695e-06	-1.50706	-1.34231	2.75298e-05	-1.52365	-1.35567	2.77221e-05	-1.52396	-1.35551
18775104	chr11:18775104:T:C	2.25631e-05	-1.91869e-10	-1.27997	0.000139801	-1.91869e-10	-1.25437	0.00014058	-1.91869e-10	-1.25592
18775195	chr11:18775195:T:C	2.26551e-05	-1.91869e-10	-1.27591	0.000140507	-1.91869e-10	-1.24934	0.000141284	-1.91869e-10	-1.25093
18775199	chr11:18775199:C:A	4.56693e-06	-1.52396	-1.35348	2.6986e-05	-1.53731	-1.36197	2.71744e-05	-1.53754	-1.36188
18775457	chr11:18775457:G:C	2.21005e-05	-1.91869e-10	-1.30069	0.000136539	-1.91869e-10	-1.27798	0.000137323	-1.91869e-10	-1.27936
18775458	chr11:18775458:A:C	4.38508e-06	-1.5568	-1.36128	2.64286e-05	-1.55658	-1.36357	2.66199e-05	-1.55656	-1.36347
18775865	chr11:18775865:C:A	6.52049e-06	-1.5489	-0.972439	3.98974e-05	-1.55037	-0.957906	4.01533e-05	-1.55032	-0.958669
18775980	chr11:18775980:T:C	2.02449e-05	-1.38839	-6.68817e-10	0.000122161	-1.38925	-6.68817e-10	0.000123091	-1.38877	-6.68817e-10
18776006	chr11:18776006:T:C	2.30878e-05	-1.91869e-10	-1.25699	0.000139846	-1.91869e-10	-1.25405	0.000140818	-1.91869e-10	-1.25422
18776103	chr11:18776103:T:C	2.9574e-05	0.353685	-1.36308	0.000160209	0.241658	-1.35977	0.000160496	0.236455	-1.35988
18776856	chr11:18776856:T:C	3.92911e-05	-1.91869e-10	-0.725293	0.000232568	-1.91869e-10	-0.745406	0.000234598	-1.91869e-10	-0.743821
18776882	chr11:18776882:C:T	2.07502e-05	-1.91869e-10	-1.36373	0.000125364	-1.91869e-10	-1.36337	0.000126259	-1.91869e-10	-1.36336
18777033	chr11:18777033:C:T	2.67812e-05	0.163039	-1.27163	0.00013981	0.00468091	-1.25899	0.000140094	-0.000841726	-1.25854
18777214	chr11:18777214:G:A	2.0832e-05	-1.91869e-10	-1.3598	0.000126742	-1.91869e-10	-1.35244	0.00012758	-1.91869e-10	-1.35295
18777626	chr11:18777626:T:C	2.09012e-05	-1.91869e-10	-1.35648	0.000127388	-1.91869e-10	-1.34735	0.000128217	-1.91869e-10	-1.34797
18777703	chr11:18777703:T:C	3.15525e-05	0.284654	-1.22929	0.000164079	0.120077	-1.21432	0.000164396	0.114356	-1.21377
18777726	chr11:18777726:A:G	2.08963e-05	-1.91869e-10	-1.35672	0.000127344	-1.91869e-10	-1.3477	0.000128174	-1.91869e-10	-1.3483
18777761	chr11:18777761:A:C	2.10368e-05	-1.91869e-10	-1.35002	0.000128547	-1.91869e-10	-1.3383	0.000129365	-1.91869e-10	-1.33906
18777859	chr11:18777859:C:T	2.09261e-05	-1.91869e-10	-1.35529	0.000127607	-1.91869e-10	-1.34563	0.000128434	-1.91869e-10	-1.34628
18778253	chr11:18778253:C:T	2.08446e-05	-1.91869e-10	-1.35919	0.000125405	-1.91869e-10	-1.36304	0.000126315	-1.91869e-10	-1.36291
18778394	chr11:18778394:G:A	2.07381e-05	-1.91869e-10	-1.36432	0.000125349	-1.91869e-10	-1.36349	0.00012623	-1.91869e-10	-1.36359
18778738	chr11:18778738:T:G	2.62445e-05	0.230926	-1.35976	0.000142762	0.120103	-1.35351	0.000142984	0.114767	-1.35373
18778741	chr11:18778741:C:A	2.23002e-05	-1.91869e-10	-1.2917	0.000137277	-1.91869e-10	-1.27259	0.000138114	-1.91869e-10	-1.27361
18778803	chr11:18778803:C:T	2.15916e-05	-1.91869e-10	-1.32399	0.000132305	-1.91869e-10	-1.30948	0.000133142	-1.91869e-10	-1.31028
18778842	chr11:18778842:C:T	7.07667e-06	-1.5095	-0.929984	4.34238e-05	-1.50989	-0.913693	4.37081e-05	-1.50975	-0.914409
18778965	chr11:18778965:T:A	2.15493e-05	-1.91869e-10	-1.32595	0.000132002	-1.91869e-10	-1.31177	0.00013284	-1.91869e-10	-1.31255
18779109	chr11:18779109:G:C	2.15916e-05	-1.91869e-10	-1.32399	0.000132305	-1.91869e-10	-1.30948	0.000133142	-1.91869e-10	-1.31028
18779210	chr11:18779210:C:G	2.07572e-05	-1.91869e-10	-1.3634	0.000125246	-1.91869e-10	-1.36431	0.000126142	-1.91869e-10	-1.36429
18779297	chr11:18779297:G:A	2.16788e-05	-1.91869e-10	-1.31995	0.000132926	-1.91869e-10	-1.3048	0.000133762	-1.91869e-10	-1.30563
18779564	chr11:18779564:T:C	2.26318e-05	-1.91869e-10	-1.27693	0.00013918	-1.91869e-10	-1.25882	0.000140036	-1.91869e-10	-1.2598
18779652	chr11:18779652:C:A	6.21999e-06	-1.23597	-1.33255	4.3003e-05	-1.10349	-1.32983	4.3281e-05	-1.10457	-1.32941
18779738	chr11:18779738:C:T	6.00423e-06	-1.42862	-1.1752	3.59989e-05	-1.42199	-1.18911	3.62914e-05	-1.42173	-1.18838
18779789	chr11:18779789:C:T	2.07378e-05	-1.91869e-10	-1.36433	0.000125328	-1.91869e-10	-1.36366	0.000126211	-1.91869e-10	-1.36374
18780678	chr11:18780678:A:G	2.11485e-05	-1.91869e-10	-1.34472	0.00012693	-1.91869e-10	-1.35095	0.000127884	-1.91869e-10	-1.35057
18780769	chr11:18780769:A:AT	2.23117e-05	-1.91869e-10	-1.29118	0.000132045	-1.91869e-10	-1.31145	0.00013311	-1.91869e-10	-1.31051
18781160	chr11:18781160:C:T	1.22535e-05	-0.546895	-1.34359	6.33992e-05	-0.695725	-1.34942	6.3609e-05	-0.6993	-1.34964
18781450	chr11:18781450:G:C	1.81781e-05	-1.49607	-6.68817e-10	0.000108972	-1.5035	-6.68817e-10	0.00010976	-1.5034	-6.68817e-10
18781797	chr11:18781797:A:T	2.16919e-05	-1.91869e-10	-1.31935	0.000130286	-1.91869e-10	-1.32486	0.00013122	-1.91869e-10	-1.32482
18781885	chr11:18781885:T:G	2.78498e-05	-1.91869e-10	-1.06947	0.000169804	-1.91869e-10	-1.05995	0.000170951	-1.91869e-10	-1.06032
18781971	chr11:18781971:C:T	2.58298e-05	-1.91869e-10	-1.14476	0.00015525	-1.91869e-10	-1.14955	0.000156431	-1.91869e-10	-1.14908
18782109	chr11:18782109:C:T	2.11768e-05	-1.91869e-10	-1.34338	0.000128536	-1.91869e-10	-1.33838	0.000129437	-1.91869e-10	-1.3385
18782977	chr11:18782977:C:T	8.34819e-05	-0.286695	0.315036	0.000593557	-0.206829	0.398373	0.000591537	-0.210304	0.391335
18783387	chr11:18783387:A:G	7.43848e-06	-1.50562	-0.884003	4.33359e-05	-1.53167	-0.893937	4.35134e-05	-1.53204	-0.896582
18783610	chr11:18783610:C:T	2.12358e-05	-1.91869e-10	-1.3406	0.000128986	-1.91869e-10	-1.33489	0.000129888	-1.91869e-10	-1.33502
18783768	chr11:18783768:C:T	3.44104e-05	-0.857932	-6.68817e-10	0.000212184	-0.837135	-6.68817e-10	0.000213322	-0.838889	-6.68817e-10
18783980	chr11:18783980:T:C	2.17819e-05	-1.91869e-10	-1.31521	0.000129727	-1.91869e-10	-1.32916	0.000130706	-1.91869e-10	-1.32874
18784482	chr11:18784482:A:G	3.60888e-05	0.40049	-1.2108	0.00018169	0.225124	-1.21741	0.000181736	0.220235	-1.21937
18784504	chr11:18784504:G:A	4.69293e-05	-1.91869e-10	-0.547648	0.000288028	-1.91869e-10	-0.531532	0.000289843	-1.91869e-10	-0.532356
18784505	chr11:18784505:G:C	3.73618e-05	0.440066	-1.21571	0.000187125	0.25964	-1.22245	0.000187168	0.254681	-1.22437
18785086	chr11:18785086:C:T	5.64776e-05	0.559616	-0.922061	0.000276523	0.383948	-0.956245	0.000276295	0.378691	-0.958918
18785523	chr11:18785523:T:C	2.84934e-05	-1.91869e-10	-1.04662	0.00016746	-1.91869e-10	-1.07385	0.000168819	-1.91869e-10	-1.07287
18785627	chr11:18785627:A:G	0.000739411	1.84299	0.366575	0.0054338	1.80799	0.597811	0.00523906	1.7827	0.579507
18785629	chr11:18785629:T:C	0.00148707	1.54785	1.36043	0.0125598	1.56274	1.68093	0.0122499	1.54951	1.66208
18785928	chr11:18785928:A:G	2.07551e-05	-1.91869e-10	-1.3635	0.000125252	-1.91869e-10	-1.36426	0.000126146	-1.91869e-10	-1.36425
18786017	chr11:18786017:A:C	2.22157e-05	-1.91869e-10	-1.29549	0.00013311	-1.91869e-10	-1.30341	0.000134094	-1.91869e-10	-1.30315
18786288	chr11:18786288:C:T	2.11388e-05	-1.91869e-10	-1.34518	0.000128154	-1.91869e-10	-1.34135	0.000129053	-1.91869e-10	-1.34147
18786454	chr11:18786454:G:A	2.44521e-05	-1.91869e-10	-1.19957	0.000150676	-1.91869e-10	-1.17946	0.000151666	-1.91869e-10	-1.18002
18786808	chr11:18786808:C:T	7.4651e-06	-1.54951	-0.836544	4.79197e-05	-1.54512	-0.779943	4.79901e-05	-1.54477	-0.785932
18787010	chr11:18787010:T:C	7.84784e-05	1.329	-1.36246	0.000466937	1.31521	-1.36361	0.000467131	1.30862	-1.3637
18787037	chr11:18787037:C:A	2.56771e-05	-1.15069	-6.68817e-10	0.00015807	-1.13155	-6.68817e-10	0.000159017	-1.13268	-6.68817e-10
18787750	chr11:18787750:A:T	0.000107187	-1.91869e-10	0.278287	0.000724076	-1.91869e-10	0.390305	0.000725963	-1.91869e-10	0.385806
18787831	chr11:18787831:C:G	2.12068e-05	-1.91869e-10	-1.34197	0.000128236	-1.91869e-10	-1.34072	0.000129136	-1.91869e-10	-1.34083
18787941	chr11:18787941:C:A	5.11121e-06	-1.46383	-1.30102	3.14979e-05	-1.45223	-1.29244	3.17925e-05	-1.45096	-1.2915
18788960	chr11:18788960:C:T	2.54772e-05	-1.91869e-10	-1.15851	0.000154114	-1.91869e-10	-1.1569	0.000154986	-1.91869e-10	-1.15836
18789146	chr11:18789146:T:C	2.10485e-05	-0.989225	-0.360233	0.000143416	-0.929776	-0.299063	0.000143899	-0.93209	-0.300495
18789413	chr11:18789413:C:T	7.51227e-06	-1.55407	-0.825687	4.79277e-05	-1.5565	-0.768396	4.79778e-05	-1.55657	-0.774387
18789654	chr11:18789654:T:C	5.56788e-06	-1.36988	-1.3094	3.41365e-05	-1.36181	-1.30241	3.44776e-05	-1.35999	-1.3014
18789724	chr11:18789724:C:T	2.12068e-05	-1.91869e-10	-1.34197	0.000128236	-1.91869e-10	-1.34072	0.000129136	-1.91869e-10	-1.34083
18790408	chr11:18790408:C:T	1.71059e-05	-1.55687	-6.68817e-10	0.000103329	-1.55667	-6.68817e-10	0.000104066	-1.55667	-6.68817e-10
18791081	chr11:18791081:G:A	3.4144e-05	-0.865701	-6.68817e-10	0.000215888	-0.819833	-6.68817e-10	0.000217598	-0.819046	-6.68817e-10
18791151	chr11:18791151:C:T	0.000113863	-1.91869e-10	0.338703	0.000670227	-1.91869e-10	0.313026	0.00067578	-1.91869e-10	0.314174
18791223	chr11:18791223:G:A	0.000570027	-1.55692	3.50631	0.00560596	-1.55166	3.98866	0.00543346	-1.55194	3.95058
18791321	chr11:18791321:A:C	4.17067e-05	-1.91869e-10	-0.665627	0.000247955	-1.91869e-10	-0.681344	0.000250108	-1.91869e-10	-0.6798
18791544	chr11:18791544:G:A	3.52387e-05	-1.91869e-10	-0.834145	0.000221712	-1.91869e-10	-0.793209	0.000222922	-1.91869e-10	-0.79487
18792511	chr11:18792511:G:A	2.5825e-05	-1.91869e-10	-1.14495	0.000157687	-1.91869e-10	-1.13398	0.00015869	-1.91869e-10	-1.13474
18792556	chr11:18792556:C:T	8.42169e-06	-1.26657	-0.998905	5.51749e-05	-1.18301	-1.00107	5.53538e-05	-1.18486	-1.00309
18793302	chr11:18793302:C:G	2.17991e-05	-1.91869e-10	-1.31442	0.000133047	-1.91869e-10	-1.30388	0.000133939	-1.91869e-10	-1.30431
18793318	chr11:18793318:C:G	8.42877e-06	-1.42954	-0.835099	5.51974e-05	-1.41678	-0.76689	5.51261e-05	-1.41957	-0.772499
18793436	chr11:18793436:T:G	0.000128545	0.405606	0.054382	0.000949631	0.417421	0.244063	0.000938267	0.409334	0.233007
18793445	chr11:18793445:G:A	3.98418e-05	-1.00799	0.296617	0.000281926	-0.958385	0.405439	0.00028244	-0.960742	0.402515
18793658	chr11:18793658:A:C	3.71122e-05	-1.91869e-10	-0.782345	0.000230092	-1.91869e-10	-0.75611	0.000231481	-1.91869e-10	-0.757198
18793723	chr11:18793723:C:T	0.000822256	-1.52907	3.84483	0.00827651	-1.5206	4.34719	0.00800333	-1.52149	4.30741
18793748	chr11:18793748:T:G	2.44881e-05	-1.49471	0.296603	0.000168314	-1.4907	0.421936	0.000167601	-1.49209	0.411989
18793821	chr11:18793821:T:C	6.17121e-06	-1.47284	-1.10356	3.88273e-05	-1.4522	-1.08327	3.92411e-05	-1.4508	-1.08117
18794094	chr11:18794094:A:G	3.70876e-05	-1.91869e-10	-0.783006	0.000229936	-1.91869e-10	-0.75679	0.000231324	-1.91869e-10	-0.757876
18794159	chr11:18794159:C:T	3.65593e-05	-0.974942	0.177588	0.000258558	-0.922471	0.282999	0.000259036	-0.9249	0.280173
18794519	chr11:18794519:G:A	3.60056e-05	-1.04843	0.235815	0.000254363	-0.99896	0.343131	0.000254861	-1.00124	0.34026
18794591	chr11:18794591:C:T	2.51876e-05	-1.91869e-10	-1.16994	0.000155833	-1.91869e-10	-1.14581	0.000156842	-1.91869e-10	-1.14646
18794871	chr11:18794871:T:C	5.94328e-06	-1.24983	-1.3642	3.85891e-05	-1.17729	-1.36433	3.87846e-05	-1.17932	-1.36435
18795160	chr11:18795160:A:G	2.66163e-05	-1.91869e-10	-1.11477	0.000166354	-1.91869e-10	-1.08047	0.000167317	-1.91869e-10	-1.0818
18795284	chr11:18795284:C:T	4.62207e-05	-1.91869e-10	-0.562862	0.000277745	-1.91869e-10	-0.567887	0.000280123	-1.91869e-10	-0.566465
18795630	chr11:18795630:G:A	6.41044e-06	-1.34879	-1.18957	4.18222e-05	-1.29631	-1.16485	4.19627e-05	-1.29806	-1.16685
18795682	chr11:18795682:C:T	2.10792e-05	-1.348	-6.68817e-10	0.000125739	-1.36039	-6.68817e-10	0.000126634	-1.36039	-6.68817e-10
18795793	chr11:18795793:T:C	3.15767e-05	-0.994654	0.050783	0.000222617	-0.942217	0.153078	0.000223037	-0.944605	0.15025
18796470	chr11:18796470:C:T	2.14069e-05	-1.91869e-10	-1.33257	0.000128264	-1.91869e-10	-1.3405	0.000129211	-1.91869e-10	-1.34025
18797829	chr11:18797829:C:T	2.55546e-05	-1.91869e-10	-1.15547	0.000152492	-1.91869e-10	-1.16748	0.000153649	-1.91869e-10	-1.16702
18798424	chr11:18798424:A:G	2.38726e-05	-1.91869e-10	-1.22356	0.000141886	-1.91869e-10	-1.23957	0.000143017	-1.91869e-10	-1.23873
18798704	chr11:18798704:T:C	0.00369303	1.86683	1.95108	0.0428897	2.02438	2.44741	0.0406469	1.99685	2.41414
18799352	chr11:18799352:C:G	2.14241e-05	-1.91869e-10	-1.33177	0.000128352	-1.91869e-10	-1.33982	0.0001293	-1.91869e-10	-1.33956
18799390	chr11:18799390:T:G	2.11356e-05	-1.91869e-10	-1.34533	0.000128519	-1.91869e-10	-1.33851	0.000129401	-1.91869e-10	-1.33878
18800056	chr11:18800056:G:T	5.03166e-05	-1.27973	0.801776	0.000353322	-1.25891	0.931698	0.000354101	-1.26023	0.928115
18800095	chr11:18800095:A:T	3.46874e-05	-1.91869e-10	-0.849913	0.000216919	-1.91869e-10	-0.815067	0.000218254	-1.91869e-10	-0.816033
18800490	chr11:18800490:A:G	2.39012e-05	-0.360465	-0.861896	0.000156089	-0.40084	-0.743322	0.000154252	-0.411865	-0.751241
18800520	chr11:18800520:C:A	5.38914e-05	-1.91869e-10	-0.409319	0.000343541	-1.91869e-10	-0.355283	0.000344438	-1.91869e-10	-0.359778
18801019	chr11:18801019:C:A	2.32766e-05	-1.46818	0.219345	0.000155577	-1.45486	0.307413	0.000157174	-1.45348	0.309138
18801124	chr11:18801124:A:G	2.08682e-05	-1.46881	0.110741	0.000138854	-1.45779	0.196627	0.000140267	-1.45642	0.198271
18801731	chr11:18801731:C:T	2.54768e-05	0.125958	-1.28448	0.000145042	0.0682124	-1.28578	0.000145344	0.0643856	-1.28697
18802018	chr11:18802018:A:G	0.000120951	1.60519	-1.20609	0.000733986	1.65731	-1.25341	0.000723463	1.63501	-1.25265
18802052	chr11:18802052:G:A	0.000121853	1.49128	-1.08475	0.000726576	1.54304	-1.14928	0.000716634	1.52109	-1.14822
18802070	chr11:18802070:AT:A	2.39274e-05	0.120739	-1.34201	0.000141586	0.0739466	-1.31563	0.000141516	0.0680054	-1.31728
18802768	chr11:18802768:T:C	7.58978e-05	1.0593	-1.1262	0.000558095	1.20297	-1.07304	0.000550379	1.18315	-1.07423
18803123	chr11:18803123:C:G	7.28889e-06	-1.55089	-0.859049	4.55112e-05	-1.54948	-0.827155	4.59699e-05	-1.5491	-0.824607
18803250	chr11:18803250:A:G	2.97934e-05	-1.91869e-10	-1.002	0.000183007	-1.91869e-10	-0.985066	0.000184198	-1.91869e-10	-0.985685
18803252	chr11:18803252:G:A	5.00507e-06	-1.54179	-1.24405	3.1314e-05	-1.54203	-1.20849	3.13774e-05	-1.54257	-1.21303
18803266	chr11:18803266:A:G	1.07043e-05	-1.23168	-0.793966	7.08686e-05	-1.20736	-0.726404	7.11393e-05	-1.20873	-0.728327
18803306	chr11:18803306:A:G	2.08702e-05	-1.91869e-10	-1.35797	0.000125822	-1.91869e-10	-1.35972	0.000126725	-1.91869e-10	-1.35968
18803421	chr11:18803421:T:C	2.15335e-05	-1.44403	0.117354	0.000156773	-1.4317	0.291911	0.000155176	-1.43314	0.276009
18803523	chr11:18803523:A:T	7.29521e-05	-1.91869e-10	-0.106486	0.00044827	-1.91869e-10	-0.0891956	0.000451089	-1.91869e-10	-0.0900301
18803748	chr11:18803748:A:T	9.25317e-05	-1.91869e-10	0.131262	0.000647671	-1.91869e-10	0.278793	0.000647163	-1.91869e-10	0.270904
18803778	chr11:18803778:G:GTGATGGA	2.6779e-05	-1.91869e-10	-1.10867	0.00016573	-1.91869e-10	-1.08423	0.000166792	-1.91869e-10	-1.08494
18803913	chr11:18803913:T:C	7.72851e-06	-1.49532	-0.856056	4.82452e-05	-1.49824	-0.820051	4.87032e-05	-1.49719	-0.818763
18804253	chr11:18804253:C:T	9.96985e-06	-1.47854	-0.618181	6.92269e-05	-1.47483	-0.482368	6.87399e-05	-1.47609	-0.495276
18804377	chr11:18804377:C:T	3.14119e-05	-1.91869e-10	-0.949102	0.000185213	-1.91869e-10	-0.973082	0.000186675	-1.91869e-10	-0.972322
18804547	chr11:18804547:C:T	2.13058e-05	-1.91869e-10	-1.33731	0.000129573	-1.91869e-10	-1.33034	0.000130478	-1.91869e-10	-1.33049
18805161	chr11:18805161:T:C	3.15258e-05	-1.91869e-10	-0.945483	0.000185869	-1.91869e-10	-0.969548	0.000187337	-1.91869e-10	-0.968785
18805426	chr11:18805426:A:C	3.5375e-05	-1.91869e-10	-0.830285	0.000216849	-1.91869e-10	-0.815389	0.000218276	-1.91869e-10	-0.815931
18805572	chr11:18805572:C:T	3.70841e-05	-1.91869e-10	-0.783102	0.000235011	-1.91869e-10	-0.734958	0.000236261	-1.91869e-10	-0.736757
18805802	chr11:18805802:T:G	1.96831e-05	-1.41653	-6.68817e-10	0.000115474	-1.44554	-6.68817e-10	0.000116318	-1.44537	-6.68817e-10
18806123	chr11:18806123:T:C	4.11474e-05	-1.91869e-10	-0.679129	0.000252357	-1.91869e-10	-0.663745	0.000253966	-1.91869e-10	-0.664492
18806167	chr11:18806167:A:G	3.35887e-05	-1.91869e-10	-0.882101	0.00020562	-1.91869e-10	-0.868559	0.000206982	-1.91869e-10	-0.869063
18806418	chr11:18806418:G:C	2.86416e-05	-1.91869e-10	-1.04143	0.000175662	-1.91869e-10	-1.02603	0.000176751	-1.91869e-10	-1.02695
18806460	chr11:18806460:G:A	3.36937e-05	-1.91869e-10	-0.878979	0.000206273	-1.91869e-10	-0.865391	0.000207638	-1.91869e-10	-0.865896
18806469	chr11:18806469:C:T	3.35779e-05	-1.91869e-10	-0.882422	0.000205549	-1.91869e-10	-0.868905	0.00020691	-1.91869e-10	-0.869409
18806470	chr11:18806470:T:C	3.35779e-05	-1.91869e-10	-0.882422	0.000205549	-1.91869e-10	-0.868905	0.00020691	-1.91869e-10	-0.869409
18806471	chr11:18806471:G:A	3.3567e-05	-1.91869e-10	-0.882746	0.000205484	-1.91869e-10	-0.869223	0.000206845	-1.91869e-10	-0.869726
18806485	chr11:18806485:C:G	3.34543e-05	-1.91869e-10	-0.88611	0.000204783	-1.91869e-10	-0.872637	0.00020614	-1.91869e-10	-0.873139
18806486	chr11:18806486:T:C	3.3549e-05	-1.91869e-10	-0.883282	0.000205372	-1.91869e-10	-0.869767	0.000206732	-1.91869e-10	-0.870271
18806503	chr11:18806503:A:G	3.36135e-05	-1.91869e-10	-0.881361	0.000205775	-1.91869e-10	-0.867808	0.000207137	-1.91869e-10	-0.868312
18806509	chr11:18806509:A:G	3.36135e-05	-1.91869e-10	-0.881361	0.000205775	-1.91869e-10	-0.867808	0.000207137	-1.91869e-10	-0.868312
18806547	chr11:18806547:C:T	1.73239e-05	-1.5442	-6.68817e-10	0.000104362	-1.54672	-6.68817e-10	0.000105113	-1.54666	-6.68817e-10
18806657	chr11:18806657:G:T	7.87376e-05	-1.91869e-10	-0.0301694	0.000556127	-1.91869e-10	0.126406	0.000555545	-1.91869e-10	0.118256
18806694	chr11:18806694:A:G	8.93989e-06	-1.39334	-0.812426	6.00314e-05	-1.38426	-0.715467	5.97495e-05	-1.38601	-0.725527
18806781	chr11:18806781:T:C	0.000154149	0.958554	-0.316926	0.000971407	1.06239	-0.378232	0.000960463	1.04342	-0.377699
18806893	chr11:18806893:T:C	2.10048e-05	-1.91869e-10	-1.35154	0.000127479	-1.91869e-10	-1.34664	0.000128375	-1.91869e-10	-1.34674
18807174	chr11:18807174:A:G	6.14181e-06	-1.46165	-1.11952	3.93694e-05	-1.4122	-1.1094	3.95373e-05	-1.41335	-1.1111
18807193	chr11:18807193:T:C	3.02259e-05	-1.91869e-10	-0.987591	0.000188527	-1.91869e-10	-0.955349	0.000189712	-1.91869e-10	-0.956186
18807255	chr11:18807255:T:C	2.69913e-05	-1.40537	0.304593	0.000178805	-1.41013	0.401833	0.000180688	-1.40852	0.403598
18807485	chr11:18807485:T:C	1.12245e-05	-1.2154	-0.762789	7.41183e-05	-1.19509	-0.693839	7.43964e-05	-1.19647	-0.695814
18807641	chr11:18807641:C:T	3.36163e-05	-1.91869e-10	-0.881279	0.000205792	-1.91869e-10	-0.867723	0.000207155	-1.91869e-10	-0.868227
18807661	chr11:18807661:C:T	3.36309e-05	-1.91869e-10	-0.880844	0.000205884	-1.91869e-10	-0.867278	0.000207247	-1.91869e-10	-0.867783
18807690	chr11:18807690:ATTAAT:A	4.62176e-05	-1.91869e-10	-0.56293	0.000279106	-1.91869e-10	-0.562997	0.000281429	-1.91869e-10	-0.561815
18807836	chr11:18807836:T:G	3.24534e-05	-1.91869e-10	-0.916483	0.000197857	-1.91869e-10	-0.907046	0.000199273	-1.91869e-10	-0.907017
18808092	chr11:18808092:A:G	1.12196e-05	-1.30024	-0.678381	7.25233e-05	-1.22106	-0.689625	7.27312e-05	-1.22281	-0.692118
18808154	chr11:18808154:C:T	3.29256e-05	-1.91869e-10	-0.902039	0.000201432	-1.91869e-10	-0.88914	0.000202769	-1.91869e-10	-0.889626
18808302	chr11:18808302:C:T	3.70427e-05	-1.91869e-10	-0.784217	0.000234584	-1.91869e-10	-0.736775	0.000235828	-1.91869e-10	-0.738592
18808309	chr11:18808309:A:G	3.10337e-05	-1.91869e-10	-0.961215	0.000193814	-1.91869e-10	-0.927693	0.000195026	-1.91869e-10	-0.928562
18808595	chr11:18808595:T:C	2.37161e-05	-1.91869e-10	-1.23014	0.000142736	-1.91869e-10	-1.23359	0.000143838	-1.91869e-10	-1.23301
18809313	chr11:18809313:C:T	1.71214e-05	-1.55596	-6.68817e-10	0.000103579	-1.55426	-6.68817e-10	0.000104343	-1.55401	-6.68817e-10
18809752	chr11:18809752:A:C	3.14051e-05	-1.91869e-10	-0.949321	0.000185171	-1.91869e-10	-0.973313	0.000186632	-1.91869e-10	-0.972554
18809913	chr11:18809913:G:A	9.83412e-06	-1.46712	-0.643314	6.16094e-05	-1.41904	-0.654737	6.18248e-05	-1.42013	-0.657259
18810062	chr11:18810062:T:C	2.16769e-05	-1.32004	-6.68817e-10	0.000118159	-1.42256	-6.68817e-10	0.000119033	-1.42229	-6.68817e-10
18811071	chr11:18811071:G:A	5.16334e-06	-1.55681	-1.19789	3.24843e-05	-1.55678	-1.15705	3.25438e-05	-1.55683	-1.16227
18811240	chr11:18811240:A:AATTT	3.33631e-05	-1.91869e-10	-0.888839	0.000210308	-1.91869e-10	-0.846015	0.000211463	-1.91869e-10	-0.847645
18811914	chr11:18811914:C:A	3.73161e-05	-1.91869e-10	-0.776866	0.000229596	-1.91869e-10	-0.758271	0.000231069	-1.91869e-10	-0.758978
18812089	chr11:18812089:T:C	3.15145e-05	-1.91869e-10	-0.945843	0.000185852	-1.91869e-10	-0.969639	0.00018732	-1.91869e-10	-0.968878
18812148	chr11:18812148:A:G	3.23147e-05	-1.91869e-10	-0.920766	0.000190438	-1.91869e-10	-0.945262	0.000191947	-1.91869e-10	-0.944477
18812513	chr11:18812513:G:A	4.21717e-05	-1.91869e-10	-0.65454	0.000258636	-1.91869e-10	-0.639167	0.000260322	-1.91869e-10	-0.639776
18812917	chr11:18812917:T:G	2.3745e-05	-1.91869e-10	-1.22892	0.000146328	-1.91869e-10	-1.20874	0.000147248	-1.91869e-10	-1.20958
18813027	chr11:18813027:C:G	2.29619e-05	-0.254074	-1.00838	0.00017636	-0.0884844	-0.933579	0.00017542	-0.096052	-0.938459
18813422	chr11:18813422:C:T	5.23397e-05	-1.91869e-10	-0.438534	0.000315314	-1.91869e-10	-0.441022	0.000318042	-1.91869e-10	-0.43951
18813482	chr11:18813482:A:G	0.00034113	-1.91869e-10	1.43597	0.00254091	-1.91869e-10	1.64569	0.00253943	-1.91869e-10	1.638
18813506	chr11:18813506:C:T	2.11053e-05	-1.44175	0.0949875	0.000134172	-1.48273	0.18726	0.00013516	-1.48385	0.188621
18813511	chr11:18813511:C:T	1.13095e-05	-1.30898	-0.661671	7.32266e-05	-1.22831	-0.672722	7.34485e-05	-1.22993	-0.675182
18813526	chr11:18813526:G:C	0.000125656	0.43726	-6.68817e-10	0.00100922	0.722345	-6.68817e-10	0.00101872	0.724607	-6.68817e-10
18813582	chr11:18813582:A:G	6.87289e-05	-1.91869e-10	-0.16612	0.000412434	-1.91869e-10	-0.172513	0.000416093	-1.91869e-10	-0.170784
18813851	chr11:18813851:C:T	2.12787e-05	-1.01945	-0.319131	0.000141761	-0.988626	-0.251821	0.000141382	-0.991519	-0.258708
18813864	chr11:18813864:G:A	1.05396e-05	-0.964045	-1.07711	7.55404e-05	-0.834963	-1.03496	7.55518e-05	-0.840031	-1.03684
18813959	chr11:18813959:C:T	8.22696e-06	-1.47273	-0.816142	5.19918e-05	-1.48654	-0.756965	5.22591e-05	-1.48639	-0.759088
18814193	chr11:18814193:G:A	7.90278e-06	-1.11564	-1.21343	4.97644e-05	-1.10907	-1.17822	4.97993e-05	-1.1119	-1.18179
18814328	chr11:18814328:C:T	3.61932e-05	-1.91869e-10	-0.807418	0.000226307	-1.91869e-10	-0.772697	0.000227758	-1.91869e-10	-0.773411
18814405	chr11:18814405:C:T	7.89228e-06	-1.47807	-0.852331	4.98293e-05	-1.49093	-0.795061	5.00882e-05	-1.49079	-0.79712
18814574	chr11:18814574:G:A	6.38137e-06	-1.18773	-1.35518	4.18706e-05	-1.10125	-1.35876	4.20962e-05	-1.10319	-1.35855
18814595	chr11:18814595:T:C	5.73341e-06	-1.5558	-1.09418	3.6076e-05	-1.55691	-1.05206	3.62739e-05	-1.55691	-1.05369
18814729	chr11:18814729:G:A	4.3852e-06	-1.55488	-1.36318	2.6407e-05	-1.55684	-1.36412	2.6596e-05	-1.55683	-1.3641
18814804	chr11:18814804:C:T	2.71997e-05	-1.09308	-6.68817e-10	0.00014765	-1.19974	-6.68817e-10	0.000148625	-1.20027	-6.68817e-10
18814838	chr11:18814838:C:T	5.72623e-06	-1.55538	-1.09586	3.6013e-05	-1.55694	-1.05377	3.62109e-05	-1.55694	-1.05539
18815050	chr11:18815050:C:A	5.24424e-05	-1.91869e-10	-0.436575	0.000327277	-1.91869e-10	-0.403784	0.000329259	-1.91869e-10	-0.40485
18815276	chr11:18815276:A:G	1.24193e-05	-0.716118	-1.16092	7.68261e-05	-0.643742	-1.2093	7.6729e-05	-0.65488	-1.20653
18815998	chr11:18815998:T:C	1.11248e-05	-1.24608	-0.741032	6.50745e-05	-1.20202	-0.817035	6.51904e-05	-1.20819	-0.816194
18816045	chr11:18816045:AT:A	6.00228e-06	-1.55132	-1.05283	3.60059e-05	-1.54323	-1.06767	3.63472e-05	-1.5427	-1.06587
18816052	chr11:18816052:T:A	2.43095e-05	-1.91869e-10	-1.20542	0.000151415	-1.91869e-10	-1.17456	0.000152475	-1.91869e-10	-1.17469
18816094	chr11:18816094:T:C	1.2883e-05	-0.545551	-1.29483	8.19094e-05	-0.467379	-1.3216	8.16154e-05	-0.479538	-1.32014
18816098	chr11:18816098:G:C	6.27375e-06	-1.20381	-1.3561	4.06441e-05	-1.144	-1.34573	4.07869e-05	-1.14691	-1.34643
18816191	chr11:18816191:C:T	1.33112e-05	-1.55486	-0.252824	8.75835e-05	-1.54493	-0.17707	8.83855e-05	-1.54446	-0.175526
18816320	chr11:18816320:T:C	8.05972e-06	-1.1706	-1.13881	5.11448e-05	-1.16378	-1.09615	5.11557e-05	-1.16642	-1.1004
18816399	chr11:18816399:A:G	4.47506e-06	-1.55313	-1.34464	2.67237e-05	-1.55574	-1.3533	2.69211e-05	-1.55571	-1.35307
18816403	chr11:18816403:G:A	1.68758e-05	-0.683438	-0.88697	0.000127114	-0.525572	-0.823932	0.000126899	-0.531751	-0.826549
18816542	chr11:18816542:G:C	2.23565e-05	-1.28917	-6.68817e-10	0.000141282	-1.24383	-6.68817e-10	0.000142252	-1.24409	-6.68817e-10
18816592	chr11:18816592:T:C	1.86502e-05	-1.47043	-6.68817e-10	0.000108045	-1.51204	-6.68817e-10	0.000108783	-1.51234	-6.68817e-10
18816658	chr11:18816658:A:G	4.72353e-06	-1.48772	-1.35602	2.85354e-05	-1.48695	-1.3565	2.86958e-05	-1.48859	-1.35635
18817306	chr11:18817306:T:C	6.50419e-06	-1.41263	-1.11122	3.96821e-05	-1.41445	-1.09924	3.9878e-05	-1.41686	-1.09901
18817369	chr11:18817369:A:G	1.22236e-05	-0.726384	-1.16654	7.64179e-05	-0.650357	-1.20802	7.63127e-05	-0.661398	-1.20546
18817478	chr11:18817478:C:A	3.47094e-05	-1.91869e-10	-0.849279	0.000213893	-1.91869e-10	-0.829113	0.000215246	-1.91869e-10	-0.829913
18817520	chr11:18817520:C:T	1.33209e-05	-1.55579	-0.251162	8.74644e-05	-1.54752	-0.17584	8.82614e-05	-1.5471	-0.174286
18817547	chr11:18817547:A:G	1.7359e-05	-1.54218	-6.68817e-10	0.000104939	-1.54121	-6.68817e-10	0.000105686	-1.54122	-6.68817e-10
18817950	chr11:18817950:G:A	7.89321e-06	-0.984469	-1.34582	4.95677e-05	-0.930107	-1.36114	4.94852e-05	-0.939396	-1.36062
18818142	chr11:18818142:A:G	6.17889e-06	-1.21573	-1.35942	4.02801e-05	-1.15059	-1.34814	4.0418e-05	-1.15359	-1.34882
18818211	chr11:18818211:AAGGCGATTGC:A	5.60092e-06	-1.32992	-1.34344	3.6177e-05	-1.28274	-1.32342	3.63078e-05	-1.28516	-1.3245
18818275	chr11:18818275:C:G	1.83842e-05	-1.4848	-6.68817e-10	0.000112688	-1.46997	-6.68817e-10	0.00011351	-1.46981	-6.68817e-10
18818463	chr11:18818463:A:G	5.56358e-06	-1.33089	-1.34915	3.58436e-05	-1.28383	-1.3316	3.59776e-05	-1.28623	-1.33256
18818471	chr11:18818471:A:G	6.52214e-06	-1.30416	-1.21693	4.32415e-05	-1.24989	-1.1779	4.33483e-05	-1.25241	-1.18002
18818582	chr11:18818582:T:C	1.39057e-05	-1.55603	-0.20796	9.14089e-05	-1.54803	-0.131217	9.22445e-05	-1.54763	-0.129623
18818720	chr11:18818720:A:T	2.52102e-05	-1.91869e-10	-1.16904	0.00015426	-1.91869e-10	-1.15595	0.000155243	-1.91869e-10	-1.1567
18818866	chr11:18818866:G:A	6.82498e-06	-1.30741	-1.16829	4.54723e-05	-1.25296	-1.12453	4.55737e-05	-1.25546	-1.1269
18819110	chr11:18819110:A:G	5.77242e-06	-1.30684	-1.33636	3.74667e-05	-1.25728	-1.31385	3.75939e-05	-1.2598	-1.31505
18819259	chr11:18819259:C:T	2.09021e-05	-1.91869e-10	-1.35644	0.000126106	-1.91869e-10	-1.35747	0.000127016	-1.91869e-10	-1.35738
18819302	chr11:18819302:A:C	5.59159e-06	-1.32206	-1.35297	3.59837e-05	-1.27418	-1.33734	3.61199e-05	-1.27663	-1.33822
18819550	chr11:18819550:C:G	2.24762e-05	-1.91869e-10	-1.28383	0.000137312	-1.91869e-10	-1.27233	0.000138265	-1.91869e-10	-1.27252
18819637	chr11:18819637:A:C	7.18076e-06	-1.30993	-1.11496	4.81892e-05	-1.25772	-1.06173	4.82784e-05	-1.26021	-1.0645
18819679	chr11:18819679:G:A	2.08464e-05	-1.91869e-10	-1.35911	0.000125795	-1.91869e-10	-1.35993	0.000126701	-1.91869e-10	-1.35986
18819726	chr11:18819726:A:G	3.9649e-05	-1.91869e-10	-0.716224	0.000238464	-1.91869e-10	-0.720372	0.00024048	-1.91869e-10	-0.719058
18820483	chr11:18820483:G:C	5.23393e-06	-1.49058	-1.25055	3.03448e-05	-1.49539	-1.28658	3.05631e-05	-1.49747	-1.28443
18820697	chr11:18820697:C:T	2.07736e-05	-1.91869e-10	-1.36261	0.00012549	-1.91869e-10	-1.36236	0.000126381	-1.91869e-10	-1.36239
18820698	chr11:18820698:G:A	3.82697e-05	-1.91869e-10	-0.75163	0.000230417	-1.91869e-10	-0.7547	0.000232265	-1.91869e-10	-0.753814
18820826	chr11:18820826:C:T	2.08116e-05	-1.91869e-10	-1.36078	0.000125604	-1.91869e-10	-1.36146	0.000126507	-1.91869e-10	-1.3614
18820889	chr11:18820889:T:A	7.55631e-06	-1.29629	-1.07761	5.09367e-05	-1.24085	-1.02316	5.10209e-05	-1.2434	-1.02606
18820908	chr11:18820908:C:T	4.04716e-05	-1.91869e-10	-0.695689	0.000257458	-1.91869e-10	-0.643734	0.000258717	-1.91869e-10	-0.64596
18821028	chr11:18821028:T:C	3.22521e-05	-1.91869e-10	-0.922705	0.000194158	-1.91869e-10	-0.925916	0.000195696	-1.91869e-10	-0.925131
18821040	chr11:18821040:T:C	8.87777e-05	-1.91869e-10	0.0898454	0.000594372	-1.91869e-10	0.192915	0.00059622	-1.91869e-10	0.188916
18821471	chr11:18821471:G:A	6.43642e-06	-1.47861	-1.0557	4.01891e-05	-1.49142	-1.00958	4.04158e-05	-1.49129	-1.01119
18821507	chr11:18821507:G:A	7.129e-06	-1.28049	-1.15163	4.76769e-05	-1.22569	-1.10445	4.77757e-05	-1.22831	-1.10687
18821635	chr11:18821635:T:C	6.83307e-05	-1.91869e-10	-0.17193	0.000437939	-1.91869e-10	-0.112511	0.000439555	-1.91869e-10	-0.115931
18821776	chr11:18821776:G:A	4.72385e-05	-1.91869e-10	-0.541081	0.00028407	-1.91869e-10	-0.545368	0.000286524	-1.91869e-10	-0.543872
18822027	chr11:18822027:A:C	7.56657e-06	-1.34	-1.03255	5.09551e-05	-1.29122	-0.972421	5.10406e-05	-1.29354	-0.975531
18822061	chr11:18822061:C:T	7.19587e-06	-1.05944	-1.36334	4.59976e-05	-1.01415	-1.35185	4.58863e-05	-1.02271	-1.35282
18822254	chr11:18822254:C:G	7.97731e-06	-1.24158	-1.07811	5.47408e-05	-1.1684	-1.02358	5.4814e-05	-1.17122	-1.02653
18822491	chr11:18822491:G:A	7.14862e-06	-1.07662	-1.35275	4.73857e-05	-0.979264	-1.35701	4.76321e-05	-0.98144	-1.35675
18822492	chr11:18822492:T:C	8.10903e-06	-1.20682	-1.0965	5.57198e-05	-1.13047	-1.04379	5.57929e-05	-1.13341	-1.04663
18822678	chr11:18822678:T:A	5.11473e-06	-1.43867	-1.3255	3.06026e-05	-1.45826	-1.31525	3.0815e-05	-1.45813	-1.31556
18823265	chr11:18823265:A:G	1.64642e-05	-0.562892	-1.03221	0.000126807	-0.35338	-0.998543	0.000126686	-0.359866	-1.00011
18823588	chr11:18823588:T:A	7.41807e-06	-1.08632	-1.30605	4.5525e-05	-1.04073	-1.3356	4.55321e-05	-1.04906	-1.33421
18823824	chr11:18823824:T:C	8.06742e-06	-1.03316	-1.2753	5.33276e-05	-0.931595	-1.28654	5.36254e-05	-0.933857	-1.28581
18824058	chr11:18824058:T:C	2.05984e-05	-1.37108	-6.68817e-10	0.000128894	-1.3356	-6.68817e-10	0.000129784	-1.33582	-6.68817e-10
18824119	chr11:18824119:A:T	7.25654e-06	-1.12131	-1.29308	4.76141e-05	-1.02838	-1.30308	4.78855e-05	-1.03044	-1.30244
18824272	chr11:18824272:A:G	2.08585e-05	-1.91869e-10	-1.35853	0.000126037	-1.91869e-10	-1.35801	0.000126928	-1.91869e-10	-1.35807
18824276	chr11:18824276:C:T	7.49517e-06	-1.10263	-1.27941	4.91853e-05	-1.00863	-1.29037	4.9466e-05	-1.01075	-1.28966
18824486	chr11:18824486:A:T	8.10114e-06	-1.024	-1.28029	5.36029e-05	-0.921797	-1.29119	5.39002e-05	-0.924077	-1.29048
18824504	chr11:18824504:G:A	5.51526e-06	-1.47405	-1.21472	3.25984e-05	-1.48011	-1.23021	3.2825e-05	-1.48211	-1.22839
18824538	chr11:18824538:G:T	7.98779e-06	-1.03074	-1.28763	5.28398e-05	-0.929234	-1.29809	5.31318e-05	-0.931501	-1.29742
18824597	chr11:18824597:G:T	2.10809e-05	-1.91869e-10	-1.34792	0.0001276	-1.91869e-10	-1.34569	0.000128497	-1.91869e-10	-1.34578
18824672	chr11:18824672:T:G	3.06715e-05	-1.91869e-10	-0.972956	0.000194243	-1.91869e-10	-0.92548	0.000195586	-1.91869e-10	-0.925691
18824705	chr11:18824705:TA:T	8.14309e-06	-1.01971	-1.27941	5.38484e-05	-0.91805	-1.29037	5.41471e-05	-0.920333	-1.28966
18824798	chr11:18824798:C:T	2.08426e-05	-1.91869e-10	-1.35929	0.000125937	-1.91869e-10	-1.35881	0.000126828	-1.91869e-10	-1.35886
18824821	chr11:18824821:C:T	1.14335e-05	-1.54832	-0.41142	7.51302e-05	-1.5327	-0.342667	7.58246e-05	-1.53204	-0.341229
18824924	chr11:18824924:C:T	7.41125e-06	-1.07792	-1.31537	5.30755e-05	-0.898858	-1.32402	5.33337e-05	-0.901614	-1.32351
18825116	chr11:18825116:A:G	5.31407e-06	-1.4757	-1.25023	3.14762e-05	-1.4816	-1.26376	3.16883e-05	-1.48357	-1.26217
18825133	chr11:18825133:T:C	7.96311e-06	-1.04304	-1.27843	5.25663e-05	-0.94306	-1.28946	5.28604e-05	-0.945298	-1.28874
18825193	chr11:18825193:T:G	2.19235e-05	-1.91869e-10	-1.30873	0.000134115	-1.91869e-10	-1.29589	0.000134998	-1.91869e-10	-1.29643
18825199	chr11:18825199:G:T	1.93248e-05	-1.4349	-6.68817e-10	0.000120402	-1.40375	-6.68817e-10	0.00012124	-1.40392	-6.68817e-10
18825414	chr11:18825414:C:G	7.18852e-06	-1.49011	-0.933692	4.14733e-05	-1.49694	-0.972605	4.18384e-05	-1.49871	-0.969167
18825687	chr11:18825687:G:A	2.11829e-05	-1.91869e-10	-1.3431	0.000128055	-1.91869e-10	-1.34213	0.000128854	-1.91869e-10	-1.34302
18825869	chr11:18825869:C:G	5.14317e-05	-1.91869e-10	-0.456035	0.000309253	-1.91869e-10	-0.460432	0.000311944	-1.91869e-10	-0.458869
18825956	chr11:18825956:G:T	1.96429e-05	-1.41857	-6.68817e-10	0.0001226	-1.38566	-6.68817e-10	0.000123452	-1.38584	-6.68817e-10
18826028	chr11:18826028:C:T	2.09154e-05	-1.91869e-10	-1.35581	0.00012618	-1.91869e-10	-1.35688	0.000127091	-1.91869e-10	-1.35679
18826088	chr11:18826088:G:A	2.10852e-05	-1.91869e-10	-1.34772	0.000127628	-1.91869e-10	-1.34547	0.000128526	-1.91869e-10	-1.34557
18826359	chr11:18826359:A:C	6.89344e-06	-1.50109	-0.964634	3.86803e-05	-1.5027	-1.03656	3.90601e-05	-1.50454	-1.03205
18826455	chr11:18826455:G:A	8.32804e-06	-1.03104	-1.24562	5.48881e-05	-0.930653	-1.25864	5.52014e-05	-0.932914	-1.25779
18826654	chr11:18826654:T:A	9.90239e-06	-0.961495	-1.14202	6.20525e-05	-0.907475	-1.15913	6.21162e-05	-0.915295	-1.15739
18826656	chr11:18826656:C:T	8.15616e-06	-1.06991	-1.22761	5.35622e-05	-0.974038	-1.23971	5.38729e-05	-0.976216	-1.23885
18826680	chr11:18826680:T:C	7.91472e-06	-1.04816	-1.27941	5.21982e-05	-0.949176	-1.29037	5.24906e-05	-0.951403	-1.28966
18826795	chr11:18826795:T:C	7.54723e-06	-1.0792	-1.29591	4.96886e-05	-0.983084	-1.30573	4.99662e-05	-0.98525	-1.3051
18826805	chr11:18826805:C:T	2.73688e-05	-1.91869e-10	-1.08689	0.000167407	-1.91869e-10	-1.07416	0.000168534	-1.91869e-10	-1.07456
18826806	chr11:18826806:G:A	7.97522e-06	-1.05084	-1.26911	5.25426e-05	-0.95232	-1.28065	5.28395e-05	-0.954544	-1.27989
18826865	chr11:18826865:C:T	6.41206e-06	-1.37342	-1.16468	3.83433e-05	-1.40388	-1.14413	3.86333e-05	-1.40378	-1.1438
18826900	chr11:18826900:T:C	7.98102e-06	-1.03072	-1.2885	5.2759e-05	-0.930017	-1.29884	5.30505e-05	-0.932281	-1.29817
18826938	chr11:18826938:G:A	5.1764e-05	-1.91869e-10	-0.449595	0.00030061	-1.91869e-10	-0.488776	0.00030308	-1.91869e-10	-0.487698
18826989	chr11:18826989:G:A	7.6715e-06	-1.0812	-1.27758	5.04409e-05	-0.985133	-1.28866	5.07272e-05	-0.987294	-1.28794
18827017	chr11:18827017:T:C	3.18262e-05	-1.91869e-10	-0.936001	0.0002	-1.91869e-10	-0.896272	0.000201083	-1.91869e-10	-0.897974
18827022	chr11:18827022:T:C	2.10863e-05	-1.91869e-10	-1.34767	0.000127635	-1.91869e-10	-1.34542	0.000128533	-1.91869e-10	-1.34551
18827042	chr11:18827042:G:C	2.16825e-05	-1.91869e-10	-1.31979	0.000131967	-1.91869e-10	-1.31203	0.000132763	-1.91869e-10	-1.31313
18827236	chr11:18827236:G:A	2.09136e-05	-1.91869e-10	-1.35589	0.000126169	-1.91869e-10	-1.35696	0.000127081	-1.91869e-10	-1.35687
18827242	chr11:18827242:G:C	2.09054e-05	-1.91869e-10	-1.35628	0.000126123	-1.91869e-10	-1.35733	0.000127034	-1.91869e-10	-1.35724
18827359	chr11:18827359:T:G	2.08335e-05	-1.91869e-10	-1.35973	0.000125879	-1.91869e-10	-1.35927	0.00012677	-1.91869e-10	-1.35932
18827400	chr11:18827400:A:G	3.71838e-05	-1.91869e-10	-0.780415	0.000223117	-1.91869e-10	-0.786894	0.000224925	-1.91869e-10	-0.785928
18827695	chr11:18827695:C:T	1.28877e-05	-1.25459	-0.585429	8.04631e-05	-1.22459	-0.582198	8.113e-05	-1.225	-0.58064
18828182	chr11:18828182:T:C	0.000142632	-1.91869e-10	0.563977	0.000945914	-1.91869e-10	0.657562	0.00094974	-1.91869e-10	0.654495
18828217	chr11:18828217:C:T	1.71545e-05	-1.55403	-6.68817e-10	0.000103504	-1.55498	-6.68817e-10	0.000104239	-1.55501	-6.68817e-10
18828269	chr11:18828269:T:C	5.48035e-06	-1.43132	-1.2638	3.55188e-05	-1.39118	-1.23335	3.56548e-05	-1.39284	-1.23497
18828438	chr11:18828438:G:C	3.27733e-05	-0.906674	-6.68817e-10	0.000214451	-0.826511	-6.68817e-10	0.000215772	-0.827472	-6.68817e-10
18828439	chr11:18828439:G:T	3.37533e-05	-0.877213	-6.68817e-10	0.000221342	-0.794883	-6.68817e-10	0.000222699	-0.795873	-6.68817e-10
18828465	chr11:18828465:C:T	2.18592e-05	-1.91869e-10	-1.31167	0.000132543	-1.91869e-10	-1.30768	0.000133466	-1.91869e-10	-1.30785
18828512	chr11:18828512:T:A	1.22745e-05	-1.5389	-0.349862	8.11938e-05	-1.51709	-0.280658	8.19306e-05	-1.51625	-0.279573
18828525	chr11:18828525:G:A	7.6295e-06	-1.07978	-1.28449	5.01895e-05	-0.983742	-1.29504	5.04728e-05	-0.985905	-1.29435
18828572	chr11:18828572:G:T	5.01474e-05	-1.91869e-10	-0.481322	0.000291421	-1.91869e-10	-0.519823	0.000293809	-1.91869e-10	-0.518764
18828645	chr11:18828645:T:C	7.81349e-06	-1.05898	-1.28146	5.1488e-05	-0.96096	-1.29228	5.17771e-05	-0.963167	-1.29158
18828932	chr11:18828932:G:A	7.96244e-06	-1.0506	-1.27095	5.24961e-05	-0.951389	-1.28246	5.27922e-05	-0.953614	-1.28172
18828965	chr11:18828965:C:G	6.56452e-06	-1.47721	-1.0374	4.10691e-05	-1.49012	-0.989214	4.12993e-05	-1.48998	-0.990873
18829132	chr11:18829132:G:T	4.85143e-06	-1.45626	-1.36076	3.00414e-05	-1.43046	-1.36155	3.02523e-05	-1.43063	-1.36149
18829133	chr11:18829133:C:T	5.03394e-06	-1.41933	-1.36076	3.12997e-05	-1.38943	-1.36155	3.15187e-05	-1.38962	-1.36149
18829210	chr11:18829210:A:C	7.92334e-06	-1.04919	-1.27729	5.22705e-05	-0.94974	-1.28842	5.25638e-05	-0.951968	-1.2877
18829307	chr11:18829307:C:T	5.47554e-06	-1.33915	-1.35685	3.48822e-05	-1.27931	-1.36331	3.50599e-05	-1.2815	-1.36314
18829356	chr11:18829356:C:T	2.10861e-05	-1.91869e-10	-1.34768	0.000127633	-1.91869e-10	-1.34543	0.000128531	-1.91869e-10	-1.34552
18829362	chr11:18829362:A:T	7.78438e-06	-1.05326	-1.29091	5.13973e-05	-0.953932	-1.30107	5.16829e-05	-0.956152	-1.30042
18829461	chr11:18829461:T:A	8.17438e-06	-1.02253	-1.27276	5.40572e-05	-0.920411	-1.28414	5.43587e-05	-0.922693	-1.2834
18829527	chr11:18829527:T:C	1.71185e-05	-1.55613	-6.68817e-10	0.000105131	-1.53938	-6.68817e-10	0.000105854	-1.53964	-6.68817e-10
18829715	chr11:18829715:T:A	5.54299e-05	-1.91869e-10	-0.381171	0.000321422	-1.91869e-10	-0.421837	0.000324075	-1.91869e-10	-0.420718
18829729	chr11:18829729:C:T	7.53777e-06	-1.13835	-1.23801	4.6351e-05	-1.08618	-1.27216	4.64244e-05	-1.09372	-1.27015
18829743	chr11:18829743:C:T	7.21693e-06	-1.4571	-0.962759	4.53146e-05	-1.47127	-0.909691	4.55625e-05	-1.47111	-0.9115
18829792	chr11:18829792:A:C	3.48301e-05	-1.91869e-10	-0.845807	0.000214748	-1.91869e-10	-0.825126	0.000216097	-1.91869e-10	-0.825965
18829921	chr11:18829921:A:G	7.89203e-06	-1.05266	-1.27778	5.2052e-05	-0.953508	-1.28884	5.23444e-05	-0.955728	-1.28812
18830036	chr11:18830036:G:T	5.26974e-06	-1.41094	-1.32337	3.1467e-05	-1.43285	-1.3128	3.16857e-05	-1.4327	-1.31313
18830195	chr11:18830195:T:G	1.74057e-05	-1.53949	-6.68817e-10	0.000105216	-1.53857	-6.68817e-10	0.000105965	-1.53859	-6.68817e-10
18830287	chr11:18830287:T:C	5.49054e-06	-1.41023	-1.28303	3.56329e-05	-1.36711	-1.25421	3.57693e-05	-1.36889	-1.25572
18830297	chr11:18830297:C:T	7.76456e-06	-1.0837	-1.26302	5.10381e-05	-0.987004	-1.27501	5.13313e-05	-0.98916	-1.27423
18830306	chr11:18830306:T:A	7.95059e-06	-1.04331	-1.27973	5.24958e-05	-0.943185	-1.29067	5.27892e-05	-0.945425	-1.28996
18830369	chr11:18830369:A:C	8.1988e-06	-1.01371	-1.27859	5.42735e-05	-0.910936	-1.28962	5.45739e-05	-0.913234	-1.2889
18830482	chr11:18830482:C:A	7.7599e-06	-1.0887	-1.25862	5.09578e-05	-0.992702	-1.27089	5.12519e-05	-0.994849	-1.27009
18830503	chr11:18830503:A:G	1.33853e-05	-1.53299	-0.269137	8.91831e-05	-1.5089	-0.194998	9.00412e-05	-1.50798	-0.19345
18830507	chr11:18830507:T:C	2.74899e-05	-1.91869e-10	-1.08247	0.000160664	-1.91869e-10	-1.11528	0.000161894	-1.91869e-10	-1.11475
18830576	chr11:18830576:G:C	2.20373e-05	-1.91869e-10	-1.30355	0.000134462	-1.91869e-10	-1.29331	0.000135398	-1.91869e-10	-1.29347
18830606	chr11:18830606:G:T	2.10809e-05	-1.91869e-10	-1.34792	0.0001276	-1.91869e-10	-1.34569	0.000128497	-1.91869e-10	-1.34578
18830904	chr11:18830904:C:G	2.10809e-05	-1.91869e-10	-1.34792	0.0001276	-1.91869e-10	-1.34569	0.000128497	-1.91869e-10	-1.34578
18831113	chr11:18831113:G:A	4.25839e-05	-1.91869e-10	-0.644814	0.000267113	-1.91869e-10	-0.60692	0.000268799	-1.91869e-10	-0.607731
18831121	chr11:18831121:T:A	1.41918e-05	-1.40834	-0.335286	7.93777e-05	-1.42036	-0.400008	8.01934e-05	-1.42312	-0.394129
18831285	chr11:18831285:T:A	8.22583e-06	-1.05617	-1.23284	5.4138e-05	-0.962496	-1.24056	5.44443e-05	-0.96474	-1.23978
18831382	chr11:18831382:C:T	1.71072e-05	-1.55679	-6.68817e-10	0.000103456	-1.55545	-6.68817e-10	0.000104191	-1.55547	-6.68817e-10
18831469	chr11:18831469:A:G	7.60066e-06	-1.08862	-1.27944	4.99491e-05	-0.993187	-1.2904	5.02331e-05	-0.995332	-1.28969
18831470	chr11:18831470:C:T	2.14429e-05	-1.91869e-10	-1.3309	0.000130389	-1.91869e-10	-1.32407	0.000131267	-1.91869e-10	-1.32446
18831583	chr11:18831583:G:T	3.44067e-05	-1.91869e-10	-0.858037	0.000217115	-1.91869e-10	-0.814163	0.000218245	-1.91869e-10	-0.816076
18831609	chr11:18831609:T:A	9.45779e-06	-1.02697	-1.12248	6.19124e-05	-0.928302	-1.14057	6.22835e-05	-0.930605	-1.13939
18831638	chr11:18831638:AAAC:A	1.92584e-05	-1.43834	-6.68817e-10	0.000119915	-1.40781	-6.68817e-10	0.000120748	-1.40799	-6.68817e-10
18831699	chr11:18831699:ACACT:A	1.89005e-05	-1.05437	-0.40273	0.000126314	-0.938896	-0.416922	0.000126569	-0.941153	-0.419757
18831765	chr11:18831765:T:C	5.66278e-06	-1.4118	-1.25057	3.68759e-05	-1.36869	-1.21834	3.70098e-05	-1.37045	-1.22006
18831789	chr11:18831789:C:T	7.87075e-06	-1.05069	-1.28245	5.18809e-05	-0.952413	-1.29323	5.21711e-05	-0.954636	-1.29253
18831970	chr11:18831970:A:G	7.74753e-06	-1.0678	-1.28112	5.10242e-05	-0.970334	-1.29196	5.13117e-05	-0.972522	-1.29125
18832011	chr11:18832011:C:G	1.07186e-05	-1.38856	-0.635752	6.70028e-05	-1.39665	-0.593204	6.73043e-05	-1.39904	-0.593428
18832043	chr11:18832043:G:C	7.51998e-06	-1.10303	-1.2757	4.92774e-05	-1.01024	-1.28689	4.956e-05	-1.01235	-1.28616
18832126	chr11:18832126:G:A	7.77772e-06	-1.06697	-1.27806	5.12145e-05	-0.969434	-1.28913	5.15037e-05	-0.971624	-1.28842
18832177	chr11:18832177:A:G	7.93338e-06	-1.04049	-1.28472	5.23836e-05	-0.94067	-1.29533	5.2675e-05	-0.942913	-1.29464
18832236	chr11:18832236:A:C	4.02129e-05	-1.91869e-10	-0.702101	0.000252833	-1.91869e-10	-0.66186	0.000254364	-1.91869e-10	-0.662927
18832330	chr11:18832330:T:C	7.79057e-06	-1.06283	-1.28055	5.13277e-05	-0.964933	-1.29143	5.16165e-05	-0.967131	-1.29072
18832356	chr11:18832356:T:C	2.69117e-05	-1.91869e-10	-1.10373	0.000164144	-1.91869e-10	-1.09384	0.000165234	-1.91869e-10	-1.09433
18832429	chr11:18832429:T:C	8.00729e-06	-1.04648	-1.26945	5.28067e-05	-0.946858	-1.28109	5.31046e-05	-0.94909	-1.28034
18832489	chr11:18832489:T:A	5.0994e-05	-1.91869e-10	-0.464581	0.000296241	-1.91869e-10	-0.503416	0.000298672	-1.91869e-10	-0.502347
18832641	chr11:18832641:G:T	5.03435e-05	-1.91869e-10	-0.47742	0.000292539	-1.91869e-10	-0.515993	0.000294937	-1.91869e-10	-0.514932
18832649	chr11:18832649:G:A	5.59597e-06	-1.31371	-1.36054	3.53285e-05	-1.26583	-1.36407	3.55033e-05	-1.26809	-1.36398
18832662	chr11:18832662:GTGTGCTTT:G	4.58968e-05	-1.91869e-10	-0.569895	0.000267255	-1.91869e-10	-0.606388	0.00026943	-1.91869e-10	-0.605385
18832719	chr11:18832719:G:C	1.39581e-05	-1.53944	-0.220791	9.28737e-05	-1.51826	-0.145084	9.37617e-05	-1.51744	-0.143502
18833225	chr11:18833225:T:A	1.97026e-05	-1.41554	-6.68817e-10	0.000123036	-1.38211	-6.68817e-10	0.000123891	-1.38229	-6.68817e-10
18833512	chr11:18833512:T:A	2.08216e-05	-1.91869e-10	-1.3603	0.000126261	-1.91869e-10	-1.35624	0.000127138	-1.91869e-10	-1.35642
18833632	chr11:18833632:G:A	6.48198e-06	-1.43912	-1.08814	4.04113e-05	-1.45084	-1.04464	4.0594e-05	-1.45273	-1.04534
18833751	chr11:18833751:T:A	1.8744e-05	-1.46541	-6.68817e-10	0.000110735	-1.48745	-6.68817e-10	0.000111612	-1.48667	-6.68817e-10
18833942	chr11:18833942:A:G	2.11455e-05	-1.91869e-10	-1.34486	0.000127826	-1.91869e-10	-1.34392	0.000128724	-1.91869e-10	-1.34402
18834027	chr11:18834027:G:A	2.24762e-05	-1.91869e-10	-1.28383	0.000137312	-1.91869e-10	-1.27233	0.000138265	-1.91869e-10	-1.27252
18834070	chr11:18834070:G:A	4.86343e-06	-1.45379	-1.36076	3.0121e-05	-1.42781	-1.36155	3.03324e-05	-1.42798	-1.36149
18834163	chr11:18834163:C:T	6.13702e-06	-1.43233	-1.14962	3.80343e-05	-1.44461	-1.11149	3.82078e-05	-1.44656	-1.11209
18834180	chr11:18834180:T:A	6.05346e-06	-1.44502	-1.15064	3.75344e-05	-1.45689	-1.11244	3.77095e-05	-1.45873	-1.11305
18834395	chr11:18834395:A:C	6.22633e-06	-1.43623	-1.13127	3.86525e-05	-1.44853	-1.09145	3.8829e-05	-1.45044	-1.09208
18834629	chr11:18834629:C:T	6.29941e-06	-1.43308	-1.12275	3.91384e-05	-1.44529	-1.0822	3.93155e-05	-1.44723	-1.08285
18834639	chr11:18834639:T:C	6.22106e-06	-1.42859	-1.13976	3.85883e-05	-1.44105	-1.10059	3.87624e-05	-1.44303	-1.10121
18834938	chr11:18834938:C:T	5.03166e-05	-1.91869e-10	-0.477955	0.000292336	-1.91869e-10	-0.516687	0.000294734	-1.91869e-10	-0.515622
18834973	chr11:18834973:A:G	4.85865e-06	-1.45461	-1.36092	3.00851e-05	-1.42884	-1.36172	3.02962e-05	-1.42901	-1.36166
18835547	chr11:18835547:A:G	6.80647e-06	-1.48477	-0.993643	4.28477e-05	-1.49411	-0.942827	4.30554e-05	-1.49556	-0.943649
18835566	chr11:18835566:C:T	5.01189e-05	-1.91869e-10	-0.481891	0.000291385	-1.91869e-10	-0.519943	0.000293771	-1.91869e-10	-0.518894
18835609	chr11:18835609:C:T	2.16545e-05	-1.91869e-10	-1.32108	0.000130956	-1.91869e-10	-1.31973	0.000131869	-1.91869e-10	-1.31989
18835624	chr11:18835624:A:G	5.08669e-06	-1.53096	-1.2387	3.12123e-05	-1.53169	-1.22209	3.14011e-05	-1.53263	-1.22222
18835696	chr11:18835696:G:T	5.13032e-06	-1.52955	-1.23157	3.14937e-05	-1.53033	-1.21447	3.16832e-05	-1.5313	-1.21461
18835848	chr11:18835848:C:G	1.31544e-05	-1.54043	-0.279102	8.73235e-05	-1.51966	-0.205315	8.81536e-05	-1.51884	-0.203772
18835864	chr11:18835864:A:G	5.20252e-06	-1.52876	-1.21839	3.19612e-05	-1.52956	-1.20051	3.21529e-05	-1.53054	-1.20065
18835891	chr11:18835891:C:A	2.10809e-05	-1.91869e-10	-1.34792	0.0001276	-1.91869e-10	-1.34569	0.000128497	-1.91869e-10	-1.34578
18836054	chr11:18836054:T:C	5.43549e-05	-1.91869e-10	-0.400754	0.000315333	-1.91869e-10	-0.440961	0.000317932	-1.91869e-10	-0.439855
18836152	chr11:18836152:T:C	5.13204e-06	-1.532	-1.22879	3.15118e-05	-1.53268	-1.21155	3.17028e-05	-1.5336	-1.21169
18836165	chr11:18836165:A:G	5.16046e-06	-1.53143	-1.22384	3.16861e-05	-1.53236	-1.20635	3.18778e-05	-1.53329	-1.20649
18836200	chr11:18836200:T:C	5.1831e-06	-1.5301	-1.22079	3.18363e-05	-1.53088	-1.2031	3.2028e-05	-1.53184	-1.20324
18836754	chr11:18836754:G:T	3.40267e-05	-1.91869e-10	-0.869144	0.000204683	-1.91869e-10	-0.873125	0.000206387	-1.91869e-10	-0.871941
18836769	chr11:18836769:G:T	7.55465e-06	-1.19594	-1.17819	4.75865e-05	-1.12759	-1.20445	4.76823e-05	-1.13454	-1.2026
18836993	chr11:18836993:A:G	4.90339e-06	-1.44716	-1.3592	3.0583e-05	-1.41021	-1.36394	3.07556e-05	-1.41179	-1.36384
18837293	chr11:18837293:G:T	5.15569e-06	-1.51678	-1.23941	3.1626e-05	-1.51782	-1.22279	3.18099e-05	-1.51899	-1.22292
18837346	chr11:18837346:C:T	5.16967e-06	-1.52232	-1.23116	3.1733e-05	-1.52323	-1.21401	3.19201e-05	-1.52432	-1.21414
18837419	chr11:18837419:G:A	2.11501e-05	-1.91869e-10	-1.34464	0.000127855	-1.91869e-10	-1.3437	0.000128752	-1.91869e-10	-1.3438
18837521	chr11:18837521:G:A	2.32854e-05	-1.91869e-10	-1.24846	0.000141476	-1.91869e-10	-1.24246	0.000142448	-1.91869e-10	-1.24272
18837631	chr11:18837631:C:A	8.10127e-06	-1.04431	-1.25996	5.33376e-05	-0.94583	-1.27212	5.36403e-05	-0.948064	-1.27133
18837679	chr11:18837679:C:T	1.94794e-05	-1.42693	-6.68817e-10	0.000121348	-1.39593	-6.68817e-10	0.000122191	-1.3961	-6.68817e-10
18837970	chr11:18837970:C:T	7.6822e-06	-1.08134	-1.27604	5.04379e-05	-0.986648	-1.2872	5.07248e-05	-0.988802	-1.28648
18838004	chr11:18838004:G:A	5.13094e-06	-1.53173	-1.22927	3.14996e-05	-1.53255	-1.21206	3.16905e-05	-1.53348	-1.2122
18838175	chr11:18838175:G:C	6.40994e-06	-1.17992	-1.35852	4.02257e-05	-1.13574	-1.36435	4.02213e-05	-1.14295	-1.36435
18838306	chr11:18838306:C:T	5.11075e-06	-1.53049	-1.23446	3.13657e-05	-1.53137	-1.21751	3.15551e-05	-1.53232	-1.21764
18838310	chr11:18838310:TG:T	5.04529e-06	-1.5305	-1.24734	3.0939e-05	-1.53135	-1.23122	3.1126e-05	-1.5323	-1.23135
18838325	chr11:18838325:AAC:A	3.25627e-05	-1.91869e-10	-0.913123	0.000200663	-1.91869e-10	-0.892965	0.000201809	-1.91869e-10	-0.894372
18838327	chr11:18838327:CAG:C	4.68129e-06	-1.53048	-1.32224	2.85084e-05	-1.53119	-1.3132	2.86839e-05	-1.53214	-1.31321
18838616	chr11:18838616:G:C	5.08519e-06	-1.53585	-1.23411	3.12081e-05	-1.53664	-1.21728	3.13999e-05	-1.53748	-1.2174
18838680	chr11:18838680:A:T	3.49659e-05	-1.91869e-10	-0.841916	0.000205137	-1.91869e-10	-0.870912	0.000206718	-1.91869e-10	-0.87034
18838729	chr11:18838729:C:T	5.30461e-06	-1.54234	-1.18537	3.14678e-05	-1.52973	-1.2159	3.17292e-05	-1.52881	-1.21565
18838730	chr11:18838730:G:A	2.19126e-05	-1.91869e-10	-1.30923	0.000134036	-1.91869e-10	-1.29648	0.000134919	-1.91869e-10	-1.29702
18838913	chr11:18838913:T:A	5.11224e-06	-1.53094	-1.23372	3.13739e-05	-1.53184	-1.21677	3.15637e-05	-1.53278	-1.2169
18838964	chr11:18838964:G:T	5.1719e-06	-1.53006	-1.22299	3.17627e-05	-1.5309	-1.2054	3.19541e-05	-1.53186	-1.20553
18839169	chr11:18839169:C:T	5.28474e-06	-1.53149	-1.19998	3.24922e-05	-1.5325	-1.18109	3.26887e-05	-1.53343	-1.18123
18839180	chr11:18839180:G:C	5.65879e-06	-1.42573	-1.23735	3.68667e-05	-1.3839	-1.20338	3.70002e-05	-1.38559	-1.20518
18839216	chr11:18839216:A:G	6.32064e-06	-1.18822	-1.36425	4.03299e-05	-1.13464	-1.36286	4.03236e-05	-1.14169	-1.36307
18839254	chr11:18839254:C:G	6.99456e-06	-1.09857	-1.35259	4.6532e-05	-0.998901	-1.35555	4.6806e-05	-0.999944	-1.35574
18839431	chr11:18839431:G:A	1.32885e-05	-1.53915	-0.270241	8.83172e-05	-1.5175	-0.196157	8.91592e-05	-1.51666	-0.19461
18839513	chr11:18839513:C:T	1.73796e-05	-1.54099	-6.68817e-10	0.000104734	-1.54317	-6.68817e-10	0.000105474	-1.54323	-6.68817e-10
18839594	chr11:18839594:G:A	5.15037e-06	-1.52638	-1.23084	3.16129e-05	-1.52733	-1.2137	3.18015e-05	-1.52835	-1.21383
18839595	chr11:18839595:G:A	3.87747e-05	-0.738523	-6.68817e-10	0.000245113	-0.692871	-6.68817e-10	0.000246386	-0.694795	-6.68817e-10
18839739	chr11:18839739:C:T	5.1438e-06	-1.53121	-1.22729	3.15817e-05	-1.53207	-1.20995	3.17728e-05	-1.533	-1.21008
18839740	chr11:18839740:A:G	5.12949e-06	-1.53033	-1.23095	3.14871e-05	-1.5312	-1.21381	3.16771e-05	-1.53216	-1.21394
18839765	chr11:18839765:G:A	3.57219e-05	-1.91869e-10	-0.820525	0.000226159	-1.91869e-10	-0.773351	0.00022737	-1.91869e-10	-0.775117
18839780	chr11:18839780:T:C	5.18338e-06	-1.52991	-1.22092	3.18357e-05	-1.53083	-1.20317	3.20275e-05	-1.53179	-1.20331
18839995	chr11:18839995:CTTT:C	4.88697e-05	-1.91869e-10	-0.507132	0.000285488	-1.91869e-10	-0.540389	0.000287679	-1.91869e-10	-0.539848
18840159	chr11:18840159:C:A	2.56774e-05	-1.91869e-10	-1.15068	0.000156372	-1.91869e-10	-1.14235	0.000157396	-1.91869e-10	-1.14293
18840161	chr11:18840161:C:T	2.10196e-05	-1.35084	-6.68817e-10	0.000146322	-1.20878	-6.68817e-10	0.000147341	-1.20894	-6.68817e-10
18840345	chr11:18840345:C:G	5.23825e-06	-1.37612	-1.36418	3.3522e-05	-1.32269	-1.3597	3.36815e-05	-1.32471	-1.36003
18840358	chr11:18840358:T:G	2.41796e-05	-1.21078	-6.68817e-10	0.000156302	-1.1428	-6.68817e-10	0.000157838	-1.14012	-6.68817e-10
18840432	chr11:18840432:G:A	2.82563e-05	-1.91869e-10	-1.05497	0.000173659	-1.91869e-10	-1.0375	0.000174755	-1.91869e-10	-1.03831
18840523	chr11:18840523:A:G	5.13519e-06	-1.53082	-1.22935	3.15273e-05	-1.53162	-1.21211	3.17178e-05	-1.53257	-1.21225
18840572	chr11:18840572:C:G	1.33369e-05	-1.53551	-0.270241	8.87949e-05	-1.5121	-0.196157	8.96465e-05	-1.51121	-0.19461
18840660	chr11:18840660:T:C	5.12785e-06	-1.53385	-1.22776	3.14841e-05	-1.53469	-1.21042	3.16762e-05	-1.53558	-1.21055
18840776	chr11:18840776:G:C	6.15345e-06	-1.21716	-1.36212	3.86634e-05	-1.17634	-1.36335	3.86633e-05	-1.1832	-1.36361
18840777	chr11:18840777:G:A	6.21019e-06	-1.20656	-1.36354	3.97353e-05	-1.15394	-1.35841	3.9727e-05	-1.16083	-1.35883
18841015	chr11:18841015:T:C	5.10395e-06	-1.53547	-1.2308	3.13344e-05	-1.53622	-1.21366	3.15267e-05	-1.53707	-1.21379
18841044	chr11:18841044:TA:T	5.23546e-06	-1.52418	-1.21666	3.2159e-05	-1.52525	-1.19865	3.23495e-05	-1.52631	-1.19879
18841104	chr11:18841104:GCTAGA:G	7.55339e-06	-1.4316	-0.942696	4.78588e-05	-1.39692	-0.929413	4.83484e-05	-1.39523	-0.928029
18841172	chr11:18841172:C:A	2.95605e-05	-1.03812	0.0282653	0.000196273	-0.908395	-0.00669002	0.000196568	-0.910615	-0.0100712
18841255	chr11:18841255:A:G	3.22543e-05	-1.91869e-10	-0.922639	0.000198523	-1.91869e-10	-0.903683	0.000199784	-1.91869e-10	-0.904458
18841280	chr11:18841280:T:C	3.58637e-05	-0.816565	-6.68817e-10	0.000255988	-0.649459	-6.68817e-10	0.000258098	-0.648353	-6.68817e-10
18841329	chr11:18841329:A:G	2.27297e-05	-1.91869e-10	-1.27262	0.000138965	-1.91869e-10	-1.26036	0.000139929	-1.91869e-10	-1.26056
18841373	chr11:18841373:A:C	1.25327e-05	-1.5356	-0.332345	8.32278e-05	-1.51229	-0.260723	8.40227e-05	-1.51139	-0.259213
18841424	chr11:18841424:A:G	5.14563e-06	-1.53357	-1.22457	3.15992e-05	-1.53439	-1.20707	3.17918e-05	-1.53528	-1.2072
18841429	chr11:18841429:T:C	5.1113e-06	-1.53241	-1.23243	3.13721e-05	-1.53325	-1.21542	3.15628e-05	-1.53417	-1.21555
18841454	chr11:18841454:C:T	7.36008e-06	-1.50315	-0.897066	4.51579e-05	-1.50141	-0.883014	4.54245e-05	-1.50286	-0.882779
18841500	chr11:18841500:G:A	5.13592e-06	-1.53674	-1.22329	3.15457e-05	-1.53748	-1.20567	3.17399e-05	-1.53831	-1.20581
18841530	chr11:18841530:G:C	7.45742e-06	-1.49229	-0.894793	4.57573e-05	-1.49053	-0.880707	4.60211e-05	-1.49212	-0.880472
18841542	chr11:18841542:G:A	1.95559e-05	-1.42302	-6.68817e-10	0.000121977	-1.39076	-6.68817e-10	0.000122824	-1.39094	-6.68817e-10
18841545	chr11:18841545:A:G	5.363e-05	-1.91869e-10	-0.414181	0.000312747	-1.91869e-10	-0.449194	0.000315156	-1.91869e-10	-0.448627
18841767	chr11:18841767:C:T	5.20737e-06	-1.52854	-1.21767	3.19933e-05	-1.52933	-1.19973	3.21851e-05	-1.53032	-1.19987
18841799	chr11:18841799:T:C	5.11718e-06	-1.5379	-1.22579	3.14274e-05	-1.53858	-1.20833	3.16218e-05	-1.53938	-1.20846
18842064	chr11:18842064:C:T	6.4033e-05	-1.91869e-10	-0.23689	0.000371924	-1.91869e-10	-0.275902	0.000374824	-1.91869e-10	-0.275237
18842377	chr11:18842377:A:G	2.10809e-05	-1.91869e-10	-1.34792	0.0001276	-1.91869e-10	-1.34569	0.000128497	-1.91869e-10	-1.34578
18842522	chr11:18842522:G:A	7.14346e-06	-1.44593	-0.984166	4.26196e-05	-1.43069	-1.01159	4.29454e-05	-1.43095	-1.01082
18842538	chr11:18842538:C:A	5.11542e-06	-1.53185	-1.23218	3.1398e-05	-1.5327	-1.21515	3.15885e-05	-1.53362	-1.21528
18842602	chr11:18842602:T:C	5.20369e-06	-1.5324	-1.21452	3.1968e-05	-1.53342	-1.19643	3.21621e-05	-1.53433	-1.19657
18842870	chr11:18842870:C:A	5.07226e-06	-1.53142	-1.24108	3.11162e-05	-1.53222	-1.22464	3.13049e-05	-1.53316	-1.22476
18843080	chr11:18843080:A:G	5.16014e-06	-1.53023	-1.2251	3.16874e-05	-1.53109	-1.20758	3.18785e-05	-1.53205	-1.20772
18843373	chr11:18843373:A:G	5.11835e-05	-1.91869e-10	-0.460873	0.000298689	-1.91869e-10	-0.495187	0.000300986	-1.91869e-10	-0.494631
18843445	chr11:18843445:G:T	5.43734e-06	-1.42901	-1.27398	3.47563e-05	-1.37161	-1.27462	3.49791e-05	-1.37274	-1.2742
18843454	chr11:18843454:C:G	2.11495e-05	-1.91869e-10	-1.34467	0.000127851	-1.91869e-10	-1.34372	0.000128749	-1.91869e-10	-1.34383
18843774	chr11:18843774:C:T	5.46003e-06	-1.43313	-1.26571	3.48774e-05	-1.37648	-1.26627	3.51021e-05	-1.3776	-1.26583
18843796	chr11:18843796:G:A	4.8686e-06	-1.45687	-1.35661	2.90239e-05	-1.47399	-1.35248	2.92314e-05	-1.47386	-1.35259
18843854	chr11:18843854:T:C	6.5445e-06	-1.54942	-0.968242	4.14114e-05	-1.53548	-0.93556	4.1757e-05	-1.53483	-0.934992
18843899	chr11:18843899:G:A	5.43425e-06	-1.43687	-1.2667	3.46868e-05	-1.38097	-1.26726	3.49106e-05	-1.38208	-1.26682
18843916	chr11:18843916:C:A	5.13251e-05	-1.91869e-10	-0.458109	0.000299499	-1.91869e-10	-0.492479	0.000301802	-1.91869e-10	-0.491923
18843956	chr11:18843956:A:G	3.49191e-05	-1.91869e-10	-0.843256	0.000215648	-1.91869e-10	-0.820941	0.000216995	-1.91869e-10	-0.82182
18844199	chr11:18844199:T:C	3.56808e-05	-1.53914	0.717461	0.000232103	-1.51553	0.768119	0.000234524	-1.51465	0.770519
18844525	chr11:18844525:A:G	2.39712e-05	-1.91869e-10	-1.21944	0.000144438	-1.91869e-10	-1.22174	0.000145516	-1.91869e-10	-1.22141
18844528	chr11:18844528:T:C	5.14879e-06	-1.5561	-1.20143	3.03632e-05	-1.55678	-1.22458	3.0612e-05	-1.55682	-1.22348
18844601	chr11:18844601:G:A	5.84274e-06	-1.2991	-1.33199	3.72954e-05	-1.25272	-1.323	3.73213e-05	-1.25833	-1.3238
18844799	chr11:18844799:T:A	2.08355e-05	-1.91869e-10	-1.35963	0.00012589	-1.91869e-10	-1.35918	0.000126781	-1.91869e-10	-1.35923
18844989	chr11:18844989:A:G	6.76876e-06	-1.32354	-1.16043	4.06424e-05	-1.33767	-1.15211	4.08488e-05	-1.34052	-1.1513
18845183	chr11:18845183:C:A	6.24988e-06	-1.28052	-1.28321	3.78848e-05	-1.24509	-1.31495	3.7989e-05	-1.25112	-1.31328
18845447	chr11:18845447:T:TAGAC	2.15946e-05	-1.91869e-10	-1.32384	0.000130297	-1.91869e-10	-1.32477	0.000131242	-1.91869e-10	-1.32465
18845452	chr11:18845452:A:G	1.10058e-05	-1.03476	-0.963108	7.31441e-05	-0.944498	-0.957661	7.35283e-05	-0.94681	-0.957214
18846005	chr11:18846005:G:A	9.9355e-05	-1.91869e-10	0.202409	0.000667872	-1.91869e-10	0.309506	0.000669927	-1.91869e-10	0.305475
18846078	chr11:18846078:C:G	2.13843e-05	-1.91869e-10	-1.33363	0.000130311	-1.91869e-10	-1.32467	0.000131199	-1.91869e-10	-1.32498
18846086	chr11:18846086:T:C	6.08022e-05	-1.91869e-10	-0.288663	0.000365433	-1.91869e-10	-0.293507	0.000368663	-1.91869e-10	-0.29181
18846256	chr11:18846256:G:A	1.23076e-05	-0.953083	-0.93299	8.24415e-05	-0.855269	-0.927232	8.28629e-05	-0.857741	-0.926766
18846570	chr11:18846570:T:C	5.39381e-06	-1.50607	-1.20496	3.46342e-05	-1.48173	-1.16802	3.4775e-05	-1.4828	-1.16999
18846778	chr11:18846778:G:A	5.09234e-06	-1.42107	-1.34748	3.00777e-05	-1.4407	-1.3501	3.03001e-05	-1.44057	-1.34997
18846856	chr11:18846856:G:A	1.30751e-05	-0.954978	-0.870604	8.8646e-05	-0.830529	-0.879411	8.88812e-05	-0.832954	-0.881439
18847346	chr11:18847346:A:C	2.2197e-05	-1.91869e-10	-1.29633	0.000135956	-1.91869e-10	-1.28226	0.000136845	-1.91869e-10	-1.28285
18847418	chr11:18847418:C:T	5.51329e-06	-1.48782	-1.20131	3.3435e-05	-1.5053	-1.17968	3.3657e-05	-1.50514	-1.18034
18847605	chr11:18847605:T:C	2.07421e-05	-1.91869e-10	-1.36413	0.000125291	-1.91869e-10	-1.36395	0.000126182	-1.91869e-10	-1.36397
18848034	chr11:18848034:G:T	4.52446e-06	-1.53858	-1.34821	2.68874e-05	-1.5409	-1.36203	2.70574e-05	-1.54209	-1.36164
18848058	chr11:18848058:T:C	2.15563e-05	-1.91869e-10	-1.32562	0.000131803	-1.91869e-10	-1.31328	0.000132679	-1.91869e-10	-1.31376
18848137	chr11:18848137:A:C	7.00048e-06	-1.49494	-0.955374	4.49497e-05	-1.49931	-0.889736	4.51864e-05	-1.49846	-0.892436
18848303	chr11:18848303:G:T	1.91478e-05	-1.4441	-6.68817e-10	0.000118905	-1.41626	-6.68817e-10	0.000119733	-1.41643	-6.68817e-10
18848325	chr11:18848325:C:G	1.61703e-05	-1.53064	-0.0824708	0.000115671	-1.50594	0.0620925	0.000115622	-1.50702	0.0556499
18848434	chr11:18848434:C:A	1.89708e-05	-1.45339	-6.68817e-10	0.000114873	-1.45076	-6.68817e-10	0.000115696	-1.45073	-6.68817e-10
18848770	chr11:18848770:C:T	1.91213e-05	-1.44549	-6.68817e-10	0.000132728	-1.30628	-6.68817e-10	0.000133531	-1.30736	-6.68817e-10
18848919	chr11:18848919:C:T	2.76903e-05	-1.07521	-6.68817e-10	0.000199068	-0.900943	-6.68817e-10	0.000199906	-0.903845	-6.68817e-10
18849258	chr11:18849258:TC:T	1.16586e-05	-1.37759	-0.562655	7.9334e-05	-1.33018	-0.490747	7.94203e-05	-1.33249	-0.494448
18849276	chr11:18849276:A:G	1.10518e-05	-1.39708	-0.596619	7.49174e-05	-1.35223	-0.525971	7.5013e-05	-1.35443	-0.529599
18849603	chr11:18849603:A:G	8.60507e-06	-1.28074	-0.963199	5.91061e-05	-1.2144	-0.90086	5.91732e-05	-1.21729	-0.903932
18850069	chr11:18850069:T:A	1.46951e-05	-1.03154	-0.677235	9.84886e-05	-0.916976	-0.687673	9.87322e-05	-0.91924	-0.690043
18850258	chr11:18850258:C:T	2.57538e-05	-1.91869e-10	-1.14771	0.000154533	-1.91869e-10	-1.15418	0.000155533	-1.91869e-10	-1.15483
18850334	chr11:18850334:T:C	7.68312e-06	-1.50408	-0.853185	4.89391e-05	-1.46545	-0.838561	4.9194e-05	-1.46624	-0.83968
18850372	chr11:18850372:G:A	2.1674e-05	-1.91869e-10	-1.32018	0.00013262	-1.91869e-10	-1.3071	0.000133499	-1.91869e-10	-1.3076
18850419	chr11:18850419:G:A	8.45637e-06	-1.49799	-0.763383	5.40081e-05	-1.45743	-0.74803	5.42809e-05	-1.45825	-0.749271
18850422	chr11:18850422:G:C	8.42188e-06	-1.50207	-0.763383	5.3721e-05	-1.46276	-0.74803	5.39936e-05	-1.46356	-0.749271
18850431	chr11:18850431:A:G	2.09072e-05	-1.91869e-10	-1.35619	0.000126095	-1.91869e-10	-1.35756	0.000127007	-1.91869e-10	-1.35745
18850519	chr11:18850519:G:A	2.07993e-05	-1.91869e-10	-1.36137	0.000125683	-1.91869e-10	-1.36083	0.000126571	-1.91869e-10	-1.36089
18850562	chr11:18850562:T:C	8.4083e-06	-1.50656	-0.760512	5.35626e-05	-1.46867	-0.74507	5.3836e-05	-1.46944	-0.746309
18850628	chr11:18850628:C:T	2.08989e-05	-1.91869e-10	-1.35659	0.000126823	-1.91869e-10	-1.3518	0.000127705	-1.91869e-10	-1.35197
18850715	chr11:18850715:C:T	2.07976e-05	-1.91869e-10	-1.36145	0.000125672	-1.91869e-10	-1.36092	0.00012656	-1.91869e-10	-1.36098
18850904	chr11:18850904:C:T	3.39443e-05	-1.91869e-10	-0.871568	0.000202183	-1.91869e-10	-0.885416	0.000203811	-1.91869e-10	-0.884499
18851020	chr11:18851020:G:A	1.1607e-05	-1.54359	-0.401092	7.59686e-05	-1.51824	-0.346029	7.62108e-05	-1.51876	-0.349432
18851418	chr11:18851418:A:G	4.71731e-06	-1.52993	-1.31512	2.916e-05	-1.53598	-1.28581	2.93457e-05	-1.53546	-1.28709
18851548	chr11:18851548:G:A	4.70807e-06	-1.53556	-1.31145	2.91461e-05	-1.54108	-1.28119	2.93286e-05	-1.54063	-1.28251
18851595	chr11:18851595:T:C	6.01544e-06	-1.24504	-1.35692	3.58576e-05	-1.25395	-1.36108	3.59559e-05	-1.25864	-1.36076
18851920	chr11:18851920:T:C	7.46661e-06	-1.48026	-0.905585	4.80436e-05	-1.48612	-0.836363	4.82934e-05	-1.48518	-0.839222
18851939	chr11:18851939:A:G	2.475e-05	-1.91869e-10	-1.18746	0.000152874	-1.91869e-10	-1.16498	0.000153822	-1.91869e-10	-1.1659
18851990	chr11:18851990:C:T	4.46785e-06	-1.53832	-1.36107	2.68613e-05	-1.54005	-1.36386	2.70156e-05	-1.54126	-1.36402
18852638	chr11:18852638:A:G	1.33376e-05	-1.26778	-0.537923	9.14836e-05	-1.28997	-0.388456	9.18357e-05	-1.28821	-0.39348
18853169	chr11:18853169:C:T	8.60273e-06	-1.19772	-1.04649	5.13055e-05	-1.23985	-1.01694	5.16318e-05	-1.23964	-1.01791
18853178	chr11:18853178:T:C	5.39524e-06	-1.48355	-1.22722	3.43823e-05	-1.442	-1.21505	3.46346e-05	-1.44172	-1.21512
18853651	chr11:18853651:G:A	2.33093e-05	-1.91869e-10	-1.24744	0.000143442	-1.91869e-10	-1.22866	0.000144352	-1.91869e-10	-1.22944
18853704	chr11:18853704:C:T	2.10036e-05	-1.91869e-10	-1.35159	0.000126759	-1.91869e-10	-1.3523	0.000127655	-1.91869e-10	-1.35237
18854149	chr11:18854149:A:G	2.09095e-05	-1.91869e-10	-1.35609	0.000126154	-1.91869e-10	-1.35709	0.000127063	-1.91869e-10	-1.35701
18854893	chr11:18854893:A:G	6.76415e-06	-1.25097	-1.23368	4.42674e-05	-1.1725	-1.23184	4.45549e-05	-1.17205	-1.23292
18854915	chr11:18854915:C:T	4.71294e-06	-1.52833	-1.31764	2.97596e-05	-1.4798	-1.32164	2.99528e-05	-1.48064	-1.32144
18854924	chr11:18854924:C:T	1.87965e-05	-1.46262	-6.68817e-10	0.000116445	-1.43717	-6.68817e-10	0.000117258	-1.43732	-6.68817e-10
18855111	chr11:18855111:C:T	2.31464e-05	-1.91869e-10	-1.25445	0.000142278	-1.91869e-10	-1.2368	0.000143189	-1.91869e-10	-1.23753
18855620	chr11:18855620:T:C	3.45653e-05	-0.85344	-6.68817e-10	0.000211779	-0.839047	-6.68817e-10	0.000213057	-0.840132	-6.68817e-10
18856206	chr11:18856206:G:A	1.3581e-05	-1.26298	-0.524637	8.13636e-05	-1.30174	-0.493924	8.17779e-05	-1.30158	-0.496108
18856277	chr11:18856277:C:G	3.90375e-05	-1.91869e-10	-0.731768	0.000241618	-1.91869e-10	-0.707231	0.000243126	-1.91869e-10	-0.708114
18856525	chr11:18856525:T:C	5.66915e-06	-1.50286	-1.15839	3.54024e-05	-1.50929	-1.11852	3.56157e-05	-1.50853	-1.12038
18856681	chr11:18856681:A:G	2.73338e-05	-1.91869e-10	-1.08817	0.000167729	-1.91869e-10	-1.07224	0.000168825	-1.91869e-10	-1.07283
18856962	chr11:18856962:C:T	4.47622e-06	-1.53609	-1.36142	2.69482e-05	-1.53879	-1.36189	2.71379e-05	-1.53892	-1.36185
18857513	chr11:18857513:T:C	9.30805e-06	-0.811865	-1.35354	6.33288e-05	-0.690998	-1.35525	6.3621e-05	-0.693613	-1.35514
18857663	chr11:18857663:C:G	6.01873e-06	-1.2988	-1.30261	3.6968e-05	-1.27649	-1.30805	3.72201e-05	-1.27682	-1.30802
18858223	chr11:18858223:G:T	1.51077e-05	-1.22981	-0.451278	9.03907e-05	-1.27013	-0.420319	9.08461e-05	-1.26996	-0.422569
18858598	chr11:18858598:A:T	2.81038e-05	-1.91869e-10	-1.06038	0.000177259	-1.91869e-10	-1.01698	0.000178486	-1.91869e-10	-1.01718
18858776	chr11:18858776:T:A	2.46454e-05	-1.91869e-10	-1.1917	0.000148389	-1.91869e-10	-1.19475	0.00014954	-1.91869e-10	-1.19413
18858907	chr11:18858907:A:G	6.32046e-06	-1.2083	-1.3442	4.16112e-05	-1.12337	-1.34285	4.19083e-05	-1.12288	-1.34333
18859081	chr11:18859081:T:C	9.05701e-06	-0.832442	-1.36031	6.15682e-05	-0.713123	-1.36132	6.18517e-05	-0.715701	-1.36125
18859272	chr11:18859272:G:A	6.15261e-06	-1.53309	-1.04632	3.92228e-05	-1.51023	-1.0151	3.96287e-05	-1.50929	-1.01285
18859381	chr11:18859381:A:G	2.13217e-05	-1.91869e-10	-1.33656	0.000127919	-1.91869e-10	-1.34319	0.000128888	-1.91869e-10	-1.34275
18859411	chr11:18859411:A:G	7.12666e-06	-1.44216	-0.990282	4.26796e-05	-1.42318	-1.01769	4.30116e-05	-1.42342	-1.01681
18859721	chr11:18859721:C:T	0.000105527	-1.91869e-10	0.262677	0.00074839	-1.91869e-10	0.423334	0.000747676	-1.91869e-10	0.415275
18860084	chr11:18860084:A:G	1.25433e-05	-1.26194	-0.605168	7.96819e-05	-1.29919	-0.517357	8.00186e-05	-1.29764	-0.521796
18860433	chr11:18860433:A:G	2.21033e-05	-1.30056	-6.68817e-10	0.000141608	-1.24153	-6.68817e-10	0.000142664	-1.2412	-6.68817e-10
18860437	chr11:18860437:T:C	2.07432e-05	-1.91869e-10	-1.36407	0.000125262	-1.91869e-10	-1.36418	0.000126157	-1.91869e-10	-1.36417
18860496	chr11:18860496:A:G	0.000102414	-1.91869e-10	0.23273	0.000621935	-1.91869e-10	0.238245	0.000627175	-1.91869e-10	0.239531
18860674	chr11:18860674:G:A	1.45697e-05	-1.2583	-0.459046	8.73827e-05	-1.29672	-0.427573	8.78232e-05	-1.29656	-0.429812
18860690	chr11:18860690:T:G	0.000102414	-1.91869e-10	0.23273	0.000621935	-1.91869e-10	0.238245	0.000627175	-1.91869e-10	0.239531
18860760	chr11:18860760:TA:T	2.88916e-05	-1.91869e-10	-1.03274	0.000174755	-1.91869e-10	-1.03121	0.000175904	-1.91869e-10	-1.03175
18860989	chr11:18860989:G:A	2.59837e-05	-1.91869e-10	-1.13882	0.000158933	-1.91869e-10	-1.12611	0.000160071	-1.91869e-10	-1.12608
18861636	chr11:18861636:C:G	2.81035e-05	-1.91869e-10	-1.0604	0.000177254	-1.91869e-10	-1.017	0.000178482	-1.91869e-10	-1.01721
18861681	chr11:18861681:C:A	2.87544e-05	-1.91869e-10	-1.0375	0.000181647	-1.91869e-10	-0.992527	0.000182903	-1.91869e-10	-0.992739
18861723	chr11:18861723:A:T	1.73879e-05	-1.54051	-6.68817e-10	0.00010333	-1.55666	-6.68817e-10	0.000104064	-1.55669	-6.68817e-10
18862031	chr11:18862031:A:G	2.91844e-05	-1.91869e-10	-1.02266	0.000184603	-1.91869e-10	-0.976385	0.000185878	-1.91869e-10	-0.976601
18862375	chr11:18862375:T:G	1.73332e-05	-1.18832	-0.355346	0.000103613	-1.23158	-0.322347	0.000104124	-1.2314	-0.324711
18863030	chr11:18863030:G:A	2.07404e-05	-1.91869e-10	-1.3642	0.00012525	-1.91869e-10	-1.36428	0.000126144	-1.91869e-10	-1.36427
18863171	chr11:18863171:GAA:G	5.19322e-06	-1.53014	-1.21879	3.22809e-05	-1.53476	-1.18535	3.24769e-05	-1.53424	-1.18692
18863197	chr11:18863197:A:G	2.23688e-05	-1.91869e-10	-1.28862	0.000136946	-1.91869e-10	-1.275	0.000137835	-1.91869e-10	-1.27564
18863300	chr11:18863300:A:T	2.86249e-05	-1.04201	-6.68817e-10	0.000149116	-1.18986	-6.68817e-10	0.000150055	-1.19069	-6.68817e-10
18863398	chr11:18863398:T:C	3.17391e-05	-1.91869e-10	-0.938741	0.000190217	-1.91869e-10	-0.946424	0.000191766	-1.91869e-10	-0.945416
18863459	chr11:18863459:G:A	1.9314e-05	-1.43546	-6.68817e-10	0.00011448	-1.45419	-6.68817e-10	0.000115306	-1.45411	-6.68817e-10
18863520	chr11:18863520:C:T	1.57954e-05	-1.20201	-0.434558	9.43164e-05	-1.24435	-0.403587	9.47914e-05	-1.24417	-0.405848
18863521	chr11:18863521:G:A	4.28345e-05	-1.91869e-10	-0.638946	0.000263264	-1.91869e-10	-0.621433	0.000264701	-1.91869e-10	-0.623093
18863704	chr11:18863704:A:G	1.64322e-05	-1.23865	-0.358393	9.85033e-05	-1.27905	-0.32545	9.89886e-05	-1.27888	-0.327811
18863876	chr11:18863876:G:A	5.97427e-06	-1.24792	-1.36091	3.89493e-05	-1.17078	-1.36155	3.9239e-05	-1.17035	-1.36167
18863913	chr11:18863913:G:A	4.94548e-06	-1.43427	-1.36355	3.10397e-05	-1.4064	-1.35293	3.11264e-05	-1.4102	-1.35344
18864333	chr11:18864333:G:T	1.42926e-05	-1.55688	-0.179665	9.45437e-05	-1.55214	-0.09339	9.51708e-05	-1.55213	-0.0938928
18864503	chr11:18864503:G:A	6.79346e-06	-1.1333	-1.34703	4.51091e-05	-1.03977	-1.34573	4.54349e-05	-1.03923	-1.34618
18864532	chr11:18864532:C:T	1.9295e-05	-1.2695	-0.166943	0.000138039	-1.19506	-0.071991	0.000138802	-1.19451	-0.0741349
18864667	chr11:18864667:A:G	7.27024e-05	-1.91869e-10	-0.109915	0.00047344	-1.91869e-10	-0.0345657	0.000476024	-1.91869e-10	-0.0362264
18864991	chr11:18864991:T:TG	0.000568809	-1.91869e-10	1.94726	0.00484608	-1.91869e-10	2.29134	0.00481098	-1.91869e-10	2.27696
18865044	chr11:18865044:TA:T	1.59989e-05	-1.24631	-0.377456	9.58855e-05	-1.28597	-0.34547	9.63597e-05	-1.2858	-0.34781
18865071	chr11:18865071:A:G	5.90957e-06	-1.46099	-1.15873	3.67208e-05	-1.47235	-1.11889	3.69517e-05	-1.47136	-1.12072
18865201	chr11:18865201:A:G	1.98004e-05	-1.41059	-6.68817e-10	0.000123375	-1.37936	-6.68817e-10	0.000124234	-1.37953	-6.68817e-10
18865248	chr11:18865248:G:A	2.75788e-05	-1.07924	-6.68817e-10	0.000155417	-1.14848	-6.68817e-10	0.000156812	-1.14665	-6.68817e-10
18865447	chr11:18865447:G:A	1.87263e-05	-1.46636	-6.68817e-10	0.000112356	-1.47291	-6.68817e-10	0.00011314	-1.47306	-6.68817e-10
18865505	chr11:18865505:G:A	0.000568401	-1.91869e-10	1.94654	0.00484195	-1.91869e-10	2.29048	0.00480688	-1.91869e-10	2.27611
18865798	chr11:18865798:A:C	1.35133e-05	-1.18764	-0.604977	8.07808e-05	-1.23018	-0.572675	8.11951e-05	-1.22999	-0.574853
18865931	chr11:18865931:T:C	1.41182e-05	-1.27656	-0.472271	8.47152e-05	-1.31432	-0.440975	8.51432e-05	-1.31416	-0.443201
18866101	chr11:18866101:G:A	2.04677e-05	-1.37744	-6.68817e-10	0.000127903	-1.34332	-6.68817e-10	0.00012879	-1.34351	-6.68817e-10
18866134	chr11:18866134:T:C	6.69558e-06	-1.4106	-1.08424	4.30091e-05	-1.36001	-1.07316	4.32157e-05	-1.36092	-1.07457
18866266	chr11:18866266:A:G	4.4163e-06	-1.55072	-1.36027	2.7144e-05	-1.53301	-1.36042	2.73269e-05	-1.53333	-1.36049
18866350	chr11:18866350:T:G	1.97736e-05	-1.41194	-6.68817e-10	0.000123156	-1.38114	-6.68817e-10	0.000124013	-1.38131	-6.68817e-10
18866433	chr11:18866433:G:T	2.21341e-05	-1.91869e-10	-1.29917	0.000135499	-1.91869e-10	-1.28562	0.000136388	-1.91869e-10	-1.28619
18866476	chr11:18866476:A:G	2.98003e-05	-1.91869e-10	-1.00177	0.000182841	-1.91869e-10	-0.985974	0.000184067	-1.91869e-10	-0.986394
18866628	chr11:18866628:C:A	3.3601e-05	-1.91869e-10	-0.881733	0.000197331	-1.91869e-10	-0.909708	0.000198861	-1.91869e-10	-0.90909
18867171	chr11:18867171:T:C	4.59609e-06	-1.50754	-1.36355	2.78235e-05	-1.51116	-1.35755	2.80346e-05	-1.51038	-1.35787
18867225	chr11:18867225:A:C	5.39232e-06	-1.36685	-1.34446	3.19097e-05	-1.38071	-1.35097	3.2153e-05	-1.38049	-1.3507
18867248	chr11:18867248:A:G	0.000598988	-1.91869e-10	1.99895	0.00511666	-1.91869e-10	2.34567	0.00507913	-1.91869e-10	2.3312
18867259	chr11:18867259:A:G	2.60392e-05	-1.91869e-10	-1.13669	0.000158878	-1.91869e-10	-1.12645	0.000160403	-1.91869e-10	-1.12401
18867319	chr11:18867319:G:C	4.65899e-06	-1.49835	-1.35914	2.83233e-05	-1.50248	-1.34843	2.85353e-05	-1.50163	-1.34892
18867520	chr11:18867520:C:A	6.29277e-05	-1.91869e-10	-0.254302	0.000413187	-1.91869e-10	-0.170691	0.000415412	-1.91869e-10	-0.172423
18867656	chr11:18867656:G:A	0.000656566	-1.91869e-10	2.09073	0.0056292	-1.91869e-10	2.44113	0.0055873	-1.91869e-10	2.42656
18867847	chr11:18867847:G:A	1.72481e-05	-1.54859	-6.68817e-10	0.000103512	-1.5549	-6.68817e-10	0.000104264	-1.55477	-6.68817e-10
18867894	chr11:18867894:A:G	4.74391e-06	-1.50165	-1.33778	2.81255e-05	-1.50902	-1.34889	2.83617e-05	-1.50826	-1.34839
18868434	chr11:18868434:CTTCATGTCTCCTGCCT:C	6.61389e-06	-1.14544	-1.36168	4.44136e-05	-1.03992	-1.36112	4.47593e-05	-1.03913	-1.36126
18868555	chr11:18868555:G:T	4.46622e-05	-1.91869e-10	-0.597163	0.000283692	-1.91869e-10	-0.546702	0.000285374	-1.91869e-10	-0.547894
18868586	chr11:18868586:T:C	2.02417e-05	-1.38854	-6.68817e-10	0.000126353	-1.35551	-6.68817e-10	0.000127231	-1.35569	-6.68817e-10
18868659	chr11:18868659:G:A	6.37367e-06	-1.29602	-1.24809	3.86876e-05	-1.25991	-1.27916	3.87707e-05	-1.26527	-1.27876
18868807	chr11:18868807:C:T	0.000195266	-1.91869e-10	0.878072	0.00118257	-1.91869e-10	0.880858	0.00119342	-1.91869e-10	0.882886
18868900	chr11:18868900:G:A	2.27715e-05	-1.91869e-10	-1.27078	0.00013543	-1.91869e-10	-1.28613	0.000136449	-1.91869e-10	-1.28575
18869181	chr11:18869181:G:T	6.77823e-05	-1.91869e-10	-0.179989	0.000440209	-1.91869e-10	-0.107341	0.000442606	-1.91869e-10	-0.109015
18869443	chr11:18869443:C:T	4.64389e-06	-1.50733	-1.35341	2.81637e-05	-1.50725	-1.34931	2.83323e-05	-1.50857	-1.34912
18869726	chr11:18869726:G:T	6.58423e-06	-1.27307	-1.23855	3.9974e-05	-1.23565	-1.27071	4.00519e-05	-1.24122	-1.2703
18869783	chr11:18869783:G:A	4.56232e-06	-1.52082	-1.35764	2.76471e-05	-1.52073	-1.35434	2.78172e-05	-1.52185	-1.35419
18870018	chr11:18870018:G:A	7.08022e-06	-1.40659	-1.0324	4.35781e-05	-1.3714	-1.04863	4.3726e-05	-1.37554	-1.04821
18870309	chr11:18870309:T:C	6.42674e-06	-1.17474	-1.36108	4.29992e-05	-1.07293	-1.36047	4.33322e-05	-1.07217	-1.36063
18870396	chr11:18870396:G:A	1.98837e-05	-0.957323	-0.449066	0.000134284	-0.819214	-0.475417	0.000134558	-0.821551	-0.478146
18870566	chr11:18870566:C:A	6.12078e-06	-1.22789	-1.35671	3.85115e-05	-1.18238	-1.36125	3.86607e-05	-1.18571	-1.36116
18870784	chr11:18870784:G:A	6.84085e-05	-1.91869e-10	-0.170793	0.000444393	-1.91869e-10	-0.0978803	0.00044681	-1.91869e-10	-0.0995595
18871163	chr11:18871163:G:T	4.77295e-06	-1.49461	-1.33871	2.82902e-05	-1.50111	-1.35096	2.85292e-05	-1.50028	-1.35049
18871176	chr11:18871176:A:T	2.27702e-05	-1.91869e-10	-1.27084	0.000139785	-1.91869e-10	-1.25449	0.000140686	-1.91869e-10	-1.25516
18871339	chr11:18871339:C:T	7.33754e-06	-1.32634	-1.07694	4.43096e-05	-1.30142	-1.10197	4.46469e-05	-1.30173	-1.10118
18871362	chr11:18871362:C:T	2.6607e-05	-1.11511	-6.68817e-10	0.000140294	-1.25085	-6.68817e-10	0.000141184	-1.25163	-6.68817e-10
18871499	chr11:18871499:C:T	7.62178e-06	-1.40873	-0.956552	4.61547e-05	-1.37464	-0.987947	4.63272e-05	-1.37877	-0.987195
18871509	chr11:18871509:T:A	6.15975e-06	-1.2681	-1.31015	3.88016e-05	-1.23752	-1.29861	3.89166e-05	-1.24092	-1.29935
18871778	chr11:18871778:C:T	7.4035e-06	-1.29039	-1.10395	4.48615e-05	-1.26327	-1.12774	4.52001e-05	-1.26361	-1.12699
18871790	chr11:18871790:A:T	6.89262e-06	-1.37714	-1.0887	4.22558e-05	-1.33935	-1.1115	4.23868e-05	-1.34386	-1.111
18872159	chr11:18872159:A:G	0.000620983	-1.91869e-10	2.03501	0.00531364	-1.91869e-10	2.38344	0.00527434	-1.91869e-10	2.36891
18872253	chr11:18872253:A:T	5.36355e-06	-1.43095	-1.28572	3.38098e-05	-1.39531	-1.27852	3.40843e-05	-1.39481	-1.27805
18872333	chr11:18872333:A:G	5.19018e-06	-1.53195	-1.21757	3.09805e-05	-1.51801	-1.24323	3.11824e-05	-1.51847	-1.24337
18872395	chr11:18872395:G:A	2.87872e-05	-1.03636	-6.68817e-10	0.000178503	-1.00998	-6.68817e-10	0.000179657	-1.01065	-6.68817e-10
18872543	chr11:18872543:C:T	5.30311e-06	-1.36364	-1.36435	3.36182e-05	-1.31527	-1.36426	3.37122e-05	-1.31956	-1.36427
18872789	chr11:18872789:C:G	5.84492e-06	-1.30997	-1.32075	3.72991e-05	-1.24556	-1.33006	3.76248e-05	-1.24496	-1.32908
18872927	chr11:18872927:C:T	2.38734e-05	-1.91869e-10	-1.22353	0.000145149	-1.91869e-10	-1.21683	0.000146218	-1.91869e-10	-1.2166
18873066	chr11:18873066:G:A	2.55776e-05	-1.91869e-10	-1.15457	0.000158141	-1.91869e-10	-1.1311	0.000159114	-1.91869e-10	-1.13207
18873386	chr11:18873386:T:A	6.12573e-06	-1.3694	-1.2144	3.77162e-05	-1.33196	-1.23254	3.78255e-05	-1.33656	-1.23215
18873505	chr11:18873505:T:C	7.18194e-06	-1.31551	-1.10921	4.34587e-05	-1.28971	-1.13307	4.37868e-05	-1.29003	-1.13233
18873622	chr11:18873622:T:C	7.72096e-06	-0.999198	-1.35315	5.15712e-05	-0.896261	-1.35537	5.18275e-05	-0.898543	-1.35523
18873948	chr11:18873948:C:T	4.51579e-06	-1.52912	-1.35959	2.73573e-05	-1.52904	-1.35656	2.75285e-05	-1.53003	-1.35644
18874487	chr11:18874487:G:T	4.50117e-06	-1.53037	-1.36158	2.72546e-05	-1.53019	-1.35918	2.74252e-05	-1.53116	-1.35908
18874765	chr11:18874765:T:C	6.27618e-05	-1.91869e-10	-0.256944	0.000430936	-1.91869e-10	-0.128631	0.000431271	-1.91869e-10	-0.134958
18874772	chr11:18874772:TTTTAA:T	6.1718e-06	-1.35184	-1.22445	3.80956e-05	-1.31265	-1.24184	3.81979e-05	-1.31744	-1.24147
18874972	chr11:18874972:G:T	5.28496e-06	-1.36733	-1.36409	3.34791e-05	-1.31935	-1.36432	3.3575e-05	-1.32361	-1.3643
18875139	chr11:18875139:AT:A	2.52941e-05	-1.91869e-10	-1.16572	0.00015224	-1.91869e-10	-1.16913	0.000153429	-1.91869e-10	-1.16846
18875190	chr11:18875190:T:G	0.000591643	-1.91869e-10	1.98661	0.00504941	-1.91869e-10	2.33244	0.00501269	-1.91869e-10	2.31803
18875415	chr11:18875415:C:G	2.09698e-05	-1.35321	-6.68817e-10	0.000117197	-1.43073	-6.68817e-10	0.000117995	-1.43105	-6.68817e-10
18876487	chr11:18876487:A:G	2.25956e-05	-1.91869e-10	-1.27854	0.000134852	-1.91869e-10	-1.29041	0.000135926	-1.91869e-10	-1.28958
18876632	chr11:18876632:A:G	4.41161e-06	-1.54794	-1.36411	2.64992e-05	-1.55404	-1.36344	2.66873e-05	-1.55411	-1.3634
18877319	chr11:18877319:A:G	4.52309e-06	-1.5229	-1.36419	2.73432e-05	-1.52278	-1.36334	2.75093e-05	-1.52387	-1.3633
18877351	chr11:18877351:A:G	5.19832e-06	-1.3876	-1.36035	3.22907e-05	-1.35605	-1.36376	3.238e-05	-1.36042	-1.36373
18877400	chr11:18877400:A:G	4.64272e-06	-1.49738	-1.36361	2.85397e-05	-1.47912	-1.36418	2.87239e-05	-1.47979	-1.36417
18877442	chr11:18877442:C:T	2.27923e-05	-1.91869e-10	-1.26987	0.000139934	-1.91869e-10	-1.25342	0.000140836	-1.91869e-10	-1.2541
18877495	chr11:18877495:G:A	8.55914e-05	-1.91869e-10	0.0532949	0.000559288	-1.91869e-10	0.132073	0.000562253	-1.91869e-10	0.130257
18877709	chr11:18877709:G:A	1.71296e-05	-1.55548	-6.68817e-10	0.000103315	-1.5568	-6.68817e-10	0.000104051	-1.55681	-6.68817e-10
18878084	chr11:18878084:A:G	6.07177e-05	-1.91869e-10	-0.290054	0.000390279	-1.91869e-10	-0.227729	0.000392195	-1.91869e-10	-0.229934
18878123	chr11:18878123:G:A	2.19456e-05	-1.91869e-10	-1.30772	0.000132615	-1.91869e-10	-1.30714	0.000133547	-1.91869e-10	-1.30724
18878172	chr11:18878172:C:T	2.09991e-05	-1.91869e-10	-1.35181	0.000126769	-1.91869e-10	-1.35223	0.000127676	-1.91869e-10	-1.3522
18878230	chr11:18878230:G:A	6.35825e-06	-1.27755	-1.26899	4.0534e-05	-1.20958	-1.28286	4.09081e-05	-1.20894	-1.28142
18878575	chr11:18878575:G:T	2.89997e-05	-1.91869e-10	-1.02901	0.000183434	-1.91869e-10	-0.982736	0.000184701	-1.91869e-10	-0.982956
18878606	chr11:18878606:G:C	2.16324e-05	-1.37365	0.0515513	0.000153358	-1.30965	0.147838	0.000154188	-1.30914	0.145618
18879065	chr11:18879065:A:G	2.94583e-05	-1.91869e-10	-1.01331	0.000180622	-1.91869e-10	-0.998186	0.000181913	-1.91869e-10	-0.998163
18879105	chr11:18879105:T:C	2.54163e-05	-1.91869e-10	-1.1609	0.000159138	-1.91869e-10	-1.12482	0.000160248	-1.91869e-10	-1.12497
18879380	chr11:18879380:T:C	6.10006e-06	-1.27248	-1.31551	3.90528e-05	-1.20438	-1.32529	3.93959e-05	-1.20374	-1.32429
18879624	chr11:18879624:T:A	4.48394e-05	-0.593202	-6.68817e-10	0.000202802	-0.882361	-6.68817e-10	0.000204266	-0.88227	-6.68817e-10
18879890	chr11:18879890:T:C	6.94031e-06	-1.36958	-1.08936	4.10796e-05	-1.3402	-1.13888	4.12041e-05	-1.34476	-1.13839
18880306	chr11:18880306:T:C	9.68089e-06	-1.49358	-0.63256	5.71718e-05	-1.49314	-0.655387	5.76515e-05	-1.49222	-0.655061
18880621	chr11:18880621:G:A	3.74435e-05	-1.91869e-10	-0.773455	0.000219861	-1.91869e-10	-0.801596	0.000221569	-1.91869e-10	-0.800959
18880856	chr11:18880856:A:G	4.48594e-06	-1.54385	-1.35149	2.72047e-05	-1.54431	-1.34689	2.7386e-05	-1.54496	-1.3467
18880887	chr11:18880887:C:A	6.3121e-06	-1.25818	-1.29564	4.03983e-05	-1.18817	-1.30763	4.0764e-05	-1.18752	-1.30638
18880918	chr11:18880918:G:A	6.35236e-06	-1.25818	-1.28929	4.06328e-05	-1.18817	-1.30184	4.10033e-05	-1.18752	-1.30052
18881000	chr11:18881000:A:T	7.03229e-06	-1.39782	-1.04796	4.24471e-05	-1.3757	-1.07063	4.27709e-05	-1.37595	-1.06988
18881064	chr11:18881064:A:G	0.000100835	-1.91869e-10	0.217192	0.000660716	-1.91869e-10	0.298734	0.000664348	-1.91869e-10	0.297112
18881228	chr11:18881228:T:A	2.24262e-05	-1.91869e-10	-1.28606	0.000135252	-1.91869e-10	-1.28745	0.000136266	-1.91869e-10	-1.28708
18881486	chr11:18881486:C:T	1.75725e-05	-1.52995	-6.68817e-10	0.000106167	-1.52958	-6.68817e-10	0.000106945	-1.52938	-6.68817e-10
18881514	chr11:18881514:A:G	1.89714e-05	-1.45336	-6.68817e-10	0.000124473	-1.3705	-6.68817e-10	0.000125265	-1.37126	-6.68817e-10
18881783	chr11:18881783:G:A	1.5382e-05	-1.55478	-0.108315	0.000101063	-1.54392	-0.0349289	0.00010202	-1.54343	-0.0330955
18881828	chr11:18881828:T:A	2.54131e-05	-1.91869e-10	-1.16103	0.000156401	-1.91869e-10	-1.14217	0.000157475	-1.91869e-10	-1.14242
18881921	chr11:18881921:GT:G	1.57177e-05	-1.49554	-0.145962	9.63204e-05	-1.4999	-0.127007	9.70914e-05	-1.49907	-0.126968
18881935	chr11:18881935:G:T	2.55334e-05	-1.91869e-10	-1.1563	0.000157174	-1.91869e-10	-1.13724	0.000158253	-1.91869e-10	-1.1375
18882307	chr11:18882307:A:G	5.9862e-06	-1.34012	-1.26672	3.62993e-05	-1.30794	-1.29486	3.63925e-05	-1.31283	-1.2945
18882733	chr11:18882733:C:T	2.09381e-05	-1.91869e-10	-1.35472	0.000125729	-1.91869e-10	-1.36046	0.000126639	-1.91869e-10	-1.36035
18882758	chr11:18882758:A:G	3.09399e-05	-1.38161	0.417364	0.000233869	-1.3098	0.569975	0.000235087	-1.30916	0.567416
18882779	chr11:18882779:G:A	2.55257e-05	-1.91869e-10	-1.1566	0.000157125	-1.91869e-10	-1.13755	0.000158203	-1.91869e-10	-1.13781
18883270	chr11:18883270:AACTGGACTCCTTCCTTACACCTTACACAAAAGATTAACTCAAGATGGATTAAG:A	2.4242e-05	-1.91869e-10	-1.2082	0.000148885	-1.91869e-10	-1.19141	0.000149912	-1.91869e-10	-1.19164
18883454	chr11:18883454:T:C	1.44371e-05	-1.51941	-0.207077	8.83055e-05	-1.5224	-0.19139	8.90002e-05	-1.52175	-0.19131
18883736	chr11:18883736:C:A	5.78932e-06	-1.31781	-1.32246	3.52685e-05	-1.29791	-1.33369	3.55167e-05	-1.29827	-1.33342
18883795	chr11:18883795:A:G	2.54384e-05	-1.91869e-10	-1.16003	0.000155215	-1.91869e-10	-1.14978	0.000156678	-1.91869e-10	-1.1475
18884601	chr11:18884601:G:T	2.14166e-05	-1.33212	-6.68817e-10	0.000119237	-1.41348	-6.68817e-10	0.000120047	-1.41381	-6.68817e-10
18884950	chr11:18884950:T:G	2.22692e-05	-1.29309	-6.68817e-10	0.000120168	-1.4057	-6.68817e-10	0.000120987	-1.40601	-6.68817e-10
18885127	chr11:18885127:T:A	4.19631e-05	-0.659498	-6.68817e-10	0.000245006	-0.693308	-6.68817e-10	0.000246025	-0.696261	-6.68817e-10
18885282	chr11:18885282:T:C	6.36795e-06	-1.23395	-1.31106	4.09397e-05	-1.16118	-1.32131	4.13029e-05	-1.1605	-1.32026
18885362	chr11:18885362:A:T	8.99518e-06	-1.47357	-0.726028	5.71721e-05	-1.44387	-0.704656	5.74235e-05	-1.44454	-0.706697
18885499	chr11:18885499:C:A	5.30116e-06	-1.39527	-1.33309	3.23824e-05	-1.36964	-1.34733	3.24814e-05	-1.37384	-1.34718
18885505	chr11:18885505:T:C	2.60759e-05	-1.91869e-10	-1.13528	0.00015682	-1.91869e-10	-1.13949	0.000158052	-1.91869e-10	-1.13877
18885586	chr11:18885586:A:G	4.71679e-06	-1.48675	-1.35841	2.92554e-05	-1.46868	-1.34985	2.94439e-05	-1.46941	-1.3498
18885623	chr11:18885623:T:G	2.07494e-05	-1.91869e-10	-1.36377	0.000125453	-1.91869e-10	-1.36266	0.000126338	-1.91869e-10	-1.36274
18885692	chr11:18885692:A:C	1.36555e-05	-1.18963	-0.592521	8.15644e-05	-1.22999	-0.563209	8.19939e-05	-1.22976	-0.565294
18885758	chr11:18885758:G:A	0.000179116	-1.91869e-10	0.791745	0.00133393	-1.91869e-10	1.00129	0.00133368	-1.91869e-10	0.994006
18886259	chr11:18886259:T:C	2.07645e-05	-1.91869e-10	-1.36305	0.000125334	-1.91869e-10	-1.36361	0.000126229	-1.91869e-10	-1.36359
18886279	chr11:18886279:C:T	2.27702e-05	-1.91869e-10	-1.27084	0.000139785	-1.91869e-10	-1.25449	0.000140686	-1.91869e-10	-1.25516
18886362	chr11:18886362:G:A	5.11836e-05	-1.91869e-10	-0.460871	0.000346737	-1.91869e-10	-0.346023	0.000347257	-1.91869e-10	-0.351629
18886386	chr11:18886386:A:G	2.08645e-05	-1.91869e-10	-1.35824	0.000125967	-1.91869e-10	-1.35857	0.000126868	-1.91869e-10	-1.35855
18886708	chr11:18886708:C:T	4.52823e-06	-1.52203	-1.36393	2.73508e-05	-1.52303	-1.36281	2.75178e-05	-1.52411	-1.36275
18886938	chr11:18886938:A:G	2.58245e-05	-1.91869e-10	-1.14497	0.000159081	-1.91869e-10	-1.12518	0.000160171	-1.91869e-10	-1.12545
18887311	chr11:18887311:G:A	3.03376e-05	-1.44808	0.464181	0.000225296	-1.39154	0.614369	0.000226543	-1.391	0.612246
18887418	chr11:18887418:C:T	2.27702e-05	-1.91869e-10	-1.27084	0.000139785	-1.91869e-10	-1.25449	0.000140686	-1.91869e-10	-1.25516
18887601	chr11:18887601:G:A	2.73399e-05	-1.41762	0.32968	0.000202833	-1.35486	0.472649	0.000204009	-1.35427	0.470737
18887980	chr11:18887980:A:G	1.78355e-05	-1.5151	-6.68817e-10	0.000108196	-1.51064	-6.68817e-10	0.000108966	-1.51066	-6.68817e-10
18887998	chr11:18887998:C:T	5.5105e-06	-1.45911	-1.23053	3.31276e-05	-1.43949	-1.25474	3.33239e-05	-1.4403	-1.25512
18888392	chr11:18888392:G:A	2.13636e-05	-1.91869e-10	-1.3346	0.000128475	-1.91869e-10	-1.33885	0.000129432	-1.91869e-10	-1.33854
18888739	chr11:18888739:G:T	3.46374e-05	-1.91869e-10	-0.851357	0.00020352	-1.91869e-10	-0.878827	0.000205121	-1.91869e-10	-0.878093
18888891	chr11:18888891:C:T	2.76048e-05	-1.91869e-10	-1.0783	0.00017061	-1.91869e-10	-1.05521	0.000171774	-1.91869e-10	-1.05551
18889799	chr11:18889799:C:T	8.90737e-06	-1.21386	-0.995552	5.40681e-05	-1.22397	-0.980372	5.4309e-05	-1.22741	-0.979593
18890366	chr11:18890366:T:C	2.09708e-05	-1.91869e-10	-1.35316	0.000126635	-1.91869e-10	-1.35328	0.000127556	-1.91869e-10	-1.35314
18890682	chr11:18890682:C:A	5.7327e-06	-1.30825	-1.34185	3.43004e-05	-1.32428	-1.33515	3.44527e-05	-1.32709	-1.33502
18890946	chr11:18890946:C:T	3.6771e-05	-1.91869e-10	-0.791581	0.000228274	-1.91869e-10	-0.764046	0.00022975	-1.91869e-10	-0.764702
18890948	chr11:18890948:T:C	2.69597e-05	-1.91869e-10	-1.10195	0.000166468	-1.91869e-10	-1.07979	0.000167606	-1.91869e-10	-1.08008
18891241	chr11:18891241:G:A	2.58993e-05	-1.91869e-10	-1.14207	0.000162498	-1.91869e-10	-1.10392	0.000163624	-1.91869e-10	-1.10412
18891530	chr11:18891530:TGAA:T	2.41933e-05	-1.91869e-10	-1.21021	0.00014404	-1.91869e-10	-1.2245	0.000145206	-1.91869e-10	-1.22354
18891674	chr11:18891674:C:T	2.07991e-05	-1.91869e-10	-1.36138	0.000125609	-1.91869e-10	-1.36142	0.000126513	-1.91869e-10	-1.36135
18892346	chr11:18892346:A:C	5.2206e-06	-1.38584	-1.35783	3.11334e-05	-1.40165	-1.35466	3.12882e-05	-1.40392	-1.35453
18892419	chr11:18892419:G:A	2.73052e-05	-1.91869e-10	-1.08921	0.000168729	-1.91869e-10	-1.06629	0.000169881	-1.91869e-10	-1.06659
18892979	chr11:18892979:G:A	2.18339e-05	-1.91869e-10	-1.31283	0.000133459	-1.91869e-10	-1.30079	0.000134342	-1.91869e-10	-1.30131
18893393	chr11:18893393:A:T	2.48474e-05	-1.47759	0.294055	0.000154541	-1.48063	0.326496	0.00015569	-1.47972	0.325892
18893916	chr11:18893916:T:C	1.71066e-05	-1.55682	-6.68817e-10	0.000103308	-1.55687	-6.68817e-10	0.000104044	-1.55688	-6.68817e-10
18893986	chr11:18893986:G:T	0.000134184	-1.91869e-10	0.502923	0.000893583	-1.91869e-10	0.600649	0.000897991	-1.91869e-10	0.598466
18894373	chr11:18894373:C:T	2.16909e-05	-1.91869e-10	-1.3194	0.000132476	-1.91869e-10	-1.30819	0.000133356	-1.91869e-10	-1.30867
18894691	chr11:18894691:G:T	5.42312e-05	-1.25689	0.853859	0.000323399	-1.27737	0.861663	0.000323002	-1.28179	0.857752
18894835	chr11:18894835:G:A	2.46443e-05	-1.19174	-6.68817e-10	0.000135457	-1.28594	-6.68817e-10	0.00013636	-1.2864	-6.68817e-10
18894906	chr11:18894906:T:C	0.000141199	-1.91869e-10	0.55388	0.000941535	-1.91869e-10	0.652922	0.000946155	-1.91869e-10	0.650712
18895201	chr11:18895201:C:A	2.11243e-05	-1.91869e-10	-1.34587	0.000127903	-1.91869e-10	-1.34332	0.000128702	-1.91869e-10	-1.34419
18895474	chr11:18895474:A:T	5.01501e-06	-1.50161	-1.28224	2.99095e-05	-1.52636	-1.27005	3.01211e-05	-1.52709	-1.26937
18895789	chr11:18895789:G:A	8.98169e-06	-1.01742	-1.18369	5.98441e-05	-0.914463	-1.18838	6.01534e-05	-0.916717	-1.18808
18895904	chr11:18895904:T:C	2.25619e-05	-1.91869e-10	-1.28003	0.000136188	-1.91869e-10	-1.28055	0.000137154	-1.91869e-10	-1.28059
18895980	chr11:18895980:C:G	2.73846e-05	-1.91869e-10	-1.08631	0.000169195	-1.91869e-10	-1.06354	0.00017035	-1.91869e-10	-1.06384
18895995	chr11:18895995:T:C	6.33131e-06	-1.39033	-1.16045	3.79777e-05	-1.37323	-1.18436	3.82586e-05	-1.37354	-1.18379
18896114	chr11:18896114:T:C	2.09163e-05	-1.91869e-10	-1.35576	0.000126308	-1.91869e-10	-1.35587	0.000127223	-1.91869e-10	-1.35575
18896115	chr11:18896115:G:A	2.10686e-05	-1.91869e-10	-1.34851	0.00012723	-1.91869e-10	-1.3486	0.000128157	-1.91869e-10	-1.34844
18896251	chr11:18896251:G:A	6.95477e-06	-1.30329	-1.15357	4.15025e-05	-1.27218	-1.19666	4.15998e-05	-1.27735	-1.19625
18896681	chr11:18896681:G:A	2.0916e-05	-1.91869e-10	-1.35578	0.000126621	-1.91869e-10	-1.35339	0.000127439	-1.91869e-10	-1.35406
18896839	chr11:18896839:G:T	4.25376e-05	-1.91869e-10	-0.6459	0.000249907	-1.91869e-10	-0.673501	0.000251817	-1.91869e-10	-0.672992
18896966	chr11:18896966:C:T	2.18775e-05	-1.91869e-10	-1.31083	0.000133885	-1.91869e-10	-1.29761	0.000134762	-1.91869e-10	-1.29819
18897165	chr11:18897165:C:T	2.12361e-05	-1.91869e-10	-1.34059	0.000127739	-1.91869e-10	-1.3446	0.000128732	-1.91869e-10	-1.34396
18897570	chr11:18897570:C:T	5.38117e-06	-1.4871	-1.22629	3.40591e-05	-1.45025	-1.21624	3.4347e-05	-1.44966	-1.21552
18897627	chr11:18897627:C:T	7.3533e-05	-0.0985549	-6.68817e-10	0.000301641	-0.485354	-6.68817e-10	0.000303766	-0.485437	-6.68817e-10
18897658	chr11:18897658:C:T	2.11398e-05	-1.91869e-10	-1.34513	0.000128067	-1.91869e-10	-1.34203	0.000128863	-1.91869e-10	-1.34294
18897668	chr11:18897668:G:A	2.73846e-05	-1.91869e-10	-1.08631	0.000169195	-1.91869e-10	-1.06354	0.00017035	-1.91869e-10	-1.06384
18897725	chr11:18897725:A:G	6.02564e-06	-1.49554	-1.10472	3.41896e-05	-1.50293	-1.15973	3.43686e-05	-1.5051	-1.15945
18897766	chr11:18897766:C:T	6.0962e-06	-1.26172	-1.32691	3.58704e-05	-1.28013	-1.33455	3.60128e-05	-1.2832	-1.33462
18897787	chr11:18897787:G:T	4.85974e-06	-1.55431	-1.261	2.97082e-05	-1.5568	-1.24637	2.99426e-05	-1.55674	-1.24567
18898094	chr11:18898094:C:T	8.90599e-06	-1.29333	-0.916236	5.33721e-05	-1.32283	-0.894473	5.36887e-05	-1.32254	-0.895954
18898160	chr11:18898160:C:G	2.1566e-05	-1.49012	0.164948	0.000133908	-1.49297	0.195537	0.000134898	-1.49214	0.194972
18898258	chr11:18898258:G:C	2.08824e-05	-1.91869e-10	-1.35738	0.000126568	-1.91869e-10	-1.35381	0.00012743	-1.91869e-10	-1.35413
18898941	chr11:18898941:T:G	2.56212e-05	-1.15287	-6.68817e-10	0.000145683	-1.21315	-6.68817e-10	0.000146649	-1.21365	-6.68817e-10
18899143	chr11:18899143:G:A	6.28607e-06	-1.39468	-1.16327	3.77288e-05	-1.37719	-1.18698	3.80078e-05	-1.37749	-1.18641
18899583	chr11:18899583:A:G	5.94088e-06	-1.50239	-1.11205	3.37505e-05	-1.50935	-1.16624	3.39314e-05	-1.51138	-1.16597
18899838	chr11:18899838:C:T	1.72608e-05	-1.54785	-6.68817e-10	0.000104315	-1.54717	-6.68817e-10	0.000105067	-1.54709	-6.68817e-10
18899852	chr11:18899852:A:G	9.06182e-06	-1.25052	-0.941705	5.4252e-05	-1.28076	-0.920193	5.45744e-05	-1.28043	-0.921701
18899937	chr11:18899937:A:G	2.1606e-05	-1.91869e-10	-1.32332	0.000131907	-1.91869e-10	-1.3125	0.000132785	-1.91869e-10	-1.31296
18900724	chr11:18900724:G:A	2.73846e-05	-1.91869e-10	-1.08631	0.000169195	-1.91869e-10	-1.06354	0.00017035	-1.91869e-10	-1.06384
18900944	chr11:18900944:T:C	2.38137e-05	-1.46216	0.236131	0.000147974	-1.46558	0.268024	0.000149085	-1.46459	0.267411
18901058	chr11:18901058:G:A	4.90677e-06	-1.54954	-1.25613	2.98742e-05	-1.55643	-1.24116	3.0106e-05	-1.55652	-1.24045
18901069	chr11:18901069:C:T	8.29302e-06	-1.2957	-0.985173	4.96931e-05	-1.3239	-0.964823	4.99908e-05	-1.3236	-0.966255
18901120	chr11:18901120:A:G	2.29958e-05	-1.91869e-10	-1.26098	0.00013828	-1.91869e-10	-1.26531	0.000139293	-1.91869e-10	-1.26511
18901220	chr11:18901220:C:T	0.000109241	-1.91869e-10	0.29727	0.000723664	-1.91869e-10	0.389737	0.000727293	-1.91869e-10	0.387636
18901265	chr11:18901265:G:C	1.11721e-05	-1.42732	-0.555554	6.68933e-05	-1.4066	-0.584895	6.74233e-05	-1.40683	-0.583875
18901393	chr11:18901393:G:A	2.11978e-05	-1.91869e-10	-1.34239	0.000128008	-1.91869e-10	-1.3425	0.000128944	-1.91869e-10	-1.34232
18901620	chr11:18901620:C:T	0.000650348	-1.91869e-10	2.08122	0.00401337	-1.91869e-10	2.1028	0.00405111	-1.91869e-10	2.10505
18902015	chr11:18902015:G:A	4.11673e-05	-1.91869e-10	-0.678646	0.00024204	-1.91869e-10	-0.705485	0.000243885	-1.91869e-10	-0.704996
18902140	chr11:18902140:T:C	4.91122e-06	-1.55395	-1.25082	3.00034e-05	-1.55682	-1.23646	3.02415e-05	-1.55677	-1.23571
18902154	chr11:18902154:C:T	6.46025e-05	-1.26779	1.03976	0.000372963	-1.29163	1.01852	0.000372866	-1.29593	1.01546
18902476	chr11:18902476:A:G	2.22325e-05	-1.91869e-10	-1.29473	0.000133806	-1.91869e-10	-1.2982	0.00013478	-1.91869e-10	-1.29805
18902597	chr11:18902597:T:G	6.35442e-06	-1.18333	-1.36381	3.74967e-05	-1.20603	-1.3643	3.7633e-05	-1.2095	-1.36431
18902666	chr11:18902666:C:T	6.54435e-06	-1.15714	-1.36054	3.85533e-05	-1.1801	-1.36244	3.86881e-05	-1.1837	-1.36246
18902957	chr11:18902957:T:G	1.28861e-05	-1.27226	-0.567885	7.13732e-05	-1.30371	-0.622962	7.15e-05	-1.308	-0.623995
18903186	chr11:18903186:C:T	2.50904e-05	-1.91869e-10	-1.17381	0.000153052	-1.91869e-10	-1.16381	0.000154482	-1.91869e-10	-1.16162
18903705	chr11:18903705:A:G	2.18352e-05	-1.91869e-10	-1.31277	0.000133461	-1.91869e-10	-1.30078	0.000134344	-1.91869e-10	-1.30129
18903726	chr11:18903726:TA:CA	2.08961e-05	-1.91869e-10	-1.35673	0.000126493	-1.91869e-10	-1.3544	0.000127315	-1.91869e-10	-1.35503
18903856	chr11:18903856:T:C	2.08064e-05	-1.91869e-10	-1.36103	0.000125662	-1.91869e-10	-1.36099	0.00012655	-1.91869e-10	-1.36106
18904105	chr11:18904105:G:A	6.13627e-06	-1.42253	-1.15954	3.81891e-05	-1.36826	-1.18378	3.84681e-05	-1.36778	-1.18409
18904126	chr11:18904126:G:A	1.18809e-05	-1.38531	-0.536045	7.03945e-05	-1.38337	-0.557109	7.10185e-05	-1.38193	-0.55682
18904144	chr11:18904144:T:C	2.22231e-05	-1.91869e-10	-1.29516	0.000133752	-1.91869e-10	-1.2986	0.000134725	-1.91869e-10	-1.29846
18904204	chr11:18904204:AAGTC:A	6.11533e-06	-1.22156	-1.36393	3.62395e-05	-1.24009	-1.36435	3.63785e-05	-1.24337	-1.36435
18904339	chr11:18904339:C:G	5.83202e-05	-1.20715	0.87681	0.000337453	-1.2302	0.857033	0.000337256	-1.23501	0.854155
18904545	chr11:18904545:T:C	2.43837e-05	-1.51582	0.313443	0.000141821	-1.51707	0.277044	0.000142165	-1.51777	0.273062
18904817	chr11:18904817:A:T	2.00163e-05	-1.55576	0.156024	0.000114682	-1.55619	0.10376	0.000115134	-1.55628	0.100685
18904882	chr11:18904882:AG:A	2.10744e-05	-1.91869e-10	-1.34823	0.000127265	-1.91869e-10	-1.34832	0.000128193	-1.91869e-10	-1.34816
18904929	chr11:18904929:T:C	4.55171e-05	-0.578201	-6.68817e-10	0.000205282	-0.870206	-6.68817e-10	0.000206764	-0.870116	-6.68817e-10
18905198	chr11:18905198:C:T	2.10372e-05	-1.91869e-10	-1.35	0.000126925	-1.91869e-10	-1.35099	0.000127834	-1.91869e-10	-1.35096
18905269	chr11:18905269:A:G	1.06844e-05	-1.46748	-0.560021	6.38239e-05	-1.44943	-0.589035	6.43319e-05	-1.44962	-0.58802
18905639	chr11:18905639:T:C	8.31913e-06	-1.08258	-1.19515	4.99937e-05	-1.07883	-1.20387	5.02511e-05	-1.07941	-1.20525
18906173	chr11:18906173:A:G	1.33025e-05	-1.47139	-0.336953	7.96625e-05	-1.47069	-0.346103	8.02894e-05	-1.46969	-0.346362
18906179	chr11:18906179:G:A	2.08477e-05	-1.91869e-10	-1.35905	0.000125912	-1.91869e-10	-1.35901	0.00012676	-1.91869e-10	-1.35939
18906236	chr11:18906236:T:C	1.87285e-05	-1.46625	-6.68817e-10	0.000113155	-1.46584	-6.68817e-10	0.000114002	-1.46548	-6.68817e-10
18906430	chr11:18906430:GT:G	2.1965e-05	-1.91869e-10	-1.30684	0.000134311	-1.91869e-10	-1.29443	0.0001352	-1.91869e-10	-1.29494
18906459	chr11:18906459:C:T	2.07385e-05	-1.91869e-10	-1.3643	0.000125242	-1.91869e-10	-1.36434	0.000126135	-1.91869e-10	-1.36434
18906624	chr11:18906624:C:T	2.13635e-05	-1.91869e-10	-1.33461	0.00013021	-1.91869e-10	-1.32544	0.000131089	-1.91869e-10	-1.32582
18906738	chr11:18906738:G:C	1.2113e-05	-1.42015	-0.481856	7.16766e-05	-1.41853	-0.503898	7.23028e-05	-1.41725	-0.503581
18906797	chr11:18906797:C:T	2.12916e-05	-1.91869e-10	-1.33798	0.000129109	-1.91869e-10	-1.33393	0.000129893	-1.91869e-10	-1.33498
18906990	chr11:18906990:A:G	8.47524e-06	-1.23738	-1.02176	5.0624e-05	-1.26893	-1.00123	5.0934e-05	-1.26859	-1.00257
18907385	chr11:18907385:C:T	2.08713e-05	-1.91869e-10	-1.35792	0.000126038	-1.91869e-10	-1.35801	0.00012695	-1.91869e-10	-1.3579
18907518	chr11:18907518:A:G	2.12197e-05	-1.91869e-10	-1.34136	0.00012866	-1.91869e-10	-1.33742	0.000129588	-1.91869e-10	-1.33733
18907722	chr11:18907722:G:T	4.98241e-06	-1.55605	-1.23432	3.05391e-05	-1.5558	-1.21978	3.07862e-05	-1.55566	-1.21897
18907885	chr11:18907885:T:C	1.87208e-05	-1.38201	-0.0846398	0.000114102	-1.38404	-0.0734507	0.000115091	-1.38266	-0.073307
18907917	chr11:18907917:T:C	3.59915e-05	-1.91869e-10	-0.813007	0.000227552	-1.91869e-10	-0.767211	0.000228851	-1.91869e-10	-0.768621
18907957	chr11:18907957:C:T	2.24087e-05	-1.91869e-10	-1.28684	0.000134831	-1.91869e-10	-1.29057	0.000135814	-1.91869e-10	-1.29041
18908500	chr11:18908500:AC:A	2.07587e-05	-1.91869e-10	-1.36332	0.000125387	-1.91869e-10	-1.36319	0.000126285	-1.91869e-10	-1.36316
18909057	chr11:18909057:A:G	2.5172e-05	-1.91869e-10	-1.17056	0.00015492	-1.91869e-10	-1.15168	0.000155985	-1.91869e-10	-1.15193
18909738	chr11:18909738:C:T	2.11052e-05	-1.91869e-10	-1.34677	0.000127377	-1.91869e-10	-1.34744	0.000128312	-1.91869e-10	-1.34723
18909809	chr11:18909809:C:T	2.10614e-05	-1.91869e-10	-1.34885	0.000127066	-1.91869e-10	-1.34988	0.000127977	-1.91869e-10	-1.34985
18910123	chr11:18910123:G:A	9.30097e-06	-1.21971	-0.946464	5.5568e-05	-1.25284	-0.924139	5.59039e-05	-1.2525	-0.925555
18910145	chr11:18910145:A:T	5.07805e-06	-1.52464	-1.24672	3.13538e-05	-1.52998	-1.21928	3.15492e-05	-1.53011	-1.22004
18910272	chr11:18910272:C:T	9.70071e-06	-0.966032	-1.15806	6.48832e-05	-0.859245	-1.16276	6.52126e-05	-0.861595	-1.16245
18910705	chr11:18910705:A:G	2.12498e-05	-1.91869e-10	-1.33994	0.000128788	-1.91869e-10	-1.33642	0.000129577	-1.91869e-10	-1.33742
18911011	chr11:18911011:C:A	6.70399e-06	-1.52975	-0.96384	3.75875e-05	-1.53515	-1.03277	3.78172e-05	-1.5365	-1.03243
18911809	chr11:18911809:A:G	9.77493e-06	-0.9724	-1.14407	6.53673e-05	-0.865087	-1.14948	6.56963e-05	-0.867507	-1.14914
18913169	chr11:18913169:G:A	2.47694e-05	-1.91869e-10	-1.18668	0.000148734	-1.91869e-10	-1.19243	0.000149829	-1.91869e-10	-1.1922
18913491	chr11:18913491:C:T	1.10859e-05	-1.18915	-0.801465	6.64436e-05	-1.22343	-0.77481	6.68268e-05	-1.22307	-0.776522
18913714	chr11:18913714:G:A	1.66365e-05	-1.23407	-0.350616	9.12083e-05	-1.27022	-0.41122	9.13357e-05	-1.27475	-0.412405
18914220	chr11:18914220:G:A	2.10544e-05	-1.91869e-10	-1.34918	0.000127966	-1.91869e-10	-1.34282	0.000128838	-1.91869e-10	-1.34314
18914604	chr11:18914604:C:T	2.58096e-05	-1.91869e-10	-1.14554	0.000160053	-1.91869e-10	-1.11909	0.000161055	-1.91869e-10	-1.11995
18914707	chr11:18914707:G:C	1.02628e-05	-0.900677	-1.16708	6.88674e-05	-0.790664	-1.17174	6.92103e-05	-0.793125	-1.17142
18914719	chr11:18914719:A:T	9.66765e-06	-1.25482	-0.872684	5.84581e-05	-1.23107	-0.895211	5.88968e-05	-1.23149	-0.894415
18915007	chr11:18915007:C:T	6.33751e-06	-1.46685	-1.08295	3.5816e-05	-1.47562	-1.14058	3.59856e-05	-1.47827	-1.1403
18915144	chr11:18915144:G:A	7.16892e-05	-1.91869e-10	-0.12395	0.000469721	-1.91869e-10	-0.0424504	0.00047212	-1.91869e-10	-0.0444596
18915146	chr11:18915146:G:A	6.58916e-05	-1.91869e-10	-0.208279	0.000430651	-1.91869e-10	-0.129293	0.000432858	-1.91869e-10	-0.131285
18915291	chr11:18915291:A:G	3.06523e-05	-1.91869e-10	-0.973583	0.000187181	-1.91869e-10	-0.962512	0.00018906	-1.91869e-10	-0.959629
18915804	chr11:18915804:C:A	2.55706e-05	-1.45011	0.295261	0.000158675	-1.45226	0.324531	0.000159908	-1.4512	0.324111
18915920	chr11:18915920:C:A	1.6663e-05	-1.20875	-0.37435	9.12706e-05	-1.24634	-0.434418	9.13837e-05	-1.25105	-0.435577
18915971	chr11:18915971:G:A	2.47355e-05	-1.91869e-10	-1.18805	0.000148534	-1.91869e-10	-1.19377	0.000149628	-1.91869e-10	-1.19354
18916364	chr11:18916364:T:C	2.47698e-05	-1.91869e-10	-1.18666	0.000148736	-1.91869e-10	-1.19242	0.000149832	-1.91869e-10	-1.19218
18916464	chr11:18916464:T:C	1.8618e-05	-1.45028	-0.0218795	0.000113844	-1.45043	-0.00933545	0.000114755	-1.44935	-0.00954622
18916497	chr11:18916497:A:C	2.12304e-05	-1.91869e-10	-1.34085	0.000128711	-1.91869e-10	-1.33702	0.000129611	-1.91869e-10	-1.33715
18917185	chr11:18917185:C:T	8.0348e-06	-1.07451	-1.238	5.32011e-05	-0.979157	-1.24135	5.34738e-05	-0.981388	-1.24111
18917189	chr11:18917189:C:T	6.18834e-05	-1.91869e-10	-0.271038	0.000403635	-1.91869e-10	-0.194079	0.000405715	-1.91869e-10	-0.196043
18917232	chr11:18917232:T:G	2.51648e-05	-1.91869e-10	-1.17084	0.000154874	-1.91869e-10	-1.15198	0.000155939	-1.91869e-10	-1.15223
18917451	chr11:18917451:G:A	1.09406e-05	-1.19808	-0.805723	6.56003e-05	-1.23188	-0.77913	6.59789e-05	-1.23152	-0.780835
18917623	chr11:18917623:G:A	8.07156e-06	-1.24118	-1.06677	4.78918e-05	-1.20713	-1.11851	4.79808e-05	-1.21284	-1.11805
18918119	chr11:18918119:A:G	1.70341e-05	-1.23602	-0.325048	9.32819e-05	-1.2723	-0.386665	9.34123e-05	-1.27681	-0.387866
18918145	chr11:18918145:C:A	2.07545e-05	-1.91869e-10	-1.36353	0.000125373	-1.91869e-10	-1.36329	0.000126266	-1.91869e-10	-1.3633
18918496	chr11:18918496:AAAAG:A	9.50545e-05	-1.91869e-10	0.158161	0.000627019	-1.91869e-10	0.246386	0.000630085	-1.91869e-10	0.244162
18918775	chr11:18918775:G:A	6.57616e-06	-1.50492	-1.00792	3.69289e-05	-1.51263	-1.07297	3.71313e-05	-1.51456	-1.07267
18918838	chr11:18918838:T:A	2.53755e-05	-1.91869e-10	-1.16251	0.000156235	-1.91869e-10	-1.14323	0.000157308	-1.91869e-10	-1.14349
18918887	chr11:18918887:G:A	2.44539e-05	-1.91869e-10	-1.1995	0.000146841	-1.91869e-10	-1.20524	0.000147921	-1.91869e-10	-1.20502
18919856	chr11:18919856:T:A	2.51601e-05	-1.91869e-10	-1.17103	0.000154844	-1.91869e-10	-1.15217	0.000155908	-1.91869e-10	-1.15243
18919942	chr11:18919942:G:C	6.56044e-05	-1.91869e-10	-0.212646	0.000436529	-1.91869e-10	-0.115734	0.000438383	-1.91869e-10	-0.1186
18920174	chr11:18920174:T:C	6.70493e-05	-1.91869e-10	-0.190861	0.000446347	-1.91869e-10	-0.0934937	0.000448244	-1.91869e-10	-0.096356
18920213	chr11:18920213:A:T	8.83608e-05	-1.91869e-10	0.0851384	0.000585034	-1.91869e-10	0.17708	0.000587937	-1.91869e-10	0.174926
18922063	chr11:18922063:T:TA	7.06427e-05	-1.91869e-10	-0.138655	0.000481992	-1.91869e-10	-0.016662	0.000482565	-1.91869e-10	-0.0225785
18922108	chr11:18922108:A:G	4.38799e-05	-1.91869e-10	-0.614833	0.000268527	-1.91869e-10	-0.60164	0.000269849	-1.91869e-10	-0.603831
18922163	chr11:18922163:T:C	2.07624e-05	-1.91869e-10	-1.36314	0.000125255	-1.91869e-10	-1.36424	0.00012615	-1.91869e-10	-1.36422
18922227	chr11:18922227:GA:G	1.94722e-05	-0.801438	-0.625861	0.000128449	-0.668264	-0.670791	0.000129298	-0.667711	-0.671863
18922534	chr11:18922534:C:T	2.46773e-05	-1.91869e-10	-1.19041	0.00015206	-1.91869e-10	-1.17031	0.000153012	-1.91869e-10	-1.17117
18922535	chr11:18922535:A:G	8.73433e-06	-0.871592	-1.35744	4.98998e-05	-0.932449	-1.35212	5.02355e-05	-0.93304	-1.35193
18922608	chr11:18922608:A:T	1.15144e-05	-1.14651	-0.806176	7.38842e-05	-1.0495	-0.842594	7.43678e-05	-1.04908	-0.843589
18922697	chr11:18922697:A:G	2.31044e-05	-1.91869e-10	-1.25627	0.000140739	-1.91869e-10	-1.24768	0.000141693	-1.91869e-10	-1.24803
18923102	chr11:18923102:G:T	5.18284e-06	-1.50631	-1.24462	3.12086e-05	-1.51587	-1.23803	3.14289e-05	-1.51574	-1.23822
18923532	chr11:18923532:G:A	2.08115e-05	-1.91869e-10	-1.36078	0.000125779	-1.91869e-10	-1.36007	0.000126689	-1.91869e-10	-1.35996
18923537	chr11:18923537:G:A	4.14669e-05	-1.91869e-10	-0.671393	0.000256421	-1.91869e-10	-0.647769	0.000258078	-1.91869e-10	-0.648433
18923583	chr11:18923583:A:G	8.5523e-06	-0.907408	-1.34268	4.88031e-05	-0.9594	-1.3474	4.91114e-05	-0.959834	-1.34777
18923701	chr11:18923701:T:G	5.51094e-05	-1.91869e-10	-0.386969	0.000337342	-1.91869e-10	-0.373492	0.000339262	-1.91869e-10	-0.374922
18923874	chr11:18923874:G:A	2.24568e-05	-1.91869e-10	-1.2847	0.000138889	-1.91869e-10	-1.26092	0.000139866	-1.91869e-10	-1.26101
18924117	chr11:18924117:A:G	2.26267e-05	-1.91869e-10	-1.27716	0.000140668	-1.91869e-10	-1.24819	0.000141528	-1.91869e-10	-1.24919
18925320	chr11:18925320:G:A	2.53238e-05	-1.91869e-10	-1.16454	0.000151941	-1.91869e-10	-1.1711	0.00015306	-1.91869e-10	-1.17087
18925336	chr11:18925336:G:A	2.42586e-05	-1.91869e-10	-1.20752	0.000151357	-1.91869e-10	-1.17495	0.000152417	-1.91869e-10	-1.17507
18925758	chr11:18925758:C:T	0.000327826	-1.91869e-10	1.39619	0.00208955	-1.91869e-10	1.45011	0.00210215	-1.91869e-10	1.44902
18925921	chr11:18925921:G:T	2.51802e-05	-1.91869e-10	-1.17023	0.000151103	-1.91869e-10	-1.17663	0.000152214	-1.91869e-10	-1.17641
18926089	chr11:18926089:T:C	2.80743e-05	-1.91869e-10	-1.06144	0.00017082	-1.91869e-10	-1.05398	0.0001719	-1.91869e-10	-1.05478
18926251	chr11:18926251:A:G	5.8995e-06	-1.55212	-1.0693	3.62349e-05	-1.55444	-1.05013	3.6523e-05	-1.5544	-1.04935
18926376	chr11:18926376:T:C	2.38648e-05	-1.91869e-10	-1.22389	0.000143175	-1.91869e-10	-1.23052	0.000144173	-1.91869e-10	-1.23068
18926827	chr11:18926827:A:G	2.25902e-05	-1.91869e-10	-1.27877	0.000138474	-1.91869e-10	-1.26391	0.000139379	-1.91869e-10	-1.2645
18926928	chr11:18926928:GTGGGTTAGGT:G	2.23545e-05	-1.91869e-10	-1.28926	0.000134217	-1.91869e-10	-1.29514	0.000135237	-1.91869e-10	-1.29466
18927027	chr11:18927027:A:G	4.8186e-06	-1.50925	-1.31456	2.94419e-05	-1.50518	-1.30699	2.9658e-05	-1.50536	-1.3066
18927197	chr11:18927197:T:C	2.99004e-05	-1.91869e-10	-0.998417	0.000179203	-1.91869e-10	-1.00607	0.000180393	-1.91869e-10	-1.00656
18927259	chr11:18927259:A:G	3.32201e-05	-1.91869e-10	-0.893136	0.000204818	-1.91869e-10	-0.872467	0.000206167	-1.91869e-10	-0.873008
18927606	chr11:18927606:T:C	2.09941e-05	-0.0731152	-1.27893	0.000120531	-0.133257	-1.26943	0.000121432	-0.133719	-1.26862
18927627	chr11:18927627:C:T	3.61147e-05	-1.91869e-10	-0.809589	0.000225567	-1.91869e-10	-0.775971	0.000226841	-1.91869e-10	-0.777444
18927673	chr11:18927673:C:T	4.46074e-06	-1.5565	-1.34447	2.7065e-05	-1.5568	-1.33955	2.72653e-05	-1.55679	-1.33929
18928069	chr11:18928069:C:T	3.4001e-05	-1.91869e-10	-0.869899	0.000205876	-1.91869e-10	-0.867317	0.000207384	-1.91869e-10	-0.86712
18928545	chr11:18928545:A:G	5.69281e-06	-1.43634	-1.22075	3.39489e-05	-1.45441	-1.21533	3.41838e-05	-1.45422	-1.21572
18928852	chr11:18928852:A:G	2.11709e-05	-1.91869e-10	-1.34366	0.000127798	-1.91869e-10	-1.34414	0.000128707	-1.91869e-10	-1.34416
18928910	chr11:18928910:G:A	7.43697e-06	-1.37266	-1.01716	4.7972e-05	-1.33264	-0.991329	4.84728e-05	-1.33117	-0.989522
18928981	chr11:18928981:A:T	2.17064e-05	-1.91869e-10	-1.31868	0.000132535	-1.91869e-10	-1.30774	0.00013342	-1.91869e-10	-1.30819
18929158	chr11:18929158:G:A	9.71302e-06	-1.20821	-0.914614	6.18726e-05	-1.12364	-0.945868	6.23704e-05	-1.12367	-0.944933
18929184	chr11:18929184:G:A	2.27614e-05	-1.91869e-10	-1.27122	0.000137032	-1.91869e-10	-1.27438	0.000138011	-1.91869e-10	-1.27436
18929590	chr11:18929590:C:T	2.14842e-05	-1.91869e-10	-1.32897	0.000127946	-1.91869e-10	-1.34298	0.000128919	-1.91869e-10	-1.34251
18929845	chr11:18929845:T:C	2.54028e-05	-1.91869e-10	-1.16143	0.000154661	-1.91869e-10	-1.15335	0.00015556	-1.91869e-10	-1.15466
18930304	chr11:18930304:T:A	2.21128e-05	-1.91869e-10	-1.30013	0.000132816	-1.91869e-10	-1.30563	0.000133831	-1.91869e-10	-1.30511
18930644	chr11:18930644:T:C	2.11721e-05	-1.91869e-10	-1.34361	0.000128183	-1.91869e-10	-1.34113	0.000129036	-1.91869e-10	-1.3416
18930882	chr11:18930882:C:G	2.32656e-05	-1.91869e-10	-1.24931	0.000139815	-1.91869e-10	-1.25427	0.000140837	-1.91869e-10	-1.25409
18930974	chr11:18930974:A:G	2.26815e-05	-1.91869e-10	-1.27474	0.000139044	-1.91869e-10	-1.2598	0.000139952	-1.91869e-10	-1.2604
18931032	chr11:18931032:A:G	0.000169544	-1.91869e-10	0.736822	0.00113531	-1.91869e-10	0.840075	0.00114166	-1.91869e-10	0.838548
18931050	chr11:18931050:A:G	9.20796e-06	-1.22551	-0.950711	5.87692e-05	-1.13719	-0.983785	5.9161e-05	-1.13683	-0.984598
18931095	chr11:18931095:A:T	3.74617e-05	-1.91869e-10	-0.772969	0.000228522	-1.91869e-10	-0.762959	0.000229898	-1.91869e-10	-0.764057
18931182	chr11:18931182:C:T	2.49765e-05	-1.91869e-10	-1.17836	0.000148106	-1.91869e-10	-1.19666	0.000149194	-1.91869e-10	-1.19645
18931343	chr11:18931343:G:A	7.65448e-06	-1.0041	-1.3569	4.37317e-05	-1.05884	-1.35768	4.40102e-05	-1.05923	-1.35804
18931393	chr11:18931393:A:G	2.07395e-05	-1.91869e-10	-1.36425	0.000125389	-1.91869e-10	-1.36317	0.000126275	-1.91869e-10	-1.36323
18931794	chr11:18931794:T:C	4.83014e-06	-1.54984	-1.27158	2.90017e-05	-1.55361	-1.27362	2.91961e-05	-1.55357	-1.27409
18931899	chr11:18931899:A:G	3.63646e-05	-1.91869e-10	-0.802694	0.000221703	-1.91869e-10	-0.793251	0.000222885	-1.91869e-10	-0.795038
18932476	chr11:18932476:C:A	1.75766e-05	-1.52972	-6.68817e-10	0.000104799	-1.54254	-6.68817e-10	0.000105552	-1.54249	-6.68817e-10
18932535	chr11:18932535:T:A	2.3399e-05	-1.91869e-10	-1.2436	0.000137604	-1.91869e-10	-1.27021	0.000138718	-1.91869e-10	-1.26925
18932681	chr11:18932681:C:T	2.30817e-05	-1.91869e-10	-1.25725	0.000138733	-1.91869e-10	-1.26204	0.000139746	-1.91869e-10	-1.26187
18933014	chr11:18933014:G:A	6.02879e-06	-1.23542	-1.36432	3.82766e-05	-1.18558	-1.36417	3.86224e-05	-1.18366	-1.3642
18933177	chr11:18933177:C:T	2.0963e-05	-1.91869e-10	-1.35353	0.000127317	-1.91869e-10	-1.34791	0.000128194	-1.91869e-10	-1.34815
18933261	chr11:18933261:A:T	2.09507e-05	-1.91869e-10	-1.35412	0.000127883	-1.91869e-10	-1.34348	0.000128738	-1.91869e-10	-1.34391
18934118	chr11:18934118:G:A	2.22619e-05	-1.91869e-10	-1.29341	0.000134194	-1.91869e-10	-1.2953	0.000135194	-1.91869e-10	-1.29498
18934314	chr11:18934314:C:T	1.3461e-05	-0.855546	-0.940947	9.13781e-05	-0.704879	-0.974705	9.19798e-05	-0.704528	-0.975597
18934679	chr11:18934679:T:C	2.07759e-05	-1.91869e-10	-1.3625	0.000125571	-1.91869e-10	-1.36172	0.000126498	-1.91869e-10	-1.36147
18935730	chr11:18935730:G:A	2.42977e-05	-1.91869e-10	-1.20591	0.000154119	-1.91869e-10	-1.15687	0.000154964	-1.91869e-10	-1.1585
18935747	chr11:18935747:A:T	2.12927e-05	-1.91869e-10	-1.33792	0.000129686	-1.91869e-10	-1.32947	0.000130566	-1.91869e-10	-1.32982
18935763	chr11:18935763:A:G	2.34852e-05	-1.91869e-10	-1.23992	0.000146878	-1.91869e-10	-1.20499	0.00014775	-1.91869e-10	-1.20617
18936281	chr11:18936281:C:T	2.02391e-05	-1.38868	-6.68817e-10	0.000126819	-1.35183	-6.68817e-10	0.00012776	-1.35154	-6.68817e-10
18936530	chr11:18936530:G:A	3.02665e-05	-1.91869e-10	-0.986247	0.000181203	-1.91869e-10	-0.994975	0.000182547	-1.91869e-10	-0.994686
18936922	chr11:18936922:C:T	2.44669e-05	-1.19897	-6.68817e-10	0.000154931	-1.15161	-6.68817e-10	0.000156002	-1.15182	-6.68817e-10
18937105	chr11:18937105:C:T	6.33568e-05	-1.91869e-10	-0.247508	0.000393382	-1.91869e-10	-0.219808	0.000396394	-1.91869e-10	-0.219285
18937120	chr11:18937120:G:C	2.45049e-05	-1.91869e-10	-1.19742	0.000147105	-1.91869e-10	-1.20344	0.000148066	-1.91869e-10	-1.20403
18937192	chr11:18937192:C:T	2.08931e-05	-1.91869e-10	-1.35687	0.000126647	-1.91869e-10	-1.35319	0.000127495	-1.91869e-10	-1.35362
18937193	chr11:18937193:G:A	8.43962e-06	-0.902306	-1.36105	4.84464e-05	-0.953586	-1.36055	4.87779e-05	-0.95395	-1.36047
18937320	chr11:18937320:A:C	3.29124e-05	-1.91869e-10	-0.902439	0.000207419	-1.91869e-10	-0.859848	0.000208441	-1.91869e-10	-0.862038
18937698	chr11:18937698:G:A	1.72927e-05	-1.16436	-0.381641	0.000122041	-1.1547	-0.235537	0.000122289	-1.15698	-0.238322
18937952	chr11:18937952:G:A	2.42252e-05	-1.91869e-10	-1.2089	0.000145545	-1.91869e-10	-1.21411	0.000146539	-1.91869e-10	-1.2144
18937963	chr11:18937963:G:A	4.79088e-06	-1.55571	-1.27386	2.9459e-05	-1.55247	-1.25912	2.96515e-05	-1.55251	-1.25967
18938067	chr11:18938067:A:G	1.97576e-05	-1.07976	-0.332998	0.000140159	-1.06864	-0.183171	0.0001404	-1.07116	-0.186041
18938120	chr11:18938120:C:T	1.76567e-05	-1.52517	-6.68817e-10	0.000105126	-1.53943	-6.68817e-10	0.000105882	-1.53937	-6.68817e-10
18938171	chr11:18938171:A:G	2.69642e-05	-1.91869e-10	-1.10178	0.000166584	-1.91869e-10	-1.07909	0.000167722	-1.91869e-10	-1.07939
18938304	chr11:18938304:T:A	1.00854e-05	-0.734319	-1.35088	6.83568e-05	-0.619552	-1.3503	6.88389e-05	-0.619497	-1.35043
18938568	chr11:18938568:A:G	8.31583e-06	-1.4812	-0.79693	5.24811e-05	-1.49366	-0.740478	5.28149e-05	-1.49349	-0.741416
18939104	chr11:18939104:G:A	2.07437e-05	-1.91869e-10	-1.36405	0.000125254	-1.91869e-10	-1.36425	0.000126141	-1.91869e-10	-1.36429
18939232	chr11:18939232:A:G	7.88223e-06	-0.977644	-1.35404	4.53241e-05	-1.0275	-1.35326	4.56375e-05	-1.02784	-1.35312
18939375	chr11:18939375:G:A	7.09478e-05	-1.91869e-10	-0.134346	0.000484488	-1.91869e-10	-0.0114977	0.000484987	-1.91869e-10	-0.0175716
18939506	chr11:18939506:T:C	9.74245e-05	-1.91869e-10	0.182788	0.000598882	-1.91869e-10	0.200474	0.000601963	-1.91869e-10	0.198501
18939526	chr11:18939526:T:G	2.25851e-05	-1.91869e-10	-1.279	0.000135163	-1.91869e-10	-1.28811	0.000136138	-1.91869e-10	-1.28802
18939562	chr11:18939562:A:T	2.0856e-05	-1.91869e-10	-1.35865	0.000126339	-1.91869e-10	-1.35562	0.000127278	-1.91869e-10	-1.35532
18939568	chr11:18939568:G:T	2.16067e-05	-1.91869e-10	-1.32329	0.000131512	-1.91869e-10	-1.31549	0.000132543	-1.91869e-10	-1.31479
18939870	chr11:18939870:C:A	2.08046e-05	-1.91869e-10	-1.36112	0.000125284	-1.91869e-10	-1.36401	0.000126185	-1.91869e-10	-1.36395
18940125	chr11:18940125:G:A	6.06044e-06	-1.3924	-1.2021	3.8779e-05	-1.36212	-1.17459	3.91626e-05	-1.36078	-1.1732
18940132	chr11:18940132:T:C	5.09838e-06	-1.41863	-1.34874	3.18458e-05	-1.38704	-1.34664	3.21243e-05	-1.38576	-1.34632
18940196	chr11:18940196:A:G	2.07883e-05	-1.91869e-10	-1.3619	0.000125836	-1.91869e-10	-1.35961	0.000126722	-1.91869e-10	-1.3597
18940803	chr11:18940803:G:A	1.73912e-05	-1.54033	-6.68817e-10	0.000106492	-1.52652	-6.68817e-10	0.000107242	-1.52661	-6.68817e-10
18940978	chr11:18940978:C:T	5.26889e-06	-1.37599	-1.35848	3.3083e-05	-1.34139	-1.35418	3.33764e-05	-1.33999	-1.35385
18941562	chr11:18941562:T:C	9.56082e-06	-0.867931	-1.27069	6.40851e-05	-0.770595	-1.26378	6.45738e-05	-0.770661	-1.26322
18941680	chr11:18941680:T:C	2.19404e-05	-1.91869e-10	-1.30796	0.000133555	-1.91869e-10	-1.30008	0.000134608	-1.91869e-10	-1.29933
18941962	chr11:18941962:T:C	2.54139e-05	-1.91869e-10	-1.16099	0.000158919	-1.91869e-10	-1.1262	0.000160033	-1.91869e-10	-1.12631
18944172	chr11:18944172:C:T	2.07406e-05	-1.91869e-10	-1.3642	0.000125292	-1.91869e-10	-1.36394	0.000126184	-1.91869e-10	-1.36395
18944173	chr11:18944173:C:A	1.24332e-05	-1.21348	-0.662439	7.68644e-05	-1.2076	-0.644949	7.74772e-05	-1.20646	-0.645254
18944429	chr11:18944429:G:A	4.15961e-05	-1.91869e-10	-0.668284	0.000249033	-1.91869e-10	-0.677007	0.000250872	-1.91869e-10	-0.676753
18944599	chr11:18944599:T:C	3.88284e-05	-1.91869e-10	-0.737139	0.000250007	-1.91869e-10	-0.673102	0.000252093	-1.91869e-10	-0.671895
18944619	chr11:18944619:T:C	4.00483e-05	-1.91869e-10	-0.706203	0.000258272	-1.91869e-10	-0.640576	0.000260438	-1.91869e-10	-0.639327
18944620	chr11:18944620:G:A	3.51569e-05	-1.91869e-10	-0.836469	0.000225182	-1.91869e-10	-0.777681	0.000227041	-1.91869e-10	-0.776563
18944624	chr11:18944624:C:T	3.91177e-05	-1.91869e-10	-0.729715	0.000251868	-1.91869e-10	-0.665684	0.000253972	-1.91869e-10	-0.664469
18944625	chr11:18944625:A:G	3.91774e-05	-1.91869e-10	-0.728191	0.00025232	-1.91869e-10	-0.66389	0.000254428	-1.91869e-10	-0.662675
18944632	chr11:18944632:C:G	3.87487e-05	-1.91869e-10	-0.739192	0.000249375	-1.91869e-10	-0.675632	0.000251456	-1.91869e-10	-0.674425
18944639	chr11:18944639:A:T	3.95824e-05	-1.91869e-10	-0.717904	0.000255003	-1.91869e-10	-0.653313	0.000257137	-1.91869e-10	-0.652084
18944679	chr11:18944679:C:T	4.70212e-05	-1.91869e-10	-0.54569	0.000305381	-1.91869e-10	-0.47303	0.000307983	-1.91869e-10	-0.471651
18945041	chr11:18945041:C:T	2.67206e-05	-1.91869e-10	-1.11085	0.000164834	-1.91869e-10	-1.08965	0.000166264	-1.91869e-10	-1.08812
18945045	chr11:18945045:T:A	6.75864e-06	-1.49505	-0.990417	4.59208e-05	-1.4707	-0.896971	4.6175e-05	-1.47139	-0.897863
18945050	chr11:18945050:T:C	2.83519e-05	-1.91869e-10	-1.0516	0.000178629	-1.91869e-10	-1.00928	0.000180099	-1.91869e-10	-1.00819
18945122	chr11:18945122:C:T	2.11069e-05	-1.91869e-10	-1.34669	0.000128156	-1.91869e-10	-1.34134	0.000129047	-1.91869e-10	-1.34152
18945210	chr11:18945210:C:T	2.37716e-05	-1.91869e-10	-1.2278	0.000144207	-1.91869e-10	-1.22334	0.000145229	-1.91869e-10	-1.22338
18945364	chr11:18945364:A:G	2.46512e-05	-1.91869e-10	-1.19146	0.000154431	-1.91869e-10	-1.15484	0.000155669	-1.91869e-10	-1.15396
18945427	chr11:18945427:C:T	2.45874e-05	-1.91869e-10	-1.19406	0.000149677	-1.91869e-10	-1.18611	0.000150892	-1.91869e-10	-1.18513
18945566	chr11:18945566:G:A	4.47661e-06	-1.5569	-1.34052	2.68162e-05	-1.55472	-1.35086	2.69952e-05	-1.55479	-1.35125
18946024	chr11:18946024:A:G	1.84237e-05	-1.48265	-6.68817e-10	0.000114339	-1.45542	-6.68817e-10	0.000115154	-1.45542	-6.68817e-10
18946179	chr11:18946179:A:G	2.7995e-05	-1.91869e-10	-1.06426	0.000176235	-1.91869e-10	-1.02277	0.00017768	-1.91869e-10	-1.02171
18946271	chr11:18946271:T:G	2.68116e-05	-1.91869e-10	-1.10746	0.000165418	-1.91869e-10	-1.08611	0.000166855	-1.91869e-10	-1.08457
18946306	chr11:18946306:T:C	2.09166e-05	-1.91869e-10	-1.35575	0.000127363	-1.91869e-10	-1.34755	0.000128277	-1.91869e-10	-1.3475
18946374	chr11:18946374:G:C	4.43511e-06	-1.54823	-1.3585	2.72497e-05	-1.53201	-1.35754	2.74386e-05	-1.53228	-1.35746
18947039	chr11:18947039:A:G	2.08073e-05	-1.91869e-10	-1.36098	0.000126375	-1.91869e-10	-1.35534	0.00012728	-1.91869e-10	-1.35531
18947336	chr11:18947336:A:T	2.13081e-05	-1.91869e-10	-1.3372	0.000129138	-1.91869e-10	-1.33371	0.000130039	-1.91869e-10	-1.33386
18947347	chr11:18947347:C:G	5.99033e-05	-0.303557	-6.68817e-10	0.000451336	-0.0823788	-6.68817e-10	0.000455237	-0.0808766	-6.68817e-10
18947359	chr11:18947359:C:T	2.77253e-05	-1.91869e-10	-1.07394	0.000174419	-1.91869e-10	-1.03313	0.000175847	-1.91869e-10	-1.03208
18947634	chr11:18947634:A:C	2.83492e-05	-1.91869e-10	-1.05169	0.000178614	-1.91869e-10	-1.00936	0.000180083	-1.91869e-10	-1.00828
18947771	chr11:18947771:T:C	2.90929e-05	-1.91869e-10	-1.0258	0.00018359	-1.91869e-10	-0.981884	0.000185108	-1.91869e-10	-0.980753
18948018	chr11:18948018:T:C	4.43415e-06	-1.55665	-1.35031	2.66645e-05	-1.55368	-1.35758	2.68452e-05	-1.55375	-1.35785
18948067	chr11:18948067:A:G	2.10863e-05	-1.91869e-10	-1.34767	0.00012767	-1.91869e-10	-1.34514	0.000128603	-1.91869e-10	-1.34496
18948145	chr11:18948145:T:C	2.08166e-05	-1.91869e-10	-1.36054	0.000126465	-1.91869e-10	-1.35463	0.000127371	-1.91869e-10	-1.35459
18948501	chr11:18948501:G:A	2.7652e-05	-1.91869e-10	-1.07659	0.000173961	-1.91869e-10	-1.03576	0.000175384	-1.91869e-10	-1.03471
18948711	chr11:18948711:G:A	2.47672e-05	-1.91869e-10	-1.18677	0.000150736	-1.91869e-10	-1.17906	0.000151963	-1.91869e-10	-1.17805
18948986	chr11:18948986:G:T	2.08369e-05	-1.91869e-10	-1.35956	0.000126657	-1.91869e-10	-1.35311	0.000127565	-1.91869e-10	-1.35307
18949106	chr11:18949106:A:T	4.44253e-06	-1.55678	-1.34828	2.70863e-05	-1.5542	-1.34136	2.72906e-05	-1.55427	-1.34088
18949242	chr11:18949242:C:T	2.22247e-05	-1.91869e-10	-1.29509	0.000133573	-1.91869e-10	-1.29994	0.000134542	-1.91869e-10	-1.29982
18949296	chr11:18949296:G:C	2.26098e-05	-1.91869e-10	-1.27791	0.00013704	-1.91869e-10	-1.27432	0.000138013	-1.91869e-10	-1.27435
18949313	chr11:18949313:A:G	2.76634e-05	-1.91869e-10	-1.07618	0.000173985	-1.91869e-10	-1.03562	0.000175409	-1.91869e-10	-1.03457
18949392	chr11:18949392:T:A	2.10683e-05	-1.91869e-10	-1.34852	0.000127887	-1.91869e-10	-1.34344	0.000128777	-1.91869e-10	-1.34361
18949439	chr11:18949439:T:C	2.75002e-05	-1.91869e-10	-1.0821	0.000172934	-1.91869e-10	-1.04168	0.000174347	-1.91869e-10	-1.04064
18949921	chr11:18949921:A:G	1.74706e-05	-1.53577	-6.68817e-10	0.000104276	-1.54755	-6.68817e-10	0.000105013	-1.54761	-6.68817e-10
18950035	chr11:18950035:A:G	2.76676e-05	-1.91869e-10	-1.07603	0.00017406	-1.91869e-10	-1.03519	0.000175484	-1.91869e-10	-1.03415
18950119	chr11:18950119:C:T	2.11039e-05	-1.91869e-10	-1.34683	0.000128103	-1.91869e-10	-1.34176	0.000128983	-1.91869e-10	-1.34201
18950287	chr11:18950287:A:G	9.7654e-05	-1.91869e-10	0.185141	0.000620919	-1.91869e-10	0.23661	0.000624683	-1.91869e-10	0.23555
18950453	chr11:18950453:A:G	2.60871e-05	-1.91869e-10	-1.13485	0.000160015	-1.91869e-10	-1.11932	0.000161295	-1.91869e-10	-1.11846
18950550	chr11:18950550:C:T	2.41597e-05	-1.91869e-10	-1.2116	0.000146949	-1.91869e-10	-1.20451	0.000148135	-1.91869e-10	-1.20357
18950680	chr11:18950680:G:A	2.7566e-05	-1.91869e-10	-1.07971	0.000173379	-1.91869e-10	-1.03911	0.000174796	-1.91869e-10	-1.03807
18950813	chr11:18950813:G:C	2.75002e-05	-1.91869e-10	-1.0821	0.000172934	-1.91869e-10	-1.04168	0.000174347	-1.91869e-10	-1.04064
18950865	chr11:18950865:C:G	2.43568e-05	-1.91869e-10	-1.20348	0.000149234	-1.91869e-10	-1.18907	0.000150548	-1.91869e-10	-1.18741
18950882	chr11:18950882:T:C	1.71066e-05	-1.55682	-6.68817e-10	0.000103331	-1.55665	-6.68817e-10	0.00010407	-1.55663	-6.68817e-10
18950984	chr11:18950984:T:C	2.40278e-05	-1.91869e-10	-1.21708	0.000146133	-1.91869e-10	-1.21007	0.00014731	-1.91869e-10	-1.20916
18951060	chr11:18951060:C:T	2.08942e-05	-1.91869e-10	-1.35682	0.00012607	-1.91869e-10	-1.35775	0.000126954	-1.91869e-10	-1.35787
18951450	chr11:18951450:C:T	2.75002e-05	-1.91869e-10	-1.0821	0.000172934	-1.91869e-10	-1.04168	0.000174347	-1.91869e-10	-1.04064
18951536	chr11:18951536:C:A	4.38199e-06	-1.55626	-1.36253	2.66756e-05	-1.55244	-1.3584	2.68702e-05	-1.55253	-1.35814
18951604	chr11:18951604:T:C	7.62914e-05	-1.91869e-10	-0.0617288	0.000522267	-1.91869e-10	0.0635884	0.000523866	-1.91869e-10	0.0595418
18952623	chr11:18952623:A:G	2.60899e-05	-1.91869e-10	-1.13474	0.000163499	-1.91869e-10	-1.09778	0.000164818	-1.91869e-10	-1.09685
18952676	chr11:18952676:G:A	2.24898e-05	-1.28323	-6.68817e-10	0.000159597	-1.12194	-6.68817e-10	0.000160557	-1.12304	-6.68817e-10
18952732	chr11:18952732:T:C	4.67733e-05	-1.91869e-10	-0.550977	0.000287575	-1.91869e-10	-0.533106	0.000289521	-1.91869e-10	-0.533465
18952747	chr11:18952747:T:C	2.55258e-05	-1.91869e-10	-1.1566	0.000159686	-1.91869e-10	-1.12138	0.000160968	-1.91869e-10	-1.12049
18953156	chr11:18953156:A:G	2.57145e-05	-1.91869e-10	-1.14923	0.000160961	-1.91869e-10	-1.11343	0.000162256	-1.91869e-10	-1.11252
18953360	chr11:18953360:C:T	2.56308e-05	-1.91869e-10	-1.1525	0.000160391	-1.91869e-10	-1.11697	0.00016168	-1.91869e-10	-1.11607
18953579	chr11:18953579:A:G	2.59595e-05	-1.91869e-10	-1.13975	0.000162618	-1.91869e-10	-1.10319	0.000163929	-1.91869e-10	-1.10226
18953651	chr11:18953651:A:G	2.60677e-05	-1.91869e-10	-1.13559	0.00016335	-1.91869e-10	-1.0987	0.000164668	-1.91869e-10	-1.09776
18953745	chr11:18953745:A:G	2.60367e-05	-1.91869e-10	-1.13678	0.000163127	-1.91869e-10	-1.10006	0.000164443	-1.91869e-10	-1.09913
18953763	chr11:18953763:C:T	2.08245e-05	-1.91869e-10	-1.36016	0.000125459	-1.91869e-10	-1.36261	0.000126363	-1.91869e-10	-1.36254
18953922	chr11:18953922:C:G	6.71098e-06	-1.55682	-0.935723	4.21207e-05	-1.5556	-0.898449	4.2434e-05	-1.55567	-0.89807
18954137	chr11:18954137:C:T	3.69404e-05	-1.91869e-10	-0.786983	0.000229957	-1.91869e-10	-0.756698	0.0002315	-1.91869e-10	-0.757114
18954516	chr11:18954516:C:T	4.38556e-06	-1.55376	-1.36422	2.68022e-05	-1.54179	-1.36432	2.69874e-05	-1.542	-1.36432
18954667	chr11:18954667:TGGA:T	2.54292e-05	-1.91869e-10	-1.16039	0.000159035	-1.91869e-10	-1.12547	0.000160311	-1.91869e-10	-1.12458
18954818	chr11:18954818:G:A	4.40235e-06	-1.54985	-1.3643	2.70089e-05	-1.53407	-1.36435	2.71943e-05	-1.53433	-1.36435
18955053	chr11:18955053:G:A	2.47486e-05	-1.18752	-6.68817e-10	0.000180246	-1.00027	-6.68817e-10	0.0001813	-1.00154	-6.68817e-10
18955074	chr11:18955074:T:C	4.38123e-06	-1.55576	-1.3632	2.67086e-05	-1.54683	-1.36278	2.68954e-05	-1.547	-1.36274
18955127	chr11:18955127:C:T	9.31744e-06	-0.801897	-1.3625	5.13954e-05	-0.897501	-1.35754	5.16884e-05	-0.898733	-1.35773
18955163	chr11:18955163:C:G	2.12147e-05	-1.91869e-10	-1.3416	0.000128787	-1.91869e-10	-1.33643	0.000129687	-1.91869e-10	-1.33657
18955273	chr11:18955273:A:G	2.0959e-05	-1.91869e-10	-1.35372	0.000127602	-1.91869e-10	-1.34568	0.000128523	-1.91869e-10	-1.34558
18955285	chr11:18955285:A:G	1.9174e-05	-1.44273	-6.68817e-10	0.000111054	-1.48457	-6.68817e-10	0.000111827	-1.48474	-6.68817e-10
18955423	chr11:18955423:T:C	1.9296e-05	-1.43639	-6.68817e-10	0.000120857	-1.39999	-6.68817e-10	0.000121718	-1.39998	-6.68817e-10
18955688	chr11:18955688:C:T	5.10309e-06	-1.55676	-1.20968	3.14884e-05	-1.55564	-1.18933	3.17197e-05	-1.55571	-1.18905
18955731	chr11:18955731:G:A	2.56763e-05	-1.91869e-10	-1.15072	0.000160703	-1.91869e-10	-1.11503	0.000161995	-1.91869e-10	-1.11413
18955871	chr11:18955871:A:G	4.3783e-06	-1.55533	-1.3643	2.66139e-05	-1.55047	-1.36268	2.68044e-05	-1.55058	-1.36254
18955957	chr11:18955957:G:A	2.07388e-05	-1.91869e-10	-1.36429	0.00012529	-1.91869e-10	-1.36396	0.000126179	-1.91869e-10	-1.36399
18956069	chr11:18956069:T:C	4.98334e-06	-1.55687	-1.23332	3.07747e-05	-1.55353	-1.21437	3.09988e-05	-1.55364	-1.2141
18956113	chr11:18956113:T:C	4.40562e-06	-1.54906	-1.36434	2.70465e-05	-1.53275	-1.36428	2.72323e-05	-1.53302	-1.36427
18956196	chr11:18956196:A:C	3.19421e-05	-1.91869e-10	-0.932365	0.000195506	-1.91869e-10	-0.918998	0.000196827	-1.91869e-10	-0.919367
18956220	chr11:18956220:G:A	2.41765e-05	-1.91869e-10	-1.21091	0.000147467	-1.91869e-10	-1.20099	0.000148499	-1.91869e-10	-1.20111
18956308	chr11:18956308:C:T	2.58945e-05	-1.91869e-10	-1.14226	0.000162179	-1.91869e-10	-1.10589	0.000163486	-1.91869e-10	-1.10497
18956420	chr11:18956420:G:GT	2.61459e-05	-1.91869e-10	-1.1326	0.000163864	-1.91869e-10	-1.09555	0.000165187	-1.91869e-10	-1.09462
18956421	chr11:18956421:G:T	2.61459e-05	-1.91869e-10	-1.1326	0.000163864	-1.91869e-10	-1.09555	0.000165187	-1.91869e-10	-1.09462
18956433	chr11:18956433:A:C	4.99584e-06	-1.55692	-1.23077	3.08148e-05	-1.55496	-1.21163	3.10401e-05	-1.55504	-1.21137
18956549	chr11:18956549:C:T	4.41673e-06	-1.54673	-1.36416	2.71604e-05	-1.52886	-1.36397	2.73466e-05	-1.52915	-1.36395
18956755	chr11:18956755:G:C	4.40634e-06	-1.55014	-1.3631	2.70354e-05	-1.53478	-1.36267	2.72223e-05	-1.53503	-1.36263
18956793	chr11:18956793:A:T	2.19025e-05	-1.91869e-10	-1.30969	0.000132041	-1.91869e-10	-1.31148	0.000133017	-1.91869e-10	-1.31121
18956809	chr11:18956809:A:G	2.44954e-05	-1.19781	-6.68817e-10	0.000179626	-1.00372	-6.68817e-10	0.000180667	-1.00504	-6.68817e-10
18956908	chr11:18956908:T:C	3.19044e-05	-1.91869e-10	-0.933545	0.000203733	-1.91869e-10	-0.877781	0.000205174	-1.91869e-10	-0.877836
18956909	chr11:18956909:G:A	4.41379e-06	-1.55214	-1.35941	2.70415e-05	-1.53863	-1.35859	2.72299e-05	-1.53886	-1.35851
18956954	chr11:18956954:C:A	7.73001e-06	-1.48287	-0.868312	5.25716e-05	-1.43708	-0.795338	5.29371e-05	-1.4378	-0.794786
18957120	chr11:18957120:G:A	2.13767e-05	-1.91869e-10	-1.33399	0.000129983	-1.91869e-10	-1.32718	0.000130856	-1.91869e-10	-1.3276
18957278	chr11:18957278:A:G	2.08985e-05	-1.91869e-10	-1.35661	0.000126041	-1.91869e-10	-1.35798	0.000126926	-1.91869e-10	-1.35809
18957454	chr11:18957454:C:G	4.43427e-06	-1.54658	-1.36035	2.72766e-05	-1.52893	-1.35963	2.74641e-05	-1.52922	-1.35959
18957848	chr11:18957848:G:A	4.09236e-05	-1.91869e-10	-0.684582	0.000268267	-1.91869e-10	-0.602606	0.000269078	-1.91869e-10	-0.606692
18957993	chr11:18957993:C:T	4.44155e-06	-1.54495	-1.36033	2.73477e-05	-1.52634	-1.35961	2.75353e-05	-1.52664	-1.35958
18958164	chr11:18958164:G:A	2.86222e-05	-1.91869e-10	-1.04211	0.000174783	-1.91869e-10	-1.03104	0.0001762	-1.91869e-10	-1.03007
18958246	chr11:18958246:G:T	2.90204e-05	-1.91869e-10	-1.02829	0.000177224	-1.91869e-10	-1.01718	0.000178663	-1.91869e-10	-1.01619
18958354	chr11:18958354:A:G	2.68097e-05	-1.91869e-10	-1.10753	0.000162041	-1.91869e-10	-1.10674	0.000163217	-1.91869e-10	-1.10661
18958357	chr11:18958357:T:C	4.39938e-06	-1.55218	-1.36265	2.69375e-05	-1.53893	-1.36214	2.71239e-05	-1.53916	-1.36212
18958486	chr11:18958486:T:G	4.45965e-06	-1.54504	-1.35618	2.74657e-05	-1.52649	-1.35516	2.76545e-05	-1.52679	-1.35511
18958513	chr11:18958513:CA:C	4.41432e-06	-1.54718	-1.36426	2.71252e-05	-1.52999	-1.36414	2.7311e-05	-1.53027	-1.36413
18958568	chr11:18958568:G:C	4.43636e-06	-1.54366	-1.36279	2.73287e-05	-1.52433	-1.36233	2.75156e-05	-1.52464	-1.3623
18958571	chr11:18958571:T:A	4.43728e-06	-1.54306	-1.36319	2.73431e-05	-1.52335	-1.36278	2.75299e-05	-1.52366	-1.36276
18958583	chr11:18958583:C:A	2.1318e-05	-1.91869e-10	-1.33674	0.000129008	-1.91869e-10	-1.33472	0.000129925	-1.91869e-10	-1.33474
18958696	chr11:18958696:G:A	2.11043e-05	-1.91869e-10	-1.34681	0.000127174	-1.91869e-10	-1.34904	0.000128061	-1.91869e-10	-1.34919
18958769	chr11:18958769:T:A	4.45638e-06	-1.54137	-1.36058	2.74941e-05	-1.52075	-1.35987	2.7682e-05	-1.52108	-1.35983
18958828	chr11:18958828:A:G	4.4478e-06	-1.54191	-1.36196	2.74298e-05	-1.52158	-1.36138	2.76172e-05	-1.5219	-1.36135
18958949	chr11:18958949:G:A	4.45321e-06	-1.53941	-1.36325	2.74933e-05	-1.51782	-1.36283	2.76804e-05	-1.51816	-1.36281
18958988	chr11:18958988:C:T	4.69863e-05	-1.91869e-10	-0.546434	0.000305981	-1.91869e-10	-0.471068	0.000308458	-1.91869e-10	-0.470109
18959190	chr11:18959190:AT:A	2.12839e-05	-1.91869e-10	-1.33834	0.000129307	-1.91869e-10	-1.3324	0.000130189	-1.91869e-10	-1.33271
18959358	chr11:18959358:G:A	4.29087e-05	-1.91869e-10	-0.637216	0.000277878	-1.91869e-10	-0.567407	0.000280131	-1.91869e-10	-0.566437
18959502	chr11:18959502:A:C	4.25476e-05	-1.91869e-10	-0.645665	0.000275431	-1.91869e-10	-0.576254	0.000277662	-1.91869e-10	-0.575289
18959621	chr11:18959621:C:A	2.12335e-05	-1.91869e-10	-1.34071	0.000129198	-1.91869e-10	-1.33324	0.000130081	-1.91869e-10	-1.33354
18959732	chr11:18959732:A:G	4.68705e-05	-1.91869e-10	-0.548901	0.000288185	-1.91869e-10	-0.530986	0.000290135	-1.91869e-10	-0.531346
18959766	chr11:18959766:T:A	4.24017e-05	-1.91869e-10	-0.649102	0.000274441	-1.91869e-10	-0.579853	0.000276664	-1.91869e-10	-0.57889
18959822	chr11:18959822:C:G	4.2976e-05	-1.91869e-10	-0.635648	0.000278326	-1.91869e-10	-0.565799	0.000280582	-1.91869e-10	-0.564826
18959910	chr11:18959910:T:C	4.28317e-05	-1.91869e-10	-0.639011	0.000277357	-1.91869e-10	-0.569286	0.000279605	-1.91869e-10	-0.568317
18960101	chr11:18960101:C:T	4.50063e-05	-1.91869e-10	-0.589488	0.000292105	-1.91869e-10	-0.517476	0.000294482	-1.91869e-10	-0.516476
18960261	chr11:18960261:T:C	4.48664e-05	-1.91869e-10	-0.5926	0.000291188	-1.91869e-10	-0.520621	0.000293557	-1.91869e-10	-0.519623
18960398	chr11:18960398:C:G	5.21164e-06	-1.49667	-1.24873	3.2614e-05	-1.45896	-1.25089	3.2839e-05	-1.45921	-1.25086
18960477	chr11:18960477:T:G	8.99811e-06	-1.55233	-0.646946	5.2913e-05	-1.54116	-0.68478	5.32523e-05	-1.54111	-0.685545
18960554	chr11:18960554:A:G	2.82168e-05	-1.91869e-10	-1.05637	0.000172254	-1.91869e-10	-1.04562	0.000173648	-1.91869e-10	-1.04466
18960642	chr11:18960642:T:C	2.82112e-05	-1.91869e-10	-1.05657	0.000174538	-1.91869e-10	-1.03245	0.000176067	-1.91869e-10	-1.03083
18960746	chr11:18960746:G:C	4.25265e-05	-1.91869e-10	-0.646162	0.00027525	-1.91869e-10	-0.576912	0.000277479	-1.91869e-10	-0.575947
18961087	chr11:18961087:C:T	1.36335e-05	-1.47405	-0.309714	9.79696e-05	-1.42794	-0.181998	9.8685e-05	-1.42872	-0.181044
18961209	chr11:18961209:C:T	4.24722e-05	-1.91869e-10	-0.64744	0.000274919	-1.91869e-10	-0.578113	0.000277146	-1.91869e-10	-0.577149
18961255	chr11:18961255:T:C	4.25476e-05	-1.91869e-10	-0.645665	0.000275431	-1.91869e-10	-0.576254	0.000277662	-1.91869e-10	-0.575289
18961273	chr11:18961273:T:G	4.37134e-06	-1.55694	-1.36428	2.64822e-05	-1.55554	-1.36258	2.66734e-05	-1.55559	-1.36243
18961278	chr11:18961278:G:C	2.5691e-05	-1.91869e-10	-1.15015	0.000160035	-1.91869e-10	-1.1192	0.000161197	-1.91869e-10	-1.11907
18961608	chr11:18961608:A:G	1.71619e-05	-1.5536	-6.68817e-10	0.000103717	-1.55292	-6.68817e-10	0.000104459	-1.5529	-6.68817e-10
18961795	chr11:18961795:C:T	4.42004e-06	-1.55694	-1.3532	2.6892e-05	-1.5555	-1.34726	2.70935e-05	-1.55555	-1.34685
18962024	chr11:18962024:C:T	4.37172e-06	-1.55692	-1.36422	2.65083e-05	-1.55491	-1.36222	2.66998e-05	-1.55498	-1.36206
18962026	chr11:18962026:G:A	5.27568e-05	-1.91869e-10	-0.430596	0.000346502	-1.91869e-10	-0.346702	0.000349305	-1.91869e-10	-0.345747
18962326	chr11:18962326:C:T	4.78123e-05	-0.529008	-6.68817e-10	0.000325576	-0.408996	-6.68817e-10	0.000327578	-0.409969	-6.68817e-10
18962589	chr11:18962589:C:T	2.24828e-05	-1.91869e-10	-1.28354	0.000136956	-1.91869e-10	-1.27493	0.000137931	-1.91869e-10	-1.27494
18962673	chr11:18962673:C:A	2.1219e-05	-1.91869e-10	-1.34139	0.000128871	-1.91869e-10	-1.33577	0.000129752	-1.91869e-10	-1.33607
18962714	chr11:18962714:G:A	5.25984e-05	-1.91869e-10	-0.433603	0.000345573	-1.91869e-10	-0.349387	0.000348366	-1.91869e-10	-0.348441
18962744	chr11:18962744:G:A	0.00011512	-1.91869e-10	0.349684	0.000733771	-1.91869e-10	0.403607	0.00073817	-1.91869e-10	0.40248
18962778	chr11:18962778:G:T	5.15287e-05	-1.91869e-10	-0.454151	0.000338229	-1.91869e-10	-0.370868	0.00034096	-1.91869e-10	-0.369929
18962848	chr11:18962848:T:C	5.35552e-05	-1.91869e-10	-0.415577	0.000352137	-1.91869e-10	-0.330569	0.000354987	-1.91869e-10	-0.329613
18963221	chr11:18963221:C:T	2.5835e-05	-1.91869e-10	-1.14456	0.000157489	-1.91869e-10	-1.13523	0.000158736	-1.91869e-10	-1.13445
18963254	chr11:18963254:G:A	4.4019e-06	-1.55679	-1.35746	2.67767e-05	-1.55438	-1.35268	2.6975e-05	-1.55445	-1.35234
18963426	chr11:18963426:A:G	2.82555e-05	-1.91869e-10	-1.055	0.000172494	-1.91869e-10	-1.04423	0.00017389	-1.91869e-10	-1.04327
18963475	chr11:18963475:G:A	2.07393e-05	-1.91869e-10	-1.36426	0.000125285	-1.91869e-10	-1.364	0.000126181	-1.91869e-10	-1.36398
18963558	chr11:18963558:G:T	5.27722e-05	-1.91869e-10	-0.430304	0.000346742	-1.91869e-10	-0.34601	0.000349737	-1.91869e-10	-0.344511
18963632	chr11:18963632:A:T	2.12343e-05	-1.91869e-10	-1.34067	0.000129204	-1.91869e-10	-1.33319	0.000130087	-1.91869e-10	-1.33349
18963853	chr11:18963853:T:C	6.8504e-05	-1.91869e-10	-0.169397	0.000457799	-1.91869e-10	-0.0681595	0.000461777	-1.91869e-10	-0.0666127
18964096	chr11:18964096:A:G	4.7253e-06	-1.48141	-1.36195	2.97321e-05	-1.44214	-1.36022	2.99399e-05	-1.44243	-1.36007
18964107	chr11:18964107:C:T	2.89903e-05	-1.91869e-10	-1.02933	0.000177081	-1.91869e-10	-1.01798	0.000178519	-1.91869e-10	-1.017
18964463	chr11:18964463:G:A	3.40159e-05	-1.91869e-10	-0.869462	0.000208232	-1.91869e-10	-0.855939	0.000209641	-1.91869e-10	-0.8563
18964939	chr11:18964939:G:T	2.28033e-05	-1.91869e-10	-1.26938	0.0001387	-1.91869e-10	-1.26228	0.000139648	-1.91869e-10	-1.26257
18965335	chr11:18965335:G:A	6.68122e-06	-1.51368	-0.983314	4.30392e-05	-1.49194	-0.940543	4.33023e-05	-1.49238	-0.941112
18965703	chr11:18965703:T:C	3.70204e-05	0.442538	-1.22736	0.000185685	0.278743	-1.24928	0.000186738	0.276798	-1.24879
18965946	chr11:18965946:G:A	5.00055e-06	-1.48835	-1.29839	3.12972e-05	-1.45675	-1.29431	3.14975e-05	-1.45726	-1.29453
18966261	chr11:18966261:T:C	3.5451e-05	-1.91869e-10	-0.828137	0.000217104	-1.91869e-10	-0.814212	0.000218642	-1.91869e-10	-0.81426
18966702	chr11:18966702:C:T	2.29767e-05	-1.91869e-10	-1.26181	0.000140105	-1.91869e-10	-1.2522	0.000141102	-1.91869e-10	-1.25221
18966798	chr11:18966798:C:T	3.0711e-05	-1.91869e-10	-0.971669	0.000187757	-1.91869e-10	-0.95944	0.000189299	-1.91869e-10	-0.958368
18967025	chr11:18967025:C:T	6.46032e-06	-1.52753	-1.00308	4.14219e-05	-1.50933	-0.961453	4.16785e-05	-1.5097	-0.962006
18967050	chr11:18967050:C:T	5.71335e-05	-1.91869e-10	-0.350898	0.000376813	-1.91869e-10	-0.26284	0.000380097	-1.91869e-10	-0.261268
18967248	chr11:18967248:A:G	3.43609e-05	-1.91869e-10	-0.85937	0.000220241	-1.91869e-10	-0.799868	0.00022182	-1.91869e-10	-0.799827
18967577	chr11:18967577:T:C	4.39575e-06	-1.55163	-1.36402	2.64369e-05	-1.55573	-1.3641	2.66282e-05	-1.55568	-1.36404
18967612	chr11:18967612:T:A	3.02268e-05	-1.91869e-10	-0.98756	0.000184737	-1.91869e-10	-0.97566	0.00018625	-1.91869e-10	-0.974604
18967697	chr11:18967697:G:A	6.5129e-06	-1.52075	-1.00175	4.18347e-05	-1.50088	-0.959988	4.20924e-05	-1.50128	-0.960543
18967849	chr11:18967849:G:T	2.91187e-05	-1.91869e-10	-1.02491	0.000185353	-1.91869e-10	-0.972328	0.000186655	-1.91869e-10	-0.972431
18968814	chr11:18968814:T:A	3.48783e-05	-1.91869e-10	-0.844424	0.00022558	-1.91869e-10	-0.775914	0.000226405	-1.91869e-10	-0.779368
18968844	chr11:18968844:C:A	2.13003e-05	-1.91869e-10	-1.33757	0.00012829	-1.91869e-10	-1.3403	0.000129179	-1.91869e-10	-1.34049
18968848	chr11:18968848:T:C	2.76567e-05	-1.91869e-10	-1.07642	0.000175344	-1.91869e-10	-1.02784	0.000176578	-1.91869e-10	-1.02793
18968913	chr11:18968913:G:A	6.40897e-06	-1.5297	-1.00889	4.10579e-05	-1.51203	-0.967581	4.13128e-05	-1.51239	-0.968129
18969323	chr11:18969323:A:T	2.12792e-05	-1.91869e-10	-1.33856	0.000128133	-1.91869e-10	-1.34152	0.000129056	-1.91869e-10	-1.34145
18969379	chr11:18969379:G:A	1.89102e-05	-1.45659	-6.68817e-10	0.000109847	-1.4955	-6.68817e-10	0.000110614	-1.49564	-6.68817e-10
18969490	chr11:18969490:G:A	5.35287e-05	-1.91869e-10	-0.416071	0.000352103	-1.91869e-10	-0.330667	0.00035515	-1.91869e-10	-0.329153
18969732	chr11:18969732:A:G	3.02268e-05	-1.91869e-10	-0.98756	0.000184737	-1.91869e-10	-0.97566	0.00018625	-1.91869e-10	-0.974604
18970335	chr11:18970335:C:T	3.30607e-05	-0.897943	-6.68817e-10	0.000202614	-0.883286	-6.68817e-10	0.00020378	-0.884654	-6.68817e-10
18970472	chr11:18970472:C:G	2.39022e-05	-1.91869e-10	-1.22232	0.000145941	-1.91869e-10	-1.21139	0.000146888	-1.91869e-10	-1.21203
18970562	chr11:18970562:C:T	3.23323e-05	-1.91869e-10	-0.920222	0.000197931	-1.91869e-10	-0.90667	0.000199268	-1.91869e-10	-0.907043
18970706	chr11:18970706:G:C	5.32764e-05	-1.91869e-10	-0.420796	0.000350169	-1.91869e-10	-0.336176	0.000353202	-1.91869e-10	-0.334654
18970860	chr11:18970860:C:T	3.57792e-05	0.443317	-1.26224	0.000180015	0.27949	-1.28104	0.000181022	0.277544	-1.28062
18971185	chr11:18971185:T:A	8.73976e-06	-1.41815	-0.810255	6.06071e-05	-1.35638	-0.733802	6.10178e-05	-1.35732	-0.733206
18971431	chr11:18971431:T:G	6.35038e-06	-1.50377	-1.04401	4.07504e-05	-1.48176	-1.00537	4.10012e-05	-1.48223	-1.00586
18971634	chr11:18971634:A:T	2.18744e-05	-1.91869e-10	-1.31097	0.000132938	-1.91869e-10	-1.30471	0.000133862	-1.91869e-10	-1.30489
18971772	chr11:18971772:T:A	3.34093e-05	-0.887455	-6.68817e-10	0.000197561	-0.908542	-6.68817e-10	0.000198944	-0.908672	-6.68817e-10
18971918	chr11:18971918:G:A	4.42868e-06	-1.55113	-1.35705	2.68229e-05	-1.55533	-1.35001	2.70265e-05	-1.55527	-1.34961
18971975	chr11:18971975:G:T	4.41228e-06	-1.55459	-1.3573	2.67798e-05	-1.55682	-1.35012	2.6982e-05	-1.55681	-1.34972
18971998	chr11:18971998:G:A	2.07374e-05	-1.91869e-10	-1.36435	0.000125254	-1.91869e-10	-1.36424	0.000126149	-1.91869e-10	-1.36423
18972028	chr11:18972028:A:C	2.15159e-05	-1.91869e-10	-1.3275	0.000130289	-1.91869e-10	-1.32484	0.000131215	-1.91869e-10	-1.32485
18972325	chr11:18972325:C:T	2.14932e-05	-1.91869e-10	-1.32855	0.000130146	-1.91869e-10	-1.32593	0.000131072	-1.91869e-10	-1.32595
18972458	chr11:18972458:T:C	2.0988e-05	-1.91869e-10	-1.35234	0.000127861	-1.91869e-10	-1.34365	0.000128734	-1.91869e-10	-1.34395
18972493	chr11:18972493:C:T	2.10973e-05	-1.91869e-10	-1.34715	0.000127138	-1.91869e-10	-1.34932	0.000128024	-1.91869e-10	-1.34947
18972702	chr11:18972702:C:T	5.91721e-06	-1.38181	-1.23662	3.72565e-05	-1.33448	-1.24228	3.74532e-05	-1.33546	-1.24315
18972801	chr11:18972801:T:A	2.33877e-05	-1.91869e-10	-1.24408	0.000142599	-1.91869e-10	-1.23455	0.000143843	-1.91869e-10	-1.23297
18972982	chr11:18972982:C:A	2.97655e-05	-1.91869e-10	-1.00294	0.000181893	-1.91869e-10	-0.99117	0.000183378	-1.91869e-10	-0.990142
18973657	chr11:18973657:C:G	2.49971e-05	-1.91869e-10	-1.17753	0.000152871	-1.91869e-10	-1.16499	0.000154016	-1.91869e-10	-1.16464
18973825	chr11:18973825:A:T	6.37135e-05	-1.91869e-10	-0.241893	0.000420855	-1.91869e-10	-0.152303	0.000424545	-1.91869e-10	-0.150676
18973905	chr11:18973905:T:C	2.14932e-05	-1.91869e-10	-1.32855	0.000130146	-1.91869e-10	-1.32593	0.000131072	-1.91869e-10	-1.32595
18974017	chr11:18974017:C:T	5.62918e-05	-1.91869e-10	-0.365741	0.000370635	-1.91869e-10	-0.279371	0.000373866	-1.91869e-10	-0.277796
18974337	chr11:18974337:C:A	2.90287e-05	-1.91869e-10	-1.02801	0.000177257	-1.91869e-10	-1.01699	0.0001787	-1.91869e-10	-1.01598
18974552	chr11:18974552:A:G	2.10108e-05	-1.91869e-10	-1.35125	0.000127464	-1.91869e-10	-1.34676	0.000128352	-1.91869e-10	-1.34692
18974989	chr11:18974989:C:T	4.22314e-05	-1.91869e-10	-0.653125	0.000272544	-1.91869e-10	-0.586789	0.000274773	-1.91869e-10	-0.585749
18975182	chr11:18975182:GCA:G	3.09006e-05	-1.91869e-10	-0.965515	0.000196479	-1.91869e-10	-0.914033	0.000197893	-1.91869e-10	-0.913967
18975563	chr11:18975563:T:C	2.11369e-05	-1.91869e-10	-1.34527	0.000128513	-1.91869e-10	-1.33856	0.000129395	-1.91869e-10	-1.33883
18975922	chr11:18975922:C:T	1.96077e-05	-1.42037	-6.68817e-10	0.000116218	-1.43912	-6.68817e-10	0.000117026	-1.4393	-6.68817e-10
18976061	chr11:18976061:C:G	6.5942e-06	-1.4329	-1.0772	4.45221e-05	-1.37817	-1.02044	4.48174e-05	-1.37904	-1.02005
18976147	chr11:18976147:T:G	5.77514e-06	-1.37148	-1.27125	3.70452e-05	-1.30875	-1.2737	3.72955e-05	-1.30915	-1.27367
18976172	chr11:18976172:A:G	4.40044e-06	-1.55498	-1.35961	2.66824e-05	-1.55689	-1.3537	2.68822e-05	-1.55688	-1.35335
18976210	chr11:18976210:G:T	2.19382e-05	-1.91869e-10	-1.30806	0.000132929	-1.91869e-10	-1.30477	0.000133874	-1.91869e-10	-1.3048
18976686	chr11:18976686:T:C	3.04282e-05	-1.91869e-10	-0.980919	0.000193311	-1.91869e-10	-0.930291	0.000194702	-1.91869e-10	-0.930222
18977779	chr11:18977779:A:G	2.61274e-05	-1.91869e-10	-1.13331	0.000160027	-1.91869e-10	-1.11925	0.000161232	-1.91869e-10	-1.11885
18978224	chr11:18978224:A:G	2.54884e-05	-1.15807	-6.68817e-10	0.000173734	-1.03706	-6.68817e-10	0.000174731	-1.03845	-6.68817e-10
18978228	chr11:18978228:A:G	6.05254e-05	-1.91869e-10	-0.293227	0.000394322	-1.91869e-10	-0.217423	0.000397777	-1.91869e-10	-0.215803
18978717	chr11:18978717:G:A	3.47818e-05	-1.91869e-10	-0.847195	0.000212972	-1.91869e-10	-0.833429	0.000214746	-1.91869e-10	-0.832237
18979815	chr11:18979815:G:A	2.28031e-05	-1.91869e-10	-1.26939	0.000138699	-1.91869e-10	-1.26229	0.000139647	-1.91869e-10	-1.26258
18979965	chr11:18979965:GAACA:G	2.67696e-05	-1.91869e-10	-1.10902	0.000161784	-1.91869e-10	-1.10833	0.000162958	-1.91869e-10	-1.1082
18980376	chr11:18980376:G:A	4.58358e-06	-1.53795	-1.33586	2.83625e-05	-1.52209	-1.32743	2.8549e-05	-1.52239	-1.32768
18980409	chr11:18980409:C:T	2.90467e-05	-1.91869e-10	-1.02739	0.000179895	-1.91869e-10	-1.00221	0.000181488	-1.91869e-10	-1.00051
18980574	chr11:18980574:G:T	4.53326e-06	-1.53036	-1.35449	2.80362e-05	-1.51175	-1.34935	2.8222e-05	-1.51209	-1.34951
18981032	chr11:18981032:C:G	8.48244e-06	-1.55578	-0.702516	4.97287e-05	-1.54881	-0.739197	5.00485e-05	-1.54877	-0.739929
18981351	chr11:18981351:CAT:C	5.63862e-06	-1.52855	-1.1381	3.57782e-05	-1.51199	-1.10526	3.60042e-05	-1.51236	-1.1057
18981543	chr11:18981543:T:C	6.46455e-06	-1.45666	-1.0733	4.34161e-05	-1.40673	-1.01703	4.3709e-05	-1.40754	-1.0166
18981578	chr11:18981578:AG:A	6.44593e-06	-1.4604	-1.07244	4.32482e-05	-1.41146	-1.01618	4.35414e-05	-1.41225	-1.01573
18981829	chr11:18981829:C:G	3.02767e-05	-1.91869e-10	-0.985911	0.000179308	-1.91869e-10	-1.00549	0.000180653	-1.91869e-10	-1.00511
18981892	chr11:18981892:C:G	3.16906e-05	-1.91869e-10	-0.940269	0.000193748	-1.91869e-10	-0.928034	0.000195341	-1.91869e-10	-0.926946
18981934	chr11:18981934:TG:T	3.68303e-05	-1.91869e-10	-0.789969	0.000227497	-1.91869e-10	-0.767453	0.000229004	-1.91869e-10	-0.767956
18981942	chr11:18981942:A:G	4.91873e-05	-1.91869e-10	-0.500654	0.000302544	-1.91869e-10	-0.482365	0.000304587	-1.91869e-10	-0.482738
18982100	chr11:18982100:A:C	4.80437e-06	-1.49307	-1.33369	2.97467e-05	-1.46199	-1.33988	2.99547e-05	-1.46247	-1.33954
18982154	chr11:18982154:G:A	4.45764e-06	-1.54456	-1.35711	2.6812e-05	-1.55104	-1.3547	2.70159e-05	-1.55093	-1.35434
18982840	chr11:18982840:C:G	2.51792e-05	-1.91869e-10	-1.17027	0.000154083	-1.91869e-10	-1.1571	0.000155061	-1.91869e-10	-1.15787
18982856	chr11:18982856:C:T	3.72986e-05	0.472788	-1.25012	0.000187452	0.309414	-1.27048	0.000188503	0.307442	-1.27002
18983614	chr11:18983614:C:T	2.5531e-05	-1.91869e-10	-1.1564	0.000157125	-1.91869e-10	-1.13755	0.000158095	-1.91869e-10	-1.1385
18983629	chr11:18983629:A:G	2.1614e-05	-1.91869e-10	-1.32295	0.000130106	-1.91869e-10	-1.32624	0.000131002	-1.91869e-10	-1.32648
18984064	chr11:18984064:A:G	2.30398e-05	-1.91869e-10	-1.25907	0.000139763	-1.91869e-10	-1.25464	0.000140756	-1.91869e-10	-1.25466
18984292	chr11:18984292:C:T	2.57462e-05	-1.91869e-10	-1.148	0.000157354	-1.91869e-10	-1.13609	0.000158451	-1.91869e-10	-1.13625
18984515	chr11:18984515:A:G	2.1214e-05	-1.91869e-10	-1.34163	0.000128839	-1.91869e-10	-1.33602	0.000129764	-1.91869e-10	-1.33598
18984696	chr11:18984696:A:C	3.61096e-05	-1.91869e-10	-0.809732	0.000221867	-1.91869e-10	-0.792514	0.000223714	-1.91869e-10	-0.791323
18984790	chr11:18984790:GT:G	3.09529e-05	-1.91869e-10	-0.963823	0.000196792	-1.91869e-10	-0.912445	0.000198206	-1.91869e-10	-0.912385
18984856	chr11:18984856:G:A	3.93285e-05	-1.91869e-10	-0.724341	0.000243923	-1.91869e-10	-0.697736	0.00024604	-1.91869e-10	-0.696199
18984920	chr11:18984920:G:A	4.32305e-05	-1.91869e-10	-0.629743	0.000265852	-1.91869e-10	-0.61165	0.000267653	-1.91869e-10	-0.612004
18985139	chr11:18985139:C:T	2.28778e-05	-1.91869e-10	-1.26612	0.000139289	-1.91869e-10	-1.25804	0.000140322	-1.91869e-10	-1.25775
18985161	chr11:18985161:C:T	4.48685e-06	-1.54987	-1.34527	2.7062e-05	-1.55462	-1.34183	2.72721e-05	-1.55456	-1.34127
18985387	chr11:18985387:G:A	2.28778e-05	-1.91869e-10	-1.26612	0.000139289	-1.91869e-10	-1.25804	0.000140322	-1.91869e-10	-1.25775
18985471	chr11:18985471:G:A	4.4188e-06	-1.55412	-1.35631	2.64721e-05	-1.55676	-1.36174	2.66568e-05	-1.55674	-1.36191
18985535	chr11:18985535:T:C	2.2983e-05	-1.91869e-10	-1.26153	0.000139952	-1.91869e-10	-1.25329	0.000140991	-1.91869e-10	-1.25299
18985571	chr11:18985571:T:C	5.62314e-06	-1.52086	-1.14854	3.57251e-05	-1.50195	-1.11679	3.59493e-05	-1.50236	-1.11723
18985661	chr11:18985661:AT:A	2.27292e-05	-1.91869e-10	-1.27264	0.000136054	-1.91869e-10	-1.28154	0.000137098	-1.91869e-10	-1.281
18986072	chr11:18986072:G:A	3.20352e-05	-1.91869e-10	-0.929454	0.000195935	-1.91869e-10	-0.916807	0.000197557	-1.91869e-10	-0.915667
18986142	chr11:18986142:C:T	2.7329e-05	-1.91869e-10	-1.08834	0.000168852	-1.91869e-10	-1.06557	0.00017032	-1.91869e-10	-1.06402
18986340	chr11:18986340:C:A	2.76598e-05	-1.91869e-10	-1.07631	0.000170978	-1.91869e-10	-1.05305	0.00017247	-1.91869e-10	-1.05147
18986396	chr11:18986396:G:A	2.14586e-05	-1.91869e-10	-1.33016	0.000129199	-1.91869e-10	-1.33324	0.000130091	-1.91869e-10	-1.33346
18986422	chr11:18986422:T:C	3.615e-05	-1.91869e-10	-0.808613	0.000221594	-1.91869e-10	-0.793743	0.00022346	-1.91869e-10	-0.792462
18986861	chr11:18986861:C:T	3.84549e-05	-0.746803	-6.68817e-10	0.000183499	-0.98238	-6.68817e-10	0.000184789	-0.98248	-6.68817e-10
18987317	chr11:18987317:C:G	2.24318e-05	-1.91869e-10	-1.28581	0.00013493	-1.91869e-10	-1.28983	0.000135857	-1.91869e-10	-1.29009
18987442	chr11:18987442:A:G	2.07457e-05	-1.91869e-10	-1.36395	0.000125467	-1.91869e-10	-1.36255	0.000126352	-1.91869e-10	-1.36262
18987461	chr11:18987461:G:T	5.68018e-06	-1.52177	-1.13754	3.59584e-05	-1.5009	-1.11132	3.61687e-05	-1.50129	-1.11221
18987502	chr11:18987502:G:A	5.40455e-05	-1.91869e-10	-0.406463	0.000332838	-1.91869e-10	-0.386933	0.00033507	-1.91869e-10	-0.387354
18987969	chr11:18987969:G:T	1.7177e-05	-1.55272	-6.68817e-10	0.000103804	-1.55209	-6.68817e-10	0.000104547	-1.55206	-6.68817e-10
18988000	chr11:18988000:A:G	1.18575e-05	-1.53213	-0.391199	6.99936e-05	-1.50945	-0.436738	7.04407e-05	-1.50935	-0.437574
18988101	chr11:18988101:C:T	2.72231e-05	-1.91869e-10	-1.09222	0.000166681	-1.91869e-10	-1.07851	0.000167836	-1.91869e-10	-1.0787
18988136	chr11:18988136:G:T	5.64706e-06	-1.55692	-1.10824	3.55391e-05	-1.55539	-1.06857	3.57774e-05	-1.55545	-1.06892
18988144	chr11:18988144:T:C	2.39256e-05	-1.91869e-10	-1.22134	0.000148214	-1.91869e-10	-1.19593	0.00014925	-1.91869e-10	-1.19607
18988247	chr11:18988247:T:C	1.71063e-05	-1.55684	-6.68817e-10	0.000103538	-1.55465	-6.68817e-10	0.000104277	-1.55464	-6.68817e-10
18988453	chr11:18988453:C:T	2.1989e-05	-1.91869e-10	-1.30575	0.000134221	-1.91869e-10	-1.2951	0.000135079	-1.91869e-10	-1.29583
18988574	chr11:18988574:G:A	5.11216e-06	-1.55661	-1.20806	3.20948e-05	-1.55589	-1.17	3.23149e-05	-1.55596	-1.17021
18988890	chr11:18988890:C:T	8.05926e-06	-1.54393	-0.765542	5.30438e-05	-1.5316	-0.691876	5.34008e-05	-1.53187	-0.691996
18989112	chr11:18989112:T:G	8.03314e-05	-0.0101292	-6.68817e-10	0.00046898	-0.0440295	-6.68817e-10	0.000470992	-0.0468521	-6.68817e-10
18990018	chr11:18990018:G:A	7.67342e-06	-1.54421	-0.814316	5.03479e-05	-1.5322	-0.743437	5.06873e-05	-1.53247	-0.743549
18990075	chr11:18990075:C:A	2.18364e-05	-1.91869e-10	-1.31271	0.000132489	-1.91869e-10	-1.30809	0.000133418	-1.91869e-10	-1.30821
18990256	chr11:18990256:A:C	2.04832e-05	-1.37668	-6.68817e-10	0.000123848	-1.37554	-6.68817e-10	0.000124719	-1.37563	-6.68817e-10
18990411	chr11:18990411:C:T	4.58491e-06	-1.55226	-1.32126	2.74972e-05	-1.55574	-1.32476	2.76746e-05	-1.55569	-1.32549
18990419	chr11:18990419:A:T	1.11863e-05	-1.49474	-0.486862	6.68308e-05	-1.46283	-0.5296	6.72654e-05	-1.46269	-0.530361
18990721	chr11:18990721:G:T	2.24072e-05	-1.91869e-10	-1.28691	0.000135838	-1.91869e-10	-1.28313	0.000136754	-1.91869e-10	-1.28351
18990943	chr11:18990943:G:A	4.40757e-06	-1.55087	-1.36209	2.66227e-05	-1.55525	-1.35758	2.68214e-05	-1.55519	-1.3573
18991347	chr11:18991347:C:CT	2.10859e-05	-1.91869e-10	-1.34768	0.000127789	-1.91869e-10	-1.34421	0.000128695	-1.91869e-10	-1.34425
18991373	chr11:18991373:A:G	1.23736e-05	-1.08206	-0.798666	6.76019e-05	-1.16704	-0.813916	6.79896e-05	-1.1679	-0.814442
18991860	chr11:18991860:G:A	6.76384e-06	-1.51098	-0.973722	4.38209e-05	-1.48743	-0.927052	4.4097e-05	-1.48788	-0.927424
18992198	chr11:18992198:AGGTCT:A	2.07446e-05	-1.91869e-10	-1.36401	0.000125342	-1.91869e-10	-1.36355	0.000126239	-1.91869e-10	-1.36352
18992356	chr11:18992356:G:A	2.0878e-05	-1.91869e-10	-1.35759	0.00012592	-1.91869e-10	-1.35894	0.000126806	-1.91869e-10	-1.35904
18992574	chr11:18992574:A:G	4.87572e-06	-1.51563	-1.2964	3.0165e-05	-1.49608	-1.29183	3.03733e-05	-1.49609	-1.29203
18993148	chr11:18993148:T:C	2.40961e-05	-1.91869e-10	-1.21424	0.00014373	-1.91869e-10	-1.22666	0.00014473	-1.91869e-10	-1.22682
18993286	chr11:18993286:C:T	2.08818e-05	-1.91869e-10	-1.35741	0.000125941	-1.91869e-10	-1.35878	0.000126826	-1.91869e-10	-1.35887
18993440	chr11:18993440:T:A	6.07278e-05	-1.91869e-10	-0.289889	0.000406861	-1.91869e-10	-0.186119	0.000410403	-1.91869e-10	-0.184553
18993837	chr11:18993837:G:A	4.48552e-06	-1.5553	-1.34013	2.69775e-05	-1.5569	-1.34268	2.71556e-05	-1.55689	-1.34322
18993920	chr11:18993920:T:C	5.68216e-05	-1.91869e-10	-0.356374	0.000379404	-1.91869e-10	-0.255989	0.00038269	-1.91869e-10	-0.254469
18993995	chr11:18993995:T:G	6.94443e-06	-1.5527	-0.905653	4.26787e-05	-1.53899	-0.901903	4.29244e-05	-1.53915	-0.903102
18994048	chr11:18994048:C:T	6.51354e-06	-1.45498	-1.06743	4.1321e-05	-1.40857	-1.06465	4.1575e-05	-1.40888	-1.06531
18994208	chr11:18994208:CCTT:C	2.08187e-05	-1.91869e-10	-1.36044	0.000125445	-1.91869e-10	-1.36272	0.000126348	-1.91869e-10	-1.36266
18994233	chr11:18994233:T:A	2.25463e-05	-1.91869e-10	-1.28072	0.000136913	-1.91869e-10	-1.27524	0.000137962	-1.91869e-10	-1.27472
18994239	chr11:18994239:GTTTTGAT:G	2.3003e-05	-1.91869e-10	-1.26066	0.000141139	-1.91869e-10	-1.24485	0.000142114	-1.91869e-10	-1.24506
18994490	chr11:18994490:A:G	2.1406e-05	-1.91869e-10	-1.33262	0.000128744	-1.91869e-10	-1.33677	0.000129644	-1.91869e-10	-1.3369
18994632	chr11:18994632:A:G	2.32228e-05	-1.91869e-10	-1.25115	0.000141709	-1.91869e-10	-1.24082	0.000142636	-1.91869e-10	-1.2414
18994994	chr11:18994994:T:C	2.0747e-05	-1.91869e-10	-1.36389	0.000125368	-1.91869e-10	-1.36333	0.000126267	-1.91869e-10	-1.3633
18995261	chr11:18995261:T:G	8.08465e-06	-1.55685	-0.749473	4.87441e-05	-1.55006	-0.757942	4.89968e-05	-1.55016	-0.759779
18995429	chr11:18995429:A:G	4.37832e-06	-1.55624	-1.36338	2.65233e-05	-1.5568	-1.35977	2.67181e-05	-1.55682	-1.35953
18995788	chr11:18995788:G:A	2.0866e-05	-1.91869e-10	-1.35817	0.000125856	-1.91869e-10	-1.35945	0.000126742	-1.91869e-10	-1.35954
18996135	chr11:18996135:T:C	2.1955e-05	-1.3073	-6.68817e-10	0.000139887	-1.25376	-6.68817e-10	0.000140884	-1.25376	-6.68817e-10
18996293	chr11:18996293:T:C	3.47149e-05	-0.849122	-6.68817e-10	0.000169889	-1.05945	-6.68817e-10	0.000171085	-1.05954	-6.68817e-10
18996642	chr11:18996642:T:A	2.21623e-05	-1.91869e-10	-1.2979	0.000132367	-1.91869e-10	-1.30901	0.000133361	-1.91869e-10	-1.30863
18996727	chr11:18996727:A:G	6.59084e-06	-1.49489	-1.01572	4.13838e-05	-1.45839	-1.01331	4.164e-05	-1.45865	-1.01399
18996785	chr11:18996785:T:G	2.0898e-05	-1.91869e-10	-1.35664	0.000125785	-1.91869e-10	-1.36002	0.000126696	-1.91869e-10	-1.35991
18996953	chr11:18996953:G:A	2.25992e-05	-1.91869e-10	-1.27837	0.000137658	-1.91869e-10	-1.26982	0.000138568	-1.91869e-10	-1.27033
18997259	chr11:18997259:C:T	7.74977e-06	-0.991852	-1.35677	5.2496e-05	-0.88538	-1.34847	5.26322e-05	-0.889921	-1.34844
18997364	chr11:18997364:A:G	6.71372e-06	-1.47794	-1.0142	4.23197e-05	-1.43754	-1.0118	4.25806e-05	-1.43782	-1.01247
18997779	chr11:18997779:G:C	5.37489e-06	-1.54433	-1.17022	3.31389e-05	-1.52393	-1.16996	3.33443e-05	-1.52415	-1.17065
18998021	chr11:18998021:G:T	2.1244e-05	-1.91869e-10	-1.34022	0.000127976	-1.91869e-10	-1.34275	0.000128864	-1.91869e-10	-1.34294
18998148	chr11:18998148:C:T	7.44242e-06	-1.4587	-0.930396	5.08914e-05	-1.41104	-0.853856	5.12529e-05	-1.41186	-0.853067
18998296	chr11:18998296:T:C	2.08974e-05	-1.91869e-10	-1.35666	0.000125781	-1.91869e-10	-1.36005	0.000126691	-1.91869e-10	-1.35994
18998385	chr11:18998385:G:C	2.20444e-05	-1.91869e-10	-1.30323	0.000131748	-1.91869e-10	-1.3137	0.000132736	-1.91869e-10	-1.31333
18998417	chr11:18998417:T:C	4.6359e-06	-1.49838	-1.36408	2.7211e-05	-1.52995	-1.36102	2.74002e-05	-1.53021	-1.36094
18998540	chr11:18998540:T:A	6.58509e-06	-1.47596	-1.03552	4.15498e-05	-1.43467	-1.03303	4.18063e-05	-1.43495	-1.03369
18998850	chr11:18998850:T:G	5.56364e-06	-1.50061	-1.17942	3.46456e-05	-1.47769	-1.17173	3.48793e-05	-1.47771	-1.1721
18998857	chr11:18998857:A:G	1.11252e-05	-1.49729	-0.489789	6.64159e-05	-1.46576	-0.532895	6.68461e-05	-1.46562	-0.533683
18998947	chr11:18998947:A:C	4.52374e-05	-0.584365	-6.68817e-10	0.000266395	-0.60961	-6.68817e-10	0.000267672	-0.611933	-6.68817e-10
18999017	chr11:18999017:G:A	7.82343e-06	-1.53095	-0.808212	5.15641e-05	-1.51465	-0.737115	5.19073e-05	-1.51501	-0.737227
18999347	chr11:18999347:T:C	2.10396e-05	-1.91869e-10	-1.34988	0.000126822	-1.91869e-10	-1.35181	0.000127708	-1.91869e-10	-1.35195
19000110	chr11:19000110:C:T	8.03498e-06	-1.51223	-0.800257	5.30582e-05	-1.49385	-0.729348	5.34053e-05	-1.49427	-0.729513
19000189	chr11:19000189:A:G	2.09483e-05	-1.91869e-10	-1.35423	0.000126783	-1.91869e-10	-1.35212	0.000127685	-1.91869e-10	-1.35213
19000373	chr11:19000373:C:T	2.07627e-05	-1.91869e-10	-1.36313	0.000125495	-1.91869e-10	-1.36232	0.000126389	-1.91869e-10	-1.36233
19000482	chr11:19000482:C:T	7.37777e-06	-1.53132	-0.866501	4.58303e-05	-1.50738	-0.862262	4.60884e-05	-1.50765	-0.863482
19000623	chr11:19000623:G:A	6.75016e-05	-1.91869e-10	-0.184139	0.00044147	-1.91869e-10	-0.10448	0.000444529	-1.91869e-10	-0.104679
19000649	chr11:19000649:G:A	2.07653e-05	-1.91869e-10	-1.36301	0.000125516	-1.91869e-10	-1.36216	0.00012641	-1.91869e-10	-1.36216
19000697	chr11:19000697:C:G	2.17046e-05	-1.91869e-10	-1.31877	0.000131882	-1.91869e-10	-1.31268	0.000132886	-1.91869e-10	-1.3122
19000815	chr11:19000815:GA:G	8.171e-06	-1.50359	-0.792113	5.4085e-05	-1.48337	-0.72066	5.44368e-05	-1.48383	-0.720829
19001201	chr11:19001201:C:T	3.63246e-05	-1.91869e-10	-0.803795	0.000232677	-1.91869e-10	-0.744938	0.000234435	-1.91869e-10	-0.744517
19001528	chr11:19001528:G:A	7.71975e-06	-1.51884	-0.833672	4.7915e-05	-1.4885	-0.836662	4.81573e-05	-1.48879	-0.838431
19001643	chr11:19001643:A:G	1.11878e-05	-1.40155	-0.579919	6.77212e-05	-1.35816	-0.621035	6.81578e-05	-1.35795	-0.621923
19001659	chr11:19001659:GTGGCTACA:G	4.42708e-06	-1.54967	-1.35888	2.64901e-05	-1.55478	-1.36303	2.66776e-05	-1.55472	-1.36315
19001782	chr11:19001782:T:C	5.02773e-06	-1.55285	-1.22847	2.98329e-05	-1.55614	-1.24284	3.00137e-05	-1.5561	-1.24394
19002047	chr11:19002047:T:G	4.11407e-05	-1.91869e-10	-0.679291	0.000268838	-1.91869e-10	-0.600481	0.000271212	-1.91869e-10	-0.598792
19002062	chr11:19002062:T:C	6.10793e-05	-1.91869e-10	-0.284117	0.0004032	-1.91869e-10	-0.195157	0.000405905	-1.91869e-10	-0.195574
19002525	chr11:19002525:T:C	2.31758e-05	-1.91869e-10	-1.25318	0.000139286	-1.91869e-10	-1.25806	0.000140307	-1.91869e-10	-1.25786
19002704	chr11:19002704:T:A	2.08773e-05	-1.91869e-10	-1.35763	0.000125916	-1.91869e-10	-1.35897	0.000126802	-1.91869e-10	-1.35906
19002834	chr11:19002834:G:A	2.61444e-05	-1.13265	-6.68817e-10	0.000165702	-1.0844	-6.68817e-10	0.000166905	-1.08427	-6.68817e-10
19002963	chr11:19002963:A:T	9.90899e-06	-1.29376	-0.809083	5.56522e-05	-1.35234	-0.823134	5.59903e-05	-1.35292	-0.823594
19002979	chr11:19002979:G:C	2.10307e-05	-1.91869e-10	-1.35031	0.000126135	-1.91869e-10	-1.35724	0.000127056	-1.91869e-10	-1.35706
19003304	chr11:19003304:A:C	2.08215e-05	-1.91869e-10	-1.3603	0.000125458	-1.91869e-10	-1.36262	0.000126361	-1.91869e-10	-1.36255
19003369	chr11:19003369:T:C	9.5712e-06	-1.29492	-0.842616	5.37826e-05	-1.35335	-0.856289	5.41105e-05	-1.35393	-0.856732
19003423	chr11:19003423:T:C	2.07653e-05	-1.91869e-10	-1.36301	0.000125516	-1.91869e-10	-1.36216	0.00012641	-1.91869e-10	-1.36217
19003424	chr11:19003424:C:T	2.07653e-05	-1.91869e-10	-1.36301	0.000125516	-1.91869e-10	-1.36216	0.00012641	-1.91869e-10	-1.36217
19003513	chr11:19003513:C:T	3.79431e-05	-1.91869e-10	-0.760202	0.000221912	-1.91869e-10	-0.792311	0.000223621	-1.91869e-10	-0.79174
19003722	chr11:19003722:A:T	2.14474e-05	-1.91869e-10	-1.33069	0.000130703	-1.91869e-10	-1.32166	0.000131714	-1.91869e-10	-1.32106
19003806	chr11:19003806:G:A	2.14411e-05	-1.91869e-10	-1.33098	0.00013066	-1.91869e-10	-1.32199	0.00013167	-1.91869e-10	-1.32139
19003913	chr11:19003913:C:T	2.28382e-05	-1.91869e-10	-1.26785	0.000138735	-1.91869e-10	-1.26203	0.000139802	-1.91869e-10	-1.26146
19003954	chr11:19003954:T:C	2.53152e-05	-1.91869e-10	-1.16489	0.000156064	-1.91869e-10	-1.14432	0.000157397	-1.91869e-10	-1.14292
19004152	chr11:19004152:G:A	1.17953e-05	-1.36661	-0.56197	7.13836e-05	-1.32313	-0.603389	7.18461e-05	-1.32287	-0.6043
19004168	chr11:19004168:TTC:T	2.10552e-05	-1.91869e-10	-1.34914	0.00012694	-1.91869e-10	-1.35088	0.000127824	-1.91869e-10	-1.35104
19004581	chr11:19004581:A:G	2.47351e-05	-1.91869e-10	-1.18807	0.000152311	-1.91869e-10	-1.16866	0.0001536	-1.91869e-10	-1.16734
19004677	chr11:19004677:T:C	2.07449e-05	-1.91869e-10	-1.36399	0.000125352	-1.91869e-10	-1.36347	0.000126245	-1.91869e-10	-1.36347
19004775	chr11:19004775:G:A	2.6318e-05	-1.91869e-10	-1.12603	0.000162562	-1.91869e-10	-1.10353	0.00016397	-1.91869e-10	-1.10201
19005314	chr11:19005314:T:C	2.46822e-05	-1.91869e-10	-1.19021	0.000148155	-1.91869e-10	-1.19633	0.000149249	-1.91869e-10	-1.19608
19005559	chr11:19005559:C:T	6.92228e-06	-1.47957	-0.98197	4.37402e-05	-1.43692	-0.979402	4.40089e-05	-1.4372	-0.9801
19005636	chr11:19005636:C:T	2.6322e-05	-1.91869e-10	-1.12588	0.000161028	-1.91869e-10	-1.11301	0.000162146	-1.91869e-10	-1.11319
19005950	chr11:19005950:A:G	2.46822e-05	-1.91869e-10	-1.19021	0.000148155	-1.91869e-10	-1.19633	0.000149249	-1.91869e-10	-1.19608
19006154	chr11:19006154:A:G	2.26791e-05	-1.91869e-10	-1.27485	0.000138075	-1.91869e-10	-1.26679	0.00013925	-1.91869e-10	-1.26542
19006191	chr11:19006191:A:G	2.09465e-05	-1.91869e-10	-1.35432	0.000126536	-1.91869e-10	-1.35406	0.000127437	-1.91869e-10	-1.35407
19006257	chr11:19006257:G:A	2.2138e-05	-1.91869e-10	-1.29899	0.000132635	-1.91869e-10	-1.30699	0.000133572	-1.91869e-10	-1.30705
19006500	chr11:19006500:G:T	4.87473e-06	-1.55691	-1.25531	2.90784e-05	-1.55602	-1.26857	2.92562e-05	-1.55607	-1.26954
19006865	chr11:19006865:C:T	2.46983e-05	-1.91869e-10	-1.18956	0.000151492	-1.91869e-10	-1.17405	0.000152832	-1.91869e-10	-1.17236
19006947	chr11:19006947:G:A	6.23277e-06	-1.43664	-1.12983	4.17272e-05	-1.38297	-1.08047	4.20022e-05	-1.38381	-1.08016
19007021	chr11:19007021:A:G	2.11835e-05	-1.91869e-10	-1.34307	0.000127391	-1.91869e-10	-1.34733	0.000128293	-1.91869e-10	-1.34737
19007026	chr11:19007026:T:C	4.56376e-06	-1.51441	-1.36373	2.68271e-05	-1.54518	-1.36	2.70256e-05	-1.54497	-1.35993
19007133	chr11:19007133:T:TCATTCTC	7.57139e-05	-1.91869e-10	-0.0693283	0.000506096	-1.91869e-10	0.0321364	0.000509358	-1.91869e-10	0.0314581
19007256	chr11:19007256:C:G	2.48336e-05	-1.91869e-10	-1.18409	0.0001531	-1.91869e-10	-1.1635	0.000154147	-1.91869e-10	-1.16378
19007385	chr11:19007385:C:T	7.82827e-05	-1.91869e-10	-0.0359636	0.000523912	-1.91869e-10	0.0667334	0.000527285	-1.91869e-10	0.066047
19007725	chr11:19007725:C:T	2.44473e-05	-1.91869e-10	-1.19977	0.000145807	-1.91869e-10	-1.21231	0.000146826	-1.91869e-10	-1.21245
19007743	chr11:19007743:C:T	2.0153e-05	-1.54923	0.156291	0.000127841	-1.53764	0.193841	0.000128356	-1.5378	0.190919
19007763	chr11:19007763:A:G	2.26344e-05	-1.53321	0.256389	0.000147666	-1.51026	0.310621	0.000148184	-1.51052	0.307283
19007772	chr11:19007772:T:C	1.67068e-05	-1.54036	-0.0401188	0.000109683	-1.52146	0.0244635	0.000110124	-1.5217	0.0216118
19008003	chr11:19008003:A:G	6.27799e-06	-1.51581	-1.04343	3.82743e-05	-1.48616	-1.06365	3.84567e-05	-1.48642	-1.06574
19008232	chr11:19008232:A:G	1.2783e-05	-0.905794	-0.942377	6.94397e-05	-1.00063	-0.953504	6.98346e-05	-1.00158	-0.95398
19008399	chr11:19008399:G:A	1.99877e-05	-1.40117	-6.68817e-10	0.000124097	-1.37353	-6.68817e-10	0.000124944	-1.37383	-6.68817e-10
19008550	chr11:19008550:T:C	2.11349e-05	-1.91869e-10	-1.34536	0.000127153	-1.91869e-10	-1.3492	0.000128052	-1.91869e-10	-1.34926
19008552	chr11:19008552:G:T	2.07799e-05	-1.91869e-10	-1.3623	0.000125625	-1.91869e-10	-1.36129	0.00012652	-1.91869e-10	-1.36129
19008973	chr11:19008973:G:A	3.7918e-05	-1.91869e-10	-0.760864	0.000231926	-1.91869e-10	-0.748171	0.000233552	-1.91869e-10	-0.74829
19009150	chr11:19009150:C:T	9.37659e-06	-1.48169	-0.67638	6.26435e-05	-1.45764	-0.599487	6.30489e-05	-1.45816	-0.599623
19009189	chr11:19009189:C:T	9.87194e-06	-1.30122	-0.805375	7.01823e-05	-1.22482	-0.718676	7.05996e-05	-1.22598	-0.718687
19009291	chr11:19009291:G:A	2.12305e-05	-1.91869e-10	-1.34085	0.000128609	-1.91869e-10	-1.33781	0.000129492	-1.91869e-10	-1.33807
19009294	chr11:19009294:T:C	9.90078e-06	-1.43207	-0.67161	5.96513e-05	-1.39555	-0.710525	6.00404e-05	-1.39531	-0.711364
19009387	chr11:19009387:A:G	1.84429e-05	-1.54368	0.0620661	0.000121261	-1.52628	0.129627	0.000121738	-1.5265	0.126675
19009488	chr11:19009488:G:A	2.09559e-05	-1.91869e-10	-1.35387	0.00012682	-1.91869e-10	-1.35182	0.000127702	-1.91869e-10	-1.35199
19009532	chr11:19009532:C:G	2.09617e-05	-1.91869e-10	-1.35359	0.000126858	-1.91869e-10	-1.35152	0.00012774	-1.91869e-10	-1.35169
19009536	chr11:19009536:A:G	2.27924e-05	-1.91869e-10	-1.26986	0.000138848	-1.91869e-10	-1.26121	0.000139812	-1.91869e-10	-1.2614
19009549	chr11:19009549:C:T	8.64414e-05	-1.91869e-10	0.0631767	0.000580692	-1.91869e-10	0.16963	0.000584414	-1.91869e-10	0.168915
19009735	chr11:19009735:T:C	1.11152e-05	-0.984409	-1.00357	6.08562e-05	-1.07233	-1.01375	6.12077e-05	-1.07322	-1.0142
19009896	chr11:19009896:A:G	3.51057e-05	-1.5243	0.686371	0.000227156	-1.49772	0.72877	0.000228015	-1.49801	0.725727
19009949	chr11:19009949:T:C	2.10446e-05	-1.91869e-10	-1.34965	0.0001274	-1.91869e-10	-1.34725	0.000128283	-1.91869e-10	-1.34746
19009958	chr11:19009958:G:A	2.17228e-05	-1.91869e-10	-1.31793	0.000130311	-1.91869e-10	-1.32466	0.000131234	-1.91869e-10	-1.32471
19010252	chr11:19010252:C:T	2.09509e-05	-1.91869e-10	-1.35411	0.000126787	-1.91869e-10	-1.35208	0.000127669	-1.91869e-10	-1.35225
19010276	chr11:19010276:T:C	1.78154e-05	-1.51622	-6.68817e-10	0.000106597	-1.52553	-6.68817e-10	0.000107391	-1.52522	-6.68817e-10
19010776	chr11:19010776:A:G	2.09975e-05	-1.91869e-10	-1.35189	0.000125993	-1.91869e-10	-1.35836	0.000126912	-1.91869e-10	-1.3582
19010832	chr11:19010832:G:T	2.47573e-05	-1.91869e-10	-1.18717	0.000152855	-1.91869e-10	-1.1651	0.00015414	-1.91869e-10	-1.16383
19011157	chr11:19011157:A:G	9.37316e-06	-1.33938	-0.819062	6.58112e-05	-1.27313	-0.734673	6.626e-05	-1.27422	-0.733891
19011375	chr11:19011375:C:T	3.10021e-05	-0.962234	-6.68817e-10	0.00020358	-0.878533	-6.68817e-10	0.000204998	-0.878695	-6.68817e-10
19011549	chr11:19011549:C:T	2.33079e-05	-1.2475	-6.68817e-10	0.000137266	-1.27267	-6.68817e-10	0.000138206	-1.27295	-6.68817e-10
19011900	chr11:19011900:G:A	4.7604e-06	-1.53887	-1.29709	2.92765e-05	-1.52538	-1.29243	2.94788e-05	-1.52539	-1.29263
19012168	chr11:19012168:A:G	2.09275e-05	-1.91869e-10	-1.35523	0.00012592	-1.91869e-10	-1.35894	0.000126833	-1.91869e-10	-1.35882
19012338	chr11:19012338:A:T	9.87341e-06	-1.46184	-0.644609	6.6293e-05	-1.43453	-0.565977	6.67169e-05	-1.4351	-0.566132
19012582	chr11:19012582:C:T	4.98114e-06	-1.49841	-1.29222	3.09283e-05	-1.47551	-1.28741	3.11416e-05	-1.47553	-1.28762
19012977	chr11:19012977:T:C	1.51568e-05	-0.915119	-0.762719	8.27247e-05	-1.00691	-0.772165	8.31757e-05	-1.00786	-0.772879
19013162	chr11:19013162:T:C	2.55642e-05	-1.53366	0.378557	0.000166957	-1.51069	0.433833	0.000167537	-1.51095	0.430459
19013385	chr11:19013385:G:A	2.20981e-05	-1.3008	-6.68817e-10	0.000140741	-1.24767	-6.68817e-10	0.000141745	-1.24766	-6.68817e-10
19013503	chr11:19013503:A:G	2.09326e-05	-1.91869e-10	-1.35498	0.000125946	-1.91869e-10	-1.35874	0.00012686	-1.91869e-10	-1.35861
19013615	chr11:19013615:G:C	1.85092e-05	-1.47802	-6.68817e-10	0.000110028	-1.49386	-6.68817e-10	0.00011078	-1.49415	-6.68817e-10
19013673	chr11:19013673:G:A	2.21459e-05	-1.91869e-10	-1.29864	0.000132309	-1.91869e-10	-1.30945	0.000133303	-1.91869e-10	-1.30907
19013990	chr11:19013990:C:A	2.21716e-05	-1.91869e-10	-1.29748	0.000132449	-1.91869e-10	-1.30839	0.000133445	-1.91869e-10	-1.308
19014036	chr11:19014036:C:G	2.63076e-05	-1.91869e-10	-1.12643	0.000162495	-1.91869e-10	-1.10395	0.000163902	-1.91869e-10	-1.10243
19014540	chr11:19014540:T:A	2.08223e-05	-1.91869e-10	-1.36026	0.000125919	-1.91869e-10	-1.35895	0.000126802	-1.91869e-10	-1.35907
19014657	chr11:19014657:A:G	2.74791e-05	-1.91869e-10	-1.08286	0.000170081	-1.91869e-10	-1.05831	0.000171575	-1.91869e-10	-1.05667
19014797	chr11:19014797:T:C	2.62472e-05	-1.91869e-10	-1.12873	0.000162097	-1.91869e-10	-1.10639	0.0001635	-1.91869e-10	-1.10488
19014852	chr11:19014852:CT:C	2.09895e-05	-1.91869e-10	-1.35227	0.000127078	-1.91869e-10	-1.34979	0.000127983	-1.91869e-10	-1.3498
19014885	chr11:19014885:T:A	5.98576e-06	-1.55125	-1.05565	3.67771e-05	-1.5363	-1.05341	3.70246e-05	-1.53642	-1.05369
19014965	chr11:19014965:G:T	7.93191e-06	-1.17226	-1.15314	4.4084e-05	-1.22628	-1.18221	4.43997e-05	-1.22702	-1.18144
19015097	chr11:19015097:T:C	1.62395e-05	-1.53324	-0.0755972	0.000106436	-1.51202	-0.0150337	0.000106921	-1.51229	-0.0173062
19015321	chr11:19015321:A:G	2.07932e-05	-1.91869e-10	-1.36167	0.000125732	-1.91869e-10	-1.36044	0.000126627	-1.91869e-10	-1.36045
19015500	chr11:19015500:G:A	2.10981e-05	-0.598656	-0.74845	0.000110887	-0.725119	-0.760958	0.000111475	-0.726448	-0.761441
19015584	chr11:19015584:C:A	1.11466e-05	-1.0289	-0.956261	6.12012e-05	-1.1133	-0.96712	6.1556e-05	-1.11416	-0.967589
19016008	chr11:19016008:G:A	4.80756e-06	-1.52901	-1.29709	2.96337e-05	-1.51325	-1.29243	2.98384e-05	-1.51327	-1.29263
19016036	chr11:19016036:T:G	2.07709e-05	-1.91869e-10	-1.36274	0.000125551	-1.91869e-10	-1.36188	0.000126436	-1.91869e-10	-1.36195
19016046	chr11:19016046:G:A	2.63819e-05	-1.91869e-10	-1.12361	0.000162977	-1.91869e-10	-1.10098	0.000164389	-1.91869e-10	-1.09946
19016375	chr11:19016375:G:C	2.21088e-05	-1.91869e-10	-1.30031	0.000132438	-1.91869e-10	-1.30848	0.000133369	-1.91869e-10	-1.30858
19016441	chr11:19016441:C:T	2.07423e-05	-1.91869e-10	-1.36411	0.000125319	-1.91869e-10	-1.36373	0.000126208	-1.91869e-10	-1.36376
19016546	chr11:19016546:G:A	2.08206e-05	-1.91869e-10	-1.36035	0.000125907	-1.91869e-10	-1.35905	0.000126791	-1.91869e-10	-1.35916
19016604	chr11:19016604:A:G	2.56026e-05	-1.50537	0.351775	0.000169146	-1.47255	0.408727	0.00016971	-1.47291	0.405306
19016615	chr11:19016615:T:C	2.08206e-05	-1.91869e-10	-1.36035	0.000125907	-1.91869e-10	-1.35905	0.000126791	-1.91869e-10	-1.35916
19017197	chr11:19017197:T:C	2.09703e-05	-1.91869e-10	-1.35318	0.00012644	-1.91869e-10	-1.35483	0.000127357	-1.91869e-10	-1.3547
19017512	chr11:19017512:G:T	1.56423e-05	-1.53352	-0.11279	0.000102284	-1.51261	-0.0542223	0.000102757	-1.51288	-0.0564443
19017531	chr11:19017531:A:G	2.09703e-05	-1.91869e-10	-1.35318	0.00012644	-1.91869e-10	-1.35483	0.000127357	-1.91869e-10	-1.3547
19017594	chr11:19017594:A:G	2.09198e-05	-1.91869e-10	-1.35559	0.000125885	-1.91869e-10	-1.35922	0.000126798	-1.91869e-10	-1.3591
19017606	chr11:19017606:C:G	4.40497e-06	-1.55265	-1.36091	2.66529e-05	-1.55623	-1.35547	2.68523e-05	-1.55619	-1.35515
19017881	chr11:19017881:A:T	2.11616e-05	-1.91869e-10	-1.3441	0.000127517	-1.91869e-10	-1.34634	0.000128449	-1.91869e-10	-1.34616
19018348	chr11:19018348:A:G	3.81481e-05	-1.91869e-10	-0.754814	0.000248701	-1.91869e-10	-0.678338	0.00025041	-1.91869e-10	-0.678595
19018588	chr11:19018588:C:T	2.86375e-05	-1.91869e-10	-1.04157	0.000177533	-1.91869e-10	-1.01543	0.000179112	-1.91869e-10	-1.01368
19018630	chr11:19018630:C:T	1.16271e-05	-0.676665	-1.26628	8.18822e-05	-0.548573	-1.24074	8.20096e-05	-0.554144	-1.24071
19018786	chr11:19018786:G:A	2.16815e-05	-1.91869e-10	-1.31983	0.000131761	-1.91869e-10	-1.3136	0.000132701	-1.91869e-10	-1.3136
19018806	chr11:19018806:A:G	2.5846e-05	-1.91869e-10	-1.14413	0.000159509	-1.91869e-10	-1.12249	0.000160882	-1.91869e-10	-1.12103
19018957	chr11:19018957:T:A	1.33581e-05	-1.54721	-0.256956	8.86219e-05	-1.52272	-0.187495	8.91783e-05	-1.52302	-0.188033
19019656	chr11:19019656:G:A	6.8882e-06	-1.46999	-0.996494	4.63025e-05	-1.42362	-0.935778	4.66019e-05	-1.42434	-0.935711
19019847	chr11:19019847:G:A	2.40086e-05	-1.91869e-10	-1.21788	0.000142996	-1.91869e-10	-1.23178	0.000143999	-1.91869e-10	-1.23189
19019908	chr11:19019908:A:G	4.20072e-05	-0.79877	0.140321	0.000257954	-0.828005	0.186194	0.000260104	-0.828548	0.187936
19019965	chr11:19019965:A:G	4.05365e-05	-1.91869e-10	-0.694086	0.000246775	-1.91869e-10	-0.686115	0.00024836	-1.91869e-10	-0.686813
19020605	chr11:19020605:G:T	2.44931e-05	-1.91869e-10	-1.1979	0.00014928	-1.91869e-10	-1.18877	0.000150314	-1.91869e-10	-1.18897
19020667	chr11:19020667:G:A	1.04806e-05	-0.999574	-1.04719	5.74468e-05	-1.0866	-1.05714	5.77844e-05	-1.08747	-1.0575
19021213	chr11:19021213:C:G	4.38663e-06	-1.55363	-1.36409	2.64777e-05	-1.55659	-1.3617	2.66717e-05	-1.55656	-1.36153
19021527	chr11:19021527:G:A	2.4012e-05	-1.91869e-10	-1.21774	0.000143015	-1.91869e-10	-1.23164	0.000144018	-1.91869e-10	-1.23175
19022086	chr11:19022086:G:A	2.08206e-05	-1.91869e-10	-1.36035	0.000125907	-1.91869e-10	-1.35905	0.000126791	-1.91869e-10	-1.35916
19022140	chr11:19022140:A:C	2.08206e-05	-1.91869e-10	-1.36035	0.000125907	-1.91869e-10	-1.35905	0.000126791	-1.91869e-10	-1.35916
19022304	chr11:19022304:C:T	2.22204e-05	-1.91869e-10	-1.29528	0.000135194	-1.91869e-10	-1.28788	0.000136132	-1.91869e-10	-1.28807
19022546	chr11:19022546:C:T	2.4493e-05	-1.91869e-10	-1.1979	0.000149148	-1.91869e-10	-1.18965	0.000150321	-1.91869e-10	-1.18892
19022602	chr11:19022602:C:T	8.42255e-06	-1.46929	-0.796086	5.59945e-05	-1.44333	-0.726005	5.63548e-05	-1.44389	-0.726141
19022889	chr11:19022889:T:G	2.46674e-05	-1.91869e-10	-1.19081	0.000148069	-1.91869e-10	-1.19691	0.000149161	-1.91869e-10	-1.19666
19023658	chr11:19023658:T:C	5.85574e-06	-1.49182	-1.13705	3.68515e-05	-1.45225	-1.13544	3.70848e-05	-1.45252	-1.13597
19023724	chr11:19023724:C:T	2.39404e-05	-1.91869e-10	-1.22072	0.000147069	-1.91869e-10	-1.20369	0.000148298	-1.91869e-10	-1.20247
19023779	chr11:19023779:T:C	1.71068e-05	-1.55681	-6.68817e-10	0.000103375	-1.55623	-6.68817e-10	0.000104112	-1.55623	-6.68817e-10
19023793	chr11:19023793:A:G	2.35825e-05	-1.5075	0.271711	0.000157706	-1.47319	0.339331	0.000158285	-1.47353	0.336235
19024352	chr11:19024352:T:G	2.07638e-05	-1.91869e-10	-1.36308	0.000125489	-1.91869e-10	-1.36237	0.000126375	-1.91869e-10	-1.36244
19025148	chr11:19025148:G:A	9.97732e-06	-0.956549	-1.13943	5.4593e-05	-1.04722	-1.14747	5.49147e-05	-1.04813	-1.14778
19025302	chr11:19025302:T:C	2.18346e-05	-1.91869e-10	-1.31279	0.00013324	-1.91869e-10	-1.30244	0.000134292	-1.91869e-10	-1.30168
19025467	chr11:19025467:G:A	2.25283e-05	-1.91869e-10	-1.28152	0.000138006	-1.91869e-10	-1.2673	0.000138962	-1.91869e-10	-1.26749
19026094	chr11:19026094:G:A	2.27388e-05	-1.91869e-10	-1.27222	0.000135977	-1.91869e-10	-1.2821	0.00013693	-1.91869e-10	-1.28223
19026432	chr11:19026432:G:T	2.07389e-05	-1.91869e-10	-1.36428	0.000125337	-1.91869e-10	-1.36358	0.000126237	-1.91869e-10	-1.36354
19026486	chr11:19026486:G:A	7.26145e-06	-1.55632	-0.857387	4.71752e-05	-1.54682	-0.793904	4.74933e-05	-1.54697	-0.794135
19026742	chr11:19026742:T:C	2.10788e-05	-1.91869e-10	-1.34802	0.000127599	-1.91869e-10	-1.3457	0.000128482	-1.91869e-10	-1.3459
19027701	chr11:19027701:A:G	2.40862e-05	-1.91869e-10	-1.21465	0.000146528	-1.91869e-10	-1.20738	0.000147675	-1.91869e-10	-1.20668
19027931	chr11:19027931:T:C	1.51166e-05	-0.366839	-1.31366	0.000112375	-0.17708	-1.29567	0.000112497	-0.183127	-1.29564
19027952	chr11:19027952:T:C	3.27055e-05	-0.908747	-6.68817e-10	0.000200736	-0.892599	-6.68817e-10	0.000201894	-0.893952	-6.68817e-10
19028063	chr11:19028063:T:A	4.88148e-06	-1.46694	-1.3439	3.02854e-05	-1.44614	-1.33779	3.04959e-05	-1.4462	-1.3379
19028131	chr11:19028131:C:A	4.55703e-05	-1.91869e-10	-0.577034	0.000298498	-1.91869e-10	-0.495828	0.000300888	-1.91869e-10	-0.494957
19028393	chr11:19028393:C:T	3.13905e-05	-1.91869e-10	-0.949785	0.000195396	-1.91869e-10	-0.919564	0.000196771	-1.91869e-10	-0.919655
19028784	chr11:19028784:A:G	4.18262e-05	-1.91869e-10	-0.662766	0.000274032	-1.91869e-10	-0.581347	0.000275912	-1.91869e-10	-0.581611
19028918	chr11:19028918:T:C	4.96942e-05	-1.91869e-10	-0.490401	0.000309046	-1.91869e-10	-0.461099	0.000310385	-1.91869e-10	-0.46388
19029128	chr11:19029128:AG:A	2.08628e-05	-1.91869e-10	-1.35832	0.000126547	-1.91869e-10	-1.35398	0.000127438	-1.91869e-10	-1.35407
19030092	chr11:19030092:A:G	1.9634e-05	-1.41902	-6.68817e-10	0.000131667	-1.31431	-6.68817e-10	0.000132707	-1.31355	-6.68817e-10
19030257	chr11:19030257:C:T	2.47342e-05	-1.91869e-10	-1.1881	0.000150728	-1.91869e-10	-1.17911	0.000151759	-1.91869e-10	-1.1794
19030325	chr11:19030325:T:C	5.11018e-06	-1.52673	-1.23833	3.07167e-05	-1.53211	-1.23767	3.09397e-05	-1.53223	-1.23742
19030513	chr11:19030513:C:T	4.56325e-06	-1.52156	-1.3567	2.81019e-05	-1.50624	-1.35251	2.82998e-05	-1.50629	-1.35255
19030900	chr11:19030900:T:C	2.2954e-05	-1.91869e-10	-1.2628	0.00013917	-1.91869e-10	-1.2589	0.000140227	-1.91869e-10	-1.25843
19031042	chr11:19031042:C:T	7.98405e-06	-1.37037	-0.948475	5.0728e-05	-1.33094	-0.93717	5.1061e-05	-1.33097	-0.937706
19031287	chr11:19031287:T:C	2.91814e-05	-1.91869e-10	-1.02276	0.000182023	-1.91869e-10	-0.990459	0.000183207	-1.91869e-10	-0.991075
19031495	chr11:19031495:G:T	2.38518e-05	-1.22443	-6.68817e-10	0.000171288	-1.05125	-6.68817e-10	0.000172301	-1.05245	-6.68817e-10
19031528	chr11:19031528:A:G	3.04033e-05	-1.91869e-10	-0.981738	0.000185817	-1.91869e-10	-0.969829	0.000187133	-1.91869e-10	-0.969873
19032040	chr11:19032040:T:C	3.36682e-05	-1.91869e-10	-0.879736	0.000207702	-1.91869e-10	-0.858484	0.000208757	-1.91869e-10	-0.860525
19032563	chr11:19032563:T:C	2.21722e-05	-1.91869e-10	-1.29745	0.000132777	-1.91869e-10	-1.30592	0.00013371	-1.91869e-10	-1.30602
19032780	chr11:19032780:T:C	2.44601e-05	-1.91869e-10	-1.19925	0.000145785	-1.91869e-10	-1.21246	0.00014686	-1.91869e-10	-1.21221
19032818	chr11:19032818:T:A	3.28056e-05	-1.91869e-10	-0.90569	0.000203387	-1.91869e-10	-0.879482	0.000204771	-1.91869e-10	-0.8798
19033342	chr11:19033342:TG:T	2.12053e-05	-1.91869e-10	-1.34204	0.000128321	-1.91869e-10	-1.34006	0.000129209	-1.91869e-10	-1.34027
19033627	chr11:19033627:G:A	5.22662e-06	-1.54805	-1.19447	3.16127e-05	-1.55499	-1.18604	3.18876e-05	-1.55499	-1.18449
19033854	chr11:19033854:T:C	2.12053e-05	-1.91869e-10	-1.34204	0.000128321	-1.91869e-10	-1.34006	0.000129209	-1.91869e-10	-1.34027
19033862	chr11:19033862:G:A	4.80128e-06	-1.55539	-1.27202	2.93906e-05	-1.55683	-1.25708	2.95684e-05	-1.55684	-1.25815
19034055	chr11:19034055:G:A	2.10771e-05	-1.91869e-10	-1.3481	0.000127725	-1.91869e-10	-1.34471	0.000128656	-1.91869e-10	-1.34455
19034362	chr11:19034362:A:G	5.29687e-06	-1.3865	-1.34267	3.2786e-05	-1.35438	-1.35021	3.30183e-05	-1.35449	-1.35014
19034374	chr11:19034374:A:G	5.33757e-06	-1.50783	-1.21369	3.24694e-05	-1.52949	-1.1848	3.2662e-05	-1.52953	-1.18596
19035295	chr11:19035295:G:T	1.67132e-05	-0.885171	-0.694919	0.000113686	-0.804635	-0.656513	0.000114292	-0.806614	-0.656322
19035385	chr11:19035385:T:C	4.96916e-06	-1.54655	-1.24649	2.96852e-05	-1.55047	-1.25347	2.99254e-05	-1.55047	-1.25251
19035681	chr11:19035681:G:A	4.61014e-06	-1.53728	-1.33075	2.77257e-05	-1.53356	-1.33867	2.79158e-05	-1.53367	-1.33883
19035760	chr11:19035760:C:T	5.59528e-05	-1.91869e-10	-0.371782	0.000319743	-1.91869e-10	-0.427072	0.000322352	-1.91869e-10	-0.426051
19035928	chr11:19035928:T:C	3.97817e-05	-1.91869e-10	-0.712882	0.000244938	-1.91869e-10	-0.693584	0.000246605	-1.91869e-10	-0.693908
19036202	chr11:19036202:T:C	9.79672e-06	-1.06481	-1.04944	6.71636e-05	-0.986578	-1.00088	6.74635e-05	-0.988468	-1.00164
19036315	chr11:19036315:C:A	4.45883e-06	-1.55694	-1.34447	2.74227e-05	-1.55467	-1.32855	2.76167e-05	-1.55472	-1.32855
19036353	chr11:19036353:G:A	8.31384e-06	-0.915854	-1.36251	5.38562e-05	-0.845863	-1.36241	5.41665e-05	-0.847331	-1.3623
19036872	chr11:19036872:A:G	1.24254e-05	-1.123	-0.753548	8.70129e-05	-1.05209	-0.67644	8.73818e-05	-1.0539	-0.677507
19036898	chr11:19036898:C:G	3.45007e-05	-0.85531	-6.68817e-10	0.000201315	-0.889721	-6.68817e-10	0.0002027	-0.889964	-6.68817e-10
19036904	chr11:19036904:A:G	8.01609e-06	-1.00931	-1.30553	5.17435e-05	-0.945367	-1.30292	5.20003e-05	-0.946751	-1.30369
19037066	chr11:19037066:G:C	2.61741e-05	-1.13152	-6.68817e-10	0.00015836	-1.12972	-6.68817e-10	0.000159343	-1.13064	-6.68817e-10
19037339	chr11:19037339:A:C	4.16771e-05	-1.91869e-10	-0.666338	0.000256055	-1.91869e-10	-0.649198	0.000257774	-1.91869e-10	-0.649612
19037545	chr11:19037545:T:TAC	3.8107e-05	-1.91869e-10	-0.755892	0.000233327	-1.91869e-10	-0.74215	0.000234716	-1.91869e-10	-0.743317
19037563	chr11:19037563:C:T	3.16439e-05	-1.91869e-10	-0.941745	0.00019495	-1.91869e-10	-0.921847	0.000195965	-1.91869e-10	-0.923756
19037567	chr11:19037567:C:T	1.69897e-05	-1.42564	-0.138037	0.000106514	-1.44572	-0.0805909	0.0001076	-1.44529	-0.0779786
19038104	chr11:19038104:A:G	2.33047e-05	-1.91869e-10	-1.24763	0.000142584	-1.91869e-10	-1.23466	0.000143563	-1.91869e-10	-1.23492
19038603	chr11:19038603:G:T	5.56431e-06	-1.55509	-1.12483	3.30247e-05	-1.55407	-1.14327	3.32428e-05	-1.55412	-1.14373
19038916	chr11:19038916:T:C	5.49961e-06	-1.55585	-1.13576	3.26545e-05	-1.55503	-1.15357	3.28709e-05	-1.55508	-1.15403
19039096	chr11:19039096:C:T	2.17219e-05	-1.91869e-10	-1.31797	0.00013226	-1.91869e-10	-1.30982	0.000133181	-1.91869e-10	-1.30999
19039097	chr11:19039097:G:A	5.41334e-06	-1.54759	-1.15983	3.21806e-05	-1.54577	-1.17746	3.23923e-05	-1.54588	-1.17789
19039177	chr11:19039177:T:C	4.80283e-06	-1.55288	-1.27421	2.87242e-05	-1.5514	-1.28545	2.89192e-05	-1.55148	-1.28571
19039358	chr11:19039358:A:G	5.65648e-06	-1.55623	-1.10726	3.35419e-05	-1.55554	-1.12625	3.37635e-05	-1.55558	-1.12673
19039367	chr11:19039367:T:G	4.78132e-06	-1.55678	-1.27479	2.85507e-05	-1.55641	-1.2865	2.87455e-05	-1.55643	-1.28678
19039503	chr11:19039503:C:A	2.91972e-05	-1.91869e-10	-1.02222	0.00018007	-1.91869e-10	-1.00124	0.000181274	-1.91869e-10	-1.00168
19039697	chr11:19039697:C:T	2.9142e-05	-1.91869e-10	-1.02411	0.000181247	-1.91869e-10	-0.994732	0.000182359	-1.91869e-10	-0.995717
19039709	chr11:19039709:T:A	4.77898e-06	-1.55638	-1.27568	2.90121e-05	-1.55508	-1.2718	2.92428e-05	-1.55512	-1.27094
19039857	chr11:19039857:C:T	5.27012e-06	-1.53797	-1.19627	3.24635e-05	-1.53244	-1.18204	3.26631e-05	-1.53259	-1.18286
19039923	chr11:19039923:C:T	2.08069e-05	-1.91869e-10	-1.361	0.000125819	-1.91869e-10	-1.35975	0.000126704	-1.91869e-10	-1.35984
19039927	chr11:19039927:C:T	2.1371e-05	-1.33426	-6.68817e-10	0.000128484	-1.33879	-6.68817e-10	0.000129309	-1.33949	-6.68817e-10
19040104	chr11:19040104:G:A	5.67209e-06	-1.55462	-1.10611	3.36505e-05	-1.55342	-1.12515	3.38719e-05	-1.55348	-1.12563
19040377	chr11:19040377:A:G	5.65847e-06	-1.55537	-1.10776	3.35662e-05	-1.55434	-1.12673	3.37874e-05	-1.5544	-1.12721
19040587	chr11:19040587:G:A	2.07421e-05	-1.91869e-10	-1.36412	0.000125244	-1.91869e-10	-1.36433	0.000126138	-1.91869e-10	-1.36432
19040593	chr11:19040593:T:A	2.22638e-05	-1.91869e-10	-1.29333	0.000135796	-1.91869e-10	-1.28344	0.000136736	-1.91869e-10	-1.28364
19040598	chr11:19040598:G:A	4.79781e-06	-1.55368	-1.27445	2.86892e-05	-1.55188	-1.28619	2.88835e-05	-1.55195	-1.28647
19041007	chr11:19041007:A:G	5.66497e-06	-1.55668	-1.10531	3.35876e-05	-1.55606	-1.12437	3.38098e-05	-1.55609	-1.12485
19041073	chr11:19041073:G:T	2.43893e-05	-1.91869e-10	-1.20215	0.000145621	-1.91869e-10	-1.21358	0.000146761	-1.91869e-10	-1.21289
19041361	chr11:19041361:A:G	5.81181e-06	-1.5568	-1.0796	3.44241e-05	-1.55631	-1.09952	3.4651e-05	-1.55634	-1.10003
19041517	chr11:19041517:TG:T	2.17748e-05	-1.91869e-10	-1.31554	0.000131083	-1.91869e-10	-1.31876	0.000132044	-1.91869e-10	-1.31856
19042019	chr11:19042019:A:G	5.5408e-06	-1.55637	-1.12778	3.28862e-05	-1.55555	-1.14598	3.3104e-05	-1.55559	-1.14644
19042352	chr11:19042352:T:C	2.40883e-05	-1.91869e-10	-1.21457	0.000144924	-1.91869e-10	-1.21838	0.000146077	-1.91869e-10	-1.21756
19042583	chr11:19042583:A:G	5.33922e-06	-1.52487	-1.19634	3.24796e-05	-1.54145	-1.17253	3.27328e-05	-1.54131	-1.17201
19042587	chr11:19042587:A:T	5.8121e-06	-1.55634	-1.08	3.44381e-05	-1.55553	-1.0999	3.46647e-05	-1.55557	-1.1004
19042745	chr11:19042745:A:G	2.45823e-05	-1.91869e-10	-1.19426	0.000146734	-1.91869e-10	-1.20597	0.000147888	-1.91869e-10	-1.20524
19043099	chr11:19043099:C:T	4.88426e-06	-1.55663	-1.25364	2.91339e-05	-1.55602	-1.26667	2.93315e-05	-1.55605	-1.26698
19043352	chr11:19043352:T:A	5.81758e-06	-1.55555	-1.07985	3.44798e-05	-1.55441	-1.09981	3.47061e-05	-1.55446	-1.10031
19043440	chr11:19043440:A:C	5.48575e-06	-1.52856	-1.16558	3.34766e-05	-1.54399	-1.13975	3.37388e-05	-1.54386	-1.13919
19043452	chr11:19043452:T:C	6.53656e-05	-0.993615	0.777322	0.000502638	-0.92427	0.94955	0.000503389	-0.92596	0.945629
19043730	chr11:19043730:A:G	5.79983e-06	-1.55677	-1.0817	3.43574e-05	-1.55624	-1.10154	3.45839e-05	-1.55627	-1.10204
19043744	chr11:19043744:A:G	5.80605e-06	-1.55693	-1.08046	3.43826e-05	-1.55669	-1.10035	3.46096e-05	-1.55671	-1.10086
19043869	chr11:19043869:C:T	2.4634e-05	-1.91869e-10	-1.19216	0.00015097	-1.91869e-10	-1.17751	0.000151977	-1.91869e-10	-1.17797
19043908	chr11:19043908:A:G	2.82473e-05	-1.91869e-10	-1.05529	0.000172795	-1.91869e-10	-1.04249	0.000173983	-1.91869e-10	-1.04274
19044086	chr11:19044086:A:G	2.37355e-05	-1.91869e-10	-1.22932	0.000145691	-1.91869e-10	-1.2131	0.000146685	-1.91869e-10	-1.21341
19044126	chr11:19044126:T:C	3.42163e-05	-1.91869e-10	-0.863586	0.000206547	-1.91869e-10	-0.864061	0.000208053	-1.91869e-10	-0.863903
19044150	chr11:19044150:A:G	5.81713e-06	-1.55694	-1.07854	3.44457e-05	-1.55671	-1.0985	3.46731e-05	-1.55673	-1.09901
19044184	chr11:19044184:A:G	5.79327e-06	-1.55693	-1.08266	3.43096e-05	-1.55666	-1.1025	3.45362e-05	-1.55668	-1.10301
19044290	chr11:19044290:A:C	5.53788e-06	-1.55694	-1.12774	3.28469e-05	-1.55681	-1.14592	3.30655e-05	-1.55682	-1.14638
19044420	chr11:19044420:G:A	5.57109e-06	-1.55689	-1.12181	3.29934e-05	-1.55691	-1.14137	3.32131e-05	-1.55691	-1.14184
19044436	chr11:19044436:GA:G	5.82641e-06	-1.55666	-1.07722	3.4512e-05	-1.55606	-1.09723	3.47392e-05	-1.55609	-1.09773
19044465	chr11:19044465:T:A	1.74136e-05	-1.53904	-6.68817e-10	0.00011021	-1.49221	-6.68817e-10	0.000111039	-1.49181	-6.68817e-10
19044477	chr11:19044477:C:T	5.80595e-06	-1.55693	-1.08047	3.43823e-05	-1.55669	-1.10036	3.46093e-05	-1.5567	-1.10087
19044773	chr11:19044773:G:A	5.79851e-06	-1.55644	-1.08225	3.43576e-05	-1.55569	-1.10207	3.45838e-05	-1.55573	-1.10258
19045153	chr11:19045153:G:A	1.11177e-05	-1.54622	-0.441537	6.7532e-05	-1.53756	-0.444426	6.80747e-05	-1.53768	-0.443409
19045193	chr11:19045193:G:C	5.76536e-06	-1.55612	-1.08831	3.41612e-05	-1.55521	-1.10829	3.43864e-05	-1.55525	-1.10878
19045212	chr11:19045212:CT:C	5.27928e-06	-1.54389	-1.18861	3.17125e-05	-1.55498	-1.1829	3.19781e-05	-1.55494	-1.18171
19045260	chr11:19045260:A:G	5.91607e-06	-1.55688	-1.06173	3.5003e-05	-1.55652	-1.08263	3.52334e-05	-1.55655	-1.08315
19045684	chr11:19045684:G:A	0.000776796	-1.91869e-10	2.25889	0.00533077	-1.91869e-10	2.38666	0.00534075	-1.91869e-10	2.38143
19045695	chr11:19045695:T:A	3.44546e-05	-1.51822	0.661576	0.000223661	-1.51916	0.734702	0.00022573	-1.51918	0.736828
19045878	chr11:19045878:T:C	5.96481e-06	-1.55653	-1.05388	3.52794e-05	-1.55593	-1.07536	3.55108e-05	-1.55596	-1.07589
19045993	chr11:19045993:T:G	7.79177e-06	-1.02231	-1.32091	4.96971e-05	-0.961121	-1.32752	5.00117e-05	-0.962552	-1.32688
19046047	chr11:19046047:T:C	5.94646e-06	-1.55671	-1.05679	3.51698e-05	-1.55622	-1.07818	3.54008e-05	-1.55625	-1.07871
19046543	chr11:19046543:T:C	5.9194e-06	-1.55685	-1.06121	3.50115e-05	-1.55649	-1.08243	3.52418e-05	-1.55651	-1.08295
19046627	chr11:19046627:T:G	2.27504e-05	-1.91869e-10	-1.2717	0.000140447	-1.91869e-10	-1.24976	0.000141366	-1.91869e-10	-1.25034
19046671	chr11:19046671:T:G	6.00721e-06	-1.55667	-1.04666	3.54903e-05	-1.55692	-1.06841	3.57243e-05	-1.55691	-1.06895
19046717	chr11:19046717:C:T	1.72248e-05	-1.54994	-6.68817e-10	0.000103301	-1.55694	-6.68817e-10	0.000104038	-1.55694	-6.68817e-10
19046841	chr11:19046841:A:G	2.12069e-05	-1.91869e-10	-1.34196	0.000129539	-1.91869e-10	-1.33061	0.000130424	-1.91869e-10	-1.33091
19046892	chr11:19046892:C:T	3.19216e-05	-1.91869e-10	-0.933008	0.000193973	-1.91869e-10	-0.92687	0.000195572	-1.91869e-10	-0.925765
19047019	chr11:19047019:A:G	5.95287e-06	-1.55563	-1.05679	3.52255e-05	-1.55463	-1.07818	3.54561e-05	-1.55469	-1.07871
19047026	chr11:19047026:G:A	2.53416e-05	-1.91869e-10	-1.16384	0.000156299	-1.91869e-10	-1.14282	0.000157408	-1.91869e-10	-1.14285
19047406	chr11:19047406:A:G	5.88358e-06	-1.55653	-1.0676	3.48045e-05	-1.55588	-1.08896	3.50333e-05	-1.55592	-1.08948
19047525	chr11:19047525:C:CA	4.68122e-06	-1.54603	-1.3067	2.80993e-05	-1.5556	-1.30325	2.83208e-05	-1.55556	-1.30254
19047588	chr11:19047588:A:G	5.93391e-06	-1.5569	-1.0587	3.50783e-05	-1.55691	-1.0801	3.53096e-05	-1.55692	-1.08062
19047592	chr11:19047592:C:T	5.84292e-06	-1.55613	-1.07493	3.45421e-05	-1.55668	-1.09573	3.47717e-05	-1.55666	-1.09623
19047628	chr11:19047628:C:T	5.96671e-06	-1.556	-1.0541	3.52463e-05	-1.5566	-1.07563	3.54795e-05	-1.55658	-1.07615
19047971	chr11:19047971:C:A	6.13769e-06	-1.55575	-1.02609	3.62871e-05	-1.55466	-1.04847	3.65238e-05	-1.55471	-1.04902
19048299	chr11:19048299:T:C	2.21014e-05	-1.91869e-10	-1.30065	0.000135934	-1.91869e-10	-1.28242	0.000136837	-1.91869e-10	-1.2829
19048510	chr11:19048510:T:C	4.71809e-06	-1.54614	-1.29875	2.83287e-05	-1.55568	-1.29503	2.85531e-05	-1.55564	-1.29428
19049049	chr11:19049049:T:G	5.93712e-06	-1.55431	-1.06076	3.51537e-05	-1.55285	-1.08201	3.53833e-05	-1.55292	-1.08254
19049446	chr11:19049446:A:T	4.66858e-06	-1.55065	-1.30478	2.8126e-05	-1.55684	-1.30106	2.83471e-05	-1.55683	-1.30034
19049707	chr11:19049707:TTTTTAAGGTGTG:T	2.43644e-05	-1.91869e-10	-1.20317	0.000145479	-1.91869e-10	-1.21456	0.000146618	-1.91869e-10	-1.21387
19049791	chr11:19049791:C:G	5.94528e-06	-1.5569	-1.05679	3.51454e-05	-1.55691	-1.07818	3.53771e-05	-1.55692	-1.07871
19049855	chr11:19049855:G:A	5.94672e-06	-1.55666	-1.05679	3.51452e-05	-1.55692	-1.07818	3.53773e-05	-1.55691	-1.07871
19049877	chr11:19049877:T:C	5.94836e-06	-1.55694	-1.05623	3.51669e-05	-1.55684	-1.07765	3.53985e-05	-1.55685	-1.07817
19049878	chr11:19049878:A:G	5.76844e-06	-1.55689	-1.087	3.41364e-05	-1.55692	-1.1073	3.43624e-05	-1.55693	-1.1078
19050079	chr11:19050079:A:G	2.07376e-05	-1.91869e-10	-1.36434	0.000125246	-1.91869e-10	-1.36431	0.000126138	-1.91869e-10	-1.36432
19050357	chr11:19050357:T:C	5.95171e-06	-1.55582	-1.05679	3.52161e-05	-1.5549	-1.07818	3.54467e-05	-1.55495	-1.07871
19050438	chr11:19050438:A:G	1.72681e-05	-1.54743	-6.68817e-10	0.000103658	-1.5535	-6.68817e-10	0.000104416	-1.55332	-6.68817e-10
19050616	chr11:19050616:G:A	2.07444e-05	-1.91869e-10	-1.36401	0.000125334	-1.91869e-10	-1.36361	0.000126225	-1.91869e-10	-1.36363
19050816	chr11:19050816:T:C	0.000111096	-1.0056	1.3197	0.000835533	-0.935489	1.46897	0.000838875	-0.937209	1.46758
19050872	chr11:19050872:G:A	5.51755e-05	-1.91869e-10	-0.385771	0.000339854	-1.91869e-10	-0.366075	0.000342695	-1.91869e-10	-0.364852
19051051	chr11:19051051:T:A	2.40211e-05	-1.91869e-10	-1.21736	0.00014757	-1.91869e-10	-1.20029	0.000148585	-1.91869e-10	-1.20054
19051087	chr11:19051087:A:G	4.72734e-06	-1.5483	-1.29463	2.84338e-05	-1.55637	-1.29064	2.86594e-05	-1.55635	-1.28986
19051569	chr11:19051569:A:T	5.93997e-06	-1.5569	-1.05769	3.51269e-05	-1.55658	-1.07904	3.53579e-05	-1.5566	-1.07957
19051606	chr11:19051606:A:G	5.9421e-06	-1.55687	-1.05736	3.51393e-05	-1.55653	-1.07873	3.53704e-05	-1.55656	-1.07926
19051710	chr11:19051710:T:C	2.88703e-05	-1.03348	-6.68817e-10	0.000165869	-1.08339	-6.68817e-10	0.000167095	-1.08313	-6.68817e-10
19051818	chr11:19051818:G:A	3.07649e-05	-1.91869e-10	-0.969914	0.000186137	-1.91869e-10	-0.968107	0.000187671	-1.91869e-10	-0.967005
19051829	chr11:19051829:A:G	4.72513e-06	-1.54877	-1.29463	2.84311e-05	-1.55647	-1.29064	2.86567e-05	-1.55645	-1.28986
19052144	chr11:19052144:CAA:C	2.08751e-05	-1.91869e-10	-1.35773	0.000127066	-1.91869e-10	-1.34989	0.000127893	-1.91869e-10	-1.3505
19052168	chr11:19052168:T:G	8.3556e-06	-1.46824	-0.805117	4.89566e-05	-1.49225	-0.811401	4.9478e-05	-1.49197	-0.808199
19052281	chr11:19052281:A:G	6.83155e-06	-1.55328	-0.921463	4.1508e-05	-1.55567	-0.913035	4.18397e-05	-1.55568	-0.912165
19052467	chr11:19052467:G:A	2.44262e-05	-1.91869e-10	-1.20063	0.000149639	-1.91869e-10	-1.18636	0.000150661	-1.91869e-10	-1.18666
19052522	chr11:19052522:T:A	9.13084e-06	-1.50587	-0.67876	5.68072e-05	-1.5074	-0.647528	5.72955e-05	-1.50742	-0.646048
19052614	chr11:19052614:G:T	3.01018e-05	-1.91869e-10	-0.991703	0.000184596	-1.91869e-10	-0.976418	0.000185846	-1.91869e-10	-0.976776
19052641	chr11:19052641:C:T	2.72331e-05	-1.91869e-10	-1.09185	0.000163108	-1.91869e-10	-1.10018	0.000164484	-1.91869e-10	-1.09888
19052807	chr11:19052807:A:G	2.17667e-05	-1.91869e-10	-1.31591	0.000129336	-1.91869e-10	-1.33217	0.000130315	-1.91869e-10	-1.33174
19052834	chr11:19052834:A:T	6.1755e-06	-1.51583	-1.05987	3.8732e-05	-1.49894	-1.03899	3.89936e-05	-1.49912	-1.03918
19052836	chr11:19052836:A:G	6.21706e-06	-1.5172	-1.05179	3.8995e-05	-1.50056	-1.03059	3.92584e-05	-1.50074	-1.03079
19052911	chr11:19052911:TCCCCGC:T	5.65307e-06	-1.55644	-1.10765	3.38657e-05	-1.55692	-1.11527	3.41479e-05	-1.55692	-1.11407
19053507	chr11:19053507:C:A	5.66758e-06	-1.52172	-1.13981	3.49458e-05	-1.50811	-1.13268	3.51964e-05	-1.50828	-1.13247
19053508	chr11:19053508:A:G	6.13849e-06	-1.52656	-1.05515	3.8282e-05	-1.5116	-1.03801	3.85506e-05	-1.51176	-1.03797
19053587	chr11:19053587:T:C	5.69963e-06	-1.53033	-1.12556	3.5097e-05	-1.51823	-1.11825	3.53496e-05	-1.51838	-1.11803
19053818	chr11:19053818:T:C	2.08187e-05	-1.91869e-10	-1.36044	0.000125305	-1.91869e-10	-1.36384	0.000126205	-1.91869e-10	-1.36379
19054080	chr11:19054080:T:C	2.41854e-05	-1.21054	-6.68817e-10	0.00015891	-1.12626	-6.68817e-10	0.000160182	-1.12538	-6.68817e-10
19054235	chr11:19054235:T:C	2.28871e-05	-1.91869e-10	-1.26572	0.000136946	-1.91869e-10	-1.275	0.000137959	-1.91869e-10	-1.27474
19054340	chr11:19054340:CATAGGTGT:C	3.76889e-05	-1.27518	0.508255	0.000271984	-1.22267	0.633826	0.000272837	-1.22371	0.630888
19054594	chr11:19054594:A:G	2.35675e-05	-1.91869e-10	-1.23642	0.000141414	-1.91869e-10	-1.2429	0.000142546	-1.91869e-10	-1.24203
19054603	chr11:19054603:C:T	9.90531e-06	-1.3363	-0.766917	6.47672e-05	-1.31347	-0.710321	6.4925e-05	-1.31398	-0.714479
19054619	chr11:19054619:C:T	0.000117782	-1.91869e-10	0.372543	0.000712662	-1.91869e-10	0.374417	0.000717076	-1.91869e-10	0.373489
19054884	chr11:19054884:A:G	1.07217e-05	-1.44577	-0.578253	6.91371e-05	-1.43611	-0.522389	6.93594e-05	-1.4365	-0.525896
19055095	chr11:19055095:T:A	1.19777e-05	-1.33705	-0.576197	7.89911e-05	-1.31522	-0.510033	7.91284e-05	-1.31572	-0.514898
19055225	chr11:19055225:G:A	3.25551e-05	-0.913354	-6.68817e-10	0.00018582	-0.96981	-6.68817e-10	0.0001872	-0.969518	-6.68817e-10
19055309	chr11:19055309:T:C	3.05847e-05	-1.91869e-10	-0.97579	0.000180853	-1.91869e-10	-0.996907	0.000182207	-1.91869e-10	-0.996549
19056208	chr11:19056208:A:C	5.32112e-06	-1.46279	-1.26181	3.09969e-05	-1.49128	-1.26942	3.12526e-05	-1.49099	-1.2686
19056276	chr11:19056276:C:T	2.31269e-05	-1.91869e-10	-1.25529	0.000141341	-1.91869e-10	-1.24342	0.000142531	-1.91869e-10	-1.24214
19056357	chr11:19056357:T:G	5.17555e-06	-1.48305	-1.2693	3.02621e-05	-1.50807	-1.27662	3.05095e-05	-1.50783	-1.27583
19056475	chr11:19056475:T:C	9.70912e-06	-1.36628	-0.756943	6.35148e-05	-1.34488	-0.69844	6.36632e-05	-1.34535	-0.702738
19056506	chr11:19056506:G:A	9.58821e-06	-1.37414	-0.761612	6.27654e-05	-1.35194	-0.703247	6.29139e-05	-1.3524	-0.707527
19056765	chr11:19056765:T:G	8.41595e-06	-1.40587	-0.860291	5.46614e-05	-1.38618	-0.807257	5.48108e-05	-1.38661	-0.811193
19056871	chr11:19056871:A:G	9.05104e-06	-1.3784	-0.815012	5.90261e-05	-1.35722	-0.759389	5.91755e-05	-1.3577	-0.76349
19056897	chr11:19056897:T:C	9.60116e-06	-1.39038	-0.744029	6.28341e-05	-1.36915	-0.684941	6.29801e-05	-1.3696	-0.689277
19056898	chr11:19056898:G:A	9.4254e-06	-1.33047	-0.822411	6.1604e-05	-1.30661	-0.767251	6.17585e-05	-1.30714	-0.77132
19056910	chr11:19056910:C:T	9.0273e-06	-1.37296	-0.823082	5.891e-05	-1.35049	-0.768088	5.90609e-05	-1.35097	-0.772158
19056921	chr11:19056921:G:T	8.69525e-06	-1.38775	-0.845768	5.65934e-05	-1.36703	-0.791673	5.67435e-05	-1.36749	-0.795665
19056967	chr11:19056967:A:G	9.67556e-06	-1.18748	-0.939211	6.35101e-05	-1.15421	-0.889184	6.36762e-05	-1.15508	-0.892806
19057359	chr11:19057359:G:C	4.73526e-06	-1.53333	-1.30793	2.81352e-05	-1.54929	-1.30828	2.83462e-05	-1.54921	-1.30799
19057457	chr11:19057457:G:A	2.55613e-05	-1.15521	-6.68817e-10	0.000186626	-0.965485	-6.68817e-10	0.000187718	-0.966754	-6.68817e-10
19057486	chr11:19057486:G:T	8.84841e-06	-1.33179	-0.884258	5.76157e-05	-1.30805	-0.832746	5.77725e-05	-1.30856	-0.836617
19057555	chr11:19057555:T:A	2.18471e-05	-1.31222	-6.68817e-10	0.000141963	-1.23903	-6.68817e-10	0.000142904	-1.23952	-6.68817e-10
19057708	chr11:19057708:C:T	2.30306e-05	-1.91869e-10	-1.25947	0.000137736	-1.91869e-10	-1.26925	0.000138794	-1.91869e-10	-1.2687
19057745	chr11:19057745:A:G	7.79338e-06	-1.17529	-1.16773	4.96409e-05	-1.13461	-1.15517	4.98634e-05	-1.13541	-1.157
19057810	chr11:19057810:T:A	3.55157e-05	-1.91869e-10	-0.826315	0.000221003	-1.91869e-10	-0.796416	0.000222403	-1.91869e-10	-0.797202
19057824	chr11:19057824:G:T	5.29008e-06	-1.54951	-1.18095	3.22257e-05	-1.55371	-1.16812	3.24417e-05	-1.55367	-1.16858
19058095	chr11:19058095:A:G	2.91582e-05	-1.91869e-10	-1.02355	0.000177529	-1.91869e-10	-1.01546	0.000178612	-1.91869e-10	-1.01648
19058396	chr11:19058396:G:A	2.08049e-05	-1.91869e-10	-1.3611	0.000126269	-1.91869e-10	-1.35617	0.00012713	-1.91869e-10	-1.35648
19058506	chr11:19058506:C:T	2.0775e-05	-1.91869e-10	-1.36254	0.000125377	-1.91869e-10	-1.36326	0.000126268	-1.91869e-10	-1.36328
19058517	chr11:19058517:C:T	2.4593e-05	-1.91869e-10	-1.19383	0.000147098	-1.91869e-10	-1.20349	0.000148076	-1.91869e-10	-1.20397
19058693	chr11:19058693:C:T	2.08802e-05	-1.91869e-10	-1.35749	0.000125909	-1.91869e-10	-1.35903	0.000126802	-1.91869e-10	-1.35906
19058892	chr11:19058892:G:A	4.93555e-06	-1.4643	-1.33552	3.0154e-05	-1.44328	-1.34499	3.03353e-05	-1.4444	-1.34498
19059234	chr11:19059234:A:C	5.47877e-06	-1.44646	-1.24895	3.27165e-05	-1.46301	-1.2437	3.29375e-05	-1.46265	-1.24443
19059397	chr11:19059397:G:A	4.86892e-06	-1.54984	-1.26357	2.95949e-05	-1.55287	-1.25412	2.97936e-05	-1.55278	-1.25462
19059492	chr11:19059492:G:T	8.33521e-06	-0.977795	-1.29801	5.96763e-05	-0.795526	-1.31013	6.01837e-05	-0.794075	-1.31022
19059642	chr11:19059642:T:G	1.82505e-05	-1.4921	-6.68817e-10	0.000108923	-1.50395	-6.68817e-10	0.000109708	-1.50387	-6.68817e-10
19059645	chr11:19059645:T:C	0.000107799	-1.91869e-10	0.283978	0.000642265	-1.91869e-10	0.270411	0.000647075	-1.91869e-10	0.270769
19059712	chr11:19059712:C:CT	7.27545e-06	-1.53173	-0.880051	4.24815e-05	-1.52643	-0.919094	4.27035e-05	-1.52659	-0.920818
19059778	chr11:19059778:A:T	2.24589e-05	-1.91869e-10	-1.2846	0.000135171	-1.91869e-10	-1.28805	0.000136129	-1.91869e-10	-1.28809
19059793	chr11:19059793:G:A	5.26448e-06	-1.41867	-1.31664	3.00998e-05	-1.45719	-1.33288	3.03161e-05	-1.45712	-1.3329
19059886	chr11:19059886:C:T	2.07635e-05	-1.91869e-10	-1.36309	0.0001255	-1.91869e-10	-1.36228	0.000126402	-1.91869e-10	-1.36223
19059889	chr11:19059889:T:G	8.28026e-06	-1.52183	-0.760583	4.80517e-05	-1.51561	-0.806701	4.82911e-05	-1.51581	-0.80864
19059935	chr11:19059935:G:A	2.42774e-05	-0.0956785	-1.11106	0.000185018	0.152289	-1.12642	0.000186742	0.154188	-1.12615
19059994	chr11:19059994:C:T	8.18729e-06	-1.50861	-0.785101	4.76052e-05	-1.50133	-0.830321	4.78431e-05	-1.50155	-0.832217
19060028	chr11:19060028:TAC:T	1.44997e-05	-1.55669	-0.165475	8.99813e-05	-1.55529	-0.139704	9.05155e-05	-1.55533	-0.140844
19060101	chr11:19060101:G:C	1.72985e-05	-1.54567	-6.68817e-10	0.000104462	-1.54577	-6.68817e-10	0.000105187	-1.54596	-6.68817e-10
19060168	chr11:19060168:G:A	3.44752e-05	-1.91869e-10	-0.85605	0.000210714	-1.91869e-10	-0.844089	0.000212239	-1.91869e-10	-0.843983
19060568	chr11:19060568:TAAAA:T	1.3843e-05	-1.44476	-0.323748	7.94548e-05	-1.43738	-0.382018	7.9787e-05	-1.43774	-0.384589
19060880	chr11:19060880:C:T	2.5441e-05	-1.91869e-10	-1.15993	0.000149853	-1.91869e-10	-1.18494	0.000151117	-1.91869e-10	-1.18364
19060885	chr11:19060885:G:A	3.33306e-05	-1.91869e-10	-0.889814	0.000202266	-1.91869e-10	-0.885008	0.000203723	-1.91869e-10	-0.884931
19060967	chr11:19060967:C:T	5.2029e-05	-1.91869e-10	-0.444489	0.000321501	-1.91869e-10	-0.421589	0.000323206	-1.91869e-10	-0.423405
19061199	chr11:19061199:G:A	5.06493e-05	-1.91869e-10	-0.471364	0.00030219	-1.91869e-10	-0.483536	0.00030488	-1.91869e-10	-0.481776
19061432	chr11:19061432:A:G	1.34484e-05	-1.55691	-0.240524	8.15344e-05	-1.55377	-0.239795	8.19716e-05	-1.55384	-0.241485
19061591	chr11:19061591:G:A	5.05732e-05	-1.91869e-10	-0.472868	0.000301892	-1.91869e-10	-0.484519	0.000304578	-1.91869e-10	-0.482766
19061729	chr11:19061729:A:G	3.38872e-05	-1.54817	0.674914	0.000189309	-1.54337	0.592159	0.000190328	-1.54347	0.590531
19061734	chr11:19061734:T:C	1.05928e-05	-1.52461	-0.511505	6.1131e-05	-1.51807	-0.563506	6.14113e-05	-1.51825	-0.565846
19061775	chr11:19061775:TTC:T	3.47576e-05	-1.46108	0.613191	0.000206966	-1.47907	0.617039	0.000208246	-1.47867	0.615702
19061930	chr11:19061930:C:T	3.22003e-05	-1.54047	0.616151	0.000180384	-1.53402	0.534523	0.000181355	-1.53416	0.532921
19062085	chr11:19062085:GGGTTAC:G	4.83783e-05	-1.91869e-10	-0.517237	0.000288839	-1.91869e-10	-0.52872	0.000291397	-1.91869e-10	-0.527008
19062097	chr11:19062097:C:T	5.02451e-05	-1.91869e-10	-0.479378	0.000299908	-1.91869e-10	-0.491114	0.000302575	-1.91869e-10	-0.489364
19062144	chr11:19062144:TC:T	3.18633e-05	-1.53727	0.602435	0.00017864	-1.53034	0.521117	0.000179599	-1.53048	0.519516
19062569	chr11:19062569:T:C	1.18201e-05	-1.49581	-0.43068	6.81584e-05	-1.48761	-0.485144	6.84596e-05	-1.48785	-0.487597
19062600	chr11:19062600:CT:C	7.63778e-06	-1.01103	-1.35216	4.60689e-05	-1.01921	-1.34524	4.64318e-05	-1.01843	-1.34528
19062845	chr11:19062845:C:T	2.55031e-05	-1.91869e-10	-1.15749	0.000150182	-1.91869e-10	-1.18274	0.000151451	-1.91869e-10	-1.18143
19063497	chr11:19063497:T:C	2.19088e-05	-1.91869e-10	-1.3094	0.000132159	-1.91869e-10	-1.31059	0.00013313	-1.91869e-10	-1.31037
19063634	chr11:19063634:C:T	4.43842e-05	-1.91869e-10	-0.603406	0.000272907	-1.91869e-10	-0.585459	0.000274921	-1.91869e-10	-0.58521
19063757	chr11:19063757:C:T	7.92293e-06	-0.967922	-1.35861	4.7661e-05	-0.976831	-1.35365	4.80368e-05	-0.976048	-1.35368
19063760	chr11:19063760:A:C	7.93975e-06	-0.964016	-1.36039	4.77269e-05	-0.972951	-1.35614	4.81036e-05	-0.972165	-1.35617
19064695	chr11:19064695:T:A	2.08421e-05	-1.91869e-10	-1.35932	0.000125797	-1.91869e-10	-1.35992	0.000126693	-1.91869e-10	-1.35993
19064882	chr11:19064882:A:C	1.23072e-05	-1.48078	-0.405325	7.28125e-05	-1.49484	-0.411864	7.3279e-05	-1.49446	-0.412956
19065000	chr11:19065000:G:A	1.29891e-05	-1.54982	-0.282365	7.99088e-05	-1.55618	-0.257522	8.03943e-05	-1.55615	-0.258598
19065035	chr11:19065035:G:A	1.74225e-05	-0.427821	-1.11071	0.000129309	-0.206517	-1.12587	0.000130482	-0.204863	-1.1256
19065272	chr11:19065272:T:G	2.22191e-05	-1.91869e-10	-1.29534	0.000133597	-1.91869e-10	-1.29976	0.000134587	-1.91869e-10	-1.29948
19065371	chr11:19065371:G:A	1.99203e-05	-1.51112	0.106566	0.000108644	-1.50477	-0.00175023	0.000109108	-1.50499	-0.00436433
19065472	chr11:19065472:G:C	2.22916e-05	-1.91869e-10	-1.29208	0.000133876	-1.91869e-10	-1.29768	0.00013485	-1.91869e-10	-1.29753
19065867	chr11:19065867:A:G	2.20947e-05	-1.91869e-10	-1.30095	0.000133734	-1.91869e-10	-1.29874	0.000134679	-1.91869e-10	-1.2988
19066234	chr11:19066234:A:G	2.22191e-05	-1.91869e-10	-1.29534	0.000133597	-1.91869e-10	-1.29976	0.000134587	-1.91869e-10	-1.29948
19066278	chr11:19066278:A:G	7.32481e-06	-1.0408	-1.36422	4.38589e-05	-1.04953	-1.36408	4.42036e-05	-1.0488	-1.36409
19066317	chr11:19066317:A:G	2.54402e-05	-1.91869e-10	-1.15996	0.000149847	-1.91869e-10	-1.18498	0.000151111	-1.91869e-10	-1.18368
19066450	chr11:19066450:C:T	7.99657e-06	-0.962255	-1.35502	4.81467e-05	-0.971588	-1.34875	4.85261e-05	-0.970804	-1.34879
19066673	chr11:19066673:TG:T	3.09145e-05	-1.91869e-10	-0.965063	0.000188086	-1.91869e-10	-0.957688	0.000189475	-1.91869e-10	-0.957437
19066777	chr11:19066777:C:T	2.10693e-05	-1.91869e-10	-1.34847	0.000127304	-1.91869e-10	-1.34801	0.000128199	-1.91869e-10	-1.34811
19067203	chr11:19067203:G:T	1.18146e-05	-1.40768	-0.519267	6.83445e-05	-1.39922	-0.570813	6.86404e-05	-1.39963	-0.573185
19067280	chr11:19067280:G:A	2.09481e-05	-1.91869e-10	-1.35424	0.000126559	-1.91869e-10	-1.35388	0.000127451	-1.91869e-10	-1.35396
19067837	chr11:19067837:T:C	5.66398e-06	-1.30012	-1.36204	3.62043e-05	-1.2446	-1.36081	3.64413e-05	-1.24513	-1.36087
19067933	chr11:19067933:C:T	2.18047e-05	-1.31416	-6.68817e-10	0.000128364	-1.33972	-6.68817e-10	0.000129283	-1.33969	-6.68817e-10
19068088	chr11:19068088:C:G	8.09513e-06	-0.947943	-1.35708	4.86557e-05	-0.958334	-1.35149	4.90395e-05	-0.957544	-1.35152
19068314	chr11:19068314:C:G	5.08055e-06	-1.55486	-1.21601	3.03113e-05	-1.55693	-1.22614	3.05269e-05	-1.55693	-1.22615
19068714	chr11:19068714:C:G	8.09225e-06	-0.948272	-1.35711	4.86176e-05	-0.959065	-1.35154	4.90013e-05	-0.95827	-1.35158
19068928	chr11:19068928:G:A	2.09879e-05	-1.91869e-10	-1.35235	0.000127249	-1.91869e-10	-1.34844	0.00012814	-1.91869e-10	-1.34857
19069599	chr11:19069599:T:A	2.07466e-05	-1.91869e-10	-1.36391	0.000125243	-1.91869e-10	-1.36434	0.000126136	-1.91869e-10	-1.36434
19069684	chr11:19069684:T:C	2.12326e-05	-1.91869e-10	-1.34075	0.000129901	-1.91869e-10	-1.32782	0.000130824	-1.91869e-10	-1.32784
19069836	chr11:19069836:A:T	7.54499e-06	-1.01282	-1.36259	4.50439e-05	-1.0228	-1.36416	4.53993e-05	-1.02205	-1.36415
19070370	chr11:19070370:G:C	2.09481e-05	-1.91869e-10	-1.35424	0.000126559	-1.91869e-10	-1.35388	0.000127451	-1.91869e-10	-1.35396
19070523	chr11:19070523:A:G	1.05636e-05	-1.5037	-0.535179	6.15877e-05	-1.51349	-0.56064	6.19648e-05	-1.51316	-0.561963
19070685	chr11:19070685:G:A	2.22191e-05	-1.91869e-10	-1.29534	0.000133597	-1.91869e-10	-1.29976	0.000134587	-1.91869e-10	-1.29948
19070976	chr11:19070976:A:G	0.000104829	-1.91869e-10	0.25604	0.000631758	-1.91869e-10	0.253916	0.000637118	-1.91869e-10	0.255261
19071201	chr11:19071201:T:A	1.7199e-05	-1.55144	-6.68817e-10	0.000104349	-1.54685	-6.68817e-10	0.000105105	-1.54673	-6.68817e-10
19071447	chr11:19071447:G:A	1.01704e-05	-1.55013	-0.526677	5.85918e-05	-1.54722	-0.576771	5.88686e-05	-1.54732	-0.579065
19071486	chr11:19071486:A:G	2.2596e-05	-1.91869e-10	-1.27852	0.000136816	-1.91869e-10	-1.27595	0.000137782	-1.91869e-10	-1.27602
19072585	chr11:19072585:T:C	8.12243e-06	-1.4894	-0.812259	4.87978e-05	-1.50145	-0.80545	4.90873e-05	-1.50111	-0.806987
19072605	chr11:19072605:C:T	2.22191e-05	-1.91869e-10	-1.29534	0.000133597	-1.91869e-10	-1.29976	0.000134587	-1.91869e-10	-1.29948
19072702	chr11:19072702:G:C	2.61478e-05	-1.91869e-10	-1.13252	0.00015614	-1.91869e-10	-1.14384	0.000157276	-1.91869e-10	-1.14369
19073085	chr11:19073085:C:T	2.07587e-05	-1.91869e-10	-1.36332	0.000125736	-1.91869e-10	-1.36041	0.000126606	-1.91869e-10	-1.36061
19073206	chr11:19073206:C:G	3.24697e-05	-1.91869e-10	-0.915981	0.000194691	-1.91869e-10	-0.923177	0.00019608	-1.91869e-10	-0.923169
19073234	chr11:19073234:C:T	7.60442e-06	-1.55435	-0.813209	4.63025e-05	-1.54577	-0.813623	4.66314e-05	-1.54574	-0.813683
19073743	chr11:19073743:C:T	9.65324e-06	-1.55634	-0.572659	5.82753e-05	-1.55146	-0.577953	5.8688e-05	-1.55144	-0.578021
19074009	chr11:19074009:A:G	5.08728e-06	-1.51706	-1.25248	3.0995e-05	-1.53415	-1.22661	3.12157e-05	-1.53409	-1.22668
19074612	chr11:19074612:C:T	1.3668e-05	-1.14048	-0.640747	7.32995e-05	-1.15911	-0.74093	7.35818e-05	-1.15977	-0.743523
19074844	chr11:19074844:C:A	3.12933e-05	-1.91869e-10	-0.952887	0.00019088	-1.91869e-10	-0.942943	0.000192063	-1.91869e-10	-0.943872
19074884	chr11:19074884:G:A	5.40465e-05	-1.91869e-10	-0.406444	0.000333712	-1.91869e-10	-0.384312	0.000336469	-1.91869e-10	-0.383187
19074888	chr11:19074888:C:T	3.2558e-05	-1.91869e-10	-0.913266	0.000189809	-1.91869e-10	-0.94857	0.000191533	-1.91869e-10	-0.946636
19075064	chr11:19075064:G:A	1.95265e-05	-1.42452	-6.68817e-10	0.00011498	-1.44984	-6.68817e-10	0.000115762	-1.45016	-6.68817e-10
19075077	chr11:19075077:C:A	4.75237e-06	-1.53791	-1.29974	2.81973e-05	-1.54183	-1.31353	2.84032e-05	-1.54172	-1.31348
19075210	chr11:19075210:C:T	2.78758e-05	-1.06853	-6.68817e-10	0.000176918	-1.01891	-6.68817e-10	0.000178097	-1.01937	-6.68817e-10
19075801	chr11:19075801:G:A	1.78808e-05	-1.51256	-6.68817e-10	0.000111062	-1.4845	-6.68817e-10	0.000111871	-1.48435	-6.68817e-10
19076091	chr11:19076091:A:C	4.64318e-06	-1.55251	-1.30838	2.8359e-05	-1.55211	-1.29754	2.85685e-05	-1.55202	-1.29737
19076138	chr11:19076138:G:A	5.2496e-05	-0.586569	0.151017	0.000335175	-0.480759	0.100822	0.000336381	-0.482161	0.0987105
19076190	chr11:19076190:G:A	4.64459e-06	-1.54956	-1.31103	2.83453e-05	-1.53042	-1.3197	2.85434e-05	-1.53044	-1.31983
19076213	chr11:19076213:TGA:T	6.48083e-05	-0.538408	0.313552	0.00045134	-0.394219	0.311851	0.000453213	-0.395441	0.31011
19076902	chr11:19076902:T:C	4.60968e-06	-1.5351	-1.33303	2.79652e-05	-1.52054	-1.34309	2.8165e-05	-1.52063	-1.34299
19076938	chr11:19076938:A:G	4.37334e-06	-1.55675	-1.36401	2.65281e-05	-1.55334	-1.36305	2.67174e-05	-1.55335	-1.36303
19077259	chr11:19077259:T:C	2.66137e-05	-1.91869e-10	-1.11486	0.000160481	-1.91869e-10	-1.11641	0.000161713	-1.91869e-10	-1.11587
19078009	chr11:19078009:C:T	5.22562e-06	-1.5203	-1.22242	3.33214e-05	-1.47968	-1.20871	3.35651e-05	-1.47965	-1.20856
19078396	chr11:19078396:T:C	2.27265e-05	-1.91869e-10	-1.27276	0.000136502	-1.91869e-10	-1.27825	0.000137518	-1.91869e-10	-1.27794
19078931	chr11:19078931:T:C	4.95248e-06	-1.54038	-1.25602	3.12015e-05	-1.51033	-1.2438	3.14284e-05	-1.51031	-1.24367
19079006	chr11:19079006:G:A	4.91973e-06	-1.55222	-1.25081	3.06679e-05	-1.53293	-1.23844	3.08914e-05	-1.53292	-1.23829
19079189	chr11:19079189:G:A	8.67023e-06	-1.50414	-0.73225	5.93647e-05	-1.44598	-0.664911	5.98288e-05	-1.44586	-0.664347
19079357	chr11:19079357:T:C	2.61466e-05	-1.91869e-10	-1.13257	0.000154617	-1.91869e-10	-1.15364	0.00015566	-1.91869e-10	-1.15402
19079369	chr11:19079369:C:T	2.55102e-05	-1.91869e-10	-1.15721	0.000152941	-1.91869e-10	-1.16454	0.000154147	-1.91869e-10	-1.16379
19079510	chr11:19079510:A:G	2.48308e-05	-1.1842	-6.68817e-10	0.00014324	-1.23007	-6.68817e-10	0.000144239	-1.23022	-6.68817e-10
19079577	chr11:19079577:C:T	3.48253e-05	-1.91869e-10	-0.845945	0.000212816	-1.91869e-10	-0.834163	0.000214377	-1.91869e-10	-0.833958
19080025	chr11:19080025:G:A	2.14928e-05	-1.32857	-6.68817e-10	0.000135894	-1.28272	-6.68817e-10	0.000137035	-1.28146	-6.68817e-10
19080116	chr11:19080116:T:C	2.60553e-05	-1.15307	0.0169969	0.000172677	-1.06884	0.0256682	0.000173424	-1.06973	0.0237816
19080358	chr11:19080358:G:A	4.55726e-06	-1.55687	-1.3227	2.74981e-05	-1.55267	-1.3278	2.76967e-05	-1.55263	-1.32775
19080744	chr11:19080744:T:C	4.5887e-06	-1.53844	-1.33425	2.74032e-05	-1.54107	-1.34286	2.76033e-05	-1.54095	-1.34281
19080762	chr11:19080762:G:A	2.12059e-05	-1.91869e-10	-1.34201	0.000128477	-1.91869e-10	-1.33884	0.000129386	-1.91869e-10	-1.3389
19081220	chr11:19081220:C:T	1.41119e-05	-1.42409	-0.325186	7.40457e-05	-1.44428	-0.445625	7.43083e-05	-1.44474	-0.448728
19081353	chr11:19081353:A:G	2.50796e-05	-1.91869e-10	-1.17424	0.000148648	-1.91869e-10	-1.19301	0.000149657	-1.91869e-10	-1.19334
19081808	chr11:19081808:C:T	5.22941e-05	-1.91869e-10	-0.439406	0.000323055	-1.91869e-10	-0.416768	0.000324717	-1.91869e-10	-0.418738
19081860	chr11:19081860:C:T	2.69446e-05	-1.10251	-6.68817e-10	0.000172208	-1.04589	-6.68817e-10	0.000173326	-1.04652	-6.68817e-10
19082274	chr11:19082274:C:T	0.000236886	-1.91869e-10	1.07129	0.00147843	-1.91869e-10	1.10414	0.00148886	-1.91869e-10	1.10407
19082425	chr11:19082425:C:T	8.14403e-05	-1.91869e-10	0.00358045	0.000502955	-1.91869e-10	0.0259096	0.00050717	-1.91869e-10	0.0271524
19082480	chr11:19082480:T:C	4.45663e-06	-1.55043	-1.35146	2.70978e-05	-1.54938	-1.34576	2.72962e-05	-1.54928	-1.34567
19082685	chr11:19082685:C:T	3.26155e-05	-1.91869e-10	-0.911501	0.00019034	-1.91869e-10	-0.945779	0.000192056	-1.91869e-10	-0.943907
19082718	chr11:19082718:C:A	1.49707e-05	-1.37883	-0.311365	7.8237e-05	-1.40224	-0.432605	7.85066e-05	-1.40278	-0.43573
19082825	chr11:19082825:C:T	1.96158e-05	-1.41995	-6.68817e-10	0.000123804	-1.37589	-6.68817e-10	0.000124749	-1.37539	-6.68817e-10
19083200	chr11:19083200:T:G	6.55726e-05	-1.91869e-10	-0.213132	0.000403391	-1.91869e-10	-0.194684	0.000406232	-1.91869e-10	-0.194768
19083229	chr11:19083229:G:A	2.15666e-05	-1.91869e-10	-1.32514	0.000130836	-1.91869e-10	-1.32065	0.000131758	-1.91869e-10	-1.32073
19083580	chr11:19083580:A:G	3.14969e-05	-1.91869e-10	-0.946402	0.000184017	-1.91869e-10	-0.97956	0.000185665	-1.91869e-10	-0.977748
19083621	chr11:19083621:G:A	2.24092e-05	-1.91869e-10	-1.28682	0.000135563	-1.91869e-10	-1.28516	0.00013649	-1.91869e-10	-1.28544
19083785	chr11:19083785:T:C	7.70011e-06	-1.16493	-1.19012	4.81716e-05	-1.12558	-1.19424	4.84821e-05	-1.12627	-1.19423
19084011	chr11:19084011:G:A	2.17914e-05	-1.91869e-10	-1.31477	0.000129693	-1.91869e-10	-1.32942	0.000130619	-1.91869e-10	-1.32941
19084054	chr11:19084054:G:A	4.67718e-06	-1.50504	-1.34856	2.83861e-05	-1.50911	-1.33958	2.85928e-05	-1.50891	-1.33963
19084065	chr11:19084065:C:T	2.12357e-05	-1.91869e-10	-1.3406	0.000128674	-1.91869e-10	-1.33731	0.000129583	-1.91869e-10	-1.33737
19084498	chr11:19084498:C:T	4.85903e-06	-1.52915	-1.2863	2.93519e-05	-1.54611	-1.26912	2.95573e-05	-1.54609	-1.26927
19084526	chr11:19084526:T:G	4.54418e-06	-1.54111	-1.34134	2.71417e-05	-1.54362	-1.3499	2.73401e-05	-1.54352	-1.34982
19084677	chr11:19084677:G:A	3.16445e-05	-1.91869e-10	-0.941725	0.000190672	-1.91869e-10	-0.944035	0.000192033	-1.91869e-10	-0.944024
19084720	chr11:19084720:A:G	1.37755e-05	-1.5278	-0.245596	9.33115e-05	-1.48741	-0.171237	9.40614e-05	-1.48736	-0.170384
19084735	chr11:19084735:T:C	4.9837e-06	-1.52765	-1.26247	3.01668e-05	-1.54526	-1.24259	3.03772e-05	-1.54524	-1.24276
19084977	chr11:19084977:C:T	4.38104e-05	-1.91869e-10	-0.616419	0.000268137	-1.91869e-10	-0.603094	0.000270114	-1.91869e-10	-0.602851
19085196	chr11:19085196:G:A	1.90886e-05	-1.55499	0.107795	0.000126037	-1.55475	0.196732	0.000126847	-1.55474	0.196031
19085557	chr11:19085557:T:C	5.88281e-05	-1.91869e-10	-0.321669	0.00035813	-1.91869e-10	-0.313694	0.00036075	-1.91869e-10	-0.313508
19085568	chr11:19085568:T:C	4.44057e-06	-1.55669	-1.34882	2.68724e-05	-1.55474	-1.34875	2.70588e-05	-1.55477	-1.34891
19085838	chr11:19085838:A:T	6.00318e-06	-1.27239	-1.33161	3.62282e-05	-1.28558	-1.31917	3.65034e-05	-1.28507	-1.31922
19085911	chr11:19085911:C:T	4.62095e-06	-1.55691	-1.30878	2.78858e-05	-1.55244	-1.31403	2.80872e-05	-1.5524	-1.31398
19086049	chr11:19086049:G:A	2.22921e-05	-1.91869e-10	-1.29206	0.000133978	-1.91869e-10	-1.29691	0.000134971	-1.91869e-10	-1.29663
19086528	chr11:19086528:C:A	3.99577e-05	-1.91869e-10	-0.708469	0.000231523	-1.91869e-10	-0.749913	0.000233702	-1.91869e-10	-0.747649
19086769	chr11:19086769:A:C	6.50978e-06	-1.34557	-1.17741	4.13679e-05	-1.29208	-1.18001	4.16507e-05	-1.29234	-1.18003
19086851	chr11:19086851:C:T	3.70062e-05	-1.91869e-10	-0.785204	0.000215485	-1.91869e-10	-0.821698	0.000217464	-1.91869e-10	-0.819661
19086904	chr11:19086904:T:C	1.40623e-05	-1.54699	-0.205808	9.33285e-05	-1.52219	-0.136275	9.39479e-05	-1.52216	-0.136792
19087136	chr11:19087136:T:C	1.37602e-05	-1.53937	-0.235134	9.09436e-05	-1.52556	-0.158793	9.15395e-05	-1.52562	-0.1593
19087144	chr11:19087144:G:A	2.43857e-05	-1.91869e-10	-1.20229	0.000144833	-1.91869e-10	-1.21901	0.000145992	-1.91869e-10	-1.21814
19087423	chr11:19087423:G:C	1.60518e-05	-1.55508	-0.0653909	0.000104826	-1.53873	-0.00356158	0.000105613	-1.5387	-0.00320748
19087432	chr11:19087432:A:G	2.41359e-05	-1.91869e-10	-1.21259	0.000143731	-1.91869e-10	-1.22665	0.000144667	-1.91869e-10	-1.22726
19087693	chr11:19087693:G:A	1.03601e-05	-1.28161	-0.776711	6.31462e-05	-1.29069	-0.758447	6.35415e-05	-1.29038	-0.759621
19087694	chr11:19087694:A:G	5.77968e-06	-1.51885	-1.12309	3.52342e-05	-1.54791	-1.08466	3.54924e-05	-1.54797	-1.08441
19087841	chr11:19087841:C:A	2.08791e-05	-1.91869e-10	-1.35754	0.000125537	-1.91869e-10	-1.36199	0.000126431	-1.91869e-10	-1.362
19087961	chr11:19087961:A:G	6.83705e-06	-1.43958	-1.03436	4.42254e-05	-1.35573	-1.04956	4.45995e-05	-1.35527	-1.04871
19087988	chr11:19087988:A:C	7.34095e-06	-1.4922	-0.910625	4.40061e-05	-1.52969	-0.880572	4.43206e-05	-1.52976	-0.880484
19087999	chr11:19087999:G:A	4.17114e-05	-1.91869e-10	-0.665515	0.000262529	-1.91869e-10	-0.62423	0.00026423	-1.91869e-10	-0.624874
19088157	chr11:19088157:A:C	6.71256e-06	-1.51339	-0.978915	4.04819e-05	-1.54268	-0.951054	4.07716e-05	-1.54273	-0.950977
19088384	chr11:19088384:C:T	9.70001e-05	-1.91869e-10	0.178422	0.000565793	-1.91869e-10	0.143638	0.000570248	-1.91869e-10	0.144378
19088517	chr11:19088517:T:C	7.06075e-06	-1.5031	-0.938636	4.24717e-05	-1.53658	-0.909176	4.27753e-05	-1.53664	-0.909095
19088540	chr11:19088540:A:T	2.09123e-05	-1.91869e-10	-1.35595	0.000125657	-1.91869e-10	-1.36103	0.000126552	-1.91869e-10	-1.36104
19088664	chr11:19088664:G:C	2.37883e-05	-1.91869e-10	-1.2271	0.000140258	-1.91869e-10	-1.25111	0.000141255	-1.91869e-10	-1.25113
19088818	chr11:19088818:T:G	8.7369e-06	-1.245	-0.983732	5.23661e-05	-1.25178	-0.984551	5.27237e-05	-1.25142	-0.985207
19088864	chr11:19088864:G:A	8.37093e-06	-1.30389	-0.967635	5.01816e-05	-1.31094	-0.968003	5.05216e-05	-1.31062	-0.968671
19089230	chr11:19089230:T:C	5.69431e-06	-1.50144	-1.15538	3.41151e-05	-1.53633	-1.12852	3.43663e-05	-1.5364	-1.12822
19089300	chr11:19089300:C:T	6.08707e-06	-1.42676	-1.16336	3.93907e-05	-1.33871	-1.18235	3.97189e-05	-1.33824	-1.18163
19089554	chr11:19089554:G:A	2.54355e-05	-1.91869e-10	-1.16014	0.000155356	-1.91869e-10	-1.14887	0.000156452	-1.91869e-10	-1.14894
19089717	chr11:19089717:C:T	2.09003e-05	-1.91869e-10	-1.35653	0.000125612	-1.91869e-10	-1.36139	0.000126507	-1.91869e-10	-1.3614
19089748	chr11:19089748:C:T	6.93262e-06	-1.18839	-1.27166	4.17434e-05	-1.2099	-1.25315	4.20439e-05	-1.20965	-1.25332
19089762	chr11:19089762:T:C	2.09296e-05	-1.91869e-10	-1.35513	0.000125723	-1.91869e-10	-1.36051	0.000126619	-1.91869e-10	-1.36051
19089766	chr11:19089766:A:C	9.00309e-06	-1.25715	-0.941574	5.39832e-05	-1.26388	-0.942036	5.43496e-05	-1.26353	-0.942727
19089871	chr11:19089871:G:A	2.90289e-05	-1.028	-6.68817e-10	0.000204735	-0.872872	-6.68817e-10	0.000206345	-0.872145	-6.68817e-10
19089941	chr11:19089941:T:C	7.9676e-06	-1.40896	-0.911948	4.89842e-05	-1.41611	-0.886979	4.92969e-05	-1.4159	-0.887935
19089946	chr11:19089946:A:G	7.43828e-06	-1.34297	-1.04668	4.54642e-05	-1.352	-1.02567	4.57638e-05	-1.35173	-1.02647
19089947	chr11:19089947:T:G	0.000312176	-1.91869e-10	1.34728	0.00193381	-1.91869e-10	1.37266	0.00194632	-1.91869e-10	1.372
19089951	chr11:19089951:G:A	1.03199e-05	-0.935456	-1.12676	6.20938e-05	-0.951338	-1.11461	6.25225e-05	-0.950875	-1.11529
19089977	chr11:19089977:C:T	2.20274e-05	-1.91869e-10	-1.304	0.000131742	-1.91869e-10	-1.31375	0.000132646	-1.91869e-10	-1.31401
19090209	chr11:19090209:A:G	7.33052e-06	-1.50905	-0.89519	4.69521e-05	-1.45574	-0.889725	4.72138e-05	-1.45592	-0.891083
19090329	chr11:19090329:T:C	7.2189e-06	-1.15451	-1.26507	4.34446e-05	-1.17704	-1.24606	4.37578e-05	-1.17679	-1.24624
19090369	chr11:19090369:G:C	2.1768e-05	-1.91869e-10	-1.31585	0.00013245	-1.91869e-10	-1.30838	0.000133364	-1.91869e-10	-1.30861
19090379	chr11:19090379:G:C	5.89811e-05	-1.91869e-10	-0.319072	0.000346677	-1.91869e-10	-0.346197	0.000349388	-1.91869e-10	-0.345511
19090395	chr11:19090395:T:C	2.1768e-05	-1.91869e-10	-1.31585	0.00013245	-1.91869e-10	-1.30838	0.000133364	-1.91869e-10	-1.30861
19090543	chr11:19090543:A:G	2.17239e-05	-1.91869e-10	-1.31787	0.000131348	-1.91869e-10	-1.31674	0.00013226	-1.91869e-10	-1.31692
19090632	chr11:19090632:T:C	3.35832e-05	-1.91869e-10	-0.882262	0.000203778	-1.91869e-10	-0.87756	0.000205091	-1.91869e-10	-0.878241
19090658	chr11:19090658:T:C	7.92649e-06	-1.50717	-0.818912	4.79897e-05	-1.54037	-0.783236	4.83379e-05	-1.54042	-0.783053
19091109	chr11:19091109:T:C	1.71443e-05	-1.55462	-6.68817e-10	0.000103317	-1.55679	-6.68817e-10	0.000104054	-1.55678	-6.68817e-10
19091522	chr11:19091522:A:G	2.11057e-05	-1.91869e-10	-1.34675	0.000126476	-1.91869e-10	-1.35454	0.000127375	-1.91869e-10	-1.35456
19091547	chr11:19091547:A:T	2.19611e-05	-1.91869e-10	-1.30702	0.000132691	-1.91869e-10	-1.30657	0.000133616	-1.91869e-10	-1.30672
19091608	chr11:19091608:T:G	2.0777e-05	-1.91869e-10	-1.36244	0.000125704	-1.91869e-10	-1.36066	0.000126595	-1.91869e-10	-1.3607
19091873	chr11:19091873:A:T	2.13028e-05	-1.91869e-10	-1.33745	0.000129403	-1.91869e-10	-1.33166	0.000130303	-1.91869e-10	-1.33183
19092103	chr11:19092103:A:G	2.3708e-05	-1.91869e-10	-1.23048	0.000141318	-1.91869e-10	-1.24358	0.000142267	-1.91869e-10	-1.24399
19092166	chr11:19092166:G:A	2.07412e-05	-1.91869e-10	-1.36417	0.000125497	-1.91869e-10	-1.36231	0.000126394	-1.91869e-10	-1.36229
19092451	chr11:19092451:T:A	1.10972e-05	-1.20436	-0.785229	6.62799e-05	-1.21365	-0.787053	6.67436e-05	-1.21329	-0.787547
19092615	chr11:19092615:T:G	2.26918e-05	-1.91869e-10	-1.27429	0.000136973	-1.91869e-10	-1.2748	0.000137974	-1.91869e-10	-1.27463
19092654	chr11:19092654:C:T	1.12375e-05	-1.15368	-0.823353	6.70885e-05	-1.1635	-0.825083	6.75606e-05	-1.16311	-0.825561
19092735	chr11:19092735:G:A	2.26729e-05	-1.91869e-10	-1.27512	0.000136859	-1.91869e-10	-1.27564	0.000137858	-1.91869e-10	-1.27547
19093076	chr11:19093076:C:T	5.48426e-06	-1.55667	-1.13773	3.25838e-05	-1.55646	-1.15432	3.2844e-05	-1.55645	-1.15348
19093148	chr11:19093148:A:G	9.49968e-05	-1.91869e-10	0.157553	0.000582243	-1.91869e-10	0.172298	0.000586101	-1.91869e-10	0.171798
19093263	chr11:19093263:G:A	2.1083e-05	-1.91869e-10	-1.34782	0.000126376	-1.91869e-10	-1.35533	0.000127274	-1.91869e-10	-1.35535
19093431	chr11:19093431:G:A	2.15963e-05	-1.91869e-10	-1.32377	0.000132003	-1.91869e-10	-1.31176	0.000132949	-1.91869e-10	-1.31173
19093632	chr11:19093632:C:T	7.26124e-06	-1.1893	-1.22444	4.40013e-05	-1.21127	-1.1991	4.43168e-05	-1.21103	-1.1993
19093717	chr11:19093717:G:A	9.21276e-05	-1.91869e-10	0.126885	0.000540344	-1.91869e-10	0.0976165	0.000544436	-1.91869e-10	0.0980566
19093797	chr11:19093797:G:A	0.000108155	-1.91869e-10	0.287274	0.000670118	-1.91869e-10	0.312864	0.000675037	-1.91869e-10	0.313073
19093819	chr11:19093819:T:C	7.63895e-06	-1.47576	-0.887267	4.51406e-05	-1.52004	-0.864766	4.54812e-05	-1.52012	-0.864274
19093830	chr11:19093830:A:T	7.50452e-06	-1.15919	-1.2216	4.54332e-05	-1.18233	-1.19601	4.57595e-05	-1.18208	-1.19621
19093861	chr11:19093861:G:T	7.53444e-06	-1.15298	-1.22383	4.56022e-05	-1.17625	-1.19838	4.59297e-05	-1.176	-1.19858
19094239	chr11:19094239:T:C	2.1033e-05	-1.91869e-10	-1.3502	0.000126151	-1.91869e-10	-1.35711	0.000127048	-1.91869e-10	-1.35713
19094310	chr11:19094310:C:T	7.90153e-06	-1.13604	-1.19319	4.75952e-05	-1.16187	-1.16999	4.7941e-05	-1.16164	-1.17009
19094367	chr11:19094367:C:T	2.10716e-05	-1.91869e-10	-1.34836	0.000126326	-1.91869e-10	-1.35572	0.000127224	-1.91869e-10	-1.35574
19094376	chr11:19094376:C:G	2.79592e-05	-1.91869e-10	-1.06554	0.000169387	-1.91869e-10	-1.0624	0.000170507	-1.91869e-10	-1.06292
19094414	chr11:19094414:T:TTCTC	7.60784e-06	-1.14524	-1.22187	4.60466e-05	-1.16863	-1.19631	4.63774e-05	-1.16837	-1.19651
19094519	chr11:19094519:G:A	8.39293e-06	-1.12622	-1.14268	5.08611e-05	-1.1531	-1.11239	5.12287e-05	-1.15286	-1.11253
19094555	chr11:19094555:A:G	2.86223e-05	-1.10553	0.0634218	0.000181614	-1.10612	0.113416	0.000183298	-1.10565	0.11507
19094557	chr11:19094557:A:G	2.14068e-05	-1.91869e-10	-1.33258	0.000130673	-1.91869e-10	-1.3219	0.000131608	-1.91869e-10	-1.32187
19094560	chr11:19094560:A:C	2.3321e-05	-1.91869e-10	-1.24694	0.000139165	-1.91869e-10	-1.25893	0.000140103	-1.91869e-10	-1.25932
19094646	chr11:19094646:A:G	2.26556e-05	-1.91869e-10	-1.27588	0.000136754	-1.91869e-10	-1.27641	0.000137753	-1.91869e-10	-1.27623
19094741	chr11:19094741:G:T	3.02654e-05	-1.91869e-10	-0.986285	0.000180173	-1.91869e-10	-1.00067	0.000181499	-1.91869e-10	-1.00044
19094744	chr11:19094744:A:G	2.0994e-05	-1.91869e-10	-1.35205	0.000126872	-1.91869e-10	-1.35142	0.000127774	-1.91869e-10	-1.35143
19094777	chr11:19094777:TATC:T	3.19586e-05	-0.931849	-6.68817e-10	0.000158773	-1.12711	-6.68817e-10	0.000159909	-1.12709	-6.68817e-10
19094781	chr11:19094781:A:G	2.11535e-05	-1.91869e-10	-1.34449	0.000126696	-1.91869e-10	-1.3528	0.000127597	-1.91869e-10	-1.35282
19094788	chr11:19094788:T:C	4.00492e-05	-1.91869e-10	-0.706181	0.000243488	-1.91869e-10	-0.699521	0.000245259	-1.91869e-10	-0.699378
19095106	chr11:19095106:C:T	2.89832e-05	-1.09864	0.0690696	0.000183991	-1.09914	0.119438	0.000185702	-1.09866	0.121112
19095213	chr11:19095213:G:A	2.22845e-05	-1.91869e-10	-1.2924	0.000134521	-1.91869e-10	-1.29287	0.000135501	-1.91869e-10	-1.29271
19095431	chr11:19095431:C:T	1.02261e-05	-1.1884	-0.882954	6.12691e-05	-1.19511	-0.884209	6.16841e-05	-1.19471	-0.884954
19095771	chr11:19095771:C:T	2.10151e-05	-1.91869e-10	-1.35105	0.000126081	-1.91869e-10	-1.35766	0.000126978	-1.91869e-10	-1.35768
19095845	chr11:19095845:T:C	7.67991e-06	-1.1477	-1.20998	4.65314e-05	-1.17108	-1.18338	4.68652e-05	-1.17083	-1.18358
19096144	chr11:19096144:G:T	2.10387e-05	-1.91869e-10	-1.34993	0.000126182	-1.91869e-10	-1.35686	0.000127079	-1.91869e-10	-1.35688
19096231	chr11:19096231:C:T	4.79559e-06	-1.55378	-1.27482	2.92174e-05	-1.53813	-1.2817	2.94287e-05	-1.53804	-1.28169
19096272	chr11:19096272:A:C	2.09677e-05	-1.91869e-10	-1.35331	0.000125881	-1.91869e-10	-1.35925	0.000126777	-1.91869e-10	-1.35927
19096292	chr11:19096292:T:C	7.62405e-06	-1.47102	-0.893965	4.49881e-05	-1.51664	-0.871549	4.53271e-05	-1.51672	-0.871067
19096390	chr11:19096390:C:A	2.35635e-05	-1.91869e-10	-1.23659	0.000140541	-1.91869e-10	-1.24909	0.000141486	-1.91869e-10	-1.24949
19096719	chr11:19096719:T:C	7.51269e-06	-1.16012	-1.21957	4.54961e-05	-1.18317	-1.19379	4.58225e-05	-1.18292	-1.19399
19096720	chr11:19096720:G:A	2.09846e-05	-1.91869e-10	-1.3525	0.000125951	-1.91869e-10	-1.3587	0.000126847	-1.91869e-10	-1.35871
19096770	chr11:19096770:T:C	6.58993e-06	-1.46479	-1.04595	4.24336e-05	-1.3856	-1.06105	4.27896e-05	-1.38518	-1.06021
19096838	chr11:19096838:T:C	7.63874e-06	-1.17985	-1.18321	4.6124e-05	-1.20397	-1.15929	4.64583e-05	-1.20374	-1.1594
19096914	chr11:19096914:G:A	1.02859e-05	-1.19785	-0.867671	6.16407e-05	-1.20436	-0.868904	6.20569e-05	-1.20398	-0.869664
19097156	chr11:19097156:T:C	5.63099e-06	-1.38716	-1.28084	3.73345e-05	-1.28758	-1.28709	3.76231e-05	-1.28705	-1.28703
19097228	chr11:19097228:T:A	1.00722e-05	-1.20059	-0.885925	6.03594e-05	-1.20707	-0.887208	6.07676e-05	-1.20668	-0.887956
19097652	chr11:19097652:G:A	2.09742e-05	-1.91869e-10	-1.353	0.000125908	-1.91869e-10	-1.35904	0.000126804	-1.91869e-10	-1.35905
19097715	chr11:19097715:A:G	2.32547e-05	-1.91869e-10	-1.24978	0.000140365	-1.91869e-10	-1.25034	0.000141394	-1.91869e-10	-1.25014
19097834	chr11:19097834:C:T	2.0739e-05	-1.91869e-10	-1.36427	0.000125446	-1.91869e-10	-1.36271	0.000126343	-1.91869e-10	-1.3627
19097986	chr11:19097986:A:G	2.11184e-05	-1.91869e-10	-1.34615	0.000127512	-1.91869e-10	-1.34638	0.00012843	-1.91869e-10	-1.34631
19098373	chr11:19098373:A:T	2.26729e-05	-1.91869e-10	-1.27512	0.000136859	-1.91869e-10	-1.27564	0.000137858	-1.91869e-10	-1.27547
19098443	chr11:19098443:C:A	2.21129e-05	-1.91869e-10	-1.30013	0.000133489	-1.91869e-10	-1.30057	0.000134461	-1.91869e-10	-1.30042
19098612	chr11:19098612:G:C	7.76561e-06	-1.52294	-0.823642	4.25517e-05	-1.53223	-0.911644	4.27569e-05	-1.53241	-0.913749
19098637	chr11:19098637:C:T	2.26973e-05	-1.91869e-10	-1.27405	0.000137006	-1.91869e-10	-1.27457	0.000138007	-1.91869e-10	-1.27439
19098954	chr11:19098954:G:A	2.3569e-05	-1.91869e-10	-1.23636	0.000142274	-1.91869e-10	-1.23684	0.000143317	-1.91869e-10	-1.23663
19098960	chr11:19098960:A:G	1.73562e-05	-1.54234	-6.68817e-10	0.000107467	-1.51741	-6.68817e-10	0.000108214	-1.51759	-6.68817e-10
19098973	chr11:19098973:C:T	7.42057e-06	-1.2314	-1.16064	4.54458e-05	-1.24721	-1.13086	4.57684e-05	-1.24698	-1.13112
19099279	chr11:19099279:T:C	7.53584e-06	-1.13371	-1.24291	4.55109e-05	-1.15748	-1.21916	4.58387e-05	-1.15722	-1.21934
19099314	chr11:19099314:A:G	7.48733e-06	-1.15861	-1.22446	4.53219e-05	-1.1817	-1.1991	4.56473e-05	-1.18145	-1.1993
19099322	chr11:19099322:A:G	5.96504e-06	-1.48114	-1.12923	3.55604e-05	-1.52725	-1.09611	3.58278e-05	-1.52735	-1.09562
19099511	chr11:19099511:C:G	7.35264e-06	-1.172	-1.22923	4.42396e-05	-1.1964	-1.20857	4.45614e-05	-1.19616	-1.20866
19099609	chr11:19099609:G:A	7.32541e-06	-1.45603	-0.948914	4.29505e-05	-1.5065	-0.928041	4.32724e-05	-1.50659	-0.927587
19099614	chr11:19099614:G:A	4.78866e-06	-1.55335	-1.27669	2.92049e-05	-1.53676	-1.28349	2.94163e-05	-1.53667	-1.28348
19099776	chr11:19099776:A:G	2.83094e-05	-1.11611	0.0630169	0.000179634	-1.11667	0.113003	0.000181299	-1.1162	0.114657
19099817	chr11:19099817:A:G	5.36845e-05	-1.91869e-10	-0.413165	0.000332088	-1.91869e-10	-0.38919	0.000333797	-1.91869e-10	-0.39116
19099913	chr11:19099913:A:G	8.13948e-06	-1.5211	-0.778462	4.44305e-05	-1.53066	-0.870004	4.46403e-05	-1.53085	-0.872205
19099976	chr11:19099976:AC:A	5.84341e-06	-1.41368	-1.21729	3.4671e-05	-1.44797	-1.20071	3.49295e-05	-1.44796	-1.2004
19100267	chr11:19100267:T:C	6.08383e-05	-1.91869e-10	-0.288071	0.000357859	-1.91869e-10	-0.314452	0.000360664	-1.91869e-10	-0.313747
19100534	chr11:19100534:G:T	2.07462e-05	-1.91869e-10	-1.36393	0.000125459	-1.91869e-10	-1.36261	0.00012634	-1.91869e-10	-1.36272
19100685	chr11:19100685:G:A	0.000397778	-1.91869e-10	1.5896	0.00252828	-1.91869e-10	1.64071	0.00254491	-1.91869e-10	1.64016
19100802	chr11:19100802:A:G	3.18313e-05	-1.91869e-10	-0.935839	0.0001893	-1.91869e-10	-0.951259	0.000190697	-1.91869e-10	-0.951008
19100932	chr11:19100932:C:T	2.43927e-05	-1.91869e-10	-1.20201	0.000149314	-1.91869e-10	-1.18854	0.00015037	-1.91869e-10	-1.18859
19100987	chr11:19100987:C:A	2.52631e-05	-1.91869e-10	-1.16694	0.000156075	-1.91869e-10	-1.14425	0.000157194	-1.91869e-10	-1.14421
19101043	chr11:19101043:T:G	4.75273e-06	-1.50534	-1.33223	3.02824e-05	-1.44387	-1.34015	3.05177e-05	-1.44353	-1.33986
19101069	chr11:19101069:G:A	6.18333e-06	-1.49507	-1.07937	3.9457e-05	-1.42666	-1.09272	3.97886e-05	-1.42628	-1.09184
19101349	chr11:19101349:A:G	2.07614e-05	-1.91869e-10	-1.3632	0.000125817	-1.91869e-10	-1.35977	0.000126715	-1.91869e-10	-1.35975
19101874	chr11:19101874:G:A	2.20328e-05	-1.91869e-10	-1.30376	0.000131022	-1.91869e-10	-1.31923	0.000131951	-1.91869e-10	-1.31926
19102112	chr11:19102112:A:G	4.86281e-06	-1.48804	-1.32664	3.11807e-05	-1.41951	-1.33528	3.14251e-05	-1.41913	-1.33496
19102353	chr11:19102353:T:C	2.09028e-05	-1.91869e-10	-1.35641	0.000126297	-1.91869e-10	-1.35595	0.000127196	-1.91869e-10	-1.35596
19102375	chr11:19102375:A:AT	2.21675e-05	-1.91869e-10	-1.29766	0.00013512	-1.91869e-10	-1.28843	0.000136045	-1.91869e-10	-1.28871
19102465	chr11:19102465:C:T	2.97729e-05	-1.14877	0.146083	0.000189569	-1.14929	0.199452	0.000191322	-1.14883	0.201099
19103061	chr11:19103061:T:C	0.000406155	-1.91869e-10	1.61045	0.00258374	-1.91869e-10	1.6624	0.00260083	-1.91869e-10	1.66189
19103296	chr11:19103296:A:G	6.69021e-06	-1.45277	-1.04287	3.94721e-05	-1.50707	-1.01192	3.97778e-05	-1.50719	-1.01119
19103358	chr11:19103358:G:A	8.14181e-06	-1.43187	-0.867409	4.75015e-05	-1.48886	-0.844973	4.78596e-05	-1.48896	-0.844459
19103405	chr11:19103405:C:T	2.26729e-05	-1.91869e-10	-1.27512	0.000136859	-1.91869e-10	-1.27564	0.000137858	-1.91869e-10	-1.27547
19103459	chr11:19103459:T:C	9.5654e-06	-1.14834	-0.9898	5.85219e-05	-1.17453	-0.950662	5.89412e-05	-1.17429	-0.950859
19103551	chr11:19103551:C:T	7.3208e-06	-1.20096	-1.20461	4.41682e-05	-1.22412	-1.18246	4.44888e-05	-1.22389	-1.18256
19103701	chr11:19103701:C:T	4.43964e-05	-0.603132	-6.68817e-10	0.000277768	-0.567806	-6.68817e-10	0.00027998	-0.566976	-6.68817e-10
19103908	chr11:19103908:G:A	2.20066e-05	-1.91869e-10	-1.30495	0.000133953	-1.91869e-10	-1.2971	0.000134886	-1.91869e-10	-1.29727
19103998	chr11:19103998:T:C	2.63253e-05	-1.91869e-10	-1.12576	0.000158359	-1.91869e-10	-1.12972	0.000159469	-1.91869e-10	-1.12985
19104294	chr11:19104294:T:C	9.97803e-06	-1.31571	-0.780191	5.87454e-05	-1.38004	-0.741343	5.91465e-05	-1.3801	-0.741581
19104406	chr11:19104406:A:G	2.13343e-05	-1.91869e-10	-1.33597	0.000129642	-1.91869e-10	-1.32981	0.000130541	-1.91869e-10	-1.33001
19104595	chr11:19104595:C:T	2.99171e-05	-1.91869e-10	-0.997858	0.000184601	-1.91869e-10	-0.976394	0.000185879	-1.91869e-10	-0.9766
19105311	chr11:19105311:G:A	8.62281e-06	-1.42286	-0.819015	5.02693e-05	-1.48181	-0.795388	5.06496e-05	-1.48192	-0.794846
19106249	chr11:19106249:C:T	2.07409e-05	-1.91869e-10	-1.36418	0.000125516	-1.91869e-10	-1.36216	0.000126412	-1.91869e-10	-1.36215
19106505	chr11:19106505:C:T	9.97363e-06	-1.34065	-0.755698	5.89908e-05	-1.40096	-0.716253	5.93939e-05	-1.401	-0.716501
19106677	chr11:19106677:G:A	4.5894e-06	-1.52919	-1.34335	2.81528e-05	-1.5106	-1.34634	2.83499e-05	-1.51073	-1.34634
19106697	chr11:19106697:T:C	1.08163e-05	-1.30068	-0.714556	6.36738e-05	-1.36674	-0.674072	6.4108e-05	-1.3668	-0.674325
19107072	chr11:19107072:T:C	2.18647e-05	-1.91869e-10	-1.31142	0.000130156	-1.91869e-10	-1.32586	0.000131079	-1.91869e-10	-1.32589
19107331	chr11:19107331:G:A	2.47462e-05	-1.91869e-10	-1.18762	0.000149156	-1.91869e-10	-1.1896	0.000150227	-1.91869e-10	-1.18955
19107395	chr11:19107395:C:G	5.4651e-06	-1.55666	-1.14125	3.43568e-05	-1.54401	-1.11378	3.46101e-05	-1.5439	-1.11365
19107659	chr11:19107659:G:A	2.12782e-05	-1.91869e-10	-1.3386	0.000128467	-1.91869e-10	-1.33892	0.000129394	-1.91869e-10	-1.33883
19107668	chr11:19107668:G:A	3.54107e-05	-1.91869e-10	-0.829275	0.000215145	-1.91869e-10	-0.823276	0.000216707	-1.91869e-10	-0.823148
19108151	chr11:19108151:A:C	2.0744e-05	-1.91869e-10	-1.36403	0.000125242	-1.91869e-10	-1.36434	0.000126134	-1.91869e-10	-1.36435
19108233	chr11:19108233:C:A	4.02585e-05	-1.91869e-10	-0.700969	0.000259177	-1.91869e-10	-0.63708	0.000261025	-1.91869e-10	-0.637079
19108234	chr11:19108234:A:C	2.24572e-05	-1.91869e-10	-1.28468	0.000136955	-1.91869e-10	-1.27494	0.000137891	-1.91869e-10	-1.27523
19108388	chr11:19108388:C:T	2.08548e-05	-1.91869e-10	-1.35871	0.000126463	-1.91869e-10	-1.35464	0.000127331	-1.91869e-10	-1.35491
19108471	chr11:19108471:C:G	5.61263e-05	-1.91869e-10	-0.368685	0.000368316	-1.91869e-10	-0.28565	0.000370972	-1.91869e-10	-0.285568
19108663	chr11:19108663:A:G	2.12041e-05	-1.91869e-10	-1.34209	0.00012699	-1.91869e-10	-1.35048	0.00012789	-1.91869e-10	-1.35052
19109223	chr11:19109223:G:A	3.01396e-05	-1.12057	0.130121	0.000191822	-1.12115	0.18313	0.000193595	-1.12068	0.184755
19109270	chr11:19109270:A:G	2.07407e-05	-1.91869e-10	-1.36419	0.000125249	-1.91869e-10	-1.36429	0.000126139	-1.91869e-10	-1.36431
19109311	chr11:19109311:C:T	6.46651e-06	-1.49997	-1.02968	3.86719e-05	-1.53521	-1.00427	3.89524e-05	-1.53527	-1.00408
19109446	chr11:19109446:A:T	4.95287e-06	-1.49201	-1.30431	2.90779e-05	-1.53062	-1.294	2.92854e-05	-1.53068	-1.29392
19109545	chr11:19109545:C:T	2.31784e-05	-1.91869e-10	-1.25307	0.00014155	-1.91869e-10	-1.24194	0.000142508	-1.91869e-10	-1.24229
19109984	chr11:19109984:G:GA	4.59044e-06	-1.55687	-1.31544	2.78103e-05	-1.5518	-1.31739	2.79993e-05	-1.55188	-1.31763
19110005	chr11:19110005:A:C	2.39547e-05	-1.22013	-6.68817e-10	0.000151365	-1.1749	-6.68817e-10	0.0001525	-1.17453	-6.68817e-10
19110741	chr11:19110741:G:A	5.57203e-06	-1.55517	-1.12336	3.42807e-05	-1.54958	-1.11043	3.4527e-05	-1.5496	-1.11035
19110832	chr11:19110832:T:C	5.37721e-06	-1.53793	-1.17619	3.2884e-05	-1.51694	-1.18467	3.30835e-05	-1.51718	-1.18548
19110984	chr11:19110984:T:C	1.08811e-05	-0.817372	-1.19189	7.71069e-05	-0.65404	-1.19536	7.77788e-05	-0.652973	-1.19485
19111149	chr11:19111149:T:C	9.91769e-06	-1.00485	-1.09712	6.94576e-05	-0.860182	-1.09369	7.00587e-05	-0.859221	-1.09314
19111904	chr11:19111904:T:C	1.8108e-05	-1.49994	-6.68817e-10	0.000111518	-1.48041	-6.68817e-10	0.000112314	-1.4804	-6.68817e-10
19112362	chr11:19112362:A:G	5.49532e-06	-1.54688	-1.14552	3.29332e-05	-1.54948	-1.15062	3.31789e-05	-1.54943	-1.15035
19112386	chr11:19112386:G:A	2.50977e-05	-1.91869e-10	-1.17351	0.000151786	-1.91869e-10	-1.17212	0.000152891	-1.91869e-10	-1.17197
19112395	chr11:19112395:A:G	2.09998e-05	-1.91869e-10	-1.35178	0.000126917	-1.91869e-10	-1.35106	0.00012782	-1.91869e-10	-1.35107
19112857	chr11:19112857:G:C	2.07382e-05	-1.91869e-10	-1.36431	0.000125243	-1.91869e-10	-1.36434	0.000126136	-1.91869e-10	-1.36433
19112860	chr11:19112860:G:A	2.07466e-05	-1.91869e-10	-1.36391	0.000125241	-1.91869e-10	-1.36435	0.000126134	-1.91869e-10	-1.36435
19112953	chr11:19112953:C:T	4.45607e-06	-1.53875	-1.36327	2.69718e-05	-1.53551	-1.36429	2.71604e-05	-1.53562	-1.36431
19113184	chr11:19113184:T:C	5.33193e-05	-1.91869e-10	-0.419991	0.00031406	-1.91869e-10	-0.445005	0.0003164	-1.91869e-10	-0.444685
19113275	chr11:19113275:A:C	6.26357e-06	-1.55183	-1.00971	3.87289e-05	-1.54376	-0.994248	3.90065e-05	-1.54378	-0.994181
19113405	chr11:19113405:C:T	4.72077e-06	-1.53636	-1.30796	2.85287e-05	-1.5417	-1.30198	2.87304e-05	-1.54164	-1.3021
19113550	chr11:19113550:C:T	8.48044e-05	-1.91869e-10	0.0440574	0.00052777	-1.91869e-10	0.0740704	0.000531575	-1.91869e-10	0.0741502
19113595	chr11:19113595:T:C	2.07389e-05	-1.91869e-10	-1.36428	0.000125256	-1.91869e-10	-1.36423	0.000126146	-1.91869e-10	-1.36426
19113920	chr11:19113920:T:TAC	5.95703e-06	-1.55255	-1.05916	3.6774e-05	-1.54508	-1.04472	3.7038e-05	-1.54511	-1.04464
19114010	chr11:19114010:AAC:A	2.92071e-05	-1.91869e-10	-1.02188	0.00017099	-1.91869e-10	-1.05299	0.000172207	-1.91869e-10	-1.053
19114091	chr11:19114091:C:T	1.24772e-05	-1.55022	-0.322169	8.04777e-05	-1.53966	-0.266949	8.1198e-05	-1.53949	-0.265314
19114153	chr11:19114153:T:C	5.95461e-06	-1.54908	-1.06305	3.68279e-05	-1.53964	-1.0487	3.70922e-05	-1.53967	-1.04862
19114257	chr11:19114257:A:G	4.8421e-06	-1.4765	-1.34244	2.8312e-05	-1.51083	-1.34048	2.85106e-05	-1.51067	-1.34075
19114260	chr11:19114260:A:G	2.07466e-05	-1.91869e-10	-1.36391	0.000125241	-1.91869e-10	-1.36435	0.000126134	-1.91869e-10	-1.36435
19114461	chr11:19114461:C:CTGGGATTCCAGGTCAGGCAG	5.90375e-06	-1.54981	-1.0709	3.64929e-05	-1.54073	-1.05674	3.67548e-05	-1.54076	-1.05667
19114641	chr11:19114641:A:G	2.34819e-05	-1.91869e-10	-1.24006	0.000142157	-1.91869e-10	-1.23766	0.000143164	-1.91869e-10	-1.2377
19114878	chr11:19114878:C:A	2.07568e-05	-1.91869e-10	-1.36342	0.000125255	-1.91869e-10	-1.36424	0.000126152	-1.91869e-10	-1.36421
19114896	chr11:19114896:T:C	7.31376e-06	-1.54803	-0.858504	4.38253e-05	-1.55025	-0.864134	4.41609e-05	-1.55019	-0.863659
19115109	chr11:19115109:G:C	2.68153e-05	-1.91869e-10	-1.10732	0.000162299	-1.91869e-10	-1.10515	0.000163484	-1.91869e-10	-1.10498
19115138	chr11:19115138:A:T	2.13547e-05	-1.91869e-10	-1.33502	0.000128635	-1.91869e-10	-1.33761	0.000129573	-1.91869e-10	-1.33745
19115148	chr11:19115148:A:G	2.31823e-05	-1.91869e-10	-1.2529	0.000142749	-1.91869e-10	-1.2335	0.000143774	-1.91869e-10	-1.23345
19115187	chr11:19115187:G:A	6.00545e-06	-1.55084	-1.05278	3.71208e-05	-1.54237	-1.03804	3.73872e-05	-1.5424	-1.03797
19115189	chr11:19115189:A:G	2.19631e-05	-1.91869e-10	-1.30693	0.000132145	-1.91869e-10	-1.31069	0.000133118	-1.91869e-10	-1.31046
19115340	chr11:19115340:C:T	2.07466e-05	-1.91869e-10	-1.36391	0.000125241	-1.91869e-10	-1.36435	0.000126134	-1.91869e-10	-1.36435
19115359	chr11:19115359:C:A	5.6133e-06	-1.5509	-1.12025	3.46438e-05	-1.54239	-1.10708	3.48921e-05	-1.54242	-1.10701
19115864	chr11:19115864:C:G	1.73398e-05	-1.54328	-6.68817e-10	0.000105482	-1.53605	-6.68817e-10	0.000106212	-1.53626	-6.68817e-10
19116026	chr11:19116026:A:G	5.06268e-06	-1.53641	-1.23799	3.1208e-05	-1.52225	-1.23167	3.14312e-05	-1.5223	-1.2316
19116077	chr11:19116077:C:T	5.36882e-06	-1.55645	-1.15923	3.29198e-05	-1.55277	-1.14775	3.31572e-05	-1.55278	-1.14765
19116394	chr11:19116394:C:T	1.10632e-05	-0.798857	-1.19381	7.84988e-05	-0.634761	-1.19675	7.9182e-05	-0.633681	-1.19626
19116400	chr11:19116400:C:A	6.31607e-06	-1.54425	-1.00894	3.56981e-05	-1.54369	-1.07581	3.58894e-05	-1.54379	-1.07747
19116438	chr11:19116438:T:C	1.29173e-05	-1.53354	-0.304183	7.73563e-05	-1.52001	-0.32616	7.79816e-05	-1.5198	-0.32542
19116580	chr11:19116580:T:C	4.53724e-06	-1.52834	-1.35563	2.78052e-05	-1.51272	-1.35665	2.7999e-05	-1.51286	-1.35666
19116637	chr11:19116637:G:A	1.20312e-05	-0.826765	-1.08202	8.50721e-05	-0.664831	-1.08626	8.58248e-05	-0.66377	-1.08562
19116993	chr11:19116993:C:T	4.47556e-06	-1.54475	-1.35291	2.67887e-05	-1.55448	-1.35213	2.69742e-05	-1.55445	-1.35236
```
