## Supplementary material for "Characterization of shared and ancestry-specific signals driving complex traits using multi-ancestry fine-mapping": orig_s1_snps

```
rs60903022
rs74372718
rs75501577
rs12274753
rs10834219
rs11027579
rs11027580
rs75281069
rs73425885
rs12362789
rs12362846
rs12280817
rs11027581
rs117818015
rs11824182
rs74644563
rs16911854
rs11027582
rs7934469
rs12418393
rs12277998
rs138938942
rs79190505
rs11027583
rs111568529
rs12362680
rs11027587
rs10834220
rs10834221
rs74993088
rs11027588
rs11027589
rs10834222
rs11027590
rs78078823
rs11027591
rs12361026
rs10400331
rs11027593
rs10834223
rs11027594
rs142202347
rs11027595
rs79548174
rs12361910
rs12360901
rs12292946
rs11027597
rs11821198
rs59008869
rs74984525
rs142618393
rs73427811
rs188926335
rs11027600
rs139786806
rs11027601
rs4519089
rs189466538
rs150400543
rs112780470
rs149157133
rs11027605
rs4597069
rs4379845
rs112186874
rs182540289
rs4485114
rs11512119
rs11517828
rs141050772
11:23912347_A_G
rs560053801
rs527434719
rs61874682
rs57818428
rs59108061
rs56889481
rs118032372
rs143454971
rs141685561
rs7102079
rs10834230
rs147504909
rs139418589
rs61874683
rs10767129
rs4316508
rs4501982
rs11027609
rs10767130
rs12800068
rs10160460
rs116248130
rs72875402
rs72877204
rs79158627
rs10742008
rs72877209
rs146778501
rs7109461
rs55751792
rs56361439
rs77768907
rs11027610
rs3938320
rs10834231
rs112629480
rs72877219
11:23920780_C_G
rs185530300
rs72877223
rs72877225
rs72877226
rs148381792
rs72877228
rs10500970
rs12278722
rs12291881
rs727899
rs72877232
rs11607458
rs12418970
rs80247842
rs12419701
rs117968471
rs7927442
rs10834232
rs55788398
rs55698498
rs72877244
rs17234651
rs35725572
rs34806216
rs35294279
rs72877250
rs7944827
rs7945054
rs10834233
rs75795703
rs78583779
rs117891431
rs117120975
rs7106932
rs12798858
rs7110686
rs4923133
rs4262724
rs4331089
rs11027621
rs11027622
rs2141396
rs149221293
rs7941180
rs11027623
rs147406725
rs11027624
rs80308259
rs10767136
rs4285869
rs12417854
rs10767137
rs10767138
rs141064730
rs10834234
rs7106379
rs4426133
rs147040337
rs3992998
rs1406313
rs1406314
rs7119056
rs10734346
rs11601051
rs4627077
rs4462346
rs4497411
rs10742015
rs4922668
rs7104715
rs11826956
rs7104882
rs10834238
rs11827502
rs1919221
rs11027625
rs7113805
rs117810284
rs79025219
rs10834239
rs74849770
rs77835803
rs75683417
rs74811284
rs7130113
rs2037834
rs190777669
rs185470006
rs188506287
rs147425715
rs142788866
rs146585173
rs184597741
rs12366038
rs150179217
rs12366090
rs7113001
rs7129003
rs2403864
rs2403865
rs76543606
rs189553704
rs10834240
rs10834241
rs10834242
rs117861128
rs10767142
rs10742016
rs11493445
rs144770101
rs118119505
rs10834243
rs4923142
rs145753307
rs4922669
rs10834244
rs145184910
rs4329693
rs187290120
rs4291675
rs35758121
rs75129095
rs111305452
rs34009179
rs10742017
rs144026517
rs144215941
rs188656889
rs10834247
rs77199267
rs7937620
rs78602192
rs7937981
rs150405265
rs113835847
rs74409744
rs10834248
rs7932515
rs6483998
rs4388884
rs112867378
rs10742018
rs10734347
rs77604157
rs7103456
rs7130583
11:23969018_T_A
rs7114651
rs6483999
11:23969873_A_G
rs7119383
rs7119292
rs10458858
rs7105348
rs79718785
rs10767145
rs7945216
rs11027630
rs147072206
rs78114951
rs117325188
rs78407300
rs150764200
rs143156647
rs79904486
rs10742019
rs74406323
rs4923145
rs6484000
rs4328214
rs116996906
rs117401632
rs4244510
rs4244511
rs76414097
rs79610949
rs79494373
rs149863512
rs61392438
rs4540837
rs10742020
rs10742021
rs9804430
rs118016399
rs117688020
rs4547089
rs10834250
rs4287336
rs4604882
rs11827016
rs4381370
rs113652524
rs4396287
rs75553967
rs77450994
rs140991898
rs77212987
rs79040682
rs11827659
rs1915068
rs1915069
rs2176792
rs190060693
rs1879229
rs1879230
rs74440393
rs3992999
rs74811071
rs117684641
rs4077181
rs4385898
rs79507097
rs7126341
rs4506647
rs7104264
rs72879339
rs7104524
rs11828069
rs75615686
rs77774965
rs77597504
rs78231174
11:23987108_A_C
11:23987108_A_G
rs76189490
rs2946781
rs7112747
rs11819962
rs116998670
rs77892604
rs79651745
rs79950786
rs77625299
rs113834850
rs11027637
rs76508074
rs11821347
rs11823765
rs7129405
rs117732615
rs12099259
rs76615309
rs6484002
rs7925961
rs112422798
rs11825108
rs80035023
rs137997167
rs7111421
rs55988898
rs11027639
rs6484003
rs7938829
rs7106159
rs2176788
rs2957789
rs7946438
rs7946677
rs16911969
rs16911971
rs16925273
rs4307719
rs146049417
rs111996991
rs2139516
rs16911972
rs7118930
rs7119515
rs1915056
rs10500971
rs7945235
rs80333124
rs7945760
rs10500972
rs77258448
rs117010015
rs147430662
rs11027640
rs10767148
rs10834252
rs117478283
rs75793797
rs11027642
rs10834253
rs78529186
rs11027643
rs10834254
rs116485880
rs11825842
rs143017797
rs11027644
rs11825890
rs11825892
rs10767149
rs72636024
rs11027645
rs11027646
rs11027647
rs56962830
rs11027648
rs76586328
rs118167207
rs79351532
rs10834255
rs2139513
rs1915053
rs1915054
rs1915055
rs2955452
rs138158425
rs2946785
rs10767150
rs2946786
rs2946787
rs10834256
rs10834257
rs28564929
rs76624512
rs77811219
rs79651016
rs2946788
rs59774191
rs79712258
rs11027652
rs114303425
rs77131708
rs117875256
rs75427621
rs79248761
rs79587123
rs4145287
rs77717049
rs7109098
rs7931562
rs12274722
rs75604779
rs10834258
rs117789185
rs1949541
rs1915066
rs1915065
rs2139519
rs7104072
rs2946779
rs118015338
rs2176795
rs117893306
rs72879359
rs72879360
rs74646780
rs112622354
rs10834259
rs141536047
rs2955453
rs2955454
11:24025440_T_C
11:24025440_T_G
rs1915074
rs79724729
rs17234665
rs80235744
rs117552740
rs79649372
rs78116360
rs79680852
rs78439509
rs2955455
rs2957778
rs72879376
rs2955457
rs56195556
rs117320111
rs1915067
rs77572400
rs79652353
rs7110905
rs76672593
rs76147921
rs150300384
rs73431832
rs145897347
rs11027659
rs138714469
rs6484004
rs11027661
rs7483648
rs56255562
rs10500973
rs180945478
rs12279243
rs117027582
rs150458553
rs11027662
rs10834263
rs78280512
rs113555148
rs12295367
rs11027664
rs10834264
rs12365026
rs10834265
rs7951184
rs4923149
rs11027665
rs1915076
rs11600891
rs11027666
rs2403884
rs10466429
rs117988434
rs11027667
rs10767154
rs11027668
rs79023445
rs77941307
rs6484005
rs11027669
rs12366057
rs11604225
rs61876465
rs10834267
rs2102919
rs117610905
rs117868623
rs11604992
rs144130432
rs11027672
rs11027673
rs7925923
rs11027675
rs77139953
rs11027676
rs35306297
rs10834268
rs11027677
rs7949813
rs1915071
rs4412756
rs4372449
rs4427563
rs7115164
rs72881122
rs35836259
rs76776887
rs72881123
rs112873579
rs11027680
rs140340235
rs1915049
rs1915050
rs10834269
rs11603430
rs17306796
rs1996751
rs35615456
rs117875790
rs11027682
rs11027683
rs11027684
rs11027685
rs11027686
rs11027687
rs146474544
rs66884148
rs35515672
rs1996652
rs11027689
rs79652902
rs12276930
rs11027690
rs11027691
rs11027692
rs72881143
rs7931513
rs72881144
rs71472769
rs7946979
rs12795835
rs7112748
rs7113625
rs11027693
rs1915051
rs150448232
rs12285636
rs12419984
rs2947757
rs11027694
rs73431879
rs12222759
rs12785642
rs35915466
rs7930415
rs75647323
rs35894975
rs79932108
rs12361319
rs71472770
rs78880970
rs12806180
rs11027698
rs11027699
rs117890805
rs76583490
rs11027700
rs2946782
rs72881160
rs10742024
rs4923151
rs2139518
rs4145286
rs76266789
rs117786238
rs11027702
rs16912048
rs12275191
rs12294573
rs12294586
rs12275238
rs4320950
rs116886485
rs2957787
rs2403885
rs2403886
rs116786646
rs17306817
rs10767156
rs2947742
rs78143395
rs72881174
rs2947741
rs2957786
rs16912059
rs138067389
rs4922673
rs2957785
rs10834273
rs1915070
rs2176793
rs2957784
rs111381967
rs12796538
rs7114407
rs1087046
rs144881105
rs113433442
rs72881188
rs117761211
rs76206750
rs35478925
rs182620627
rs7101766
rs12293531
rs1915063
rs77063463
rs140374375
rs112715526
rs143096310
rs72881196
rs1879228
rs72881198
rs76787519
rs117092828
rs16912065
rs11607003
rs66558939
rs146954481
rs1320349
rs117648821
rs1320350
rs1320351
rs10767158
rs2955439
rs2139515
rs1317014
rs12791495
rs72882910
rs16912079
rs2957780
rs16912083
rs78139784
rs16912084
rs56060402
rs74950205
rs2955444
rs67563580
rs118004582
rs16912086
rs147427351
rs77845506
rs113680878
rs111315071
rs57439552
rs1915064
rs2955445
rs10834276
rs531586468
rs143706824
rs147151467
rs79469729
rs113488718
rs78841880
rs7119968
rs1915057
rs116879316
rs2957758
rs34617537
rs76378612
rs78641705
rs1915058
rs72882929
rs4429056
rs72882931
rs78395620
rs1915059
rs144419206
rs12786679
rs7122762
rs7109944
rs117971158
rs2947756
rs11027711
rs72882935
rs2203932
rs1915061
rs1915062
rs72882939
rs2176789
rs76747679
rs2139517
rs10834282
rs16912094
rs77511257
rs7121343
rs7105602
rs1317037
rs17306838
rs72882951
rs16912100
rs74554398
rs111545158
rs60999977
rs7930527
rs75243536
rs10767161
rs10767162
rs143506959
rs10767163
rs117654594
rs10834283
rs77866926
rs6484010
rs77667670
rs6484011
rs57902606
rs74636101
rs2957761
rs4922675
rs71472777
rs78797671
rs2860253
rs2957762
rs10742027
rs192812119
rs7930560
rs117003240
rs2957763
rs2896685
rs7102354
rs11027717
rs78768727
rs77972903
rs61875162
rs79889783
rs2403892
rs80080658
rs117622880
rs76287914
rs78743103
rs116851661
rs11027718
rs114840324
rs117059735
rs10834287
rs11027719
rs10742028
rs117385004
rs76112932
rs10767165
rs2957764
rs61001067
rs112861003
rs10834288
rs151097391
rs2947727
11:24155046_A_G
rs2403893
rs2403894
rs113580785
rs2403895
rs7101630
rs142703035
rs4360700
rs2957765
rs2403896
rs2947730
rs113546793
rs7122633
rs2947734
rs117694711
rs9783297
rs149690835
rs10767166
rs11027722
rs5020062
rs2947735
rs2403900
rs2957766
rs4293117
rs2947737
rs2403901
rs72867766
rs2947738
rs117046662
rs12366125
rs7926986
rs7943323
rs11027723
rs12222349
rs2947740
rs4344484
rs4344485
rs4526774
rs4344486
rs4584575
rs117001358
rs75509938
rs77414287
rs80066330
rs78434973
rs79273948
rs76965229
rs7938053
rs141591082
rs75085111
rs34391097
rs2403902
rs4534584
rs4534585
rs12418500
rs12418503
rs12418800
rs12420270
rs61875189
rs12421566
rs12418826
rs11493450
rs12418829
rs12418831
rs79315288
rs2957771
rs2947754
rs192435495
rs12422012
rs12419276
rs12420740
rs75195431
rs78305378
rs79403451
rs78882958
rs75492467
rs2947750
rs76306104
rs2947749
rs2947747
rs2947746
rs2947745
rs2957772
rs2957773
rs2957774
rs2957775
rs2947744
rs7111277
rs6484016
rs2947743
rs113945946
rs112546397
rs61875190
rs61875191
rs2957776
rs2947760
rs12418372
rs7107397
rs12421188
rs11027728
rs7924473
rs10834291
rs1320355
rs1320356
rs1320357
rs1320358
rs12793729
rs139283357
rs2403903
rs111468172
rs11607567
rs11027731
rs10767169
rs7940481
rs6484017
rs138499077
rs181437399
rs115604749
rs11027732
rs7114820
rs12294459
rs12419819
rs60085485
rs60118117
rs11027733
rs61585580
rs149332567
rs10466430
rs72870516
rs10834293
rs149140905
rs12276663
rs7126488
rs10500974
rs17234721
rs4614453
rs17234728
rs12283889
rs4923161
rs4923162
rs4922676
rs2403906
rs12365320
rs7109058
rs12575283
rs12577397
rs7109104
rs7109333
rs12577432
rs10834298
rs7112943
rs7112982
rs7113225
rs11027740
rs7113605
rs7113850
rs11027742
rs1320352
rs2896693
rs1320353
rs1320354
rs117763975
rs11601339
rs11027743
rs61875211
rs7122040
rs118048868
rs7122165
rs7122177
rs10767172
rs7126091
rs113213103
rs10767173
rs10767174
rs7129947
rs11027747
rs11027748
rs7938059
rs11027749
rs12278222
rs12278303
rs12278272
rs78051535
rs11027750
rs35228676
rs117638877
rs35230783
rs12799487
rs2403913
rs12281656
rs7125696
rs7125595
rs76774965
rs12805862
rs61875212
rs12283930
rs573188984
rs4363598
rs10834299
rs10834300
rs11027751
rs12292497
rs12272275
rs12272324
rs12795002
rs12272511
rs7107801
rs11027752
rs12421837
rs7123917
rs7107738
rs35106923
rs11027753
rs11027754
rs11027755
rs60077778
rs4454717
rs11027757
rs9665756
rs28864378
rs28833840
rs117224370
rs28552633
rs74233527
rs28656439
rs28666941
rs28439532
rs2403888
rs77227176
rs7129631
rs7129839
rs61875214
rs76243941
rs12275366
rs75532805
rs6484024
rs7937322
rs2403889
rs75893426
rs112102900
rs2403890
rs11827778
rs116947190
rs75850541
rs12361243
rs80031332
rs11820983
rs36092013
rs12273426
rs12294118
rs12274916
rs11821644
rs78737446
rs79362440
rs2403891
rs2896686
rs11027760
rs77384698
rs7949823
rs75347910
rs12270210
rs7101572
rs34369249
rs6484025
rs6484026
rs7925633
rs35876423
rs12272006
rs149858068
rs12801099
rs4367945
rs4622259
rs7110656
rs190651528
rs7126615
rs34066564
rs141313012
rs12292117
rs4451727
rs4360696
rs4360697
rs4244512
rs11027761
rs78048500
rs7119362
rs117259204
rs7119198
rs142383285
rs77887867
rs146557941
rs4508205
rs4462347
rs12276606
rs4418810
11:24219010_T_A
rs7131103
rs141379350
rs7131336
11:24219498_G_C
rs11820336
rs74782867
rs7942689
rs12273122
rs7928230
rs12286299
rs12799311
rs12798139
rs7946615
rs7931691
rs57453022
rs10834304
rs7935630
rs35298892
rs6484028
rs191773842
rs3924745
rs117329539
rs76344090
rs74708033
rs7118538
rs77288214
rs7107667
rs80336897
rs7122986
rs12293729
rs12280791
rs7944769
rs7947388
rs12418995
rs78050911
rs11828813
rs11027768
rs67670928
rs182385435
rs74702708
rs12276290
rs12792640
rs11027771
rs12791507
rs11027772
rs10444263
rs12291528
rs142232880
rs12279950
rs137871900
rs12799052
rs12799091
rs11027773
rs76650752
rs35077518
rs12807270
rs7115002
rs12806609
rs12807669
rs11819948
rs76671714
rs80243979
rs75552854
rs79932281
rs78363992
rs114370606
rs74832028
rs4332527
rs7927067
rs34818878
rs35140173
rs7107940
rs76005477
rs35333713
rs77868378
rs76938322
rs78737372
rs11826172
rs75358767
rs56732861
rs57490470
rs12785616
rs79441056
rs58215218
rs4421744
rs7101719
rs34025486
rs78652241
rs7116120
rs12785781
rs76874215
rs72470823
rs79117277
rs76166238
rs56679749
rs7106204
rs77699762
rs7120940
rs4598670
rs4382909
rs7124971
rs11825899
rs6484031
rs7124789
rs7946633
rs7933381
rs11828861
rs11826483
rs11826506
rs75724372
rs79317539
rs147363406
rs117338216
rs113677088
rs57386023
rs35046938
rs7130234
rs111900356
rs7110510
rs114434971
rs7110613
rs139308224
rs185498927
rs11493451
rs7111398
rs7114724
rs143463705
rs78702148
rs4406823
rs141892066
rs4586162
rs12804472
rs12808027
rs6484033
rs6484034
rs7928276
rs78208252
rs7945281
rs11027776
rs35604117
rs4586163
rs151088620
rs11027780
rs190095098
rs7102578
rs145717830
rs7106494
rs11826969
rs7106291
rs4536215
rs7106645
rs10834306
rs7106541
rs117948753
rs4365050
rs34650594
rs117122818
rs7947694
rs148029585
rs7948382
rs66668048
rs7933686
rs35228404
rs7951530
rs79427715
rs35647999
rs7131224
rs12789787
rs7115417
rs75318574
rs7119181
rs7941141
rs7928005
rs67141418
rs7941806
rs12797320
rs6484038
rs12798989
rs77321837
rs35724388
rs2165784
rs7131112
rs7131124
rs7131144
rs11605643
rs34797413
rs77470639
rs12276488
rs117262388
rs7928406
rs117057142
rs112633506
rs1596280
rs11822776
rs74221183
rs11825227
rs1816812
rs7109606
rs7109619
rs74319717
rs113519220
rs35403528
rs117483291
rs117234400
rs1443043
rs58504811
rs7935935
rs74896053
rs7935857
rs7936178
rs16912285
rs12800395
rs12800612
rs12801685
rs34587986
rs76326641
rs7117803
rs117429732
rs7118022
rs74650605
rs75297923
rs11826689
rs77208154
rs76397001
rs78162690
rs12790317
rs12789549
rs59205584
rs7126508
rs80332091
rs72872197
rs72872198
rs1443044
rs2083753
rs2099890
rs2099889
rs12293105
rs2068454
rs75335266
rs7952223
rs1443045
rs78539127
rs4922677
rs4923166
rs11027785
rs11027786
rs1443047
rs12803800
rs12805363
rs12805125
rs11027788
rs67254921
rs145316569
rs12270316
rs976427
rs7107321
rs16912295
rs56157310
rs67117213
rs11027789
rs11027791
rs139236274
rs56300401
rs59509035
rs148698591
rs11827950
rs11027792
rs73438263
rs60149726
rs16912302
rs11821633
rs80027360
rs1020277
rs12801480
rs117229452
rs74666193
rs35437571
rs79252926
rs12282611
rs117488100
rs12269768
rs7123539
rs34910206
rs10834307
rs76997388
rs77478463
rs7128158
rs75423384
rs116915758
rs75313703
rs4923167
rs144094538
rs78070448
rs1443050
rs55735854
rs75742982
rs78548971
rs7110982
rs75324926
rs75525672
rs1443051
rs77093844
rs12791623
rs1899537
rs79475764
rs11821417
rs78879754
rs116869643
rs1031098
rs7104694
rs118000375
rs12785699
rs7105553
rs12276587
rs140423757
rs1036873
rs1036875
rs72874143
rs16912345
rs117478332
rs80095628
rs11027795
rs12788920
rs149901229
rs11824883
rs11825384
rs75559464
rs16912350
rs12790279
rs12791360
rs12277966
rs181354468
rs12803558
rs143550001
rs145206172
rs11825211
rs11827652
rs12365463
rs16912359
rs78630920
rs34376029
rs16912364
rs75781942
rs11027797
rs76647111
rs76474760
rs118048626
rs58623590
rs117964221
rs117558486
rs11828535
rs34237482
rs74233532
rs117877908
rs7928616
rs116179712
rs55751762
rs144336704
rs12293486
rs11607513
rs16912369
rs16912371
rs117398911
rs35037636
rs11820883
rs75956266
rs12801799
rs12807706
rs12295833
rs80139457
rs144525501
rs151011906
rs141313462
rs75659844
rs75849908
rs35690355
rs34801244
rs11512130
rs74885816
rs139676560
rs12799986
rs7479724
rs34102968
rs11493452
rs75274991
rs11827033
rs72874165
rs117965001
rs11828827
rs7944743
rs66621531
rs55845061
rs16925305
rs16912379
rs16912383
rs78403679
rs6484040
rs16912391
rs7114960
rs184460753
rs147045362
rs7126291
rs7112245
rs16912402
rs72874167
rs16912405
rs77913432
rs112313681
rs59246618
rs78992740
rs16912409
rs59797575
rs77963837
rs115296431
rs12284649
rs10834309
rs12279442
rs17306873
rs146260082
rs12787392
rs16912411
rs12801367
rs16912423
rs76265376
rs11606610
rs11606630
rs11827298
rs7124856
rs12802908
rs12799219
rs12270865
rs80242755
rs72874173
rs74711753
rs1372954
rs72874175
rs72874176
rs1596281
rs1584017
rs1584018
rs76617714
rs10834310
rs137861348
rs12790688
rs72874179
rs894530
rs1806939
rs2012346
rs1806938
rs731365
rs7111190
rs35684622
rs10834311
rs10500975
rs141199968
rs79804611
rs76549901
rs10500976
rs117989997
rs185946349
rs34745808
rs77163084
rs78491487
rs76666433
rs12803136
rs148544209
rs12804374
rs78257359
rs77461902
rs117441862
rs78390986
rs77761450
rs7128427
rs7128680
rs67527590
rs7109312
rs11822759
rs11027803
rs1899541
rs1899540
rs1899539
rs79016466
rs74233534
rs74511148
rs74702267
rs75739365
rs34345988
rs11820070
rs10834312
rs139226933
rs74768526
rs76471235
rs80338251
rs80080482
rs79837642
rs17234735
rs16912429
rs12417713
rs11027804
rs7104550
rs78908744
rs12786638
rs7946392
rs79086270
rs75859717
rs79801698
rs11027807
rs12805482
rs75816646
rs7939587
rs10834313
rs75066256
rs10834314
rs10834315
rs7950920
rs75825327
rs74398585
rs10834316
rs7926241
rs67640305
rs113127189
rs7929701
rs12364435
rs35683920
rs1822339
rs1822338
rs12786267
rs117661717
rs77128817
rs12291514
rs117030789
rs78530979
rs118127932
rs12804792
rs11027820
rs11027821
rs11027822
rs7928636
rs7928646
rs7929025
rs11827093
rs76994416
rs12794505
rs12796137
rs76769178
rs117117578
rs78441792
rs12801296
rs7119079
rs71472792
rs6484042
rs11825466
rs148395593
rs79295015
rs7927835
rs6484043
rs67938256
rs1808034
rs4609598
rs980072
rs11027824
rs980071
rs11027825
rs144789953
rs116968920
rs7932406
rs7935340
rs113752594
rs1348343
rs139961947
rs61875402
rs34088400
rs76591233
rs57796653
rs55892450
rs72874202
rs61875403
rs12362261
rs61875404
rs79489881
rs78932102
rs1372955
rs1372956
rs11027826
rs76228929
rs118059555
rs76069138
rs117608010
rs2165783
rs78694681
rs7951993
rs12363019
rs1813936
rs144335470
rs77907978
rs111540218
rs75247572
rs11027827
rs12276391
rs1584014
rs72875807
rs2218319
rs61875405
rs2099888
rs111511290
rs146924529
rs11027828
rs117676050
rs11027829
rs9665798
rs75214853
rs78731939
rs12272262
rs10834318
rs61014948
rs7950791
rs78829450
rs185755547
rs10767181
rs77218904
rs1550625
rs75870360
rs78633664
rs17234749
rs150935896
rs188242626
rs61875406
rs34203497
rs16912449
rs12421519
rs73440284
rs16912450
rs989977
rs116911166
rs76168040
rs1596279
rs7928698
rs7942292
rs11027834
rs75959138
rs114727505
rs7125166
rs11027835
rs12360997
rs12365432
rs57934027
rs11027836
rs12361030
rs73440290
rs117110582
rs1025883
rs1025884
rs1016114
rs79346670
rs77916129
rs28418320
rs11027838
rs72875828
rs11027839
rs11027840
rs61875407
rs10834324
rs80016760
rs12363717
rs10834325
rs11027841
rs11027842
rs55948106
rs149311899
rs115482522
rs7102412
rs10834326
rs57690699
rs11027845
rs1157929
rs1157930
rs1157931
rs1372957
rs75182488
rs11027846
rs72875837
rs72875838
rs1470278
rs1470279
rs11027849
rs10834328
rs35846200
rs77812433
rs1470277
rs1470276
rs142632537
rs10834329
rs10834330
rs1899546
rs1159408
rs12577327
rs11027852
rs7940888
rs7927719
rs1159575
rs1159574
rs1158871
rs57398571
rs1443038
rs17306894
rs7127372
rs72875849
rs12363525
rs11027854
rs150753178
rs1443040
rs12416942
rs11027857
rs78909539
rs77516602
rs10834331
rs61875410
rs10834332
rs1157636
rs1157635
rs78893441
rs1443041
rs79186691
rs74233537
rs75293111
rs76391080
rs7113699
rs11027859
rs11027860
rs72875860
rs72875861
rs1899543
rs1899542
rs1372961
rs11027861
rs11027862
rs11027863
rs11027864
rs7122189
rs7122726
rs11027865
rs1899538
rs11027867
rs77754268
rs72875878
rs72875881
rs72875882
rs72875883
rs147775778
rs148909440
rs12789765
rs11027873
rs112057134
rs11027874
rs74431353
rs2403915
rs2896695
rs2896696
rs2896697
rs10834335
rs7121295
rs4923170
rs144408598
rs11027876
rs10834337
rs1318495
rs61301976
rs12786572
rs11027877
rs72877604
rs78358886
rs9783352
11:24415557_C_A
rs12285241
rs60036997
rs2403917
rs144080294
rs11027880
rs2403918
rs11027881
rs12277184
rs142637063
rs61875431
rs73425105
rs117710573
rs10767182
rs12577492
rs10834338
rs75622977
rs10767183
rs76922738
rs113514125
rs77583741
rs11823782
rs73425108
rs10767184
rs10834339
rs10767185
rs9667958
rs9666802
rs9299979
rs10742035
rs2403920
rs2403921
rs12574144
rs73425123
rs12791936
rs73425125
rs73425127
rs55730851
rs6484044
rs6484045
rs6484046
rs6484047
rs6484048
rs6484049
rs7110772
rs7110890
rs7111009
rs12804694
rs12804714
rs12805416
rs7933633
rs7934163
rs143238443
rs2403922
rs141475205
rs112778895
rs2403924
rs1579116
rs2403925
rs116972460
rs61875433
rs7949951
rs75099456
rs7940746
rs12289618
rs79402647
rs73425155
rs12289818
rs4633474
rs10767187
rs11828065
rs10834340
rs2403927
rs72877634
rs10430920
rs12788329
rs4923171
rs77214356
rs7105586
rs4147351
rs4147352
rs11027884
rs4147350
rs12576733
rs12274624
rs11601444
rs7113296
rs4307720
rs138647659
rs16912548
rs145595092
rs11027885
rs2403930
rs4369405
rs11607179
rs56037957
rs112380290
rs118175455
rs11027887
rs11027888
rs35917606
rs12276010
rs12289227
rs17234777
rs75544563
rs2292768
rs2292769
rs58272421
rs144039114
rs2292770
rs7930800
rs12417102
rs77220594
rs61336032
rs118050581
rs11027890
rs11027891
rs57337684
rs7938423
rs7924982
rs78397404
rs140072377
rs11027892
rs4356231
rs36061905
rs12418295
rs12279193
rs61877472
rs77289280
rs11027894
rs117075746
rs118142338
rs16912551
rs11027895
rs61877473
rs111661120
rs78356709
rs12271505
rs11027896
rs61877474
rs145668256
rs2403932
rs2403933
rs117618669
rs12418983
rs118016881
rs4528330
rs4130395
rs187927920
rs1579173
rs11027900
rs2896699
rs12290353
rs72877657
rs76027577
rs7111013
rs74605093
rs11027902
rs12795773
rs7114821
rs200456552
rs144196804
rs78776755
rs12802580
rs12802582
rs76690281
rs11027903
rs74918473
rs11027904
rs2896700
rs2403935
rs2403936
rs2403937
rs7114145
rs2896701
rs7936407
rs11027906
rs11027907
rs11602620
rs11027908
rs7102470
rs79306871
11:24458433_G_A
11:24458433_G_C
rs11027909
rs11027910
rs143668744
rs117992452
rs61877476
rs4922680
rs144652327
rs146839314
rs140621076
rs79181078
rs7113480
rs80152433
rs117852700
rs7113947
rs7114445
rs1996393
rs117094380
rs11529206
rs11529783
rs147868847
rs76367813
rs138777357
rs115479028
rs6484051
rs1878442
rs35644420
rs12417505
rs16912582
rs17234784
rs11027913
rs148061537
rs7117045
rs139747114
rs10834343
rs11027915
rs144983887
rs61877493
rs143423361
rs61877494
rs11027918
rs10767189
rs79857796
rs10767190
rs10834344
rs143031738
rs7930517
rs17306908
rs78445738
rs61877496
rs75756057
rs12226856
rs61877497
rs12276835
rs144771362
rs11027922
rs34802439
rs4923179
rs72877688
rs117372215
rs10834345
rs117127589
rs17306915
rs61877499
rs4344487
rs11027923
rs11027924
rs16912593
rs75503310
rs10500977
rs10834346
rs2403940
rs2403941
rs79453398
rs11603567
rs61877500
rs17306929
rs1343880
rs10767191
rs10767192
rs2896702
rs117386173
rs17234791
rs1878443
rs10767193
rs61877501
rs10767194
rs17234798
rs12418853
rs10742039
rs80026631
rs7929391
rs7929395
rs10834347
rs60343385
rs2403943
rs117006751
rs2403944
rs7944562
rs2403945
rs4561210
rs2403946
rs61877503
rs61877504
rs2403947
rs2403948
rs4635078
rs12577926
rs10742040
rs10834348
rs10500978
rs10500979
rs10500980
rs7113147
rs61877505
rs10767195
rs61118693
rs117163810
rs2403949
rs2403950
rs10834349
rs118071757
rs2403951
rs9971537
rs117632065
rs9971391
rs10767196
rs10742041
rs10834351
rs76222954
rs9971414
rs9971617
rs115119712
rs147391747
rs9971415
rs114389722
rs9971564
rs4622261
rs4638302
rs7938743
rs75096055
rs7938928
rs7117588
rs11027929
rs7103320
rs11027930
rs7942603
11:24500869_C_A
11:24500869_C_G
rs78347854
rs12279918
rs973150
rs7125840
rs1509604
rs74577140
rs2403952
rs2202892
rs964218
rs964217
rs77935382
rs77430438
rs7951459
rs74725318
rs5015003
rs5015000
rs35530724
rs78139568
rs11027931
rs11027932
rs11027933
rs56893211
rs7927180
rs7927305
rs1509603
rs7930609
rs7930889
rs12574526
rs10219182
rs10219184
rs4923187
rs4923188
rs61875576
rs10219185
rs61875577
rs73427191
rs11027936
rs4923189
rs7925011
rs11027937
rs2896703
rs2136482
rs7116799
rs7117482
rs10219264
rs2403953
rs11027939
rs2403954
rs61875578
rs10834355
rs11027940
rs9651564
rs9651583
rs10742042
rs10834356
rs10834357
rs150723125
rs188705962
rs145524789
rs142348028
rs149404114
rs2403955
rs7111573
rs12225233
rs12222531
rs12288483
rs61875579
rs4923190
rs7937325
rs75524873
rs57476234
rs11027948
rs10834358
rs35312892
rs79268224
rs12285881
rs10047439
rs61875581
rs7932020
rs950768
rs61875582
rs12223724
rs11604047
rs77802079
rs11027950
rs7925326
rs7925550
rs76873287
rs10834359
rs12365312
rs12363770
rs12049863
rs1509584
rs11027951
rs117325253
rs141553193
rs4147349
rs1509616
rs148609602
rs11603870
rs12225775
rs7952535
rs9667545
rs11027952
rs72869866
rs72869884
rs7928417
rs7943454
rs12293130
rs7109828
rs72869891
rs78961907
rs1509599
rs1509600
rs78573266
rs78052152
rs1509601
rs75855701
rs190310497
rs11027953
rs115414436
rs115436644
rs150443039
rs114352619
rs11027954
rs11027955
rs11027956
rs79161368
rs78232662
rs74758337
rs11027957
rs16912642
rs35175729
rs79662838
rs12285439
rs116944788
rs12287350
rs7927293
rs36110724
rs116004780
rs74664305
rs7927899
rs6484052
rs117824213
rs12417058
rs12277673
rs79087949
rs12417070
rs12421169
rs59946308
rs117042619
rs11027958
rs1509586
rs16912643
rs12292905
rs7111245
rs11027959
rs11027960
rs2403956
rs140560455
rs6484053
rs1995838
rs1995837
rs10430921
rs10430841
rs11027961
rs61875595
rs72872507
rs6484054
rs12417531
rs7108423
rs7930719
rs7108220
rs7108369
rs117001015
rs11605402
rs11605418
rs147424744
rs4922682
rs4922683
rs11605900
rs7112372
rs7112207
rs7112415
rs7112434
rs11027962
rs11027963
rs10834361
rs11027964
rs11027965
rs142505110
rs12419817
rs12291988
rs57488468
rs12292047
rs191296111
rs58788750
rs12798501
rs79507787
rs11027966
rs11027967
rs11027968
rs11027969
rs1996392
rs73429132
rs61875597
rs12288442
rs73429133
rs11027970
rs73429136
rs906884
rs906885
rs112593215
rs113380502
rs4073195
rs1318297
rs906886
rs12277391
rs61690067
rs16912665
rs59912639
rs1318781
rs57056516
rs16912670
rs12418590
rs71472802
rs73429143
rs10466431
rs16912674
rs68071150
rs11027972
rs883002
rs1912141
rs883926
rs4444077
rs1912142
rs12270014
rs11824978
rs10500981
rs16912678
rs117673668
rs117173207
rs16912679
rs76507093
rs16912682
rs11027974
rs11027975
rs1912143
rs12420246
rs7101736
rs7102196
rs10834362
rs2896704
rs4590870
rs1509606
rs2175151
rs1509607
rs10500982
rs4923191
rs72872562
rs12281776
rs79318999
rs4244514
rs11027978
rs7928736
rs11027979
rs7931728
rs10834364
rs7931640
rs10767201
rs10767202
rs10767203
rs200403869
rs10767204
rs11027980
rs12285639
rs10834365
rs1396852
rs1396850
rs10767205
rs10834366
rs2896705
rs11027981
rs10767206
rs10834368
rs10834369
rs11027982
rs117445757
rs11027983
rs7931113
rs7944526
rs4301784
rs4547087
rs11027985
rs975881
rs1318864
rs11027986
rs10834370
rs10834371
rs10834372
rs11027987
rs7952648
rs11027988
rs1588348
rs11027989
rs1588347
rs1588346
rs11027990
rs72872600
rs11027991
rs34406948
rs975980
rs975979
rs10834373
rs10834374
rs10767207
rs4923192
rs10834375
rs10834376
rs10767208
rs10767209
rs76241896
rs2055788
rs11027992
rs2202893
rs2136483
rs4491224
rs72874816
rs2896706
11:24564716_T_A
rs11027993
rs72874819
rs10834377
rs10834378
rs12292598
rs11027994
rs1396844
rs11027995
rs11027996
rs61875609
rs7938626
rs7925732
rs12360968
rs116588064
rs79083470
rs2221717
rs2202894
rs72874832
rs7125072
rs35623555
rs10834380
rs11028001
rs11028002
rs11028003
rs10767210
rs1912138
rs1912139
rs2403959
rs2403960
rs72874841
rs2896707
rs2403961
rs2403962
rs1396846
rs1396848
rs2036750
rs11028005
rs10834382
rs61875612
rs11028007
rs10834383
rs12221725
rs1396849
rs35783821
rs12273206
rs10767211
rs72874853
rs10767212
rs16912792
rs10834384
rs7107070
rs12146683
rs1509605
rs12295477
rs10834385
rs12276298
rs12295653
rs12797112
rs1509610
rs1509611
rs1509612
rs1509613
rs11028012
rs61875635
rs10834386
rs11028013
rs72874870
rs17234826
rs7105561
rs7105854
rs7121909
rs6484057
rs1509614
rs1039837
rs11028015
rs10767213
rs1848729
rs138945562
rs11028016
rs1509615
rs6484058
rs7936313
rs11028019
rs1912144
rs1912145
rs7117982
rs117277280
rs11028020
rs11028021
rs34167424
rs72874878
rs4465365
rs72874880
rs12289378
rs7951458
rs7951586
rs12790518
rs11529784
rs11822738
rs11822747
rs138299268
rs11823196
rs79915791
rs12362660
rs12362662
rs12364600
rs72874882
rs4565897
rs12805008
rs4609599
rs12805462
rs9943629
rs1858155
rs75600200
rs1876821
rs1876822
rs10834387
rs11028025
rs12272010
rs12285422
rs12292322
rs11028026
rs1553740
rs1553741
rs2036752
rs1553742
rs10834388
rs1022085
rs5008808
rs1509588
rs1509589
rs1509590
rs1509591
rs1509592
rs11028027
rs1509593
rs981895
rs10834389
rs1876823
rs11600443
rs10834390
rs10834391
rs11028028
rs56318875
rs11028029
rs112653282
rs10767214
rs10834392
rs11028033
rs61877886
rs61877887
rs68090319
rs12293149
rs12284708
rs75836751
rs34355204
rs11028034
rs10734353
rs146754263
rs1973574
rs4923194
rs7946389
rs10767215
rs10834393
rs7115380
rs7131395
rs1912135
rs77255773
rs11028036
rs7118822
rs7119053
rs7104955
rs7105368
rs12293822
rs34578313
rs7944949
rs1396842
rs10834394
rs1396843
rs10834395
rs10834396
rs10834397
rs10834398
rs10834399
rs7949104
rs7935768
rs61877888
rs4923195
rs181961020
rs35586652
rs7101544
rs183257887
rs12360940
rs117693172
rs79013451
rs61875660
rs11028038
rs11028039
rs141411318
rs56298814
rs906883
rs10742044
rs931964
rs10767216
rs9633851
rs9633852
rs7926882
rs76346166
rs1858156
rs1509595
rs1509597
rs11028040
rs12361953
rs10834400
rs12276414
rs12225488
rs74429296
rs77093762
rs10767218
rs12800717
rs10834401
rs61875661
rs1912136
rs188964510
rs10742045
11:24617818_A_G
11:24617818_A_C
rs16912906
rs11603159
rs2896708
rs4439509
rs11028043
rs61875662
rs12366003
rs9651584
rs1355209
rs72878844
rs72878847
rs67744437
rs11028044
rs11028045
rs11028046
rs117837419
rs72880619
rs11028054
rs11028057
rs11028058
rs142482391
rs2036753
rs72880625
rs34376286
rs72880630
rs11028059
rs10834402
rs187843793
rs10834403
rs11028060
rs7102221
rs117490727
rs7102549
rs7102799
rs11028061
rs71474709
rs35440005
rs4281483
rs12270953
rs3992982
rs12294210
rs7112660
rs7112921
rs72880643
rs189716123
rs75443403
rs72880644
rs10500985
rs1396841
rs1396840
rs1396839
rs1396838
rs1319364
rs7109475
rs982036
rs982035
rs4923196
rs12282061
rs10834404
rs4923197
rs10500986
rs12275242
rs75413131
rs77045618
rs12275306
rs7110784
rs73433061
rs7114263
rs7114043
rs10834405
rs10767220
rs61604821
rs7118673
rs7118764
rs7119048
rs7119179
rs12287940
rs72880647
rs11028067
rs11028068
rs141922253
rs12805844
rs12804285
rs61875685
rs35065866
rs67801635
rs66522807
rs35857225
rs2175150
rs2136481
rs2136480
rs11028069
rs1605872
rs1605871
rs1543012
rs4503525
rs7931421
rs7931574
rs11028070
rs11028071
rs1467059
rs1123223
rs1123222
rs12365717
rs1123221
rs34221667
rs11028072
rs11028073
rs12418943
rs12099381
rs10500987
rs11028074
rs2403970
rs2403971
rs4338527
rs2403972
rs906882
rs117462996
rs10742046
rs12578051
rs78809436
rs12574036
rs34897664
rs79836844
rs7943759
rs7933378
rs10767221
rs73433093
rs73433094
rs73433096
rs11028077
rs73433100
rs112193034
rs113356779
rs4923198
rs10767222
rs142494441
rs76115378
rs10767223
rs10767224
rs11028078
rs11028079
rs11028080
rs4923199
rs4923200
rs117737535
rs10834408
rs11028081
rs76038527
rs7124780
rs12285329
rs7124697
rs116878418
rs953700
rs953699
rs7115236
rs10834409
rs10834410
rs76158503
rs12284818
rs12278073
rs148844665
rs12279862
rs61875687
rs12281460
rs16912971
rs7941650
rs77819582
rs74978620
rs2136479
rs2136478
rs56108236
rs4923201
rs79532741
rs12277209
rs4923202
rs10767226
rs10834411
rs10834412
rs12290484
rs147359440
rs11028084
rs3942727
rs1546475
rs1972081
rs72880673
rs117429355
rs183440209
rs1546474
rs1546473
rs7104972
rs7122636
rs61875691
rs34901679
rs16912985
rs6484062
rs4922689
rs1995841
rs1995840
rs7105995
rs72880677
rs11028088
rs11028089
rs2055787
rs3903036
rs75235711
rs4415760
rs870383
rs870382
rs75641589
rs6484063
rs7944164
rs12576803
rs10742048
rs142445416
rs7119980
rs11822812
rs72880685
rs72880686
rs12362733
rs11028093
rs11028094
rs72880688
rs78178171
rs12270984
rs61875710
rs10767228
rs77141951
rs955317
rs10767229
rs143073903
rs10834415
rs10128728
rs61875711
rs12573950
rs4322393
rs4561213
rs10767230
rs7129199
rs142666296
rs7102333
rs3923615
rs4320951
rs4561214
rs7929643
rs4543990
rs4465366
rs4287338
rs4531473
rs117523864
rs72880701
rs3922458
rs112170631
rs4444078
rs4592420
rs113059293
rs61875713
rs117547333
rs10767232
rs72882406
rs10834417
rs10834418
rs10834419
rs10834420
rs10767233
rs12576065
rs7944845
rs10767235
rs6484065
rs11028096
rs75470649
rs143709792
rs11028097
rs11028098
rs117619554
rs72882415
11:24696337_G_T
rs111563973
11:24697434_G_A
rs12364048
rs9705232
rs72882416
rs72882417
rs143540290
rs113694209
rs73434998
rs12576818
rs12574669
rs7128905
rs12576845
rs12577048
rs6484066
rs187610853
rs7113814
rs11028100
rs10834425
rs7118149
rs78237141
rs10834426
rs10834427
rs117755402
rs10834428
rs36020427
rs11028102
rs11028103
rs112268165
rs10767237
rs11028104
rs10834430
rs7395763
rs7952079
rs7394678
rs7396077
rs113972259
rs12574317
rs35843300
rs117608757
rs35292115
rs7481607
rs4575270
rs4316510
rs4316511
rs9804691
rs145344232
rs10834431
rs10834432
rs11028105
rs4923204
rs10454001
rs4357690
rs4277108
rs143477738
rs4561211
rs11028106
rs4131780
rs11028107
rs66693773
rs12575171
rs10160446
rs35410811
rs11028108
rs7480223
rs4589298
rs4500487
rs4465367
rs4350363
rs4372454
rs12574706
rs12805076
rs117828080
rs12574734
rs12788397
rs4922691
rs10834433
rs11028110
rs58796351
rs72882447
rs7949406
rs71474716
rs12365862
rs35903716
rs7395433
rs78284044
rs4262721
rs7484277
rs11028111
rs12419778
rs12421285
rs72882452
rs72882453
rs72882454
rs12798775
rs7109593
rs147786612
rs7110100
rs7110341
rs6484067
rs34875063
rs16913066
rs73437124
rs10767239
rs4604884
rs4359207
rs4600211
rs12574307
rs35552108
rs112099754
rs79667235
rs79537908
rs12099323
rs71476394
rs12099324
rs12790301
rs74528759
11:24727479_G_T
rs6484068
rs6484069
rs10834437
rs10834438
rs111589976
rs4612806
rs71476396
rs143192458
11:24729510_G_C
rs34615540
rs7395506
rs6416040
rs4278517
rs71476397
rs6484070
rs191559374
rs1545954
rs74578985
rs75705076
rs2716456
rs2631442
rs2631441
rs17307006
rs142870061
rs2029192
rs2029191
rs10834444
rs10834445
rs2631439
rs10834446
rs11028114
rs79800211
rs10834447
rs145261345
rs10834448
rs36020269
rs66616480
rs12803102
rs12807784
rs61875727
rs117980628
rs11028124
rs10834449
rs11028125
rs2716458
rs1021262
rs727749
rs2631438
rs12798374
rs727750
rs1021261
rs10834450
rs2129363
rs10834451
rs4254071
rs1027016
rs10834452
rs10834453
rs2129362
rs1994373
rs4412757
rs993991
rs4460805
rs11028126
rs74580572
rs2631437
rs61875728
rs10767241
rs2631436
rs142151246
rs2631435
rs10767242
rs10834454
rs2716459
rs10834456
rs10834457
rs2171259
rs10834458
rs10834459
rs10767243
rs2631434
rs143784338
rs2068719
rs993029
rs6484071
rs2631433
rs7109115
rs7123304
rs10767244
rs10500988
rs10767245
rs58644538
rs10834460
rs2716460
rs72884424
rs7128434
rs2716461
rs2716462
rs1486713
rs2716463
rs12805543
rs2716464
rs4923205
rs1486712
rs4923206
rs17234959
rs10500989
rs2716455
rs112338749
rs61875748
rs7928979
rs72884426
rs16913118
rs2716454
rs1386249
rs2716453
rs72884431
rs1843700
rs117090448
rs1843703
rs7119219
rs2716451
rs2631432
rs11028127
rs2716450
rs2716449
rs1386254
rs11028129
rs970932
rs970931
rs2716448
rs2631431
rs2631430
rs2631429
rs2631428
rs4923207
rs4922692
rs4923208
rs2716447
rs17235001
rs1906099
rs1564994
rs74810558
rs1564993
rs11028130
rs1564992
rs11028131
rs137918708
rs144296066
rs117981610
rs1386253
rs76691794
rs2716445
rs2631427
rs17307110
rs2631426
rs1825729
rs11028134
rs1825728
rs2716444
rs2631424
rs140108132
rs2631422
rs75975167
rs146789027
rs2716443
rs7925581
rs2631419
rs112976453
rs71458929
rs2631418
rs10834472
rs10834473
rs139836305
rs11028136
rs11028137
rs140807263
rs72884462
rs75562012
rs10834474
rs75454189
rs12791552
rs78232337
rs59990528
11:24772667_T_A
11:24772667_T_C
rs61875749
rs1564995
rs11028138
rs11028139
rs12270592
rs10834475
rs2716442
rs2631416
rs10834476
rs2716441
rs11028141
rs11028142
rs150120628
rs1586396
rs79923459
rs75273096
rs1586395
rs34995611
rs60593394
rs145836557
rs114062529
rs12279428
rs57808317
rs11028145
rs56350467
rs148302992
rs141399123
rs79775011
rs12803108
rs12803470
rs2716548
rs12224130
rs74383428
rs2631414
rs12422212
rs2129355
rs2129354
rs2631413
rs7123025
rs11822911
rs10834477
rs111937764
rs17307124
rs34582607
rs35270801
rs2716547
rs140312969
rs10450584
rs10450585
rs71476400
rs2716529
rs78633415
rs12284066
rs2631412
rs58629204
rs76369718
rs113210640
rs75253782
rs12790939
rs2716530
rs76459133
rs10834478
rs2716531
rs71476401
rs139690269
rs2716532
rs10500990
rs7939941
rs723139
rs149744082
rs12296023
rs80053533
rs146665964
rs723141
rs723140
rs10834479
rs2716533
rs2716534
rs140880919
rs11028149
rs12281860
rs2631410
rs2716535
rs80031266
rs74873773
rs139179680
rs10834480
rs78486056
rs117118901
rs2716536
rs2716537
rs7952645
rs11028152
rs10834481
rs7934614
rs2631409
rs12287149
rs12280401
rs12280356
rs12280364
rs139029269
rs7925629
rs75901733
rs75155405
rs78323745
rs150417807
rs77779569
rs75017812
rs77651487
rs72884481
rs78056394
rs77516685
rs75153995
rs75507165
rs78069634
rs79363915
rs559656886
rs75936758
rs75462580
rs79752409
rs76308614
rs78990508
rs75730458
rs77624487
rs75908827
rs75313261
rs80123848
rs115980720
rs150738223
rs79574775
rs113462666
rs57753550
rs56719869
rs145594394
rs12164815
rs12164816
rs12164817
rs12164818
rs2716538
rs12164820
rs12164800
rs77016287
rs77419188
rs74858421
rs79091850
rs116036932
rs80201639
rs78996689
rs75874990
rs79812254
rs75306800
rs79401020
rs78590729
rs77341409
rs74442086
rs76492914
rs78851638
rs74326130
rs2931360
rs75013994
rs74472285
rs79239349
rs80276836
rs75806711
rs117209443
rs12294738
rs11028156
rs11028157
rs11028158
rs11028159
rs11028160
rs11028161
rs11028162
rs11028163
rs10834482
rs10834483
rs34807895
rs115445797
rs75808896
rs11826829
rs71478103
rs1007719
rs77283886
rs1007720
rs11822161
rs80164168
rs79553517
rs77764670
rs61878262
rs79579871
rs11827414
rs2631406
rs2716539
rs11827432
rs11822795
rs2631405
rs11827478
rs144938827
rs140592354
rs17235022
rs76457678
rs75910962
rs1564989
rs1564988
rs11028165
rs2631404
rs17307138
rs12285443
rs79667828
rs2631403
rs148282402
rs141341339
rs183115545
rs12287385
rs1985731
rs2716540
rs12802394
rs75528761
rs12275925
rs11028169
rs12276047
rs2631402
rs2716541
rs1486702
rs1486701
rs1486700
rs1486699
rs76214611
rs143240919
rs2631401
rs2631400
rs2631399
rs1486698
rs146825453
rs2716542
rs80015790
rs2716543
rs2716544
rs145565015
rs1386248
rs1386247
rs2129358
rs1386246
rs1386245
rs11028172
rs2631398
rs150890401
rs2631397
rs2631396
rs2631395
rs10834484
rs12417159
rs149644603
rs2631394
rs76982986
rs144375743
rs12417187
rs56005193
rs140170976
rs117797311
rs1471862
rs1471861
rs1471860
rs1386244
rs2631393
rs1486697
rs10834485
rs2716471
rs77201523
rs11028175
rs1825724
rs190351470
rs193301081
rs2017929
rs186238258
rs191949908
rs144467965
rs140064920
rs145132564
rs138916047
rs17235043
rs146384610
rs141855845
rs11028176
rs1386250
rs55881269
rs142530837
rs2716545
rs1486681
rs1486682
rs146853363
rs140650805
rs1386240
rs11028179
rs12577365
rs12799525
rs729092
rs147476038
rs1486696
rs11028180
rs34126748
rs75105992
rs10834486
rs144896701
rs11028183
rs2716467
rs1386243
rs75497635
rs12800427
rs2716470
rs7120135
rs2716473
rs2716474
11:24832443_A_T
rs2716475
rs12294826
rs72886135
rs12270427
rs12271924
rs965784
rs72886138
rs78380748
rs12801073
rs117006523
rs139971893
rs1906093
rs11028189
rs2631515
rs10834488
rs2631514
rs10834489
rs17307173
rs2631512
rs75161742
rs2716479
rs71478105
rs7120732
rs2256074
rs2716480
rs2256080
rs11028190
rs7131640
rs923218
rs923217
rs923216
rs11028191
rs1486688
rs2631511
rs58447033
rs1564987
rs61875869
rs12795618
rs2716482
rs61875870
rs61875871
rs923219
rs12419105
rs61875884
rs118109538
rs150869625
rs2631510
rs75978736
rs2631509
rs11028192
rs11028193
rs2046536
rs56124410
rs78759956
rs2931358
rs2953400
rs10767248
rs74596506
rs2716483
rs80254164
rs7101709
rs77249303
rs12226060
rs61875885
rs10767249
rs10767250
rs2716484
rs11028194
rs11028195
rs2631508
rs2631507
rs4922695
rs10834490
rs4922696
rs1486724
rs5011479
rs5011480
rs1486725
rs1486726
rs2631506
rs2631505
rs11822141
rs10834491
rs12790968
rs2716485
rs2631503
rs10500991
rs11820261
rs2631502
rs117067294
rs72870733
rs2716486
rs17307180
rs17307187
rs2716488
rs2631500
rs2716490
rs7129889
rs2716491
rs4922697
rs2631498
rs4922698
rs4922699
rs77854073
rs2631497
rs2716492
rs2631496
rs61894117
rs190935543
rs2631495
rs11028198
rs2716493
rs11028199
rs2631494
rs2716494
rs2631493
rs7930770
rs7945860
rs2716495
rs17307194
rs2631491
rs2716496
rs2716497
rs2716498
rs1486727
rs1486728
rs1486730
rs60080477
rs17307208
rs2716499
rs111946547
rs2631490
rs17307215
rs1386252
rs2716500
rs76230961
rs80230339
rs2631487
rs2631486
rs143658707
rs111290445
rs2716503
rs2631484
rs140793546
rs4506649
rs11028203
rs11028204
rs142499026
rs140890656
rs2716504
rs117951701
rs2029197
rs17235099
rs17235106
rs4923213
rs976290
rs976291
rs1486707
rs1486708
rs2631483
rs11028207
rs2631482
rs2716505
rs11028208
rs11028209
rs78789101
rs4630293
rs975467
rs1486706
rs11028210
rs2631481
rs2631480
rs2631479
rs2631478
rs2716507
rs2129359
rs2716508
rs974922
rs974923
rs72872421
rs117897170
rs2029195
rs10834495
rs10834496
rs72872424
rs189748790
rs2716510
rs61894119
rs17307243
rs78978388
rs72872425
rs150753314
rs2631477
rs2716511
rs2631476
rs2716512
rs2465751
rs2716513
rs2716514
rs61894120
rs2631475
rs148123658
rs140986724
rs2716515
rs2403975
rs2716516
rs118187186
rs2716517
rs2631474
rs61894121
rs2716518
rs2631473
rs2631472
rs2631471
rs2631470
rs2631469
rs2716519
rs80201323
rs1486711
rs1486710
rs1486709
rs76399097
rs74425370
rs61894122
rs117682994
rs117075844
rs2631468
rs117817077
rs2716520
rs76291167
rs2716521
rs2631467
rs2716522
rs59180842
rs2631466
rs2631465
rs1486705
rs140179810
rs7928281
rs4923214
rs2631464
rs1486703
rs2716524
rs116444318
rs114929212
rs2716525
rs55666221
rs72470826
rs2631461
rs2631460
rs2631459
rs2716526
rs143255310
rs117922460
rs10834498
rs2716527
rs2631458
rs2716528
rs2631457
rs2631456
rs7951946
rs2631455
rs61894123
rs61894124
rs2631454
rs2450421
rs2450420
rs2450419
rs146711993
rs56291767
rs142725040
rs2631453
rs2631452
rs2450418
rs113443800
rs7934701
rs2631451
rs2631450
rs2631449
rs2631448
rs10834505
rs10834506
rs11028224
rs1825722
rs1825723
rs2716439
rs2631447
rs2087099
rs116996958
rs2631446
rs2631445
rs2631444
rs12292121
rs7928091
rs12278893
rs73440167
rs7928053
rs75779888
rs2220295
rs10834507
rs10742052
rs10767252
rs10767253
rs10767254
rs73440176
rs1906087
rs149418388
rs72872473
rs7932407
rs7947656
rs7932519
rs7121255
rs148741083
rs11028228
rs185116263
rs11028229
rs11028230
rs11028231
rs11602503
rs10834508
rs1160261
rs2403985
rs1352185
rs7122346
rs10834509
rs1872720
rs7125497
rs61708016
rs7111555
rs117105920
rs11028233
rs141922680
rs10767255
rs1486672
rs116901625
rs111674592
rs72872488
rs72872489
11:24881808_C_T
rs7130921
rs58228431
rs28649011
rs7104187
rs59125323
rs10767256
rs11606335
rs11028234
11:24883203_C_T
11:24883203_C_G
rs10767257
rs28803828
rs7934559
rs150858199
rs7950109
rs2129353
rs553952040
rs1960472
rs2403974
rs139773386
rs2403986
rs10834511
rs10767258
rs7106703
rs1486677
rs61892065
rs1486678
rs112719405
rs112750516
rs57469930
rs10767259
rs10834512
rs1486714
rs76493744
rs10767260
rs10767261
rs11606732
rs7130523
rs10767262
rs10767263
```
