## Supplementary material for "Characterization of shared and ancestry-specific signals driving complex traits using multi-ancestry fine-mapping": s1.afreq

```
#CHROM	ID	REF	ALT	ALT_FREQS	OBS_CT
11	rs60903022	A	G	0.0377734	1006
11	rs74372718	C	T	0.0129225	1006
11	rs75501577	C	T	0.0139165	1006
11	rs12274753	C	T	0.0357853	1006
11	rs10834219	A	G	0.0596421	1006
11	rs11027579	C	T	0.0357853	1006
11	rs11027580	C	T	0.0238569	1006
11	rs75281069	G	A	0.0188867	1006
11	rs73425885	C	G	0.0357853	1006
11	rs12362789	C	G	0.0139165	1006
11	rs12362846	G	A	0.0238569	1006
11	rs12280817	G	T	0.0357853	1006
11	rs11027581	C	T	0.111332	1006
11	rs117818015	T	G	0.0129225	1006
11	rs11824182	G	A	0.0596421	1006
11	rs74644563	T	C	0.0139165	1006
11	rs16911854	G	A	0.0596421	1006
11	rs11027582	C	T	0.0139165	1006
11	rs7934469	T	C	0.0596421	1006
11	rs12418393	G	T	0.0139165	1006
11	rs12277998	C	T	0.0467197	1006
11	rs138938942	C	A	0.00994036	1006
11	rs79190505	A	C	0.0198807	1006
11	rs11027583	C	A	0.0457256	1006
11	rs111568529	C	A	0.026839	1006
11	rs12362680	G	T	0.0129225	1006
11	rs11027587	C	T	0.0139165	1006
11	rs10834220	A	G	0.0139165	1006
11	rs74993088	G	A	0.0139165	1006
11	rs11027588	G	T	0.0457256	1006
11	rs11027589	T	C	0.0457256	1006
11	rs10834222	C	T	0.0596421	1006
11	rs11027590	C	G	0.0139165	1006
11	rs78078823	T	C	0.0337972	1006
11	rs11027591	C	G	0.0129225	1006
11	rs12361026	A	G	0.0139165	1006
11	rs10400331	C	T	0.0606362	1006
11	rs11027593	G	C	0.0139165	1006
11	rs10834223	G	A	0.0139165	1006
11	rs11027594	T	C	0.0606362	1006
11	rs142202347	A	G	0.00795229	1006
11	rs11027595	C	T	0.0606362	1006
11	rs79548174	G	A	0.0149105	1006
11	rs12361910	A	C	0.0139165	1006
11	rs12360901	T	A	0.0139165	1006
11	rs12292946	G	T	0.0606362	1006
11	rs11027597	G	A	0.0606362	1006
11	rs11821198	T	A	0.0467197	1006
11	rs59008869	C	T	0.0606362	1006
11	rs74984525	G	T	0.0139165	1006
11	rs73427811	C	T	0.0606362	1006
11	rs188926335	G	T	0.0347913	1006
11	rs11027600	T	C	0.0159046	1006
11	rs139786806	C	G	0.0347913	1006
11	rs11027601	C	A	0.0159046	1006
11	rs4519089	A	G	0.0298211	1006
11	rs150400543	A	G	0.0159046	1006
11	rs112780470	A	G	0.465209	1006
11	rs149157133	T	C	0.0159046	1006
11	rs11027605	A	T	0.0159046	1006
11	rs4597069	A	T	0.418489	1006
11	rs4379845	G	T	0.417495	1006
11	rs112186874	A	G	0.0347913	1006
11	rs182540289	A	G	0.00994036	1006
11	rs4485114	C	T	0.43837	1006
11	rs11512119	A	T	0.0198807	1006
11	rs11517828	G	A	0.0188867	1006
11	rs141050772	C	T	0.39165	1006
11	rs560053801	T	C	0.0198807	1006
11	rs527434719	C	A	0.0198807	1006
11	rs61874682	G	C	0.116302	1006
11	rs57818428	C	T	0.0397614	1006
11	rs59108061	C	T	0.0387674	1006
11	rs56889481	T	A	0.0576541	1006
11	rs118032372	C	T	0.0367793	1006
11	rs143454971	C	T	0.027833	1006
11	rs141685561	C	T	0.0805169	1006
11	rs7102079	G	C	0.899602	1006
11	rs10834230	T	C	0.913519	1006
11	rs139418589	C	T	0.0805169	1006
11	rs61874683	G	A	0.0795229	1006
11	rs10767129	A	G	0.900596	1006
11	rs4316508	C	A	0.274354	1006
11	rs4501982	T	A	0.899602	1006
11	rs11027609	G	A	0.277336	1006
11	rs10767130	G	A	0.518887	1006
11	rs12800068	A	C	0.286282	1006
11	rs10160460	A	C	0.898608	1006
11	rs116248130	A	G	0.0874751	1006
11	rs72875402	C	T	0.082505	1006
11	rs72877204	C	A	0.0815109	1006
11	rs79158627	A	T	0.0188867	1006
11	rs10742008	C	T	0.809145	1006
11	rs72877209	C	T	0.0815109	1006
11	rs146778501	C	A	0.0198807	1006
11	rs7109461	T	G	0.912525	1006
11	rs55751792	C	T	0.0815109	1006
11	rs56361439	C	T	0.0815109	1006
11	rs77768907	A	G	0.0188867	1006
11	rs11027610	G	A	0.274354	1006
11	rs3938320	C	A	0.27336	1006
11	rs10834231	A	G	0.543738	1006
11	rs112629480	T	C	0.0815109	1006
11	rs72877219	G	A	0.0815109	1006
11	rs185530300	G	T	0.00994036	1006
11	rs72877223	T	C	0.0874751	1006
11	rs72877225	A	C	0.0874751	1006
11	rs72877226	T	A	0.0874751	1006
11	rs148381792	A	T	0.0248509	1006
11	rs72877228	A	C	0.0874751	1006
11	rs10500970	G	T	0.0864811	1006
11	rs12278722	C	A	0.102386	1006
11	rs12291881	A	G	0.192843	1006
11	rs727899	C	T	0.276342	1006
11	rs72877232	G	A	0.0815109	1006
11	rs11607458	A	G	0.299205	1006
11	rs12418970	G	A	0.0815109	1006
11	rs80247842	C	T	0.0238569	1006
11	rs12419701	C	G	0.364811	1006
11	rs117968471	A	G	0.0228628	1006
11	rs7927442	C	T	0.281312	1006
11	rs10834232	T	C	0.463221	1006
11	rs55788398	T	C	0.0874751	1006
11	rs55698498	C	T	0.0874751	1006
11	rs72877244	C	T	0.0874751	1006
11	rs17234651	G	A	0.0715706	1006
11	rs35725572	C	T	0.27336	1006
11	rs34806216	C	T	0.267396	1006
11	rs35294279	T	C	0.0417495	1006
11	rs72877250	A	G	0.280318	1006
11	rs7944827	T	C	0.472167	1006
11	rs7945054	T	C	0.472167	1006
11	rs10834233	A	G	0.294235	1006
11	rs75795703	A	C	0.028827	1006
11	rs78583779	C	A	0.0984095	1006
11	rs117891431	T	C	0.0705765	1006
11	rs117120975	C	T	0.0298211	1006
11	rs7106932	T	G	0.692843	1006
11	rs12798858	C	T	0.303181	1006
11	rs7110686	T	C	0.599404	1006
11	rs4923133	A	T	0.0964215	1006
11	rs4262724	C	A	0.684891	1006
11	rs4331089	A	G	0.696819	1006
11	rs11027621	C	T	0.297217	1006
11	rs11027622	C	T	0.297217	1006
11	rs2141396	A	C	0.694831	1006
11	rs149221293	A	T	0.0198807	1006
11	rs7941180	C	A	0.683897	1006
11	rs11027623	C	T	0.267396	1006
11	rs147406725	T	C	0.0198807	1006
11	rs11027624	C	T	0.267396	1006
11	rs80308259	C	T	0.0218688	1006
11	rs10767136	C	T	0.685885	1006
11	rs4285869	G	C	0.685885	1006
11	rs12417854	A	G	0.310139	1006
11	rs10767137	C	G	0.694831	1006
11	rs10767138	G	A	0.310139	1006
11	rs141064730	T	G	0.0298211	1006
11	rs10834234	C	T	0.302187	1006
11	rs7106379	A	G	0.311133	1006
11	rs4426133	T	A	0.89662	1006
11	rs147040337	C	T	0.0248509	1006
11	rs3992998	A	G	0.895626	1006
11	rs1406313	C	T	0.89662	1006
11	rs1406314	G	A	0.89662	1006
11	rs7119056	G	A	0.90159	1006
11	rs10734346	T	G	0.903579	1006
11	rs11601051	A	C	0.319085	1006
11	rs4627077	A	G	0.303181	1006
11	rs4462346	G	A	0.301193	1006
11	rs4497411	A	G	0.301193	1006
11	rs10742015	T	C	0.602386	1006
11	rs4922668	A	G	0.602386	1006
11	rs7104715	C	T	0.301193	1006
11	rs11826956	G	A	0.301193	1006
11	rs7104882	C	T	0.299205	1006
11	rs10834238	G	T	0.588469	1006
11	rs11827502	C	T	0.271372	1006
11	rs1919221	T	C	0.590457	1006
11	rs11027625	A	C	0.728628	1006
11	rs117810284	G	A	0.027833	1006
11	rs79025219	T	G	0.0298211	1006
11	rs10834239	A	G	0.605368	1006
11	rs74849770	A	G	0.0119284	1006
11	rs75683417	T	G	0.0318091	1006
11	rs74811284	C	G	0.0805169	1006
11	rs7130113	A	G	0.919483	1006
11	rs2037834	G	C	0.919483	1006
11	rs190777669	G	A	0.0188867	1006
11	rs185470006	C	T	0.0258449	1006
11	rs188506287	A	G	0.027833	1006
11	rs147425715	T	C	0.0258449	1006
11	rs142788866	G	A	0.0367793	1006
11	rs146585173	C	T	0.0596421	1006
11	rs184597741	G	A	0.0208748	1006
11	rs12366038	C	T	0.0139165	1006
11	rs150179217	C	A	0.0198807	1006
11	rs12366090	G	A	0.0139165	1006
11	rs7113001	G	A	0.950298	1006
11	rs7129003	T	C	0.869781	1006
11	rs2403864	G	A	0.0805169	1006
11	rs2403865	G	C	0.0805169	1006
11	rs76543606	G	A	0.0606362	1006
11	rs189553704	G	A	0.00695825	1006
11	rs10834240	G	A	0.950298	1006
11	rs10834241	G	A	0.868787	1006
11	rs10834242	G	A	0.868787	1006
11	rs117861128	A	T	0.0198807	1006
11	rs10767142	A	C	0.950298	1006
11	rs10742016	C	T	0.950298	1006
11	rs11493445	G	T	0.739563	1006
11	rs144770101	C	T	0.0497018	1006
11	rs118119505	G	C	0.0497018	1006
11	rs10834243	G	A	0.87674	1006
11	rs4923142	C	T	0.929423	1006
11	rs145753307	C	T	0.0497018	1006
11	rs4922669	G	A	0.950298	1006
11	rs10834244	T	C	0.950298	1006
11	rs145184910	G	A	0.0238569	1006
11	rs4329693	A	G	0.950298	1006
11	rs187290120	G	T	0.00994036	1006
11	rs4291675	C	T	0.0616302	1006
11	rs35758121	T	C	0.0606362	1006
11	rs75129095	G	A	0.0805169	1006
11	rs111305452	C	T	0.0228628	1006
11	rs34009179	C	T	0.0606362	1006
11	rs10742017	A	G	0.951292	1006
11	rs144026517	C	T	0.082505	1006
11	rs144215941	C	T	0.0487078	1006
11	rs188656889	A	G	0.0149105	1006
11	rs10834247	T	G	0.868787	1006
11	rs77199267	C	T	0.0815109	1006
11	rs7937620	C	T	0.868787	1006
11	rs78602192	G	T	0.0815109	1006
11	rs7937981	G	C	0.868787	1006
11	rs150405265	C	G	0.0815109	1006
11	rs113835847	C	T	0.0815109	1006
11	rs74409744	T	C	0.0805169	1006
11	rs10834248	G	T	0.869781	1006
11	rs7932515	T	C	0.869781	1006
11	rs6483998	C	T	0.869781	1006
11	rs4388884	C	T	0.0805169	1006
11	rs112867378	T	C	0.0318091	1006
11	rs10742018	G	A	0.870775	1006
11	rs10734347	A	C	0.869781	1006
11	rs77604157	C	T	0.0805169	1006
11	rs7103456	C	T	0.951292	1006
11	rs7130583	T	G	0.951292	1006
11	rs7114651	C	T	0.951292	1006
11	rs6483999	T	C	0.869781	1006
11	rs7119383	G	A	0.951292	1006
11	rs7119292	C	T	0.951292	1006
11	rs10458858	C	T	0.0854871	1006
11	rs7105348	T	C	0.868787	1006
11	rs79718785	A	C	0.0815109	1006
11	rs10767145	G	T	0.862823	1006
11	rs7945216	G	A	0.0198807	1006
11	rs11027630	G	A	0.772366	1006
11	rs147072206	T	C	0.0198807	1006
11	rs78114951	G	A	0.0805169	1006
11	rs117325188	G	A	0.0188867	1006
11	rs78407300	T	A	0.0805169	1006
11	rs150764200	G	T	0.0298211	1006
11	rs143156647	T	A	0.00795229	1006
11	rs79904486	C	T	0.0487078	1006
11	rs10742019	G	A	0.870775	1006
11	rs74406323	G	A	0.0805169	1006
11	rs4923145	A	C	0.0805169	1006
11	rs6484000	A	C	0.0198807	1006
11	rs4328214	C	G	0.930417	1006
11	rs116996906	C	A	0.0487078	1006
11	rs117401632	C	A	0.0487078	1006
11	rs4244510	C	G	0.869781	1006
11	rs4244511	A	C	0.869781	1006
11	rs76414097	T	A	0.0616302	1006
11	rs79610949	C	T	0.0198807	1006
11	rs79494373	C	T	0.0616302	1006
11	rs149863512	G	A	0.0109344	1006
11	rs61392438	C	T	0.0616302	1006
11	rs4540837	C	T	0.0616302	1006
11	rs10742020	A	G	0.869781	1006
11	rs10742021	C	T	0.869781	1006
11	rs9804430	A	C	0.951292	1006
11	rs118016399	G	A	0.0119284	1006
11	rs117688020	C	T	0.0218688	1006
11	rs4547089	C	A	0.951292	1006
11	rs10834250	C	G	0.951292	1006
11	rs4287336	C	A	0.951292	1006
11	rs4604882	A	C	0.124254	1006
11	rs11827016	C	T	0.0795229	1006
11	rs4381370	T	C	0.125249	1006
11	rs113652524	G	A	0.0347913	1006
11	rs4396287	G	C	0.951292	1006
11	rs75553967	A	C	0.0815109	1006
11	rs77450994	G	A	0.00994036	1006
11	rs140991898	T	C	0.0487078	1006
11	rs77212987	G	A	0.0606362	1006
11	rs79040682	G	A	0.0815109	1006
11	rs11827659	G	C	0.0815109	1006
11	rs1915068	C	T	0.0815109	1006
11	rs1915069	C	T	0.0815109	1006
11	rs2176792	G	A	0.0815109	1006
11	rs190060693	T	C	0.0109344	1006
11	rs1879229	T	G	0.951292	1006
11	rs1879230	T	C	0.869781	1006
11	rs74440393	C	T	0.0715706	1006
11	rs3992999	A	G	0.955268	1006
11	rs74811071	G	A	0.0487078	1006
11	rs117684641	A	G	0.0487078	1006
11	rs4077181	A	C	0.150099	1006
11	rs4385898	A	G	0.951292	1006
11	rs79507097	C	G	0.0606362	1006
11	rs7126341	G	A	0.951292	1006
11	rs4506647	G	A	0.0815109	1006
11	rs7104264	C	A	0.0815109	1006
11	rs72879339	C	A	0.10338	1006
11	rs7104524	C	T	0.0815109	1006
11	rs11828069	G	A	0.0815109	1006
11	rs75615686	T	C	0.0805169	1006
11	rs77774965	A	G	0.0228628	1006
11	rs77597504	G	A	0.0815109	1006
11	rs78231174	C	T	0.0815109	1006
11	rs76189490	C	A	0.0437376	1006
11	rs2946781	G	A	0.952286	1006
11	rs7112747	G	A	0.0815109	1006
11	rs11819962	C	T	0.0815109	1006
11	rs116998670	A	T	0.0228628	1006
11	rs77892604	T	G	0.0198807	1006
11	rs79651745	G	A	0.0815109	1006
11	rs79950786	G	T	0.0198807	1006
11	rs77625299	C	T	0.0437376	1006
11	rs113834850	C	T	0.0974155	1006
11	rs11027637	C	T	0.245527	1006
11	rs76508074	G	A	0.0447316	1006
11	rs11821347	G	A	0.0606362	1006
11	rs11823765	T	C	0.0815109	1006
11	rs7129405	A	T	0.246521	1006
11	rs117732615	A	G	0.0487078	1006
11	rs12099259	A	G	0.0497018	1006
11	rs76615309	G	C	0.0188867	1006
11	rs6484002	G	A	0.201789	1006
11	rs7925961	C	T	0.120278	1006
11	rs112422798	T	A	0.0308151	1006
11	rs11825108	T	C	0.0805169	1006
11	rs80035023	C	G	0.0188867	1006
11	rs137997167	G	A	0.0149105	1006
11	rs7111421	C	T	0.0447316	1006
11	rs55988898	C	T	0.0805169	1006
11	rs11027639	C	A	0.0805169	1006
11	rs6484003	G	A	0.0805169	1006
11	rs7938829	G	T	0.125249	1006
11	rs7106159	T	G	0.0805169	1006
11	rs2176788	A	G	0.0805169	1006
11	rs2957789	G	C	0.951292	1006
11	rs7946438	C	G	0.122266	1006
11	rs7946677	G	A	0.122266	1006
11	rs16911969	T	C	0.0805169	1006
11	rs16911971	G	A	0.121272	1006
11	rs16925273	G	C	0.0198807	1006
11	rs4307719	C	T	0.201789	1006
11	rs146049417	G	A	0.0139165	1006
11	rs111996991	A	T	0.0805169	1006
11	rs2139516	C	T	0.121272	1006
11	rs16911972	C	T	0.0805169	1006
11	rs7118930	T	A	0.246521	1006
11	rs7119515	T	C	0.251491	1006
11	rs1915056	G	A	0.302187	1006
11	rs10500971	T	C	0.0805169	1006
11	rs7945235	A	G	0.122266	1006
11	rs80333124	G	A	0.0805169	1006
11	rs7945760	A	G	0.247515	1006
11	rs10500972	T	G	0.122266	1006
11	rs77258448	C	T	0.125249	1006
11	rs117010015	C	T	0.0119284	1006
11	rs147430662	G	A	0.0795229	1006
11	rs11027640	G	T	0.182903	1006
11	rs10767148	A	T	0.203777	1006
11	rs10834252	G	T	0.203777	1006
11	rs117478283	A	G	0.0447316	1006
11	rs75793797	C	T	0.0447316	1006
11	rs11027642	T	C	0.124254	1006
11	rs10834253	G	A	0.250497	1006
11	rs78529186	G	C	0.0447316	1006
11	rs11027643	A	G	0.124254	1006
11	rs10834254	T	C	0.249503	1006
11	rs116485880	G	A	0.0447316	1006
11	rs11825842	G	A	0.0805169	1006
11	rs143017797	A	C	0.0258449	1006
11	rs11027644	C	T	0.124254	1006
11	rs11825890	G	A	0.0805169	1006
11	rs11825892	G	A	0.0805169	1006
11	rs10767149	G	A	0.249503	1006
11	rs72636024	A	G	0.204771	1006
11	rs11027645	C	T	0.249503	1006
11	rs11027646	G	A	0.249503	1006
11	rs11027647	C	T	0.249503	1006
11	rs56962830	G	T	0.105368	1006
11	rs11027648	C	A	0.122266	1006
11	rs76586328	C	A	0.0596421	1006
11	rs118167207	G	A	0.0109344	1006
11	rs79351532	G	T	0.0815109	1006
11	rs10834255	G	T	0.244533	1006
11	rs2139513	A	G	0.951292	1006
11	rs1915053	G	A	0.871769	1006
11	rs1915054	T	C	0.748509	1006
11	rs1915055	T	C	0.0596421	1006
11	rs2955452	A	G	0.870775	1006
11	rs138158425	C	T	0.0139165	1006
11	rs2946785	A	C	0.955268	1006
11	rs10767150	A	T	0.202783	1006
11	rs2946786	A	G	0.954274	1006
11	rs2946787	G	C	0.735586	1006
11	rs10834256	G	A	0.129225	1006
11	rs10834257	G	A	0.129225	1006
11	rs28564929	T	C	0.083499	1006
11	rs76624512	G	A	0.0576541	1006
11	rs77811219	A	G	0.0377734	1006
11	rs79651016	A	G	0.0576541	1006
11	rs2946788	G	T	0.724652	1006
11	rs59774191	G	A	0.0576541	1006
11	rs79712258	C	A	0.0576541	1006
11	rs11027652	T	C	0.198807	1006
11	rs114303425	T	A	0.0576541	1006
11	rs77131708	A	G	0.0596421	1006
11	rs117875256	C	G	0.05666	1006
11	rs75427621	T	A	0.05666	1006
11	rs79248761	A	T	0.028827	1006
11	rs79587123	A	G	0.0188867	1006
11	rs4145287	A	G	0.275348	1006
11	rs77717049	G	A	0.00695825	1006
11	rs7109098	C	T	0.0198807	1006
11	rs7931562	C	T	0.197813	1006
11	rs12274722	C	T	0.0198807	1006
11	rs75604779	G	A	0.0815109	1006
11	rs10834258	A	T	0.217694	1006
11	rs117789185	G	A	0.05666	1006
11	rs1949541	T	C	0.217694	1006
11	rs1915066	G	A	0.782306	1006
11	rs1915065	A	G	0.725646	1006
11	rs2139519	C	T	0.264414	1006
11	rs7104072	C	G	0.0526839	1006
11	rs2946779	G	A	0.739563	1006
11	rs118015338	G	A	0.0526839	1006
11	rs2176795	T	A	0.130219	1006
11	rs117893306	A	T	0.0487078	1006
11	rs72879359	G	T	0.0129225	1006
11	rs72879360	C	T	0.0109344	1006
11	rs74646780	G	A	0.05666	1006
11	rs112622354	G	C	0.026839	1006
11	rs10834259	T	C	0.193837	1006
11	rs141536047	A	G	0.0159046	1006
11	rs2955453	C	T	0.727634	1006
11	rs2955454	T	A	0.789264	1006
11	rs1915074	G	A	0.72664	1006
11	rs79724729	G	A	0.0109344	1006
11	rs17234665	G	A	0.055666	1006
11	rs80235744	C	A	0.0646123	1006
11	rs117552740	T	C	0.055666	1006
11	rs79649372	C	G	0.082505	1006
11	rs78116360	A	G	0.0785288	1006
11	rs79680852	C	T	0.12326	1006
11	rs78439509	G	C	0.0109344	1006
11	rs2955455	G	T	0.782306	1006
11	rs2957778	G	A	0.739563	1006
11	rs72879376	A	T	0.0149105	1006
11	rs2955457	G	A	0.785288	1006
11	rs56195556	C	T	0.0596421	1006
11	rs117320111	T	C	0.00695825	1006
11	rs1915067	A	G	0.746521	1006
11	rs77572400	C	T	0.05666	1006
11	rs79652353	A	G	0.0188867	1006
11	rs7110905	G	T	0.0775348	1006
11	rs76672593	A	C	0.0606362	1006
11	rs76147921	G	C	0.0188867	1006
11	rs150300384	C	T	0.0188867	1006
11	rs73431832	A	G	0.0805169	1006
11	rs145897347	T	C	0.0208748	1006
11	rs11027659	C	A	0.242545	1006
11	rs138714469	T	C	0.0139165	1006
11	rs6484004	G	A	0.33499	1006
11	rs11027661	G	A	0.337972	1006
11	rs7483648	G	A	0.327038	1006
11	rs56255562	A	T	0.00994036	1006
11	rs10500973	C	T	0.327038	1006
11	rs180945478	A	T	0.00994036	1006
11	rs12279243	G	A	0.0198807	1006
11	rs117027582	C	T	0.0208748	1006
11	rs150458553	C	A	0.00795229	1006
11	rs11027662	C	G	0.378728	1006
11	rs10834263	C	T	0.378728	1006
11	rs78280512	T	C	0.0228628	1006
11	rs113555148	T	C	0.0198807	1006
11	rs12295367	T	G	0.387674	1006
11	rs11027664	G	A	0.054672	1006
11	rs10834264	G	A	0.38171	1006
11	rs12365026	C	T	0.0705765	1006
11	rs10834265	T	C	0.385686	1006
11	rs7951184	T	A	0.0576541	1006
11	rs4923149	C	A	0.374751	1006
11	rs11027665	A	G	0.055666	1006
11	rs1915076	C	T	0.756461	1006
11	rs11600891	A	T	0.055666	1006
11	rs11027666	T	C	0.055666	1006
11	rs2403884	C	T	0.378728	1006
11	rs10466429	C	T	0.38171	1006
11	rs117988434	A	G	0.0238569	1006
11	rs11027667	G	A	0.331014	1006
11	rs10767154	A	G	0.389662	1006
11	rs11027668	T	C	0.343936	1006
11	rs79023445	T	A	0.0238569	1006
11	rs77941307	C	T	0.0208748	1006
11	rs6484005	C	G	0.054672	1006
11	rs11027669	G	A	0.0129225	1006
11	rs12366057	C	T	0.054672	1006
11	rs11604225	A	G	0.0576541	1006
11	rs61876465	G	A	0.322068	1006
11	rs10834267	A	T	0.055666	1006
11	rs117610905	T	A	0.0238569	1006
11	rs117868623	A	G	0.0258449	1006
11	rs11604992	A	C	0.054672	1006
11	rs144130432	C	T	0.0248509	1006
11	rs11027672	A	T	0.055666	1006
11	rs11027673	C	T	0.0516899	1006
11	rs7925923	G	A	0.372763	1006
11	rs11027675	G	A	0.322068	1006
11	rs77139953	C	T	0.0208748	1006
11	rs11027676	C	G	0.452286	1006
11	rs35306297	C	G	0.389662	1006
11	rs10834268	G	T	0.0516899	1006
11	rs11027677	C	T	0.0526839	1006
11	rs7949813	G	A	0.326044	1006
11	rs1915071	A	G	0.055666	1006
11	rs4412756	T	G	0.329026	1006
11	rs4372449	C	T	0.372763	1006
11	rs4427563	G	A	0.317097	1006
11	rs7115164	C	T	0.387674	1006
11	rs72881122	G	T	0.326044	1006
11	rs35836259	C	T	0.054672	1006
11	rs76776887	C	T	0.0188867	1006
11	rs72881123	T	C	0.0944334	1006
11	rs112873579	G	C	0.0208748	1006
11	rs11027680	T	C	0.05666	1006
11	rs140340235	T	C	0.0139165	1006
11	rs1915049	T	A	0.388668	1006
11	rs1915050	C	G	0.446322	1006
11	rs10834269	A	G	0.335984	1006
11	rs11603430	G	A	0.0516899	1006
11	rs17306796	A	G	0.0367793	1006
11	rs1996751	G	A	0.380716	1006
11	rs35615456	A	G	0.0526839	1006
11	rs117875790	C	G	0.0526839	1006
11	rs11027682	G	A	0.380716	1006
11	rs11027683	G	A	0.327038	1006
11	rs11027684	A	G	0.332008	1006
11	rs11027685	G	T	0.327038	1006
11	rs11027686	A	T	0.380716	1006
11	rs11027687	G	C	0.38668	1006
11	rs146474544	T	A	0.00795229	1006
11	rs66884148	A	T	0.0536779	1006
11	rs35515672	G	T	0.0516899	1006
11	rs1996652	A	G	0.445328	1006
11	rs11027689	G	A	0.379722	1006
11	rs79652902	G	A	0.0139165	1006
11	rs12276930	A	C	0.388668	1006
11	rs11027690	T	G	0.44334	1006
11	rs11027691	C	T	0.44334	1006
11	rs11027692	T	C	0.0139165	1006
11	rs72881143	T	C	0.0168986	1006
11	rs7931513	G	T	0.442346	1006
11	rs72881144	G	A	0.0168986	1006
11	rs71472769	A	T	0.0656064	1006
11	rs7946979	T	A	0.44334	1006
11	rs12795835	T	G	0.444334	1006
11	rs7112748	C	T	0.435388	1006
11	rs7113625	G	A	0.444334	1006
11	rs11027693	T	G	0.383698	1006
11	rs1915051	T	G	0.444334	1006
11	rs150448232	A	C	0.00795229	1006
11	rs12285636	C	A	0.392644	1006
11	rs12419984	C	T	0.389662	1006
11	rs2947757	A	T	0.32008	1006
11	rs11027694	C	T	0.393638	1006
11	rs73431879	T	C	0.0576541	1006
11	rs12222759	A	G	0.237575	1006
11	rs12785642	A	G	0.452286	1006
11	rs35915466	C	A	0.0685885	1006
11	rs7930415	G	C	0.460239	1006
11	rs75647323	C	G	0.0397614	1006
11	rs35894975	A	C	0.445328	1006
11	rs79932108	C	T	0.0397614	1006
11	rs12361319	T	C	0.455268	1006
11	rs71472770	G	A	0.0506958	1006
11	rs78880970	A	C	0.0387674	1006
11	rs12806180	A	G	0.44831	1006
11	rs11027698	T	C	0.384692	1006
11	rs11027699	A	G	0.39165	1006
11	rs117890805	G	A	0.026839	1006
11	rs76583490	C	T	0.0387674	1006
11	rs11027700	A	C	0.455268	1006
11	rs2946782	G	T	0.246521	1006
11	rs72881160	C	T	0.114314	1006
11	rs10742024	T	C	0.485089	1006
11	rs4923151	T	G	0.482107	1006
11	rs2139518	T	C	0.487078	1006
11	rs4145286	G	A	0.454274	1006
11	rs76266789	C	A	0.0238569	1006
11	rs117786238	T	A	0.0178926	1006
11	rs11027702	A	G	0.0487078	1006
11	rs16912048	T	G	0.351889	1006
11	rs12275191	T	C	0.371769	1006
11	rs12294573	C	T	0.319085	1006
11	rs12294586	C	T	0.314115	1006
11	rs12275238	T	G	0.313121	1006
11	rs4320950	G	A	0.811133	1006
11	rs116886485	T	C	0.0178926	1006
11	rs2957787	C	T	0.647117	1006
11	rs2403885	T	C	0.251491	1006
11	rs2403886	A	G	0.54175	1006
11	rs116786646	T	G	0.0437376	1006
11	rs17306817	C	T	0.0477137	1006
11	rs10767156	C	T	0.653082	1006
11	rs2947742	A	G	0.345924	1006
11	rs78143395	A	T	0.0904573	1006
11	rs72881174	A	T	0.0377734	1006
11	rs2947741	G	T	0.955268	1006
11	rs2957786	C	T	0.34493	1006
11	rs16912059	G	A	0.0377734	1006
11	rs138067389	A	G	0.0129225	1006
11	rs4922673	C	T	0.675944	1006
11	rs2957785	G	A	0.323062	1006
11	rs10834273	A	G	0.188867	1006
11	rs1915070	C	G	0.496024	1006
11	rs2176793	T	C	0.0397614	1006
11	rs2957784	C	T	0.322068	1006
11	rs111381967	A	G	0.0894632	1006
11	rs12796538	A	G	0.514911	1006
11	rs7114407	A	G	0.0894632	1006
11	rs1087046	G	A	0.0139165	1006
11	rs144881105	G	A	0.0894632	1006
11	rs113433442	G	A	0.0129225	1006
11	rs72881188	A	G	0.0377734	1006
11	rs117761211	C	T	0.0149105	1006
11	rs76206750	G	A	0.0427435	1006
11	rs35478925	C	T	0.33002	1006
11	rs182620627	G	T	0.0188867	1006
11	rs7101766	A	T	0.517893	1006
11	rs12293531	A	C	0.557654	1006
11	rs1915063	A	G	0.553678	1006
11	rs77063463	A	G	0.0357853	1006
11	rs140374375	T	C	0.0377734	1006
11	rs112715526	G	A	0.111332	1006
11	rs143096310	G	A	0.0129225	1006
11	rs72881196	A	C	0.0407555	1006
11	rs1879228	A	G	0.691849	1006
11	rs72881198	T	C	0.0168986	1006
11	rs76787519	G	T	0.110338	1006
11	rs117092828	T	G	0.0228628	1006
11	rs16912065	C	T	0.0934394	1006
11	rs11607003	G	C	0.644135	1006
11	rs66558939	G	T	0.342942	1006
11	rs146954481	T	C	0.00695825	1006
11	rs1320349	C	A	0.27833	1006
11	rs117648821	C	T	0.0218688	1006
11	rs1320350	A	C	0.914513	1006
11	rs1320351	T	C	0.915507	1006
11	rs10767158	C	G	0.318091	1006
11	rs2955439	A	G	0.921471	1006
11	rs2139515	T	C	0.914513	1006
11	rs1317014	G	A	0.432406	1006
11	rs12791495	G	A	0.54672	1006
11	rs72882910	T	G	0.0318091	1006
11	rs16912079	G	C	0.0954274	1006
11	rs2957780	C	A	0.883698	1006
11	rs16912083	G	A	0.0954274	1006
11	rs78139784	C	T	0.0168986	1006
11	rs16912084	C	T	0.0427435	1006
11	rs56060402	A	G	0.0417495	1006
11	rs74950205	A	G	0.0109344	1006
11	rs2955444	T	G	0.89662	1006
11	rs67563580	G	A	0.427435	1006
11	rs118004582	G	A	0.0168986	1006
11	rs16912086	C	T	0.414513	1006
11	rs147427351	G	A	0.0129225	1006
11	rs77845506	A	T	0.0954274	1006
11	rs113680878	T	G	0.0954274	1006
11	rs111315071	G	A	0.0954274	1006
11	rs57439552	G	A	0.432406	1006
11	rs1915064	G	A	0.897614	1006
11	rs2955445	C	G	0.897614	1006
11	rs10834276	A	T	0.895626	1006
11	rs531586468	C	T	0.00497018	1006
11	rs143706824	T	C	0.0228628	1006
11	rs147151467	A	T	0.0178926	1006
11	rs79469729	T	C	0.0954274	1006
11	rs113488718	G	A	0.0954274	1006
11	rs78841880	C	T	0.0954274	1006
11	rs7119968	C	T	0.304175	1006
11	rs1915057	A	C	0.915507	1006
11	rs116879316	C	T	0.0109344	1006
11	rs2957758	C	T	0.903579	1006
11	rs34617537	A	C	0.471173	1006
11	rs76378612	T	C	0.00795229	1006
11	rs78641705	C	T	0.0914513	1006
11	rs1915058	C	T	0.309145	1006
11	rs72882929	G	A	0.0417495	1006
11	rs4429056	A	G	0.32505	1006
11	rs72882931	G	A	0.0318091	1006
11	rs78395620	A	G	0.0914513	1006
11	rs1915059	G	T	0.88171	1006
11	rs144419206	C	T	0.0129225	1006
11	rs12786679	C	A	0.417495	1006
11	rs7122762	T	C	0.327038	1006
11	rs7109944	A	C	0.336978	1006
11	rs117971158	G	T	0.00894632	1006
11	rs2947756	C	G	0.894632	1006
11	rs11027711	G	T	0.124254	1006
11	rs72882935	G	T	0.0417495	1006
11	rs2203932	G	A	0.89662	1006
11	rs1915061	A	C	0.323062	1006
11	rs1915062	G	A	0.89662	1006
11	rs72882939	A	G	0.0427435	1006
11	rs2176789	A	C	0.0954274	1006
11	rs76747679	C	T	0.0168986	1006
11	rs2139517	T	A	0.100398	1006
11	rs10834282	T	C	0.481113	1006
11	rs16912094	C	T	0.0974155	1006
11	rs77511257	A	T	0.0974155	1006
11	rs7121343	T	C	0.648111	1006
11	rs7105602	G	A	0.715706	1006
11	rs1317037	T	G	0.197813	1006
11	rs17306838	A	G	0.0437376	1006
11	rs72882951	C	A	0.00795229	1006
11	rs16912100	A	G	0.190855	1006
11	rs74554398	G	A	0.0159046	1006
11	rs111545158	G	C	0.0178926	1006
11	rs60999977	C	T	0.0735586	1006
11	rs7930527	T	C	0.704771	1006
11	rs75243536	T	C	0.0944334	1006
11	rs10767161	T	C	0.703777	1006
11	rs10767162	A	C	0.703777	1006
11	rs143506959	G	A	0.0139165	1006
11	rs10767163	C	T	0.704771	1006
11	rs117654594	G	A	0.0248509	1006
11	rs10834283	C	T	0.703777	1006
11	rs77866926	A	G	0.0954274	1006
11	rs6484010	C	T	0.705765	1006
11	rs77667670	G	T	0.119284	1006
11	rs6484011	A	C	0.702783	1006
11	rs57902606	A	G	0.0954274	1006
11	rs74636101	G	A	0.0308151	1006
11	rs2957761	T	A	0.200795	1006
11	rs4922675	T	A	0.703777	1006
11	rs71472777	T	C	0.0308151	1006
11	rs78797671	C	A	0.0248509	1006
11	rs2860253	A	G	0.200795	1006
11	rs2957762	C	T	0.200795	1006
11	rs10742027	T	C	0.708748	1006
11	rs192812119	T	A	0.0139165	1006
11	rs7930560	G	A	0.153082	1006
11	rs117003240	G	A	0.0168986	1006
11	rs2957763	A	C	0.200795	1006
11	rs2896685	T	C	0.799205	1006
11	rs7102354	T	C	0.0367793	1006
11	rs11027717	G	A	0.842942	1006
11	rs78768727	G	A	0.0954274	1006
11	rs77972903	G	A	0.0964215	1006
11	rs61875162	T	C	0.752485	1006
11	rs79889783	T	C	0.0964215	1006
11	rs2403892	T	A	0.193837	1006
11	rs80080658	G	A	0.0954274	1006
11	rs117622880	G	A	0.0119284	1006
11	rs76287914	C	G	0.0964215	1006
11	rs78743103	A	G	0.0964215	1006
11	rs116851661	T	C	0.0198807	1006
11	rs11027718	C	T	0.799205	1006
11	rs114840324	C	T	0.0198807	1006
11	rs117059735	C	A	0.0685885	1006
11	rs10834287	C	T	0.799205	1006
11	rs11027719	T	G	0.0735586	1006
11	rs10742028	A	G	0.799205	1006
11	rs117385004	T	C	0.0178926	1006
11	rs76112932	A	C	0.0944334	1006
11	rs10767165	C	T	0.799205	1006
11	rs2957764	A	G	0.200795	1006
11	rs61001067	C	G	0.136183	1006
11	rs112861003	A	G	0.0198807	1006
11	rs10834288	T	C	0.703777	1006
11	rs151097391	A	G	0.0178926	1006
11	rs2947727	G	C	0.200795	1006
11	rs2403893	C	T	0.703777	1006
11	rs2403894	T	C	0.703777	1006
11	rs113580785	A	G	0.0497018	1006
11	rs2403895	G	A	0.200795	1006
11	rs7101630	A	G	0.703777	1006
11	rs142703035	T	G	0.00795229	1006
11	rs4360700	C	T	0.704771	1006
11	rs2957765	T	C	0.200795	1006
11	rs2403896	G	A	0.703777	1006
11	rs2947730	A	G	0.200795	1006
11	rs113546793	C	T	0.028827	1006
11	rs7122633	C	G	0.703777	1006
11	rs2947734	C	T	0.200795	1006
11	rs117694711	A	G	0.00994036	1006
11	rs9783297	C	A	0.704771	1006
11	rs149690835	A	G	0.0178926	1006
11	rs10767166	T	C	0.704771	1006
11	rs11027722	T	C	0.704771	1006
11	rs5020062	G	C	0.154076	1006
11	rs2947735	T	C	0.82008	1006
11	rs2403900	G	A	0.694831	1006
11	rs2957766	A	G	0.200795	1006
11	rs4293117	A	T	0.704771	1006
11	rs2947737	T	C	0.114314	1006
11	rs2403901	G	A	0.884692	1006
11	rs72867766	G	A	0.0298211	1006
11	rs2947738	C	A	0.115308	1006
11	rs117046662	G	A	0.0228628	1006
11	rs12366125	A	G	0.884692	1006
11	rs7926986	T	C	0.884692	1006
11	rs7943323	G	T	0.884692	1006
11	rs11027723	C	T	0.884692	1006
11	rs12222349	G	A	0.884692	1006
11	rs2947740	G	A	0.115308	1006
11	rs4344484	G	T	0.884692	1006
11	rs4344485	G	T	0.884692	1006
11	rs4526774	C	T	0.884692	1006
11	rs4344486	G	A	0.178926	1006
11	rs4584575	A	G	0.17992	1006
11	rs117001358	G	T	0.028827	1006
11	rs75509938	G	C	0.17992	1006
11	rs77414287	G	A	0.17992	1006
11	rs80066330	T	C	0.17992	1006
11	rs78434973	G	T	0.17992	1006
11	rs79273948	G	A	0.0298211	1006
11	rs76965229	A	G	0.17992	1006
11	rs7938053	T	C	0.703777	1006
11	rs141591082	C	G	0.0178926	1006
11	rs75085111	C	T	0.17992	1006
11	rs34391097	T	C	0.17992	1006
11	rs2403902	T	G	0.17992	1006
11	rs4534584	C	T	0.17992	1006
11	rs4534585	C	T	0.17992	1006
11	rs12418500	G	A	0.17992	1006
11	rs12418503	G	T	0.178926	1006
11	rs12418800	G	T	0.17992	1006
11	rs12420270	T	C	0.17992	1006
11	rs61875189	G	A	0.0168986	1006
11	rs12421566	A	T	0.17992	1006
11	rs12418826	G	A	0.17992	1006
11	rs11493450	A	G	0.633201	1006
11	rs12418829	C	G	0.17992	1006
11	rs12418831	C	A	0.17992	1006
11	rs79315288	C	T	0.193837	1006
11	rs2957771	T	C	0.819085	1006
11	rs2947754	C	T	0.295229	1006
11	rs192435495	C	T	0.026839	1006
11	rs12422012	A	G	0.17992	1006
11	rs12419276	C	T	0.17992	1006
11	rs12420740	T	C	0.17992	1006
11	rs75195431	C	T	0.17992	1006
11	rs78305378	G	A	0.17992	1006
11	rs79403451	T	G	0.17992	1006
11	rs78882958	A	G	0.17992	1006
11	rs75492467	G	T	0.17992	1006
11	rs2947750	C	T	0.82008	1006
11	rs76306104	A	G	0.17992	1006
11	rs2947747	G	C	0.82008	1006
11	rs2947746	A	G	0.82008	1006
11	rs2947745	C	T	0.82008	1006
11	rs2957772	G	A	0.82008	1006
11	rs2957773	T	C	0.82008	1006
11	rs2957774	G	C	0.82008	1006
11	rs2957775	C	T	0.114314	1006
11	rs2947744	A	G	0.82008	1006
11	rs7111277	T	C	0.705765	1006
11	rs6484016	A	G	0.705765	1006
11	rs2947743	T	A	0.819085	1006
11	rs113945946	G	A	0.17992	1006
11	rs112546397	C	G	0.177932	1006
11	rs61875190	C	T	0.691849	1006
11	rs61875191	T	C	0.636183	1006
11	rs2957776	T	C	0.82008	1006
11	rs2947760	C	G	0.82008	1006
11	rs12418372	A	C	0.176938	1006
11	rs7107397	A	G	0.0705765	1006
11	rs12421188	C	T	0.177932	1006
11	rs11027728	T	G	0.133201	1006
11	rs7924473	T	C	0.16998	1006
11	rs10834291	G	T	0.134195	1006
11	rs1320355	T	G	0.16998	1006
11	rs1320356	G	A	0.16998	1006
11	rs1320357	T	C	0.133201	1006
11	rs1320358	A	T	0.16998	1006
11	rs12793729	G	A	0.117296	1006
11	rs139283357	A	G	0.00795229	1006
11	rs2403903	A	G	0.83002	1006
11	rs111468172	T	C	0.0516899	1006
11	rs11607567	T	C	0.16998	1006
11	rs11027731	T	C	0.16998	1006
11	rs10767169	C	T	0.83002	1006
11	rs7940481	T	A	0.16998	1006
11	rs6484017	A	G	0.133201	1006
11	rs138499077	G	A	0.0109344	1006
11	rs181437399	C	A	0.0149105	1006
11	rs115604749	C	T	0.0149105	1006
11	rs11027732	T	C	0.133201	1006
11	rs7114820	G	A	0.83002	1006
11	rs12294459	G	A	0.132207	1006
11	rs12419819	A	G	0.16998	1006
11	rs60085485	T	C	0.055666	1006
11	rs60118117	T	C	0.0407555	1006
11	rs11027733	T	G	0.0188867	1006
11	rs61585580	G	A	0.0417495	1006
11	rs149332567	A	G	0.0298211	1006
11	rs10466430	G	A	0.44334	1006
11	rs72870516	T	G	0.17495	1006
11	rs10834293	G	A	0.824056	1006
11	rs149140905	T	C	0.0178926	1006
11	rs12276663	T	C	0.577535	1006
11	rs7126488	G	A	0.577535	1006
11	rs10500974	G	A	0.0596421	1006
11	rs17234721	T	G	0.576541	1006
11	rs4614453	T	C	0.88668	1006
11	rs17234728	G	A	0.576541	1006
11	rs12283889	T	A	0.146123	1006
11	rs4923161	A	G	0.101392	1006
11	rs4923162	G	A	0.826044	1006
11	rs4922676	C	T	0.101392	1006
11	rs2403906	G	C	0.827038	1006
11	rs12365320	A	G	0.101392	1006
11	rs7109058	C	T	0.101392	1006
11	rs12575283	C	T	0.579523	1006
11	rs12577397	A	T	0.579523	1006
11	rs7109104	A	T	0.101392	1006
11	rs7109333	A	G	0.833002	1006
11	rs12577432	A	T	0.576541	1006
11	rs10834298	T	A	0.577535	1006
11	rs7112943	C	G	0.827038	1006
11	rs7112982	A	G	0.577535	1006
11	rs7113225	A	G	0.577535	1006
11	rs11027740	A	G	0.102386	1006
11	rs7113605	C	T	0.147117	1006
11	rs7113850	G	C	0.144135	1006
11	rs11027742	A	G	0.151093	1006
11	rs1320352	A	C	0.67992	1006
11	rs2896693	G	A	0.101392	1006
11	rs1320353	C	T	0.678926	1006
11	rs1320354	C	T	0.821074	1006
11	rs117763975	A	C	0.0328032	1006
11	rs11601339	G	A	0.142147	1006
11	rs11027743	A	G	0.144135	1006
11	rs61875211	T	A	0.0178926	1006
11	rs7122040	C	A	0.821074	1006
11	rs118048868	A	T	0.0328032	1006
11	rs7122165	C	T	0.819085	1006
11	rs7122177	C	G	0.678926	1006
11	rs10767172	C	T	0.101392	1006
11	rs7126091	G	A	0.822068	1006
11	rs113213103	G	A	0.0964215	1006
11	rs10767173	A	G	0.0964215	1006
11	rs10767174	C	T	0.0954274	1006
11	rs7129947	C	T	0.888668	1006
11	rs11027747	G	A	0.124254	1006
11	rs11027748	G	A	0.143141	1006
11	rs7938059	T	G	0.133201	1006
11	rs11027749	T	C	0.0178926	1006
11	rs12278222	C	T	0.0178926	1006
11	rs12278303	G	A	0.0178926	1006
11	rs12278272	C	T	0.167992	1006
11	rs78051535	A	G	0.132207	1006
11	rs11027750	T	G	0.33996	1006
11	rs35228676	G	T	0.0178926	1006
11	rs117638877	G	A	0.00894632	1006
11	rs35230783	T	G	0.0178926	1006
11	rs12799487	A	C	0.104374	1006
11	rs2403913	T	C	0.336978	1006
11	rs12281656	C	T	0.336978	1006
11	rs7125696	G	C	0.336978	1006
11	rs7125595	C	T	0.152087	1006
11	rs76774965	A	G	0.0347913	1006
11	rs12805862	C	G	0.0178926	1006
11	rs61875212	C	A	0.0397614	1006
11	rs12283930	C	T	0.0178926	1006
11	rs573188984	T	C	0.0218688	1006
11	rs4363598	C	T	0.33996	1006
11	rs10834299	T	C	0.207753	1006
11	rs10834300	T	C	0.208748	1006
11	rs11027751	C	T	0.156064	1006
11	rs12292497	T	G	0.0178926	1006
11	rs12272275	A	G	0.0178926	1006
11	rs12272324	A	T	0.207753	1006
11	rs12795002	A	G	0.0178926	1006
11	rs12272511	A	T	0.0188867	1006
11	rs7107801	G	T	0.0596421	1006
11	rs11027752	A	T	0.105368	1006
11	rs12421837	T	C	0.50994	1006
11	rs7123917	T	C	0.0596421	1006
11	rs7107738	A	T	0.0596421	1006
11	rs11027753	T	C	0.0596421	1006
11	rs11027754	G	C	0.161034	1006
11	rs11027755	C	T	0.161034	1006
11	rs60077778	C	T	0.101392	1006
11	rs4454717	C	A	0.0586481	1006
11	rs11027757	C	T	0.082505	1006
11	rs9665756	A	C	0.102386	1006
11	rs28864378	C	A	0.16004	1006
11	rs28833840	G	A	0.101392	1006
11	rs117224370	C	G	0.0308151	1006
11	rs28552633	A	C	0.161034	1006
11	rs74233527	A	G	0.101392	1006
11	rs28656439	G	C	0.161034	1006
11	rs28666941	G	T	0.0964215	1006
11	rs28439532	C	T	0.0586481	1006
11	rs2403888	G	C	0.159046	1006
11	rs77227176	T	C	0.0994036	1006
11	rs7129631	A	G	0.100398	1006
11	rs7129839	C	T	0.0994036	1006
11	rs61875214	T	G	0.0168986	1006
11	rs76243941	G	A	0.0407555	1006
11	rs12275366	A	G	0.0586481	1006
11	rs75532805	G	A	0.0407555	1006
11	rs6484024	T	C	0.162028	1006
11	rs7937322	G	A	0.151093	1006
11	rs2403889	T	C	0.162028	1006
11	rs75893426	T	C	0.101392	1006
11	rs112102900	G	T	0.0168986	1006
11	rs2403890	C	T	0.0586481	1006
11	rs11827778	G	A	0.162028	1006
11	rs116947190	G	A	0.0168986	1006
11	rs75850541	C	G	0.102386	1006
11	rs12361243	T	C	0.533797	1006
11	rs80031332	A	G	0.101392	1006
11	rs11820983	T	C	0.102386	1006
11	rs36092013	C	T	0.162028	1006
11	rs12273426	T	C	0.161034	1006
11	rs12294118	C	T	0.0586481	1006
11	rs12274916	T	C	0.0586481	1006
11	rs11821644	T	C	0.102386	1006
11	rs78737446	G	A	0.0407555	1006
11	rs79362440	G	A	0.101392	1006
11	rs2403891	C	T	0.162028	1006
11	rs2896686	G	A	0.102386	1006
11	rs11027760	C	T	0.0129225	1006
11	rs77384698	C	T	0.0228628	1006
11	rs7949823	C	G	0.102386	1006
11	rs75347910	G	A	0.102386	1006
11	rs12270210	G	A	0.0407555	1006
11	rs7101572	A	G	0.162028	1006
11	rs34369249	G	A	0.0178926	1006
11	rs6484025	C	G	0.120278	1006
11	rs6484026	G	A	0.162028	1006
11	rs7925633	A	G	0.120278	1006
11	rs35876423	G	T	0.120278	1006
11	rs12272006	C	T	0.0407555	1006
11	rs149858068	C	T	0.0139165	1006
11	rs12801099	T	C	0.0178926	1006
11	rs4367945	A	C	0.101392	1006
11	rs4622259	A	G	0.120278	1006
11	rs7110656	G	T	0.120278	1006
11	rs190651528	G	C	0.0119284	1006
11	rs7126615	T	A	0.0188867	1006
11	rs34066564	G	T	0.0178926	1006
11	rs141313012	A	G	0.0407555	1006
11	rs12292117	C	A	0.0407555	1006
11	rs4451727	G	C	0.102386	1006
11	rs4360696	C	G	0.102386	1006
11	rs4360697	A	G	0.162028	1006
11	rs4244512	G	A	0.120278	1006
11	rs11027761	G	A	0.0407555	1006
11	rs78048500	T	G	0.101392	1006
11	rs7119362	G	T	0.162028	1006
11	rs117259204	G	C	0.0407555	1006
11	rs7119198	A	G	0.162028	1006
11	rs142383285	T	G	0.0149105	1006
11	rs77887867	G	C	0.0417495	1006
11	rs146557941	C	T	0.0129225	1006
11	rs4508205	C	T	0.102386	1006
11	rs4462347	G	A	0.102386	1006
11	rs12276606	T	C	0.0586481	1006
11	rs4418810	C	G	0.101392	1006
11	rs7131103	A	G	0.102386	1006
11	rs141379350	C	T	0.028827	1006
11	rs7131336	C	T	0.102386	1006
11	rs11820336	G	A	0.162028	1006
11	rs74782867	G	A	0.0407555	1006
11	rs7942689	T	C	0.0596421	1006
11	rs12273122	C	T	0.0586481	1006
11	rs7928230	A	G	0.102386	1006
11	rs12286299	A	T	0.0586481	1006
11	rs12799311	T	A	0.0586481	1006
11	rs12798139	A	G	0.120278	1006
11	rs7946615	T	C	0.120278	1006
11	rs7931691	C	A	0.119284	1006
11	rs57453022	C	A	0.0407555	1006
11	rs10834304	A	T	0.00795229	1006
11	rs7935630	A	C	0.102386	1006
11	rs35298892	T	C	0.126243	1006
11	rs6484028	A	G	0.162028	1006
11	rs191773842	T	C	0.0218688	1006
11	rs3924745	G	A	0.166998	1006
11	rs117329539	A	T	0.0616302	1006
11	rs76344090	C	G	0.101392	1006
11	rs74708033	C	T	0.102386	1006
11	rs7118538	C	T	0.102386	1006
11	rs77288214	T	G	0.0407555	1006
11	rs7107667	T	A	0.101392	1006
11	rs80336897	G	T	0.101392	1006
11	rs7122986	G	A	0.166998	1006
11	rs12293729	A	G	0.162028	1006
11	rs12280791	G	A	0.0407555	1006
11	rs7944769	G	C	0.102386	1006
11	rs7947388	A	G	0.166998	1006
11	rs12418995	C	T	0.0616302	1006
11	rs78050911	C	A	0.0407555	1006
11	rs11828813	A	G	0.0606362	1006
11	rs11027768	C	T	0.00795229	1006
11	rs67670928	T	A	0.0178926	1006
11	rs182385435	G	A	0.00695825	1006
11	rs74702708	T	C	0.102386	1006
11	rs12276290	C	T	0.0407555	1006
11	rs12792640	T	A	0.0198807	1006
11	rs11027771	C	T	0.0198807	1006
11	rs12791507	C	G	0.0188867	1006
11	rs11027772	T	A	0.0586481	1006
11	rs10444263	A	T	0.54175	1006
11	rs12291528	A	T	0.0407555	1006
11	rs142232880	A	G	0.0308151	1006
11	rs12279950	C	T	0.0606362	1006
11	rs137871900	C	T	0.0407555	1006
11	rs12799052	A	G	0.0596421	1006
11	rs12799091	A	G	0.0596421	1006
11	rs11027773	T	A	0.0407555	1006
11	rs76650752	A	G	0.0477137	1006
11	rs35077518	A	C	0.0178926	1006
11	rs12807270	T	A	0.0586481	1006
11	rs7115002	T	C	0.0596421	1006
11	rs12806609	G	T	0.0586481	1006
11	rs12807669	T	C	0.0586481	1006
11	rs11819948	A	C	0.104374	1006
11	rs76671714	C	G	0.10338	1006
11	rs80243979	A	C	0.104374	1006
11	rs75552854	G	A	0.104374	1006
11	rs79932281	T	G	0.104374	1006
11	rs78363992	C	T	0.104374	1006
11	rs114370606	C	T	0.104374	1006
11	rs74832028	A	T	0.104374	1006
11	rs4332527	G	C	0.0586481	1006
11	rs7927067	G	A	0.104374	1006
11	rs34818878	T	C	0.0586481	1006
11	rs35140173	G	T	0.0586481	1006
11	rs7107940	G	A	0.105368	1006
11	rs76005477	G	A	0.10338	1006
11	rs35333713	A	G	0.0586481	1006
11	rs77868378	C	T	0.10338	1006
11	rs76938322	C	T	0.0417495	1006
11	rs78737372	G	A	0.10338	1006
11	rs11826172	G	A	0.164016	1006
11	rs75358767	G	T	0.0357853	1006
11	rs56732861	C	G	0.104374	1006
11	rs57490470	A	G	0.105368	1006
11	rs12785616	T	C	0.0178926	1006
11	rs79441056	C	G	0.0427435	1006
11	rs58215218	G	T	0.105368	1006
11	rs4421744	A	C	0.164016	1006
11	rs7101719	T	C	0.106362	1006
11	rs34025486	A	T	0.055666	1006
11	rs78652241	A	T	0.105368	1006
11	rs7116120	A	G	0.105368	1006
11	rs12785781	G	A	0.0188867	1006
11	rs76874215	G	A	0.104374	1006
11	rs72470823	C	A	0.10338	1006
11	rs79117277	T	G	0.0616302	1006
11	rs76166238	G	A	0.104374	1006
11	rs56679749	G	A	0.104374	1006
11	rs7106204	T	C	0.12326	1006
11	rs77699762	C	T	0.10338	1006
11	rs7120940	C	A	0.163022	1006
11	rs4598670	G	A	0.168986	1006
11	rs4382909	C	T	0.164016	1006
11	rs7124971	G	C	0.708748	1006
11	rs11825899	G	A	0.0178926	1006
11	rs6484031	A	C	0.164016	1006
11	rs7124789	A	G	0.0407555	1006
11	rs7946633	C	T	0.164016	1006
11	rs7933381	T	C	0.104374	1006
11	rs11828861	T	A	0.0178926	1006
11	rs11826483	C	T	0.104374	1006
11	rs11826506	C	T	0.104374	1006
11	rs75724372	G	A	0.0228628	1006
11	rs79317539	T	A	0.0407555	1006
11	rs147363406	C	T	0.0178926	1006
11	rs117338216	T	C	0.0407555	1006
11	rs113677088	A	G	0.0586481	1006
11	rs57386023	G	A	0.0407555	1006
11	rs35046938	G	A	0.0596421	1006
11	rs7130234	G	A	0.104374	1006
11	rs111900356	C	G	0.0586481	1006
11	rs7110510	C	T	0.104374	1006
11	rs114434971	C	T	0.104374	1006
11	rs7110613	C	T	0.104374	1006
11	rs139308224	G	A	0.00596421	1006
11	rs185498927	G	A	0.0258449	1006
11	rs11493451	C	A	0.538767	1006
11	rs7111398	C	T	0.0596421	1006
11	rs7114724	A	G	0.168986	1006
11	rs143463705	C	G	0.10338	1006
11	rs78702148	T	G	0.0646123	1006
11	rs4406823	C	G	0.0646123	1006
11	rs141892066	G	C	0.0626243	1006
11	rs4586162	T	C	0.0646123	1006
11	rs12804472	T	G	0.0178926	1006
11	rs12808027	C	T	0.028827	1006
11	rs6484033	T	C	0.0646123	1006
11	rs6484034	G	A	0.0407555	1006
11	rs7928276	T	C	0.0596421	1006
11	rs78208252	G	T	0.0178926	1006
11	rs7945281	G	A	0.0646123	1006
11	rs11027776	T	G	0.0178926	1006
11	rs35604117	T	C	0.0646123	1006
11	rs151088620	A	C	0.0109344	1006
11	rs11027780	C	T	0.0646123	1006
11	rs190095098	T	G	0.00894632	1006
11	rs7102578	G	T	0.104374	1006
11	rs145717830	A	G	0.0119284	1006
11	rs7106494	G	A	0.0586481	1006
11	rs11826969	A	C	0.0178926	1006
11	rs7106291	C	A	0.0586481	1006
11	rs4536215	C	A	0.10338	1006
11	rs7106645	G	A	0.0407555	1006
11	rs10834306	G	T	0.537773	1006
11	rs7106541	C	G	0.0586481	1006
11	rs117948753	C	T	0.0407555	1006
11	rs4365050	G	A	0.10338	1006
11	rs34650594	G	A	0.0178926	1006
11	rs117122818	C	T	0.10338	1006
11	rs7947694	T	C	0.0178926	1006
11	rs148029585	G	A	0.00894632	1006
11	rs7948382	T	C	0.104374	1006
11	rs66668048	A	G	0.0178926	1006
11	rs7933686	G	C	0.0924453	1006
11	rs35228404	A	G	0.0586481	1006
11	rs7951530	T	C	0.158052	1006
11	rs79427715	G	A	0.0934394	1006
11	rs35647999	C	T	0.0586481	1006
11	rs7131224	T	C	0.7167	1006
11	rs12789787	C	T	0.0586481	1006
11	rs7115417	A	G	0.170974	1006
11	rs75318574	G	C	0.140159	1006
11	rs7119181	C	T	0.0586481	1006
11	rs7941141	G	C	0.0149105	1006
11	rs7928005	T	C	0.0149105	1006
11	rs67141418	G	A	0.0178926	1006
11	rs7941806	G	A	0.0149105	1006
11	rs12797320	C	T	0.0178926	1006
11	rs6484038	C	T	0.16501	1006
11	rs12798989	T	G	0.0586481	1006
11	rs77321837	T	G	0.0198807	1006
11	rs35724388	T	A	0.0586481	1006
11	rs2165784	C	A	0.167992	1006
11	rs7131112	A	G	0.16501	1006
11	rs7131124	A	G	0.16501	1006
11	rs7131144	A	G	0.150099	1006
11	rs11605643	A	T	0.0218688	1006
11	rs34797413	T	C	0.0586481	1006
11	rs77470639	C	T	0.0914513	1006
11	rs12276488	G	A	0.124254	1006
11	rs117262388	T	G	0.0119284	1006
11	rs7928406	G	C	0.0367793	1006
11	rs117057142	A	G	0.0457256	1006
11	rs112633506	G	A	0.0904573	1006
11	rs1596280	T	C	0.149105	1006
11	rs11822776	G	A	0.0149105	1006
11	rs74221183	G	T	0.0149105	1006
11	rs11825227	T	G	0.0159046	1006
11	rs1816812	G	C	0.0218688	1006
11	rs7109606	G	T	0.149105	1006
11	rs7109619	G	A	0.148111	1006
11	rs74319717	C	G	0.00795229	1006
11	rs113519220	T	C	0.0904573	1006
11	rs117483291	C	T	0.0178926	1006
11	rs117234400	G	C	0.0198807	1006
11	rs1443043	A	G	0.149105	1006
11	rs58504811	T	G	0.130219	1006
11	rs7935935	G	A	0.0447316	1006
11	rs74896053	A	G	0.0208748	1006
11	rs7935857	C	T	0.149105	1006
11	rs7936178	G	T	0.149105	1006
11	rs16912285	A	G	0.104374	1006
11	rs12800395	G	A	0.0178926	1006
11	rs12800612	G	A	0.0178926	1006
11	rs12801685	T	A	0.0178926	1006
11	rs34587986	T	C	0.149105	1006
11	rs76326641	G	A	0.104374	1006
11	rs7117803	A	T	0.149105	1006
11	rs117429732	A	G	0.0208748	1006
11	rs7118022	C	T	0.149105	1006
11	rs74650605	T	C	0.104374	1006
11	rs75297923	A	G	0.104374	1006
11	rs11826689	T	G	0.0178926	1006
11	rs77208154	A	G	0.104374	1006
11	rs76397001	A	C	0.104374	1006
11	rs78162690	T	C	0.0328032	1006
11	rs12790317	T	C	0.122266	1006
11	rs12789549	C	G	0.149105	1006
11	rs59205584	T	A	0.0208748	1006
11	rs7126508	G	A	0.149105	1006
11	rs80332091	T	A	0.104374	1006
11	rs72872197	A	C	0.0526839	1006
11	rs72872198	C	T	0.0337972	1006
11	rs1443044	C	G	0.149105	1006
11	rs2099890	C	T	0.149105	1006
11	rs2099889	A	G	0.149105	1006
11	rs12293105	T	C	0.149105	1006
11	rs2068454	C	G	0.150099	1006
11	rs75335266	G	T	0.104374	1006
11	rs7952223	G	C	0.131213	1006
11	rs1443045	C	T	0.0178926	1006
11	rs78539127	T	A	0.105368	1006
11	rs4922677	G	A	0.0198807	1006
11	rs4923166	C	T	0.0188867	1006
11	rs11027785	C	T	0.173956	1006
11	rs11027786	C	T	0.0238569	1006
11	rs1443047	G	A	0.0248509	1006
11	rs12803800	A	G	0.109344	1006
11	rs12805363	T	G	0.109344	1006
11	rs12805125	A	T	0.109344	1006
11	rs11027788	G	A	0.00695825	1006
11	rs67254921	G	A	0.0178926	1006
11	rs145316569	G	A	0.0168986	1006
11	rs12270316	A	G	0.0248509	1006
11	rs976427	T	C	0.0139165	1006
11	rs7107321	T	C	0.134195	1006
11	rs16912295	T	C	0.109344	1006
11	rs56157310	A	G	0.109344	1006
11	rs67117213	A	G	0.0874751	1006
11	rs11027789	T	C	0.133201	1006
11	rs11027791	C	T	0.0248509	1006
11	rs139236274	A	G	0.0357853	1006
11	rs56300401	A	T	0.0248509	1006
11	rs59509035	C	G	0.0238569	1006
11	rs148698591	A	G	0.0298211	1006
11	rs11827950	G	A	0.0168986	1006
11	rs11027792	G	A	0.488072	1006
11	rs73438263	C	T	0.0934394	1006
11	rs60149726	A	T	0.0208748	1006
11	rs16912302	A	G	0.0248509	1006
11	rs11821633	A	C	0.0576541	1006
11	rs80027360	C	T	0.0139165	1006
11	rs1020277	G	A	0.477137	1006
11	rs12801480	G	A	0.148111	1006
11	rs117229452	A	G	0.0159046	1006
11	rs74666193	C	T	0.0208748	1006
11	rs35437571	T	C	0.0178926	1006
11	rs79252926	G	C	0.0218688	1006
11	rs12282611	A	C	0.131213	1006
11	rs117488100	C	T	0.0119284	1006
11	rs12269768	C	A	0.0218688	1006
11	rs7123539	G	A	0.868787	1006
11	rs34910206	G	A	0.0178926	1006
11	rs10834307	G	A	0.851889	1006
11	rs76997388	C	G	0.0904573	1006
11	rs77478463	C	T	0.0417495	1006
11	rs7128158	A	T	0.976143	1006
11	rs75423384	A	T	0.0904573	1006
11	rs116915758	A	G	0.0228628	1006
11	rs75313703	T	G	0.027833	1006
11	rs4923167	G	T	0.10835	1006
11	rs144094538	T	C	0.0198807	1006
11	rs78070448	C	T	0.0208748	1006
11	rs1443050	C	T	0.0904573	1006
11	rs55735854	T	G	0.0238569	1006
11	rs75742982	G	A	0.0119284	1006
11	rs78548971	T	C	0.0208748	1006
11	rs7110982	A	T	0.0238569	1006
11	rs75324926	A	G	0.0178926	1006
11	rs75525672	G	T	0.0208748	1006
11	rs1443051	G	A	0.634195	1006
11	rs77093844	A	G	0.0149105	1006
11	rs12791623	T	A	0.109344	1006
11	rs1899537	G	A	0.482107	1006
11	rs79475764	C	A	0.0904573	1006
11	rs11821417	G	T	0.10835	1006
11	rs78879754	G	A	0.0904573	1006
11	rs116869643	G	A	0.0188867	1006
11	rs1031098	C	A	0.631213	1006
11	rs7104694	A	C	0.146123	1006
11	rs118000375	G	A	0.0149105	1006
11	rs12785699	C	T	0.10835	1006
11	rs7105553	G	C	0.0129225	1006
11	rs12276587	C	G	0.146123	1006
11	rs140423757	T	C	0.0407555	1006
11	rs1036873	A	T	0.0139165	1006
11	rs1036875	G	A	0.0347913	1006
11	rs72874143	A	G	0.0168986	1006
11	rs16912345	A	G	0.109344	1006
11	rs117478332	T	C	0.0228628	1006
11	rs80095628	C	A	0.0208748	1006
11	rs11027795	T	A	0.027833	1006
11	rs12788920	C	T	0.10835	1006
11	rs149901229	C	G	0.0427435	1006
11	rs11824883	G	A	0.10835	1006
11	rs11825384	G	T	0.10835	1006
11	rs75559464	C	T	0.0904573	1006
11	rs16912350	G	A	0.0208748	1006
11	rs12790279	G	C	0.109344	1006
11	rs12791360	T	G	0.109344	1006
11	rs12277966	G	A	0.130219	1006
11	rs181354468	C	T	0.0149105	1006
11	rs12803558	C	A	0.10835	1006
11	rs143550001	T	A	0.0208748	1006
11	rs145206172	T	C	0.0208748	1006
11	rs11825211	G	A	0.10835	1006
11	rs11827652	T	G	0.146123	1006
11	rs12365463	T	C	0.489066	1006
11	rs16912359	C	T	0.10835	1006
11	rs78630920	C	A	0.0904573	1006
11	rs34376029	C	T	0.107356	1006
11	rs16912364	A	G	0.10835	1006
11	rs75781942	A	T	0.0487078	1006
11	rs11027797	C	T	0.0178926	1006
11	rs76647111	T	A	0.0129225	1006
11	rs76474760	T	A	0.0904573	1006
11	rs118048626	G	A	0.0168986	1006
11	rs58623590	C	T	0.0347913	1006
11	rs117964221	G	A	0.0119284	1006
11	rs117558486	T	C	0.028827	1006
11	rs11828535	G	C	0.107356	1006
11	rs34237482	G	A	0.107356	1006
11	rs74233532	G	A	0.0208748	1006
11	rs117877908	C	T	0.138171	1006
11	rs7928616	T	C	0.146123	1006
11	rs116179712	G	A	0.0129225	1006
11	rs55751762	C	T	0.107356	1006
11	rs144336704	G	A	0.00894632	1006
11	rs12293486	T	G	0.0377734	1006
11	rs11607513	T	C	0.0417495	1006
11	rs16912369	C	T	0.107356	1006
11	rs16912371	A	G	0.107356	1006
11	rs117398911	T	C	0.0139165	1006
11	rs35037636	C	G	0.107356	1006
11	rs11820883	T	A	0.0188867	1006
11	rs75956266	G	A	0.0208748	1006
11	rs12801799	A	T	0.10835	1006
11	rs12807706	A	G	0.107356	1006
11	rs12295833	C	T	0.146123	1006
11	rs80139457	C	T	0.107356	1006
11	rs144525501	T	C	0.0377734	1006
11	rs151011906	A	G	0.107356	1006
11	rs141313462	T	G	0.107356	1006
11	rs75659844	C	T	0.107356	1006
11	rs75849908	C	T	0.112326	1006
11	rs35690355	A	G	0.0168986	1006
11	rs34801244	T	A	0.107356	1006
11	rs11512130	T	A	0.487078	1006
11	rs74885816	C	T	0.107356	1006
11	rs139676560	A	C	0.0208748	1006
11	rs12799986	T	C	0.107356	1006
11	rs7479724	C	A	0.0139165	1006
11	rs34102968	C	T	0.107356	1006
11	rs11493452	G	A	0.492048	1006
11	rs75274991	A	G	0.0417495	1006
11	rs11827033	A	G	0.10835	1006
11	rs72874165	T	C	0.0367793	1006
11	rs117965001	A	G	0.0238569	1006
11	rs11828827	C	T	0.0168986	1006
11	rs7944743	A	G	0.0129225	1006
11	rs66621531	G	T	0.0168986	1006
11	rs55845061	A	G	0.0168986	1006
11	rs16925305	A	G	0.0914513	1006
11	rs16912379	T	C	0.107356	1006
11	rs16912383	C	G	0.0208748	1006
11	rs78403679	G	A	0.0208748	1006
11	rs6484040	C	A	0.145129	1006
11	rs16912391	G	A	0.107356	1006
11	rs7114960	G	A	0.143141	1006
11	rs184460753	G	T	0.0218688	1006
11	rs147045362	G	C	0.0228628	1006
11	rs7126291	A	C	0.145129	1006
11	rs7112245	T	A	0.0387674	1006
11	rs16912402	C	G	0.107356	1006
11	rs72874167	G	A	0.0178926	1006
11	rs16912405	A	C	0.0208748	1006
11	rs77913432	T	A	0.0139165	1006
11	rs112313681	T	A	0.054672	1006
11	rs59246618	G	T	0.146123	1006
11	rs78992740	G	A	0.0139165	1006
11	rs16912409	T	C	0.0208748	1006
11	rs59797575	A	T	0.146123	1006
11	rs77963837	C	T	0.0208748	1006
11	rs115296431	T	A	0.0129225	1006
11	rs12284649	T	A	0.145129	1006
11	rs10834309	G	A	0.17495	1006
11	rs12279442	C	G	0.145129	1006
11	rs17306873	T	C	0.0536779	1006
11	rs146260082	A	G	0.0168986	1006
11	rs12787392	A	T	0.0168986	1006
11	rs16912411	T	A	0.0904573	1006
11	rs12801367	G	A	0.143141	1006
11	rs16912423	C	G	0.106362	1006
11	rs76265376	T	G	0.0119284	1006
11	rs11606610	G	T	0.0904573	1006
11	rs11606630	G	A	0.0904573	1006
11	rs11827298	G	A	0.143141	1006
11	rs7124856	C	T	0.146123	1006
11	rs12802908	A	G	0.00397614	1006
11	rs12270865	T	A	0.0387674	1006
11	rs80242755	A	T	0.0208748	1006
11	rs72874173	C	G	0.0168986	1006
11	rs74711753	G	T	0.0139165	1006
11	rs1372954	C	A	0.558648	1006
11	rs72874175	G	A	0.533797	1006
11	rs72874176	C	T	0.107356	1006
11	rs1596281	T	C	0.0377734	1006
11	rs1584017	G	T	0.575547	1006
11	rs1584018	G	A	0.0407555	1006
11	rs76617714	G	A	0.0129225	1006
11	rs10834310	G	A	0.537773	1006
11	rs137861348	T	C	0.0387674	1006
11	rs12790688	G	C	0.0407555	1006
11	rs72874179	C	G	0.0159046	1006
11	rs894530	T	C	0.0208748	1006
11	rs1806939	C	A	0.0218688	1006
11	rs2012346	G	A	0.477137	1006
11	rs1806938	C	T	0.0159046	1006
11	rs731365	G	T	0.467197	1006
11	rs7111190	C	A	0.573559	1006
11	rs35684622	T	C	0.0159046	1006
11	rs10834311	G	A	0.235586	1006
11	rs10500975	A	G	0.575547	1006
11	rs141199968	A	G	0.0208748	1006
11	rs79804611	A	G	0.0228628	1006
11	rs76549901	G	A	0.0874751	1006
11	rs10500976	G	A	0.10338	1006
11	rs117989997	A	G	0.0178926	1006
11	rs185946349	A	G	0.00994036	1006
11	rs34745808	G	C	0.0159046	1006
11	rs77163084	C	T	0.0208748	1006
11	rs78491487	A	G	0.0218688	1006
11	rs76666433	C	A	0.0149105	1006
11	rs12803136	C	T	0.0159046	1006
11	rs148544209	G	A	0.0168986	1006
11	rs12804374	A	G	0.106362	1006
11	rs78257359	C	G	0.0874751	1006
11	rs77461902	T	C	0.0149105	1006
11	rs117441862	A	G	0.0367793	1006
11	rs78390986	G	A	0.0139165	1006
11	rs77761450	G	A	0.0874751	1006
11	rs7128427	C	T	0.125249	1006
11	rs7128680	C	T	0.125249	1006
11	rs67527590	T	A	0.0159046	1006
11	rs7109312	G	A	0.12326	1006
11	rs11822759	A	G	0.0149105	1006
11	rs11027803	T	C	0.0139165	1006
11	rs1899541	T	C	0.143141	1006
11	rs1899540	A	G	0.127237	1006
11	rs1899539	C	T	0.0159046	1006
11	rs79016466	C	T	0.0218688	1006
11	rs74233534	T	C	0.0218688	1006
11	rs74511148	T	C	0.00894632	1006
11	rs75739365	C	A	0.0129225	1006
11	rs34345988	C	T	0.124254	1006
11	rs11820070	C	T	0.0159046	1006
11	rs10834312	G	A	0.494036	1006
11	rs139226933	T	C	0.0129225	1006
11	rs74768526	T	C	0.0149105	1006
11	rs76471235	G	T	0.0218688	1006
11	rs80338251	G	A	0.0139165	1006
11	rs80080482	G	A	0.0407555	1006
11	rs79837642	A	G	0.0149105	1006
11	rs17234735	A	C	0.0407555	1006
11	rs16912429	T	C	0.0874751	1006
11	rs12417713	C	A	0.493042	1006
11	rs11027804	T	C	0.0218688	1006
11	rs7104550	A	G	0.111332	1006
11	rs78908744	A	T	0.0208748	1006
11	rs12786638	A	G	0.127237	1006
11	rs7946392	T	C	0.633201	1006
11	rs79086270	A	G	0.0397614	1006
11	rs75859717	G	A	0.0864811	1006
11	rs79801698	T	C	0.0864811	1006
11	rs11027807	G	T	0.124254	1006
11	rs12805482	C	A	0.124254	1006
11	rs75816646	C	A	0.0208748	1006
11	rs7939587	C	T	0.0129225	1006
11	rs10834313	G	C	0.124254	1006
11	rs75066256	A	G	0.0864811	1006
11	rs10834314	A	G	0.638171	1006
11	rs10834315	G	A	0.638171	1006
11	rs7950920	G	A	0.124254	1006
11	rs75825327	A	T	0.0864811	1006
11	rs74398585	G	A	0.0168986	1006
11	rs10834316	G	A	0.635189	1006
11	rs7926241	G	A	0.0208748	1006
11	rs67640305	A	G	0.0159046	1006
11	rs113127189	C	T	0.0258449	1006
11	rs7929701	A	C	0.124254	1006
11	rs12364435	T	C	0.523857	1006
11	rs35683920	A	G	0.124254	1006
11	rs1822339	A	G	0.523857	1006
11	rs1822338	A	C	0.621272	1006
11	rs77128817	T	C	0.0208748	1006
11	rs12291514	T	C	0.143141	1006
11	rs117030789	G	A	0.0328032	1006
11	rs78530979	T	A	0.0198807	1006
11	rs118127932	A	G	0.026839	1006
11	rs12804792	G	C	0.0159046	1006
11	rs11027820	C	T	0.528827	1006
11	rs11027821	G	A	0.513917	1006
11	rs11027822	T	C	0.527833	1006
11	rs7928636	C	T	0.0208748	1006
11	rs7928646	C	T	0.143141	1006
11	rs7929025	A	C	0.143141	1006
11	rs11827093	G	A	0.0159046	1006
11	rs76994416	T	C	0.0149105	1006
11	rs12794505	G	A	0.143141	1006
11	rs12796137	T	G	0.143141	1006
11	rs76769178	G	A	0.027833	1006
11	rs117117578	T	C	0.0497018	1006
11	rs78441792	C	G	0.158052	1006
11	rs12801296	G	A	0.0178926	1006
11	rs7119079	G	A	0.645129	1006
11	rs71472792	G	A	0.0407555	1006
11	rs6484042	T	C	0.173956	1006
11	rs11825466	G	A	0.0149105	1006
11	rs148395593	C	T	0.0149105	1006
11	rs79295015	A	G	0.0109344	1006
11	rs7927835	T	C	0.0367793	1006
11	rs6484043	T	C	0.0367793	1006
11	rs67938256	G	T	0.0367793	1006
11	rs1808034	A	G	0.553678	1006
11	rs4609598	C	A	0.0367793	1006
11	rs980072	C	T	0.719682	1006
11	rs11027824	A	G	0.117296	1006
11	rs980071	A	C	0.0437376	1006
11	rs11027825	G	A	0.554672	1006
11	rs144789953	C	T	0.0129225	1006
11	rs116968920	C	T	0.0248509	1006
11	rs7932406	C	G	0.0377734	1006
11	rs7935340	C	T	0.0238569	1006
11	rs113752594	A	C	0.0198807	1006
11	rs1348343	A	T	0.715706	1006
11	rs139961947	A	G	0.0129225	1006
11	rs61875402	T	G	0.712724	1006
11	rs34088400	T	C	0.712724	1006
11	rs76591233	G	C	0.0149105	1006
11	rs57796653	T	C	0.0238569	1006
11	rs55892450	T	A	0.0377734	1006
11	rs72874202	G	A	0.553678	1006
11	rs61875403	G	A	0.120278	1006
11	rs12362261	T	C	0.676938	1006
11	rs61875404	C	G	0.120278	1006
11	rs79489881	G	T	0.120278	1006
11	rs78932102	C	T	0.0139165	1006
11	rs1372955	C	T	0.553678	1006
11	rs1372956	A	G	0.553678	1006
11	rs11027826	A	G	0.703777	1006
11	rs76228929	G	A	0.0238569	1006
11	rs118059555	T	A	0.0298211	1006
11	rs76069138	T	C	0.0447316	1006
11	rs117608010	G	A	0.0427435	1006
11	rs2165783	T	C	0.544732	1006
11	rs78694681	C	G	0.121272	1006
11	rs7951993	A	G	0.677932	1006
11	rs12363019	T	A	0.545726	1006
11	rs1813936	A	G	0.704771	1006
11	rs144335470	C	T	0.0139165	1006
11	rs77907978	G	A	0.0228628	1006
11	rs111540218	C	T	0.0139165	1006
11	rs75247572	A	T	0.133201	1006
11	rs11027827	T	C	0.545726	1006
11	rs12276391	C	A	0.701789	1006
11	rs1584014	C	T	0.0139165	1006
11	rs72875807	C	T	0.54175	1006
11	rs2218319	G	C	0.704771	1006
11	rs61875405	G	A	0.119284	1006
11	rs2099888	C	T	0.0139165	1006
11	rs111511290	A	G	0.548708	1006
11	rs146924529	A	G	0.0139165	1006
11	rs11027828	A	G	0.680915	1006
11	rs117676050	C	T	0.0298211	1006
11	rs11027829	G	T	0.680915	1006
11	rs9665798	G	A	0.677932	1006
11	rs75214853	T	G	0.0735586	1006
11	rs78731939	G	A	0.0228628	1006
11	rs12272262	C	T	0.191849	1006
11	rs10834318	C	T	0.191849	1006
11	rs61014948	G	T	0.0745527	1006
11	rs7950791	C	G	0.0139165	1006
11	rs78829450	C	G	0.0178926	1006
11	rs185755547	T	C	0.0109344	1006
11	rs10767181	C	T	0.127237	1006
11	rs77218904	A	G	0.0149105	1006
11	rs1550625	C	T	0.528827	1006
11	rs75870360	G	T	0.0129225	1006
11	rs78633664	A	C	0.0139165	1006
11	rs17234749	A	G	0.533797	1006
11	rs150935896	C	T	0.0198807	1006
11	rs188242626	C	T	0.026839	1006
11	rs61875406	G	A	0.141153	1006
11	rs34203497	T	C	0.704771	1006
11	rs16912449	C	T	0.0198807	1006
11	rs12421519	A	G	0.0198807	1006
11	rs73440284	G	A	0.026839	1006
11	rs16912450	A	G	0.0198807	1006
11	rs989977	C	G	0.531809	1006
11	rs116911166	T	C	0.0129225	1006
11	rs76168040	C	G	0.0198807	1006
11	rs1596279	T	C	0.694831	1006
11	rs7928698	T	G	0.0198807	1006
11	rs7942292	G	A	0.0198807	1006
11	rs11027834	T	C	0.552684	1006
11	rs75959138	A	G	0.0198807	1006
11	rs114727505	C	T	0.0198807	1006
11	rs7125166	A	G	0.693837	1006
11	rs11027835	A	G	0.693837	1006
11	rs12360997	A	G	0.55169	1006
11	rs12365432	T	A	0.55169	1006
11	rs57934027	T	G	0.0208748	1006
11	rs11027836	G	C	0.693837	1006
11	rs12361030	A	G	0.531809	1006
11	rs73440290	C	A	0.0208748	1006
11	rs117110582	G	C	0.0238569	1006
11	rs1025883	C	T	0.530815	1006
11	rs1025884	G	A	0.530815	1006
11	rs1016114	A	G	0.141153	1006
11	rs79346670	G	A	0.0198807	1006
11	rs77916129	G	A	0.0198807	1006
11	rs28418320	T	C	0.127237	1006
11	rs11027838	A	T	0.530815	1006
11	rs72875828	A	G	0.530815	1006
11	rs11027839	A	C	0.55169	1006
11	rs11027840	T	A	0.0626243	1006
11	rs61875407	T	C	0.0417495	1006
11	rs10834324	G	C	0.693837	1006
11	rs80016760	A	G	0.0198807	1006
11	rs12363717	G	A	0.531809	1006
11	rs10834325	G	T	0.127237	1006
11	rs11027841	C	T	0.530815	1006
11	rs11027842	A	G	0.530815	1006
11	rs55948106	A	G	0.528827	1006
11	rs149311899	T	C	0.0139165	1006
11	rs115482522	T	C	0.0139165	1006
11	rs7102412	G	T	0.141153	1006
11	rs10834326	T	C	0.0417495	1006
11	rs57690699	T	C	0.0198807	1006
11	rs11027845	C	A	0.552684	1006
11	rs1157929	T	C	0.552684	1006
11	rs1157930	G	T	0.704771	1006
11	rs1157931	G	A	0.562624	1006
11	rs1372957	C	A	0.704771	1006
11	rs75182488	A	C	0.0198807	1006
11	rs11027846	A	C	0.552684	1006
11	rs72875837	T	C	0.552684	1006
11	rs72875838	A	G	0.0487078	1006
11	rs1470278	A	C	0.704771	1006
11	rs1470279	G	T	0.552684	1006
11	rs11027849	T	C	0.562624	1006
11	rs10834328	G	A	0.703777	1006
11	rs35846200	T	C	0.553678	1006
11	rs77812433	G	A	0.0198807	1006
11	rs1470277	A	C	0.563618	1006
11	rs1470276	A	G	0.563618	1006
11	rs142632537	C	T	0.0168986	1006
11	rs10834329	A	G	0.552684	1006
11	rs10834330	T	G	0.530815	1006
11	rs1899546	A	C	0.552684	1006
11	rs1159408	G	A	0.55169	1006
11	rs12577327	C	T	0.127237	1006
11	rs11027852	C	A	0.552684	1006
11	rs7940888	A	G	0.141153	1006
11	rs7927719	T	G	0.142147	1006
11	rs1159575	T	A	0.703777	1006
11	rs1159574	A	G	0.552684	1006
11	rs1158871	A	C	0.142147	1006
11	rs57398571	G	A	0.55169	1006
11	rs1443038	C	G	0.703777	1006
11	rs17306894	C	T	0.531809	1006
11	rs7127372	A	G	0.55169	1006
11	rs72875849	G	A	0.55169	1006
11	rs12363525	A	G	0.142147	1006
11	rs11027854	G	C	0.55169	1006
11	rs150753178	C	T	0.0168986	1006
11	rs1443040	T	C	0.552684	1006
11	rs12416942	C	T	0.55169	1006
11	rs11027857	G	A	0.56163	1006
11	rs78909539	A	G	0.0139165	1006
11	rs77516602	C	T	0.0198807	1006
11	rs10834331	T	G	0.560636	1006
11	rs61875410	C	T	0.127237	1006
11	rs10834332	C	G	0.550696	1006
11	rs1157636	A	G	0.687873	1006
11	rs1157635	A	G	0.560636	1006
11	rs78893441	T	C	0.0586481	1006
11	rs1443041	A	T	0.560636	1006
11	rs79186691	T	C	0.0337972	1006
11	rs74233537	C	T	0.0139165	1006
11	rs75293111	G	T	0.0198807	1006
11	rs76391080	G	T	0.0198807	1006
11	rs7113699	A	T	0.0168986	1006
11	rs11027859	A	C	0.530815	1006
11	rs11027860	C	T	0.55169	1006
11	rs72875860	G	A	0.552684	1006
11	rs72875861	G	A	0.552684	1006
11	rs1899543	A	T	0.55169	1006
11	rs1899542	A	G	0.55169	1006
11	rs1372961	G	A	0.701789	1006
11	rs11027861	A	T	0.127237	1006
11	rs11027862	A	T	0.127237	1006
11	rs11027863	C	T	0.55169	1006
11	rs11027864	G	T	0.55169	1006
11	rs7122189	C	T	0.138171	1006
11	rs7122726	G	A	0.55169	1006
11	rs11027865	A	G	0.0437376	1006
11	rs1899538	G	A	0.55169	1006
11	rs11027867	T	C	0.55169	1006
11	rs77754268	A	G	0.0139165	1006
11	rs72875878	G	T	0.55169	1006
11	rs72875881	T	G	0.55169	1006
11	rs72875882	G	T	0.550696	1006
11	rs72875883	T	G	0.55169	1006
11	rs147775778	T	C	0.0188867	1006
11	rs148909440	C	T	0.0159046	1006
11	rs12789765	C	A	0.142147	1006
11	rs11027873	A	G	0.161034	1006
11	rs112057134	A	G	0.0188867	1006
11	rs11027874	A	G	0.131213	1006
11	rs74431353	A	G	0.0238569	1006
11	rs2403915	C	T	0.530815	1006
11	rs2896695	C	G	0.371769	1006
11	rs2896696	A	G	0.0864811	1006
11	rs2896697	C	A	0.083499	1006
11	rs10834335	G	A	0.452286	1006
11	rs7121295	G	A	0.536779	1006
11	rs4923170	T	G	0.371769	1006
11	rs144408598	A	T	0.0457256	1006
11	rs11027876	C	G	0.498012	1006
11	rs10834337	G	A	0.498012	1006
11	rs1318495	G	C	0.0596421	1006
11	rs61301976	G	A	0.054672	1006
11	rs12786572	A	G	0.313121	1006
11	rs11027877	A	G	0.0596421	1006
11	rs72877604	C	G	0.594433	1006
11	rs78358886	A	G	0.0357853	1006
11	rs9783352	G	A	0.241551	1006
11	rs12285241	C	T	0.111332	1006
11	rs60036997	C	T	0.0715706	1006
11	rs2403917	G	T	0.572565	1006
11	rs144080294	C	T	0.0516899	1006
11	rs11027880	A	G	0.0914513	1006
11	rs2403918	T	G	0.940358	1006
11	rs11027881	A	G	0.111332	1006
11	rs12277184	G	A	0.0516899	1006
11	rs142637063	C	T	0.0168986	1006
11	rs61875431	C	G	0.0139165	1006
11	rs73425105	G	A	0.05666	1006
11	rs117710573	G	A	0.027833	1006
11	rs10767182	G	T	0.573559	1006
11	rs12577492	A	C	0.349901	1006
11	rs10834338	A	G	0.833996	1006
11	rs75622977	T	A	0.00894632	1006
11	rs10767183	G	A	0.681909	1006
11	rs76922738	G	T	0.0606362	1006
11	rs113514125	C	A	0.0129225	1006
11	rs77583741	C	T	0.027833	1006
11	rs11823782	G	A	0.0536779	1006
11	rs73425108	G	T	0.0516899	1006
11	rs10767184	G	T	0.681909	1006
11	rs10834339	C	T	0.681909	1006
11	rs10767185	G	A	0.865805	1006
11	rs9667958	A	G	0.865805	1006
11	rs9666802	G	A	0.865805	1006
11	rs9299979	A	G	0.865805	1006
11	rs10742035	T	A	0.865805	1006
11	rs2403920	G	A	0.741551	1006
11	rs2403921	A	G	0.742545	1006
11	rs12574144	A	G	0.255467	1006
11	rs73425123	C	G	0.054672	1006
11	rs12791936	A	G	0.255467	1006
11	rs73425125	G	A	0.055666	1006
11	rs73425127	T	A	0.055666	1006
11	rs55730851	G	T	0.631213	1006
11	rs6484044	C	T	0.425447	1006
11	rs6484045	A	G	0.312127	1006
11	rs6484046	C	T	0.425447	1006
11	rs6484047	T	C	0.425447	1006
11	rs6484048	A	G	0.425447	1006
11	rs6484049	C	G	0.425447	1006
11	rs7110772	A	G	0.254473	1006
11	rs7110890	A	T	0.425447	1006
11	rs7111009	A	G	0.425447	1006
11	rs12804694	A	T	0.426441	1006
11	rs12804714	A	C	0.426441	1006
11	rs12805416	G	C	0.255467	1006
11	rs7933633	A	G	0.255467	1006
11	rs7934163	G	A	0.426441	1006
11	rs143238443	C	T	0.0725646	1006
11	rs2403922	C	A	0.425447	1006
11	rs141475205	G	T	0.0168986	1006
11	rs112778895	T	C	0.0218688	1006
11	rs2403924	G	C	0.312127	1006
11	rs1579116	A	C	0.11332	1006
11	rs2403925	G	A	0.425447	1006
11	rs116972460	A	G	0.0188867	1006
11	rs61875433	A	G	0.0596421	1006
11	rs7949951	C	T	0.00894632	1006
11	rs75099456	C	A	0.0318091	1006
11	rs7940746	T	C	0.255467	1006
11	rs12289618	G	T	0.05666	1006
11	rs79402647	C	T	0.182903	1006
11	rs73425155	C	T	0.05666	1006
11	rs12289818	C	T	0.0576541	1006
11	rs4633474	T	C	0.05666	1006
11	rs10767187	A	G	0.255467	1006
11	rs11828065	C	T	0.05666	1006
11	rs10834340	T	G	0.426441	1006
11	rs2403927	T	C	0.573559	1006
11	rs72877634	A	C	0.11829	1006
11	rs10430920	T	C	0.573559	1006
11	rs12788329	A	C	0.183897	1006
11	rs4923171	A	G	0.572565	1006
11	rs77214356	T	G	0.0526839	1006
11	rs7105586	C	T	0.0516899	1006
11	rs4147351	C	T	0.424453	1006
11	rs4147352	A	C	0.424453	1006
11	rs11027884	C	A	0.573559	1006
11	rs4147350	G	A	0.055666	1006
11	rs12576733	A	G	0.183897	1006
11	rs12274624	G	T	0.0516899	1006
11	rs11601444	C	A	0.116302	1006
11	rs7113296	A	C	0.183897	1006
11	rs4307720	T	G	0.762425	1006
11	rs138647659	T	G	0.0198807	1006
11	rs16912548	C	T	0.0715706	1006
11	rs145595092	A	G	0.0149105	1006
11	rs11027885	C	G	0.563618	1006
11	rs2403930	C	T	0.237575	1006
11	rs4369405	C	G	0.550696	1006
11	rs11607179	T	C	0.115308	1006
11	rs56037957	G	A	0.0715706	1006
11	rs112380290	G	C	0.100398	1006
11	rs118175455	C	T	0.0606362	1006
11	rs11027887	C	T	0.573559	1006
11	rs11027888	C	A	0.573559	1006
11	rs35917606	G	T	0.0377734	1006
11	rs12276010	A	G	0.0536779	1006
11	rs12289227	C	A	0.0526839	1006
11	rs17234777	C	A	0.0427435	1006
11	rs75544563	C	G	0.05666	1006
11	rs2292768	A	G	0.572565	1006
11	rs2292769	A	G	0.571571	1006
11	rs58272421	G	A	0.0715706	1006
11	rs144039114	T	C	0.0198807	1006
11	rs2292770	A	C	0.0427435	1006
11	rs7930800	A	G	0.255467	1006
11	rs12417102	T	C	0.170974	1006
11	rs77220594	A	G	0.0437376	1006
11	rs61336032	C	T	0.0715706	1006
11	rs118050581	G	T	0.0129225	1006
11	rs11027890	T	C	0.026839	1006
11	rs11027891	C	T	0.0715706	1006
11	rs57337684	G	A	0.0984095	1006
11	rs7938423	G	C	0.572565	1006
11	rs7924982	T	G	0.572565	1006
11	rs78397404	A	T	0.026839	1006
11	rs140072377	T	C	0.0168986	1006
11	rs11027892	T	C	0.254473	1006
11	rs4356231	T	C	0.0437376	1006
11	rs36061905	G	A	0.0725646	1006
11	rs12418295	T	A	0.100398	1006
11	rs12279193	T	A	0.05666	1006
11	rs61877472	A	C	0.0477137	1006
11	rs77289280	A	G	0.0477137	1006
11	rs11027894	T	A	0.0576541	1006
11	rs117075746	C	A	0.055666	1006
11	rs118142338	C	A	0.00596421	1006
11	rs16912551	A	G	0.106362	1006
11	rs11027895	C	A	0.05666	1006
11	rs61877473	C	A	0.106362	1006
11	rs111661120	T	C	0.0168986	1006
11	rs78356709	C	T	0.0258449	1006
11	rs12271505	G	T	0.106362	1006
11	rs11027896	C	T	0.292247	1006
11	rs61877474	A	G	0.105368	1006
11	rs145668256	C	T	0.0487078	1006
11	rs2403932	C	A	0.456262	1006
11	rs2403933	T	G	0.542744	1006
11	rs117618669	G	A	0.0129225	1006
11	rs12418983	T	C	0.10338	1006
11	rs118016881	C	T	0.0258449	1006
11	rs4528330	A	T	0.348907	1006
11	rs4130395	A	C	0.449304	1006
11	rs187927920	C	T	0.00497018	1006
11	rs1579173	G	T	0.0437376	1006
11	rs11027900	C	T	0.05666	1006
11	rs2896699	C	T	0.292247	1006
11	rs12290353	A	G	0.10835	1006
11	rs72877657	G	A	0.0636183	1006
11	rs76027577	C	T	0.0874751	1006
11	rs7111013	C	G	0.426441	1006
11	rs74605093	G	A	0.0516899	1006
11	rs11027902	G	A	0.0596421	1006
11	rs12795773	C	T	0.366799	1006
11	rs7114821	C	T	0.0526839	1006
11	rs144196804	C	T	0.00894632	1006
11	rs78776755	C	T	0.0576541	1006
11	rs12802580	G	A	0.272366	1006
11	rs12802582	G	A	0.272366	1006
11	rs76690281	A	C	0.026839	1006
11	rs11027903	T	A	0.572565	1006
11	rs11027904	A	G	0.272366	1006
11	rs2896700	G	A	0.0427435	1006
11	rs2403935	G	A	0.572565	1006
11	rs2403936	G	A	0.572565	1006
11	rs2403937	T	G	0.572565	1006
11	rs7114145	T	C	0.272366	1006
11	rs2896701	G	A	0.272366	1006
11	rs7936407	T	C	0.72664	1006
11	rs11027906	T	A	0.0954274	1006
11	rs11027907	A	G	0.271372	1006
11	rs11602620	C	T	0.0427435	1006
11	rs11027908	T	G	0.272366	1006
11	rs7102470	C	T	0.0954274	1006
11	rs79306871	T	G	0.0308151	1006
11	rs11027909	C	A	0.0934394	1006
11	rs11027910	C	T	0.0437376	1006
11	rs143668744	A	C	0.0457256	1006
11	rs117992452	A	G	0.0487078	1006
11	rs61877476	C	T	0.534791	1006
11	rs4922680	C	G	0.284294	1006
11	rs144652327	G	A	0.0526839	1006
11	rs146839314	C	A	0.0119284	1006
11	rs140621076	A	G	0.00894632	1006
11	rs79181078	T	C	0.0526839	1006
11	rs7113480	G	T	0.284294	1006
11	rs80152433	A	G	0.0526839	1006
11	rs117852700	A	T	0.0357853	1006
11	rs7113947	A	G	0.916501	1006
11	rs7114445	G	C	0.380716	1006
11	rs1996393	C	A	0.0526839	1006
11	rs117094380	C	T	0.0437376	1006
11	rs11529206	T	G	0.337972	1006
11	rs11529783	G	A	0.284294	1006
11	rs147868847	C	T	0.0815109	1006
11	rs76367813	A	G	0.0526839	1006
11	rs138777357	G	A	0.0526839	1006
11	rs115479028	T	G	0.0526839	1006
11	rs6484051	G	A	0.338966	1006
11	rs1878442	T	C	0.284294	1006
11	rs35644420	G	T	0.284294	1006
11	rs12417505	T	C	0.534791	1006
11	rs16912582	G	A	0.284294	1006
11	rs17234784	G	A	0.0427435	1006
11	rs11027913	C	T	0.284294	1006
11	rs148061537	A	G	0.0447316	1006
11	rs7117045	A	G	0.337972	1006
11	rs139747114	T	G	0.0526839	1006
11	rs10834343	G	A	0.534791	1006
11	rs11027915	A	G	0.083499	1006
11	rs144983887	G	C	0.0427435	1006
11	rs61877493	G	A	0.0427435	1006
11	rs143423361	C	A	0.0119284	1006
11	rs61877494	T	C	0.0427435	1006
11	rs11027918	A	T	0.284294	1006
11	rs10767189	T	C	0.534791	1006
11	rs79857796	T	A	0.0427435	1006
11	rs10767190	G	T	0.50994	1006
11	rs143031738	C	T	0.0526839	1006
11	rs7930517	G	A	0.284294	1006
11	rs17306908	C	A	0.0526839	1006
11	rs78445738	C	T	0.0427435	1006
11	rs61877496	C	T	0.0427435	1006
11	rs75756057	C	T	0.0526839	1006
11	rs12226856	C	G	0.285288	1006
11	rs61877497	T	C	0.0427435	1006
11	rs12276835	T	C	0.38171	1006
11	rs144771362	G	T	0.0526839	1006
11	rs11027922	G	A	0.284294	1006
11	rs34802439	G	A	0.0427435	1006
11	rs4923179	A	C	0.337972	1006
11	rs72877688	G	A	0.0198807	1006
11	rs117372215	C	T	0.0198807	1006
11	rs10834345	G	A	0.284294	1006
11	rs117127589	A	G	0.0447316	1006
11	rs17306915	A	G	0.0427435	1006
11	rs61877499	T	C	0.0427435	1006
11	rs4344487	A	T	0.284294	1006
11	rs11027923	T	A	0.337972	1006
11	rs11027924	C	T	0.285288	1006
11	rs16912593	G	T	0.0526839	1006
11	rs75503310	G	C	0.0427435	1006
11	rs10500977	A	G	0.284294	1006
11	rs10834346	A	G	0.534791	1006
11	rs2403940	A	G	0.284294	1006
11	rs2403941	C	T	0.284294	1006
11	rs79453398	A	G	0.148111	1006
11	rs11603567	G	A	0.0427435	1006
11	rs61877500	A	G	0.534791	1006
11	rs17306929	A	G	0.0526839	1006
11	rs1343880	T	C	0.286282	1006
11	rs10767191	G	A	0.915507	1006
11	rs10767192	C	T	0.915507	1006
11	rs2896702	G	A	0.338966	1006
11	rs117386173	G	A	0.0129225	1006
11	rs17234791	C	T	0.0795229	1006
11	rs1878443	G	C	0.338966	1006
11	rs10767193	C	T	0.533797	1006
11	rs61877501	G	T	0.0427435	1006
11	rs10767194	T	G	0.532803	1006
11	rs17234798	A	G	0.05666	1006
11	rs12418853	G	A	0.0427435	1006
11	rs10742039	G	A	0.910537	1006
11	rs80026631	C	T	0.0526839	1006
11	rs7929391	A	G	0.286282	1006
11	rs7929395	A	G	0.286282	1006
11	rs10834347	C	A	0.533797	1006
11	rs2403943	T	A	0.872763	1006
11	rs117006751	G	A	0.0238569	1006
11	rs2403944	G	C	0.872763	1006
11	rs7944562	G	A	0.285288	1006
11	rs2403945	T	A	0.872763	1006
11	rs4561210	C	T	0.534791	1006
11	rs2403946	A	T	0.872763	1006
11	rs61877503	T	G	0.0427435	1006
11	rs61877504	A	T	0.0427435	1006
11	rs2403947	G	A	0.285288	1006
11	rs2403948	G	A	0.872763	1006
11	rs4635078	C	T	0.285288	1006
11	rs12577926	T	C	0.285288	1006
11	rs10742040	G	A	0.915507	1006
11	rs10834348	T	C	0.533797	1006
11	rs10500978	G	A	0.0427435	1006
11	rs10500979	A	G	0.0427435	1006
11	rs10500980	A	G	0.0427435	1006
11	rs7113147	A	G	0.872763	1006
11	rs61877505	C	T	0.0427435	1006
11	rs10767195	A	G	0.533797	1006
11	rs61118693	A	G	0.0427435	1006
11	rs117163810	A	G	0.0248509	1006
11	rs2403949	T	C	0.872763	1006
11	rs2403950	C	T	0.872763	1006
11	rs10834349	A	G	0.533797	1006
11	rs118071757	A	G	0.0397614	1006
11	rs2403951	T	A	0.873757	1006
11	rs9971537	C	T	0.286282	1006
11	rs117632065	C	G	0.0238569	1006
11	rs9971391	A	C	0.872763	1006
11	rs10767196	T	C	0.872763	1006
11	rs10742041	T	C	0.872763	1006
11	rs10834351	T	C	0.872763	1006
11	rs76222954	A	G	0.0526839	1006
11	rs9971414	A	G	0.915507	1006
11	rs9971617	T	C	0.872763	1006
11	rs115119712	T	C	0.0526839	1006
11	rs147391747	G	T	0.0298211	1006
11	rs9971415	A	G	0.872763	1006
11	rs114389722	T	C	0.0526839	1006
11	rs9971564	G	T	0.871769	1006
11	rs4622261	T	C	0.872763	1006
11	rs4638302	G	C	0.872763	1006
11	rs7938743	G	A	0.872763	1006
11	rs75096055	G	A	0.0238569	1006
11	rs7938928	A	G	0.870775	1006
11	rs7117588	C	T	0.872763	1006
11	rs11027929	G	A	0.082505	1006
11	rs7103320	T	C	0.534791	1006
11	rs11027930	G	A	0.0506958	1006
11	rs7942603	A	C	0.872763	1006
11	rs78347854	A	G	0.0497018	1006
11	rs12279918	A	G	0.873757	1006
11	rs973150	G	T	0.266402	1006
11	rs7125840	A	G	0.873757	1006
11	rs1509604	T	A	0.873757	1006
11	rs74577140	A	G	0.0497018	1006
11	rs2403952	T	C	0.873757	1006
11	rs2202892	T	C	0.873757	1006
11	rs964218	G	A	0.873757	1006
11	rs964217	G	T	0.873757	1006
11	rs77935382	G	C	0.0497018	1006
11	rs77430438	C	A	0.0238569	1006
11	rs7951459	A	G	0.873757	1006
11	rs74725318	C	T	0.0447316	1006
11	rs5015003	A	G	0.873757	1006
11	rs5015000	G	A	0.873757	1006
11	rs35530724	C	G	0.267396	1006
11	rs78139568	A	T	0.0586481	1006
11	rs11027931	A	T	0.873757	1006
11	rs11027932	A	T	0.873757	1006
11	rs11027933	G	C	0.873757	1006
11	rs56893211	A	T	0.26839	1006
11	rs7927180	C	G	0.873757	1006
11	rs7927305	A	G	0.917495	1006
11	rs1509603	C	A	0.871769	1006
11	rs7930609	A	C	0.873757	1006
11	rs7930889	G	A	0.873757	1006
11	rs12574526	C	T	0.267396	1006
11	rs10219182	G	A	0.336978	1006
11	rs10219184	G	T	0.872763	1006
11	rs4923187	C	T	0.873757	1006
11	rs4923188	T	A	0.873757	1006
11	rs61875576	A	G	0.0437376	1006
11	rs10219185	C	A	0.869781	1006
11	rs61875577	C	A	0.536779	1006
11	rs73427191	A	G	0.0129225	1006
11	rs11027936	C	T	0.873757	1006
11	rs4923189	C	T	0.873757	1006
11	rs7925011	T	A	0.873757	1006
11	rs11027937	T	C	0.536779	1006
11	rs2896703	A	C	0.873757	1006
11	rs2136482	A	T	0.0437376	1006
11	rs7116799	C	G	0.873757	1006
11	rs7117482	G	T	0.874751	1006
11	rs10219264	A	G	0.0188867	1006
11	rs2403953	G	A	0.873757	1006
11	rs11027939	G	A	0.536779	1006
11	rs2403954	G	T	0.824056	1006
11	rs61875578	A	C	0.0437376	1006
11	rs10834355	G	A	0.317097	1006
11	rs11027940	G	A	0.317097	1006
11	rs9651564	C	A	0.0188867	1006
11	rs9651583	T	C	0.0626243	1006
11	rs10742042	G	A	0.917495	1006
11	rs10834356	C	T	0.536779	1006
11	rs10834357	G	T	0.538767	1006
11	rs150723125	C	T	0.0437376	1006
11	rs188705962	A	G	0.0497018	1006
11	rs145524789	A	G	0.0497018	1006
11	rs142348028	G	C	0.026839	1006
11	rs149404114	C	T	0.0497018	1006
11	rs2403955	G	A	0.864811	1006
11	rs7111573	C	T	0.264414	1006
11	rs12225233	A	G	0.537773	1006
11	rs12222531	G	A	0.536779	1006
11	rs12288483	A	C	0.0188867	1006
11	rs61875579	C	G	0.0477137	1006
11	rs4923190	T	G	0.819085	1006
11	rs7937325	A	G	0.0467197	1006
11	rs75524873	C	A	0.0238569	1006
11	rs57476234	A	G	0.591451	1006
11	rs11027948	C	A	0.358847	1006
11	rs10834358	A	C	0.409543	1006
11	rs35312892	C	T	0.265408	1006
11	rs79268224	G	A	0.0506958	1006
11	rs12285881	T	C	0.739563	1006
11	rs10047439	C	T	0.0934394	1006
11	rs61875581	G	A	0.595427	1006
11	rs7932020	T	G	0.0934394	1006
11	rs950768	G	A	0.0506958	1006
11	rs61875582	G	C	0.595427	1006
11	rs12223724	C	T	0.595427	1006
11	rs11604047	G	A	0.0347913	1006
11	rs77802079	A	G	0.0178926	1006
11	rs11027950	T	C	0.55169	1006
11	rs7925326	C	T	0.739563	1006
11	rs7925550	C	T	0.0924453	1006
11	rs76873287	G	A	0.0109344	1006
11	rs10834359	A	G	0.0924453	1006
11	rs12365312	T	A	0.0924453	1006
11	rs12363770	G	A	0.143141	1006
11	rs12049863	G	A	0.550696	1006
11	rs1509584	G	A	0.596421	1006
11	rs11027951	C	T	0.259443	1006
11	rs117325253	G	A	0.0437376	1006
11	rs141553193	C	T	0.0506958	1006
11	rs4147349	T	G	0.0944334	1006
11	rs1509616	A	G	0.738569	1006
11	rs148609602	C	T	0.0516899	1006
11	rs11603870	G	A	0.0387674	1006
11	rs12225775	T	C	0.11829	1006
11	rs7952535	A	G	0.0516899	1006
11	rs9667545	T	G	0.145129	1006
11	rs11027952	A	G	0.146123	1006
11	rs72869866	G	A	0.0884692	1006
11	rs72869884	G	A	0.0785288	1006
11	rs7928417	C	T	0.310139	1006
11	rs7943454	T	C	0.50497	1006
11	rs12293130	T	C	0.0139165	1006
11	rs7109828	G	T	0.309145	1006
11	rs72869891	T	C	0.0805169	1006
11	rs78961907	G	A	0.0516899	1006
11	rs1509599	T	C	0.0139165	1006
11	rs1509600	A	G	0.0139165	1006
11	rs78573266	G	T	0.0516899	1006
11	rs78052152	C	A	0.0238569	1006
11	rs1509601	C	T	0.455268	1006
11	rs75855701	G	A	0.0506958	1006
11	rs11027953	G	A	0.0785288	1006
11	rs115414436	A	G	0.0506958	1006
11	rs115436644	A	G	0.0506958	1006
11	rs114352619	C	T	0.0506958	1006
11	rs11027954	T	G	0.0149105	1006
11	rs11027955	A	C	0.0139165	1006
11	rs11027956	C	T	0.308151	1006
11	rs79161368	A	T	0.0506958	1006
11	rs78232662	G	A	0.0506958	1006
11	rs74758337	C	A	0.0506958	1006
11	rs11027957	T	G	0.0149105	1006
11	rs16912642	C	A	0.0506958	1006
11	rs35175729	C	A	0.300199	1006
11	rs79662838	G	T	0.0506958	1006
11	rs12285439	C	T	0.0139165	1006
11	rs116944788	G	A	0.0506958	1006
11	rs12287350	G	A	0.0149105	1006
11	rs7927293	A	G	0.311133	1006
11	rs36110724	A	G	0.0497018	1006
11	rs116004780	A	C	0.0506958	1006
11	rs74664305	T	A	0.0506958	1006
11	rs7927899	A	G	0.455268	1006
11	rs6484052	T	G	0.505964	1006
11	rs117824213	T	C	0.0139165	1006
11	rs12417058	T	C	0.0497018	1006
11	rs12277673	A	G	0.0139165	1006
11	rs79087949	T	C	0.0516899	1006
11	rs12421169	G	A	0.0477137	1006
11	rs59946308	A	G	0.0516899	1006
11	rs117042619	A	C	0.0506958	1006
11	rs11027958	A	G	0.0785288	1006
11	rs1509586	T	C	0.311133	1006
11	rs16912643	C	T	0.0516899	1006
11	rs12292905	G	T	0.0139165	1006
11	rs7111245	T	C	0.311133	1006
11	rs11027959	C	G	0.0139165	1006
11	rs11027960	G	A	0.0139165	1006
11	rs2403956	A	G	0.310139	1006
11	rs140560455	G	A	0.0208748	1006
11	rs6484053	G	A	0.45825	1006
11	rs1995838	C	G	0.388668	1006
11	rs1995837	C	T	0.0775348	1006
11	rs10430921	C	T	0.38171	1006
11	rs10430841	G	A	0.413519	1006
11	rs11027961	A	C	0.082505	1006
11	rs61875595	T	C	0.0765408	1006
11	rs72872507	G	A	0.445328	1006
11	rs6484054	T	A	0.0785288	1006
11	rs12417531	C	T	0.38171	1006
11	rs7108423	G	A	0.38171	1006
11	rs7930719	A	G	0.0785288	1006
11	rs7108220	C	T	0.0457256	1006
11	rs7108369	C	T	0.0467197	1006
11	rs117001015	C	T	0.0457256	1006
11	rs11605402	A	G	0.0765408	1006
11	rs11605418	A	T	0.124254	1006
11	rs147424744	G	T	0.0109344	1006
11	rs4922682	C	A	0.511928	1006
11	rs4922683	A	C	0.138171	1006
11	rs11605900	A	G	0.0765408	1006
11	rs7112372	G	T	0.307157	1006
11	rs7112207	A	G	0.0477137	1006
11	rs7112415	C	A	0.0477137	1006
11	rs7112434	C	T	0.0467197	1006
11	rs11027962	C	G	0.0139165	1006
11	rs11027963	A	G	0.0606362	1006
11	rs10834361	A	C	0.137177	1006
11	rs11027964	T	C	0.138171	1006
11	rs11027965	T	C	0.0606362	1006
11	rs142505110	G	C	0.0218688	1006
11	rs12419817	C	T	0.0457256	1006
11	rs12291988	T	C	0.138171	1006
11	rs57488468	C	T	0.0775348	1006
11	rs12292047	T	C	0.0606362	1006
11	rs191296111	A	G	0.00994036	1006
11	rs58788750	G	A	0.129225	1006
11	rs12798501	A	G	0.0656064	1006
11	rs79507787	G	A	0.027833	1006
11	rs11027966	G	A	0.0656064	1006
11	rs11027967	T	C	0.0685885	1006
11	rs11027968	C	G	0.0656064	1006
11	rs11027969	T	C	0.0656064	1006
11	rs1996392	A	G	0.310139	1006
11	rs73429132	T	A	0.0516899	1006
11	rs61875597	A	G	0.0775348	1006
11	rs12288442	C	G	0.144135	1006
11	rs73429133	G	A	0.0516899	1006
11	rs11027970	T	C	0.0924453	1006
11	rs73429136	A	G	0.0516899	1006
11	rs906884	A	G	0.0506958	1006
11	rs906885	G	A	0.0506958	1006
11	rs112593215	C	T	0.0506958	1006
11	rs113380502	C	G	0.0626243	1006
11	rs4073195	A	T	0.0506958	1006
11	rs1318297	G	A	0.0506958	1006
11	rs906886	A	G	0.0457256	1006
11	rs12277391	A	C	0.143141	1006
11	rs61690067	T	C	0.0506958	1006
11	rs16912665	C	T	0.0497018	1006
11	rs59912639	T	A	0.0497018	1006
11	rs1318781	A	G	0.663022	1006
11	rs57056516	G	C	0.0497018	1006
11	rs16912670	T	C	0.0497018	1006
11	rs12418590	A	G	0.0785288	1006
11	rs71472802	C	T	0.0516899	1006
11	rs73429143	A	T	0.0497018	1006
11	rs10466431	G	C	0.0149105	1006
11	rs16912674	G	A	0.0457256	1006
11	rs68071150	C	T	0.0139165	1006
11	rs11027972	A	G	0.0735586	1006
11	rs883002	A	G	0.0149105	1006
11	rs1912141	C	A	0.0685885	1006
11	rs883926	T	C	0.0606362	1006
11	rs4444077	G	A	0.455268	1006
11	rs1912142	G	A	0.0685885	1006
11	rs12270014	G	A	0.0606362	1006
11	rs11824978	A	G	0.454274	1006
11	rs10500981	C	T	0.0636183	1006
11	rs16912678	A	G	0.0457256	1006
11	rs117673668	T	C	0.0218688	1006
11	rs117173207	G	A	0.0149105	1006
11	rs16912679	T	A	0.0805169	1006
11	rs76507093	C	T	0.028827	1006
11	rs16912682	T	C	0.0805169	1006
11	rs11027974	A	C	0.145129	1006
11	rs11027975	C	A	0.145129	1006
11	rs1912143	C	T	0.513917	1006
11	rs12420246	A	G	0.0805169	1006
11	rs7101736	A	C	0.145129	1006
11	rs7102196	C	T	0.145129	1006
11	rs10834362	A	T	0.145129	1006
11	rs2896704	C	G	0.0457256	1006
11	rs4590870	T	C	0.145129	1006
11	rs1509606	C	T	0.145129	1006
11	rs2175151	A	C	0.483101	1006
11	rs1509607	C	A	0.786282	1006
11	rs10500982	A	G	0.0805169	1006
11	rs4923191	A	G	0.0805169	1006
11	rs72872562	T	C	0.0685885	1006
11	rs12281776	T	C	0.0795229	1006
11	rs79318999	C	T	0.0318091	1006
11	rs4244514	G	A	0.127237	1006
11	rs11027978	C	T	0.0805169	1006
11	rs7928736	G	C	0.0715706	1006
11	rs11027979	C	A	0.0795229	1006
11	rs7931728	G	A	0.7167	1006
11	rs10834364	C	T	0.0805169	1006
11	rs7931640	C	T	0.7167	1006
11	rs10767201	G	T	0.0815109	1006
11	rs10767202	T	A	0.0815109	1006
11	rs10767203	G	C	0.0815109	1006
11	rs10767204	A	G	0.0815109	1006
11	rs11027980	A	G	0.0815109	1006
11	rs12285639	T	C	0.0815109	1006
11	rs10834365	A	G	0.0795229	1006
11	rs1396852	T	C	0.360835	1006
11	rs1396850	A	G	0.369781	1006
11	rs10767205	C	A	0.084493	1006
11	rs10834366	G	A	0.0854871	1006
11	rs2896705	A	G	0.297217	1006
11	rs11027981	T	A	0.280318	1006
11	rs10767206	G	A	0.136183	1006
11	rs10834368	A	G	0.395626	1006
11	rs10834369	A	G	0.116302	1006
11	rs11027982	A	C	0.027833	1006
11	rs117445757	C	A	0.0119284	1006
11	rs11027983	G	A	0.416501	1006
11	rs7931113	T	C	0.604374	1006
11	rs7944526	A	G	0.0755467	1006
11	rs4301784	T	G	0.136183	1006
11	rs4547087	A	G	0.137177	1006
11	rs11027985	G	A	0.138171	1006
11	rs975881	A	G	0.394632	1006
11	rs1318864	C	T	0.394632	1006
11	rs11027986	A	C	0.255467	1006
11	rs10834370	A	C	0.394632	1006
11	rs10834371	C	A	0.394632	1006
11	rs10834372	A	G	0.394632	1006
11	rs11027987	G	A	0.256461	1006
11	rs7952648	G	A	0.0755467	1006
11	rs11027988	C	G	0.488072	1006
11	rs1588348	A	G	0.137177	1006
11	rs11027989	T	A	0.256461	1006
11	rs1588347	A	G	0.137177	1006
11	rs1588346	T	C	0.139165	1006
11	rs11027990	T	G	0.256461	1006
11	rs72872600	T	C	0.10338	1006
11	rs11027991	A	C	0.122266	1006
11	rs34406948	C	G	0.104374	1006
11	rs975980	T	A	0.393638	1006
11	rs975979	A	C	0.394632	1006
11	rs10834373	A	C	0.393638	1006
11	rs10834374	G	A	0.388668	1006
11	rs10767207	A	G	0.387674	1006
11	rs4923192	A	G	0.610338	1006
11	rs10834375	G	A	0.388668	1006
11	rs10834376	T	C	0.387674	1006
11	rs10767208	T	A	0.388668	1006
11	rs10767209	C	T	0.388668	1006
11	rs76241896	C	T	0.00497018	1006
11	rs2055788	G	A	0.387674	1006
11	rs11027992	C	T	0.256461	1006
11	rs2202893	T	A	0.388668	1006
11	rs2136483	A	T	0.487078	1006
11	rs4491224	T	G	0.610338	1006
11	rs72874816	G	A	0.0487078	1006
11	rs2896706	C	G	0.483101	1006
11	rs11027993	G	A	0.265408	1006
11	rs72874819	G	T	0.122266	1006
11	rs10834377	A	T	0.394632	1006
11	rs10834378	A	G	0.394632	1006
11	rs12292598	C	T	0.483101	1006
11	rs11027994	G	A	0.265408	1006
11	rs1396844	C	T	0.394632	1006
11	rs11027995	G	T	0.394632	1006
11	rs11027996	G	A	0.265408	1006
11	rs61875609	C	T	0.265408	1006
11	rs7938626	C	T	0.265408	1006
11	rs7925732	T	C	0.394632	1006
11	rs12360968	A	T	0.122266	1006
11	rs116588064	G	T	0.122266	1006
11	rs79083470	C	T	0.0745527	1006
11	rs2221717	C	T	0.394632	1006
11	rs2202894	A	G	0.394632	1006
11	rs72874832	C	T	0.0675944	1006
11	rs7125072	G	A	0.394632	1006
11	rs35623555	C	T	0.131213	1006
11	rs10834380	C	A	0.394632	1006
11	rs11028001	G	A	0.265408	1006
11	rs11028002	A	G	0.394632	1006
11	rs11028003	C	G	0.394632	1006
11	rs10767210	T	C	0.394632	1006
11	rs1912138	G	A	0.604374	1006
11	rs1912139	G	A	0.394632	1006
11	rs2403959	C	T	0.394632	1006
11	rs2403960	C	T	0.394632	1006
11	rs72874841	C	T	0.0129225	1006
11	rs2896707	G	A	0.265408	1006
11	rs2403961	C	T	0.394632	1006
11	rs2403962	T	C	0.394632	1006
11	rs1396846	C	T	0.265408	1006
11	rs1396848	C	A	0.394632	1006
11	rs2036750	C	T	0.605368	1006
11	rs11028005	T	A	0.387674	1006
11	rs10834382	G	A	0.394632	1006
11	rs61875612	T	A	0.265408	1006
11	rs11028007	C	T	0.394632	1006
11	rs10834383	T	C	0.387674	1006
11	rs12221725	C	T	0.121272	1006
11	rs1396849	T	C	0.387674	1006
11	rs35783821	A	C	0.387674	1006
11	rs12273206	C	T	0.483101	1006
11	rs10767211	A	T	0.394632	1006
11	rs72874853	T	A	0.122266	1006
11	rs10767212	T	C	0.394632	1006
11	rs16912792	G	A	0.387674	1006
11	rs10834384	G	A	0.394632	1006
11	rs7107070	G	A	0.394632	1006
11	rs12146683	C	T	0.263419	1006
11	rs1509605	G	T	0.483101	1006
11	rs12295477	G	C	0.394632	1006
11	rs10834385	T	C	0.604374	1006
11	rs12276298	T	C	0.395626	1006
11	rs12295653	C	T	0.395626	1006
11	rs12797112	G	A	0.263419	1006
11	rs1509610	C	T	0.394632	1006
11	rs1509611	A	G	0.387674	1006
11	rs1509612	A	G	0.394632	1006
11	rs1509613	G	A	0.394632	1006
11	rs11028012	A	G	0.394632	1006
11	rs61875635	T	C	0.00695825	1006
11	rs10834386	G	A	0.394632	1006
11	rs11028013	G	T	0.12326	1006
11	rs72874870	A	G	0.100398	1006
11	rs17234826	A	T	0.263419	1006
11	rs7105561	A	G	0.393638	1006
11	rs7105854	G	A	0.394632	1006
11	rs7121909	T	A	0.394632	1006
11	rs6484057	A	T	0.394632	1006
11	rs1509614	A	G	0.394632	1006
11	rs1039837	T	C	0.394632	1006
11	rs11028015	C	T	0.394632	1006
11	rs10767213	G	A	0.394632	1006
11	rs138945562	T	A	0.00894632	1006
11	rs11028016	G	A	0.124254	1006
11	rs1509615	A	G	0.394632	1006
11	rs6484058	C	T	0.395626	1006
11	rs7936313	A	G	0.395626	1006
11	rs11028019	T	C	0.0884692	1006
11	rs1912144	G	T	0.394632	1006
11	rs1912145	A	G	0.394632	1006
11	rs7117982	A	G	0.39165	1006
11	rs117277280	A	G	0.0188867	1006
11	rs11028020	A	G	0.394632	1006
11	rs11028021	A	G	0.394632	1006
11	rs34167424	T	C	0.394632	1006
11	rs72874878	G	A	0.0994036	1006
11	rs4465365	C	T	0.394632	1006
11	rs72874880	A	C	0.125249	1006
11	rs12289378	A	G	0.384692	1006
11	rs7951458	A	T	0.394632	1006
11	rs7951586	A	G	0.388668	1006
11	rs12790518	G	C	0.10338	1006
11	rs11529784	G	A	0.253479	1006
11	rs11822738	G	A	0.388668	1006
11	rs11822747	C	A	0.388668	1006
11	rs138299268	G	T	0.12326	1006
11	rs79915791	C	T	0.0745527	1006
11	rs12362660	C	A	0.395626	1006
11	rs12362662	C	T	0.389662	1006
11	rs12364600	T	C	0.264414	1006
11	rs72874882	A	G	0.0994036	1006
11	rs4565897	C	T	0.604374	1006
11	rs12805008	C	T	0.394632	1006
11	rs4609599	A	G	0.384692	1006
11	rs12805462	C	T	0.394632	1006
11	rs9943629	T	G	0.483101	1006
11	rs1858155	G	C	0.604374	1006
11	rs75600200	A	G	0.0745527	1006
11	rs1876821	G	T	0.388668	1006
11	rs1876822	G	A	0.388668	1006
11	rs10834387	C	A	0.38171	1006
11	rs11028025	G	C	0.394632	1006
11	rs12272010	A	G	0.394632	1006
11	rs12292322	T	G	0.394632	1006
11	rs11028026	T	G	0.394632	1006
11	rs1553740	C	T	0.394632	1006
11	rs1553741	T	C	0.394632	1006
11	rs2036752	G	A	0.395626	1006
11	rs1553742	G	C	0.395626	1006
11	rs10834388	A	G	0.394632	1006
11	rs1022085	T	C	0.265408	1006
11	rs5008808	A	G	0.60338	1006
11	rs1509588	T	G	0.60338	1006
11	rs1509589	T	C	0.629225	1006
11	rs1509590	G	A	0.629225	1006
11	rs1509591	G	A	0.629225	1006
11	rs1509592	T	C	0.138171	1006
11	rs11028027	A	T	0.12326	1006
11	rs1509593	A	C	0.137177	1006
11	rs981895	T	C	0.371769	1006
11	rs10834389	T	A	0.628231	1006
11	rs1876823	C	G	0.138171	1006
11	rs11600443	T	C	0.628231	1006
11	rs10834390	T	G	0.628231	1006
11	rs10834391	C	A	0.627237	1006
11	rs11028028	C	T	0.629225	1006
11	rs56318875	A	T	0.125249	1006
11	rs11028029	G	A	0.23161	1006
11	rs112653282	T	C	0.0188867	1006
11	rs10767214	A	G	0.627237	1006
11	rs10834392	C	T	0.502982	1006
11	rs11028033	T	C	0.367793	1006
11	rs61877886	G	A	0.627237	1006
11	rs61877887	A	G	0.627237	1006
11	rs68090319	C	T	0.627237	1006
11	rs12293149	G	T	0.367793	1006
11	rs12284708	C	G	0.367793	1006
11	rs75836751	T	C	0.0397614	1006
11	rs34355204	C	T	0.230616	1006
11	rs11028034	G	C	0.136183	1006
11	rs10734353	G	C	0.769384	1006
11	rs146754263	T	C	0.0129225	1006
11	rs1973574	G	A	0.372763	1006
11	rs4923194	C	G	0.426441	1006
11	rs7946389	G	A	0.230616	1006
11	rs10767215	A	G	0.367793	1006
11	rs10834393	A	G	0.372763	1006
11	rs7115380	G	A	0.627237	1006
11	rs7131395	T	C	0.627237	1006
11	rs1912135	A	G	0.230616	1006
11	rs77255773	A	G	0.0238569	1006
11	rs11028036	A	G	0.426441	1006
11	rs7118822	C	A	0.371769	1006
11	rs7119053	C	T	0.137177	1006
11	rs7104955	T	A	0.372763	1006
11	rs7105368	T	A	0.137177	1006
11	rs12293822	C	T	0.136183	1006
11	rs34578313	G	A	0.230616	1006
11	rs7944949	A	C	0.627237	1006
11	rs1396842	C	T	0.367793	1006
11	rs10834394	T	A	0.627237	1006
11	rs1396843	C	A	0.367793	1006
11	rs10834395	C	T	0.627237	1006
11	rs10834396	G	A	0.367793	1006
11	rs10834397	A	C	0.372763	1006
11	rs10834398	T	C	0.502982	1006
11	rs10834399	A	G	0.137177	1006
11	rs7949104	C	T	0.230616	1006
11	rs7935768	T	A	0.372763	1006
11	rs61877888	A	G	0.0765408	1006
11	rs4923195	G	A	0.627237	1006
11	rs181961020	C	T	0.00596421	1006
11	rs35586652	G	A	0.234592	1006
11	rs7101544	A	G	0.370775	1006
11	rs183257887	A	G	0.00795229	1006
11	rs12360940	C	G	0.233598	1006
11	rs117693172	T	G	0.0149105	1006
11	rs79013451	T	C	0.0337972	1006
11	rs61875660	G	A	0.0765408	1006
11	rs11028038	T	C	0.22664	1006
11	rs11028039	C	T	0.136183	1006
11	rs141411318	C	T	0.0139165	1006
11	rs56298814	G	C	0.0695825	1006
11	rs906883	C	A	0.225646	1006
11	rs10742044	G	T	0.492048	1006
11	rs931964	A	G	0.493042	1006
11	rs10767216	A	G	0.488072	1006
11	rs9633851	A	C	0.487078	1006
11	rs9633852	A	T	0.0477137	1006
11	rs7926882	C	A	0.0318091	1006
11	rs76346166	A	G	0.0785288	1006
11	rs1858156	C	T	0.506958	1006
11	rs1509595	A	G	0.0785288	1006
11	rs1509597	G	A	0.506958	1006
11	rs11028040	T	C	0.232604	1006
11	rs12361953	C	G	0.129225	1006
11	rs10834400	G	C	0.488072	1006
11	rs12276414	C	G	0.506958	1006
11	rs12225488	A	T	0.506958	1006
11	rs74429296	G	T	0.0347913	1006
11	rs77093762	G	A	0.0139165	1006
11	rs10767218	A	G	0.508946	1006
11	rs12800717	G	A	0.225646	1006
11	rs10834401	G	A	0.124254	1006
11	rs61875661	C	T	0.0745527	1006
11	rs1912136	T	C	0.337972	1006
11	rs188964510	G	A	0.00596421	1006
11	rs10742045	C	T	0.755467	1006
11	rs16912906	T	C	0.214712	1006
11	rs11603159	G	A	0.0745527	1006
11	rs2896708	T	C	0.22664	1006
11	rs4439509	A	G	0.22664	1006
11	rs11028043	G	A	0.22664	1006
11	rs61875662	G	A	0.0745527	1006
11	rs12366003	A	G	0.22664	1006
11	rs9651584	C	G	0.430417	1006
11	rs72878844	C	G	0.0208748	1006
11	rs72878847	A	G	0.0208748	1006
11	rs67744437	G	A	0.0218688	1006
11	rs11028044	G	T	0.0218688	1006
11	rs11028045	C	T	0.0218688	1006
11	rs11028046	G	A	0.271372	1006
11	rs117837419	A	G	0.0457256	1006
11	rs72880619	C	G	0.0218688	1006
11	rs11028054	G	A	0.271372	1006
11	rs11028057	C	A	0.257455	1006
11	rs11028058	A	T	0.271372	1006
11	rs142482391	A	G	0.0139165	1006
11	rs2036753	T	C	0.972167	1006
11	rs72880625	G	A	0.257455	1006
11	rs34376286	G	A	0.271372	1006
11	rs72880630	T	C	0.0805169	1006
11	rs11028059	A	T	0.0218688	1006
11	rs10834402	A	C	0.257455	1006
11	rs187843793	C	T	0.00994036	1006
11	rs10834403	C	T	0.699801	1006
11	rs11028060	C	A	0.0198807	1006
11	rs7102221	A	G	0.257455	1006
11	rs117490727	T	C	0.0139165	1006
11	rs7102549	C	A	0.271372	1006
11	rs7102799	G	C	0.257455	1006
11	rs11028061	T	C	0.702783	1006
11	rs71474709	C	T	0.0139165	1006
11	rs35440005	C	T	0.0139165	1006
11	rs4281483	G	A	0.271372	1006
11	rs12270953	T	C	0.269384	1006
11	rs3992982	G	A	0.256461	1006
11	rs12294210	G	A	0.0139165	1006
11	rs7112660	T	C	0.296223	1006
11	rs7112921	T	C	0.296223	1006
11	rs72880643	G	C	0.0785288	1006
11	rs189716123	G	A	0.00795229	1006
11	rs75443403	T	C	0.0387674	1006
11	rs72880644	T	C	0.0198807	1006
11	rs10500985	C	A	0.154076	1006
11	rs1396841	T	A	0.33002	1006
11	rs1396840	G	A	0.16998	1006
11	rs1396839	G	T	0.16998	1006
11	rs1396838	G	A	0.154076	1006
11	rs1319364	A	T	0.33002	1006
11	rs7109475	A	T	0.0198807	1006
11	rs982036	G	A	0.33002	1006
11	rs982035	T	A	0.33002	1006
11	rs4923196	C	A	0.33002	1006
11	rs12282061	T	C	0.16004	1006
11	rs10834404	G	A	0.33002	1006
11	rs4923197	C	T	0.33002	1006
11	rs10500986	G	C	0.16004	1006
11	rs12275242	G	A	0.162028	1006
11	rs75413131	A	C	0.154076	1006
11	rs77045618	G	A	0.156064	1006
11	rs12275306	G	T	0.16004	1006
11	rs7110784	G	A	0.565606	1006
11	rs73433061	C	T	0.153082	1006
11	rs7114263	G	A	0.159046	1006
11	rs7114043	A	G	0.159046	1006
11	rs10834405	A	G	0.173956	1006
11	rs10767220	A	G	0.173956	1006
11	rs61604821	C	A	0.153082	1006
11	rs7118673	A	G	0.159046	1006
11	rs7118764	A	T	0.332008	1006
11	rs7119048	A	G	0.159046	1006
11	rs7119179	A	G	0.159046	1006
11	rs12287940	G	A	0.159046	1006
11	rs72880647	C	T	0.0785288	1006
11	rs11028067	G	A	0.159046	1006
11	rs11028068	T	A	0.159046	1006
11	rs141922253	T	C	0.0168986	1006
11	rs12805844	T	C	0.159046	1006
11	rs12804285	A	T	0.159046	1006
11	rs61875685	C	T	0.170974	1006
11	rs35065866	T	C	0.33002	1006
11	rs67801635	C	G	0.159046	1006
11	rs66522807	G	A	0.33002	1006
11	rs35857225	A	T	0.33002	1006
11	rs2175150	C	T	0.159046	1006
11	rs2136481	G	A	0.171968	1006
11	rs2136480	A	G	0.159046	1006
11	rs11028069	G	A	0.0198807	1006
11	rs1605872	G	C	0.159046	1006
11	rs1605871	A	G	0.332008	1006
11	rs1543012	G	A	0.567594	1006
11	rs4503525	G	T	0.333002	1006
11	rs7931421	C	T	0.332008	1006
11	rs7931574	A	G	0.157058	1006
11	rs11028070	T	A	0.17495	1006
11	rs11028071	C	T	0.17495	1006
11	rs1467059	A	T	0.332008	1006
11	rs1123223	A	G	0.332008	1006
11	rs1123222	C	A	0.151093	1006
11	rs12365717	G	C	0.0785288	1006
11	rs1123221	A	G	0.332008	1006
11	rs34221667	G	A	0.157058	1006
11	rs11028072	T	A	0.332008	1006
11	rs11028073	G	A	0.157058	1006
11	rs12418943	A	G	0.17495	1006
11	rs12099381	G	A	0.157058	1006
11	rs10500987	T	C	0.431412	1006
11	rs11028074	G	A	0.17495	1006
11	rs2403970	G	A	0.331014	1006
11	rs2403971	T	G	0.331014	1006
11	rs4338527	T	G	0.151093	1006
11	rs2403972	T	C	0.331014	1006
11	rs906882	G	A	0.331014	1006
11	rs117462996	A	G	0.0437376	1006
11	rs10742046	G	C	0.429423	1006
11	rs12578051	G	A	0.173956	1006
11	rs78809436	G	A	0.150099	1006
11	rs12574036	C	T	0.17992	1006
11	rs34897664	C	G	0.150099	1006
11	rs79836844	T	A	0.259443	1006
11	rs7943759	G	T	0.430417	1006
11	rs7933378	T	G	0.410537	1006
11	rs10767221	G	A	0.410537	1006
11	rs73433093	G	T	0.151093	1006
11	rs73433094	C	G	0.151093	1006
11	rs73433096	G	A	0.151093	1006
11	rs11028077	G	A	0.410537	1006
11	rs73433100	C	T	0.151093	1006
11	rs112193034	A	G	0.151093	1006
11	rs113356779	G	A	0.151093	1006
11	rs4923198	T	C	0.259443	1006
11	rs10767222	C	A	0.253479	1006
11	rs142494441	A	G	0.0387674	1006
11	rs76115378	A	G	0.151093	1006
11	rs10767223	C	A	0.411531	1006
11	rs10767224	T	C	0.411531	1006
11	rs11028078	T	C	0.0198807	1006
11	rs11028079	C	T	0.260437	1006
11	rs11028080	G	T	0.254473	1006
11	rs4923199	T	A	0.254473	1006
11	rs4923200	T	C	0.260437	1006
11	rs117737535	G	A	0.0208748	1006
11	rs10834408	G	A	0.254473	1006
11	rs11028081	G	C	0.0198807	1006
11	rs76038527	C	A	0.0139165	1006
11	rs7124780	G	C	0.178926	1006
11	rs12285329	A	G	0.184891	1006
11	rs7124697	C	T	0.410537	1006
11	rs116878418	G	A	0.0119284	1006
11	rs953700	G	T	0.225646	1006
11	rs953699	T	G	0.410537	1006
11	rs7115236	T	C	0.567594	1006
11	rs10834409	A	T	0.225646	1006
11	rs10834410	C	T	0.410537	1006
11	rs76158503	G	A	0.178926	1006
11	rs12284818	T	G	0.410537	1006
11	rs12278073	G	A	0.186879	1006
11	rs148844665	A	G	0.0159046	1006
11	rs12279862	G	T	0.184891	1006
11	rs12281460	G	A	0.410537	1006
11	rs16912971	T	G	0.178926	1006
11	rs7941650	C	T	0.0198807	1006
11	rs77819582	G	A	0.178926	1006
11	rs74978620	G	C	0.178926	1006
11	rs2136479	C	A	0.151093	1006
11	rs2136478	G	A	0.151093	1006
11	rs56108236	C	A	0.178926	1006
11	rs4923201	G	T	0.151093	1006
11	rs79532741	T	A	0.0646123	1006
11	rs12277209	C	T	0.184891	1006
11	rs4923202	T	C	0.152087	1006
11	rs10767226	C	G	0.152087	1006
11	rs10834411	G	T	0.152087	1006
11	rs10834412	C	T	0.152087	1006
11	rs12290484	A	G	0.178926	1006
11	rs147359440	A	G	0.0298211	1006
11	rs11028084	C	G	0.0198807	1006
11	rs3942727	A	G	0.356859	1006
11	rs1546475	G	A	0.178926	1006
11	rs1972081	T	C	0.336978	1006
11	rs72880673	C	T	0.0417495	1006
11	rs117429355	C	T	0.00994036	1006
11	rs183440209	C	A	0.0129225	1006
11	rs1546474	G	A	0.336978	1006
11	rs1546473	C	T	0.354871	1006
11	rs7104972	T	C	0.184891	1006
11	rs7122636	C	T	0.184891	1006
11	rs61875691	T	C	0.152087	1006
11	rs34901679	G	T	0.184891	1006
11	rs16912985	G	A	0.178926	1006
11	rs6484062	A	G	0.33996	1006
11	rs4922689	A	T	0.33996	1006
11	rs1995841	C	T	0.33996	1006
11	rs1995840	C	T	0.33996	1006
11	rs7105995	C	T	0.178926	1006
11	rs72880677	C	T	0.0188867	1006
11	rs11028088	C	A	0.363817	1006
11	rs11028089	T	G	0.181909	1006
11	rs2055787	G	A	0.633201	1006
11	rs3903036	C	T	0.190855	1006
11	rs75235711	C	T	0.0626243	1006
11	rs4415760	G	A	0.171968	1006
11	rs870383	C	T	0.217694	1006
11	rs870382	G	C	0.589463	1006
11	rs75641589	G	T	0.0178926	1006
11	rs6484063	C	T	0.666004	1006
11	rs7944164	A	G	0.173956	1006
11	rs12576803	C	T	0.173956	1006
11	rs10742048	C	T	0.647117	1006
11	rs142445416	C	A	0.0308151	1006
11	rs7119980	T	C	0.666998	1006
11	rs11822812	A	G	0.256461	1006
11	rs72880685	G	A	0.0188867	1006
11	rs72880686	T	G	0.0188867	1006
11	rs12362733	A	G	0.189861	1006
11	rs11028093	C	T	0.0188867	1006
11	rs11028094	T	G	0.0188867	1006
11	rs72880688	G	A	0.0188867	1006
11	rs78178171	T	C	0.164016	1006
11	rs12270984	C	T	0.488072	1006
11	rs61875710	A	G	0.027833	1006
11	rs10767228	C	T	0.212724	1006
11	rs77141951	A	G	0.0328032	1006
11	rs955317	C	T	0.210736	1006
11	rs10767229	T	C	0.513917	1006
11	rs143073903	C	T	0.0129225	1006
11	rs10834415	G	A	0.324056	1006
11	rs10128728	C	G	0.503976	1006
11	rs61875711	G	C	0.00695825	1006
11	rs12573950	G	A	0.180915	1006
11	rs4322393	T	A	0.180915	1006
11	rs4561213	T	G	0.542744	1006
11	rs10767230	T	G	0.520875	1006
11	rs7129199	A	T	0.337972	1006
11	rs142666296	G	A	0.0129225	1006
11	rs7102333	G	A	0.337972	1006
11	rs3923615	G	T	0.408549	1006
11	rs4320951	C	T	0.180915	1006
11	rs4561214	T	C	0.180915	1006
11	rs7929643	A	G	0.337972	1006
11	rs4543990	G	A	0.408549	1006
11	rs4465366	T	C	0.532803	1006
11	rs4287338	A	G	0.193837	1006
11	rs4531473	T	C	0.408549	1006
11	rs117523864	G	A	0.0755467	1006
11	rs72880701	G	T	0.0695825	1006
11	rs3922458	A	C	0.349901	1006
11	rs112170631	G	T	0.026839	1006
11	rs4444078	T	G	0.925447	1006
11	rs4592420	T	C	0.746521	1006
11	rs113059293	G	A	0.0258449	1006
11	rs61875713	C	T	0.0178926	1006
11	rs117547333	C	T	0.0159046	1006
11	rs10767232	T	A	0.335984	1006
11	rs72882406	A	G	0.175944	1006
11	rs10834417	T	C	0.413519	1006
11	rs10834418	T	C	0.749503	1006
11	rs10834419	A	C	0.22664	1006
11	rs10834420	T	C	0.523857	1006
11	rs10767233	A	G	0.336978	1006
11	rs12576065	G	A	0.175944	1006
11	rs7944845	A	G	0.175944	1006
11	rs10767235	A	G	0.336978	1006
11	rs6484065	T	C	0.925447	1006
11	rs11028096	C	T	0.175944	1006
11	rs75470649	A	G	0.0149105	1006
11	rs143709792	T	G	0.0198807	1006
11	rs11028097	G	A	0.175944	1006
11	rs11028098	C	T	0.413519	1006
11	rs117619554	T	C	0.0258449	1006
11	rs72882415	G	A	0.0785288	1006
11	rs111563973	G	C	0.17495	1006
11	rs12364048	C	T	0.333002	1006
11	rs9705232	T	C	0.176938	1006
11	rs72882416	A	G	0.17495	1006
11	rs72882417	T	C	0.176938	1006
11	rs143540290	C	T	0.0208748	1006
11	rs113694209	G	C	0.176938	1006
11	rs73434998	T	G	0.0308151	1006
11	rs12576818	G	A	0.176938	1006
11	rs12574669	A	G	0.176938	1006
11	rs7128905	T	C	0.934394	1006
11	rs12576845	G	A	0.176938	1006
11	rs12577048	C	T	0.158052	1006
11	rs6484066	A	G	0.462227	1006
11	rs187610853	G	A	0.0218688	1006
11	rs7113814	G	A	0.222664	1006
11	rs11028100	C	G	0.176938	1006
11	rs10834425	A	G	0.525845	1006
11	rs7118149	G	A	0.523857	1006
11	rs78237141	G	A	0.0874751	1006
11	rs10834426	G	A	0.176938	1006
11	rs10834427	A	T	0.176938	1006
11	rs117755402	A	G	0.0298211	1006
11	rs10834428	A	T	0.176938	1006
11	rs36020427	A	G	0.0308151	1006
11	rs11028102	G	C	0.176938	1006
11	rs11028103	A	T	0.17495	1006
11	rs112268165	C	T	0.0238569	1006
11	rs10767237	G	A	0.205765	1006
11	rs11028104	T	A	0.17495	1006
11	rs10834430	T	G	0.17495	1006
11	rs7395763	T	C	0.17495	1006
11	rs7952079	C	G	0.336978	1006
11	rs7394678	G	T	0.17495	1006
11	rs7396077	T	G	0.17495	1006
11	rs113972259	C	T	0.17495	1006
11	rs12574317	C	T	0.17495	1006
11	rs35843300	G	A	0.17495	1006
11	rs117608757	T	C	0.0159046	1006
11	rs35292115	A	G	0.0308151	1006
11	rs7481607	A	G	0.178926	1006
11	rs4575270	A	T	0.177932	1006
11	rs4316510	T	C	0.176938	1006
11	rs4316511	T	C	0.176938	1006
11	rs9804691	C	T	0.200795	1006
11	rs145344232	T	C	0.0208748	1006
11	rs10834431	T	G	0.175944	1006
11	rs10834432	A	T	0.175944	1006
11	rs11028105	T	A	0.175944	1006
11	rs4923204	G	T	0.17495	1006
11	rs10454001	T	C	0.176938	1006
11	rs4357690	G	A	0.384692	1006
11	rs4277108	C	G	0.932406	1006
11	rs143477738	G	A	0.0119284	1006
11	rs4561211	A	G	0.0298211	1006
11	rs11028106	G	A	0.175944	1006
11	rs4131780	T	A	0.519881	1006
11	rs11028107	C	G	0.177932	1006
11	rs66693773	G	C	0.33996	1006
11	rs12575171	G	A	0.175944	1006
11	rs10160446	G	A	0.956262	1006
11	rs35410811	C	A	0.0298211	1006
11	rs11028108	G	A	0.16998	1006
11	rs7480223	T	C	0.957256	1006
11	rs4589298	A	G	0.233598	1006
11	rs4500487	G	A	0.199801	1006
11	rs4465367	C	T	0.0298211	1006
11	rs4350363	C	T	0.16998	1006
11	rs4372454	G	C	0.16998	1006
11	rs12574706	C	T	0.16998	1006
11	rs12805076	C	A	0.0298211	1006
11	rs117828080	G	A	0.0198807	1006
11	rs12574734	C	G	0.170974	1006
11	rs12788397	A	T	0.0298211	1006
11	rs4922691	G	C	0.409543	1006
11	rs10834433	T	G	0.32008	1006
11	rs11028110	G	T	0.322068	1006
11	rs58796351	A	C	0.0298211	1006
11	rs72882447	T	A	0.0188867	1006
11	rs7949406	T	C	0.49503	1006
11	rs71474716	G	A	0.0298211	1006
11	rs12365862	A	G	0.321074	1006
11	rs35903716	G	A	0.0298211	1006
11	rs7395433	T	C	0.9334	1006
11	rs78284044	C	T	0.027833	1006
11	rs4262721	A	G	0.49503	1006
11	rs7484277	C	T	0.322068	1006
11	rs11028111	C	T	0.410537	1006
11	rs12419778	C	A	0.173956	1006
11	rs12421285	T	A	0.171968	1006
11	rs72882452	A	G	0.171968	1006
11	rs72882453	C	T	0.171968	1006
11	rs72882454	A	C	0.173956	1006
11	rs12798775	A	G	0.242545	1006
11	rs7109593	A	G	0.234592	1006
11	rs147786612	C	G	0.0129225	1006
11	rs7110100	C	A	0.722664	1006
11	rs7110341	C	A	0.488072	1006
11	rs6484067	C	T	0.489066	1006
11	rs34875063	C	T	0.116302	1006
11	rs16913066	G	A	0.218688	1006
11	rs73437124	A	T	0.116302	1006
11	rs10767239	A	G	0.835984	1006
11	rs4604884	A	G	0.437376	1006
11	rs4359207	C	A	0.365805	1006
11	rs4600211	T	C	0.220676	1006
11	rs12574307	T	C	0.220676	1006
11	rs35552108	A	C	0.0944334	1006
11	rs112099754	T	A	0.0258449	1006
11	rs79667235	C	A	0.0457256	1006
11	rs79537908	A	G	0.0208748	1006
11	rs12099323	T	C	0.154076	1006
11	rs71476394	C	G	0.0228628	1006
11	rs12099324	T	G	0.144135	1006
11	rs12790301	A	G	0.195825	1006
11	rs74528759	G	A	0.0437376	1006
11	rs6484068	A	G	0.772366	1006
11	rs6484069	A	G	0.77336	1006
11	rs10834437	T	C	0.324056	1006
11	rs10834438	C	T	0.315109	1006
11	rs111589976	T	G	0.0367793	1006
11	rs4612806	A	G	0.585487	1006
11	rs71476396	C	T	0.142147	1006
11	rs143192458	G	C	0.0755467	1006
11	rs34615540	A	C	0.143141	1006
11	rs7395506	C	T	0.471173	1006
11	rs6416040	G	C	0.772366	1006
11	rs4278517	T	C	0.444334	1006
11	rs71476397	G	A	0.141153	1006
11	rs6484070	T	C	0.657058	1006
11	rs191559374	G	A	0.0208748	1006
11	rs1545954	G	T	0.849901	1006
11	rs74578985	G	A	0.251491	1006
11	rs75705076	C	A	0.146123	1006
11	rs2716456	A	G	0.450298	1006
11	rs2631442	A	G	0.472167	1006
11	rs2631441	A	C	0.0387674	1006
11	rs17307006	T	C	0.026839	1006
11	rs142870061	T	A	0.0318091	1006
11	rs2029192	T	C	0.0705765	1006
11	rs2029191	C	G	0.738569	1006
11	rs10834444	C	A	0.378728	1006
11	rs10834445	C	A	0.378728	1006
11	rs2631439	T	A	0.0666004	1006
11	rs10834446	A	C	0.378728	1006
11	rs11028114	G	A	0.378728	1006
11	rs79800211	T	A	0.0318091	1006
11	rs10834447	G	A	0.37674	1006
11	rs145261345	A	G	0.0109344	1006
11	rs10834448	G	A	0.37674	1006
11	rs36020269	A	G	0.134195	1006
11	rs66616480	A	G	0.293241	1006
11	rs12803102	G	A	0.37674	1006
11	rs12807784	G	T	0.37674	1006
11	rs61875727	G	A	0.252485	1006
11	rs11028124	C	T	0.37674	1006
11	rs10834449	G	A	0.66004	1006
11	rs11028125	G	A	0.37674	1006
11	rs2716458	C	T	0.0666004	1006
11	rs1021262	G	C	0.377734	1006
11	rs727749	C	T	0.38171	1006
11	rs2631438	A	G	0.0636183	1006
11	rs12798374	C	T	0.129225	1006
11	rs727750	A	G	0.382704	1006
11	rs1021261	G	T	0.38171	1006
11	rs10834450	T	A	0.293241	1006
11	rs2129363	T	C	0.383698	1006
11	rs10834451	G	A	0.38171	1006
11	rs4254071	T	C	0.265408	1006
11	rs1027016	G	A	0.38171	1006
11	rs10834452	C	T	0.38171	1006
11	rs10834453	A	G	0.293241	1006
11	rs2129362	C	T	0.38171	1006
11	rs1994373	T	C	0.295229	1006
11	rs4412757	G	A	0.38171	1006
11	rs993991	A	G	0.38171	1006
11	rs4460805	A	G	0.38171	1006
11	rs11028126	T	C	0.38171	1006
11	rs74580572	G	C	0.128231	1006
11	rs2631437	C	G	0.444334	1006
11	rs61875728	A	G	0.158052	1006
11	rs10767241	A	G	0.383698	1006
11	rs2631436	A	G	0.0685885	1006
11	rs142151246	C	A	0.0168986	1006
11	rs2631435	T	A	0.0636183	1006
11	rs10767242	G	A	0.38171	1006
11	rs10834454	C	A	0.38171	1006
11	rs2716459	A	C	0.743539	1006
11	rs10834456	T	G	0.38171	1006
11	rs10834457	A	G	0.38171	1006
11	rs2171259	T	G	0.0636183	1006
11	rs10834458	G	C	0.38171	1006
11	rs10834459	A	T	0.38171	1006
11	rs10767243	C	T	0.38171	1006
11	rs2631434	C	G	0.0675944	1006
11	rs143784338	C	T	0.0178926	1006
11	rs2068719	T	C	0.252485	1006
11	rs993029	A	G	0.743539	1006
11	rs6484071	G	A	0.666004	1006
11	rs2631433	T	G	0.743539	1006
11	rs7109115	T	A	0.38171	1006
11	rs7123304	A	G	0.382704	1006
11	rs10767244	A	T	0.368787	1006
11	rs10500988	C	T	0.363817	1006
11	rs10767245	A	G	0.363817	1006
11	rs58644538	C	T	0.0924453	1006
11	rs10834460	A	G	0.588469	1006
11	rs2716460	A	G	0.670974	1006
11	rs72884424	T	A	0.0218688	1006
11	rs7128434	G	A	0.483101	1006
11	rs2716461	G	A	0.581511	1006
11	rs2716462	T	A	0.712724	1006
11	rs1486713	G	C	0.713718	1006
11	rs2716463	T	A	0.714712	1006
11	rs12805543	A	G	0.234592	1006
11	rs2716464	A	G	0.714712	1006
11	rs4923205	G	T	0.355865	1006
11	rs1486712	G	A	0.645129	1006
11	rs4923206	A	G	0.130219	1006
11	rs17234959	G	C	0.105368	1006
11	rs10500989	A	G	0.304175	1006
11	rs2716455	A	T	0.671968	1006
11	rs112338749	A	G	0.00994036	1006
11	rs61875748	G	A	0.0745527	1006
11	rs7928979	C	T	0.314115	1006
11	rs72884426	T	C	0.314115	1006
11	rs16913118	C	T	0.184891	1006
11	rs2716454	A	G	0.194831	1006
11	rs1386249	A	T	0.752485	1006
11	rs2716453	G	A	0.491054	1006
11	rs72884431	C	A	0.0139165	1006
11	rs1843700	A	C	0.786282	1006
11	rs117090448	C	G	0.0447316	1006
11	rs1843703	C	G	0.781312	1006
11	rs7119219	C	G	0.549702	1006
11	rs2716451	T	C	0.781312	1006
11	rs2631432	C	T	0.781312	1006
11	rs11028127	T	C	0.0417495	1006
11	rs2716450	T	C	0.781312	1006
11	rs2716449	T	C	0.781312	1006
11	rs1386254	T	C	0.781312	1006
11	rs11028129	G	A	0.55169	1006
11	rs970932	G	A	0.77833	1006
11	rs970931	A	G	0.407555	1006
11	rs2716448	T	G	0.408549	1006
11	rs2631431	A	G	0.407555	1006
11	rs2631430	T	C	0.782306	1006
11	rs2631429	T	C	0.408549	1006
11	rs2631428	G	A	0.408549	1006
11	rs4923207	T	G	0.219682	1006
11	rs4922692	A	C	0.445328	1006
11	rs4923208	A	T	0.444334	1006
11	rs2716447	A	G	0.625249	1006
11	rs17235001	A	G	0.140159	1006
11	rs1906099	A	C	0.866799	1006
11	rs1564994	C	T	0.238569	1006
11	rs74810558	T	G	0.0198807	1006
11	rs1564993	T	C	0.308151	1006
11	rs11028130	T	G	0.23161	1006
11	rs1564992	G	A	0.319085	1006
11	rs11028131	G	A	0.171968	1006
11	rs137918708	G	A	0.0129225	1006
11	rs144296066	G	T	0.0129225	1006
11	rs117981610	G	A	0.0218688	1006
11	rs1386253	G	A	0.525845	1006
11	rs76691794	C	T	0.0149105	1006
11	rs2716445	G	A	0.316103	1006
11	rs2631427	C	G	0.522863	1006
11	rs17307110	C	G	0.241551	1006
11	rs2631426	T	C	0.540755	1006
11	rs1825729	G	A	0.270378	1006
11	rs11028134	T	C	0.17495	1006
11	rs1825728	A	G	0.362823	1006
11	rs2716444	C	T	0.539761	1006
11	rs2631424	T	C	0.364811	1006
11	rs140108132	A	G	0.0139165	1006
11	rs2631422	T	C	0.359841	1006
11	rs75975167	C	T	0.539761	1006
11	rs146789027	G	C	0.0129225	1006
11	rs2716443	C	T	0.345924	1006
11	rs7925581	T	G	0.0178926	1006
11	rs2631419	C	T	0.332008	1006
11	rs112976453	C	T	0.0168986	1006
11	rs71458929	T	C	0.172962	1006
11	rs2631418	C	G	0.333996	1006
11	rs10834472	A	G	0.220676	1006
11	rs10834473	G	C	0.188867	1006
11	rs139836305	C	T	0.0129225	1006
11	rs11028136	G	C	0.189861	1006
11	rs11028137	G	A	0.220676	1006
11	rs140807263	G	A	0.0139165	1006
11	rs72884462	G	A	0.0367793	1006
11	rs75562012	T	G	0.0218688	1006
11	rs10834474	A	T	0.397614	1006
11	rs75454189	C	A	0.0139165	1006
11	rs12791552	G	A	0.143141	1006
11	rs78232337	G	A	0.0139165	1006
11	rs59990528	T	G	0.0178926	1006
11	rs61875749	A	G	0.191849	1006
11	rs1564995	G	A	0.635189	1006
11	rs11028138	A	G	0.0934394	1006
11	rs11028139	A	G	0.45825	1006
11	rs12270592	G	A	0.0159046	1006
11	rs10834475	A	G	0.218688	1006
11	rs2716442	C	A	0.782306	1006
11	rs2631416	G	A	0.780318	1006
11	rs10834476	T	C	0.195825	1006
11	rs2716441	C	T	0.560636	1006
11	rs11028141	C	T	0.0397614	1006
11	rs11028142	T	A	0.183897	1006
11	rs150120628	C	T	0.0139165	1006
11	rs1586396	A	G	0.563618	1006
11	rs79923459	A	G	0.0149105	1006
11	rs75273096	T	C	0.0149105	1006
11	rs1586395	C	T	0.539761	1006
11	rs34995611	C	T	0.0347913	1006
11	rs60593394	C	A	0.0407555	1006
11	rs145836557	A	T	0.0139165	1006
11	rs114062529	G	A	0.0139165	1006
11	rs12279428	A	C	0.0159046	1006
11	rs57808317	G	C	0.054672	1006
11	rs11028145	C	T	0.0377734	1006
11	rs56350467	C	T	0.177932	1006
11	rs148302992	T	G	0.0109344	1006
11	rs141399123	C	G	0.0139165	1006
11	rs79775011	A	T	0.0139165	1006
11	rs12803108	A	G	0.137177	1006
11	rs12803470	C	T	0.107356	1006
11	rs2716548	G	A	0.756461	1006
11	rs12224130	A	G	0.0944334	1006
11	rs74383428	C	T	0.0208748	1006
11	rs2631414	T	C	0.77336	1006
11	rs12422212	C	T	0.0397614	1006
11	rs2129355	A	G	0.772366	1006
11	rs2129354	T	G	0.734592	1006
11	rs2631413	T	G	0.755467	1006
11	rs7123025	A	C	0.206759	1006
11	rs11822911	T	A	0.0218688	1006
11	rs10834477	T	G	0.109344	1006
11	rs111937764	G	A	0.0218688	1006
11	rs17307124	C	G	0.10835	1006
11	rs34582607	C	T	0.10835	1006
11	rs35270801	A	G	0.10835	1006
11	rs2716547	G	C	0.756461	1006
11	rs140312969	G	A	0.0238569	1006
11	rs10450584	G	A	0.222664	1006
11	rs10450585	T	C	0.241551	1006
11	rs71476400	A	G	0.10835	1006
11	rs2716529	G	A	0.533797	1006
11	rs78633415	T	G	0.0457256	1006
11	rs12284066	T	C	0.147117	1006
11	rs2631412	A	G	0.532803	1006
11	rs58629204	C	T	0.0109344	1006
11	rs76369718	G	A	0.0228628	1006
11	rs113210640	C	T	0.0228628	1006
11	rs75253782	C	T	0.0457256	1006
11	rs12790939	T	C	0.131213	1006
11	rs2716530	A	G	0.66998	1006
11	rs76459133	G	A	0.0228628	1006
11	rs10834478	G	A	0.146123	1006
11	rs2716531	A	G	0.670974	1006
11	rs71476401	A	G	0.107356	1006
11	rs139690269	T	C	0.0139165	1006
11	rs2716532	A	T	0.670974	1006
11	rs10500990	G	T	0.131213	1006
11	rs7939941	C	A	0.131213	1006
11	rs723139	A	T	0.131213	1006
11	rs149744082	G	A	0.0139165	1006
11	rs12296023	A	G	0.0159046	1006
11	rs80053533	C	T	0.0228628	1006
11	rs146665964	G	A	0.00596421	1006
11	rs723141	C	T	0.157058	1006
11	rs723140	C	T	0.559642	1006
11	rs10834479	A	T	0.183897	1006
11	rs2716533	C	G	0.658052	1006
11	rs2716534	C	T	0.732604	1006
11	rs140880919	A	G	0.0139165	1006
11	rs11028149	G	A	0.0705765	1006
11	rs12281860	T	G	0.0626243	1006
11	rs2631410	C	T	0.659046	1006
11	rs2716535	G	C	0.658052	1006
11	rs80031266	C	A	0.0198807	1006
11	rs74873773	G	A	0.0198807	1006
11	rs139179680	G	T	0.0159046	1006
11	rs78486056	C	T	0.0139165	1006
11	rs117118901	C	T	0.00994036	1006
11	rs2716536	A	G	0.678926	1006
11	rs2716537	T	C	0.678926	1006
11	rs7952645	C	T	0.0228628	1006
11	rs11028152	G	A	0.0934394	1006
11	rs10834481	T	A	0.0586481	1006
11	rs7934614	C	T	0.0228628	1006
11	rs2631409	G	T	0.678926	1006
11	rs12287149	T	C	0.0228628	1006
11	rs12280401	G	C	0.0228628	1006
11	rs12280356	C	T	0.0228628	1006
11	rs12280364	C	T	0.0228628	1006
11	rs139029269	G	T	0.00894632	1006
11	rs7925629	T	C	0.0218688	1006
11	rs75901733	T	C	0.0139165	1006
11	rs75155405	C	T	0.0218688	1006
11	rs78323745	C	G	0.0218688	1006
11	rs150417807	G	A	0.0129225	1006
11	rs77779569	T	A	0.0218688	1006
11	rs75017812	G	T	0.0218688	1006
11	rs77651487	A	G	0.0228628	1006
11	rs72884481	T	G	0.0149105	1006
11	rs78056394	A	G	0.0228628	1006
11	rs77516685	C	T	0.0228628	1006
11	rs75153995	T	C	0.0228628	1006
11	rs75507165	A	G	0.0228628	1006
11	rs78069634	A	T	0.0228628	1006
11	rs79363915	G	A	0.0228628	1006
11	rs559656886	T	A	0.0218688	1006
11	rs75936758	G	A	0.0228628	1006
11	rs75462580	C	G	0.0228628	1006
11	rs79752409	G	A	0.0228628	1006
11	rs76308614	G	C	0.0228628	1006
11	rs78990508	G	A	0.0228628	1006
11	rs75730458	A	G	0.0228628	1006
11	rs77624487	A	C	0.0228628	1006
11	rs75908827	C	T	0.0228628	1006
11	rs75313261	G	A	0.0228628	1006
11	rs80123848	A	G	0.0198807	1006
11	rs115980720	A	G	0.0208748	1006
11	rs150738223	A	T	0.0139165	1006
11	rs79574775	C	A	0.0228628	1006
11	rs113462666	C	T	0.0228628	1006
11	rs57753550	G	T	0.0228628	1006
11	rs56719869	T	C	0.0228628	1006
11	rs145594394	C	T	0.0139165	1006
11	rs12164815	G	T	0.0228628	1006
11	rs12164816	G	A	0.0228628	1006
11	rs12164817	C	T	0.0228628	1006
11	rs12164818	G	A	0.0228628	1006
11	rs2716538	G	C	0.595427	1006
11	rs12164820	G	T	0.0228628	1006
11	rs12164800	A	G	0.0228628	1006
11	rs77016287	C	T	0.0228628	1006
11	rs77419188	G	A	0.0397614	1006
11	rs74858421	T	G	0.0228628	1006
11	rs79091850	A	C	0.0228628	1006
11	rs116036932	A	G	0.0228628	1006
11	rs80201639	A	G	0.0228628	1006
11	rs78996689	T	C	0.0228628	1006
11	rs75874990	A	G	0.0228628	1006
11	rs79812254	A	G	0.0228628	1006
11	rs75306800	A	C	0.0228628	1006
11	rs79401020	T	C	0.0228628	1006
11	rs78590729	C	T	0.0228628	1006
11	rs77341409	T	C	0.0218688	1006
11	rs74442086	G	C	0.0228628	1006
11	rs76492914	T	C	0.0228628	1006
11	rs78851638	T	C	0.0238569	1006
11	rs74326130	G	C	0.0228628	1006
11	rs2931360	G	T	0.595427	1006
11	rs75013994	T	A	0.0218688	1006
11	rs74472285	C	T	0.0218688	1006
11	rs79239349	C	G	0.0218688	1006
11	rs80276836	C	A	0.0218688	1006
11	rs75806711	G	T	0.0218688	1006
11	rs117209443	G	A	0.0109344	1006
11	rs12294738	T	C	0.0218688	1006
11	rs11028156	T	C	0.0228628	1006
11	rs11028157	T	C	0.0228628	1006
11	rs11028158	G	C	0.0228628	1006
11	rs11028159	G	A	0.0228628	1006
11	rs11028160	A	G	0.0228628	1006
11	rs11028161	A	G	0.0228628	1006
11	rs11028162	C	T	0.0228628	1006
11	rs11028163	T	A	0.0228628	1006
11	rs10834482	A	G	0.0228628	1006
11	rs10834483	A	C	0.0228628	1006
11	rs34807895	G	T	0.0228628	1006
11	rs115445797	A	G	0.0228628	1006
11	rs75808896	G	A	0.0228628	1006
11	rs11826829	G	C	0.0228628	1006
11	rs71478103	T	C	0.0347913	1006
11	rs1007719	A	G	0.676938	1006
11	rs77283886	G	A	0.0586481	1006
11	rs1007720	T	G	0.676938	1006
11	rs11822161	A	G	0.0228628	1006
11	rs80164168	T	C	0.0228628	1006
11	rs79553517	G	T	0.0228628	1006
11	rs77764670	C	T	0.0228628	1006
11	rs61878262	C	T	0.0516899	1006
11	rs79579871	C	A	0.0228628	1006
11	rs11827414	G	A	0.0228628	1006
11	rs2631406	T	G	0.676938	1006
11	rs2716539	T	C	0.654076	1006
11	rs11827432	C	T	0.0228628	1006
11	rs11822795	A	G	0.0228628	1006
11	rs2631405	C	T	0.676938	1006
11	rs11827478	C	T	0.0228628	1006
11	rs144938827	C	T	0.0139165	1006
11	rs140592354	C	T	0.0139165	1006
11	rs17235022	G	A	0.0586481	1006
11	rs76457678	A	C	0.0228628	1006
11	rs75910962	T	A	0.0228628	1006
11	rs1564989	G	A	0.76839	1006
11	rs1564988	G	A	0.76839	1006
11	rs11028165	G	A	0.0228628	1006
11	rs2631404	T	G	0.676938	1006
11	rs17307138	G	A	0.0586481	1006
11	rs12285443	G	T	0.0228628	1006
11	rs79667828	C	T	0.0586481	1006
11	rs2631403	T	G	0.595427	1006
11	rs148282402	C	A	0.0139165	1006
11	rs141341339	T	C	0.0139165	1006
11	rs183115545	G	A	0.0178926	1006
11	rs12287385	G	A	0.0228628	1006
11	rs1985731	T	C	0.693837	1006
11	rs2716540	G	C	0.779324	1006
11	rs12802394	C	G	0.0874751	1006
11	rs75528761	G	A	0.0218688	1006
11	rs12275925	A	T	0.0228628	1006
11	rs11028169	G	A	0.0874751	1006
11	rs12276047	A	C	0.0228628	1006
11	rs2631402	T	C	0.690855	1006
11	rs2716541	G	A	0.77833	1006
11	rs1486702	A	G	0.755467	1006
11	rs1486701	T	C	0.755467	1006
11	rs1486700	A	G	0.755467	1006
11	rs1486699	C	T	0.0874751	1006
11	rs76214611	G	A	0.0636183	1006
11	rs143240919	G	A	0.0129225	1006
11	rs2631401	T	G	0.755467	1006
11	rs2631400	G	A	0.755467	1006
11	rs2631399	G	C	0.755467	1006
11	rs1486698	C	T	0.755467	1006
11	rs146825453	A	G	0.0139165	1006
11	rs2716542	T	C	0.667992	1006
11	rs80015790	G	A	0.0198807	1006
11	rs2716543	T	A	0.705765	1006
11	rs2716544	T	C	0.604374	1006
11	rs145565015	C	T	0.0139165	1006
11	rs1386248	A	G	0.792247	1006
11	rs1386247	C	T	0.752485	1006
11	rs2129358	A	G	0.0447316	1006
11	rs1386246	C	T	0.769384	1006
11	rs1386245	A	C	0.769384	1006
11	rs11028172	A	T	0.101392	1006
11	rs2631398	T	C	0.769384	1006
11	rs150890401	G	C	0.0139165	1006
11	rs2631397	G	C	0.769384	1006
11	rs2631396	G	C	0.667992	1006
11	rs2631395	G	C	0.667992	1006
11	rs10834484	G	A	0.101392	1006
11	rs12417159	C	A	0.101392	1006
11	rs149644603	C	T	0.0139165	1006
11	rs2631394	A	T	0.667992	1006
11	rs76982986	C	T	0.0139165	1006
11	rs144375743	C	T	0.0139165	1006
11	rs12417187	C	T	0.101392	1006
11	rs56005193	A	G	0.0139165	1006
11	rs140170976	C	T	0.0139165	1006
11	rs117797311	G	A	0.0139165	1006
11	rs1471862	C	T	0.668986	1006
11	rs1471861	G	A	0.779324	1006
11	rs1471860	C	T	0.785288	1006
11	rs1386244	T	A	0.675944	1006
11	rs2631393	G	A	0.772366	1006
11	rs1486697	C	A	0.653082	1006
11	rs10834485	G	C	0.0248509	1006
11	rs2716471	A	G	0.789264	1006
11	rs77201523	A	G	0.028827	1006
11	rs11028175	G	A	0.0626243	1006
11	rs1825724	T	C	0.977137	1006
11	rs190351470	C	T	0.0159046	1006
11	rs193301081	C	T	0.0159046	1006
11	rs2017929	G	A	0.0377734	1006
11	rs186238258	G	A	0.0159046	1006
11	rs191949908	C	G	0.0159046	1006
11	rs144467965	G	A	0.0159046	1006
11	rs140064920	G	A	0.0159046	1006
11	rs145132564	C	T	0.0159046	1006
11	rs138916047	G	A	0.0159046	1006
11	rs17235043	A	G	0.197813	1006
11	rs146384610	G	T	0.00994036	1006
11	rs141855845	G	A	0.0159046	1006
11	rs11028176	C	T	0.0606362	1006
11	rs1386250	A	G	0.780318	1006
11	rs55881269	C	T	0.0139165	1006
11	rs142530837	T	C	0.0159046	1006
11	rs2716545	A	G	0.715706	1006
11	rs1486681	T	G	0.781312	1006
11	rs1486682	A	G	0.797217	1006
11	rs146853363	G	A	0.0159046	1006
11	rs140650805	G	A	0.0168986	1006
11	rs1386240	A	G	0.982107	1006
11	rs11028179	A	G	0.0636183	1006
11	rs12577365	A	G	0.284294	1006
11	rs12799525	G	A	0.199801	1006
11	rs729092	T	G	0.280318	1006
11	rs1486696	G	A	0.713718	1006
11	rs11028180	C	T	0.026839	1006
11	rs34126748	C	T	0.199801	1006
11	rs75105992	A	G	0.0188867	1006
11	rs10834486	A	C	0.0626243	1006
11	rs144896701	A	T	0.0159046	1006
11	rs11028183	A	G	0.0626243	1006
11	rs2716467	A	G	0.872763	1006
11	rs75497635	T	C	0.0198807	1006
11	rs12800427	A	G	0.082505	1006
11	rs2716470	A	G	0.924453	1006
11	rs7120135	C	T	0.0248509	1006
11	rs2716473	T	C	0.687873	1006
11	rs2716474	G	A	0.645129	1006
11	rs2716475	T	C	0.668986	1006
11	rs12294826	C	A	0.0258449	1006
11	rs72886135	C	T	0.0626243	1006
11	rs12270427	G	A	0.0258449	1006
11	rs12271924	G	A	0.0258449	1006
11	rs965784	A	G	0.695825	1006
11	rs72886138	C	G	0.0606362	1006
11	rs78380748	G	A	0.0407555	1006
11	rs12801073	C	T	0.224652	1006
11	rs117006523	A	C	0.0308151	1006
11	rs139971893	A	G	0.0536779	1006
11	rs1906093	C	T	0.301193	1006
11	rs11028189	C	T	0.198807	1006
11	rs2631515	C	A	0.663022	1006
11	rs10834488	T	G	0.301193	1006
11	rs2631514	C	A	0.439364	1006
11	rs10834489	C	T	0.420477	1006
11	rs17307173	G	A	0.197813	1006
11	rs2631512	A	G	0.464215	1006
11	rs75161742	G	A	0.0238569	1006
11	rs2716479	C	A	0.442346	1006
11	rs71478105	G	A	0.0795229	1006
11	rs7120732	C	T	0.0308151	1006
11	rs2256074	A	G	0.437376	1006
11	rs2716480	C	T	0.43837	1006
11	rs11028190	A	G	0.333002	1006
11	rs7131640	A	G	0.0337972	1006
11	rs923218	A	T	0.424453	1006
11	rs923217	A	G	0.574553	1006
11	rs923216	C	T	0.422465	1006
11	rs11028191	G	A	0.303181	1006
11	rs1486688	G	A	0.395626	1006
11	rs2631511	A	G	0.801193	1006
11	rs58447033	G	A	0.159046	1006
11	rs1564987	G	A	0.972167	1006
11	rs61875869	T	G	0.125249	1006
11	rs12795618	C	T	0.387674	1006
11	rs2716482	G	A	0.759443	1006
11	rs61875870	A	C	0.119284	1006
11	rs61875871	G	A	0.117296	1006
11	rs923219	A	C	0.940358	1006
11	rs12419105	A	G	0.506958	1006
11	rs61875884	A	C	0.122266	1006
11	rs118109538	T	G	0.119284	1006
11	rs150869625	G	A	0.0168986	1006
11	rs2631510	A	G	0.940358	1006
11	rs75978736	G	A	0.0417495	1006
11	rs2631509	A	T	0.822068	1006
11	rs11028192	G	C	0.00695825	1006
11	rs11028193	A	T	0.00695825	1006
11	rs2046536	C	G	0.824056	1006
11	rs56124410	T	C	0.0178926	1006
11	rs78759956	C	T	0.00695825	1006
11	rs2931358	T	C	0.841948	1006
11	rs2953400	G	C	0.126243	1006
11	rs10767248	T	C	0.841948	1006
11	rs74596506	G	A	0.00795229	1006
11	rs2716483	A	T	0.127237	1006
11	rs80254164	C	A	0.00695825	1006
11	rs7101709	G	A	0.690855	1006
11	rs77249303	G	A	0.00695825	1006
11	rs12226060	G	A	0.00695825	1006
11	rs61875885	G	T	0.159046	1006
11	rs10767249	A	G	0.710736	1006
11	rs10767250	C	T	0.869781	1006
11	rs2716484	C	A	0.82008	1006
11	rs11028194	A	G	0.00695825	1006
11	rs11028195	G	A	0.00695825	1006
11	rs2631508	G	A	0.129225	1006
11	rs2631507	C	T	0.83996	1006
11	rs4922695	G	A	0.833002	1006
11	rs10834490	T	G	0.838966	1006
11	rs4922696	T	C	0.840954	1006
11	rs1486724	T	C	0.833002	1006
11	rs5011479	A	G	0.833002	1006
11	rs5011480	A	G	0.833002	1006
11	rs1486725	A	G	0.832008	1006
11	rs1486726	T	G	0.832008	1006
11	rs2631506	C	T	0.832008	1006
11	rs2631505	G	A	0.832008	1006
11	rs11822141	T	C	0.00695825	1006
11	rs10834491	C	T	0.00695825	1006
11	rs12790968	T	C	0.026839	1006
11	rs2716485	C	T	0.838966	1006
11	rs2631503	G	A	0.832008	1006
11	rs10500991	C	T	0.115308	1006
11	rs11820261	C	A	0.00795229	1006
11	rs2631502	G	A	0.135189	1006
11	rs117067294	A	G	0.0427435	1006
11	rs72870733	T	C	0.107356	1006
11	rs2716486	A	G	0.838966	1006
11	rs17307180	A	G	0.161034	1006
11	rs17307187	G	A	0.11829	1006
11	rs2716488	A	C	0.297217	1006
11	rs2631500	A	G	0.130219	1006
11	rs2716490	G	A	0.130219	1006
11	rs7129889	C	T	0.689861	1006
11	rs2716491	A	G	0.130219	1006
11	rs4922697	C	G	0.693837	1006
11	rs2631498	C	T	0.129225	1006
11	rs4922698	G	T	0.690855	1006
11	rs4922699	G	C	0.858847	1006
11	rs77854073	A	T	0.00695825	1006
11	rs2631497	T	C	0.129225	1006
11	rs2716492	T	C	0.129225	1006
11	rs2631496	C	T	0.129225	1006
11	rs61894117	G	A	0.11829	1006
11	rs190935543	C	T	0.0119284	1006
11	rs2631495	T	G	0.129225	1006
11	rs11028198	C	G	0.167992	1006
11	rs2716493	C	A	0.129225	1006
11	rs11028199	C	T	0.167992	1006
11	rs2631494	C	T	0.129225	1006
11	rs2716494	T	C	0.129225	1006
11	rs2631493	A	G	0.129225	1006
11	rs7930770	A	G	0.690855	1006
11	rs7945860	T	C	0.690855	1006
11	rs2716495	A	C	0.129225	1006
11	rs17307194	A	T	0.161034	1006
11	rs2631491	T	G	0.297217	1006
11	rs2716496	G	A	0.129225	1006
11	rs2716497	A	G	0.129225	1006
11	rs2716498	A	G	0.129225	1006
11	rs1486727	T	G	0.129225	1006
11	rs1486728	A	C	0.297217	1006
11	rs1486730	T	A	0.129225	1006
11	rs60080477	T	C	0.161034	1006
11	rs17307208	A	G	0.167992	1006
11	rs2716499	T	C	0.129225	1006
11	rs111946547	G	C	0.0506958	1006
11	rs2631490	T	G	0.129225	1006
11	rs17307215	G	T	0.0636183	1006
11	rs1386252	G	T	0.16004	1006
11	rs2716500	T	C	0.129225	1006
11	rs80230339	C	A	0.16004	1006
11	rs2631487	C	G	0.129225	1006
11	rs2631486	G	T	0.129225	1006
11	rs143658707	T	C	0.0387674	1006
11	rs111290445	C	A	0.11829	1006
11	rs2716503	T	C	0.129225	1006
11	rs2631484	C	T	0.129225	1006
11	rs140793546	A	T	0.00695825	1006
11	rs4506649	C	T	0.691849	1006
11	rs11028203	T	C	0.129225	1006
11	rs11028204	G	A	0.129225	1006
11	rs142499026	T	C	0.00695825	1006
11	rs140890656	A	G	0.0139165	1006
11	rs2716504	A	G	0.129225	1006
11	rs117951701	A	G	0.027833	1006
11	rs2029197	T	G	0.696819	1006
11	rs17235099	T	G	0.16004	1006
11	rs17235106	A	G	0.11829	1006
11	rs4923213	G	T	0.16004	1006
11	rs976290	A	C	0.129225	1006
11	rs976291	A	G	0.129225	1006
11	rs1486707	A	G	0.690855	1006
11	rs1486708	C	T	0.646123	1006
11	rs2631483	T	C	0.129225	1006
11	rs11028207	C	T	0.00695825	1006
11	rs2631482	G	A	0.129225	1006
11	rs2716505	T	G	0.129225	1006
11	rs11028208	T	C	0.00695825	1006
11	rs11028209	A	G	0.167992	1006
11	rs78789101	T	A	0.16004	1006
11	rs4630293	A	C	0.857853	1006
11	rs975467	A	G	0.129225	1006
11	rs1486706	T	C	0.129225	1006
11	rs11028210	A	G	0.690855	1006
11	rs2631481	A	G	0.129225	1006
11	rs2631480	C	G	0.129225	1006
11	rs2631479	G	C	0.129225	1006
11	rs2631478	C	T	0.129225	1006
11	rs2716507	C	T	0.129225	1006
11	rs2129359	T	C	0.690855	1006
11	rs2716508	C	T	0.129225	1006
11	rs974922	A	G	0.136183	1006
11	rs974923	T	A	0.296223	1006
11	rs72872421	A	G	0.0119284	1006
11	rs117897170	A	G	0.0506958	1006
11	rs2029195	G	A	0.850895	1006
11	rs10834495	C	T	0.680915	1006
11	rs10834496	A	G	0.680915	1006
11	rs72872424	C	A	0.0308151	1006
11	rs189748790	T	A	0.00397614	1006
11	rs2716510	A	G	0.129225	1006
11	rs61894119	A	G	0.16998	1006
11	rs17307243	A	T	0.0129225	1006
11	rs78978388	G	A	0.0168986	1006
11	rs150753314	A	G	0.0417495	1006
11	rs2631477	C	A	0.130219	1006
11	rs2716511	T	A	0.129225	1006
11	rs2631476	T	C	0.129225	1006
11	rs2716512	A	G	0.129225	1006
11	rs2465751	G	A	0.129225	1006
11	rs2716514	G	A	0.129225	1006
11	rs61894120	A	G	0.16004	1006
11	rs2631475	T	C	0.129225	1006
11	rs148123658	A	C	0.00795229	1006
11	rs140986724	C	T	0.00695825	1006
11	rs2716515	G	A	0.129225	1006
11	rs2403975	A	G	0.159046	1006
11	rs2716516	T	C	0.129225	1006
11	rs118187186	A	G	0.00695825	1006
11	rs2716517	G	A	0.129225	1006
11	rs2631474	C	T	0.129225	1006
11	rs61894121	C	T	0.690855	1006
11	rs2716518	C	T	0.129225	1006
11	rs2631473	G	A	0.129225	1006
11	rs2631472	C	T	0.129225	1006
11	rs2631471	C	T	0.129225	1006
11	rs2631470	T	A	0.296223	1006
11	rs2631469	C	T	0.129225	1006
11	rs2716519	G	A	0.129225	1006
11	rs80201323	G	T	0.00695825	1006
11	rs1486711	T	C	0.129225	1006
11	rs1486710	G	A	0.129225	1006
11	rs1486709	C	T	0.129225	1006
11	rs76399097	C	T	0.00695825	1006
11	rs74425370	C	A	0.00695825	1006
11	rs61894122	G	A	0.16004	1006
11	rs117682994	T	C	0.0109344	1006
11	rs117075844	C	T	0.0417495	1006
11	rs2631468	G	A	0.129225	1006
11	rs117817077	C	T	0.00695825	1006
11	rs2716520	T	G	0.129225	1006
11	rs76291167	G	A	0.0417495	1006
11	rs2716521	G	A	0.951292	1006
11	rs2631467	T	C	0.129225	1006
11	rs2716522	A	G	0.129225	1006
11	rs59180842	C	G	0.0417495	1006
11	rs2631466	A	G	0.130219	1006
11	rs2631465	G	T	0.130219	1006
11	rs1486705	T	C	0.690855	1006
11	rs140179810	C	A	0.0129225	1006
11	rs7928281	G	T	0.171968	1006
11	rs4923214	G	C	0.862823	1006
11	rs2631464	C	T	0.130219	1006
11	rs1486703	C	G	0.130219	1006
11	rs2716524	G	A	0.130219	1006
11	rs116444318	C	T	0.130219	1006
11	rs114929212	C	G	0.130219	1006
11	rs2716525	C	G	0.130219	1006
11	rs55666221	C	T	0.0417495	1006
11	rs72470826	T	C	0.117296	1006
11	rs2631461	A	G	0.130219	1006
11	rs2631460	C	A	0.130219	1006
11	rs2631459	T	C	0.130219	1006
11	rs2716526	G	A	0.130219	1006
11	rs143255310	A	G	0.0417495	1006
11	rs117922460	A	G	0.0417495	1006
11	rs10834498	T	A	0.693837	1006
11	rs2716527	G	C	0.130219	1006
11	rs2631458	C	T	0.130219	1006
11	rs2716528	G	A	0.130219	1006
11	rs2631457	T	C	0.130219	1006
11	rs2631456	G	T	0.130219	1006
11	rs7951946	T	C	0.129225	1006
11	rs2631455	A	G	0.130219	1006
11	rs61894123	C	G	0.170974	1006
11	rs61894124	C	T	0.170974	1006
11	rs2631454	A	G	0.130219	1006
11	rs2450421	T	A	0.129225	1006
11	rs2450420	T	A	0.129225	1006
11	rs2450419	A	G	0.129225	1006
11	rs146711993	G	A	0.0407555	1006
11	rs56291767	C	T	0.0417495	1006
11	rs142725040	A	G	0.00695825	1006
11	rs2631453	G	T	0.130219	1006
11	rs2631452	C	T	0.130219	1006
11	rs2450418	A	G	0.130219	1006
11	rs113443800	A	G	0.0526839	1006
11	rs7934701	T	C	0.116302	1006
11	rs2631451	G	T	0.130219	1006
11	rs2631450	T	A	0.130219	1006
11	rs2631449	C	T	0.130219	1006
11	rs2631448	A	T	0.130219	1006
11	rs10834505	G	A	0.130219	1006
11	rs10834506	G	C	0.130219	1006
11	rs11028224	T	G	0.130219	1006
11	rs1825722	G	A	0.128231	1006
11	rs1825723	G	T	0.16998	1006
11	rs2716439	C	T	0.130219	1006
11	rs2631447	G	A	0.130219	1006
11	rs2087099	C	T	0.691849	1006
11	rs116996958	C	T	0.00695825	1006
11	rs2631446	T	C	0.130219	1006
11	rs2631445	G	T	0.130219	1006
11	rs2631444	G	A	0.130219	1006
11	rs12292121	C	T	0.130219	1006
11	rs7928091	G	T	0.16998	1006
11	rs12278893	A	C	0.130219	1006
11	rs73440167	G	A	0.0516899	1006
11	rs7928053	A	T	0.16998	1006
11	rs75779888	G	A	0.0417495	1006
11	rs2220295	G	A	0.993042	1006
11	rs10834507	C	T	0.130219	1006
11	rs10742052	C	T	0.130219	1006
11	rs10767252	G	C	0.130219	1006
11	rs10767253	T	G	0.130219	1006
11	rs10767254	G	A	0.130219	1006
11	rs73440176	C	T	0.0516899	1006
11	rs1906087	A	G	0.130219	1006
11	rs149418388	G	C	0.0119284	1006
11	rs72872473	T	G	0.145129	1006
11	rs7932407	A	G	0.130219	1006
11	rs7947656	T	C	0.130219	1006
11	rs7932519	A	T	0.130219	1006
11	rs7121255	A	G	0.177932	1006
11	rs148741083	A	G	0.0168986	1006
11	rs11028228	G	A	0.130219	1006
11	rs185116263	C	A	0.00596421	1006
11	rs11028229	C	T	0.130219	1006
11	rs11028230	T	C	0.130219	1006
11	rs11028231	C	A	0.130219	1006
11	rs11602503	T	C	0.177932	1006
11	rs10834508	G	T	0.130219	1006
11	rs1160261	G	A	0.684891	1006
11	rs2403985	G	C	0.993042	1006
11	rs1352185	A	G	0.633201	1006
11	rs7122346	G	A	0.130219	1006
11	rs10834509	T	C	0.130219	1006
11	rs1872720	A	G	0.634195	1006
11	rs7125497	A	G	0.130219	1006
11	rs61708016	G	A	0.124254	1006
11	rs7111555	T	C	0.130219	1006
11	rs117105920	A	T	0.00695825	1006
11	rs11028233	C	T	0.00695825	1006
11	rs141922680	T	C	0.0168986	1006
11	rs10767255	A	G	0.130219	1006
11	rs1486672	C	G	0.686879	1006
11	rs116901625	G	A	0.0407555	1006
11	rs111674592	G	A	0.0109344	1006
11	rs72872488	C	T	0.0298211	1006
11	rs72872489	A	G	0.130219	1006
11	rs7130921	C	G	0.130219	1006
11	rs58228431	C	T	0.120278	1006
11	rs28649011	C	T	0.0526839	1006
11	rs7104187	C	T	0.130219	1006
11	rs59125323	T	C	0.176938	1006
11	rs10767256	A	G	0.130219	1006
11	rs11606335	A	G	0.137177	1006
11	rs11028234	G	A	0.130219	1006
11	rs10767257	C	T	0.130219	1006
11	rs28803828	A	C	0.0526839	1006
11	rs7934559	A	G	0.229622	1006
11	rs150858199	C	A	0.0178926	1006
11	rs7950109	T	G	0.686879	1006
11	rs2129353	T	C	0.130219	1006
11	rs553952040	T	C	0.00695825	1006
11	rs1960472	C	A	0.862823	1006
11	rs2403974	T	C	0.634195	1006
11	rs139773386	A	C	0.0188867	1006
11	rs2403986	C	T	0.634195	1006
11	rs10834511	A	G	0.130219	1006
11	rs10767258	T	C	0.130219	1006
11	rs7106703	T	A	0.130219	1006
11	rs1486677	G	A	0.993042	1006
11	rs61892065	T	C	0.188867	1006
11	rs1486678	G	C	0.862823	1006
11	rs112719405	C	G	0.00497018	1006
11	rs112750516	G	T	0.130219	1006
11	rs57469930	T	A	0.187873	1006
11	rs10767259	G	T	0.634195	1006
11	rs10834512	A	T	0.497018	1006
11	rs1486714	C	T	0.634195	1006
11	rs76493744	T	C	0.00695825	1006
11	rs10767260	T	C	0.130219	1006
11	rs10767261	C	G	0.130219	1006
11	rs11606732	A	T	0.228628	1006
11	rs7130523	A	G	0.634195	1006
11	rs10767262	G	A	0.130219	1006
11	rs10767263	G	A	0.130219	1006
```
