## Supplementary material for "Characterization of shared and ancestry-specific signals driving complex traits using multi-ancestry fine-mapping": s1_ref.bim

```
11	rs60903022	0	23889450	A	G
11	rs74372718	0	23889608	C	T
11	rs75501577	0	23889673	C	T
11	rs12274753	0	23890305	C	T
11	rs10834219	0	23890569	A	G
11	rs11027579	0	23890660	C	T
11	rs11027580	0	23891660	C	T
11	rs75281069	0	23892262	G	A
11	rs73425885	0	23892431	C	G
11	rs12362789	0	23893504	C	G
11	rs12362846	0	23893790	G	A
11	rs12280817	0	23893898	G	T
11	rs11027581	0	23894113	C	T
11	rs117818015	0	23894118	T	G
11	rs11824182	0	23894347	G	A
11	rs74644563	0	23894861	T	C
11	rs16911854	0	23895339	G	A
11	rs11027582	0	23896628	C	T
11	rs7934469	0	23896729	T	C
11	rs12418393	0	23897265	G	T
11	rs12277998	0	23897285	C	T
11	rs138938942	0	23897708	C	A
11	rs79190505	0	23897928	A	C
11	rs11027583	0	23897934	C	A
11	rs111568529	0	23898147	C	A
11	rs12362680	0	23898331	G	T
11	rs11027587	0	23898818	C	T
11	rs10834220	0	23899215	A	G
11	rs74993088	0	23899516	G	A
11	rs11027588	0	23899839	G	T
11	rs11027589	0	23899894	T	C
11	rs10834222	0	23900034	C	T
11	rs11027590	0	23900255	C	G
11	rs78078823	0	23900290	T	C
11	rs11027591	0	23900617	C	G
11	rs12361026	0	23901297	A	G
11	rs10400331	0	23901749	C	T
11	rs11027593	0	23902379	G	C
11	rs10834223	0	23902715	G	A
11	rs11027594	0	23902870	T	C
11	rs142202347	0	23903111	A	G
11	rs11027595	0	23903150	C	T
11	rs79548174	0	23903328	G	A
11	rs12361910	0	23903682	A	C
11	rs12360901	0	23904067	T	A
11	rs12292946	0	23905313	G	T
11	rs11027597	0	23905605	G	A
11	rs11821198	0	23905950	T	A
11	rs59008869	0	23906877	C	T
11	rs74984525	0	23907521	G	T
11	rs73427811	0	23908260	C	T
11	rs188926335	0	23909222	G	T
11	rs11027600	0	23910428	T	C
11	rs139786806	0	23910449	C	G
11	rs11027601	0	23910638	C	A
11	rs4519089	0	23911090	A	G
11	rs150400543	0	23911234	A	G
11	rs112780470	0	23911310	A	G
11	rs149157133	0	23911311	T	C
11	rs11027605	0	23911515	A	T
11	rs4597069	0	23911694	A	T
11	rs4379845	0	23911764	G	T
11	rs112186874	0	23911790	A	G
11	rs182540289	0	23911807	A	G
11	rs4485114	0	23911891	C	T
11	rs11512119	0	23912045	A	T
11	rs11517828	0	23912062	G	A
11	rs141050772	0	23912223	C	T
11	rs560053801	0	23912556	T	C
11	rs527434719	0	23912560	C	A
11	rs61874682	0	23912575	G	C
11	rs57818428	0	23912674	C	T
11	rs59108061	0	23912719	C	T
11	rs56889481	0	23912744	T	A
11	rs118032372	0	23912965	C	T
11	rs143454971	0	23912982	C	T
11	rs141685561	0	23913166	C	T
11	rs7102079	0	23913256	G	C
11	rs10834230	0	23913357	T	C
11	rs139418589	0	23913673	C	T
11	rs61874683	0	23914062	G	A
11	rs10767129	0	23914150	A	G
11	rs4316508	0	23915409	C	A
11	rs4501982	0	23915560	T	A
11	rs11027609	0	23915743	G	A
11	rs10767130	0	23915892	G	A
11	rs12800068	0	23916226	A	C
11	rs10160460	0	23916258	A	C
11	rs116248130	0	23916260	A	G
11	rs72875402	0	23916271	C	T
11	rs72877204	0	23916987	C	A
11	rs79158627	0	23917169	A	T
11	rs10742008	0	23917379	C	T
11	rs72877209	0	23918468	C	T
11	rs146778501	0	23918549	C	A
11	rs7109461	0	23918552	T	G
11	rs55751792	0	23919033	C	T
11	rs56361439	0	23919063	C	T
11	rs77768907	0	23919279	A	G
11	rs11027610	0	23919582	G	A
11	rs3938320	0	23920198	C	A
11	rs10834231	0	23920375	A	G
11	rs112629480	0	23920556	T	C
11	rs72877219	0	23920663	G	A
11	rs185530300	0	23920926	G	T
11	rs72877223	0	23920946	T	C
11	rs72877225	0	23921053	A	C
11	rs72877226	0	23921768	T	A
11	rs148381792	0	23922020	A	T
11	rs72877228	0	23922198	A	C
11	rs10500970	0	23922318	G	T
11	rs12278722	0	23922662	C	A
11	rs12291881	0	23922815	A	G
11	rs727899	0	23923378	C	T
11	rs72877232	0	23923597	G	A
11	rs11607458	0	23923617	A	G
11	rs12418970	0	23923787	G	A
11	rs80247842	0	23924729	C	T
11	rs12419701	0	23925683	C	G
11	rs117968471	0	23926275	A	G
11	rs7927442	0	23926286	C	T
11	rs10834232	0	23926630	T	C
11	rs55788398	0	23927107	T	C
11	rs55698498	0	23927425	C	T
11	rs72877244	0	23927641	C	T
11	rs17234651	0	23928672	G	A
11	rs35725572	0	23928863	C	T
11	rs34806216	0	23928919	C	T
11	rs35294279	0	23929633	T	C
11	rs72877250	0	23931652	A	G
11	rs7944827	0	23931958	T	C
11	rs7945054	0	23932129	T	C
11	rs10834233	0	23933813	A	G
11	rs75795703	0	23934713	A	C
11	rs78583779	0	23934777	C	A
11	rs117891431	0	23935278	T	C
11	rs117120975	0	23935512	C	T
11	rs7106932	0	23935893	T	G
11	rs12798858	0	23935997	C	T
11	rs7110686	0	23936300	T	C
11	rs4923133	0	23936439	A	T
11	rs4262724	0	23936766	C	A
11	rs4331089	0	23937390	A	G
11	rs11027621	0	23937409	C	T
11	rs11027622	0	23937587	C	T
11	rs2141396	0	23938197	A	C
11	rs149221293	0	23939331	A	T
11	rs7941180	0	23940394	C	A
11	rs11027623	0	23940727	C	T
11	rs147406725	0	23941479	T	C
11	rs11027624	0	23941719	C	T
11	rs80308259	0	23941748	C	T
11	rs10767136	0	23942110	C	T
11	rs4285869	0	23942680	G	C
11	rs12417854	0	23943158	A	G
11	rs10767137	0	23943304	C	G
11	rs10767138	0	23943716	G	A
11	rs141064730	0	23944227	T	G
11	rs10834234	0	23944420	C	T
11	rs7106379	0	23944659	A	G
11	rs4426133	0	23945591	T	A
11	rs147040337	0	23945657	C	T
11	rs3992998	0	23945841	A	G
11	rs1406313	0	23945915	C	T
11	rs1406314	0	23946089	G	A
11	rs7119056	0	23947112	G	A
11	rs10734346	0	23947454	T	G
11	rs11601051	0	23947935	A	C
11	rs4627077	0	23948464	A	G
11	rs4462346	0	23948664	G	A
11	rs4497411	0	23948810	A	G
11	rs10742015	0	23948850	T	C
11	rs4922668	0	23949217	A	G
11	rs7104715	0	23949224	C	T
11	rs11826956	0	23949292	G	A
11	rs7104882	0	23949377	C	T
11	rs10834238	0	23949891	G	T
11	rs11827502	0	23950129	C	T
11	rs1919221	0	23950320	T	C
11	rs11027625	0	23951492	A	C
11	rs117810284	0	23952110	G	A
11	rs79025219	0	23952616	T	G
11	rs10834239	0	23952692	A	G
11	rs74849770	0	23952896	A	G
11	rs75683417	0	23953579	T	G
11	rs74811284	0	23954604	C	G
11	rs7130113	0	23955079	A	G
11	rs2037834	0	23955572	G	C
11	rs190777669	0	23955777	G	A
11	rs185470006	0	23955881	C	T
11	rs188506287	0	23955882	A	G
11	rs147425715	0	23955899	T	C
11	rs142788866	0	23956537	G	A
11	rs146585173	0	23956565	C	T
11	rs184597741	0	23956737	G	A
11	rs12366038	0	23957215	C	T
11	rs150179217	0	23957323	C	A
11	rs12366090	0	23957484	G	A
11	rs7113001	0	23958077	G	A
11	rs7129003	0	23958122	T	C
11	rs2403864	0	23958574	G	A
11	rs2403865	0	23958575	G	C
11	rs76543606	0	23958742	G	A
11	rs189553704	0	23958756	G	A
11	rs10834240	0	23958766	G	A
11	rs10834241	0	23958837	G	A
11	rs10834242	0	23958901	G	A
11	rs117861128	0	23959327	A	T
11	rs10767142	0	23959367	A	C
11	rs10742016	0	23959810	C	T
11	rs11493445	0	23960149	G	T
11	rs144770101	0	23960404	C	T
11	rs118119505	0	23961167	G	C
11	rs10834243	0	23961256	G	A
11	rs4923142	0	23961483	C	T
11	rs145753307	0	23961515	C	T
11	rs4922669	0	23961526	G	A
11	rs10834244	0	23961691	T	C
11	rs145184910	0	23961870	G	A
11	rs4329693	0	23962310	A	G
11	rs187290120	0	23962449	G	T
11	rs4291675	0	23962479	C	T
11	rs35758121	0	23962812	T	C
11	rs75129095	0	23962824	G	A
11	rs111305452	0	23962848	C	T
11	rs34009179	0	23962860	C	T
11	rs10742017	0	23962944	A	G
11	rs144026517	0	23963044	C	T
11	rs144215941	0	23963086	C	T
11	rs188656889	0	23963553	A	G
11	rs10834247	0	23963682	T	G
11	rs77199267	0	23963887	C	T
11	rs7937620	0	23963902	C	T
11	rs78602192	0	23963917	G	T
11	rs7937981	0	23964034	G	C
11	rs150405265	0	23964039	C	G
11	rs113835847	0	23964094	C	T
11	rs74409744	0	23964816	T	C
11	rs10834248	0	23965566	G	T
11	rs7932515	0	23966043	T	C
11	rs6483998	0	23966159	C	T
11	rs4388884	0	23966458	C	T
11	rs112867378	0	23967368	T	C
11	rs10742018	0	23967985	G	A
11	rs10734347	0	23968245	A	C
11	rs77604157	0	23968252	C	T
11	rs7103456	0	23968750	C	T
11	rs7130583	0	23969018	T	G
11	rs7114651	0	23969091	C	T
11	rs6483999	0	23969457	T	C
11	rs7119383	0	23970279	G	A
11	rs7119292	0	23970328	C	T
11	rs10458858	0	23970386	C	T
11	rs7105348	0	23970654	T	C
11	rs79718785	0	23970881	A	C
11	rs10767145	0	23971163	G	T
11	rs7945216	0	23971344	G	A
11	rs11027630	0	23971931	G	A
11	rs147072206	0	23972220	T	C
11	rs78114951	0	23972222	G	A
11	rs117325188	0	23972290	G	A
11	rs78407300	0	23972587	T	A
11	rs150764200	0	23972706	G	T
11	rs143156647	0	23973073	T	A
11	rs79904486	0	23973168	C	T
11	rs10742019	0	23973175	G	A
11	rs74406323	0	23973284	G	A
11	rs4923145	0	23973802	A	C
11	rs6484000	0	23974123	A	C
11	rs4328214	0	23974293	C	G
11	rs116996906	0	23974411	C	A
11	rs117401632	0	23974511	C	A
11	rs4244510	0	23974818	C	G
11	rs4244511	0	23974839	A	C
11	rs76414097	0	23975089	T	A
11	rs79610949	0	23975129	C	T
11	rs79494373	0	23975204	C	T
11	rs149863512	0	23975224	G	A
11	rs61392438	0	23975307	C	T
11	rs4540837	0	23975443	C	T
11	rs10742020	0	23975873	A	G
11	rs10742021	0	23976050	C	T
11	rs9804430	0	23976638	A	C
11	rs118016399	0	23976729	G	A
11	rs117688020	0	23977082	C	T
11	rs4547089	0	23977197	C	A
11	rs10834250	0	23978632	C	G
11	rs4287336	0	23979258	C	A
11	rs4604882	0	23979808	A	C
11	rs11827016	0	23979937	C	T
11	rs4381370	0	23979938	T	C
11	rs113652524	0	23979947	G	A
11	rs4396287	0	23980000	G	C
11	rs75553967	0	23980090	A	C
11	rs77450994	0	23980149	G	A
11	rs140991898	0	23980186	T	C
11	rs77212987	0	23980508	G	A
11	rs79040682	0	23980754	G	A
11	rs11827659	0	23980832	G	C
11	rs1915068	0	23981212	C	T
11	rs1915069	0	23981225	C	T
11	rs2176792	0	23981849	G	A
11	rs190060693	0	23982313	T	C
11	rs1879229	0	23982380	T	G
11	rs1879230	0	23982573	T	C
11	rs74440393	0	23982898	C	T
11	rs3992999	0	23982899	A	G
11	rs74811071	0	23982956	G	A
11	rs117684641	0	23983175	A	G
11	rs4077181	0	23983409	A	C
11	rs4385898	0	23983467	A	G
11	rs79507097	0	23983986	C	G
11	rs7126341	0	23984228	G	A
11	rs4506647	0	23985557	G	A
11	rs7104264	0	23986291	C	A
11	rs72879339	0	23986338	C	A
11	rs7104524	0	23986467	C	T
11	rs11828069	0	23986537	G	A
11	rs75615686	0	23986576	T	C
11	rs77774965	0	23986718	A	G
11	rs77597504	0	23986805	G	A
11	rs78231174	0	23986991	C	T
11	rs76189490	0	23987436	C	A
11	rs2946781	0	23987631	G	A
11	rs7112747	0	23987968	G	A
11	rs11819962	0	23988093	C	T
11	rs116998670	0	23988146	A	T
11	rs77892604	0	23988190	T	G
11	rs79651745	0	23988238	G	A
11	rs79950786	0	23988285	G	T
11	rs77625299	0	23988334	C	T
11	rs113834850	0	23988632	C	T
11	rs11027637	0	23989380	C	T
11	rs76508074	0	23990037	G	A
11	rs11821347	0	23990355	G	A
11	rs11823765	0	23990358	T	C
11	rs7129405	0	23990545	A	T
11	rs117732615	0	23990722	A	G
11	rs12099259	0	23991004	A	G
11	rs76615309	0	23991067	G	C
11	rs6484002	0	23991218	G	A
11	rs7925961	0	23991255	C	T
11	rs112422798	0	23992182	T	A
11	rs11825108	0	23992240	T	C
11	rs80035023	0	23992297	C	G
11	rs137997167	0	23992556	G	A
11	rs7111421	0	23993000	C	T
11	rs55988898	0	23993085	C	T
11	rs11027639	0	23993210	C	A
11	rs6484003	0	23994642	G	A
11	rs7938829	0	23994886	G	T
11	rs7106159	0	23995420	T	G
11	rs2176788	0	23995576	A	G
11	rs2957789	0	23995690	G	C
11	rs7946438	0	23996606	C	G
11	rs7946677	0	23996650	G	A
11	rs16911969	0	23997178	T	C
11	rs16911971	0	23997478	G	A
11	rs16925273	0	23997580	G	C
11	rs4307719	0	23997713	C	T
11	rs146049417	0	23997758	G	A
11	rs111996991	0	23997780	A	T
11	rs2139516	0	23997918	C	T
11	rs16911972	0	23998095	C	T
11	rs7118930	0	23998295	T	A
11	rs7119515	0	23998719	T	C
11	rs1915056	0	23999115	G	A
11	rs10500971	0	23999232	T	C
11	rs7945235	0	23999292	A	G
11	rs80333124	0	23999439	G	A
11	rs7945760	0	23999693	A	G
11	rs10500972	0	23999739	T	G
11	rs77258448	0	23999926	C	T
11	rs117010015	0	23999939	C	T
11	rs147430662	0	24000022	G	A
11	rs11027640	0	24000498	G	T
11	rs10767148	0	24001057	A	T
11	rs10834252	0	24001413	G	T
11	rs117478283	0	24001507	A	G
11	rs75793797	0	24001793	C	T
11	rs11027642	0	24001840	T	C
11	rs10834253	0	24001975	G	A
11	rs78529186	0	24001994	G	C
11	rs11027643	0	24002203	A	G
11	rs10834254	0	24002293	T	C
11	rs116485880	0	24002318	G	A
11	rs11825842	0	24002553	G	A
11	rs143017797	0	24002631	A	C
11	rs11027644	0	24002660	C	T
11	rs11825890	0	24002723	G	A
11	rs11825892	0	24002735	G	A
11	rs10767149	0	24002980	G	A
11	rs72636024	0	24003315	A	G
11	rs11027645	0	24003719	C	T
11	rs11027646	0	24003733	G	A
11	rs11027647	0	24003758	C	T
11	rs56962830	0	24004296	G	T
11	rs11027648	0	24004387	C	A
11	rs76586328	0	24004742	C	A
11	rs118167207	0	24005987	G	A
11	rs79351532	0	24006042	G	T
11	rs10834255	0	24006260	G	T
11	rs2139513	0	24006427	A	G
11	rs1915053	0	24007064	G	A
11	rs1915054	0	24007178	T	C
11	rs1915055	0	24007256	T	C
11	rs2955452	0	24007319	A	G
11	rs138158425	0	24008571	C	T
11	rs2946785	0	24008593	A	C
11	rs10767150	0	24008611	A	T
11	rs2946786	0	24008669	A	G
11	rs2946787	0	24009366	G	C
11	rs10834256	0	24009933	G	A
11	rs10834257	0	24009950	G	A
11	rs28564929	0	24010221	T	C
11	rs76624512	0	24010250	G	A
11	rs77811219	0	24010403	A	G
11	rs79651016	0	24010448	A	G
11	rs2946788	0	24010530	G	T
11	rs59774191	0	24010768	G	A
11	rs79712258	0	24011281	C	A
11	rs11027652	0	24011508	T	C
11	rs114303425	0	24011806	T	A
11	rs77131708	0	24012470	A	G
11	rs117875256	0	24012743	C	G
11	rs75427621	0	24012792	T	A
11	rs79248761	0	24014023	A	T
11	rs79587123	0	24014320	A	G
11	rs4145287	0	24014855	A	G
11	rs77717049	0	24015024	G	A
11	rs7109098	0	24015238	C	T
11	rs7931562	0	24015283	C	T
11	rs12274722	0	24015448	C	T
11	rs75604779	0	24016310	G	A
11	rs10834258	0	24016504	A	T
11	rs117789185	0	24016716	G	A
11	rs1949541	0	24016876	T	C
11	rs1915066	0	24017047	G	A
11	rs1915065	0	24017074	A	G
11	rs2139519	0	24019431	C	T
11	rs7104072	0	24019707	C	G
11	rs2946779	0	24020488	G	A
11	rs118015338	0	24020973	G	A
11	rs2176795	0	24022248	T	A
11	rs117893306	0	24022721	A	T
11	rs72879359	0	24022858	G	T
11	rs72879360	0	24023286	C	T
11	rs74646780	0	24023319	G	A
11	rs112622354	0	24023712	G	C
11	rs10834259	0	24023956	T	C
11	rs141536047	0	24024089	A	G
11	rs2955453	0	24024178	C	T
11	rs2955454	0	24024211	T	A
11	rs1915074	0	24025593	G	A
11	rs79724729	0	24025846	G	A
11	rs17234665	0	24027222	G	A
11	rs80235744	0	24028151	C	A
11	rs117552740	0	24028359	T	C
11	rs79649372	0	24028551	C	G
11	rs78116360	0	24028623	A	G
11	rs79680852	0	24028711	C	T
11	rs78439509	0	24028882	G	C
11	rs2955455	0	24028953	G	T
11	rs2957778	0	24029671	G	A
11	rs72879376	0	24029936	A	T
11	rs2955457	0	24030179	G	A
11	rs56195556	0	24030324	C	T
11	rs117320111	0	24030610	T	C
11	rs1915067	0	24031627	A	G
11	rs77572400	0	24031965	C	T
11	rs79652353	0	24033035	A	G
11	rs7110905	0	24033297	G	T
11	rs76672593	0	24033454	A	C
11	rs76147921	0	24033827	G	C
11	rs150300384	0	24034131	C	T
11	rs73431832	0	24034927	A	G
11	rs145897347	0	24034943	T	C
11	rs11027659	0	24035258	C	A
11	rs138714469	0	24035638	T	C
11	rs6484004	0	24036142	G	A
11	rs11027661	0	24036413	G	A
11	rs7483648	0	24037398	G	A
11	rs56255562	0	24038268	A	T
11	rs10500973	0	24038287	C	T
11	rs180945478	0	24038597	A	T
11	rs12279243	0	24039022	G	A
11	rs117027582	0	24039237	C	T
11	rs150458553	0	24040246	C	A
11	rs11027662	0	24041205	C	G
11	rs10834263	0	24041531	C	T
11	rs78280512	0	24042253	T	C
11	rs113555148	0	24042960	T	C
11	rs12295367	0	24043815	T	G
11	rs11027664	0	24044518	G	A
11	rs10834264	0	24044674	G	A
11	rs12365026	0	24045017	C	T
11	rs10834265	0	24045029	T	C
11	rs7951184	0	24046874	T	A
11	rs4923149	0	24047010	C	A
11	rs11027665	0	24047282	A	G
11	rs1915076	0	24047557	C	T
11	rs11600891	0	24047982	A	T
11	rs11027666	0	24048206	T	C
11	rs2403884	0	24048346	C	T
11	rs10466429	0	24048870	C	T
11	rs117988434	0	24049308	A	G
11	rs11027667	0	24050159	G	A
11	rs10767154	0	24050237	A	G
11	rs11027668	0	24050732	T	C
11	rs79023445	0	24050982	T	A
11	rs77941307	0	24051157	C	T
11	rs6484005	0	24051239	C	G
11	rs11027669	0	24051724	G	A
11	rs12366057	0	24052504	C	T
11	rs11604225	0	24053171	A	G
11	rs61876465	0	24053257	G	A
11	rs10834267	0	24053409	A	T
11	rs117610905	0	24053951	T	A
11	rs117868623	0	24054436	A	G
11	rs11604992	0	24054845	A	C
11	rs144130432	0	24055015	C	T
11	rs11027672	0	24055416	A	T
11	rs11027673	0	24056039	C	T
11	rs7925923	0	24056041	G	A
11	rs11027675	0	24056701	G	A
11	rs77139953	0	24057387	C	T
11	rs11027676	0	24058345	C	G
11	rs35306297	0	24058731	C	G
11	rs10834268	0	24059452	G	T
11	rs11027677	0	24059827	C	T
11	rs7949813	0	24060691	G	A
11	rs1915071	0	24060800	A	G
11	rs4412756	0	24061085	T	G
11	rs4372449	0	24061337	C	T
11	rs4427563	0	24061481	G	A
11	rs7115164	0	24064534	C	T
11	rs72881122	0	24065625	G	T
11	rs35836259	0	24065641	C	T
11	rs76776887	0	24065700	C	T
11	rs72881123	0	24066661	T	C
11	rs112873579	0	24066733	G	C
11	rs11027680	0	24066888	T	C
11	rs140340235	0	24066990	T	C
11	rs1915049	0	24067367	T	A
11	rs1915050	0	24067498	C	G
11	rs10834269	0	24067879	A	G
11	rs11603430	0	24069488	G	A
11	rs17306796	0	24069644	A	G
11	rs1996751	0	24070434	G	A
11	rs35615456	0	24071453	A	G
11	rs117875790	0	24071872	C	G
11	rs11027682	0	24072314	G	A
11	rs11027683	0	24072359	G	A
11	rs11027684	0	24072469	A	G
11	rs11027685	0	24072558	G	T
11	rs11027686	0	24072800	A	T
11	rs11027687	0	24073025	G	C
11	rs146474544	0	24073243	T	A
11	rs66884148	0	24073465	A	T
11	rs35515672	0	24073643	G	T
11	rs1996652	0	24073794	A	G
11	rs11027689	0	24074207	G	A
11	rs79652902	0	24074581	G	A
11	rs12276930	0	24074684	A	C
11	rs11027690	0	24074854	T	G
11	rs11027691	0	24074862	C	T
11	rs11027692	0	24074924	T	C
11	rs72881143	0	24075078	T	C
11	rs7931513	0	24075264	G	T
11	rs72881144	0	24075358	G	A
11	rs71472769	0	24075500	A	T
11	rs7946979	0	24075773	T	A
11	rs12795835	0	24075827	T	G
11	rs7112748	0	24075980	C	T
11	rs7113625	0	24076471	G	A
11	rs11027693	0	24076734	T	G
11	rs1915051	0	24076823	T	G
11	rs150448232	0	24077280	A	C
11	rs12285636	0	24077356	C	A
11	rs12419984	0	24077402	C	T
11	rs2947757	0	24078466	A	T
11	rs11027694	0	24079463	C	T
11	rs73431879	0	24079561	T	C
11	rs12222759	0	24079951	A	G
11	rs12785642	0	24079953	A	G
11	rs35915466	0	24080179	C	A
11	rs7930415	0	24080224	G	C
11	rs75647323	0	24080358	C	G
11	rs35894975	0	24080869	A	C
11	rs79932108	0	24081111	C	T
11	rs12361319	0	24081147	T	C
11	rs71472770	0	24081929	G	A
11	rs78880970	0	24082444	A	C
11	rs12806180	0	24083012	A	G
11	rs11027698	0	24083290	T	C
11	rs11027699	0	24083553	A	G
11	rs117890805	0	24083684	G	A
11	rs76583490	0	24083876	C	T
11	rs11027700	0	24084018	A	C
11	rs2946782	0	24084200	G	T
11	rs72881160	0	24084913	C	T
11	rs10742024	0	24085187	T	C
11	rs4923151	0	24085214	T	G
11	rs2139518	0	24085740	T	C
11	rs4145286	0	24086146	G	A
11	rs76266789	0	24086517	C	A
11	rs117786238	0	24086697	T	A
11	rs11027702	0	24086936	A	G
11	rs16912048	0	24087657	T	G
11	rs12275191	0	24087672	T	C
11	rs12294573	0	24087714	C	T
11	rs12294586	0	24087758	C	T
11	rs12275238	0	24087801	T	G
11	rs4320950	0	24087869	G	A
11	rs116886485	0	24088517	T	C
11	rs2957787	0	24088689	C	T
11	rs2403885	0	24088858	T	C
11	rs2403886	0	24088986	A	G
11	rs116786646	0	24089590	T	G
11	rs17306817	0	24089629	C	T
11	rs10767156	0	24089953	C	T
11	rs2947742	0	24090083	A	G
11	rs78143395	0	24090098	A	T
11	rs72881174	0	24090498	A	T
11	rs2947741	0	24090522	G	T
11	rs2957786	0	24090686	C	T
11	rs16912059	0	24091143	G	A
11	rs138067389	0	24091320	A	G
11	rs4922673	0	24091435	C	T
11	rs2957785	0	24091448	G	A
11	rs10834273	0	24091682	A	G
11	rs1915070	0	24091750	C	G
11	rs2176793	0	24092402	T	C
11	rs2957784	0	24092682	C	T
11	rs111381967	0	24092969	A	G
11	rs12796538	0	24093764	A	G
11	rs7114407	0	24094164	A	G
11	rs1087046	0	24094241	G	A
11	rs144881105	0	24095203	G	A
11	rs113433442	0	24095313	G	A
11	rs72881188	0	24095996	A	G
11	rs117761211	0	24096276	C	T
11	rs76206750	0	24096930	G	A
11	rs35478925	0	24096959	C	T
11	rs182620627	0	24097228	G	T
11	rs7101766	0	24098600	A	T
11	rs12293531	0	24099120	A	C
11	rs1915063	0	24099773	A	G
11	rs77063463	0	24100335	A	G
11	rs140374375	0	24100388	T	C
11	rs112715526	0	24100431	G	A
11	rs143096310	0	24100713	G	A
11	rs72881196	0	24100886	A	C
11	rs1879228	0	24100977	A	G
11	rs72881198	0	24102125	T	C
11	rs76787519	0	24103298	G	T
11	rs117092828	0	24104485	T	G
11	rs16912065	0	24105185	C	T
11	rs11607003	0	24105934	G	C
11	rs66558939	0	24106797	G	T
11	rs146954481	0	24106873	T	C
11	rs1320349	0	24107395	C	A
11	rs117648821	0	24107702	C	T
11	rs1320350	0	24108013	A	C
11	rs1320351	0	24108394	T	C
11	rs10767158	0	24108470	C	G
11	rs2955439	0	24108575	A	G
11	rs2139515	0	24108934	T	C
11	rs1317014	0	24109916	G	A
11	rs12791495	0	24110315	G	A
11	rs72882910	0	24110906	T	G
11	rs16912079	0	24112681	G	C
11	rs2957780	0	24112892	C	A
11	rs16912083	0	24113605	G	A
11	rs78139784	0	24115151	C	T
11	rs16912084	0	24115192	C	T
11	rs56060402	0	24115447	A	G
11	rs74950205	0	24115663	A	G
11	rs2955444	0	24115764	T	G
11	rs67563580	0	24115775	G	A
11	rs118004582	0	24115828	G	A
11	rs16912086	0	24116195	C	T
11	rs147427351	0	24116721	G	A
11	rs77845506	0	24117156	A	T
11	rs113680878	0	24117694	T	G
11	rs111315071	0	24117802	G	A
11	rs57439552	0	24117856	G	A
11	rs1915064	0	24118058	G	A
11	rs2955445	0	24119133	C	G
11	rs10834276	0	24119262	A	T
11	rs531586468	0	24119519	C	T
11	rs143706824	0	24119816	T	C
11	rs147151467	0	24120882	A	T
11	rs79469729	0	24121181	T	C
11	rs113488718	0	24122573	G	A
11	rs78841880	0	24123069	C	T
11	rs7119968	0	24123711	C	T
11	rs1915057	0	24123828	A	C
11	rs116879316	0	24123914	C	T
11	rs2957758	0	24124008	C	T
11	rs34617537	0	24124017	A	C
11	rs76378612	0	24124538	T	C
11	rs78641705	0	24124896	C	T
11	rs1915058	0	24125503	C	T
11	rs72882929	0	24125714	G	A
11	rs4429056	0	24126151	A	G
11	rs72882931	0	24126358	G	A
11	rs78395620	0	24126389	A	G
11	rs1915059	0	24126705	G	T
11	rs144419206	0	24126713	C	T
11	rs12786679	0	24127313	C	A
11	rs7122762	0	24127669	T	C
11	rs7109944	0	24127902	A	C
11	rs117971158	0	24128544	G	T
11	rs2947756	0	24128737	C	G
11	rs11027711	0	24128814	G	T
11	rs72882935	0	24129163	G	T
11	rs2203932	0	24129746	G	A
11	rs1915061	0	24130487	A	C
11	rs1915062	0	24130907	G	A
11	rs72882939	0	24130991	A	G
11	rs2176789	0	24131110	A	C
11	rs76747679	0	24131123	C	T
11	rs2139517	0	24131392	T	A
11	rs10834282	0	24132009	T	C
11	rs16912094	0	24132249	C	T
11	rs77511257	0	24132355	A	T
11	rs7121343	0	24132555	T	C
11	rs7105602	0	24132653	G	A
11	rs1317037	0	24132871	T	G
11	rs17306838	0	24133034	A	G
11	rs72882951	0	24133988	C	A
11	rs16912100	0	24134890	A	G
11	rs74554398	0	24135455	G	A
11	rs111545158	0	24135721	G	C
11	rs60999977	0	24136240	C	T
11	rs7930527	0	24136352	T	C
11	rs75243536	0	24137244	T	C
11	rs10767161	0	24137246	T	C
11	rs10767162	0	24137908	A	C
11	rs143506959	0	24137988	G	A
11	rs10767163	0	24138206	C	T
11	rs117654594	0	24138504	G	A
11	rs10834283	0	24139299	C	T
11	rs77866926	0	24140534	A	G
11	rs6484010	0	24140625	C	T
11	rs77667670	0	24140697	G	T
11	rs6484011	0	24140833	A	C
11	rs57902606	0	24141054	A	G
11	rs74636101	0	24141762	G	A
11	rs2957761	0	24141934	T	A
11	rs4922675	0	24142272	T	A
11	rs71472777	0	24142935	T	C
11	rs78797671	0	24143813	C	A
11	rs2860253	0	24143854	A	G
11	rs2957762	0	24144286	C	T
11	rs10742027	0	24144416	T	C
11	rs192812119	0	24144448	T	A
11	rs7930560	0	24145350	G	A
11	rs117003240	0	24146066	G	A
11	rs2957763	0	24146228	A	C
11	rs2896685	0	24146348	T	C
11	rs7102354	0	24147691	T	C
11	rs11027717	0	24147897	G	A
11	rs78768727	0	24148348	G	A
11	rs77972903	0	24148395	G	A
11	rs61875162	0	24148437	T	C
11	rs79889783	0	24148786	T	C
11	rs2403892	0	24148873	T	A
11	rs80080658	0	24150047	G	A
11	rs117622880	0	24150715	G	A
11	rs76287914	0	24150788	C	G
11	rs78743103	0	24150824	A	G
11	rs116851661	0	24151060	T	C
11	rs11027718	0	24151120	C	T
11	rs114840324	0	24151437	C	T
11	rs117059735	0	24151471	C	A
11	rs10834287	0	24151489	C	T
11	rs11027719	0	24151615	T	G
11	rs10742028	0	24151862	A	G
11	rs117385004	0	24152390	T	C
11	rs76112932	0	24152445	A	C
11	rs10767165	0	24152669	C	T
11	rs2957764	0	24152743	A	G
11	rs61001067	0	24153191	C	G
11	rs112861003	0	24153568	A	G
11	rs10834288	0	24153644	T	C
11	rs151097391	0	24154508	A	G
11	rs2947727	0	24154869	G	C
11	rs2403893	0	24155645	C	T
11	rs2403894	0	24155836	T	C
11	rs113580785	0	24156005	A	G
11	rs2403895	0	24156271	G	A
11	rs7101630	0	24156295	A	G
11	rs142703035	0	24156736	T	G
11	rs4360700	0	24156920	C	T
11	rs2957765	0	24157336	T	C
11	rs2403896	0	24157765	G	A
11	rs2947730	0	24158408	A	G
11	rs113546793	0	24158726	C	T
11	rs7122633	0	24159573	C	G
11	rs2947734	0	24159696	C	T
11	rs117694711	0	24159911	A	G
11	rs9783297	0	24160279	C	A
11	rs149690835	0	24160695	A	G
11	rs10767166	0	24160905	T	C
11	rs11027722	0	24161389	T	C
11	rs5020062	0	24161976	G	C
11	rs2947735	0	24162531	T	C
11	rs2403900	0	24162541	G	A
11	rs2957766	0	24162941	A	G
11	rs4293117	0	24163756	A	T
11	rs2947737	0	24164306	T	C
11	rs2403901	0	24164478	G	A
11	rs72867766	0	24164595	G	A
11	rs2947738	0	24164611	C	A
11	rs117046662	0	24164810	G	A
11	rs12366125	0	24165149	A	G
11	rs7926986	0	24165846	T	C
11	rs7943323	0	24165966	G	T
11	rs11027723	0	24166232	C	T
11	rs12222349	0	24166486	G	A
11	rs2947740	0	24166683	G	A
11	rs4344484	0	24166837	G	T
11	rs4344485	0	24166936	G	T
11	rs4526774	0	24167070	C	T
11	rs4344486	0	24167132	G	A
11	rs4584575	0	24167279	A	G
11	rs117001358	0	24167507	G	T
11	rs75509938	0	24167571	G	C
11	rs77414287	0	24167729	G	A
11	rs80066330	0	24167810	T	C
11	rs78434973	0	24167859	G	T
11	rs79273948	0	24167918	G	A
11	rs76965229	0	24168092	A	G
11	rs7938053	0	24168134	T	C
11	rs141591082	0	24168246	C	G
11	rs75085111	0	24168263	C	T
11	rs34391097	0	24168425	T	C
11	rs2403902	0	24168665	T	G
11	rs4534584	0	24168826	C	T
11	rs4534585	0	24168880	C	T
11	rs12418500	0	24168988	G	A
11	rs12418503	0	24169033	G	T
11	rs12418800	0	24169095	G	T
11	rs12420270	0	24169107	T	C
11	rs61875189	0	24169194	G	A
11	rs12421566	0	24169223	A	T
11	rs12418826	0	24169329	G	A
11	rs11493450	0	24169490	A	G
11	rs12418829	0	24169505	C	G
11	rs12418831	0	24169524	C	A
11	rs79315288	0	24170182	C	T
11	rs2957771	0	24170205	T	C
11	rs2947754	0	24170439	C	T
11	rs192435495	0	24170500	C	T
11	rs12422012	0	24170632	A	G
11	rs12419276	0	24170690	C	T
11	rs12420740	0	24170827	T	C
11	rs75195431	0	24171124	C	T
11	rs78305378	0	24171188	G	A
11	rs79403451	0	24171359	T	G
11	rs78882958	0	24171375	A	G
11	rs75492467	0	24171379	G	T
11	rs2947750	0	24171540	C	T
11	rs76306104	0	24171591	A	G
11	rs2947747	0	24171991	G	C
11	rs2947746	0	24171996	A	G
11	rs2947745	0	24172032	C	T
11	rs2957772	0	24172098	G	A
11	rs2957773	0	24172360	T	C
11	rs2957774	0	24172412	G	C
11	rs2957775	0	24172447	C	T
11	rs2947744	0	24172631	A	G
11	rs7111277	0	24172695	T	C
11	rs6484016	0	24172770	A	G
11	rs2947743	0	24173355	T	A
11	rs113945946	0	24173466	G	A
11	rs112546397	0	24173620	C	G
11	rs61875190	0	24173810	C	T
11	rs61875191	0	24173925	T	C
11	rs2957776	0	24175046	T	C
11	rs2947760	0	24175181	C	G
11	rs12418372	0	24175335	A	C
11	rs7107397	0	24175352	A	G
11	rs12421188	0	24175423	C	T
11	rs11027728	0	24177071	T	G
11	rs7924473	0	24177082	T	C
11	rs10834291	0	24177249	G	T
11	rs1320355	0	24177305	T	G
11	rs1320356	0	24177400	G	A
11	rs1320357	0	24177461	T	C
11	rs1320358	0	24177487	A	T
11	rs12793729	0	24177628	G	A
11	rs139283357	0	24178018	A	G
11	rs2403903	0	24178134	A	G
11	rs111468172	0	24178292	T	C
11	rs11607567	0	24178516	T	C
11	rs11027731	0	24178897	T	C
11	rs10767169	0	24179216	C	T
11	rs7940481	0	24179723	T	A
11	rs6484017	0	24179901	A	G
11	rs138499077	0	24180029	G	A
11	rs181437399	0	24180242	C	A
11	rs115604749	0	24180468	C	T
11	rs11027732	0	24181195	T	C
11	rs7114820	0	24182017	G	A
11	rs12294459	0	24182458	G	A
11	rs12419819	0	24184319	A	G
11	rs60085485	0	24184490	T	C
11	rs60118117	0	24184884	T	C
11	rs11027733	0	24185596	T	G
11	rs61585580	0	24185817	G	A
11	rs149332567	0	24185954	A	G
11	rs10466430	0	24186160	G	A
11	rs72870516	0	24186194	T	G
11	rs10834293	0	24186793	G	A
11	rs149140905	0	24188522	T	C
11	rs12276663	0	24188935	T	C
11	rs7126488	0	24190138	G	A
11	rs10500974	0	24190190	G	A
11	rs17234721	0	24192057	T	G
11	rs4614453	0	24192136	T	C
11	rs17234728	0	24192469	G	A
11	rs12283889	0	24192506	T	A
11	rs4923161	0	24192528	A	G
11	rs4923162	0	24192686	G	A
11	rs4922676	0	24192794	C	T
11	rs2403906	0	24192805	G	C
11	rs12365320	0	24193266	A	G
11	rs7109058	0	24193325	C	T
11	rs12575283	0	24193340	C	T
11	rs12577397	0	24193354	A	T
11	rs7109104	0	24193483	A	T
11	rs7109333	0	24193638	A	G
11	rs12577432	0	24193795	A	T
11	rs10834298	0	24193892	T	A
11	rs7112943	0	24194051	C	G
11	rs7112982	0	24194181	A	G
11	rs7113225	0	24194298	A	G
11	rs11027740	0	24194437	A	G
11	rs7113605	0	24194497	C	T
11	rs7113850	0	24194589	G	C
11	rs11027742	0	24194606	A	G
11	rs1320352	0	24195328	A	C
11	rs2896693	0	24195361	G	A
11	rs1320353	0	24195375	C	T
11	rs1320354	0	24195846	C	T
11	rs117763975	0	24195868	A	C
11	rs11601339	0	24196087	G	A
11	rs11027743	0	24196119	A	G
11	rs61875211	0	24196283	T	A
11	rs7122040	0	24196471	C	A
11	rs118048868	0	24196511	A	T
11	rs7122165	0	24196537	C	T
11	rs7122177	0	24196576	C	G
11	rs10767172	0	24196671	C	T
11	rs7126091	0	24197033	G	A
11	rs113213103	0	24197549	G	A
11	rs10767173	0	24197706	A	G
11	rs10767174	0	24197733	C	T
11	rs7129947	0	24197954	C	T
11	rs11027747	0	24197995	G	A
11	rs11027748	0	24198133	G	A
11	rs7938059	0	24198242	T	G
11	rs11027749	0	24198251	T	C
11	rs12278222	0	24198512	C	T
11	rs12278303	0	24198531	G	A
11	rs12278272	0	24198638	C	T
11	rs78051535	0	24199090	A	G
11	rs11027750	0	24199398	T	G
11	rs35228676	0	24199507	G	T
11	rs117638877	0	24199533	G	A
11	rs35230783	0	24199882	T	G
11	rs12799487	0	24199927	A	C
11	rs2403913	0	24199957	T	C
11	rs12281656	0	24200118	C	T
11	rs7125696	0	24200268	G	C
11	rs7125595	0	24200337	C	T
11	rs76774965	0	24200656	A	G
11	rs12805862	0	24200670	C	G
11	rs61875212	0	24200775	C	A
11	rs12283930	0	24201726	C	T
11	rs573188984	0	24201730	T	C
11	rs4363598	0	24201917	C	T
11	rs10834299	0	24202028	T	C
11	rs10834300	0	24202130	T	C
11	rs11027751	0	24202276	C	T
11	rs12292497	0	24202332	T	G
11	rs12272275	0	24202341	A	G
11	rs12272324	0	24202391	A	T
11	rs12795002	0	24202575	A	G
11	rs12272511	0	24202713	A	T
11	rs7107801	0	24203035	G	T
11	rs11027752	0	24203072	A	T
11	rs12421837	0	24203101	T	C
11	rs7123917	0	24203135	T	C
11	rs7107738	0	24203232	A	T
11	rs11027753	0	24203427	T	C
11	rs11027754	0	24203657	G	C
11	rs11027755	0	24203857	C	T
11	rs60077778	0	24203970	C	T
11	rs4454717	0	24204907	C	A
11	rs11027757	0	24205380	C	T
11	rs9665756	0	24206373	A	C
11	rs28864378	0	24206582	C	A
11	rs28833840	0	24206736	G	A
11	rs117224370	0	24207484	C	G
11	rs28552633	0	24207518	A	C
11	rs74233527	0	24207562	A	G
11	rs28656439	0	24207653	G	C
11	rs28666941	0	24207740	G	T
11	rs28439532	0	24208012	C	T
11	rs2403888	0	24208071	G	C
11	rs77227176	0	24208375	T	C
11	rs7129631	0	24208560	A	G
11	rs7129839	0	24208606	C	T
11	rs61875214	0	24208671	T	G
11	rs76243941	0	24208866	G	A
11	rs12275366	0	24209184	A	G
11	rs75532805	0	24209307	G	A
11	rs6484024	0	24210079	T	C
11	rs7937322	0	24210175	G	A
11	rs2403889	0	24210226	T	C
11	rs75893426	0	24210429	T	C
11	rs112102900	0	24210498	G	T
11	rs2403890	0	24210635	C	T
11	rs11827778	0	24211321	G	A
11	rs116947190	0	24211382	G	A
11	rs75850541	0	24211467	C	G
11	rs12361243	0	24211526	T	C
11	rs80031332	0	24211553	A	G
11	rs11820983	0	24211705	T	C
11	rs36092013	0	24211987	C	T
11	rs12273426	0	24212058	T	C
11	rs12294118	0	24212083	C	T
11	rs12274916	0	24212379	T	C
11	rs11821644	0	24212686	T	C
11	rs78737446	0	24212717	G	A
11	rs79362440	0	24212972	G	A
11	rs2403891	0	24213130	C	T
11	rs2896686	0	24213156	G	A
11	rs11027760	0	24213422	C	T
11	rs77384698	0	24213659	C	T
11	rs7949823	0	24213668	C	G
11	rs75347910	0	24213815	G	A
11	rs12270210	0	24213922	G	A
11	rs7101572	0	24213982	A	G
11	rs34369249	0	24214058	G	A
11	rs6484025	0	24214514	C	G
11	rs6484026	0	24214633	G	A
11	rs7925633	0	24214815	A	G
11	rs35876423	0	24214859	G	T
11	rs12272006	0	24214991	C	T
11	rs149858068	0	24215316	C	T
11	rs12801099	0	24215567	T	C
11	rs4367945	0	24215605	A	C
11	rs4622259	0	24215789	A	G
11	rs7110656	0	24216034	G	T
11	rs190651528	0	24216070	G	C
11	rs7126615	0	24216157	T	A
11	rs34066564	0	24216395	G	T
11	rs141313012	0	24216657	A	G
11	rs12292117	0	24216739	C	A
11	rs4451727	0	24216855	G	C
11	rs4360696	0	24217119	C	G
11	rs4360697	0	24217160	A	G
11	rs4244512	0	24217355	G	A
11	rs11027761	0	24217624	G	A
11	rs78048500	0	24217764	T	G
11	rs7119362	0	24218132	G	T
11	rs117259204	0	24218149	G	C
11	rs7119198	0	24218267	A	G
11	rs142383285	0	24218331	T	G
11	rs77887867	0	24218585	G	C
11	rs146557941	0	24218660	C	T
11	rs4508205	0	24218850	C	T
11	rs4462347	0	24218865	G	A
11	rs12276606	0	24218930	T	C
11	rs4418810	0	24219009	C	G
11	rs7131103	0	24219299	A	G
11	rs141379350	0	24219393	C	T
11	rs7131336	0	24219418	C	T
11	rs11820336	0	24219701	G	A
11	rs74782867	0	24219893	G	A
11	rs7942689	0	24220130	T	C
11	rs12273122	0	24220599	C	T
11	rs7928230	0	24220604	A	G
11	rs12286299	0	24220671	A	T
11	rs12799311	0	24220676	T	A
11	rs12798139	0	24220907	A	G
11	rs7946615	0	24221036	T	C
11	rs7931691	0	24221123	C	A
11	rs57453022	0	24221154	C	A
11	rs10834304	0	24221537	A	T
11	rs7935630	0	24222206	A	C
11	rs35298892	0	24222354	T	C
11	rs6484028	0	24222438	A	G
11	rs191773842	0	24222872	T	C
11	rs3924745	0	24223001	G	A
11	rs117329539	0	24223315	A	T
11	rs76344090	0	24223375	C	G
11	rs74708033	0	24223512	C	T
11	rs7118538	0	24223615	C	T
11	rs77288214	0	24224014	T	G
11	rs7107667	0	24224091	T	A
11	rs80336897	0	24224545	G	T
11	rs7122986	0	24224634	G	A
11	rs12293729	0	24224679	A	G
11	rs12280791	0	24224803	G	A
11	rs7944769	0	24224823	G	C
11	rs7947388	0	24224903	A	G
11	rs12418995	0	24225019	C	T
11	rs78050911	0	24225037	C	A
11	rs11828813	0	24225360	A	G
11	rs11027768	0	24225439	C	T
11	rs67670928	0	24225699	T	A
11	rs182385435	0	24226123	G	A
11	rs74702708	0	24226866	T	C
11	rs12276290	0	24227548	C	T
11	rs12792640	0	24228270	T	A
11	rs11027771	0	24228430	C	T
11	rs12791507	0	24228449	C	G
11	rs11027772	0	24228605	T	A
11	rs10444263	0	24228818	A	T
11	rs12291528	0	24229019	A	T
11	rs142232880	0	24229098	A	G
11	rs12279950	0	24229409	C	T
11	rs137871900	0	24229502	C	T
11	rs12799052	0	24229768	A	G
11	rs12799091	0	24229830	A	G
11	rs11027773	0	24230495	T	A
11	rs76650752	0	24230524	A	G
11	rs35077518	0	24230555	A	C
11	rs12807270	0	24230826	T	A
11	rs7115002	0	24230927	T	C
11	rs12806609	0	24231053	G	T
11	rs12807669	0	24231056	T	C
11	rs11819948	0	24231257	A	C
11	rs76671714	0	24231278	C	G
11	rs80243979	0	24231811	A	C
11	rs75552854	0	24231824	G	A
11	rs79932281	0	24231839	T	G
11	rs78363992	0	24232126	C	T
11	rs114370606	0	24232247	C	T
11	rs74832028	0	24232359	A	T
11	rs4332527	0	24232524	G	C
11	rs7927067	0	24232604	G	A
11	rs34818878	0	24233106	T	C
11	rs35140173	0	24233176	G	T
11	rs7107940	0	24233228	G	A
11	rs76005477	0	24233322	G	A
11	rs35333713	0	24233331	A	G
11	rs77868378	0	24233684	C	T
11	rs76938322	0	24233709	C	T
11	rs78737372	0	24233984	G	A
11	rs11826172	0	24233998	G	A
11	rs75358767	0	24234023	G	T
11	rs56732861	0	24234333	C	G
11	rs57490470	0	24234370	A	G
11	rs12785616	0	24234390	T	C
11	rs79441056	0	24234710	C	G
11	rs58215218	0	24234720	G	T
11	rs4421744	0	24234882	A	C
11	rs7101719	0	24234947	T	C
11	rs34025486	0	24234953	A	T
11	rs78652241	0	24234956	A	T
11	rs7116120	0	24235050	A	G
11	rs12785781	0	24235057	G	A
11	rs76874215	0	24235158	G	A
11	rs72470823	0	24235254	C	A
11	rs79117277	0	24235257	T	G
11	rs76166238	0	24235418	G	A
11	rs56679749	0	24235649	G	A
11	rs7106204	0	24236096	T	C
11	rs77699762	0	24236448	C	T
11	rs7120940	0	24236485	C	A
11	rs4598670	0	24236524	G	A
11	rs4382909	0	24236618	C	T
11	rs7124971	0	24237001	G	C
11	rs11825899	0	24237006	G	A
11	rs6484031	0	24237115	A	C
11	rs7124789	0	24237121	A	G
11	rs7946633	0	24237411	C	T
11	rs7933381	0	24237534	T	C
11	rs11828861	0	24237659	T	A
11	rs11826483	0	24237730	C	T
11	rs11826506	0	24237853	C	T
11	rs75724372	0	24237970	G	A
11	rs79317539	0	24238005	T	A
11	rs147363406	0	24238132	C	T
11	rs117338216	0	24238146	T	C
11	rs113677088	0	24238207	A	G
11	rs57386023	0	24238547	G	A
11	rs35046938	0	24238841	G	A
11	rs7130234	0	24238890	G	A
11	rs111900356	0	24238926	C	G
11	rs7110510	0	24238987	C	T
11	rs114434971	0	24238992	C	T
11	rs7110613	0	24238996	C	T
11	rs139308224	0	24239097	G	A
11	rs185498927	0	24239169	G	A
11	rs11493451	0	24239214	C	A
11	rs7111398	0	24239645	C	T
11	rs7114724	0	24239976	A	G
11	rs143463705	0	24240289	C	G
11	rs78702148	0	24240300	T	G
11	rs4406823	0	24240348	C	G
11	rs141892066	0	24240712	G	C
11	rs4586162	0	24240838	T	C
11	rs12804472	0	24240980	T	G
11	rs12808027	0	24241175	C	T
11	rs6484033	0	24241489	T	C
11	rs6484034	0	24241536	G	A
11	rs7928276	0	24241568	T	C
11	rs78208252	0	24241923	G	T
11	rs7945281	0	24242174	G	A
11	rs11027776	0	24243083	T	G
11	rs35604117	0	24243641	T	C
11	rs151088620	0	24244203	A	C
11	rs11027780	0	24244328	C	T
11	rs190095098	0	24244338	T	G
11	rs7102578	0	24244671	G	T
11	rs145717830	0	24244881	A	G
11	rs7106494	0	24245298	G	A
11	rs11826969	0	24245322	A	C
11	rs7106291	0	24245361	C	A
11	rs4536215	0	24245374	C	A
11	rs7106645	0	24245429	G	A
11	rs10834306	0	24245430	G	T
11	rs7106541	0	24245515	C	G
11	rs117948753	0	24245715	C	T
11	rs4365050	0	24245730	G	A
11	rs34650594	0	24245758	G	A
11	rs117122818	0	24245880	C	T
11	rs7947694	0	24246032	T	C
11	rs148029585	0	24246188	G	A
11	rs7948382	0	24246608	T	C
11	rs66668048	0	24246653	A	G
11	rs7933686	0	24246790	G	C
11	rs35228404	0	24246864	A	G
11	rs7951530	0	24246904	T	C
11	rs79427715	0	24247046	G	A
11	rs35647999	0	24247220	C	T
11	rs7131224	0	24247531	T	C
11	rs12789787	0	24247560	C	T
11	rs7115417	0	24247696	A	G
11	rs75318574	0	24248160	G	C
11	rs7119181	0	24248274	C	T
11	rs7941141	0	24248294	G	C
11	rs7928005	0	24248536	T	C
11	rs67141418	0	24248770	G	A
11	rs7941806	0	24248805	G	A
11	rs12797320	0	24248934	C	T
11	rs6484038	0	24249021	C	T
11	rs12798989	0	24249024	T	G
11	rs77321837	0	24249103	T	G
11	rs35724388	0	24249232	T	A
11	rs2165784	0	24249360	C	A
11	rs7131112	0	24249402	A	G
11	rs7131124	0	24249455	A	G
11	rs7131144	0	24249486	A	G
11	rs11605643	0	24249520	A	T
11	rs34797413	0	24249601	T	C
11	rs77470639	0	24250082	C	T
11	rs12276488	0	24250211	G	A
11	rs117262388	0	24250391	T	G
11	rs7928406	0	24250597	G	C
11	rs117057142	0	24250746	A	G
11	rs112633506	0	24250766	G	A
11	rs1596280	0	24250853	T	C
11	rs11822776	0	24251113	G	A
11	rs74221183	0	24251222	G	T
11	rs11825227	0	24251262	T	G
11	rs1816812	0	24251283	G	C
11	rs7109606	0	24251314	G	T
11	rs7109619	0	24251339	G	A
11	rs74319717	0	24251351	C	G
11	rs113519220	0	24251432	T	C
11	rs117483291	0	24251514	C	T
11	rs117234400	0	24251679	G	C
11	rs1443043	0	24251991	A	G
11	rs58504811	0	24252020	T	G
11	rs7935935	0	24252332	G	A
11	rs74896053	0	24252407	A	G
11	rs7935857	0	24252420	C	T
11	rs7936178	0	24252515	G	T
11	rs16912285	0	24252528	A	G
11	rs12800395	0	24252689	G	A
11	rs12800612	0	24252790	G	A
11	rs12801685	0	24252791	T	A
11	rs34587986	0	24253053	T	C
11	rs76326641	0	24253072	G	A
11	rs7117803	0	24253214	A	T
11	rs117429732	0	24253295	A	G
11	rs7118022	0	24253352	C	T
11	rs74650605	0	24253414	T	C
11	rs75297923	0	24253530	A	G
11	rs11826689	0	24253819	T	G
11	rs77208154	0	24253978	A	G
11	rs76397001	0	24254188	A	C
11	rs78162690	0	24254207	T	C
11	rs12790317	0	24254405	T	C
11	rs12789549	0	24254726	C	G
11	rs59205584	0	24255082	T	A
11	rs7126508	0	24255147	G	A
11	rs80332091	0	24255248	T	A
11	rs72872197	0	24255379	A	C
11	rs72872198	0	24255442	C	T
11	rs1443044	0	24255575	C	G
11	rs2099890	0	24255948	C	T
11	rs2099889	0	24255971	A	G
11	rs12293105	0	24256048	T	C
11	rs2068454	0	24256166	C	G
11	rs75335266	0	24256395	G	T
11	rs7952223	0	24256443	G	C
11	rs1443045	0	24256689	C	T
11	rs78539127	0	24256698	T	A
11	rs4922677	0	24257230	G	A
11	rs4923166	0	24257233	C	T
11	rs11027785	0	24257234	C	T
11	rs11027786	0	24257425	C	T
11	rs1443047	0	24258087	G	A
11	rs12803800	0	24258319	A	G
11	rs12805363	0	24258357	T	G
11	rs12805125	0	24258967	A	T
11	rs11027788	0	24259404	G	A
11	rs67254921	0	24259463	G	A
11	rs145316569	0	24259639	G	A
11	rs12270316	0	24259673	A	G
11	rs976427	0	24259829	T	C
11	rs7107321	0	24259879	T	C
11	rs16912295	0	24260162	T	C
11	rs56157310	0	24260694	A	G
11	rs67117213	0	24260876	A	G
11	rs11027789	0	24260906	T	C
11	rs11027791	0	24261507	C	T
11	rs139236274	0	24262394	A	G
11	rs56300401	0	24263700	A	T
11	rs59509035	0	24263931	C	G
11	rs148698591	0	24263961	A	G
11	rs11827950	0	24264695	G	A
11	rs11027792	0	24264778	G	A
11	rs73438263	0	24265205	C	T
11	rs60149726	0	24265477	A	T
11	rs16912302	0	24267144	A	G
11	rs11821633	0	24267222	A	C
11	rs80027360	0	24268268	C	T
11	rs1020277	0	24269719	G	A
11	rs12801480	0	24270146	G	A
11	rs117229452	0	24270248	A	G
11	rs74666193	0	24270625	C	T
11	rs35437571	0	24270664	T	C
11	rs79252926	0	24270794	G	C
11	rs12282611	0	24271352	A	C
11	rs117488100	0	24271368	C	T
11	rs12269768	0	24271874	C	A
11	rs7123539	0	24272000	G	A
11	rs34910206	0	24272173	G	A
11	rs10834307	0	24272516	G	A
11	rs76997388	0	24272878	C	G
11	rs77478463	0	24273413	C	T
11	rs7128158	0	24273521	A	T
11	rs75423384	0	24273691	A	T
11	rs116915758	0	24273807	A	G
11	rs75313703	0	24274099	T	G
11	rs4923167	0	24274441	G	T
11	rs144094538	0	24274823	T	C
11	rs78070448	0	24274914	C	T
11	rs1443050	0	24275162	C	T
11	rs55735854	0	24275385	T	G
11	rs75742982	0	24275581	G	A
11	rs78548971	0	24276357	T	C
11	rs7110982	0	24276734	A	T
11	rs75324926	0	24277612	A	G
11	rs75525672	0	24277731	G	T
11	rs1443051	0	24277849	G	A
11	rs77093844	0	24277894	A	G
11	rs12791623	0	24277924	T	A
11	rs1899537	0	24278379	G	A
11	rs79475764	0	24278384	C	A
11	rs11821417	0	24279139	G	T
11	rs78879754	0	24279312	G	A
11	rs116869643	0	24279317	G	A
11	rs1031098	0	24279681	C	A
11	rs7104694	0	24280281	A	C
11	rs118000375	0	24280454	G	A
11	rs12785699	0	24280489	C	T
11	rs7105553	0	24280617	G	C
11	rs12276587	0	24280656	C	G
11	rs140423757	0	24281066	T	C
11	rs1036873	0	24281702	A	T
11	rs1036875	0	24281810	G	A
11	rs72874143	0	24283102	A	G
11	rs16912345	0	24283119	A	G
11	rs117478332	0	24283137	T	C
11	rs80095628	0	24283830	C	A
11	rs11027795	0	24284415	T	A
11	rs12788920	0	24284514	C	T
11	rs149901229	0	24284937	C	G
11	rs11824883	0	24284952	G	A
11	rs11825384	0	24285137	G	T
11	rs75559464	0	24285585	C	T
11	rs16912350	0	24286117	G	A
11	rs12790279	0	24286221	G	C
11	rs12791360	0	24286239	T	G
11	rs12277966	0	24286633	G	A
11	rs181354468	0	24286924	C	T
11	rs12803558	0	24288205	C	A
11	rs143550001	0	24288996	T	A
11	rs145206172	0	24290287	T	C
11	rs11825211	0	24290307	G	A
11	rs11827652	0	24290367	T	G
11	rs12365463	0	24290777	T	C
11	rs16912359	0	24290818	C	T
11	rs78630920	0	24291192	C	A
11	rs34376029	0	24291233	C	T
11	rs16912364	0	24291549	A	G
11	rs75781942	0	24291963	A	T
11	rs11027797	0	24292165	C	T
11	rs76647111	0	24292451	T	A
11	rs76474760	0	24292598	T	A
11	rs118048626	0	24294503	G	A
11	rs58623590	0	24294549	C	T
11	rs117964221	0	24294611	G	A
11	rs117558486	0	24295286	T	C
11	rs11828535	0	24295565	G	C
11	rs34237482	0	24295932	G	A
11	rs74233532	0	24295950	G	A
11	rs117877908	0	24295969	C	T
11	rs7928616	0	24296060	T	C
11	rs116179712	0	24296119	G	A
11	rs55751762	0	24296146	C	T
11	rs144336704	0	24296283	G	A
11	rs12293486	0	24296391	T	G
11	rs11607513	0	24297030	T	C
11	rs16912369	0	24297601	C	T
11	rs16912371	0	24298455	A	G
11	rs117398911	0	24298678	T	C
11	rs35037636	0	24299533	C	G
11	rs11820883	0	24299892	T	A
11	rs75956266	0	24300263	G	A
11	rs12801799	0	24300630	A	T
11	rs12807706	0	24301302	A	G
11	rs12295833	0	24301363	C	T
11	rs80139457	0	24301388	C	T
11	rs144525501	0	24302459	T	C
11	rs151011906	0	24302545	A	G
11	rs141313462	0	24302573	T	G
11	rs75659844	0	24302614	C	T
11	rs75849908	0	24302745	C	T
11	rs35690355	0	24302816	A	G
11	rs34801244	0	24302887	T	A
11	rs11512130	0	24303034	T	A
11	rs74885816	0	24303096	C	T
11	rs139676560	0	24303383	A	C
11	rs12799986	0	24303734	T	C
11	rs7479724	0	24303737	C	A
11	rs34102968	0	24304149	C	T
11	rs11493452	0	24305529	G	A
11	rs75274991	0	24305882	A	G
11	rs11827033	0	24305935	A	G
11	rs72874165	0	24306481	T	C
11	rs117965001	0	24306589	A	G
11	rs11828827	0	24306777	C	T
11	rs7944743	0	24306908	A	G
11	rs66621531	0	24307310	G	T
11	rs55845061	0	24308860	A	G
11	rs16925305	0	24308924	A	G
11	rs16912379	0	24309053	T	C
11	rs16912383	0	24309308	C	G
11	rs78403679	0	24309686	G	A
11	rs6484040	0	24309809	C	A
11	rs16912391	0	24310637	G	A
11	rs7114960	0	24310828	G	A
11	rs184460753	0	24311034	G	T
11	rs147045362	0	24312348	G	C
11	rs7126291	0	24312936	A	C
11	rs7112245	0	24313084	T	A
11	rs16912402	0	24313135	C	G
11	rs72874167	0	24313383	G	A
11	rs16912405	0	24314047	A	C
11	rs77913432	0	24315003	T	A
11	rs112313681	0	24315106	T	A
11	rs59246618	0	24315201	G	T
11	rs78992740	0	24315321	G	A
11	rs16912409	0	24315454	T	C
11	rs59797575	0	24315536	A	T
11	rs77963837	0	24316018	C	T
11	rs115296431	0	24316248	T	A
11	rs12284649	0	24316260	T	A
11	rs10834309	0	24316872	G	A
11	rs12279442	0	24317174	C	G
11	rs17306873	0	24318667	T	C
11	rs146260082	0	24319164	A	G
11	rs12787392	0	24319899	A	T
11	rs16912411	0	24320444	T	A
11	rs12801367	0	24321827	G	A
11	rs16912423	0	24322678	C	G
11	rs76265376	0	24323058	T	G
11	rs11606610	0	24323472	G	T
11	rs11606630	0	24323572	G	A
11	rs11827298	0	24324000	G	A
11	rs7124856	0	24324926	C	T
11	rs12802908	0	24325284	A	G
11	rs12270865	0	24328510	T	A
11	rs80242755	0	24328712	A	T
11	rs72874173	0	24329245	C	G
11	rs74711753	0	24329512	G	T
11	rs1372954	0	24329630	C	A
11	rs72874175	0	24330185	G	A
11	rs72874176	0	24330205	C	T
11	rs1596281	0	24330983	T	C
11	rs1584017	0	24331016	G	T
11	rs1584018	0	24331168	G	A
11	rs76617714	0	24331297	G	A
11	rs10834310	0	24331620	G	A
11	rs137861348	0	24332077	T	C
11	rs12790688	0	24332192	G	C
11	rs72874179	0	24333283	C	G
11	rs894530	0	24333302	T	C
11	rs1806939	0	24333789	C	A
11	rs2012346	0	24333824	G	A
11	rs1806938	0	24333941	C	T
11	rs731365	0	24334057	G	T
11	rs7111190	0	24334578	C	A
11	rs35684622	0	24334764	T	C
11	rs10834311	0	24335156	G	A
11	rs10500975	0	24335279	A	G
11	rs141199968	0	24335626	A	G
11	rs79804611	0	24335642	A	G
11	rs76549901	0	24335849	G	A
11	rs10500976	0	24335921	G	A
11	rs117989997	0	24336012	A	G
11	rs185946349	0	24336118	A	G
11	rs34745808	0	24336122	G	C
11	rs77163084	0	24336376	C	T
11	rs78491487	0	24336831	A	G
11	rs76666433	0	24337179	C	A
11	rs12803136	0	24337272	C	T
11	rs148544209	0	24337792	G	A
11	rs12804374	0	24338016	A	G
11	rs78257359	0	24338261	C	G
11	rs77461902	0	24338436	T	C
11	rs117441862	0	24338546	A	G
11	rs78390986	0	24338554	G	A
11	rs77761450	0	24338593	G	A
11	rs7128427	0	24338598	C	T
11	rs7128680	0	24338796	C	T
11	rs67527590	0	24338933	T	A
11	rs7109312	0	24338974	G	A
11	rs11822759	0	24339071	A	G
11	rs11027803	0	24339243	T	C
11	rs1899541	0	24339624	T	C
11	rs1899540	0	24339992	A	G
11	rs1899539	0	24340021	C	T
11	rs79016466	0	24340644	C	T
11	rs74233534	0	24340808	T	C
11	rs74511148	0	24341112	T	C
11	rs75739365	0	24341764	C	A
11	rs34345988	0	24341854	C	T
11	rs11820070	0	24342102	C	T
11	rs10834312	0	24342172	G	A
11	rs139226933	0	24342389	T	C
11	rs74768526	0	24342435	T	C
11	rs76471235	0	24342958	G	T
11	rs80338251	0	24343170	G	A
11	rs80080482	0	24343374	G	A
11	rs79837642	0	24344237	A	G
11	rs17234735	0	24344256	A	C
11	rs16912429	0	24344410	T	C
11	rs12417713	0	24344477	C	A
11	rs11027804	0	24344727	T	C
11	rs7104550	0	24345162	A	G
11	rs78908744	0	24345934	A	T
11	rs12786638	0	24346006	A	G
11	rs7946392	0	24346093	T	C
11	rs79086270	0	24346134	A	G
11	rs75859717	0	24346313	G	A
11	rs79801698	0	24346448	T	C
11	rs11027807	0	24346556	G	T
11	rs12805482	0	24346955	C	A
11	rs75816646	0	24347728	C	A
11	rs7939587	0	24348279	C	T
11	rs10834313	0	24348447	G	C
11	rs75066256	0	24349052	A	G
11	rs10834314	0	24355788	A	G
11	rs10834315	0	24355903	G	A
11	rs7950920	0	24356464	G	A
11	rs75825327	0	24356616	A	T
11	rs74398585	0	24356685	G	A
11	rs10834316	0	24356990	G	A
11	rs7926241	0	24357146	G	A
11	rs67640305	0	24357227	A	G
11	rs113127189	0	24357899	C	T
11	rs7929701	0	24357964	A	C
11	rs12364435	0	24358141	T	C
11	rs35683920	0	24358521	A	G
11	rs1822339	0	24359362	A	G
11	rs1822338	0	24359477	A	C
11	rs77128817	0	24360092	T	C
11	rs12291514	0	24360203	T	C
11	rs117030789	0	24360296	G	A
11	rs78530979	0	24361581	T	A
11	rs118127932	0	24362020	A	G
11	rs12804792	0	24362065	G	C
11	rs11027820	0	24362085	C	T
11	rs11027821	0	24362117	G	A
11	rs11027822	0	24362286	T	C
11	rs7928636	0	24362940	C	T
11	rs7928646	0	24362963	C	T
11	rs7929025	0	24363324	A	C
11	rs11827093	0	24363666	G	A
11	rs76994416	0	24364050	T	C
11	rs12794505	0	24364195	G	A
11	rs12796137	0	24364459	T	G
11	rs76769178	0	24364867	G	A
11	rs117117578	0	24365039	T	C
11	rs78441792	0	24365065	C	G
11	rs12801296	0	24365118	G	A
11	rs7119079	0	24365908	G	A
11	rs71472792	0	24365926	G	A
11	rs6484042	0	24366115	T	C
11	rs11825466	0	24366116	G	A
11	rs148395593	0	24366228	C	T
11	rs79295015	0	24366274	A	G
11	rs7927835	0	24366303	T	C
11	rs6484043	0	24366362	T	C
11	rs67938256	0	24367283	G	T
11	rs1808034	0	24367339	A	G
11	rs4609598	0	24367888	C	A
11	rs980072	0	24368035	C	T
11	rs11027824	0	24368141	A	G
11	rs980071	0	24368282	A	C
11	rs11027825	0	24369279	G	A
11	rs144789953	0	24369312	C	T
11	rs116968920	0	24369351	C	T
11	rs7932406	0	24369749	C	G
11	rs7935340	0	24369949	C	T
11	rs113752594	0	24370352	A	C
11	rs1348343	0	24371134	A	T
11	rs139961947	0	24371418	A	G
11	rs61875402	0	24371500	T	G
11	rs34088400	0	24371534	T	C
11	rs76591233	0	24371555	G	C
11	rs57796653	0	24371854	T	C
11	rs55892450	0	24371855	T	A
11	rs72874202	0	24372348	G	A
11	rs61875403	0	24372652	G	A
11	rs12362261	0	24372661	T	C
11	rs61875404	0	24372663	C	G
11	rs79489881	0	24372898	G	T
11	rs78932102	0	24372912	C	T
11	rs1372955	0	24373067	C	T
11	rs1372956	0	24373079	A	G
11	rs11027826	0	24373548	A	G
11	rs76228929	0	24373760	G	A
11	rs118059555	0	24373984	T	A
11	rs76069138	0	24374177	T	C
11	rs117608010	0	24374193	G	A
11	rs2165783	0	24374339	T	C
11	rs78694681	0	24374350	C	G
11	rs7951993	0	24374408	A	G
11	rs12363019	0	24374545	T	A
11	rs1813936	0	24374567	A	G
11	rs144335470	0	24374704	C	T
11	rs77907978	0	24374769	G	A
11	rs111540218	0	24374823	C	T
11	rs75247572	0	24374848	A	T
11	rs11027827	0	24375179	T	C
11	rs12276391	0	24375360	C	A
11	rs1584014	0	24375880	C	T
11	rs72875807	0	24376096	C	T
11	rs2218319	0	24376302	G	C
11	rs61875405	0	24376359	G	A
11	rs2099888	0	24376454	C	T
11	rs111511290	0	24376616	A	G
11	rs146924529	0	24376853	A	G
11	rs11027828	0	24377105	A	G
11	rs117676050	0	24377130	C	T
11	rs11027829	0	24377459	G	T
11	rs9665798	0	24377642	G	A
11	rs75214853	0	24378441	T	G
11	rs78731939	0	24378560	G	A
11	rs12272262	0	24378701	C	T
11	rs10834318	0	24378843	C	T
11	rs61014948	0	24379238	G	T
11	rs7950791	0	24379374	C	G
11	rs78829450	0	24380000	C	G
11	rs185755547	0	24380215	T	C
11	rs10767181	0	24380950	C	T
11	rs77218904	0	24381096	A	G
11	rs1550625	0	24381105	C	T
11	rs75870360	0	24381119	G	T
11	rs78633664	0	24381801	A	C
11	rs17234749	0	24381898	A	G
11	rs150935896	0	24382340	C	T
11	rs188242626	0	24382357	C	T
11	rs61875406	0	24382398	G	A
11	rs34203497	0	24382500	T	C
11	rs16912449	0	24382655	C	T
11	rs12421519	0	24382731	A	G
11	rs73440284	0	24383190	G	A
11	rs16912450	0	24383251	A	G
11	rs989977	0	24383340	C	G
11	rs116911166	0	24383524	T	C
11	rs76168040	0	24383636	C	G
11	rs1596279	0	24383954	T	C
11	rs7928698	0	24383973	T	G
11	rs7942292	0	24384023	G	A
11	rs11027834	0	24384697	T	C
11	rs75959138	0	24384883	A	G
11	rs114727505	0	24385484	C	T
11	rs7125166	0	24385485	A	G
11	rs11027835	0	24385510	A	G
11	rs12360997	0	24385569	A	G
11	rs12365432	0	24385583	T	A
11	rs57934027	0	24385662	T	G
11	rs11027836	0	24385683	G	C
11	rs12361030	0	24385918	A	G
11	rs73440290	0	24387165	C	A
11	rs117110582	0	24387419	G	C
11	rs1025883	0	24387583	C	T
11	rs1025884	0	24387608	G	A
11	rs1016114	0	24388242	A	G
11	rs79346670	0	24388354	G	A
11	rs77916129	0	24388628	G	A
11	rs28418320	0	24388776	T	C
11	rs11027838	0	24388878	A	T
11	rs72875828	0	24389115	A	G
11	rs11027839	0	24389235	A	C
11	rs11027840	0	24389328	T	A
11	rs61875407	0	24389385	T	C
11	rs10834324	0	24390150	G	C
11	rs80016760	0	24390172	A	G
11	rs12363717	0	24390301	G	A
11	rs10834325	0	24390533	G	T
11	rs11027841	0	24391169	C	T
11	rs11027842	0	24391297	A	G
11	rs55948106	0	24391477	A	G
11	rs149311899	0	24392008	T	C
11	rs115482522	0	24392487	T	C
11	rs7102412	0	24392556	G	T
11	rs10834326	0	24392726	T	C
11	rs57690699	0	24393730	T	C
11	rs11027845	0	24393886	C	A
11	rs1157929	0	24393904	T	C
11	rs1157930	0	24393982	G	T
11	rs1157931	0	24394101	G	A
11	rs1372957	0	24394551	C	A
11	rs75182488	0	24394782	A	C
11	rs11027846	0	24394815	A	C
11	rs72875837	0	24395221	T	C
11	rs72875838	0	24395822	A	G
11	rs1470278	0	24395890	A	C
11	rs1470279	0	24395951	G	T
11	rs11027849	0	24396319	T	C
11	rs10834328	0	24396526	G	A
11	rs35846200	0	24397225	T	C
11	rs77812433	0	24397226	G	A
11	rs1470277	0	24397553	A	C
11	rs1470276	0	24397676	A	G
11	rs142632537	0	24397910	C	T
11	rs10834329	0	24398179	A	G
11	rs10834330	0	24398195	T	G
11	rs1899546	0	24398590	A	C
11	rs1159408	0	24398833	G	A
11	rs12577327	0	24399097	C	T
11	rs11027852	0	24399181	C	A
11	rs7940888	0	24399805	A	G
11	rs7927719	0	24399860	T	G
11	rs1159575	0	24399951	T	A
11	rs1159574	0	24400006	A	G
11	rs1158871	0	24400276	A	C
11	rs57398571	0	24400501	G	A
11	rs1443038	0	24400735	C	G
11	rs17306894	0	24400938	C	T
11	rs7127372	0	24401600	A	G
11	rs72875849	0	24402047	G	A
11	rs12363525	0	24402230	A	G
11	rs11027854	0	24402623	G	C
11	rs150753178	0	24402669	C	T
11	rs1443040	0	24402738	T	C
11	rs12416942	0	24402756	C	T
11	rs11027857	0	24403620	G	A
11	rs78909539	0	24403785	A	G
11	rs77516602	0	24403882	C	T
11	rs10834331	0	24404007	T	G
11	rs61875410	0	24404014	C	T
11	rs10834332	0	24404054	C	G
11	rs1157636	0	24404247	A	G
11	rs1157635	0	24404596	A	G
11	rs78893441	0	24404678	T	C
11	rs1443041	0	24404695	A	T
11	rs79186691	0	24404914	T	C
11	rs74233537	0	24404945	C	T
11	rs75293111	0	24405084	G	T
11	rs76391080	0	24405145	G	T
11	rs7113699	0	24405260	A	T
11	rs11027859	0	24405921	A	C
11	rs11027860	0	24406140	C	T
11	rs72875860	0	24406212	G	A
11	rs72875861	0	24406264	G	A
11	rs1899543	0	24406419	A	T
11	rs1899542	0	24406499	A	G
11	rs1372961	0	24406732	G	A
11	rs11027861	0	24406800	A	T
11	rs11027862	0	24406801	A	T
11	rs11027863	0	24406895	C	T
11	rs11027864	0	24406929	G	T
11	rs7122189	0	24407108	C	T
11	rs7122726	0	24407381	G	A
11	rs11027865	0	24407443	A	G
11	rs1899538	0	24407623	G	A
11	rs11027867	0	24407759	T	C
11	rs77754268	0	24407764	A	G
11	rs72875878	0	24408311	G	T
11	rs72875881	0	24408398	T	G
11	rs72875882	0	24408424	G	T
11	rs72875883	0	24408483	T	G
11	rs147775778	0	24411035	T	C
11	rs148909440	0	24411087	C	T
11	rs12789765	0	24411266	C	A
11	rs11027873	0	24411377	A	G
11	rs112057134	0	24411521	A	G
11	rs11027874	0	24411568	A	G
11	rs74431353	0	24411609	A	G
11	rs2403915	0	24411930	C	T
11	rs2896695	0	24411932	C	G
11	rs2896696	0	24411953	A	G
11	rs2896697	0	24411959	C	A
11	rs10834335	0	24412017	G	A
11	rs7121295	0	24412204	G	A
11	rs4923170	0	24412621	T	G
11	rs144408598	0	24412719	A	T
11	rs11027876	0	24412973	C	G
11	rs10834337	0	24412992	G	A
11	rs1318495	0	24413889	G	C
11	rs61301976	0	24414558	G	A
11	rs12786572	0	24414604	A	G
11	rs11027877	0	24414709	A	G
11	rs72877604	0	24414722	C	G
11	rs78358886	0	24415310	A	G
11	rs9783352	0	24415421	G	A
11	rs12285241	0	24415612	C	T
11	rs60036997	0	24415678	C	T
11	rs2403917	0	24415803	G	T
11	rs144080294	0	24415811	C	T
11	rs11027880	0	24416034	A	G
11	rs2403918	0	24416249	T	G
11	rs11027881	0	24416331	A	G
11	rs12277184	0	24416345	G	A
11	rs142637063	0	24416603	C	T
11	rs61875431	0	24417025	C	G
11	rs73425105	0	24417324	G	A
11	rs117710573	0	24417557	G	A
11	rs10767182	0	24417646	G	T
11	rs12577492	0	24417947	A	C
11	rs10834338	0	24418121	A	G
11	rs75622977	0	24418217	T	A
11	rs10767183	0	24418507	G	A
11	rs76922738	0	24418689	G	T
11	rs113514125	0	24418787	C	A
11	rs77583741	0	24418948	C	T
11	rs11823782	0	24418971	G	A
11	rs73425108	0	24419193	G	T
11	rs10767184	0	24419287	G	T
11	rs10834339	0	24419308	C	T
11	rs10767185	0	24419361	G	A
11	rs9667958	0	24419389	A	G
11	rs9666802	0	24419445	G	A
11	rs9299979	0	24419481	A	G
11	rs10742035	0	24419800	T	A
11	rs2403920	0	24420295	G	A
11	rs2403921	0	24420386	A	G
11	rs12574144	0	24420704	A	G
11	rs73425123	0	24420879	C	G
11	rs12791936	0	24420945	A	G
11	rs73425125	0	24421040	G	A
11	rs73425127	0	24421095	T	A
11	rs55730851	0	24421133	G	T
11	rs6484044	0	24421735	C	T
11	rs6484045	0	24421770	A	G
11	rs6484046	0	24421827	C	T
11	rs6484047	0	24421831	T	C
11	rs6484048	0	24421988	A	G
11	rs6484049	0	24422084	C	G
11	rs7110772	0	24422139	A	G
11	rs7110890	0	24422276	A	T
11	rs7111009	0	24422316	A	G
11	rs12804694	0	24422467	A	T
11	rs12804714	0	24422499	A	C
11	rs12805416	0	24422567	G	C
11	rs7933633	0	24422642	A	G
11	rs7934163	0	24422807	G	A
11	rs143238443	0	24423191	C	T
11	rs2403922	0	24423578	C	A
11	rs141475205	0	24423641	G	T
11	rs112778895	0	24424208	T	C
11	rs2403924	0	24424482	G	C
11	rs1579116	0	24425299	A	C
11	rs2403925	0	24425561	G	A
11	rs116972460	0	24425842	A	G
11	rs61875433	0	24426247	A	G
11	rs7949951	0	24426773	C	T
11	rs75099456	0	24427037	C	A
11	rs7940746	0	24427846	T	C
11	rs12289618	0	24428310	G	T
11	rs79402647	0	24428396	C	T
11	rs73425155	0	24428516	C	T
11	rs12289818	0	24428834	C	T
11	rs4633474	0	24429419	T	C
11	rs10767187	0	24430111	A	G
11	rs11828065	0	24430364	C	T
11	rs10834340	0	24430429	T	G
11	rs2403927	0	24430594	T	C
11	rs72877634	0	24430618	A	C
11	rs10430920	0	24432214	T	C
11	rs12788329	0	24432326	A	C
11	rs4923171	0	24432446	A	G
11	rs77214356	0	24432998	T	G
11	rs7105586	0	24433663	C	T
11	rs4147351	0	24433856	C	T
11	rs4147352	0	24433927	A	C
11	rs11027884	0	24433972	C	A
11	rs4147350	0	24433975	G	A
11	rs12576733	0	24434392	A	G
11	rs12274624	0	24434666	G	T
11	rs11601444	0	24434812	C	A
11	rs7113296	0	24435073	A	C
11	rs4307720	0	24435202	T	G
11	rs138647659	0	24435611	T	G
11	rs16912548	0	24435797	C	T
11	rs145595092	0	24435881	A	G
11	rs11027885	0	24436022	C	G
11	rs2403930	0	24436303	C	T
11	rs4369405	0	24436838	C	G
11	rs11607179	0	24436988	T	C
11	rs56037957	0	24437051	G	A
11	rs112380290	0	24437643	G	C
11	rs118175455	0	24437846	C	T
11	rs11027887	0	24437869	C	T
11	rs11027888	0	24437877	C	A
11	rs35917606	0	24438267	G	T
11	rs12276010	0	24438530	A	G
11	rs12289227	0	24438552	C	A
11	rs17234777	0	24438567	C	A
11	rs75544563	0	24438783	C	G
11	rs2292768	0	24439066	A	G
11	rs2292769	0	24439314	A	G
11	rs58272421	0	24439371	G	A
11	rs144039114	0	24439377	T	C
11	rs2292770	0	24439427	A	C
11	rs7930800	0	24439442	A	G
11	rs12417102	0	24439523	T	C
11	rs77220594	0	24439939	A	G
11	rs61336032	0	24440330	C	T
11	rs118050581	0	24440366	G	T
11	rs11027890	0	24440430	T	C
11	rs11027891	0	24440652	C	T
11	rs57337684	0	24440851	G	A
11	rs7938423	0	24440896	G	C
11	rs7924982	0	24440965	T	G
11	rs78397404	0	24441274	A	T
11	rs140072377	0	24441487	T	C
11	rs11027892	0	24442106	T	C
11	rs4356231	0	24442620	T	C
11	rs36061905	0	24442808	G	A
11	rs12418295	0	24442869	T	A
11	rs12279193	0	24443570	T	A
11	rs61877472	0	24444258	A	C
11	rs77289280	0	24444322	A	G
11	rs11027894	0	24444532	T	A
11	rs117075746	0	24445555	C	A
11	rs118142338	0	24446485	C	A
11	rs16912551	0	24446873	A	G
11	rs11027895	0	24447439	C	A
11	rs61877473	0	24447958	C	A
11	rs111661120	0	24447974	T	C
11	rs78356709	0	24448037	C	T
11	rs12271505	0	24448202	G	T
11	rs11027896	0	24448248	C	T
11	rs61877474	0	24448695	A	G
11	rs145668256	0	24448861	C	T
11	rs2403932	0	24449207	C	A
11	rs2403933	0	24449466	T	G
11	rs117618669	0	24449755	G	A
11	rs12418983	0	24449998	T	C
11	rs118016881	0	24450116	C	T
11	rs4528330	0	24450449	A	T
11	rs4130395	0	24450582	A	C
11	rs187927920	0	24450619	C	T
11	rs1579173	0	24450755	G	T
11	rs11027900	0	24451199	C	T
11	rs2896699	0	24451334	C	T
11	rs12290353	0	24451479	A	G
11	rs72877657	0	24451669	G	A
11	rs76027577	0	24451830	C	T
11	rs7111013	0	24452368	C	G
11	rs74605093	0	24452505	G	A
11	rs11027902	0	24452592	G	A
11	rs12795773	0	24452761	C	T
11	rs7114821	0	24452992	C	T
11	rs144196804	0	24453387	C	T
11	rs78776755	0	24453493	C	T
11	rs12802580	0	24453560	G	A
11	rs12802582	0	24453564	G	A
11	rs76690281	0	24453783	A	C
11	rs11027903	0	24453998	T	A
11	rs11027904	0	24454112	A	G
11	rs2896700	0	24455365	G	A
11	rs2403935	0	24455387	G	A
11	rs2403936	0	24455755	G	A
11	rs2403937	0	24455860	T	G
11	rs7114145	0	24456581	T	C
11	rs2896701	0	24456739	G	A
11	rs7936407	0	24456784	T	C
11	rs11027906	0	24457008	T	A
11	rs11027907	0	24457156	A	G
11	rs11602620	0	24457229	C	T
11	rs11027908	0	24457272	T	G
11	rs7102470	0	24457755	C	T
11	rs79306871	0	24458255	T	G
11	rs11027909	0	24458497	C	A
11	rs11027910	0	24458713	C	T
11	rs143668744	0	24460017	A	C
11	rs117992452	0	24461174	A	G
11	rs61877476	0	24461629	C	T
11	rs4922680	0	24462350	C	G
11	rs144652327	0	24462551	G	A
11	rs146839314	0	24464617	C	A
11	rs140621076	0	24464646	A	G
11	rs79181078	0	24464744	T	C
11	rs7113480	0	24465033	G	T
11	rs80152433	0	24465115	A	G
11	rs117852700	0	24465592	A	T
11	rs7113947	0	24465612	A	G
11	rs7114445	0	24465705	G	C
11	rs1996393	0	24467011	C	A
11	rs117094380	0	24467344	C	T
11	rs11529206	0	24467581	T	G
11	rs11529783	0	24467596	G	A
11	rs147868847	0	24468366	C	T
11	rs76367813	0	24468720	A	G
11	rs138777357	0	24468765	G	A
11	rs115479028	0	24469134	T	G
11	rs6484051	0	24469451	G	A
11	rs1878442	0	24469641	T	C
11	rs35644420	0	24470771	G	T
11	rs12417505	0	24470828	T	C
11	rs16912582	0	24470884	G	A
11	rs17234784	0	24471192	G	A
11	rs11027913	0	24471372	C	T
11	rs148061537	0	24471558	A	G
11	rs7117045	0	24471667	A	G
11	rs139747114	0	24472736	T	G
11	rs10834343	0	24473088	G	A
11	rs11027915	0	24473114	A	G
11	rs144983887	0	24474189	G	C
11	rs61877493	0	24474490	G	A
11	rs143423361	0	24474596	C	A
11	rs61877494	0	24474974	T	C
11	rs11027918	0	24475442	A	T
11	rs10767189	0	24475520	T	C
11	rs79857796	0	24475597	T	A
11	rs10767190	0	24475606	G	T
11	rs143031738	0	24476257	C	T
11	rs7930517	0	24476273	G	A
11	rs17306908	0	24476421	C	A
11	rs78445738	0	24476765	C	T
11	rs61877496	0	24477220	C	T
11	rs75756057	0	24477229	C	T
11	rs12226856	0	24477246	C	G
11	rs61877497	0	24477474	T	C
11	rs12276835	0	24477706	T	C
11	rs144771362	0	24477836	G	T
11	rs11027922	0	24477847	G	A
11	rs34802439	0	24478340	G	A
11	rs4923179	0	24478469	A	C
11	rs72877688	0	24478787	G	A
11	rs117372215	0	24479028	C	T
11	rs10834345	0	24480040	G	A
11	rs117127589	0	24480164	A	G
11	rs17306915	0	24480232	A	G
11	rs61877499	0	24480344	T	C
11	rs4344487	0	24480530	A	T
11	rs11027923	0	24480596	T	A
11	rs11027924	0	24481919	C	T
11	rs16912593	0	24482252	G	T
11	rs75503310	0	24482800	G	C
11	rs10500977	0	24483007	A	G
11	rs10834346	0	24483140	A	G
11	rs2403940	0	24483237	A	G
11	rs2403941	0	24483416	C	T
11	rs79453398	0	24483729	A	G
11	rs11603567	0	24483995	G	A
11	rs61877500	0	24484277	A	G
11	rs17306929	0	24484316	A	G
11	rs1343880	0	24486285	T	C
11	rs10767191	0	24486510	G	A
11	rs10767192	0	24486603	C	T
11	rs2896702	0	24486774	G	A
11	rs117386173	0	24486801	G	A
11	rs17234791	0	24487422	C	T
11	rs1878443	0	24487529	G	C
11	rs10767193	0	24487622	C	T
11	rs61877501	0	24487636	G	T
11	rs10767194	0	24487803	T	G
11	rs17234798	0	24488124	A	G
11	rs12418853	0	24488140	G	A
11	rs10742039	0	24488141	G	A
11	rs80026631	0	24488639	C	T
11	rs7929391	0	24488838	A	G
11	rs7929395	0	24488853	A	G
11	rs10834347	0	24489960	C	A
11	rs2403943	0	24490111	T	A
11	rs117006751	0	24490199	G	A
11	rs2403944	0	24490561	G	C
11	rs7944562	0	24490611	G	A
11	rs2403945	0	24490613	T	A
11	rs4561210	0	24490806	C	T
11	rs2403946	0	24490902	A	T
11	rs61877503	0	24491883	T	G
11	rs61877504	0	24492584	A	T
11	rs2403947	0	24492689	G	A
11	rs2403948	0	24492709	G	A
11	rs4635078	0	24492756	C	T
11	rs12577926	0	24493021	T	C
11	rs10742040	0	24493240	G	A
11	rs10834348	0	24493313	T	C
11	rs10500978	0	24493480	G	A
11	rs10500979	0	24493876	A	G
11	rs10500980	0	24494465	A	G
11	rs7113147	0	24495128	A	G
11	rs61877505	0	24495277	C	T
11	rs10767195	0	24495573	A	G
11	rs61118693	0	24495651	A	G
11	rs117163810	0	24496013	A	G
11	rs2403949	0	24496147	T	C
11	rs2403950	0	24496284	C	T
11	rs10834349	0	24496288	A	G
11	rs118071757	0	24496297	A	G
11	rs2403951	0	24496406	T	A
11	rs9971537	0	24496505	C	T
11	rs117632065	0	24496690	C	G
11	rs9971391	0	24496695	A	C
11	rs10767196	0	24496843	T	C
11	rs10742041	0	24497069	T	C
11	rs10834351	0	24497765	T	C
11	rs76222954	0	24497826	A	G
11	rs9971414	0	24497843	A	G
11	rs9971617	0	24497867	T	C
11	rs115119712	0	24497880	T	C
11	rs147391747	0	24497905	G	T
11	rs9971415	0	24497969	A	G
11	rs114389722	0	24497994	T	C
11	rs9971564	0	24498086	G	T
11	rs4622261	0	24498250	T	C
11	rs4638302	0	24498416	G	C
11	rs7938743	0	24498987	G	A
11	rs75096055	0	24499118	G	A
11	rs7938928	0	24499370	A	G
11	rs7117588	0	24499598	C	T
11	rs11027929	0	24499698	G	A
11	rs7103320	0	24499744	T	C
11	rs11027930	0	24499882	G	A
11	rs7942603	0	24500047	A	C
11	rs78347854	0	24500899	A	G
11	rs12279918	0	24501051	A	G
11	rs973150	0	24501199	G	T
11	rs7125840	0	24501477	A	G
11	rs1509604	0	24501730	T	A
11	rs74577140	0	24501821	A	G
11	rs2403952	0	24501913	T	C
11	rs2202892	0	24502362	T	C
11	rs964218	0	24502395	G	A
11	rs964217	0	24502414	G	T
11	rs77935382	0	24502577	G	C
11	rs77430438	0	24502692	C	A
11	rs7951459	0	24502717	A	G
11	rs74725318	0	24502790	C	T
11	rs5015003	0	24502842	A	G
11	rs5015000	0	24502863	G	A
11	rs35530724	0	24502888	C	G
11	rs78139568	0	24502939	A	T
11	rs11027931	0	24503108	A	T
11	rs11027932	0	24503254	A	T
11	rs11027933	0	24503282	G	C
11	rs56893211	0	24503349	A	T
11	rs7927180	0	24503674	C	G
11	rs7927305	0	24503802	A	G
11	rs1509603	0	24503976	C	A
11	rs7930609	0	24504208	A	C
11	rs7930889	0	24504257	G	A
11	rs12574526	0	24504564	C	T
11	rs10219182	0	24504568	G	A
11	rs10219184	0	24504663	G	T
11	rs4923187	0	24504708	C	T
11	rs4923188	0	24504748	T	A
11	rs61875576	0	24504895	A	G
11	rs10219185	0	24504903	C	A
11	rs61875577	0	24504919	C	A
11	rs73427191	0	24505000	A	G
11	rs11027936	0	24505061	C	T
11	rs4923189	0	24505247	C	T
11	rs7925011	0	24505978	T	A
11	rs11027937	0	24506132	T	C
11	rs2896703	0	24506152	A	C
11	rs2136482	0	24506166	A	T
11	rs7116799	0	24506267	C	G
11	rs7117482	0	24506598	G	T
11	rs10219264	0	24506606	A	G
11	rs2403953	0	24506681	G	A
11	rs11027939	0	24506691	G	A
11	rs2403954	0	24506826	G	T
11	rs61875578	0	24507309	A	C
11	rs10834355	0	24507380	G	A
11	rs11027940	0	24507385	G	A
11	rs9651564	0	24507753	C	A
11	rs9651583	0	24507798	T	C
11	rs10742042	0	24508129	G	A
11	rs10834356	0	24508418	C	T
11	rs10834357	0	24508463	G	T
11	rs150723125	0	24508518	C	T
11	rs188705962	0	24508597	A	G
11	rs145524789	0	24508772	A	G
11	rs142348028	0	24508887	G	C
11	rs149404114	0	24509202	C	T
11	rs2403955	0	24510067	G	A
11	rs7111573	0	24510511	C	T
11	rs12225233	0	24510673	A	G
11	rs12222531	0	24510678	G	A
11	rs12288483	0	24510687	A	C
11	rs61875579	0	24511191	C	G
11	rs4923190	0	24511240	T	G
11	rs7937325	0	24511270	A	G
11	rs75524873	0	24511371	C	A
11	rs57476234	0	24511801	A	G
11	rs11027948	0	24511844	C	A
11	rs10834358	0	24511956	A	C
11	rs35312892	0	24511981	C	T
11	rs79268224	0	24512356	G	A
11	rs12285881	0	24512388	T	C
11	rs10047439	0	24512583	C	T
11	rs61875581	0	24512656	G	A
11	rs7932020	0	24513113	T	G
11	rs950768	0	24513127	G	A
11	rs61875582	0	24513345	G	C
11	rs12223724	0	24513821	C	T
11	rs11604047	0	24514896	G	A
11	rs77802079	0	24515234	A	G
11	rs11027950	0	24515276	T	C
11	rs7925326	0	24515347	C	T
11	rs7925550	0	24515523	C	T
11	rs76873287	0	24515549	G	A
11	rs10834359	0	24515612	A	G
11	rs12365312	0	24515776	T	A
11	rs12363770	0	24515938	G	A
11	rs12049863	0	24516014	G	A
11	rs1509584	0	24516268	G	A
11	rs11027951	0	24517243	C	T
11	rs117325253	0	24517437	G	A
11	rs141553193	0	24517776	C	T
11	rs4147349	0	24517929	T	G
11	rs1509616	0	24518441	A	G
11	rs148609602	0	24518530	C	T
11	rs11603870	0	24519813	G	A
11	rs12225775	0	24520307	T	C
11	rs7952535	0	24520489	A	G
11	rs9667545	0	24520669	T	G
11	rs11027952	0	24520786	A	G
11	rs72869866	0	24520934	G	A
11	rs72869884	0	24521298	G	A
11	rs7928417	0	24521593	C	T
11	rs7943454	0	24521666	T	C
11	rs12293130	0	24522044	T	C
11	rs7109828	0	24522270	G	T
11	rs72869891	0	24522563	T	C
11	rs78961907	0	24523229	G	A
11	rs1509599	0	24523231	T	C
11	rs1509600	0	24523247	A	G
11	rs78573266	0	24523248	G	T
11	rs78052152	0	24523336	C	A
11	rs1509601	0	24523340	C	T
11	rs75855701	0	24523619	G	A
11	rs11027953	0	24523757	G	A
11	rs115414436	0	24523823	A	G
11	rs115436644	0	24523995	A	G
11	rs114352619	0	24524090	C	T
11	rs11027954	0	24524107	T	G
11	rs11027955	0	24524421	A	C
11	rs11027956	0	24524572	C	T
11	rs79161368	0	24524989	A	T
11	rs78232662	0	24525034	G	A
11	rs74758337	0	24525160	C	A
11	rs11027957	0	24525392	T	G
11	rs16912642	0	24525499	C	A
11	rs35175729	0	24525835	C	A
11	rs79662838	0	24525921	G	T
11	rs12285439	0	24526724	C	T
11	rs116944788	0	24526913	G	A
11	rs12287350	0	24527662	G	A
11	rs7927293	0	24527958	A	G
11	rs36110724	0	24528117	A	G
11	rs116004780	0	24528263	A	C
11	rs74664305	0	24528308	T	A
11	rs7927899	0	24528410	A	G
11	rs6484052	0	24528726	T	G
11	rs117824213	0	24528941	T	C
11	rs12417058	0	24529390	T	C
11	rs12277673	0	24529438	A	G
11	rs79087949	0	24529448	T	C
11	rs12421169	0	24529697	G	A
11	rs59946308	0	24529744	A	G
11	rs117042619	0	24530025	A	C
11	rs11027958	0	24530248	A	G
11	rs1509586	0	24530273	T	C
11	rs16912643	0	24530368	C	T
11	rs12292905	0	24530656	G	T
11	rs7111245	0	24531208	T	C
11	rs11027959	0	24531363	C	G
11	rs11027960	0	24531367	G	A
11	rs2403956	0	24531557	A	G
11	rs140560455	0	24531660	G	A
11	rs6484053	0	24532080	G	A
11	rs1995838	0	24532934	C	G
11	rs1995837	0	24533104	C	T
11	rs10430921	0	24533298	C	T
11	rs10430841	0	24533372	G	A
11	rs11027961	0	24533668	A	C
11	rs61875595	0	24533756	T	C
11	rs72872507	0	24533962	G	A
11	rs6484054	0	24534119	T	A
11	rs12417531	0	24534381	C	T
11	rs7108423	0	24534421	G	A
11	rs7930719	0	24534451	A	G
11	rs7108220	0	24534452	C	T
11	rs7108369	0	24534583	C	T
11	rs117001015	0	24534593	C	T
11	rs11605402	0	24534639	A	G
11	rs11605418	0	24534715	A	T
11	rs147424744	0	24534840	G	T
11	rs4922682	0	24534980	C	A
11	rs4922683	0	24535089	A	C
11	rs11605900	0	24535105	A	G
11	rs7112372	0	24535155	G	T
11	rs7112207	0	24535294	A	G
11	rs7112415	0	24535325	C	A
11	rs7112434	0	24535366	C	T
11	rs11027962	0	24535728	C	G
11	rs11027963	0	24535835	A	G
11	rs10834361	0	24535914	A	C
11	rs11027964	0	24535936	T	C
11	rs11027965	0	24536153	T	C
11	rs142505110	0	24536375	G	C
11	rs12419817	0	24536387	C	T
11	rs12291988	0	24536686	T	C
11	rs57488468	0	24536761	C	T
11	rs12292047	0	24536779	T	C
11	rs191296111	0	24537049	A	G
11	rs58788750	0	24537055	G	A
11	rs12798501	0	24537162	A	G
11	rs79507787	0	24537226	G	A
11	rs11027966	0	24537613	G	A
11	rs11027967	0	24537624	T	C
11	rs11027968	0	24537683	C	G
11	rs11027969	0	24537761	T	C
11	rs1996392	0	24538077	A	G
11	rs73429132	0	24538161	T	A
11	rs61875597	0	24538179	A	G
11	rs12288442	0	24538190	C	G
11	rs73429133	0	24538233	G	A
11	rs11027970	0	24538279	T	C
11	rs73429136	0	24538296	A	G
11	rs906884	0	24538644	A	G
11	rs906885	0	24538700	G	A
11	rs112593215	0	24538778	C	T
11	rs113380502	0	24538937	C	G
11	rs4073195	0	24539101	A	T
11	rs1318297	0	24539314	G	A
11	rs906886	0	24539401	A	G
11	rs12277391	0	24539701	A	C
11	rs61690067	0	24539773	T	C
11	rs16912665	0	24539843	C	T
11	rs59912639	0	24539916	T	A
11	rs1318781	0	24539980	A	G
11	rs57056516	0	24539982	G	C
11	rs16912670	0	24540041	T	C
11	rs12418590	0	24540278	A	G
11	rs71472802	0	24540770	C	T
11	rs73429143	0	24540816	A	T
11	rs10466431	0	24540863	G	C
11	rs16912674	0	24540890	G	A
11	rs68071150	0	24541294	C	T
11	rs11027972	0	24541340	A	G
11	rs883002	0	24542153	A	G
11	rs1912141	0	24542634	C	A
11	rs883926	0	24542669	T	C
11	rs4444077	0	24542766	G	A
11	rs1912142	0	24542774	G	A
11	rs12270014	0	24542884	G	A
11	rs11824978	0	24543242	A	G
11	rs10500981	0	24543475	C	T
11	rs16912678	0	24543777	A	G
11	rs117673668	0	24543975	T	C
11	rs117173207	0	24544063	G	A
11	rs16912679	0	24544111	T	A
11	rs76507093	0	24544241	C	T
11	rs16912682	0	24544446	T	C
11	rs11027974	0	24544594	A	C
11	rs11027975	0	24544612	C	A
11	rs1912143	0	24544761	C	T
11	rs12420246	0	24544771	A	G
11	rs7101736	0	24545022	A	C
11	rs7102196	0	24545353	C	T
11	rs10834362	0	24546724	A	T
11	rs2896704	0	24546735	C	G
11	rs4590870	0	24546790	T	C
11	rs1509606	0	24547002	C	T
11	rs2175151	0	24547258	A	C
11	rs1509607	0	24548406	C	A
11	rs10500982	0	24549045	A	G
11	rs4923191	0	24549527	A	G
11	rs72872562	0	24550418	T	C
11	rs12281776	0	24550576	T	C
11	rs79318999	0	24550780	C	T
11	rs4244514	0	24551110	G	A
11	rs11027978	0	24551735	C	T
11	rs7928736	0	24551760	G	C
11	rs11027979	0	24551838	C	A
11	rs7931728	0	24551969	G	A
11	rs10834364	0	24551982	C	T
11	rs7931640	0	24552013	C	T
11	rs10767201	0	24552149	G	T
11	rs10767202	0	24552156	T	A
11	rs10767203	0	24552157	G	C
11	rs10767204	0	24552267	A	G
11	rs11027980	0	24552429	A	G
11	rs12285639	0	24552769	T	C
11	rs10834365	0	24553036	A	G
11	rs1396852	0	24553160	T	C
11	rs1396850	0	24553333	A	G
11	rs10767205	0	24553440	C	A
11	rs10834366	0	24553596	G	A
11	rs2896705	0	24553602	A	G
11	rs11027981	0	24553674	T	A
11	rs10767206	0	24554138	G	A
11	rs10834368	0	24554227	A	G
11	rs10834369	0	24554271	A	G
11	rs11027982	0	24554442	A	C
11	rs117445757	0	24554590	C	A
11	rs11027983	0	24555148	G	A
11	rs7931113	0	24555692	T	C
11	rs7944526	0	24555833	A	G
11	rs4301784	0	24556103	T	G
11	rs4547087	0	24556375	A	G
11	rs11027985	0	24556697	G	A
11	rs975881	0	24556776	A	G
11	rs1318864	0	24556816	C	T
11	rs11027986	0	24557092	A	C
11	rs10834370	0	24557125	A	C
11	rs10834371	0	24557242	C	A
11	rs10834372	0	24557459	A	G
11	rs11027987	0	24557620	G	A
11	rs7952648	0	24557639	G	A
11	rs11027988	0	24557778	C	G
11	rs1588348	0	24557791	A	G
11	rs11027989	0	24557806	T	A
11	rs1588347	0	24557994	A	G
11	rs1588346	0	24558167	T	C
11	rs11027990	0	24558238	T	G
11	rs72872600	0	24558719	T	C
11	rs11027991	0	24558728	A	C
11	rs34406948	0	24558787	C	G
11	rs975980	0	24558963	T	A
11	rs975979	0	24559027	A	C
11	rs10834373	0	24559642	A	C
11	rs10834374	0	24559827	G	A
11	rs10767207	0	24560532	A	G
11	rs4923192	0	24560596	A	G
11	rs10834375	0	24561222	G	A
11	rs10834376	0	24561390	T	C
11	rs10767208	0	24561570	T	A
11	rs10767209	0	24561675	C	T
11	rs76241896	0	24562009	C	T
11	rs2055788	0	24562656	G	A
11	rs11027992	0	24563283	C	T
11	rs2202893	0	24563647	T	A
11	rs2136483	0	24563672	A	T
11	rs4491224	0	24564217	T	G
11	rs72874816	0	24564471	G	A
11	rs2896706	0	24564603	C	G
11	rs11027993	0	24564750	G	A
11	rs72874819	0	24564791	G	T
11	rs10834377	0	24564894	A	T
11	rs10834378	0	24565004	A	G
11	rs12292598	0	24565137	C	T
11	rs11027994	0	24565345	G	A
11	rs1396844	0	24565647	C	T
11	rs11027995	0	24565734	G	T
11	rs11027996	0	24565864	G	A
11	rs61875609	0	24566237	C	T
11	rs7938626	0	24566441	C	T
11	rs7925732	0	24566746	T	C
11	rs12360968	0	24566973	A	T
11	rs116588064	0	24567224	G	T
11	rs79083470	0	24567431	C	T
11	rs2221717	0	24567543	C	T
11	rs2202894	0	24567585	A	G
11	rs72874832	0	24567904	C	T
11	rs7125072	0	24568081	G	A
11	rs35623555	0	24568449	C	T
11	rs10834380	0	24568702	C	A
11	rs11028001	0	24569052	G	A
11	rs11028002	0	24569389	A	G
11	rs11028003	0	24569444	C	G
11	rs10767210	0	24569892	T	C
11	rs1912138	0	24570327	G	A
11	rs1912139	0	24570450	G	A
11	rs2403959	0	24570856	C	T
11	rs2403960	0	24570916	C	T
11	rs72874841	0	24571002	C	T
11	rs2896707	0	24571068	G	A
11	rs2403961	0	24571074	C	T
11	rs2403962	0	24571105	T	C
11	rs1396846	0	24571150	C	T
11	rs1396848	0	24571528	C	A
11	rs2036750	0	24572539	C	T
11	rs11028005	0	24572553	T	A
11	rs10834382	0	24572779	G	A
11	rs61875612	0	24572905	T	A
11	rs11028007	0	24573416	C	T
11	rs10834383	0	24573449	T	C
11	rs12221725	0	24573538	C	T
11	rs1396849	0	24573719	T	C
11	rs35783821	0	24574153	A	C
11	rs12273206	0	24574202	C	T
11	rs10767211	0	24574361	A	T
11	rs72874853	0	24574374	T	A
11	rs10767212	0	24574631	T	C
11	rs16912792	0	24575390	G	A
11	rs10834384	0	24575898	G	A
11	rs7107070	0	24576733	G	A
11	rs12146683	0	24576745	C	T
11	rs1509605	0	24577183	G	T
11	rs12295477	0	24577340	G	C
11	rs10834385	0	24577558	T	C
11	rs12276298	0	24577812	T	C
11	rs12295653	0	24577829	C	T
11	rs12797112	0	24579598	G	A
11	rs1509610	0	24579879	C	T
11	rs1509611	0	24579950	A	G
11	rs1509612	0	24579960	A	G
11	rs1509613	0	24580081	G	A
11	rs11028012	0	24581044	A	G
11	rs61875635	0	24581157	T	C
11	rs10834386	0	24581325	G	A
11	rs11028013	0	24581490	G	T
11	rs72874870	0	24581529	A	G
11	rs17234826	0	24581702	A	T
11	rs7105561	0	24581730	A	G
11	rs7105854	0	24581767	G	A
11	rs7121909	0	24581814	T	A
11	rs6484057	0	24582168	A	T
11	rs1509614	0	24582399	A	G
11	rs1039837	0	24582756	T	C
11	rs11028015	0	24582978	C	T
11	rs10767213	0	24583115	G	A
11	rs138945562	0	24583542	T	A
11	rs11028016	0	24583552	G	A
11	rs1509615	0	24583733	A	G
11	rs6484058	0	24583842	C	T
11	rs7936313	0	24583843	A	G
11	rs11028019	0	24583891	T	C
11	rs1912144	0	24583988	G	T
11	rs1912145	0	24584099	A	G
11	rs7117982	0	24584325	A	G
11	rs117277280	0	24584484	A	G
11	rs11028020	0	24584539	A	G
11	rs11028021	0	24584680	A	G
11	rs34167424	0	24584957	T	C
11	rs72874878	0	24585255	G	A
11	rs4465365	0	24585333	C	T
11	rs72874880	0	24586676	A	C
11	rs12289378	0	24586870	A	G
11	rs7951458	0	24587075	A	T
11	rs7951586	0	24587136	A	G
11	rs12790518	0	24587177	G	C
11	rs11529784	0	24587637	G	A
11	rs11822738	0	24587819	G	A
11	rs11822747	0	24588015	C	A
11	rs138299268	0	24588018	G	T
11	rs79915791	0	24588213	C	T
11	rs12362660	0	24588722	C	A
11	rs12362662	0	24588738	C	T
11	rs12364600	0	24589239	T	C
11	rs72874882	0	24589618	A	G
11	rs4565897	0	24589717	C	T
11	rs12805008	0	24589771	C	T
11	rs4609599	0	24589795	A	G
11	rs12805462	0	24590045	C	T
11	rs9943629	0	24590169	T	G
11	rs1858155	0	24590211	G	C
11	rs75600200	0	24590274	A	G
11	rs1876821	0	24590354	G	T
11	rs1876822	0	24590580	G	A
11	rs10834387	0	24591067	C	A
11	rs11028025	0	24591284	G	C
11	rs12272010	0	24591375	A	G
11	rs12292322	0	24591499	T	G
11	rs11028026	0	24591664	T	G
11	rs1553740	0	24591912	C	T
11	rs1553741	0	24592100	T	C
11	rs2036752	0	24592382	G	A
11	rs1553742	0	24592391	G	C
11	rs10834388	0	24592450	A	G
11	rs1022085	0	24592890	T	C
11	rs5008808	0	24593540	A	G
11	rs1509588	0	24593558	T	G
11	rs1509589	0	24593626	T	C
11	rs1509590	0	24593649	G	A
11	rs1509591	0	24593694	G	A
11	rs1509592	0	24593978	T	C
11	rs11028027	0	24594083	A	T
11	rs1509593	0	24594134	A	C
11	rs981895	0	24594148	T	C
11	rs10834389	0	24594168	T	A
11	rs1876823	0	24594238	C	G
11	rs11600443	0	24594294	T	C
11	rs10834390	0	24594339	T	G
11	rs10834391	0	24594384	C	A
11	rs11028028	0	24594673	C	T
11	rs56318875	0	24594694	A	T
11	rs11028029	0	24594817	G	A
11	rs112653282	0	24594992	T	C
11	rs10767214	0	24595096	A	G
11	rs10834392	0	24595295	C	T
11	rs11028033	0	24595442	T	C
11	rs61877886	0	24595513	G	A
11	rs61877887	0	24595549	A	G
11	rs68090319	0	24595614	C	T
11	rs12293149	0	24596034	G	T
11	rs12284708	0	24596273	C	G
11	rs75836751	0	24596391	T	C
11	rs34355204	0	24596652	C	T
11	rs11028034	0	24597008	G	C
11	rs10734353	0	24597354	G	C
11	rs146754263	0	24597566	T	C
11	rs1973574	0	24597762	G	A
11	rs4923194	0	24598021	C	G
11	rs7946389	0	24598138	G	A
11	rs10767215	0	24598987	A	G
11	rs10834393	0	24599065	A	G
11	rs7115380	0	24599638	G	A
11	rs7131395	0	24599878	T	C
11	rs1912135	0	24599910	A	G
11	rs77255773	0	24599940	A	G
11	rs11028036	0	24600146	A	G
11	rs7118822	0	24600189	C	A
11	rs7119053	0	24600298	C	T
11	rs7104955	0	24600552	T	A
11	rs7105368	0	24600829	T	A
11	rs12293822	0	24601061	C	T
11	rs34578313	0	24601495	G	A
11	rs7944949	0	24601591	A	C
11	rs1396842	0	24601726	C	T
11	rs10834394	0	24601732	T	A
11	rs1396843	0	24601758	C	A
11	rs10834395	0	24601949	C	T
11	rs10834396	0	24602057	G	A
11	rs10834397	0	24602232	A	C
11	rs10834398	0	24602491	T	C
11	rs10834399	0	24602550	A	G
11	rs7949104	0	24602575	C	T
11	rs7935768	0	24602653	T	A
11	rs61877888	0	24602715	A	G
11	rs4923195	0	24602890	G	A
11	rs181961020	0	24602971	C	T
11	rs35586652	0	24603100	G	A
11	rs7101544	0	24603458	A	G
11	rs183257887	0	24603919	A	G
11	rs12360940	0	24604056	C	G
11	rs117693172	0	24604491	T	G
11	rs79013451	0	24604670	T	C
11	rs61875660	0	24605274	G	A
11	rs11028038	0	24605495	T	C
11	rs11028039	0	24605509	C	T
11	rs141411318	0	24605549	C	T
11	rs56298814	0	24606241	G	C
11	rs906883	0	24606843	C	A
11	rs10742044	0	24606921	G	T
11	rs931964	0	24607322	A	G
11	rs10767216	0	24607617	A	G
11	rs9633851	0	24607717	A	C
11	rs9633852	0	24608042	A	T
11	rs7926882	0	24608983	C	A
11	rs76346166	0	24609283	A	G
11	rs1858156	0	24610019	C	T
11	rs1509595	0	24610471	A	G
11	rs1509597	0	24610620	G	A
11	rs11028040	0	24610850	T	C
11	rs12361953	0	24611130	C	G
11	rs10834400	0	24611220	G	C
11	rs12276414	0	24611299	C	G
11	rs12225488	0	24611557	A	T
11	rs74429296	0	24612610	G	T
11	rs77093762	0	24613361	G	A
11	rs10767218	0	24613786	A	G
11	rs12800717	0	24613899	G	A
11	rs10834401	0	24613989	G	A
11	rs61875661	0	24615557	C	T
11	rs1912136	0	24616743	T	C
11	rs188964510	0	24616931	G	A
11	rs10742045	0	24617261	C	T
11	rs16912906	0	24618295	T	C
11	rs11603159	0	24618825	G	A
11	rs2896708	0	24619029	T	C
11	rs4439509	0	24619491	A	G
11	rs11028043	0	24619504	G	A
11	rs61875662	0	24619518	G	A
11	rs12366003	0	24619672	A	G
11	rs9651584	0	24619685	C	G
11	rs72878844	0	24620735	C	G
11	rs72878847	0	24620738	A	G
11	rs67744437	0	24620926	G	A
11	rs11028044	0	24621832	G	T
11	rs11028045	0	24622149	C	T
11	rs11028046	0	24622369	G	A
11	rs117837419	0	24622957	A	G
11	rs72880619	0	24624373	C	G
11	rs11028054	0	24624500	G	A
11	rs11028057	0	24625273	C	A
11	rs11028058	0	24625450	A	T
11	rs142482391	0	24625732	A	G
11	rs2036753	0	24625783	T	C
11	rs72880625	0	24625892	G	A
11	rs34376286	0	24626259	G	A
11	rs72880630	0	24626436	T	C
11	rs11028059	0	24626691	A	T
11	rs10834402	0	24626980	A	C
11	rs187843793	0	24627142	C	T
11	rs10834403	0	24627371	C	T
11	rs11028060	0	24627878	C	A
11	rs7102221	0	24628162	A	G
11	rs117490727	0	24628209	T	C
11	rs7102549	0	24628341	C	A
11	rs7102799	0	24628395	G	C
11	rs11028061	0	24628879	T	C
11	rs71474709	0	24629208	C	T
11	rs35440005	0	24629223	C	T
11	rs4281483	0	24629356	G	A
11	rs12270953	0	24629541	T	C
11	rs3992982	0	24630127	G	A
11	rs12294210	0	24631692	G	A
11	rs7112660	0	24631900	T	C
11	rs7112921	0	24632162	T	C
11	rs72880643	0	24632345	G	C
11	rs189716123	0	24632352	G	A
11	rs75443403	0	24632642	T	C
11	rs72880644	0	24633776	T	C
11	rs10500985	0	24633951	C	A
11	rs1396841	0	24634223	T	A
11	rs1396840	0	24634404	G	A
11	rs1396839	0	24634498	G	T
11	rs1396838	0	24634532	G	A
11	rs1319364	0	24634834	A	T
11	rs7109475	0	24635012	A	T
11	rs982036	0	24635152	G	A
11	rs982035	0	24635162	T	A
11	rs4923196	0	24635443	C	A
11	rs12282061	0	24635445	T	C
11	rs10834404	0	24635473	G	A
11	rs4923197	0	24635502	C	T
11	rs10500986	0	24635538	G	C
11	rs12275242	0	24635622	G	A
11	rs75413131	0	24635643	A	C
11	rs77045618	0	24635661	G	A
11	rs12275306	0	24635721	G	T
11	rs7110784	0	24635763	G	A
11	rs73433061	0	24636052	C	T
11	rs7114263	0	24636170	G	A
11	rs7114043	0	24636239	A	G
11	rs10834405	0	24636501	A	G
11	rs10767220	0	24636601	A	G
11	rs61604821	0	24636961	C	A
11	rs7118673	0	24637453	A	G
11	rs7118764	0	24637508	A	T
11	rs7119048	0	24637751	A	G
11	rs7119179	0	24637870	A	G
11	rs12287940	0	24638189	G	A
11	rs72880647	0	24638340	C	T
11	rs11028067	0	24638408	G	A
11	rs11028068	0	24638644	T	A
11	rs141922253	0	24638748	T	C
11	rs12805844	0	24638828	T	C
11	rs12804285	0	24638845	A	T
11	rs61875685	0	24639104	C	T
11	rs35065866	0	24639137	T	C
11	rs67801635	0	24639292	C	G
11	rs66522807	0	24639380	G	A
11	rs35857225	0	24639412	A	T
11	rs2175150	0	24639544	C	T
11	rs2136481	0	24639566	G	A
11	rs2136480	0	24639842	A	G
11	rs11028069	0	24640055	G	A
11	rs1605872	0	24640105	G	C
11	rs1605871	0	24640181	A	G
11	rs1543012	0	24640213	G	A
11	rs4503525	0	24640357	G	T
11	rs7931421	0	24640497	C	T
11	rs7931574	0	24640716	A	G
11	rs11028070	0	24640826	T	A
11	rs11028071	0	24640828	C	T
11	rs1467059	0	24641004	A	T
11	rs1123223	0	24641219	A	G
11	rs1123222	0	24641287	C	A
11	rs12365717	0	24641343	G	C
11	rs1123221	0	24641352	A	G
11	rs34221667	0	24641462	G	A
11	rs11028072	0	24641726	T	A
11	rs11028073	0	24641758	G	A
11	rs12418943	0	24641934	A	G
11	rs12099381	0	24642040	G	A
11	rs10500987	0	24642187	T	C
11	rs11028074	0	24642188	G	A
11	rs2403970	0	24642279	G	A
11	rs2403971	0	24642391	T	G
11	rs4338527	0	24642392	T	G
11	rs2403972	0	24642430	T	C
11	rs906882	0	24642587	G	A
11	rs117462996	0	24642828	A	G
11	rs10742046	0	24642867	G	C
11	rs12578051	0	24642966	G	A
11	rs78809436	0	24643288	G	A
11	rs12574036	0	24643305	C	T
11	rs34897664	0	24643414	C	G
11	rs79836844	0	24643675	T	A
11	rs7943759	0	24643679	G	T
11	rs7933378	0	24643929	T	G
11	rs10767221	0	24644331	G	A
11	rs73433093	0	24644502	G	T
11	rs73433094	0	24644530	C	G
11	rs73433096	0	24644567	G	A
11	rs11028077	0	24644810	G	A
11	rs73433100	0	24645067	C	T
11	rs112193034	0	24645145	A	G
11	rs113356779	0	24645182	G	A
11	rs4923198	0	24645614	T	C
11	rs10767222	0	24646142	C	A
11	rs142494441	0	24646405	A	G
11	rs76115378	0	24646451	A	G
11	rs10767223	0	24646578	C	A
11	rs10767224	0	24646630	T	C
11	rs11028078	0	24647114	T	C
11	rs11028079	0	24647330	C	T
11	rs11028080	0	24647338	G	T
11	rs4923199	0	24648012	T	A
11	rs4923200	0	24648325	T	C
11	rs117737535	0	24648621	G	A
11	rs10834408	0	24648772	G	A
11	rs11028081	0	24648970	G	C
11	rs76038527	0	24649232	C	A
11	rs7124780	0	24649276	G	C
11	rs12285329	0	24649296	A	G
11	rs7124697	0	24649362	C	T
11	rs116878418	0	24649552	G	A
11	rs953700	0	24650208	G	T
11	rs953699	0	24650395	T	G
11	rs7115236	0	24650759	T	C
11	rs10834409	0	24650856	A	T
11	rs10834410	0	24651009	C	T
11	rs76158503	0	24651140	G	A
11	rs12284818	0	24652305	T	G
11	rs12278073	0	24652584	G	A
11	rs148844665	0	24652686	A	G
11	rs12279862	0	24653515	G	T
11	rs12281460	0	24654098	G	A
11	rs16912971	0	24654654	T	G
11	rs7941650	0	24655271	C	T
11	rs77819582	0	24655847	G	A
11	rs74978620	0	24656223	G	C
11	rs2136479	0	24656477	C	A
11	rs2136478	0	24656600	G	A
11	rs56108236	0	24656665	C	A
11	rs4923201	0	24656825	G	T
11	rs79532741	0	24656928	T	A
11	rs12277209	0	24657220	C	T
11	rs4923202	0	24657338	T	C
11	rs10767226	0	24657404	C	G
11	rs10834411	0	24657501	G	T
11	rs10834412	0	24657502	C	T
11	rs12290484	0	24657554	A	G
11	rs147359440	0	24657555	A	G
11	rs11028084	0	24657955	C	G
11	rs3942727	0	24658288	A	G
11	rs1546475	0	24658542	G	A
11	rs1972081	0	24658833	T	C
11	rs72880673	0	24658935	C	T
11	rs117429355	0	24658989	C	T
11	rs183440209	0	24659776	C	A
11	rs1546474	0	24660133	G	A
11	rs1546473	0	24660166	C	T
11	rs7104972	0	24660772	T	C
11	rs7122636	0	24661019	C	T
11	rs61875691	0	24661288	T	C
11	rs34901679	0	24661535	G	T
11	rs16912985	0	24662885	G	A
11	rs6484062	0	24662923	A	G
11	rs4922689	0	24664008	A	T
11	rs1995841	0	24664261	C	T
11	rs1995840	0	24664320	C	T
11	rs7105995	0	24664719	C	T
11	rs72880677	0	24665259	C	T
11	rs11028088	0	24665285	C	A
11	rs11028089	0	24665330	T	G
11	rs2055787	0	24665466	G	A
11	rs3903036	0	24665985	C	T
11	rs75235711	0	24666027	C	T
11	rs4415760	0	24666240	G	A
11	rs870383	0	24666607	C	T
11	rs870382	0	24666837	G	C
11	rs75641589	0	24667678	G	T
11	rs6484063	0	24668308	C	T
11	rs7944164	0	24668317	A	G
11	rs12576803	0	24668637	C	T
11	rs10742048	0	24668649	C	T
11	rs142445416	0	24668780	C	A
11	rs7119980	0	24669006	T	C
11	rs11822812	0	24670292	A	G
11	rs72880685	0	24670492	G	A
11	rs72880686	0	24670495	T	G
11	rs12362733	0	24671340	A	G
11	rs11028093	0	24672424	C	T
11	rs11028094	0	24673353	T	G
11	rs72880688	0	24673465	G	A
11	rs78178171	0	24673528	T	C
11	rs12270984	0	24673641	C	T
11	rs61875710	0	24673791	A	G
11	rs10767228	0	24674395	C	T
11	rs77141951	0	24674422	A	G
11	rs955317	0	24675207	C	T
11	rs10767229	0	24676071	T	C
11	rs143073903	0	24676083	C	T
11	rs10834415	0	24676227	G	A
11	rs10128728	0	24676979	C	G
11	rs61875711	0	24677552	G	C
11	rs12573950	0	24678322	G	A
11	rs4322393	0	24678573	T	A
11	rs4561213	0	24678819	T	G
11	rs10767230	0	24679131	T	G
11	rs7129199	0	24680703	A	T
11	rs142666296	0	24680973	G	A
11	rs7102333	0	24680981	G	A
11	rs3923615	0	24681532	G	T
11	rs4320951	0	24681560	C	T
11	rs4561214	0	24681659	T	C
11	rs7929643	0	24682425	A	G
11	rs4543990	0	24682596	G	A
11	rs4465366	0	24683117	T	C
11	rs4287338	0	24683308	A	G
11	rs4531473	0	24683854	T	C
11	rs117523864	0	24685014	G	A
11	rs72880701	0	24685414	G	T
11	rs3922458	0	24685521	A	C
11	rs112170631	0	24685573	G	T
11	rs4444078	0	24685638	T	G
11	rs4592420	0	24686598	T	C
11	rs113059293	0	24686728	G	A
11	rs61875713	0	24687069	C	T
11	rs117547333	0	24688489	C	T
11	rs10767232	0	24689033	T	A
11	rs72882406	0	24689151	A	G
11	rs10834417	0	24689447	T	C
11	rs10834418	0	24689761	T	C
11	rs10834419	0	24690002	A	C
11	rs10834420	0	24690099	T	C
11	rs10767233	0	24690524	A	G
11	rs12576065	0	24691059	G	A
11	rs7944845	0	24691773	A	G
11	rs10767235	0	24692785	A	G
11	rs6484065	0	24693723	T	C
11	rs11028096	0	24693730	C	T
11	rs75470649	0	24693810	A	G
11	rs143709792	0	24694181	T	G
11	rs11028097	0	24694204	G	A
11	rs11028098	0	24694464	C	T
11	rs117619554	0	24695035	T	C
11	rs72882415	0	24696166	G	A
11	rs111563973	0	24697396	G	C
11	rs12364048	0	24697457	C	T
11	rs9705232	0	24697544	T	C
11	rs72882416	0	24697752	A	G
11	rs72882417	0	24698298	T	C
11	rs143540290	0	24698330	C	T
11	rs113694209	0	24698403	G	C
11	rs73434998	0	24698527	T	G
11	rs12576818	0	24698670	G	A
11	rs12574669	0	24698866	A	G
11	rs7128905	0	24698914	T	C
11	rs12576845	0	24699047	G	A
11	rs12577048	0	24699102	C	T
11	rs6484066	0	24699334	A	G
11	rs187610853	0	24699456	G	A
11	rs7113814	0	24699500	G	A
11	rs11028100	0	24699850	C	G
11	rs10834425	0	24700012	A	G
11	rs7118149	0	24700545	G	A
11	rs78237141	0	24700547	G	A
11	rs10834426	0	24700655	G	A
11	rs10834427	0	24700682	A	T
11	rs117755402	0	24700825	A	G
11	rs10834428	0	24700952	A	T
11	rs36020427	0	24701129	A	G
11	rs11028102	0	24702002	G	C
11	rs11028103	0	24702989	A	T
11	rs112268165	0	24703230	C	T
11	rs10767237	0	24703388	G	A
11	rs11028104	0	24703448	T	A
11	rs10834430	0	24703515	T	G
11	rs7395763	0	24703751	T	C
11	rs7952079	0	24703756	C	G
11	rs7394678	0	24703939	G	T
11	rs7396077	0	24704033	T	G
11	rs113972259	0	24704193	C	T
11	rs12574317	0	24704375	C	T
11	rs35843300	0	24704693	G	A
11	rs117608757	0	24705515	T	C
11	rs35292115	0	24705967	A	G
11	rs7481607	0	24707347	A	G
11	rs4575270	0	24707401	A	T
11	rs4316510	0	24707571	T	C
11	rs4316511	0	24707577	T	C
11	rs9804691	0	24707885	C	T
11	rs145344232	0	24708427	T	C
11	rs10834431	0	24708909	T	G
11	rs10834432	0	24708916	A	T
11	rs11028105	0	24708981	T	A
11	rs4923204	0	24709506	G	T
11	rs10454001	0	24709892	T	C
11	rs4357690	0	24710800	G	A
11	rs4277108	0	24710829	C	G
11	rs143477738	0	24711028	G	A
11	rs4561211	0	24711281	A	G
11	rs11028106	0	24711835	G	A
11	rs4131780	0	24712061	T	A
11	rs11028107	0	24712262	C	G
11	rs66693773	0	24712486	G	C
11	rs12575171	0	24712746	G	A
11	rs10160446	0	24713515	G	A
11	rs35410811	0	24713696	C	A
11	rs11028108	0	24713821	G	A
11	rs7480223	0	24714065	T	C
11	rs4589298	0	24715097	A	G
11	rs4500487	0	24715305	G	A
11	rs4465367	0	24715331	C	T
11	rs4350363	0	24715370	C	T
11	rs4372454	0	24715381	G	C
11	rs12574706	0	24716192	C	T
11	rs12805076	0	24716216	C	A
11	rs117828080	0	24716525	G	A
11	rs12574734	0	24716567	C	G
11	rs12788397	0	24717529	A	T
11	rs4922691	0	24717758	G	C
11	rs10834433	0	24717888	T	G
11	rs11028110	0	24717987	G	T
11	rs58796351	0	24718710	A	C
11	rs72882447	0	24718821	T	A
11	rs7949406	0	24718860	T	C
11	rs71474716	0	24719133	G	A
11	rs12365862	0	24719742	A	G
11	rs35903716	0	24719897	G	A
11	rs7395433	0	24719920	T	C
11	rs78284044	0	24720409	C	T
11	rs4262721	0	24720955	A	G
11	rs7484277	0	24721154	C	T
11	rs11028111	0	24721274	C	T
11	rs12419778	0	24721391	C	A
11	rs12421285	0	24721582	T	A
11	rs72882452	0	24722038	A	G
11	rs72882453	0	24722063	C	T
11	rs72882454	0	24722507	A	C
11	rs12798775	0	24722672	A	G
11	rs7109593	0	24722990	A	G
11	rs147786612	0	24723108	C	G
11	rs7110100	0	24723287	C	A
11	rs7110341	0	24723401	C	A
11	rs6484067	0	24723610	C	T
11	rs34875063	0	24724126	C	T
11	rs16913066	0	24724298	G	A
11	rs73437124	0	24724560	A	T
11	rs10767239	0	24724757	A	G
11	rs4604884	0	24724857	A	G
11	rs4359207	0	24724888	C	A
11	rs4600211	0	24725121	T	C
11	rs12574307	0	24725202	T	C
11	rs35552108	0	24725833	A	C
11	rs112099754	0	24725893	T	A
11	rs79667235	0	24726125	C	A
11	rs79537908	0	24726195	A	G
11	rs12099323	0	24726505	T	C
11	rs71476394	0	24726777	C	G
11	rs12099324	0	24726825	T	G
11	rs12790301	0	24726922	A	G
11	rs74528759	0	24727178	G	A
11	rs6484068	0	24727994	A	G
11	rs6484069	0	24728006	A	G
11	rs10834437	0	24728229	T	C
11	rs10834438	0	24728237	C	T
11	rs111589976	0	24728435	T	G
11	rs4612806	0	24728579	A	G
11	rs71476396	0	24729340	C	T
11	rs143192458	0	24729374	G	C
11	rs34615540	0	24729768	A	C
11	rs7395506	0	24729783	C	T
11	rs6416040	0	24731351	G	C
11	rs4278517	0	24731531	T	C
11	rs71476397	0	24732061	G	A
11	rs6484070	0	24732370	T	C
11	rs191559374	0	24732975	G	A
11	rs1545954	0	24733051	G	T
11	rs74578985	0	24733054	G	A
11	rs75705076	0	24733078	C	A
11	rs2716456	0	24733266	A	G
11	rs2631442	0	24733400	A	G
11	rs2631441	0	24733553	A	C
11	rs17307006	0	24734390	T	C
11	rs142870061	0	24734692	T	A
11	rs2029192	0	24734804	T	C
11	rs2029191	0	24735826	C	G
11	rs10834444	0	24736493	C	A
11	rs10834445	0	24736523	C	A
11	rs2631439	0	24736616	T	A
11	rs10834446	0	24736656	A	C
11	rs11028114	0	24736803	G	A
11	rs79800211	0	24737283	T	A
11	rs10834447	0	24737422	G	A
11	rs145261345	0	24737508	A	G
11	rs10834448	0	24737583	G	A
11	rs36020269	0	24737766	A	G
11	rs66616480	0	24738903	A	G
11	rs12803102	0	24739047	G	A
11	rs12807784	0	24739079	G	T
11	rs61875727	0	24739183	G	A
11	rs11028124	0	24739699	C	T
11	rs10834449	0	24739804	G	A
11	rs11028125	0	24740152	G	A
11	rs2716458	0	24740434	C	T
11	rs1021262	0	24740967	G	C
11	rs727749	0	24741282	C	T
11	rs2631438	0	24741384	A	G
11	rs12798374	0	24741659	C	T
11	rs727750	0	24741715	A	G
11	rs1021261	0	24741757	G	T
11	rs10834450	0	24741841	T	A
11	rs2129363	0	24742475	T	C
11	rs10834451	0	24742618	G	A
11	rs4254071	0	24742932	T	C
11	rs1027016	0	24743063	G	A
11	rs10834452	0	24743364	C	T
11	rs10834453	0	24743759	A	G
11	rs2129362	0	24743932	C	T
11	rs1994373	0	24744592	T	C
11	rs4412757	0	24745224	G	A
11	rs993991	0	24745238	A	G
11	rs4460805	0	24745449	A	G
11	rs11028126	0	24745787	T	C
11	rs74580572	0	24745835	G	C
11	rs2631437	0	24745858	C	G
11	rs61875728	0	24745937	A	G
11	rs10767241	0	24746061	A	G
11	rs2631436	0	24746235	A	G
11	rs142151246	0	24746411	C	A
11	rs2631435	0	24746486	T	A
11	rs10767242	0	24746789	G	A
11	rs10834454	0	24746898	C	A
11	rs2716459	0	24746937	A	C
11	rs10834456	0	24747024	T	G
11	rs10834457	0	24747040	A	G
11	rs2171259	0	24747054	T	G
11	rs10834458	0	24747203	G	C
11	rs10834459	0	24747585	A	T
11	rs10767243	0	24747926	C	T
11	rs2631434	0	24747992	C	G
11	rs143784338	0	24748073	C	T
11	rs2068719	0	24748423	T	C
11	rs993029	0	24748711	A	G
11	rs6484071	0	24749177	G	A
11	rs2631433	0	24749376	T	G
11	rs7109115	0	24749416	T	A
11	rs7123304	0	24749487	A	G
11	rs10767244	0	24749696	A	T
11	rs10500988	0	24749824	C	T
11	rs10767245	0	24749839	A	G
11	rs58644538	0	24750113	C	T
11	rs10834460	0	24750211	A	G
11	rs2716460	0	24750454	A	G
11	rs72884424	0	24750572	T	A
11	rs7128434	0	24750842	G	A
11	rs2716461	0	24750980	G	A
11	rs2716462	0	24751014	T	A
11	rs1486713	0	24751105	G	C
11	rs2716463	0	24751316	T	A
11	rs12805543	0	24751408	A	G
11	rs2716464	0	24751542	A	G
11	rs4923205	0	24751744	G	T
11	rs1486712	0	24751798	G	A
11	rs4923206	0	24751859	A	G
11	rs17234959	0	24751879	G	C
11	rs10500989	0	24751895	A	G
11	rs2716455	0	24752480	A	T
11	rs112338749	0	24752498	A	G
11	rs61875748	0	24752636	G	A
11	rs7928979	0	24752709	C	T
11	rs72884426	0	24753049	T	C
11	rs16913118	0	24753430	C	T
11	rs2716454	0	24753539	A	G
11	rs1386249	0	24754037	A	T
11	rs2716453	0	24754364	G	A
11	rs72884431	0	24754561	C	A
11	rs1843700	0	24754748	A	C
11	rs117090448	0	24754794	C	G
11	rs1843703	0	24755236	C	G
11	rs7119219	0	24755708	C	G
11	rs2716451	0	24755786	T	C
11	rs2631432	0	24755797	C	T
11	rs11028127	0	24755827	T	C
11	rs2716450	0	24755854	T	C
11	rs2716449	0	24755890	T	C
11	rs1386254	0	24756189	T	C
11	rs11028129	0	24756495	G	A
11	rs970932	0	24756554	G	A
11	rs970931	0	24756742	A	G
11	rs2716448	0	24756847	T	G
11	rs2631431	0	24756924	A	G
11	rs2631430	0	24757168	T	C
11	rs2631429	0	24757237	T	C
11	rs2631428	0	24757273	G	A
11	rs4923207	0	24757325	T	G
11	rs4922692	0	24758120	A	C
11	rs4923208	0	24758170	A	T
11	rs2716447	0	24758238	A	G
11	rs17235001	0	24758432	A	G
11	rs1906099	0	24758856	A	C
11	rs1564994	0	24759043	C	T
11	rs74810558	0	24759428	T	G
11	rs1564993	0	24759535	T	C
11	rs11028130	0	24759664	T	G
11	rs1564992	0	24759855	G	A
11	rs11028131	0	24760101	G	A
11	rs137918708	0	24760672	G	A
11	rs144296066	0	24761061	G	T
11	rs117981610	0	24761290	G	A
11	rs1386253	0	24761831	G	A
11	rs76691794	0	24762004	C	T
11	rs2716445	0	24762483	G	A
11	rs2631427	0	24762577	C	G
11	rs17307110	0	24762675	C	G
11	rs2631426	0	24764300	T	C
11	rs1825729	0	24765071	G	A
11	rs11028134	0	24765284	T	C
11	rs1825728	0	24765363	A	G
11	rs2716444	0	24765515	C	T
11	rs2631424	0	24765548	T	C
11	rs140108132	0	24766030	A	G
11	rs2631422	0	24766146	T	C
11	rs75975167	0	24766491	C	T
11	rs146789027	0	24766943	G	C
11	rs2716443	0	24767008	C	T
11	rs7925581	0	24767246	T	G
11	rs2631419	0	24767384	C	T
11	rs112976453	0	24767925	C	T
11	rs71458929	0	24768120	T	C
11	rs2631418	0	24768199	C	G
11	rs10834472	0	24768905	A	G
11	rs10834473	0	24769313	G	C
11	rs139836305	0	24769419	C	T
11	rs11028136	0	24770149	G	C
11	rs11028137	0	24770151	G	A
11	rs140807263	0	24770404	G	A
11	rs72884462	0	24770414	G	A
11	rs75562012	0	24770487	T	G
11	rs10834474	0	24770506	A	T
11	rs75454189	0	24770609	C	A
11	rs12791552	0	24770644	G	A
11	rs78232337	0	24770970	G	A
11	rs59990528	0	24771463	T	G
11	rs61875749	0	24772838	A	G
11	rs1564995	0	24773107	G	A
11	rs11028138	0	24773182	A	G
11	rs11028139	0	24773198	A	G
11	rs12270592	0	24773793	G	A
11	rs10834475	0	24774037	A	G
11	rs2716442	0	24774153	C	A
11	rs2631416	0	24774309	G	A
11	rs10834476	0	24774506	T	C
11	rs2716441	0	24774864	C	T
11	rs11028141	0	24775136	C	T
11	rs11028142	0	24775217	T	A
11	rs150120628	0	24775298	C	T
11	rs1586396	0	24775302	A	G
11	rs79923459	0	24775323	A	G
11	rs75273096	0	24775485	T	C
11	rs1586395	0	24775513	C	T
11	rs34995611	0	24775755	C	T
11	rs60593394	0	24775766	C	A
11	rs145836557	0	24776178	A	T
11	rs114062529	0	24776214	G	A
11	rs12279428	0	24776900	A	C
11	rs57808317	0	24776992	G	C
11	rs11028145	0	24777068	C	T
11	rs56350467	0	24777086	C	T
11	rs148302992	0	24777379	T	G
11	rs141399123	0	24777477	C	G
11	rs79775011	0	24777769	A	T
11	rs12803108	0	24777792	A	G
11	rs12803470	0	24777925	C	T
11	rs2716548	0	24778111	G	A
11	rs12224130	0	24778164	A	G
11	rs74383428	0	24778268	C	T
11	rs2631414	0	24778433	T	C
11	rs12422212	0	24778459	C	T
11	rs2129355	0	24778705	A	G
11	rs2129354	0	24778961	T	G
11	rs2631413	0	24779345	T	G
11	rs7123025	0	24779357	A	C
11	rs11822911	0	24779566	T	A
11	rs10834477	0	24780086	T	G
11	rs111937764	0	24780156	G	A
11	rs17307124	0	24780198	C	G
11	rs34582607	0	24780348	C	T
11	rs35270801	0	24780540	A	G
11	rs2716547	0	24780558	G	C
11	rs140312969	0	24780693	G	A
11	rs10450584	0	24780891	G	A
11	rs10450585	0	24780961	T	C
11	rs71476400	0	24781517	A	G
11	rs2716529	0	24781828	G	A
11	rs78633415	0	24782121	T	G
11	rs12284066	0	24782186	T	C
11	rs2631412	0	24782437	A	G
11	rs58629204	0	24782488	C	T
11	rs76369718	0	24782569	G	A
11	rs113210640	0	24782627	C	T
11	rs75253782	0	24782731	C	T
11	rs12790939	0	24782969	T	C
11	rs2716530	0	24783183	A	G
11	rs76459133	0	24783735	G	A
11	rs10834478	0	24783781	G	A
11	rs2716531	0	24783876	A	G
11	rs71476401	0	24783885	A	G
11	rs139690269	0	24783982	T	C
11	rs2716532	0	24784862	A	T
11	rs10500990	0	24784922	G	T
11	rs7939941	0	24785046	C	A
11	rs723139	0	24785560	A	T
11	rs149744082	0	24785601	G	A
11	rs12296023	0	24785658	A	G
11	rs80053533	0	24785687	C	T
11	rs146665964	0	24785747	G	A
11	rs723141	0	24785758	C	T
11	rs723140	0	24785831	C	T
11	rs10834479	0	24785987	A	T
11	rs2716533	0	24786283	C	G
11	rs2716534	0	24786389	C	T
11	rs140880919	0	24786456	A	G
11	rs11028149	0	24786536	G	A
11	rs12281860	0	24786653	T	G
11	rs2631410	0	24786721	C	T
11	rs2716535	0	24786731	G	C
11	rs80031266	0	24786813	C	A
11	rs74873773	0	24786860	G	A
11	rs139179680	0	24787223	G	T
11	rs78486056	0	24787562	C	T
11	rs117118901	0	24787756	C	T
11	rs2716536	0	24788201	A	G
11	rs2716537	0	24788399	T	C
11	rs7952645	0	24788501	C	T
11	rs11028152	0	24788677	G	A
11	rs10834481	0	24788729	T	A
11	rs7934614	0	24788929	C	T
11	rs2631409	0	24789050	G	T
11	rs12287149	0	24789118	T	C
11	rs12280401	0	24789316	G	C
11	rs12280356	0	24789395	C	T
11	rs12280364	0	24789430	C	T
11	rs139029269	0	24790066	G	T
11	rs7925629	0	24790119	T	C
11	rs75901733	0	24790142	T	C
11	rs75155405	0	24790203	C	T
11	rs78323745	0	24790222	C	G
11	rs150417807	0	24790236	G	A
11	rs77779569	0	24790258	T	A
11	rs75017812	0	24790275	G	T
11	rs77651487	0	24790284	A	G
11	rs72884481	0	24790388	T	G
11	rs78056394	0	24790452	A	G
11	rs77516685	0	24790466	C	T
11	rs75153995	0	24790551	T	C
11	rs75507165	0	24790571	A	G
11	rs78069634	0	24790639	A	T
11	rs79363915	0	24790697	G	A
11	rs559656886	0	24790807	T	A
11	rs75936758	0	24790938	G	A
11	rs75462580	0	24790964	C	G
11	rs79752409	0	24790985	G	A
11	rs76308614	0	24791041	G	C
11	rs78990508	0	24791068	G	A
11	rs75730458	0	24791072	A	G
11	rs77624487	0	24791112	A	C
11	rs75908827	0	24791117	C	T
11	rs75313261	0	24791192	G	A
11	rs80123848	0	24791316	A	G
11	rs115980720	0	24791464	A	G
11	rs150738223	0	24791494	A	T
11	rs79574775	0	24791499	C	A
11	rs113462666	0	24791591	C	T
11	rs57753550	0	24791663	G	T
11	rs56719869	0	24791706	T	C
11	rs145594394	0	24791762	C	T
11	rs12164815	0	24791781	G	T
11	rs12164816	0	24791796	G	A
11	rs12164817	0	24791985	C	T
11	rs12164818	0	24792057	G	A
11	rs2716538	0	24792119	G	C
11	rs12164820	0	24792142	G	T
11	rs12164800	0	24792147	A	G
11	rs77016287	0	24792348	C	T
11	rs77419188	0	24792349	G	A
11	rs74858421	0	24792352	T	G
11	rs79091850	0	24792374	A	C
11	rs116036932	0	24792376	A	G
11	rs80201639	0	24792395	A	G
11	rs78996689	0	24792427	T	C
11	rs75874990	0	24792549	A	G
11	rs79812254	0	24792594	A	G
11	rs75306800	0	24792626	A	C
11	rs79401020	0	24792688	T	C
11	rs78590729	0	24792775	C	T
11	rs77341409	0	24792845	T	C
11	rs74442086	0	24792866	G	C
11	rs76492914	0	24793007	T	C
11	rs78851638	0	24793089	T	C
11	rs74326130	0	24793130	G	C
11	rs2931360	0	24793160	G	T
11	rs75013994	0	24793195	T	A
11	rs74472285	0	24793201	C	T
11	rs79239349	0	24793223	C	G
11	rs80276836	0	24793310	C	A
11	rs75806711	0	24793312	G	T
11	rs117209443	0	24793331	G	A
11	rs12294738	0	24793350	T	C
11	rs11028156	0	24793579	T	C
11	rs11028157	0	24793593	T	C
11	rs11028158	0	24793594	G	C
11	rs11028159	0	24793657	G	A
11	rs11028160	0	24793715	A	G
11	rs11028161	0	24793771	A	G
11	rs11028162	0	24793860	C	T
11	rs11028163	0	24793897	T	A
11	rs10834482	0	24794036	A	G
11	rs10834483	0	24794077	A	C
11	rs34807895	0	24794103	G	T
11	rs115445797	0	24794106	A	G
11	rs75808896	0	24794114	G	A
11	rs11826829	0	24794260	G	C
11	rs71478103	0	24794303	T	C
11	rs1007719	0	24794324	A	G
11	rs77283886	0	24794371	G	A
11	rs1007720	0	24794509	T	G
11	rs11822161	0	24794582	A	G
11	rs80164168	0	24794603	T	C
11	rs79553517	0	24794842	G	T
11	rs77764670	0	24794882	C	T
11	rs61878262	0	24794906	C	T
11	rs79579871	0	24795011	C	A
11	rs11827414	0	24795126	G	A
11	rs2631406	0	24795174	T	G
11	rs2716539	0	24795275	T	C
11	rs11827432	0	24795382	C	T
11	rs11822795	0	24795394	A	G
11	rs2631405	0	24795563	C	T
11	rs11827478	0	24795600	C	T
11	rs144938827	0	24795793	C	T
11	rs140592354	0	24796461	C	T
11	rs17235022	0	24796462	G	A
11	rs76457678	0	24796544	A	C
11	rs75910962	0	24796588	T	A
11	rs1564989	0	24796875	G	A
11	rs1564988	0	24796958	G	A
11	rs11028165	0	24797043	G	A
11	rs2631404	0	24797106	T	G
11	rs17307138	0	24797244	G	A
11	rs12285443	0	24797310	G	T
11	rs79667828	0	24797428	C	T
11	rs2631403	0	24797939	T	G
11	rs148282402	0	24797994	C	A
11	rs141341339	0	24798179	T	C
11	rs183115545	0	24798361	G	A
11	rs12287385	0	24798505	G	A
11	rs1985731	0	24798766	T	C
11	rs2716540	0	24799026	G	C
11	rs12802394	0	24799035	C	G
11	rs75528761	0	24799350	G	A
11	rs12275925	0	24799416	A	T
11	rs11028169	0	24799514	G	A
11	rs12276047	0	24799653	A	C
11	rs2631402	0	24799845	T	C
11	rs2716541	0	24799903	G	A
11	rs1486702	0	24800058	A	G
11	rs1486701	0	24800177	T	C
11	rs1486700	0	24800243	A	G
11	rs1486699	0	24800404	C	T
11	rs76214611	0	24800421	G	A
11	rs143240919	0	24800465	G	A
11	rs2631401	0	24800750	T	G
11	rs2631400	0	24800792	G	A
11	rs2631399	0	24801206	G	C
11	rs1486698	0	24801648	C	T
11	rs146825453	0	24802027	A	G
11	rs2716542	0	24802152	T	C
11	rs80015790	0	24802514	G	A
11	rs2716543	0	24802574	T	A
11	rs2716544	0	24802669	T	C
11	rs145565015	0	24802755	C	T
11	rs1386248	0	24803061	A	G
11	rs1386247	0	24803201	C	T
11	rs2129358	0	24803203	A	G
11	rs1386246	0	24803380	C	T
11	rs1386245	0	24803438	A	C
11	rs11028172	0	24803458	A	T
11	rs2631398	0	24803571	T	C
11	rs150890401	0	24803656	G	C
11	rs2631397	0	24803665	G	C
11	rs2631396	0	24803726	G	C
11	rs2631395	0	24803813	G	C
11	rs10834484	0	24803895	G	A
11	rs12417159	0	24804227	C	A
11	rs149644603	0	24804310	C	T
11	rs2631394	0	24804314	A	T
11	rs76982986	0	24804377	C	T
11	rs144375743	0	24804403	C	T
11	rs12417187	0	24804459	C	T
11	rs56005193	0	24804536	A	G
11	rs140170976	0	24804642	C	T
11	rs117797311	0	24805434	G	A
11	rs1471862	0	24805462	C	T
11	rs1471861	0	24805485	G	A
11	rs1471860	0	24805578	C	T
11	rs1386244	0	24805714	T	A
11	rs2631393	0	24805926	G	A
11	rs1486697	0	24807055	C	A
11	rs10834485	0	24807375	G	C
11	rs2716471	0	24808750	A	G
11	rs77201523	0	24809287	A	G
11	rs11028175	0	24809440	G	A
11	rs1825724	0	24810006	T	C
11	rs190351470	0	24810013	C	T
11	rs193301081	0	24810118	C	T
11	rs2017929	0	24811600	G	A
11	rs186238258	0	24812104	G	A
11	rs191949908	0	24812121	C	G
11	rs144467965	0	24812485	G	A
11	rs140064920	0	24812600	G	A
11	rs145132564	0	24812928	C	T
11	rs138916047	0	24812956	G	A
11	rs17235043	0	24813297	A	G
11	rs146384610	0	24813693	G	T
11	rs141855845	0	24813717	G	A
11	rs11028176	0	24813904	C	T
11	rs1386250	0	24814076	A	G
11	rs55881269	0	24814922	C	T
11	rs142530837	0	24815807	T	C
11	rs2716545	0	24815906	A	G
11	rs1486681	0	24816638	T	G
11	rs1486682	0	24816684	A	G
11	rs146853363	0	24816696	G	A
11	rs140650805	0	24817248	G	A
11	rs1386240	0	24817779	A	G
11	rs11028179	0	24818179	A	G
11	rs12577365	0	24818305	A	G
11	rs12799525	0	24819089	G	A
11	rs729092	0	24819568	T	G
11	rs1486696	0	24819955	G	A
11	rs11028180	0	24820080	C	T
11	rs34126748	0	24821220	C	T
11	rs75105992	0	24821364	A	G
11	rs10834486	0	24822016	A	C
11	rs144896701	0	24822043	A	T
11	rs11028183	0	24822669	A	G
11	rs2716467	0	24825083	A	G
11	rs75497635	0	24826045	T	C
11	rs12800427	0	24828241	A	G
11	rs2716470	0	24828784	A	G
11	rs7120135	0	24831117	C	T
11	rs2716473	0	24831746	T	C
11	rs2716474	0	24832009	G	A
11	rs2716475	0	24832707	T	C
11	rs12294826	0	24832715	C	A
11	rs72886135	0	24832854	C	T
11	rs12270427	0	24833665	G	A
11	rs12271924	0	24834089	G	A
11	rs965784	0	24835070	A	G
11	rs72886138	0	24835136	C	G
11	rs78380748	0	24835517	G	A
11	rs12801073	0	24835665	C	T
11	rs117006523	0	24835961	A	C
11	rs139971893	0	24836375	A	G
11	rs1906093	0	24837039	C	T
11	rs11028189	0	24837488	C	T
11	rs2631515	0	24837539	C	A
11	rs10834488	0	24837667	T	G
11	rs2631514	0	24837714	C	A
11	rs10834489	0	24837801	C	T
11	rs17307173	0	24837891	G	A
11	rs2631512	0	24838428	A	G
11	rs75161742	0	24838478	G	A
11	rs2716479	0	24838571	C	A
11	rs71478105	0	24838754	G	A
11	rs7120732	0	24838844	C	T
11	rs2256074	0	24838908	A	G
11	rs2716480	0	24838957	C	T
11	rs11028190	0	24839058	A	G
11	rs7131640	0	24839157	A	G
11	rs923218	0	24839640	A	T
11	rs923217	0	24839668	A	G
11	rs923216	0	24839750	C	T
11	rs11028191	0	24839751	G	A
11	rs1486688	0	24840073	G	A
11	rs2631511	0	24840482	A	G
11	rs58447033	0	24840726	G	A
11	rs1564987	0	24840738	G	A
11	rs61875869	0	24840817	T	G
11	rs12795618	0	24841410	C	T
11	rs2716482	0	24841760	G	A
11	rs61875870	0	24842205	A	C
11	rs61875871	0	24842288	G	A
11	rs923219	0	24842866	A	C
11	rs12419105	0	24843020	A	G
11	rs61875884	0	24843081	A	C
11	rs118109538	0	24843452	T	G
11	rs150869625	0	24843956	G	A
11	rs2631510	0	24844168	A	G
11	rs75978736	0	24844278	G	A
11	rs2631509	0	24844328	A	T
11	rs11028192	0	24844628	G	C
11	rs11028193	0	24844697	A	T
11	rs2046536	0	24844845	C	G
11	rs56124410	0	24845029	T	C
11	rs78759956	0	24845236	C	T
11	rs2931358	0	24845343	T	C
11	rs2953400	0	24845395	G	C
11	rs10767248	0	24845645	T	C
11	rs74596506	0	24846020	G	A
11	rs2716483	0	24846112	A	T
11	rs80254164	0	24846444	C	A
11	rs7101709	0	24846459	G	A
11	rs77249303	0	24846511	G	A
11	rs12226060	0	24846773	G	A
11	rs61875885	0	24846920	G	T
11	rs10767249	0	24847011	A	G
11	rs10767250	0	24847013	C	T
11	rs2716484	0	24847378	C	A
11	rs11028194	0	24847441	A	G
11	rs11028195	0	24847501	G	A
11	rs2631508	0	24847895	G	A
11	rs2631507	0	24848038	C	T
11	rs4922695	0	24848166	G	A
11	rs10834490	0	24848238	T	G
11	rs4922696	0	24848253	T	C
11	rs1486724	0	24848301	T	C
11	rs5011479	0	24848341	A	G
11	rs5011480	0	24848343	A	G
11	rs1486725	0	24848509	A	G
11	rs1486726	0	24848560	T	G
11	rs2631506	0	24848824	C	T
11	rs2631505	0	24848896	G	A
11	rs11822141	0	24849027	T	C
11	rs10834491	0	24849067	C	T
11	rs12790968	0	24849161	T	C
11	rs2716485	0	24849170	C	T
11	rs2631503	0	24849491	G	A
11	rs10500991	0	24849566	C	T
11	rs11820261	0	24849649	C	A
11	rs2631502	0	24849674	G	A
11	rs117067294	0	24849707	A	G
11	rs72870733	0	24849996	T	C
11	rs2716486	0	24850029	A	G
11	rs17307180	0	24850070	A	G
11	rs17307187	0	24850630	G	A
11	rs2716488	0	24850785	A	C
11	rs2631500	0	24850872	A	G
11	rs2716490	0	24850893	G	A
11	rs7129889	0	24850904	C	T
11	rs2716491	0	24851009	A	G
11	rs4922697	0	24851483	C	G
11	rs2631498	0	24851543	C	T
11	rs4922698	0	24851599	G	T
11	rs4922699	0	24851707	G	C
11	rs77854073	0	24851782	A	T
11	rs2631497	0	24851793	T	C
11	rs2716492	0	24852266	T	C
11	rs2631496	0	24852295	C	T
11	rs61894117	0	24852406	G	A
11	rs190935543	0	24852412	C	T
11	rs2631495	0	24852435	T	G
11	rs11028198	0	24852533	C	G
11	rs2716493	0	24852844	C	A
11	rs11028199	0	24852856	C	T
11	rs2631494	0	24852936	C	T
11	rs2716494	0	24853006	T	C
11	rs2631493	0	24853023	A	G
11	rs7930770	0	24853081	A	G
11	rs7945860	0	24853087	T	C
11	rs2716495	0	24853265	A	C
11	rs17307194	0	24853312	A	T
11	rs2631491	0	24853325	T	G
11	rs2716496	0	24853384	G	A
11	rs2716497	0	24853594	A	G
11	rs2716498	0	24853614	A	G
11	rs1486727	0	24853819	T	G
11	rs1486728	0	24853906	A	C
11	rs1486730	0	24854001	T	A
11	rs60080477	0	24854206	T	C
11	rs17307208	0	24854289	A	G
11	rs2716499	0	24854315	T	C
11	rs111946547	0	24854411	G	C
11	rs2631490	0	24854443	T	G
11	rs17307215	0	24854535	G	T
11	rs1386252	0	24854742	G	T
11	rs2716500	0	24855153	T	C
11	rs80230339	0	24855624	C	A
11	rs2631487	0	24855643	C	G
11	rs2631486	0	24855826	G	T
11	rs143658707	0	24855934	T	C
11	rs111290445	0	24855957	C	A
11	rs2716503	0	24856062	T	C
11	rs2631484	0	24856221	C	T
11	rs140793546	0	24856345	A	T
11	rs4506649	0	24856393	C	T
11	rs11028203	0	24856528	T	C
11	rs11028204	0	24856569	G	A
11	rs142499026	0	24856658	T	C
11	rs140890656	0	24856921	A	G
11	rs2716504	0	24856935	A	G
11	rs117951701	0	24856977	A	G
11	rs2029197	0	24857486	T	G
11	rs17235099	0	24857633	T	G
11	rs17235106	0	24857700	A	G
11	rs4923213	0	24858098	G	T
11	rs976290	0	24858144	A	C
11	rs976291	0	24858184	A	G
11	rs1486707	0	24858370	A	G
11	rs1486708	0	24858636	C	T
11	rs2631483	0	24858688	T	C
11	rs11028207	0	24858949	C	T
11	rs2631482	0	24858950	G	A
11	rs2716505	0	24859041	T	G
11	rs11028208	0	24859088	T	C
11	rs11028209	0	24859125	A	G
11	rs78789101	0	24859400	T	A
11	rs4630293	0	24859404	A	C
11	rs975467	0	24859607	A	G
11	rs1486706	0	24859611	T	C
11	rs11028210	0	24859940	A	G
11	rs2631481	0	24860349	A	G
11	rs2631480	0	24860457	C	G
11	rs2631479	0	24860513	G	C
11	rs2631478	0	24860531	C	T
11	rs2716507	0	24860767	C	T
11	rs2129359	0	24861179	T	C
11	rs2716508	0	24861214	C	T
11	rs974922	0	24861521	A	G
11	rs974923	0	24861605	T	A
11	rs72872421	0	24862239	A	G
11	rs117897170	0	24862550	A	G
11	rs2029195	0	24862708	G	A
11	rs10834495	0	24862895	C	T
11	rs10834496	0	24863089	A	G
11	rs72872424	0	24863249	C	A
11	rs189748790	0	24863626	T	A
11	rs2716510	0	24863717	A	G
11	rs61894119	0	24863757	A	G
11	rs17307243	0	24863962	A	T
11	rs78978388	0	24864013	G	A
11	rs150753314	0	24864498	A	G
11	rs2631477	0	24864670	C	A
11	rs2716511	0	24864734	T	A
11	rs2631476	0	24865083	T	C
11	rs2716512	0	24865359	A	G
11	rs2465751	0	24865437	G	A
11	rs2716514	0	24866103	G	A
11	rs61894120	0	24866168	A	G
11	rs2631475	0	24866177	T	C
11	rs148123658	0	24866673	A	C
11	rs140986724	0	24866681	C	T
11	rs2716515	0	24866719	G	A
11	rs2403975	0	24866840	A	G
11	rs2716516	0	24866860	T	C
11	rs118187186	0	24867017	A	G
11	rs2716517	0	24867081	G	A
11	rs2631474	0	24867100	C	T
11	rs61894121	0	24867309	C	T
11	rs2716518	0	24867395	C	T
11	rs2631473	0	24867450	G	A
11	rs2631472	0	24867480	C	T
11	rs2631471	0	24867591	C	T
11	rs2631470	0	24867614	T	A
11	rs2631469	0	24867951	C	T
11	rs2716519	0	24867964	G	A
11	rs80201323	0	24868127	G	T
11	rs1486711	0	24868212	T	C
11	rs1486710	0	24868320	G	A
11	rs1486709	0	24868335	C	T
11	rs76399097	0	24868520	C	T
11	rs74425370	0	24868689	C	A
11	rs61894122	0	24868763	G	A
11	rs117682994	0	24868819	T	C
11	rs117075844	0	24868886	C	T
11	rs2631468	0	24868957	G	A
11	rs117817077	0	24869054	C	T
11	rs2716520	0	24869086	T	G
11	rs76291167	0	24869191	G	A
11	rs2716521	0	24869239	G	A
11	rs2631467	0	24869240	T	C
11	rs2716522	0	24869249	A	G
11	rs59180842	0	24869568	C	G
11	rs2631466	0	24869571	A	G
11	rs2631465	0	24869639	G	T
11	rs1486705	0	24869716	T	C
11	rs140179810	0	24869939	C	A
11	rs7928281	0	24869950	G	T
11	rs4923214	0	24870021	G	C
11	rs2631464	0	24870033	C	T
11	rs1486703	0	24870450	C	G
11	rs2716524	0	24870708	G	A
11	rs116444318	0	24870885	C	T
11	rs114929212	0	24870886	C	G
11	rs2716525	0	24870975	C	G
11	rs55666221	0	24871033	C	T
11	rs72470826	0	24871251	T	C
11	rs2631461	0	24871295	A	G
11	rs2631460	0	24871420	C	A
11	rs2631459	0	24871436	T	C
11	rs2716526	0	24871972	G	A
11	rs143255310	0	24872210	A	G
11	rs117922460	0	24872260	A	G
11	rs10834498	0	24872400	T	A
11	rs2716527	0	24872451	G	C
11	rs2631458	0	24872482	C	T
11	rs2716528	0	24872490	G	A
11	rs2631457	0	24872565	T	C
11	rs2631456	0	24872575	G	T
11	rs7951946	0	24872597	T	C
11	rs2631455	0	24873075	A	G
11	rs61894123	0	24873140	C	G
11	rs61894124	0	24873156	C	T
11	rs2631454	0	24873177	A	G
11	rs2450421	0	24873630	T	A
11	rs2450420	0	24873631	T	A
11	rs2450419	0	24873650	A	G
11	rs146711993	0	24873782	G	A
11	rs56291767	0	24873947	C	T
11	rs142725040	0	24874334	A	G
11	rs2631453	0	24874449	G	T
11	rs2631452	0	24874496	C	T
11	rs2450418	0	24874749	A	G
11	rs113443800	0	24874851	A	G
11	rs7934701	0	24874967	T	C
11	rs2631451	0	24875042	G	T
11	rs2631450	0	24875078	T	A
11	rs2631449	0	24875183	C	T
11	rs2631448	0	24875293	A	T
11	rs10834505	0	24875340	G	A
11	rs10834506	0	24875495	G	C
11	rs11028224	0	24875588	T	G
11	rs1825722	0	24875694	G	A
11	rs1825723	0	24875703	G	T
11	rs2716439	0	24875809	C	T
11	rs2631447	0	24875996	G	A
11	rs2087099	0	24876118	C	T
11	rs116996958	0	24876326	C	T
11	rs2631446	0	24876604	T	C
11	rs2631445	0	24876622	G	T
11	rs2631444	0	24876638	G	A
11	rs12292121	0	24876974	C	T
11	rs7928091	0	24877002	G	T
11	rs12278893	0	24877019	A	C
11	rs73440167	0	24877057	G	A
11	rs7928053	0	24877220	A	T
11	rs75779888	0	24877243	G	A
11	rs2220295	0	24877524	G	A
11	rs10834507	0	24877531	C	T
11	rs10742052	0	24877573	C	T
11	rs10767252	0	24877688	G	C
11	rs10767253	0	24877755	T	G
11	rs10767254	0	24877763	G	A
11	rs73440176	0	24877800	C	T
11	rs1906087	0	24878184	A	G
11	rs149418388	0	24878207	G	C
11	rs72872473	0	24878531	T	G
11	rs7932407	0	24878580	A	G
11	rs7947656	0	24878624	T	C
11	rs7932519	0	24878672	A	T
11	rs7121255	0	24879046	A	G
11	rs148741083	0	24879190	A	G
11	rs11028228	0	24879201	G	A
11	rs185116263	0	24879242	C	A
11	rs11028229	0	24879273	C	T
11	rs11028230	0	24879284	T	C
11	rs11028231	0	24879336	C	A
11	rs11602503	0	24879440	T	C
11	rs10834508	0	24879608	G	T
11	rs1160261	0	24879617	G	A
11	rs2403985	0	24879622	G	C
11	rs1352185	0	24879624	A	G
11	rs7122346	0	24879651	G	A
11	rs10834509	0	24879692	T	C
11	rs1872720	0	24879829	A	G
11	rs7125497	0	24879956	A	G
11	rs61708016	0	24879957	G	A
11	rs7111555	0	24880125	T	C
11	rs117105920	0	24880157	A	T
11	rs11028233	0	24880250	C	T
11	rs141922680	0	24880252	T	C
11	rs10767255	0	24880319	A	G
11	rs1486672	0	24880554	C	G
11	rs116901625	0	24881277	G	A
11	rs111674592	0	24881291	G	A
11	rs72872488	0	24881322	C	T
11	rs72872489	0	24881666	A	G
11	rs7130921	0	24881825	C	G
11	rs58228431	0	24882073	C	T
11	rs28649011	0	24882158	C	T
11	rs7104187	0	24882341	C	T
11	rs59125323	0	24882489	T	C
11	rs10767256	0	24882701	A	G
11	rs11606335	0	24882793	A	G
11	rs11028234	0	24883191	G	A
11	rs10767257	0	24883978	C	T
11	rs28803828	0	24884031	A	C
11	rs7934559	0	24884066	A	G
11	rs150858199	0	24884304	C	A
11	rs7950109	0	24884344	T	G
11	rs2129353	0	24884356	T	C
11	rs553952040	0	24884383	T	C
11	rs1960472	0	24884719	C	A
11	rs2403974	0	24885111	T	C
11	rs139773386	0	24885299	A	C
11	rs2403986	0	24885339	C	T
11	rs10834511	0	24885640	A	G
11	rs10767258	0	24885924	T	C
11	rs7106703	0	24886017	T	A
11	rs1486677	0	24886064	G	A
11	rs61892065	0	24886354	T	C
11	rs1486678	0	24886552	G	C
11	rs112719405	0	24887152	C	G
11	rs112750516	0	24887620	G	T
11	rs57469930	0	24887870	T	A
11	rs10767259	0	24887879	G	T
11	rs10834512	0	24887912	A	T
11	rs1486714	0	24888014	C	T
11	rs76493744	0	24888355	T	C
11	rs10767260	0	24888412	T	C
11	rs10767261	0	24888595	C	G
11	rs11606732	0	24888760	A	T
11	rs7130523	0	24888818	A	G
11	rs10767262	0	24888824	G	A
11	rs10767263	0	24888897	G	A
```
