## Supplementary material for "Characterization of shared and ancestry-specific signals driving complex traits using multi-ancestry fine-mapping": s2.afreq

```
#CHROM	ID	REF	ALT	ALT_FREQS	OBS_CT
11	rs75501577	C	T	0.0575397	1008
11	rs10834219	A	G	0.0962302	1008
11	rs11027580	C	T	0.0952381	1008
11	rs12362789	C	G	0.0595238	1008
11	rs12362846	G	A	0.0962302	1008
11	rs11027581	C	T	0.475198	1008
11	rs11824182	G	A	0.0922619	1008
11	rs74644563	T	C	0.0585317	1008
11	rs16911854	G	A	0.093254	1008
11	rs11027582	C	T	0.0585317	1008
11	rs7934469	T	C	0.0585317	1008
11	rs12418393	G	T	0.0585317	1008
11	rs12277998	C	T	0.0347222	1008
11	rs114409715	A	T	0.031746	1008
11	rs12362680	G	T	0.0585317	1008
11	rs11027587	C	T	0.0585317	1008
11	rs10834220	A	G	0.0585317	1008
11	rs74993088	G	A	0.0595238	1008
11	rs10834222	C	T	0.0585317	1008
11	rs11027590	C	G	0.0585317	1008
11	rs11027591	C	G	0.0585317	1008
11	rs12361026	A	G	0.0585317	1008
11	rs10400331	C	T	0.093254	1008
11	rs11027593	G	C	0.0585317	1008
11	rs10834223	G	A	0.0585317	1008
11	rs11027594	T	C	0.093254	1008
11	rs11027595	C	T	0.093254	1008
11	rs79548174	G	A	0.093254	1008
11	rs12361910	A	C	0.0585317	1008
11	rs12360901	T	A	0.0585317	1008
11	rs113156974	G	A	0.0327381	1008
11	rs12292946	G	T	0.093254	1008
11	rs111867337	C	T	0.031746	1008
11	rs11027597	G	A	0.093254	1008
11	rs80043409	G	C	0.031746	1008
11	rs11821198	T	A	0.0347222	1008
11	rs59008869	C	T	0.093254	1008
11	rs74984525	G	T	0.0585317	1008
11	rs73427811	C	T	0.0882937	1008
11	rs76585918	G	A	0.0277778	1008
11	rs11027600	T	C	0.0555556	1008
11	rs11027601	C	A	0.0545635	1008
11	rs4519089	A	G	0.0496032	1008
11	rs150400543	A	G	0.0555556	1008
11	rs112780470	A	G	0.109127	1008
11	rs149157133	T	C	0.0585317	1008
11	rs11027605	A	T	0.0565476	1008
11	rs4597069	A	T	0.0823413	1008
11	rs4379845	G	T	0.109127	1008
11	rs4485114	C	T	0.350198	1008
11	rs11512119	A	T	0.0545635	1008
11	rs11517828	G	A	0.0545635	1008
11	rs141050772	C	T	0.0982143	1008
11	rs61874682	G	C	0.481151	1008
11	rs56889481	T	A	0.047619	1008
11	rs7102079	G	C	0.953373	1008
11	rs10834230	T	C	0.953373	1008
11	rs61874683	G	A	0.401786	1008
11	rs10767129	A	G	0.950397	1008
11	rs146825890	G	A	0.0843254	1008
11	rs76885099	T	C	0.0863095	1008
11	rs4316508	C	A	0.0446429	1008
11	rs4501982	T	A	0.949405	1008
11	rs11027609	G	A	0.0436508	1008
11	rs10767130	G	A	0.815476	1008
11	rs12800068	A	C	0.0456349	1008
11	rs10160460	A	C	0.950397	1008
11	rs10742008	C	T	0.949405	1008
11	rs7109461	T	G	0.950397	1008
11	rs118114304	T	C	0.0873016	1008
11	rs80247666	C	T	0.0863095	1008
11	rs11027610	G	A	0.0426587	1008
11	rs3938320	C	A	0.0446429	1008
11	rs10834231	A	G	0.905754	1008
11	rs10500970	G	T	0.046627	1008
11	rs12278722	C	A	0.046627	1008
11	rs12291881	A	G	0.0486111	1008
11	rs727899	C	T	0.0426587	1008
11	rs11607458	A	G	0.0436508	1008
11	rs9804572	G	A	0.0277778	1008
11	rs12419701	C	G	0.0436508	1008
11	rs7927442	C	T	0.0426587	1008
11	rs10834232	T	C	0.093254	1008
11	rs193298104	T	C	0.0357143	1008
11	rs1528558	T	C	0.910714	1008
11	rs4244507	T	A	0.909722	1008
11	rs35725572	C	T	0.0426587	1008
11	rs34806216	C	T	0.0426587	1008
11	rs11027614	C	T	0.078373	1008
11	rs2204701	G	C	0.909722	1008
11	rs72877250	A	G	0.0436508	1008
11	rs7944827	T	C	0.093254	1008
11	rs7945054	T	C	0.093254	1008
11	rs10834233	A	G	0.0446429	1008
11	rs78583779	C	A	0.0178571	1008
11	rs7942099	A	T	0.907738	1008
11	rs10767131	G	T	0.91369	1008
11	rs7106932	T	G	0.869048	1008
11	rs12798858	C	T	0.0456349	1008
11	rs7124595	C	G	0.915675	1008
11	rs7125042	G	A	0.915675	1008
11	rs7110551	T	C	0.915675	1008
11	rs7110567	T	C	0.914683	1008
11	rs7124868	C	T	0.915675	1008
11	rs7110686	T	C	0.828373	1008
11	rs7124966	C	T	0.915675	1008
11	rs7125186	G	T	0.914683	1008
11	rs7124883	A	G	0.915675	1008
11	rs4923133	A	T	0.0386905	1008
11	rs10767132	T	G	0.914683	1008
11	rs4262724	C	A	0.865079	1008
11	rs4128833	T	C	0.914683	1008
11	rs4128834	T	C	0.914683	1008
11	rs10742010	G	T	0.91369	1008
11	rs4331089	A	G	0.865079	1008
11	rs11027621	C	T	0.0496032	1008
11	rs4644641	G	A	0.914683	1008
11	rs11027622	C	T	0.0456349	1008
11	rs2896676	C	T	0.914683	1008
11	rs10742011	C	G	0.915675	1008
11	rs10767133	T	C	0.914683	1008
11	rs2141396	A	C	0.866071	1008
11	rs1609320	C	G	0.914683	1008
11	rs10767134	A	G	0.914683	1008
11	rs4923136	C	T	0.914683	1008
11	rs4923137	A	C	0.915675	1008
11	rs4923138	G	A	0.914683	1008
11	rs4923139	A	G	0.914683	1008
11	rs4551770	A	G	0.914683	1008
11	rs7941180	C	A	0.863095	1008
11	rs7941280	C	T	0.915675	1008
11	rs11027623	C	T	0.0436508	1008
11	rs10742012	C	T	0.91369	1008
11	rs10742013	C	G	0.91369	1008
11	rs4408313	C	T	0.91369	1008
11	rs10734345	G	A	0.91369	1008
11	rs11027624	C	T	0.0436508	1008
11	rs10742014	T	C	0.914683	1008
11	rs10767135	C	T	0.91369	1008
11	rs10767136	C	T	0.863095	1008
11	rs4267074	T	A	0.914683	1008
11	rs4244508	A	G	0.915675	1008
11	rs4244509	T	G	0.915675	1008
11	rs4561212	A	C	0.915675	1008
11	rs4285869	G	C	0.869048	1008
11	rs12417854	A	G	0.0505952	1008
11	rs10767137	C	G	0.864087	1008
11	rs4497410	C	T	0.915675	1008
11	rs10767138	G	A	0.0515873	1008
11	rs4281482	T	C	0.915675	1008
11	rs79403930	G	A	0.0426587	1008
11	rs10834234	C	T	0.0505952	1008
11	rs7106379	A	G	0.0515873	1008
11	rs4426133	T	A	0.87996	1008
11	rs3992998	A	G	0.87996	1008
11	rs1406313	C	T	0.880952	1008
11	rs1406314	G	A	0.881944	1008
11	rs7119056	G	A	0.880952	1008
11	rs10734346	T	G	0.890873	1008
11	rs11601051	A	C	0.0585317	1008
11	rs4627077	A	G	0.0555556	1008
11	rs4462346	G	A	0.0615079	1008
11	rs4497411	A	G	0.0555556	1008
11	rs10742015	T	C	0.824405	1008
11	rs4922668	A	G	0.824405	1008
11	rs7104715	C	T	0.0555556	1008
11	rs11826956	G	A	0.0555556	1008
11	rs7104882	C	T	0.0555556	1008
11	rs10834238	G	T	0.813492	1008
11	rs11827502	C	T	0.0545635	1008
11	rs1919221	T	C	0.822421	1008
11	rs11027625	A	C	0.864087	1008
11	rs141000837	T	G	0.0218254	1008
11	rs10834239	A	G	0.824405	1008
11	rs74849770	A	G	0.0833333	1008
11	rs74811284	C	G	0.173611	1008
11	rs77639591	T	C	0.00992063	1008
11	rs7130113	A	G	0.818452	1008
11	rs2037834	G	C	0.81746	1008
11	rs145712587	G	A	0.0515873	1008
11	rs146585173	C	T	0.122024	1008
11	rs188671037	C	T	0.0168651	1008
11	rs7129003	T	C	0.816468	1008
11	rs114698233	G	A	0.0515873	1008
11	rs2403864	G	A	0.174603	1008
11	rs2403865	G	C	0.173611	1008
11	rs76543606	G	A	0.122024	1008
11	rs10834241	G	A	0.816468	1008
11	rs10834242	G	A	0.816468	1008
11	rs11493445	G	T	0.309524	1008
11	rs10834243	G	A	0.867063	1008
11	rs4923142	C	T	0.928571	1008
11	rs4291675	C	T	0.123016	1008
11	rs35758121	T	C	0.123016	1008
11	rs75129095	G	A	0.173611	1008
11	rs34009179	C	T	0.123016	1008
11	rs144026517	C	T	0.173611	1008
11	rs180836900	A	G	0.0109127	1008
11	rs10834247	T	G	0.816468	1008
11	rs77199267	C	T	0.175595	1008
11	rs7937620	C	T	0.816468	1008
11	rs78602192	G	T	0.173611	1008
11	rs7937981	G	C	0.816468	1008
11	rs150405265	C	G	0.173611	1008
11	rs113835847	C	T	0.173611	1008
11	rs74409744	T	C	0.175595	1008
11	rs10834248	G	T	0.811508	1008
11	rs7932515	T	C	0.814484	1008
11	rs6483998	C	T	0.814484	1008
11	rs4388884	C	T	0.175595	1008
11	rs10742018	G	A	0.814484	1008
11	rs10734347	A	C	0.814484	1008
11	rs77604157	C	T	0.175595	1008
11	rs138872012	C	A	0.0188492	1008
11	rs6483999	T	C	0.814484	1008
11	rs10458858	C	T	0.459325	1008
11	rs7105348	T	C	0.813492	1008
11	rs79718785	A	C	0.176587	1008
11	rs10767145	G	T	0.813492	1008
11	rs7945216	G	A	0.0515873	1008
11	rs11027630	G	A	0.311508	1008
11	rs78114951	G	A	0.176587	1008
11	rs78407300	T	A	0.176587	1008
11	rs10742019	G	A	0.803571	1008
11	rs74406323	G	A	0.1875	1008
11	rs4923145	A	C	0.181548	1008
11	rs6484000	A	C	0.0515873	1008
11	rs4328214	C	G	0.938492	1008
11	rs4244510	C	G	0.813492	1008
11	rs4244511	A	C	0.813492	1008
11	rs76414097	T	A	0.125	1008
11	rs79610949	C	T	0.0515873	1008
11	rs79494373	C	T	0.125	1008
11	rs61392438	C	T	0.125	1008
11	rs4540837	C	T	0.125992	1008
11	rs10742020	A	G	0.8125	1008
11	rs10742021	C	T	0.8125	1008
11	rs182405829	A	T	0.0178571	1008
11	rs77516175	T	C	0.0218254	1008
11	rs4604882	A	C	0.497024	1008
11	rs11827016	C	T	0.183532	1008
11	rs4381370	T	C	0.49504	1008
11	rs75553967	A	C	0.183532	1008
11	rs77212987	G	A	0.125992	1008
11	rs79040682	G	A	0.183532	1008
11	rs11827659	G	C	0.184524	1008
11	rs1915068	C	T	0.184524	1008
11	rs1915069	C	T	0.185516	1008
11	rs2176792	G	A	0.18254	1008
11	rs1879230	T	C	0.80754	1008
11	rs4077181	A	C	0.492063	1008
11	rs79507097	C	G	0.125992	1008
11	rs4506647	G	A	0.183532	1008
11	rs7104264	C	A	0.183532	1008
11	rs72879339	C	A	0.00198413	1008
11	rs7104524	C	T	0.183532	1008
11	rs11828069	G	A	0.184524	1008
11	rs75615686	T	C	0.18254	1008
11	rs77597504	G	A	0.18254	1008
11	rs78231174	C	T	0.18254	1008
11	rs7112747	G	A	0.18254	1008
11	rs11819962	C	T	0.183532	1008
11	rs77892604	T	G	0.0565476	1008
11	rs79651745	G	A	0.18254	1008
11	rs79950786	G	T	0.0565476	1008
11	rs113834850	C	T	0.18254	1008
11	rs11027637	C	T	0.65377	1008
11	rs11821347	G	A	0.127976	1008
11	rs11823765	T	C	0.185516	1008
11	rs7129405	A	T	0.661706	1008
11	rs6484002	G	A	0.641865	1008
11	rs7925961	C	T	0.454365	1008
11	rs78539850	C	T	0.030754	1008
11	rs141121805	A	T	0.0357143	1008
11	rs11825108	T	C	0.185516	1008
11	rs55988898	C	T	0.186508	1008
11	rs11027639	C	A	0.186508	1008
11	rs6484003	G	A	0.186508	1008
11	rs7938829	G	T	0.1875	1008
11	rs7106159	T	G	0.186508	1008
11	rs2176788	A	G	0.186508	1008
11	rs7946438	C	G	0.457341	1008
11	rs7946677	G	A	0.455357	1008
11	rs16911969	T	C	0.180556	1008
11	rs16911971	G	A	0.455357	1008
11	rs16925273	G	C	0.0555556	1008
11	rs4307719	C	T	0.640873	1008
11	rs111996991	A	T	0.186508	1008
11	rs2139516	C	T	0.454365	1008
11	rs16911972	C	T	0.186508	1008
11	rs7118930	T	A	0.642857	1008
11	rs7119515	T	C	0.652778	1008
11	rs1915056	G	A	0.047619	1008
11	rs10500971	T	C	0.186508	1008
11	rs7945235	A	G	0.464286	1008
11	rs80333124	G	A	0.185516	1008
11	rs7945760	A	G	0.651786	1008
11	rs10500972	T	G	0.465278	1008
11	rs77258448	C	T	0.186508	1008
11	rs147430662	G	A	0.184524	1008
11	rs11027640	G	T	0.587302	1008
11	rs147552154	C	T	0.0228175	1008
11	rs10767148	A	T	0.650794	1008
11	rs10834252	G	T	0.649802	1008
11	rs117649456	T	C	0.0565476	1008
11	rs79458425	C	G	0.0297619	1008
11	rs11027642	T	C	0.470238	1008
11	rs10834253	G	A	0.656746	1008
11	rs11027643	A	G	0.470238	1008
11	rs10834254	T	C	0.657738	1008
11	rs11825842	G	A	0.185516	1008
11	rs11027644	C	T	0.463294	1008
11	rs11825890	G	A	0.185516	1008
11	rs11825892	G	A	0.185516	1008
11	rs10767149	G	A	0.650794	1008
11	rs72636024	A	G	0.650794	1008
11	rs11027645	C	T	0.649802	1008
11	rs11027646	G	A	0.649802	1008
11	rs11027647	C	T	0.649802	1008
11	rs56962830	G	T	0.128968	1008
11	rs11027648	C	A	0.455357	1008
11	rs76586328	C	A	0.127976	1008
11	rs79351532	G	T	0.173611	1008
11	rs10834255	G	T	0.639881	1008
11	rs1915053	G	A	0.813492	1008
11	rs1915054	T	C	0.339286	1008
11	rs1915055	T	C	0.126984	1008
11	rs2955452	A	G	0.809524	1008
11	rs116944560	T	C	0.0277778	1008
11	rs10767150	A	T	0.643849	1008
11	rs2946787	G	C	0.332341	1008
11	rs10834256	G	A	0.46131	1008
11	rs10834257	G	A	0.463294	1008
11	rs28564929	T	C	0.184524	1008
11	rs2957777	C	T	0.979167	1008
11	rs2946788	G	T	0.338294	1008
11	rs11027652	T	C	0.587302	1008
11	rs146450712	A	G	0.031746	1008
11	rs117435984	A	G	0.031746	1008
11	rs79587123	A	G	0.0555556	1008
11	rs4145287	A	G	0.636905	1008
11	rs7109098	C	T	0.0575397	1008
11	rs7931562	C	T	0.563492	1008
11	rs12274722	C	T	0.0575397	1008
11	rs75604779	G	A	0.169643	1008
11	rs10834258	A	T	0.622024	1008
11	rs1949541	T	C	0.624008	1008
11	rs1915066	G	A	0.355159	1008
11	rs1915065	A	G	0.355159	1008
11	rs79846997	A	G	0.0218254	1008
11	rs2139519	C	T	0.568452	1008
11	rs2946779	G	A	0.383929	1008
11	rs2176795	T	A	0.450397	1008
11	rs148571642	G	A	0.030754	1008
11	rs10834259	T	C	0.574405	1008
11	rs2955453	C	T	0.35119	1008
11	rs2955454	T	A	0.352183	1008
11	rs1915074	G	A	0.353175	1008
11	rs79724729	G	A	0.0496032	1008
11	rs80235744	C	A	0.124008	1008
11	rs79649372	C	G	0.0238095	1008
11	rs78116360	A	G	0.180556	1008
11	rs117887696	G	A	0.0208333	1008
11	rs79680852	C	T	0.125992	1008
11	rs78439509	G	C	0.0545635	1008
11	rs2955455	G	T	0.320437	1008
11	rs2955456	G	T	0.984127	1008
11	rs142780767	G	A	0.031746	1008
11	rs2957778	G	A	0.321429	1008
11	rs2955457	G	A	0.348214	1008
11	rs1915067	A	G	0.525794	1008
11	rs79652353	A	G	0.109127	1008
11	rs7110905	G	T	0.111111	1008
11	rs76147921	G	C	0.107143	1008
11	rs150300384	C	T	0.107143	1008
11	rs73431832	A	G	0.143849	1008
11	rs11027659	C	A	0.465278	1008
11	rs6484004	G	A	0.530754	1008
11	rs11027661	G	A	0.531746	1008
11	rs7483648	G	A	0.542659	1008
11	rs10500973	C	T	0.502976	1008
11	rs76997294	A	G	0.0367063	1008
11	rs12279243	G	A	0.0386905	1008
11	rs11027662	C	G	0.448413	1008
11	rs10834263	C	T	0.448413	1008
11	rs139026070	T	A	0.0257937	1008
11	rs12295367	T	G	0.450397	1008
11	rs11027664	G	A	0.0367063	1008
11	rs10834264	G	A	0.447421	1008
11	rs12365026	C	T	0.0575397	1008
11	rs10834265	T	C	0.450397	1008
11	rs7951184	T	A	0.0406746	1008
11	rs4923149	C	A	0.446429	1008
11	rs11027665	A	G	0.0406746	1008
11	rs1915076	C	T	0.565476	1008
11	rs11600891	A	T	0.0406746	1008
11	rs11027666	T	C	0.0406746	1008
11	rs2403884	C	T	0.446429	1008
11	rs10466429	C	T	0.449405	1008
11	rs11027667	G	A	0.406746	1008
11	rs10767154	A	G	0.448413	1008
11	rs11027668	T	C	0.411706	1008
11	rs77941307	C	T	0.0257937	1008
11	rs6484005	C	G	0.0416667	1008
11	rs12366057	C	T	0.0416667	1008
11	rs11604225	A	G	0.0367063	1008
11	rs61876465	G	A	0.411706	1008
11	rs10834267	A	T	0.0367063	1008
11	rs11604992	A	C	0.0367063	1008
11	rs11027671	A	G	0.0515873	1008
11	rs11027672	A	T	0.0367063	1008
11	rs11027673	C	T	0.0416667	1008
11	rs7925923	G	A	0.44246	1008
11	rs11027675	G	A	0.40377	1008
11	rs77139953	C	T	0.00396825	1008
11	rs11027676	C	G	0.448413	1008
11	rs58670990	T	A	0.031746	1008
11	rs35306297	C	G	0.444444	1008
11	rs10834268	G	T	0.0416667	1008
11	rs139211265	A	G	0.0625	1008
11	rs11027677	C	T	0.0416667	1008
11	rs7949813	G	A	0.40377	1008
11	rs1915071	A	G	0.0416667	1008
11	rs4412756	T	G	0.406746	1008
11	rs4372449	C	T	0.445437	1008
11	rs4427563	G	A	0.402778	1008
11	rs7115164	C	T	0.444444	1008
11	rs72881122	G	T	0.40377	1008
11	rs35836259	C	T	0.0426587	1008
11	rs11027680	T	C	0.0416667	1008
11	rs1915049	T	A	0.451389	1008
11	rs1915050	C	G	0.452381	1008
11	rs10834269	A	G	0.407738	1008
11	rs141065386	C	G	0.0238095	1008
11	rs11603430	G	A	0.0406746	1008
11	rs78197942	C	T	0.0257937	1008
11	rs1996751	G	A	0.445437	1008
11	rs35615456	A	G	0.0416667	1008
11	rs11027682	G	A	0.446429	1008
11	rs11027683	G	A	0.405754	1008
11	rs11027684	A	G	0.405754	1008
11	rs11027685	G	T	0.405754	1008
11	rs11027686	A	T	0.446429	1008
11	rs117589916	G	A	0.0238095	1008
11	rs11027687	G	C	0.446429	1008
11	rs77872339	G	A	0.0337302	1008
11	rs66884148	A	T	0.0406746	1008
11	rs35515672	G	T	0.0406746	1008
11	rs1996652	A	G	0.448413	1008
11	rs11027689	G	A	0.405754	1008
11	rs12276930	A	C	0.447421	1008
11	rs11027690	T	G	0.448413	1008
11	rs11027691	C	T	0.448413	1008
11	rs7931513	G	T	0.449405	1008
11	rs7946979	T	A	0.446429	1008
11	rs12795835	T	G	0.446429	1008
11	rs7112748	C	T	0.446429	1008
11	rs7113625	G	A	0.446429	1008
11	rs11027693	T	G	0.406746	1008
11	rs1915051	T	G	0.447421	1008
11	rs12285636	C	A	0.445437	1008
11	rs12419984	C	T	0.446429	1008
11	rs2947757	A	T	0.145833	1008
11	rs11027694	C	T	0.451389	1008
11	rs73431879	T	C	0.0406746	1008
11	rs12222759	A	G	0.422619	1008
11	rs12785642	A	G	0.453373	1008
11	rs35915466	C	A	0.00297619	1008
11	rs7930415	G	C	0.452381	1008
11	rs35894975	A	C	0.450397	1008
11	rs12361319	T	C	0.451389	1008
11	rs148837755	C	G	0.015873	1008
11	rs71472770	G	A	0.00793651	1008
11	rs12806180	A	G	0.454365	1008
11	rs11027698	T	C	0.410714	1008
11	rs11027699	A	G	0.411706	1008
11	rs11027700	A	C	0.453373	1008
11	rs2946782	G	T	0.00892857	1008
11	rs10742024	T	C	0.451389	1008
11	rs4923151	T	G	0.453373	1008
11	rs2139518	T	C	0.462302	1008
11	rs4145286	G	A	0.453373	1008
11	rs11027702	A	G	0.0376984	1008
11	rs16912048	T	G	0.422619	1008
11	rs12275191	T	C	0.422619	1008
11	rs12294573	C	T	0.368056	1008
11	rs12294586	C	T	0.360119	1008
11	rs12275238	T	G	0.37996	1008
11	rs4320950	G	A	0.977183	1008
11	rs139849950	C	G	0.00892857	1008
11	rs2957787	C	T	0.526786	1008
11	rs2403885	T	C	0.417659	1008
11	rs2403886	A	G	0.74504	1008
11	rs116786646	T	G	0.00793651	1008
11	rs10767156	C	T	0.39881	1008
11	rs181483370	C	A	0.0248016	1008
11	rs2947742	A	G	0.593254	1008
11	rs78143395	A	T	0.0545635	1008
11	rs72881174	A	T	0.00396825	1008
11	rs2947741	G	T	0.994048	1008
11	rs2957786	C	T	0.56746	1008
11	rs4922673	C	T	0.426587	1008
11	rs2957785	G	A	0.573413	1008
11	rs10834273	A	G	0.397817	1008
11	rs1915070	C	G	0.286706	1008
11	rs2957784	C	T	0.573413	1008
11	rs111381967	A	G	0.0396825	1008
11	rs12796538	A	G	0.282738	1008
11	rs182912611	T	C	0.0248016	1008
11	rs7114407	A	G	0.0406746	1008
11	rs144881105	G	A	0.0406746	1008
11	rs76206750	G	A	0.00595238	1008
11	rs35478925	C	T	0.27877	1008
11	rs7101766	A	T	0.289683	1008
11	rs12293531	A	C	0.362103	1008
11	rs77007080	G	A	0.0357143	1008
11	rs1915063	A	G	0.363095	1008
11	rs77063463	A	G	0.00496032	1008
11	rs112715526	G	A	0.0406746	1008
11	rs1879228	A	G	0.31746	1008
11	rs118008012	A	G	0.0674603	1008
11	rs139711175	A	G	0.0426587	1008
11	rs76787519	G	T	0.0396825	1008
11	rs16912065	C	T	0.0396825	1008
11	rs11607003	G	C	0.306548	1008
11	rs1915072	A	G	0.911706	1008
11	rs66558939	G	T	0.262897	1008
11	rs1320349	C	A	0.604167	1008
11	rs1320350	A	C	0.749008	1008
11	rs1320351	T	C	0.747024	1008
11	rs10767158	C	G	0.430556	1008
11	rs2955439	A	G	0.747024	1008
11	rs2139515	T	C	0.749008	1008
11	rs1317014	G	A	0.272817	1008
11	rs148678238	A	G	0.0595238	1008
11	rs12791495	G	A	0.294643	1008
11	rs16912079	G	C	0.0208333	1008
11	rs2957780	C	A	0.744048	1008
11	rs16912083	G	A	0.0208333	1008
11	rs2955444	T	G	0.747024	1008
11	rs67563580	G	A	0.272817	1008
11	rs16912086	C	T	0.271825	1008
11	rs77845506	A	T	0.0208333	1008
11	rs113680878	T	G	0.0208333	1008
11	rs111315071	G	A	0.0208333	1008
11	rs57439552	G	A	0.275794	1008
11	rs1915064	G	A	0.743056	1008
11	rs2955445	C	G	0.743056	1008
11	rs10834276	A	T	0.744048	1008
11	rs144934181	T	C	0.0119048	1008
11	rs79469729	T	C	0.0208333	1008
11	rs113488718	G	A	0.0208333	1008
11	rs78841880	C	T	0.0208333	1008
11	rs7119968	C	T	0.447421	1008
11	rs1915057	A	C	0.750992	1008
11	rs2957758	C	T	0.750992	1008
11	rs34617537	A	C	0.282738	1008
11	rs78641705	C	T	0.0208333	1008
11	rs1915058	C	T	0.443452	1008
11	rs4429056	A	G	0.444444	1008
11	rs78395620	A	G	0.0208333	1008
11	rs1915059	G	T	0.743056	1008
11	rs12786679	C	A	0.274802	1008
11	rs7122762	T	C	0.44246	1008
11	rs7109944	A	C	0.447421	1008
11	rs2947756	C	G	0.736111	1008
11	rs2203932	G	A	0.736111	1008
11	rs1915061	A	C	0.446429	1008
11	rs1915062	G	A	0.734127	1008
11	rs2176789	A	C	0.0208333	1008
11	rs2139517	T	A	0.0327381	1008
11	rs10834282	T	C	0.418651	1008
11	rs16912094	C	T	0.047619	1008
11	rs77511257	A	T	0.047619	1008
11	rs7121343	T	C	0.316468	1008
11	rs7105602	G	A	0.507937	1008
11	rs1317037	T	G	0.397817	1008
11	rs17306838	A	G	0.00198413	1008
11	rs16912100	A	G	0.231151	1008
11	rs60999977	C	T	0.22619	1008
11	rs7930527	T	C	0.549603	1008
11	rs75243536	T	C	0.0505952	1008
11	rs10767161	T	C	0.547619	1008
11	rs10767162	A	C	0.547619	1008
11	rs10767163	C	T	0.547619	1008
11	rs10834283	C	T	0.545635	1008
11	rs77866926	A	G	0.0505952	1008
11	rs6484010	C	T	0.545635	1008
11	rs6484011	A	C	0.547619	1008
11	rs57902606	A	G	0.0515873	1008
11	rs2957761	T	A	0.397817	1008
11	rs4922675	T	A	0.550595	1008
11	rs78797671	C	A	0.0644841	1008
11	rs2860253	A	G	0.399802	1008
11	rs2957762	C	T	0.399802	1008
11	rs10742027	T	C	0.546627	1008
11	rs7930560	G	A	0.225198	1008
11	rs2957763	A	C	0.399802	1008
11	rs2896685	T	C	0.600198	1008
11	rs141841421	A	T	0.0198413	1008
11	rs11027717	G	A	0.60119	1008
11	rs78768727	G	A	0.0515873	1008
11	rs77972903	G	A	0.0535714	1008
11	rs61875162	T	C	0.547619	1008
11	rs74828241	G	C	0.0337302	1008
11	rs79889783	T	C	0.0535714	1008
11	rs2403892	T	A	0.227183	1008
11	rs80080658	G	A	0.0515873	1008
11	rs76287914	C	G	0.0535714	1008
11	rs78743103	A	G	0.0535714	1008
11	rs11027718	C	T	0.600198	1008
11	rs10834287	C	T	0.600198	1008
11	rs11027719	T	G	0.22619	1008
11	rs10742028	A	G	0.60119	1008
11	rs76112932	A	C	0.0515873	1008
11	rs10767165	C	T	0.599206	1008
11	rs2957764	A	G	0.399802	1008
11	rs61001067	C	G	0.228175	1008
11	rs117118603	A	T	0.0803571	1008
11	rs10834288	T	C	0.546627	1008
11	rs2947727	G	C	0.400794	1008
11	rs2403893	C	T	0.546627	1008
11	rs2403894	T	C	0.546627	1008
11	rs2403895	G	A	0.399802	1008
11	rs7101630	A	G	0.546627	1008
11	rs4360700	C	T	0.548611	1008
11	rs2957765	T	C	0.400794	1008
11	rs2403896	G	A	0.545635	1008
11	rs2947730	A	G	0.400794	1008
11	rs7122633	C	G	0.548611	1008
11	rs2947734	C	T	0.397817	1008
11	rs76664183	T	A	0.0257937	1008
11	rs9783297	C	A	0.543651	1008
11	rs10767166	T	C	0.543651	1008
11	rs11027722	T	C	0.543651	1008
11	rs5020062	G	C	0.334325	1008
11	rs2947735	T	C	0.614087	1008
11	rs2403900	G	A	0.544643	1008
11	rs2957766	A	G	0.401786	1008
11	rs4293117	A	T	0.52877	1008
11	rs2947737	T	C	0.417659	1008
11	rs2403901	G	A	0.583333	1008
11	rs2947738	C	A	0.415675	1008
11	rs12366125	A	G	0.583333	1008
11	rs7926986	T	C	0.583333	1008
11	rs7943323	G	T	0.583333	1008
11	rs11027723	C	T	0.583333	1008
11	rs12222349	G	A	0.583333	1008
11	rs2947740	G	A	0.417659	1008
11	rs4344484	G	T	0.582341	1008
11	rs4344485	G	T	0.582341	1008
11	rs4526774	C	T	0.582341	1008
11	rs4344486	G	A	0.0525794	1008
11	rs4584575	A	G	0.0545635	1008
11	rs75509938	G	C	0.0545635	1008
11	rs77414287	G	A	0.0545635	1008
11	rs80066330	T	C	0.0545635	1008
11	rs78434973	G	T	0.0545635	1008
11	rs76965229	A	G	0.0545635	1008
11	rs7938053	T	C	0.529762	1008
11	rs75085111	C	T	0.0545635	1008
11	rs34391097	T	C	0.0545635	1008
11	rs2403902	T	G	0.0545635	1008
11	rs4534584	C	T	0.0545635	1008
11	rs4534585	C	T	0.0545635	1008
11	rs12418500	G	A	0.0545635	1008
11	rs12418503	G	T	0.0525794	1008
11	rs12418800	G	T	0.0545635	1008
11	rs12420270	T	C	0.0545635	1008
11	rs12421566	A	T	0.0545635	1008
11	rs12418826	G	A	0.0545635	1008
11	rs11493450	A	G	0.214286	1008
11	rs12418829	C	G	0.0545635	1008
11	rs12418831	C	A	0.0525794	1008
11	rs147696371	G	T	0.0267857	1008
11	rs79315288	C	T	0.0555556	1008
11	rs2957771	T	C	0.945437	1008
11	rs2947754	C	T	0.469246	1008
11	rs12422012	A	G	0.0545635	1008
11	rs12419276	C	T	0.0545635	1008
11	rs12420740	T	C	0.0545635	1008
11	rs75195431	C	T	0.0545635	1008
11	rs78305378	G	A	0.0545635	1008
11	rs79403451	T	G	0.0545635	1008
11	rs78882958	A	G	0.0545635	1008
11	rs75492467	G	T	0.0545635	1008
11	rs2947750	C	T	0.944444	1008
11	rs76306104	A	G	0.0545635	1008
11	rs2947747	G	C	0.945437	1008
11	rs2947746	A	G	0.945437	1008
11	rs2947745	C	T	0.945437	1008
11	rs2957772	G	A	0.945437	1008
11	rs2957773	T	C	0.945437	1008
11	rs2957774	G	C	0.945437	1008
11	rs2957775	C	T	0.415675	1008
11	rs2947744	A	G	0.945437	1008
11	rs7111277	T	C	0.529762	1008
11	rs6484016	A	G	0.529762	1008
11	rs2947743	T	A	0.945437	1008
11	rs113945946	G	A	0.0545635	1008
11	rs112546397	C	G	0.0535714	1008
11	rs61875190	C	T	0.531746	1008
11	rs61875191	T	C	0.219246	1008
11	rs2957776	T	C	0.941468	1008
11	rs2947760	C	G	0.943452	1008
11	rs12418372	A	C	0.0545635	1008
11	rs7107397	A	G	0.315476	1008
11	rs12421188	C	T	0.0545635	1008
11	rs147320940	T	A	0.0277778	1008
11	rs11027728	T	G	0.431548	1008
11	rs7924473	T	C	0.0367063	1008
11	rs10834291	G	T	0.431548	1008
11	rs1320355	T	G	0.0367063	1008
11	rs1320356	G	A	0.0347222	1008
11	rs1320357	T	C	0.431548	1008
11	rs1320358	A	T	0.0367063	1008
11	rs12793729	G	A	0.430556	1008
11	rs2403903	A	G	0.963294	1008
11	rs11607567	T	C	0.0367063	1008
11	rs11027731	T	C	0.0347222	1008
11	rs10767169	C	T	0.963294	1008
11	rs7940481	T	A	0.0347222	1008
11	rs6484017	A	G	0.431548	1008
11	rs11027732	T	C	0.431548	1008
11	rs7114820	G	A	0.912698	1008
11	rs142511771	A	G	0.0238095	1008
11	rs12294459	G	A	0.430556	1008
11	rs147928100	A	G	0.0555556	1008
11	rs12419819	A	G	0.0873016	1008
11	rs60085485	T	C	0.315476	1008
11	rs60118117	T	C	0.313492	1008
11	rs11027733	T	G	0.014881	1008
11	rs61585580	G	A	0.353175	1008
11	rs10466430	G	A	0.885913	1008
11	rs72870516	T	G	0.0347222	1008
11	rs147591876	C	A	0.0585317	1008
11	rs10834293	G	A	0.530754	1008
11	rs145022825	T	A	0.0228175	1008
11	rs12276663	T	C	0.108135	1008
11	rs113158129	T	G	0.00297619	1008
11	rs7126488	G	A	0.108135	1008
11	rs10500974	G	A	0.400794	1008
11	rs187932063	C	T	0.0188492	1008
11	rs17234721	T	G	0.108135	1008
11	rs4614453	T	C	0.936508	1008
11	rs17234728	G	A	0.107143	1008
11	rs12283889	T	A	0.0337302	1008
11	rs4923161	A	G	0.393849	1008
11	rs4923162	G	A	0.534722	1008
11	rs4922676	C	T	0.393849	1008
11	rs2403906	G	C	0.534722	1008
11	rs12365320	A	G	0.393849	1008
11	rs7109058	C	T	0.393849	1008
11	rs12575283	C	T	0.108135	1008
11	rs12577397	A	T	0.107143	1008
11	rs7109104	A	T	0.393849	1008
11	rs7109333	A	G	0.534722	1008
11	rs12577432	A	T	0.107143	1008
11	rs10834298	T	A	0.107143	1008
11	rs7112943	C	G	0.532738	1008
11	rs7112982	A	G	0.107143	1008
11	rs7113225	A	G	0.109127	1008
11	rs11027740	A	G	0.391865	1008
11	rs182012650	G	A	0.0188492	1008
11	rs7113605	C	T	0.0337302	1008
11	rs7113850	G	C	0.0337302	1008
11	rs11027742	A	G	0.0337302	1008
11	rs1320352	A	C	0.500992	1008
11	rs2896693	G	A	0.391865	1008
11	rs1320353	C	T	0.500992	1008
11	rs1320354	C	T	0.53373	1008
11	rs11601339	G	A	0.0337302	1008
11	rs11027743	A	G	0.0337302	1008
11	rs61875211	T	A	0.0109127	1008
11	rs7122040	C	A	0.534722	1008
11	rs7122165	C	T	0.534722	1008
11	rs7122177	C	G	0.500992	1008
11	rs10767172	C	T	0.391865	1008
11	rs7126091	G	A	0.515873	1008
11	rs118135494	G	A	0.0238095	1008
11	rs113213103	G	A	0.0287698	1008
11	rs143470553	T	G	0.0198413	1008
11	rs10767173	A	G	0.463294	1008
11	rs10767174	C	T	0.448413	1008
11	rs7129947	C	T	0.52381	1008
11	rs11027747	G	A	0.0367063	1008
11	rs11027748	G	A	0.0436508	1008
11	rs7938059	T	G	0.108135	1008
11	rs12278272	C	T	0.260913	1008
11	rs78051535	A	G	0.100198	1008
11	rs11027750	T	G	0.361111	1008
11	rs12799487	A	C	0.00595238	1008
11	rs2403913	T	C	0.359127	1008
11	rs12281656	C	T	0.358135	1008
11	rs7125696	G	C	0.360119	1008
11	rs7125595	C	T	0.0436508	1008
11	rs76774965	A	G	0.213294	1008
11	rs4363598	C	T	0.355159	1008
11	rs10834299	T	C	0.263889	1008
11	rs10834300	T	C	0.263889	1008
11	rs11027751	C	T	0.0456349	1008
11	rs12272324	A	T	0.263889	1008
11	rs7107801	G	T	0.223214	1008
11	rs11027752	A	T	0.0902778	1008
11	rs12421837	T	C	0.156746	1008
11	rs7123917	T	C	0.227183	1008
11	rs7107738	A	T	0.21627	1008
11	rs11027753	T	C	0.213294	1008
11	rs11027754	G	C	0.301587	1008
11	rs11027755	C	T	0.301587	1008
11	rs60077778	C	T	0.0892857	1008
11	rs4454717	C	A	0.212302	1008
11	rs11027757	C	T	0.212302	1008
11	rs9665756	A	C	0.0892857	1008
11	rs147995564	A	G	0.0297619	1008
11	rs28864378	C	A	0.302579	1008
11	rs188436825	G	A	0.0138889	1008
11	rs28833840	G	A	0.0892857	1008
11	rs28552633	A	C	0.301587	1008
11	rs74233527	A	G	0.0892857	1008
11	rs28656439	G	C	0.302579	1008
11	rs28666941	G	T	0.212302	1008
11	rs28439532	C	T	0.212302	1008
11	rs2403888	G	C	0.302579	1008
11	rs77227176	T	C	0.0902778	1008
11	rs7129631	A	G	0.0892857	1008
11	rs7129839	C	T	0.0892857	1008
11	rs12275366	A	G	0.213294	1008
11	rs75532805	G	A	0.195437	1008
11	rs149386856	A	G	0.015873	1008
11	rs6484024	T	C	0.302579	1008
11	rs7937322	G	A	0.433532	1008
11	rs2403889	T	C	0.302579	1008
11	rs75893426	T	C	0.0892857	1008
11	rs2403890	C	T	0.257937	1008
11	rs11827778	G	A	0.302579	1008
11	rs75850541	C	G	0.0902778	1008
11	rs12361243	T	C	0.159722	1008
11	rs80031332	A	G	0.0892857	1008
11	rs11820983	T	C	0.0892857	1008
11	rs36092013	C	T	0.301587	1008
11	rs12273426	T	C	0.301587	1008
11	rs12294118	C	T	0.212302	1008
11	rs12274916	T	C	0.213294	1008
11	rs11821644	T	C	0.0892857	1008
11	rs78737446	G	A	0.197421	1008
11	rs79362440	G	A	0.0892857	1008
11	rs2403891	C	T	0.301587	1008
11	rs2896686	G	A	0.0972222	1008
11	rs7949823	C	G	0.0892857	1008
11	rs75347910	G	A	0.0892857	1008
11	rs12270210	G	A	0.197421	1008
11	rs7101572	A	G	0.301587	1008
11	rs6484025	C	G	0.106151	1008
11	rs6484026	G	A	0.301587	1008
11	rs7925633	A	G	0.105159	1008
11	rs35876423	G	T	0.105159	1008
11	rs76176796	C	T	0.0277778	1008
11	rs12272006	C	T	0.196429	1008
11	rs4367945	A	C	0.0912698	1008
11	rs4622259	A	G	0.105159	1008
11	rs7110656	G	T	0.105159	1008
11	rs12292117	C	A	0.196429	1008
11	rs4451727	G	C	0.0912698	1008
11	rs4360696	C	G	0.0902778	1008
11	rs4360697	A	G	0.304563	1008
11	rs4244512	G	A	0.106151	1008
11	rs11027761	G	A	0.196429	1008
11	rs78048500	T	G	0.0902778	1008
11	rs147159486	G	A	0.0138889	1008
11	rs7119362	G	T	0.301587	1008
11	rs7119198	A	G	0.301587	1008
11	rs4508205	C	T	0.0902778	1008
11	rs4462347	G	A	0.0902778	1008
11	rs12276606	T	C	0.21131	1008
11	rs4418810	C	G	0.0912698	1008
11	rs7131103	A	G	0.0902778	1008
11	rs7131336	C	T	0.0902778	1008
11	rs147169779	G	C	0.0347222	1008
11	rs11820336	G	A	0.301587	1008
11	rs7942689	T	C	0.21131	1008
11	rs12273122	C	T	0.21131	1008
11	rs7928230	A	G	0.0912698	1008
11	rs12286299	A	T	0.21131	1008
11	rs12799311	T	A	0.21131	1008
11	rs12798139	A	G	0.107143	1008
11	rs7946615	T	C	0.107143	1008
11	rs7931691	C	A	0.107143	1008
11	rs57453022	C	A	0.195437	1008
11	rs80204318	A	C	0.0456349	1008
11	rs79057020	T	C	0.0446429	1008
11	rs79841685	A	G	0.0853175	1008
11	rs7935630	A	C	0.0912698	1008
11	rs35298892	T	C	0.0545635	1008
11	rs6484028	A	G	0.302579	1008
11	rs3924745	G	A	0.302579	1008
11	rs76344090	C	G	0.0912698	1008
11	rs74708033	C	T	0.0912698	1008
11	rs7118538	C	T	0.0912698	1008
11	rs77288214	T	G	0.195437	1008
11	rs7107667	T	A	0.0912698	1008
11	rs80336897	G	T	0.0912698	1008
11	rs7122986	G	A	0.302579	1008
11	rs12293729	A	G	0.302579	1008
11	rs12280791	G	A	0.195437	1008
11	rs7944769	G	C	0.0912698	1008
11	rs7947388	A	G	0.303571	1008
11	rs12418995	C	T	0.0128968	1008
11	rs78050911	C	A	0.195437	1008
11	rs11828813	A	G	0.21131	1008
11	rs117968126	T	C	0.0277778	1008
11	rs74702708	T	C	0.0912698	1008
11	rs12276290	C	T	0.194444	1008
11	rs11027772	T	A	0.209325	1008
11	rs10444263	A	T	0.176587	1008
11	rs12291528	A	T	0.193452	1008
11	rs74660707	T	A	0.104167	1008
11	rs12279950	C	T	0.209325	1008
11	rs12799052	A	G	0.210317	1008
11	rs12799091	A	G	0.210317	1008
11	rs138973415	C	T	0.0277778	1008
11	rs11027773	T	A	0.194444	1008
11	rs12807270	T	A	0.212302	1008
11	rs7115002	T	C	0.212302	1008
11	rs12806609	G	T	0.210317	1008
11	rs12807669	T	C	0.210317	1008
11	rs11819948	A	C	0.127976	1008
11	rs76671714	C	G	0.12996	1008
11	rs80243979	A	C	0.127976	1008
11	rs75552854	G	A	0.126984	1008
11	rs79932281	T	G	0.126984	1008
11	rs78363992	C	T	0.128968	1008
11	rs114370606	C	T	0.126984	1008
11	rs74832028	A	T	0.126984	1008
11	rs4332527	G	C	0.21131	1008
11	rs7927067	G	A	0.126984	1008
11	rs34818878	T	C	0.210317	1008
11	rs35140173	G	T	0.210317	1008
11	rs7107940	G	A	0.126984	1008
11	rs76005477	G	A	0.126984	1008
11	rs35333713	A	G	0.210317	1008
11	rs77868378	C	T	0.126984	1008
11	rs142672214	G	A	0.0436508	1008
11	rs78737372	G	A	0.126984	1008
11	rs11826172	G	A	0.337302	1008
11	rs56732861	C	G	0.127976	1008
11	rs57490470	A	G	0.126984	1008
11	rs58215218	G	T	0.126984	1008
11	rs4421744	A	C	0.34127	1008
11	rs7101719	T	C	0.126984	1008
11	rs78652241	A	T	0.126984	1008
11	rs7116120	A	G	0.126984	1008
11	rs76874215	G	A	0.126984	1008
11	rs72470823	C	A	0.126984	1008
11	rs76166238	G	A	0.126984	1008
11	rs56679749	G	A	0.126984	1008
11	rs7106204	T	C	0.142857	1008
11	rs77699762	C	T	0.126984	1008
11	rs7120940	C	A	0.337302	1008
11	rs4598670	G	A	0.337302	1008
11	rs4382909	C	T	0.337302	1008
11	rs7124971	G	C	0.512897	1008
11	rs6484031	A	C	0.337302	1008
11	rs7124789	A	G	0.194444	1008
11	rs7946633	C	T	0.337302	1008
11	rs7933381	T	C	0.126984	1008
11	rs11826483	C	T	0.125992	1008
11	rs11826506	C	T	0.125992	1008
11	rs79317539	T	A	0.194444	1008
11	rs117338216	T	C	0.194444	1008
11	rs113677088	A	G	0.210317	1008
11	rs57386023	G	A	0.194444	1008
11	rs35046938	G	A	0.0694444	1008
11	rs7130234	G	A	0.125992	1008
11	rs111900356	C	G	0.210317	1008
11	rs7110510	C	T	0.125	1008
11	rs114434971	C	T	0.125	1008
11	rs7110613	C	T	0.125	1008
11	rs11493451	C	A	0.171627	1008
11	rs186060460	T	A	0.0119048	1008
11	rs7111398	C	T	0.210317	1008
11	rs7114724	A	G	0.33631	1008
11	rs143463705	C	G	0.125992	1008
11	rs78702148	T	G	0.210317	1008
11	rs4406823	C	G	0.210317	1008
11	rs4586162	T	C	0.212302	1008
11	rs6484033	T	C	0.212302	1008
11	rs6484034	G	A	0.194444	1008
11	rs7928276	T	C	0.210317	1008
11	rs7945281	G	A	0.210317	1008
11	rs35604117	T	C	0.210317	1008
11	rs11027780	C	T	0.210317	1008
11	rs187074763	C	A	0.0188492	1008
11	rs141113488	G	C	0.0188492	1008
11	rs7102578	G	T	0.125992	1008
11	rs7106494	G	A	0.210317	1008
11	rs7106291	C	A	0.210317	1008
11	rs4536215	C	A	0.125992	1008
11	rs7106645	G	A	0.194444	1008
11	rs10834306	G	T	0.150794	1008
11	rs7106541	C	G	0.213294	1008
11	rs4365050	G	A	0.125992	1008
11	rs117122818	C	T	0.125992	1008
11	rs7948382	T	C	0.125	1008
11	rs7933686	G	C	0.126984	1008
11	rs35228404	A	G	0.209325	1008
11	rs7951530	T	C	0.337302	1008
11	rs79427715	G	A	0.125	1008
11	rs35647999	C	T	0.209325	1008
11	rs7131224	T	C	0.485119	1008
11	rs12789787	C	T	0.209325	1008
11	rs7115417	A	G	0.333333	1008
11	rs7119181	C	T	0.209325	1008
11	rs7941141	G	C	0.046627	1008
11	rs7928005	T	C	0.046627	1008
11	rs7941806	G	A	0.046627	1008
11	rs6484038	C	T	0.328373	1008
11	rs12798989	T	G	0.209325	1008
11	rs77321837	T	G	0.047619	1008
11	rs117593171	A	G	0.030754	1008
11	rs35724388	T	A	0.209325	1008
11	rs2165784	C	A	0.328373	1008
11	rs7131112	A	G	0.328373	1008
11	rs7131124	A	G	0.328373	1008
11	rs7131144	A	G	0.281746	1008
11	rs34797413	T	C	0.209325	1008
11	rs77470639	C	T	0.0724206	1008
11	rs12276488	G	A	0.134921	1008
11	rs7928406	G	C	0.240079	1008
11	rs112633506	G	A	0.0724206	1008
11	rs1596280	T	C	0.328373	1008
11	rs11822776	G	A	0.046627	1008
11	rs74221183	G	T	0.046627	1008
11	rs11825227	T	G	0.046627	1008
11	rs1816812	G	C	0.047619	1008
11	rs7109606	G	T	0.329365	1008
11	rs7109619	G	A	0.328373	1008
11	rs74319717	C	G	0.0545635	1008
11	rs113519220	T	C	0.0724206	1008
11	rs1443043	A	G	0.328373	1008
11	rs58504811	T	G	0.3125	1008
11	rs140493178	T	C	0.0178571	1008
11	rs147818003	G	T	0.0168651	1008
11	rs7935935	G	A	0.209325	1008
11	rs74896053	A	G	0.193452	1008
11	rs7935857	C	T	0.328373	1008
11	rs7936178	G	T	0.329365	1008
11	rs16912285	A	G	0.119048	1008
11	rs34587986	T	C	0.328373	1008
11	rs76326641	G	A	0.119048	1008
11	rs7117803	A	T	0.328373	1008
11	rs7118022	C	T	0.328373	1008
11	rs74650605	T	C	0.119048	1008
11	rs75297923	A	G	0.119048	1008
11	rs77208154	A	G	0.119048	1008
11	rs76397001	A	C	0.119048	1008
11	rs12790317	T	C	0.134921	1008
11	rs12789549	C	G	0.331349	1008
11	rs11027784	G	A	0.0138889	1008
11	rs59205584	T	A	0.193452	1008
11	rs7126508	G	A	0.328373	1008
11	rs80332091	T	A	0.119048	1008
11	rs1443044	C	G	0.332341	1008
11	rs2099890	C	T	0.327381	1008
11	rs2099889	A	G	0.327381	1008
11	rs12293105	T	C	0.328373	1008
11	rs2068454	C	G	0.440476	1008
11	rs75335266	G	T	0.119048	1008
11	rs7952223	G	C	0.3125	1008
11	rs78539127	T	A	0.119048	1008
11	rs77163057	A	G	0.0178571	1008
11	rs11027785	C	T	0.400794	1008
11	rs11027786	C	T	0.193452	1008
11	rs1443047	G	A	0.194444	1008
11	rs12803800	A	G	0.0882937	1008
11	rs12805363	T	G	0.0882937	1008
11	rs12805125	A	T	0.0892857	1008
11	rs11027788	G	A	0.00992063	1008
11	rs12270316	A	G	0.195437	1008
11	rs976427	T	C	0.046627	1008
11	rs7107321	T	C	0.282738	1008
11	rs117403052	A	G	0.014881	1008
11	rs16912295	T	C	0.0882937	1008
11	rs56157310	A	G	0.0882937	1008
11	rs67117213	A	G	0.0535714	1008
11	rs11027789	T	C	0.282738	1008
11	rs11027791	C	T	0.194444	1008
11	rs147259624	G	A	0.047619	1008
11	rs56300401	A	T	0.194444	1008
11	rs59509035	C	G	0.198413	1008
11	rs11027792	G	A	0.150794	1008
11	rs117642849	T	C	0.0248016	1008
11	rs73438263	C	T	0.0704365	1008
11	rs60149726	A	T	0.196429	1008
11	rs16912302	A	G	0.203373	1008
11	rs11821633	A	C	0.266865	1008
11	rs150252487	A	T	0.0188492	1008
11	rs80027360	C	T	0.0456349	1008
11	rs1020277	G	A	0.150794	1008
11	rs143793872	A	T	0.0198413	1008
11	rs12801480	G	A	0.328373	1008
11	rs74666193	C	T	0.200397	1008
11	rs79252926	G	C	0.201389	1008
11	rs12282611	A	C	0.291667	1008
11	rs12269768	C	A	0.200397	1008
11	rs7123539	G	A	0.713294	1008
11	rs10834307	G	A	0.661706	1008
11	rs76997388	C	G	0.0704365	1008
11	rs7128158	A	T	0.796627	1008
11	rs75423384	A	T	0.0704365	1008
11	rs4923167	G	T	0.0863095	1008
11	rs1443050	C	T	0.0724206	1008
11	rs55735854	T	G	0.199405	1008
11	rs74766015	C	T	0.0198413	1008
11	rs75104058	G	A	0.030754	1008
11	rs78548971	T	C	0.203373	1008
11	rs7110982	A	T	0.199405	1008
11	rs75525672	G	T	0.196429	1008
11	rs1443051	G	A	0.482143	1008
11	rs12791623	T	A	0.0863095	1008
11	rs1899537	G	A	0.14881	1008
11	rs79475764	C	A	0.0704365	1008
11	rs149693812	T	C	0.119048	1008
11	rs11821417	G	T	0.0863095	1008
11	rs78879754	G	A	0.0704365	1008
11	rs1031098	C	A	0.47619	1008
11	rs7104694	A	C	0.334325	1008
11	rs12785699	C	T	0.0863095	1008
11	rs7105553	G	C	0.046627	1008
11	rs12276587	C	G	0.330357	1008
11	rs1036873	A	T	0.046627	1008
11	rs1036875	G	A	0.244048	1008
11	rs16912345	A	G	0.0863095	1008
11	rs11027795	T	A	0.210317	1008
11	rs12788920	C	T	0.0863095	1008
11	rs11824883	G	A	0.0863095	1008
11	rs11825384	G	T	0.0853175	1008
11	rs75559464	C	T	0.0744048	1008
11	rs16912350	G	A	0.199405	1008
11	rs12790279	G	C	0.0853175	1008
11	rs12791360	T	G	0.0853175	1008
11	rs12277966	G	A	0.284722	1008
11	rs12803558	C	A	0.0853175	1008
11	rs192815322	A	C	0.0109127	1008
11	rs143550001	T	A	0.196429	1008
11	rs74912386	C	A	0.137897	1008
11	rs145206172	T	C	0.198413	1008
11	rs11825211	G	A	0.0853175	1008
11	rs11827652	T	G	0.332341	1008
11	rs12365463	T	C	0.150794	1008
11	rs16912359	C	T	0.0853175	1008
11	rs78630920	C	A	0.0694444	1008
11	rs34376029	C	T	0.0853175	1008
11	rs16912364	A	G	0.0853175	1008
11	rs75781942	A	T	0.00198413	1008
11	rs76647111	T	A	0.046627	1008
11	rs76474760	T	A	0.0763889	1008
11	rs58623590	C	T	0.244048	1008
11	rs11828535	G	C	0.0853175	1008
11	rs34237482	G	A	0.0853175	1008
11	rs74233532	G	A	0.196429	1008
11	rs7928616	T	C	0.328373	1008
11	rs187249694	C	G	0.0267857	1008
11	rs116179712	G	A	0.046627	1008
11	rs55751762	C	T	0.077381	1008
11	rs12293486	T	G	0.243056	1008
11	rs16912369	C	T	0.0853175	1008
11	rs16912371	A	G	0.0873016	1008
11	rs35037636	C	G	0.0873016	1008
11	rs77286732	C	A	0.0714286	1008
11	rs75956266	G	A	0.196429	1008
11	rs12801799	A	T	0.0873016	1008
11	rs12807706	A	G	0.0873016	1008
11	rs12295833	C	T	0.329365	1008
11	rs80139457	C	T	0.0873016	1008
11	rs144221001	T	G	0.0505952	1008
11	rs144525501	T	C	0.246032	1008
11	rs151011906	A	G	0.0873016	1008
11	rs141313462	T	G	0.0873016	1008
11	rs75659844	C	T	0.0873016	1008
11	rs75849908	C	T	0.0882937	1008
11	rs34801244	T	A	0.0873016	1008
11	rs11512130	T	A	0.146825	1008
11	rs74885816	C	T	0.0873016	1008
11	rs141998764	T	C	0.0367063	1008
11	rs139676560	A	C	0.200397	1008
11	rs12799986	T	C	0.0873016	1008
11	rs7479724	C	A	0.046627	1008
11	rs34102968	C	T	0.0873016	1008
11	rs11493452	G	A	0.146825	1008
11	rs11827033	A	G	0.0873016	1008
11	rs11529782	A	C	0.014881	1008
11	rs7944743	A	G	0.0456349	1008
11	rs16925305	A	G	0.0714286	1008
11	rs16912379	T	C	0.0873016	1008
11	rs16912383	C	G	0.196429	1008
11	rs78403679	G	A	0.196429	1008
11	rs6484040	C	A	0.330357	1008
11	rs16912391	G	A	0.0873016	1008
11	rs7114960	G	A	0.330357	1008
11	rs7126291	A	C	0.334325	1008
11	rs7112245	T	A	0.243056	1008
11	rs16912402	C	G	0.0873016	1008
11	rs16912405	A	C	0.195437	1008
11	rs146188388	T	C	0.0188492	1008
11	rs117908950	T	C	0.0486111	1008
11	rs77913432	T	A	0.046627	1008
11	rs59246618	G	T	0.330357	1008
11	rs78992740	G	A	0.046627	1008
11	rs16912409	T	C	0.197421	1008
11	rs59797575	A	T	0.330357	1008
11	rs77963837	C	T	0.196429	1008
11	rs115296431	T	A	0.046627	1008
11	rs12284649	T	A	0.330357	1008
11	rs10834309	G	A	0.405754	1008
11	rs12279442	C	G	0.335317	1008
11	rs139398646	A	G	0.0178571	1008
11	rs76917259	A	G	0.030754	1008
11	rs16912411	T	A	0.0714286	1008
11	rs12801367	G	A	0.330357	1008
11	rs16912423	C	G	0.0882937	1008
11	rs76265376	T	G	0.046627	1008
11	rs11606610	G	T	0.0109127	1008
11	rs11606630	G	A	0.0109127	1008
11	rs11827298	G	A	0.330357	1008
11	rs7124856	C	T	0.325397	1008
11	rs141297239	A	T	0.014881	1008
11	rs118117712	C	G	0.0644841	1008
11	rs12270865	T	A	0.236111	1008
11	rs80242755	A	T	0.189484	1008
11	rs74711753	G	T	0.046627	1008
11	rs150914592	G	C	0.0386905	1008
11	rs1372954	C	A	0.467262	1008
11	rs72874175	G	A	0.231151	1008
11	rs72874176	C	T	0.0892857	1008
11	rs1596281	T	C	0.236111	1008
11	rs1584017	G	T	0.467262	1008
11	rs76617714	G	A	0.046627	1008
11	rs10834310	G	A	0.231151	1008
11	rs894530	T	C	0.175595	1008
11	rs1806939	C	A	0.175595	1008
11	rs2012346	G	A	0.385913	1008
11	rs731365	G	T	0.371032	1008
11	rs7111190	C	A	0.463294	1008
11	rs10834311	G	A	0.409722	1008
11	rs10500975	A	G	0.465278	1008
11	rs79804611	A	G	0.175595	1008
11	rs76549901	G	A	0.077381	1008
11	rs10500976	G	A	0.0922619	1008
11	rs77163084	C	T	0.175595	1008
11	rs78491487	A	G	0.175595	1008
11	rs76666433	C	A	0.047619	1008
11	rs12804374	A	G	0.0922619	1008
11	rs78257359	C	G	0.077381	1008
11	rs77461902	T	C	0.047619	1008
11	rs78390986	G	A	0.047619	1008
11	rs77761450	G	A	0.077381	1008
11	rs7128427	C	T	0.267857	1008
11	rs7128680	C	T	0.267857	1008
11	rs7109312	G	A	0.267857	1008
11	rs11822759	A	G	0.047619	1008
11	rs1899541	T	C	0.315476	1008
11	rs1899540	A	G	0.268849	1008
11	rs79016466	C	T	0.175595	1008
11	rs150099015	G	A	0.014881	1008
11	rs74233534	T	C	0.175595	1008
11	rs75739365	C	A	0.047619	1008
11	rs34345988	C	T	0.267857	1008
11	rs10834312	G	A	0.145833	1008
11	rs74768526	T	C	0.047619	1008
11	rs76471235	G	T	0.175595	1008
11	rs80338251	G	A	0.047619	1008
11	rs75813842	C	T	0.0248016	1008
11	rs147612915	G	A	0.0198413	1008
11	rs79837642	A	G	0.047619	1008
11	rs16912429	T	C	0.078373	1008
11	rs12417713	C	A	0.147817	1008
11	rs11027804	T	C	0.175595	1008
11	rs7104550	A	G	0.25496	1008
11	rs78908744	A	T	0.176587	1008
11	rs12786638	A	G	0.266865	1008
11	rs7946392	T	C	0.462302	1008
11	rs75859717	G	A	0.077381	1008
11	rs150614675	C	T	0.0337302	1008
11	rs79801698	T	C	0.077381	1008
11	rs11027807	G	T	0.266865	1008
11	rs147193875	C	T	0.00793651	1008
11	rs12805482	C	A	0.267857	1008
11	rs75816646	C	A	0.175595	1008
11	rs7939587	C	T	0.047619	1008
11	rs10834313	G	C	0.267857	1008
11	rs75066256	A	G	0.078373	1008
11	rs10834314	A	G	0.465278	1008
11	rs10834315	G	A	0.464286	1008
11	rs7950920	G	A	0.267857	1008
11	rs75825327	A	T	0.077381	1008
11	rs10834316	G	A	0.46131	1008
11	rs7926241	G	A	0.175595	1008
11	rs7929701	A	C	0.267857	1008
11	rs12364435	T	C	0.147817	1008
11	rs35683920	A	G	0.267857	1008
11	rs1822339	A	G	0.152778	1008
11	rs1822338	A	C	0.22123	1008
11	rs77128817	T	C	0.177579	1008
11	rs12291514	T	C	0.267857	1008
11	rs78530979	T	A	0.177579	1008
11	rs11027820	C	T	0.202381	1008
11	rs11027821	G	A	0.146825	1008
11	rs142683377	C	A	0.0119048	1008
11	rs11027822	T	C	0.202381	1008
11	rs7928636	C	T	0.177579	1008
11	rs7928646	C	T	0.266865	1008
11	rs7929025	A	C	0.267857	1008
11	rs76994416	T	C	0.0555556	1008
11	rs12794505	G	A	0.266865	1008
11	rs12796137	T	G	0.266865	1008
11	rs78441792	C	G	0.00198413	1008
11	rs142595250	T	G	0.0119048	1008
11	rs7119079	G	A	0.472222	1008
11	rs6484042	T	C	0.322421	1008
11	rs7927835	T	C	0.240079	1008
11	rs6484043	T	C	0.240079	1008
11	rs79646197	A	G	0.0228175	1008
11	rs67938256	G	T	0.240079	1008
11	rs1808034	A	G	0.189484	1008
11	rs4609598	C	A	0.240079	1008
11	rs980072	C	T	0.477183	1008
11	rs11027824	A	G	0.0763889	1008
11	rs980071	A	C	0.252976	1008
11	rs118068564	T	A	0.0188492	1008
11	rs11027825	G	A	0.146825	1008
11	rs7932406	C	G	0.240079	1008
11	rs7935340	C	T	0.186508	1008
11	rs149465459	T	C	0.0287698	1008
11	rs182162792	C	T	0.00992063	1008
11	rs1348343	A	T	0.470238	1008
11	rs61875402	T	G	0.47123	1008
11	rs34088400	T	C	0.47123	1008
11	rs57796653	T	C	0.186508	1008
11	rs55892450	T	A	0.241071	1008
11	rs72874202	G	A	0.146825	1008
11	rs61875403	G	A	0.0753968	1008
11	rs12362261	T	C	0.465278	1008
11	rs61875404	C	G	0.0753968	1008
11	rs79489881	G	T	0.0753968	1008
11	rs78932102	C	T	0.0545635	1008
11	rs1372955	C	T	0.147817	1008
11	rs1372956	A	G	0.14881	1008
11	rs11027826	A	G	0.472222	1008
11	rs76228929	G	A	0.188492	1008
11	rs118059555	T	A	0.0664683	1008
11	rs2165783	T	C	0.152778	1008
11	rs78694681	C	G	0.0763889	1008
11	rs7951993	A	G	0.284722	1008
11	rs12363019	T	A	0.151786	1008
11	rs1813936	A	G	0.473214	1008
11	rs144335470	C	T	0.0555556	1008
11	rs77907978	G	A	0.188492	1008
11	rs111540218	C	T	0.0595238	1008
11	rs75247572	A	T	0.44246	1008
11	rs11027827	T	C	0.14881	1008
11	rs12276391	C	A	0.468254	1008
11	rs144978936	G	A	0.015873	1008
11	rs1584014	C	T	0.0555556	1008
11	rs72875807	C	T	0.14881	1008
11	rs2218319	G	C	0.473214	1008
11	rs61875405	G	A	0.0763889	1008
11	rs2099888	C	T	0.0565476	1008
11	rs111511290	A	G	0.152778	1008
11	rs146924529	A	G	0.0555556	1008
11	rs11027828	A	G	0.266865	1008
11	rs117676050	C	T	0.0664683	1008
11	rs11027829	G	T	0.281746	1008
11	rs9665798	G	A	0.281746	1008
11	rs75214853	T	G	0.0704365	1008
11	rs78731939	G	A	0.188492	1008
11	rs12272262	C	T	0.159722	1008
11	rs10834318	C	T	0.159722	1008
11	rs59725459	A	G	0.0545635	1008
11	rs61014948	G	T	0.0168651	1008
11	rs7950791	C	G	0.0863095	1008
11	rs148216731	A	T	0.0287698	1008
11	rs10767181	C	T	0.0734127	1008
11	rs77218904	A	G	0.0892857	1008
11	rs1550625	C	T	0.14881	1008
11	rs78633664	A	C	0.0892857	1008
11	rs17234749	A	G	0.152778	1008
11	rs150935896	C	T	0.196429	1008
11	rs61875406	G	A	0.162698	1008
11	rs190805295	C	T	0.0287698	1008
11	rs34203497	T	C	0.511905	1008
11	rs16912449	C	T	0.196429	1008
11	rs12421519	A	G	0.196429	1008
11	rs73440284	G	A	0.196429	1008
11	rs16912450	A	G	0.196429	1008
11	rs989977	C	G	0.14881	1008
11	rs76168040	C	G	0.196429	1008
11	rs1596279	T	C	0.511905	1008
11	rs7928698	T	G	0.196429	1008
11	rs7942292	G	A	0.196429	1008
11	rs11027834	T	C	0.350198	1008
11	rs75959138	A	G	0.197421	1008
11	rs114727505	C	T	0.197421	1008
11	rs7125166	A	G	0.512897	1008
11	rs11027835	A	G	0.512897	1008
11	rs12360997	A	G	0.350198	1008
11	rs12365432	T	A	0.350198	1008
11	rs57934027	T	G	0.197421	1008
11	rs11027836	G	C	0.512897	1008
11	rs12361030	A	G	0.152778	1008
11	rs139629595	G	A	0.0595238	1008
11	rs73440290	C	A	0.197421	1008
11	rs12577455	A	G	0.137897	1008
11	rs1025883	C	T	0.15377	1008
11	rs1025884	G	A	0.152778	1008
11	rs1016114	A	G	0.162698	1008
11	rs79346670	G	A	0.196429	1008
11	rs77916129	G	A	0.196429	1008
11	rs28418320	T	C	0.0734127	1008
11	rs11027838	A	T	0.152778	1008
11	rs72875828	A	G	0.152778	1008
11	rs11027839	A	C	0.350198	1008
11	rs10834324	G	C	0.511905	1008
11	rs80016760	A	G	0.197421	1008
11	rs12363717	G	A	0.152778	1008
11	rs117020851	A	T	0.014881	1008
11	rs10834325	G	T	0.0734127	1008
11	rs11027841	C	T	0.152778	1008
11	rs11027842	A	G	0.152778	1008
11	rs55948106	A	G	0.152778	1008
11	rs149311899	T	C	0.0902778	1008
11	rs115482522	T	C	0.0912698	1008
11	rs7102412	G	T	0.16369	1008
11	rs146462708	G	C	0.0297619	1008
11	rs57690699	T	C	0.198413	1008
11	rs11027845	C	A	0.352183	1008
11	rs1157929	T	C	0.352183	1008
11	rs1157930	G	T	0.516865	1008
11	rs1157931	G	A	0.352183	1008
11	rs1372957	C	A	0.515873	1008
11	rs75182488	A	C	0.199405	1008
11	rs11027846	A	C	0.352183	1008
11	rs72875837	T	C	0.352183	1008
11	rs1470278	A	C	0.517857	1008
11	rs1470279	G	T	0.352183	1008
11	rs11027849	T	C	0.352183	1008
11	rs10834328	G	A	0.516865	1008
11	rs35846200	T	C	0.352183	1008
11	rs77812433	G	A	0.198413	1008
11	rs1470277	A	C	0.353175	1008
11	rs1470276	A	G	0.352183	1008
11	rs10834329	A	G	0.35119	1008
11	rs10834330	T	G	0.152778	1008
11	rs1899546	A	C	0.35119	1008
11	rs1159408	G	A	0.35119	1008
11	rs12577327	C	T	0.0734127	1008
11	rs11027852	C	A	0.35119	1008
11	rs7940888	A	G	0.147817	1008
11	rs7927719	T	G	0.147817	1008
11	rs1159575	T	A	0.499008	1008
11	rs1159574	A	G	0.35119	1008
11	rs1158871	A	C	0.165675	1008
11	rs57398571	G	A	0.35119	1008
11	rs1443038	C	G	0.499008	1008
11	rs17306894	C	T	0.152778	1008
11	rs7127372	A	G	0.352183	1008
11	rs72875849	G	A	0.352183	1008
11	rs12363525	A	G	0.145833	1008
11	rs11027854	G	C	0.352183	1008
11	rs1443040	T	C	0.352183	1008
11	rs12416942	C	T	0.352183	1008
11	rs11027857	G	A	0.35119	1008
11	rs78909539	A	G	0.0912698	1008
11	rs77516602	C	T	0.198413	1008
11	rs10834331	T	G	0.35119	1008
11	rs61875410	C	T	0.0545635	1008
11	rs10834332	C	G	0.35119	1008
11	rs79788779	A	G	0.0287698	1008
11	rs1157636	A	G	0.406746	1008
11	rs1157635	A	G	0.350198	1008
11	rs78893441	T	C	0.0128968	1008
11	rs1443041	A	T	0.350198	1008
11	rs74233537	C	T	0.0912698	1008
11	rs75293111	G	T	0.197421	1008
11	rs76391080	G	T	0.197421	1008
11	rs11027859	A	C	0.151786	1008
11	rs11027860	C	T	0.349206	1008
11	rs72875860	G	A	0.350198	1008
11	rs72875861	G	A	0.349206	1008
11	rs1899543	A	T	0.349206	1008
11	rs1899542	A	G	0.349206	1008
11	rs1372961	G	A	0.49504	1008
11	rs11027861	A	T	0.0744048	1008
11	rs11027862	A	T	0.0744048	1008
11	rs11027863	C	T	0.348214	1008
11	rs11027864	G	T	0.348214	1008
11	rs7122189	C	T	0.380952	1008
11	rs7122726	G	A	0.349206	1008
11	rs1899538	G	A	0.349206	1008
11	rs11027867	T	C	0.348214	1008
11	rs77754268	A	G	0.0912698	1008
11	rs72875878	G	T	0.349206	1008
11	rs72875881	T	G	0.348214	1008
11	rs72875882	G	T	0.349206	1008
11	rs72875883	T	G	0.348214	1008
11	rs567663339	T	G	0.0178571	1008
11	rs12789765	C	A	0.0744048	1008
11	rs11027873	A	G	0.271825	1008
11	rs11027874	A	G	0.0654762	1008
11	rs74431353	A	G	0.19246	1008
11	rs2403915	C	T	0.760913	1008
11	rs2896695	C	G	0.559524	1008
11	rs2896696	A	G	0.159722	1008
11	rs2896697	C	A	0.159722	1008
11	rs10834335	G	A	0.217262	1008
11	rs7121295	G	A	0.109127	1008
11	rs4923170	T	G	0.583333	1008
11	rs11027876	C	G	0.228175	1008
11	rs10834337	G	A	0.228175	1008
11	rs1318495	G	C	0.0525794	1008
11	rs61301976	G	A	0.0496032	1008
11	rs12786572	A	G	0.544643	1008
11	rs11027877	A	G	0.0535714	1008
11	rs72877604	C	G	0.419643	1008
11	rs78358886	A	G	0.103175	1008
11	rs9783352	G	A	0.454365	1008
11	rs12285241	C	T	0.0525794	1008
11	rs60036997	C	T	0.0674603	1008
11	rs2403917	G	T	0.400794	1008
11	rs11027880	A	G	0.0525794	1008
11	rs2403918	T	G	0.951389	1008
11	rs11027881	A	G	0.0525794	1008
11	rs144301822	T	G	0.0128968	1008
11	rs147181570	C	T	0.0208333	1008
11	rs73425105	G	A	0.0486111	1008
11	rs10767182	G	T	0.401786	1008
11	rs12577492	A	C	0.531746	1008
11	rs10834338	A	G	0.87996	1008
11	rs75622977	T	A	0.0287698	1008
11	rs10767183	G	A	0.449405	1008
11	rs76922738	G	T	0.0525794	1008
11	rs11823782	G	A	0.0486111	1008
11	rs10767184	G	T	0.449405	1008
11	rs10834339	C	T	0.450397	1008
11	rs150612074	C	T	0.0208333	1008
11	rs10767185	G	A	0.87996	1008
11	rs9667958	A	G	0.880952	1008
11	rs9666802	G	A	0.87996	1008
11	rs9299979	A	G	0.87996	1008
11	rs10742035	T	A	0.87996	1008
11	rs2403920	G	A	0.501984	1008
11	rs2403921	A	G	0.502976	1008
11	rs12574144	A	G	0.498016	1008
11	rs73425123	C	G	0.0486111	1008
11	rs12791936	A	G	0.499008	1008
11	rs73425125	G	A	0.0486111	1008
11	rs73425127	T	A	0.0486111	1008
11	rs55730851	G	T	0.450397	1008
11	rs6484044	C	T	0.599206	1008
11	rs6484045	A	G	0.546627	1008
11	rs6484046	C	T	0.598214	1008
11	rs6484047	T	C	0.600198	1008
11	rs6484048	A	G	0.599206	1008
11	rs6484049	C	G	0.598214	1008
11	rs7110772	A	G	0.497024	1008
11	rs7110890	A	T	0.599206	1008
11	rs7111009	A	G	0.599206	1008
11	rs12804694	A	T	0.600198	1008
11	rs12804714	A	C	0.600198	1008
11	rs12805416	G	C	0.497024	1008
11	rs7933633	A	G	0.497024	1008
11	rs7934163	G	A	0.597222	1008
11	rs528897982	C	T	0.00992063	1008
11	rs143238443	C	T	0.0694444	1008
11	rs59438108	A	G	0.0426587	1008
11	rs2403922	C	A	0.59623	1008
11	rs2403924	G	C	0.543651	1008
11	rs1579116	A	C	0.0525794	1008
11	rs2403925	G	A	0.597222	1008
11	rs61875433	A	G	0.0525794	1008
11	rs76318236	G	A	0.047619	1008
11	rs7940746	T	C	0.496032	1008
11	rs12289618	G	T	0.0486111	1008
11	rs79402647	C	T	0.117063	1008
11	rs73425155	C	T	0.0486111	1008
11	rs12289818	C	T	0.0486111	1008
11	rs4633474	T	C	0.0486111	1008
11	rs10767187	A	G	0.497024	1008
11	rs11828065	C	T	0.0486111	1008
11	rs10834340	T	G	0.598214	1008
11	rs2403927	T	C	0.402778	1008
11	rs72877634	A	C	0.418651	1008
11	rs10430920	T	C	0.401786	1008
11	rs12788329	A	C	0.441468	1008
11	rs4923171	A	G	0.401786	1008
11	rs79144835	G	A	0.0198413	1008
11	rs4147351	C	T	0.598214	1008
11	rs4147352	A	C	0.598214	1008
11	rs11027884	C	A	0.401786	1008
11	rs4147350	G	A	0.0486111	1008
11	rs12576733	A	G	0.44246	1008
11	rs11601444	C	A	0.10119	1008
11	rs7113296	A	C	0.438492	1008
11	rs4307720	T	G	0.573413	1008
11	rs16912548	C	T	0.0555556	1008
11	rs11027885	C	G	0.388889	1008
11	rs2403930	C	T	0.433532	1008
11	rs141189287	C	G	0.0218254	1008
11	rs4369405	C	G	0.400794	1008
11	rs11607179	T	C	0.10119	1008
11	rs56037957	G	A	0.0595238	1008
11	rs112380290	G	C	0.0694444	1008
11	rs11027887	C	T	0.43254	1008
11	rs11027888	C	A	0.43254	1008
11	rs146529594	G	A	0.046627	1008
11	rs191096536	A	G	0.0376984	1008
11	rs17234777	C	A	0.0535714	1008
11	rs75544563	C	G	0.0168651	1008
11	rs2292768	A	G	0.435516	1008
11	rs2292769	A	G	0.433532	1008
11	rs58272421	G	A	0.0585317	1008
11	rs2292770	A	C	0.0525794	1008
11	rs7930800	A	G	0.439484	1008
11	rs12417102	T	C	0.136905	1008
11	rs61336032	C	T	0.0674603	1008
11	rs11027890	T	C	0.0605159	1008
11	rs11027891	C	T	0.0674603	1008
11	rs57337684	G	A	0.0694444	1008
11	rs7938423	G	C	0.433532	1008
11	rs7924982	T	G	0.435516	1008
11	rs11027892	T	C	0.4375	1008
11	rs36061905	G	A	0.0585317	1008
11	rs12418295	T	A	0.0694444	1008
11	rs61877472	A	C	0.0525794	1008
11	rs77289280	A	G	0.0525794	1008
11	rs144853914	T	C	0.0109127	1008
11	rs117075746	C	A	0.0178571	1008
11	rs16912551	A	G	0.0793651	1008
11	rs61877473	C	A	0.0793651	1008
11	rs12271505	G	T	0.0793651	1008
11	rs11027896	C	T	0.486111	1008
11	rs61877474	A	G	0.0793651	1008
11	rs2403932	C	A	0.565476	1008
11	rs2403933	T	G	0.434524	1008
11	rs12418983	T	C	0.0525794	1008
11	rs4528330	A	T	0.486111	1008
11	rs4130395	A	C	0.563492	1008
11	rs2896699	C	T	0.486111	1008
11	rs12290353	A	G	0.078373	1008
11	rs7111013	C	G	0.565476	1008
11	rs11027902	G	A	0.0267857	1008
11	rs12795773	C	T	0.53869	1008
11	rs144196804	C	T	0.0138889	1008
11	rs78776755	C	T	0.0267857	1008
11	rs12802580	G	A	0.486111	1008
11	rs12802582	G	A	0.486111	1008
11	rs11027903	T	A	0.43254	1008
11	rs11027904	A	G	0.521825	1008
11	rs2896700	G	A	0.0515873	1008
11	rs2403935	G	A	0.428571	1008
11	rs2403936	G	A	0.396825	1008
11	rs2403937	T	G	0.397817	1008
11	rs7114145	T	C	0.498016	1008
11	rs2896701	G	A	0.499008	1008
11	rs7936407	T	C	0.500992	1008
11	rs11027906	T	A	0.0525794	1008
11	rs11027907	A	G	0.494048	1008
11	rs11602620	C	T	0.0515873	1008
11	rs11027908	T	G	0.5	1008
11	rs7102470	C	T	0.0515873	1008
11	rs11027909	C	A	0.0515873	1008
11	rs11027910	C	T	0.0515873	1008
11	rs75382866	A	G	0.031746	1008
11	rs61877476	C	T	0.426587	1008
11	rs4922680	C	G	0.491071	1008
11	rs74823527	G	A	0.0257937	1008
11	rs7113480	G	T	0.501984	1008
11	rs117852700	A	T	0.031746	1008
11	rs7113947	A	G	0.983135	1008
11	rs7114445	G	C	0.597222	1008
11	rs11529206	T	G	0.496032	1008
11	rs11529783	G	A	0.492063	1008
11	rs147868847	C	T	0.0168651	1008
11	rs6484051	G	A	0.497024	1008
11	rs1878442	T	C	0.484127	1008
11	rs138199689	G	A	0.031746	1008
11	rs35644420	G	T	0.491071	1008
11	rs12417505	T	C	0.431548	1008
11	rs16912582	G	A	0.491071	1008
11	rs17234784	G	A	0.0565476	1008
11	rs11027913	C	T	0.492063	1008
11	rs7117045	A	G	0.496032	1008
11	rs141509545	G	C	0.125992	1008
11	rs10834343	G	A	0.428571	1008
11	rs11027915	A	G	0.0168651	1008
11	rs144983887	G	C	0.0575397	1008
11	rs61877493	G	A	0.0575397	1008
11	rs61877494	T	C	0.0575397	1008
11	rs11027918	A	T	0.493056	1008
11	rs10767189	T	C	0.428571	1008
11	rs79857796	T	A	0.0575397	1008
11	rs10767190	G	T	0.417659	1008
11	rs7930517	G	A	0.491071	1008
11	rs78445738	C	T	0.0575397	1008
11	rs61877496	C	T	0.0575397	1008
11	rs12226856	C	G	0.493056	1008
11	rs61877497	T	C	0.0575397	1008
11	rs12276835	T	C	0.553571	1008
11	rs11027922	G	A	0.492063	1008
11	rs34802439	G	A	0.0575397	1008
11	rs4923179	A	C	0.497024	1008
11	rs10834345	G	A	0.492063	1008
11	rs17306915	A	G	0.0585317	1008
11	rs61877499	T	C	0.0585317	1008
11	rs4344487	A	T	0.492063	1008
11	rs11027923	T	A	0.497024	1008
11	rs11027924	C	T	0.493056	1008
11	rs75503310	G	C	0.0585317	1008
11	rs10500977	A	G	0.494048	1008
11	rs10834346	A	G	0.415675	1008
11	rs191682915	G	C	0.0248016	1008
11	rs2403940	A	G	0.492063	1008
11	rs2403941	C	T	0.493056	1008
11	rs11603567	G	A	0.0575397	1008
11	rs61877500	A	G	0.419643	1008
11	rs1343880	T	C	0.500992	1008
11	rs10767191	G	A	0.983135	1008
11	rs10767192	C	T	0.983135	1008
11	rs2896702	G	A	0.50496	1008
11	rs17234791	C	T	0.0188492	1008
11	rs1878443	G	C	0.505952	1008
11	rs10767193	C	T	0.419643	1008
11	rs61877501	G	T	0.0575397	1008
11	rs10767194	T	G	0.419643	1008
11	rs12418853	G	A	0.0575397	1008
11	rs10742039	G	A	0.979167	1008
11	rs7929391	A	G	0.500992	1008
11	rs7929395	A	G	0.500992	1008
11	rs76492671	C	T	0.0267857	1008
11	rs148741477	T	G	0.0178571	1008
11	rs10834347	C	A	0.419643	1008
11	rs2403943	T	A	0.925595	1008
11	rs2403944	G	C	0.925595	1008
11	rs7944562	G	A	0.500992	1008
11	rs2403945	T	A	0.925595	1008
11	rs4561210	C	T	0.419643	1008
11	rs2403946	A	T	0.925595	1008
11	rs61877503	T	G	0.0575397	1008
11	rs61877504	A	T	0.0575397	1008
11	rs2403947	G	A	0.500992	1008
11	rs2403948	G	A	0.925595	1008
11	rs4635078	C	T	0.500992	1008
11	rs12577926	T	C	0.500992	1008
11	rs10742040	G	A	0.983135	1008
11	rs10834348	T	C	0.419643	1008
11	rs10500978	G	A	0.0585317	1008
11	rs10500979	A	G	0.0575397	1008
11	rs10500980	A	G	0.0575397	1008
11	rs7113147	A	G	0.925595	1008
11	rs61877505	C	T	0.0575397	1008
11	rs117473676	C	A	0.0248016	1008
11	rs10767195	A	G	0.419643	1008
11	rs61118693	A	G	0.0575397	1008
11	rs2403949	T	C	0.925595	1008
11	rs2403950	C	T	0.925595	1008
11	rs10834349	A	G	0.419643	1008
11	rs2403951	T	A	0.925595	1008
11	rs9971537	C	T	0.500992	1008
11	rs9971391	A	C	0.925595	1008
11	rs10767196	T	C	0.925595	1008
11	rs10742041	T	C	0.925595	1008
11	rs10834351	T	C	0.926587	1008
11	rs9971414	A	G	0.983135	1008
11	rs9971617	T	C	0.926587	1008
11	rs9971415	A	G	0.926587	1008
11	rs9971564	G	T	0.926587	1008
11	rs4622261	T	C	0.926587	1008
11	rs117694730	C	T	0.030754	1008
11	rs4638302	G	C	0.926587	1008
11	rs7938743	G	A	0.926587	1008
11	rs7938928	A	G	0.924603	1008
11	rs189484183	G	T	0.0238095	1008
11	rs7117588	C	T	0.926587	1008
11	rs11027929	G	A	0.0168651	1008
11	rs7103320	T	C	0.417659	1008
11	rs7942603	A	C	0.927579	1008
11	rs75531951	G	A	0.0595238	1008
11	rs12279918	A	G	0.926587	1008
11	rs973150	G	T	0.502976	1008
11	rs7125840	A	G	0.926587	1008
11	rs1509604	T	A	0.926587	1008
11	rs2403952	T	C	0.926587	1008
11	rs2202892	T	C	0.926587	1008
11	rs964218	G	A	0.926587	1008
11	rs964217	G	T	0.926587	1008
11	rs7951459	A	G	0.926587	1008
11	rs74725318	C	T	0.0565476	1008
11	rs5015003	A	G	0.926587	1008
11	rs5015000	G	A	0.926587	1008
11	rs35530724	C	G	0.502976	1008
11	rs11027931	A	T	0.926587	1008
11	rs11027932	A	T	0.926587	1008
11	rs11027933	G	C	0.926587	1008
11	rs56893211	A	T	0.502976	1008
11	rs7927180	C	G	0.926587	1008
11	rs7927305	A	G	0.983135	1008
11	rs1509603	C	A	0.926587	1008
11	rs7930609	A	C	0.926587	1008
11	rs7930889	G	A	0.926587	1008
11	rs12574526	C	T	0.502976	1008
11	rs10219182	G	A	0.507937	1008
11	rs10219184	G	T	0.926587	1008
11	rs4923187	C	T	0.926587	1008
11	rs4923188	T	A	0.926587	1008
11	rs61875576	A	G	0.0565476	1008
11	rs10219185	C	A	0.926587	1008
11	rs61875577	C	A	0.418651	1008
11	rs11027936	C	T	0.926587	1008
11	rs4923189	C	T	0.926587	1008
11	rs7925011	T	A	0.926587	1008
11	rs11027937	T	C	0.418651	1008
11	rs2896703	A	C	0.926587	1008
11	rs7116799	C	G	0.926587	1008
11	rs7117482	G	T	0.926587	1008
11	rs2403953	G	A	0.926587	1008
11	rs11027939	G	A	0.418651	1008
11	rs2403954	G	T	0.921627	1008
11	rs61875578	A	C	0.0565476	1008
11	rs10834355	G	A	0.506944	1008
11	rs11027940	G	A	0.506944	1008
11	rs9651583	T	C	0.0565476	1008
11	rs10742042	G	A	0.983135	1008
11	rs10834356	C	T	0.417659	1008
11	rs10834357	G	T	0.418651	1008
11	rs142348028	G	C	0.0853175	1008
11	rs190229143	T	C	0.015873	1008
11	rs2403955	G	A	0.979167	1008
11	rs7111573	C	T	0.503968	1008
11	rs12225233	A	G	0.417659	1008
11	rs12222531	G	A	0.420635	1008
11	rs61875579	C	G	0.0565476	1008
11	rs4923190	T	G	0.912698	1008
11	rs7937325	A	G	0.0565476	1008
11	rs57476234	A	G	0.393849	1008
11	rs11027948	C	A	0.519841	1008
11	rs10834358	A	C	0.608135	1008
11	rs35312892	C	T	0.482143	1008
11	rs79268224	G	A	0.0892857	1008
11	rs12285881	T	C	0.50496	1008
11	rs10047439	C	T	0.0287698	1008
11	rs61875581	G	A	0.249008	1008
11	rs7932020	T	G	0.0287698	1008
11	rs950768	G	A	0.0892857	1008
11	rs61875582	G	C	0.249008	1008
11	rs12223724	C	T	0.249008	1008
11	rs11027950	T	C	0.193452	1008
11	rs7925326	C	T	0.509921	1008
11	rs75138681	G	A	0.047619	1008
11	rs7925550	C	T	0.0287698	1008
11	rs10834359	A	G	0.0287698	1008
11	rs12365312	T	A	0.0287698	1008
11	rs12363770	G	A	0.118056	1008
11	rs12049863	G	A	0.19246	1008
11	rs1509584	G	A	0.25	1008
11	rs79103986	A	C	0.0416667	1008
11	rs11027951	C	T	0.496032	1008
11	rs141553193	C	T	0.0892857	1008
11	rs4147349	T	G	0.0287698	1008
11	rs80015235	T	C	0.135913	1008
11	rs1509616	A	G	0.501984	1008
11	rs148609602	C	T	0.0873016	1008
11	rs74361740	T	G	0.135913	1008
11	rs12225775	T	C	0.396825	1008
11	rs7952535	A	G	0.0873016	1008
11	rs9667545	T	G	0.252976	1008
11	rs11027952	A	G	0.253968	1008
11	rs72869884	G	A	0.0297619	1008
11	rs7928417	C	T	0.465278	1008
11	rs7943454	T	C	0.779762	1008
11	rs7109828	G	T	0.468254	1008
11	rs72869891	T	C	0.0297619	1008
11	rs79742696	C	A	0.135913	1008
11	rs78961907	G	A	0.0873016	1008
11	rs78573266	G	T	0.0873016	1008
11	rs1509601	C	T	0.72123	1008
11	rs75855701	G	A	0.0873016	1008
11	rs11027953	G	A	0.0297619	1008
11	rs115414436	A	G	0.0873016	1008
11	rs115436644	A	G	0.0873016	1008
11	rs114352619	C	T	0.0873016	1008
11	rs11027956	C	T	0.469246	1008
11	rs79161368	A	T	0.0873016	1008
11	rs78232662	G	A	0.0873016	1008
11	rs74758337	C	A	0.0873016	1008
11	rs139580773	G	A	0.00198413	1008
11	rs16912642	C	A	0.0873016	1008
11	rs35175729	C	A	0.469246	1008
11	rs79662838	G	T	0.0873016	1008
11	rs116944788	G	A	0.0863095	1008
11	rs7927293	A	G	0.469246	1008
11	rs36110724	A	G	0.0763889	1008
11	rs116004780	A	C	0.0873016	1008
11	rs74664305	T	A	0.0873016	1008
11	rs7927899	A	G	0.722222	1008
11	rs6484052	T	G	0.781746	1008
11	rs12417058	T	C	0.0595238	1008
11	rs79087949	T	C	0.0873016	1008
11	rs12421169	G	A	0.0595238	1008
11	rs59946308	A	G	0.0873016	1008
11	rs117042619	A	C	0.0873016	1008
11	rs11027958	A	G	0.0297619	1008
11	rs1509586	T	C	0.470238	1008
11	rs16912643	C	T	0.0873016	1008
11	rs7111245	T	C	0.469246	1008
11	rs80178846	A	G	0.136905	1008
11	rs2403956	A	G	0.469246	1008
11	rs77967507	T	C	0.138889	1008
11	rs6484053	G	A	0.561508	1008
11	rs1995839	G	A	0.12996	1008
11	rs1995838	C	G	0.636905	1008
11	rs1995837	C	T	0.212302	1008
11	rs10430921	C	T	0.56746	1008
11	rs10430841	G	A	0.695437	1008
11	rs12419889	A	G	0.122024	1008
11	rs11027961	A	C	0.0367063	1008
11	rs61875595	T	C	0.0902778	1008
11	rs72872507	G	A	0.604167	1008
11	rs6484054	T	A	0.0367063	1008
11	rs12417531	C	T	0.566468	1008
11	rs7108423	G	A	0.566468	1008
11	rs7930719	A	G	0.0902778	1008
11	rs7108220	C	T	0.0615079	1008
11	rs7108369	C	T	0.0615079	1008
11	rs117001015	C	T	0.0615079	1008
11	rs11605402	A	G	0.0892857	1008
11	rs11605418	A	T	0.150794	1008
11	rs4922682	C	A	0.785714	1008
11	rs4922683	A	C	0.150794	1008
11	rs11605900	A	G	0.0892857	1008
11	rs7112372	G	T	0.490079	1008
11	rs7112207	A	G	0.0615079	1008
11	rs7112415	C	A	0.0615079	1008
11	rs7112434	C	T	0.0615079	1008
11	rs12419417	T	G	0.12004	1008
11	rs11027963	A	G	0.0615079	1008
11	rs10834361	A	C	0.151786	1008
11	rs11027964	T	C	0.151786	1008
11	rs75628056	G	A	0.0228175	1008
11	rs11027965	T	C	0.0615079	1008
11	rs12419817	C	T	0.00297619	1008
11	rs12291988	T	C	0.151786	1008
11	rs57488468	C	T	0.0902778	1008
11	rs12292047	T	C	0.0615079	1008
11	rs58788750	G	A	0.151786	1008
11	rs12798501	A	G	0.0615079	1008
11	rs79507787	G	A	0.0515873	1008
11	rs11027966	G	A	0.0615079	1008
11	rs11027967	T	C	0.0684524	1008
11	rs11027968	C	G	0.0615079	1008
11	rs11027969	T	C	0.0615079	1008
11	rs1996392	A	G	0.478175	1008
11	rs73429132	T	A	0.0615079	1008
11	rs61875597	A	G	0.0902778	1008
11	rs12288442	C	G	0.151786	1008
11	rs73429133	G	A	0.0615079	1008
11	rs11027970	T	C	0.0902778	1008
11	rs73429136	A	G	0.0615079	1008
11	rs906884	A	G	0.0625	1008
11	rs906885	G	A	0.0625	1008
11	rs112593215	C	T	0.0625	1008
11	rs113380502	C	G	0.0376984	1008
11	rs4073195	A	T	0.0625	1008
11	rs1318297	G	A	0.0625	1008
11	rs906886	A	G	0.0625	1008
11	rs12277391	A	C	0.155754	1008
11	rs61690067	T	C	0.0625	1008
11	rs16912665	C	T	0.0625	1008
11	rs59912639	T	A	0.0625	1008
11	rs1318781	A	G	0.853175	1008
11	rs57056516	G	C	0.0625	1008
11	rs16912670	T	C	0.0625	1008
11	rs12418590	A	G	0.093254	1008
11	rs73429143	A	T	0.0625	1008
11	rs16912674	G	A	0.0625	1008
11	rs1912141	C	A	0.0664683	1008
11	rs883926	T	C	0.0625	1008
11	rs4444077	G	A	0.613095	1008
11	rs1912142	G	A	0.0664683	1008
11	rs12270014	G	A	0.0625	1008
11	rs11824978	A	G	0.517857	1008
11	rs10500981	C	T	0.0664683	1008
11	rs146226100	G	T	0.0238095	1008
11	rs16912678	A	G	0.0634921	1008
11	rs16912679	T	A	0.093254	1008
11	rs16912682	T	C	0.093254	1008
11	rs11027974	A	C	0.156746	1008
11	rs11027975	C	A	0.156746	1008
11	rs1912143	C	T	0.5625	1008
11	rs12420246	A	G	0.093254	1008
11	rs7101736	A	C	0.156746	1008
11	rs16912692	C	T	0.10119	1008
11	rs7102196	C	T	0.156746	1008
11	rs10834362	A	T	0.156746	1008
11	rs2896704	C	G	0.0625	1008
11	rs4590870	T	C	0.156746	1008
11	rs1509606	C	T	0.156746	1008
11	rs2175151	A	C	0.58631	1008
11	rs1509607	C	A	0.792659	1008
11	rs10500982	A	G	0.0178571	1008
11	rs4923191	A	G	0.0178571	1008
11	rs80110476	T	C	0.0396825	1008
11	rs72872562	T	C	0.0714286	1008
11	rs12281776	T	C	0.0178571	1008
11	rs4244514	G	A	0.0694444	1008
11	rs11027978	C	T	0.0188492	1008
11	rs7928736	G	C	0.0922619	1008
11	rs11027979	C	A	0.0188492	1008
11	rs7931728	G	A	0.866071	1008
11	rs10834364	C	T	0.0188492	1008
11	rs7931640	C	T	0.864087	1008
11	rs10767201	G	T	0.014881	1008
11	rs10767202	T	A	0.014881	1008
11	rs10767203	G	C	0.014881	1008
11	rs10767204	A	G	0.0178571	1008
11	rs138558540	G	T	0.0178571	1008
11	rs11027980	A	G	0.0178571	1008
11	rs12285639	T	C	0.0138889	1008
11	rs10834365	A	G	0.0138889	1008
11	rs1396852	T	C	0.150794	1008
11	rs1396850	A	G	0.14881	1008
11	rs10767205	C	A	0.0138889	1008
11	rs10834366	G	A	0.0128968	1008
11	rs2896705	A	G	0.130952	1008
11	rs11027981	T	A	0.132937	1008
11	rs10767206	G	A	0.0218254	1008
11	rs10834368	A	G	0.156746	1008
11	rs10834369	A	G	0.138889	1008
11	rs11027983	G	A	0.154762	1008
11	rs7931113	T	C	0.842262	1008
11	rs7944526	A	G	0.00297619	1008
11	rs4301784	T	G	0.0545635	1008
11	rs4547087	A	G	0.0228175	1008
11	rs11027985	G	A	0.0228175	1008
11	rs975881	A	G	0.16369	1008
11	rs1318864	C	T	0.162698	1008
11	rs11027986	A	C	0.139881	1008
11	rs10834370	A	C	0.162698	1008
11	rs10834371	C	A	0.162698	1008
11	rs10834372	A	G	0.16369	1008
11	rs11027987	G	A	0.131944	1008
11	rs7952648	G	A	0.00297619	1008
11	rs11027988	C	G	0.712302	1008
11	rs1588348	A	G	0.0228175	1008
11	rs11027989	T	A	0.131944	1008
11	rs1588347	A	G	0.0228175	1008
11	rs1588346	T	C	0.0228175	1008
11	rs11027990	T	G	0.131944	1008
11	rs72872600	T	C	0.0525794	1008
11	rs11027991	A	C	0.12996	1008
11	rs975980	T	A	0.15377	1008
11	rs975979	A	C	0.154762	1008
11	rs75219512	C	T	0.015873	1008
11	rs10834373	A	C	0.15377	1008
11	rs10834374	G	A	0.154762	1008
11	rs10767207	A	G	0.154762	1008
11	rs4923192	A	G	0.843254	1008
11	rs10834375	G	A	0.15377	1008
11	rs10834376	T	C	0.15377	1008
11	rs10767208	T	A	0.15377	1008
11	rs10767209	C	T	0.15377	1008
11	rs2055788	G	A	0.15377	1008
11	rs11027992	C	T	0.132937	1008
11	rs2202893	T	A	0.230159	1008
11	rs117905935	G	A	0.015873	1008
11	rs2136483	A	T	0.644841	1008
11	rs4491224	T	G	0.770833	1008
11	rs72874816	G	A	0.0902778	1008
11	rs2896706	C	G	0.627976	1008
11	rs148414314	A	G	0.0486111	1008
11	rs11027993	G	A	0.136905	1008
11	rs72874819	G	T	0.0218254	1008
11	rs10834377	A	T	0.207341	1008
11	rs10834378	A	G	0.21131	1008
11	rs12292598	C	T	0.597222	1008
11	rs79484154	A	C	0.0684524	1008
11	rs11027994	G	A	0.136905	1008
11	rs78761701	C	T	0.0545635	1008
11	rs146799520	T	C	0.014881	1008
11	rs1396844	C	T	0.208333	1008
11	rs11027995	G	T	0.206349	1008
11	rs11027996	G	A	0.131944	1008
11	rs61875609	C	T	0.131944	1008
11	rs192367133	G	T	0.0198413	1008
11	rs7938626	C	T	0.131944	1008
11	rs7925732	T	C	0.212302	1008
11	rs148259332	G	A	0.0426587	1008
11	rs12360968	A	T	0.0257937	1008
11	rs116588064	G	T	0.0218254	1008
11	rs79083470	C	T	0.00297619	1008
11	rs78110256	T	C	0.0694444	1008
11	rs2221717	C	T	0.212302	1008
11	rs2202894	A	G	0.212302	1008
11	rs76326290	C	T	0.0684524	1008
11	rs7125072	G	A	0.212302	1008
11	rs35623555	C	T	0.00198413	1008
11	rs10834380	C	A	0.212302	1008
11	rs11028001	G	A	0.131944	1008
11	rs11028002	A	G	0.212302	1008
11	rs11028003	C	G	0.210317	1008
11	rs76225727	C	T	0.0545635	1008
11	rs79931944	A	G	0.0545635	1008
11	rs10767210	T	C	0.212302	1008
11	rs7110572	A	T	0.0545635	1008
11	rs1912138	G	A	0.719246	1008
11	rs1912139	G	A	0.212302	1008
11	rs141390522	T	C	0.00892857	1008
11	rs79149108	T	G	0.0545635	1008
11	rs2403959	C	T	0.212302	1008
11	rs2403960	C	T	0.212302	1008
11	rs2896707	G	A	0.131944	1008
11	rs2403961	C	T	0.212302	1008
11	rs2403962	T	C	0.212302	1008
11	rs1396846	C	T	0.131944	1008
11	rs1396848	C	A	0.206349	1008
11	rs75028370	A	G	0.0545635	1008
11	rs79933902	C	G	0.12004	1008
11	rs2036750	C	T	0.718254	1008
11	rs11028005	T	A	0.157738	1008
11	rs10834382	G	A	0.21131	1008
11	rs61875612	T	A	0.131944	1008
11	rs114917428	G	A	0.0545635	1008
11	rs114751083	A	C	0.0545635	1008
11	rs11028007	C	T	0.212302	1008
11	rs10834383	T	C	0.157738	1008
11	rs12221725	C	T	0.094246	1008
11	rs78444299	C	A	0.0545635	1008
11	rs1396849	T	C	0.157738	1008
11	rs74906509	A	G	0.0684524	1008
11	rs35783821	A	C	0.157738	1008
11	rs12273206	C	T	0.592262	1008
11	rs10767211	A	T	0.212302	1008
11	rs72874853	T	A	0.0257937	1008
11	rs10767212	T	C	0.21131	1008
11	rs7118280	T	C	0.0525794	1008
11	rs16912792	G	A	0.157738	1008
11	rs74397129	T	C	0.0694444	1008
11	rs10834384	G	A	0.210317	1008
11	rs7107070	G	A	0.203373	1008
11	rs12146683	C	T	0.128968	1008
11	rs1509605	G	T	0.588294	1008
11	rs12295477	G	C	0.207341	1008
11	rs10834385	T	C	0.720238	1008
11	rs12276298	T	C	0.207341	1008
11	rs12295653	C	T	0.207341	1008
11	rs1396853	G	A	0.927579	1008
11	rs16912808	A	G	0.0525794	1008
11	rs76022534	T	C	0.0734127	1008
11	rs12797112	G	A	0.131944	1008
11	rs74829318	G	T	0.0525794	1008
11	rs79341295	G	T	0.0734127	1008
11	rs1509610	C	T	0.210317	1008
11	rs1509611	A	G	0.157738	1008
11	rs1509612	A	G	0.210317	1008
11	rs1509613	G	A	0.210317	1008
11	rs11028012	A	G	0.210317	1008
11	rs10834386	G	A	0.210317	1008
11	rs16912817	A	G	0.0525794	1008
11	rs11028013	G	T	0.0257937	1008
11	rs17234826	A	T	0.131944	1008
11	rs7105561	A	G	0.210317	1008
11	rs7105854	G	A	0.210317	1008
11	rs7121909	T	A	0.210317	1008
11	rs116284789	C	T	0.0525794	1008
11	rs6484057	A	T	0.210317	1008
11	rs16912825	T	C	0.0525794	1008
11	rs1509614	A	G	0.210317	1008
11	rs1039837	T	C	0.210317	1008
11	rs75579040	A	G	0.0525794	1008
11	rs11028015	C	T	0.210317	1008
11	rs10767213	G	A	0.210317	1008
11	rs11028016	G	A	0.0257937	1008
11	rs1509615	A	G	0.210317	1008
11	rs6484058	C	T	0.213294	1008
11	rs7936313	A	G	0.213294	1008
11	rs16912830	G	A	0.0585317	1008
11	rs11028019	T	C	0.0257937	1008
11	rs1912144	G	T	0.210317	1008
11	rs1912145	A	G	0.210317	1008
11	rs7117982	A	G	0.210317	1008
11	rs11028020	A	G	0.210317	1008
11	rs11028021	A	G	0.210317	1008
11	rs34167424	T	C	0.210317	1008
11	rs142166782	T	G	0.0327381	1008
11	rs4465365	C	T	0.210317	1008
11	rs79104319	A	T	0.0734127	1008
11	rs74971538	T	A	0.0734127	1008
11	rs117056818	A	G	0.031746	1008
11	rs72874880	A	C	0.0257937	1008
11	rs117328323	A	G	0.0505952	1008
11	rs12289378	A	G	0.619048	1008
11	rs77512936	A	G	0.0515873	1008
11	rs7951458	A	T	0.210317	1008
11	rs75817223	C	T	0.0515873	1008
11	rs7951586	A	G	0.15873	1008
11	rs115213330	G	A	0.0515873	1008
11	rs11529784	G	A	0.613095	1008
11	rs7924337	G	T	0.0515873	1008
11	rs11822738	G	A	0.15873	1008
11	rs11822747	C	A	0.15873	1008
11	rs138299268	G	T	0.0257937	1008
11	rs79915791	C	T	0.00297619	1008
11	rs77957935	A	G	0.0535714	1008
11	rs12362660	C	A	0.208333	1008
11	rs12362662	C	T	0.15873	1008
11	rs12364600	T	C	0.132937	1008
11	rs4565897	C	T	0.714286	1008
11	rs12805008	C	T	0.212302	1008
11	rs4609599	A	G	0.618056	1008
11	rs116895491	C	T	0.0535714	1008
11	rs76922497	A	G	0.0734127	1008
11	rs12805462	C	T	0.212302	1008
11	rs9943629	T	G	0.624008	1008
11	rs114309223	G	A	0.0535714	1008
11	rs1858155	G	C	0.715278	1008
11	rs75600200	A	G	0.00297619	1008
11	rs1876821	G	T	0.15873	1008
11	rs114632792	T	C	0.0535714	1008
11	rs1876822	G	A	0.15873	1008
11	rs10834387	C	A	0.58631	1008
11	rs80322337	T	A	0.0535714	1008
11	rs11028025	G	C	0.212302	1008
11	rs12272010	A	G	0.212302	1008
11	rs12292322	T	G	0.212302	1008
11	rs75394727	C	T	0.0724206	1008
11	rs11028026	T	G	0.212302	1008
11	rs1553740	C	T	0.212302	1008
11	rs1553741	T	C	0.212302	1008
11	rs79840797	G	A	0.0734127	1008
11	rs2036752	G	A	0.212302	1008
11	rs1553742	G	C	0.212302	1008
11	rs10834388	A	G	0.212302	1008
11	rs76654280	C	T	0.0535714	1008
11	rs141955523	T	A	0.0109127	1008
11	rs1022085	T	C	0.132937	1008
11	rs150657462	T	A	0.00694444	1008
11	rs76069427	T	C	0.0535714	1008
11	rs74667209	C	A	0.0744048	1008
11	rs5008808	A	G	0.785714	1008
11	rs1509588	T	G	0.785714	1008
11	rs1509589	T	C	0.786706	1008
11	rs1509590	G	A	0.786706	1008
11	rs1509591	G	A	0.786706	1008
11	rs1509592	T	C	0.0277778	1008
11	rs11028027	A	T	0.111111	1008
11	rs1509593	A	C	0.0287698	1008
11	rs981895	T	C	0.212302	1008
11	rs10834389	T	A	0.787698	1008
11	rs1876823	C	G	0.0287698	1008
11	rs11600443	T	C	0.787698	1008
11	rs10834390	T	G	0.787698	1008
11	rs10834391	C	A	0.787698	1008
11	rs11028028	C	T	0.78869	1008
11	rs56318875	A	T	0.124008	1008
11	rs11028029	G	A	0.130952	1008
11	rs10767214	A	G	0.787698	1008
11	rs10834392	C	T	0.59127	1008
11	rs11028033	T	C	0.159722	1008
11	rs61877886	G	A	0.787698	1008
11	rs148736627	G	A	0.0525794	1008
11	rs61877887	A	G	0.786706	1008
11	rs142624927	T	C	0.0952381	1008
11	rs68090319	C	T	0.787698	1008
11	rs12293149	G	T	0.159722	1008
11	rs12284708	C	G	0.159722	1008
11	rs34355204	C	T	0.130952	1008
11	rs11028034	G	C	0.0248016	1008
11	rs79781813	C	A	0.0525794	1008
11	rs10734353	G	C	0.808532	1008
11	rs1973574	G	A	0.268849	1008
11	rs4923194	C	G	0.56746	1008
11	rs7946389	G	A	0.191468	1008
11	rs10767215	A	G	0.218254	1008
11	rs10834393	A	G	0.270833	1008
11	rs7115380	G	A	0.730159	1008
11	rs75541299	G	A	0.0605159	1008
11	rs7131395	T	C	0.730159	1008
11	rs1912135	A	G	0.19246	1008
11	rs11028036	A	G	0.546627	1008
11	rs7118822	C	A	0.272817	1008
11	rs7119053	C	T	0.0248016	1008
11	rs7104955	T	A	0.269841	1008
11	rs7105368	T	A	0.0248016	1008
11	rs12293822	C	T	0.0248016	1008
11	rs34578313	G	A	0.19246	1008
11	rs7944949	A	C	0.730159	1008
11	rs1396842	C	T	0.217262	1008
11	rs10834394	T	A	0.730159	1008
11	rs1396843	C	A	0.217262	1008
11	rs10834395	C	T	0.730159	1008
11	rs10834396	G	A	0.21627	1008
11	rs10834397	A	C	0.269841	1008
11	rs10834398	T	C	0.545635	1008
11	rs10834399	A	G	0.0248016	1008
11	rs7949104	C	T	0.19246	1008
11	rs7935768	T	A	0.268849	1008
11	rs61877888	A	G	0.00297619	1008
11	rs77404680	A	G	0.0525794	1008
11	rs4923195	G	A	0.655754	1008
11	rs35586652	G	A	0.19246	1008
11	rs7101544	A	G	0.217262	1008
11	rs12360940	C	G	0.130952	1008
11	rs116203961	C	T	0.0525794	1008
11	rs16912856	C	G	0.0525794	1008
11	rs61875660	G	A	0.00297619	1008
11	rs11028038	T	C	0.19246	1008
11	rs11028039	C	T	0.0257937	1008
11	rs117538000	C	G	0.030754	1008
11	rs906883	C	A	0.130952	1008
11	rs10742044	G	T	0.315476	1008
11	rs77193027	G	C	0.0525794	1008
11	rs931964	A	G	0.396825	1008
11	rs10767216	A	G	0.345238	1008
11	rs9633851	A	C	0.348214	1008
11	rs9633852	A	T	0.121032	1008
11	rs80045589	T	G	0.0724206	1008
11	rs1858156	C	T	0.60119	1008
11	rs16912881	T	G	0.0525794	1008
11	rs75093926	C	T	0.0724206	1008
11	rs1509597	G	A	0.60119	1008
11	rs11028040	T	C	0.194444	1008
11	rs12361953	C	G	0.0248016	1008
11	rs10834400	G	C	0.342262	1008
11	rs12276414	C	G	0.605159	1008
11	rs75733084	G	A	0.0724206	1008
11	rs12225488	A	T	0.532738	1008
11	rs74764397	T	A	0.0734127	1008
11	rs10767218	A	G	0.681548	1008
11	rs12800717	G	A	0.130952	1008
11	rs10834401	G	A	0.111111	1008
11	rs16912898	G	A	0.0535714	1008
11	rs61875661	C	T	0.00297619	1008
11	rs75604023	A	G	0.0535714	1008
11	rs145876431	T	C	0.0367063	1008
11	rs1912136	T	C	0.156746	1008
11	rs10742045	C	T	0.973214	1008
11	rs75801130	G	A	0.0724206	1008
11	rs16912906	T	C	0.030754	1008
11	rs12279651	C	T	0.125992	1008
11	rs12292743	A	G	0.125992	1008
11	rs76235045	C	T	0.0724206	1008
11	rs12279761	G	A	0.125992	1008
11	rs10500984	G	C	0.125992	1008
11	rs11603159	G	A	0.00297619	1008
11	rs2896708	T	C	0.197421	1008
11	rs4439509	A	G	0.197421	1008
11	rs11028043	G	A	0.197421	1008
11	rs61875662	G	A	0.00297619	1008
11	rs12366003	A	G	0.197421	1008
11	rs9651584	C	G	0.539683	1008
11	rs117733016	C	T	0.0109127	1008
11	rs77180860	G	T	0.015873	1008
11	rs72878844	C	G	0.128968	1008
11	rs72878847	A	G	0.131944	1008
11	rs77507785	A	G	0.0704365	1008
11	rs76800857	A	T	0.0545635	1008
11	rs67744437	G	A	0.143849	1008
11	rs967100	C	T	0.979167	1008
11	rs78100508	C	G	0.119048	1008
11	rs11028044	G	T	0.0793651	1008
11	rs11028045	C	T	0.0793651	1008
11	rs11028046	G	A	0.0644841	1008
11	rs78800649	G	A	0.0456349	1008
11	rs72880619	C	G	0.0704365	1008
11	rs11028054	G	A	0.0595238	1008
11	rs79044377	A	C	0.123016	1008
11	rs11028056	T	C	0.0486111	1008
11	rs11028057	C	A	0.0535714	1008
11	rs11028058	A	T	0.0595238	1008
11	rs2036753	T	C	0.820437	1008
11	rs72880625	G	A	0.0535714	1008
11	rs34376286	G	A	0.0595238	1008
11	rs11028059	A	T	0.0714286	1008
11	rs10834402	A	C	0.0535714	1008
11	rs10834403	C	T	0.743056	1008
11	rs11028060	C	A	0.0595238	1008
11	rs77000878	A	G	0.123016	1008
11	rs7102221	A	G	0.0535714	1008
11	rs7102549	C	A	0.0634921	1008
11	rs7102799	G	C	0.0535714	1008
11	rs77414204	C	T	0.123016	1008
11	rs11028061	T	C	0.741071	1008
11	rs4281483	G	A	0.300595	1008
11	rs12270953	T	C	0.0644841	1008
11	rs3992982	G	A	0.0545635	1008
11	rs7112660	T	C	0.270833	1008
11	rs74713429	C	G	0.121032	1008
11	rs7112921	T	C	0.272817	1008
11	rs76955482	C	A	0.121032	1008
11	rs72880644	T	C	0.0922619	1008
11	rs10500985	C	A	0.014881	1008
11	rs1396841	T	A	0.277778	1008
11	rs1396840	G	A	0.252976	1008
11	rs1396839	G	T	0.252976	1008
11	rs1396838	G	A	0.014881	1008
11	rs1319364	A	T	0.27877	1008
11	rs7109475	A	T	0.0922619	1008
11	rs982036	G	A	0.27877	1008
11	rs982035	T	A	0.27877	1008
11	rs4923196	C	A	0.27877	1008
11	rs12282061	T	C	0.0228175	1008
11	rs10834404	G	A	0.27877	1008
11	rs4923197	C	T	0.27877	1008
11	rs10500986	G	C	0.0228175	1008
11	rs12275242	G	A	0.0238095	1008
11	rs75413131	A	C	0.014881	1008
11	rs77045618	G	A	0.0188492	1008
11	rs12275306	G	T	0.0228175	1008
11	rs7110784	G	A	0.556548	1008
11	rs76658622	A	G	0.0128968	1008
11	rs73433061	C	T	0.0188492	1008
11	rs7114263	G	A	0.0248016	1008
11	rs7114043	A	G	0.0228175	1008
11	rs10834405	A	G	0.25496	1008
11	rs10767220	A	G	0.259921	1008
11	rs61604821	C	A	0.014881	1008
11	rs7118673	A	G	0.0188492	1008
11	rs7118764	A	T	0.276786	1008
11	rs7119048	A	G	0.0188492	1008
11	rs7119179	A	G	0.0188492	1008
11	rs12287940	G	A	0.0188492	1008
11	rs72880647	C	T	0.0724206	1008
11	rs11028067	G	A	0.0188492	1008
11	rs11028068	T	A	0.0188492	1008
11	rs12805844	T	C	0.0188492	1008
11	rs12804285	A	T	0.0188492	1008
11	rs61875685	C	T	0.25496	1008
11	rs35065866	T	C	0.27381	1008
11	rs67801635	C	G	0.0188492	1008
11	rs66522807	G	A	0.277778	1008
11	rs35857225	A	T	0.274802	1008
11	rs2175150	C	T	0.0188492	1008
11	rs2136481	G	A	0.256944	1008
11	rs2136480	A	G	0.0188492	1008
11	rs11028069	G	A	0.0753968	1008
11	rs1605872	G	C	0.0188492	1008
11	rs1605871	A	G	0.279762	1008
11	rs1543012	G	A	0.569444	1008
11	rs4503525	G	T	0.27877	1008
11	rs7931421	C	T	0.279762	1008
11	rs7931574	A	G	0.0188492	1008
11	rs11028070	T	A	0.258929	1008
11	rs11028071	C	T	0.25496	1008
11	rs1467059	A	T	0.277778	1008
11	rs1123223	A	G	0.279762	1008
11	rs1123222	C	A	0.014881	1008
11	rs12365717	G	C	0.0724206	1008
11	rs1123221	A	G	0.277778	1008
11	rs34221667	G	A	0.0188492	1008
11	rs11028072	T	A	0.276786	1008
11	rs11028073	G	A	0.0188492	1008
11	rs12418943	A	G	0.258929	1008
11	rs12099381	G	A	0.0188492	1008
11	rs10500987	T	C	0.441468	1008
11	rs11028074	G	A	0.253968	1008
11	rs11028075	T	A	0.117063	1008
11	rs2403970	G	A	0.276786	1008
11	rs2403971	T	G	0.275794	1008
11	rs4338527	T	G	0.014881	1008
11	rs2403972	T	C	0.275794	1008
11	rs906882	G	A	0.275794	1008
11	rs10742046	G	C	0.425595	1008
11	rs12578051	G	A	0.252976	1008
11	rs78809436	G	A	0.014881	1008
11	rs12574036	C	T	0.256944	1008
11	rs34897664	C	G	0.014881	1008
11	rs79836844	T	A	0.328373	1008
11	rs7943759	G	T	0.423611	1008
11	rs7933378	T	G	0.350198	1008
11	rs10767221	G	A	0.345238	1008
11	rs73433093	G	T	0.015873	1008
11	rs73433094	C	G	0.015873	1008
11	rs73433096	G	A	0.015873	1008
11	rs11028077	G	A	0.34623	1008
11	rs73433100	C	T	0.015873	1008
11	rs112193034	A	G	0.015873	1008
11	rs113356779	G	A	0.015873	1008
11	rs4923198	T	C	0.330357	1008
11	rs10767222	C	A	0.326389	1008
11	rs76115378	A	G	0.015873	1008
11	rs10767223	C	A	0.350198	1008
11	rs10767224	T	C	0.350198	1008
11	rs11028078	T	C	0.0753968	1008
11	rs11028079	C	T	0.330357	1008
11	rs11028080	G	T	0.326389	1008
11	rs150485450	G	A	0.0327381	1008
11	rs4923199	T	A	0.326389	1008
11	rs4923200	T	C	0.331349	1008
11	rs142071058	G	A	0.0327381	1008
11	rs10834408	G	A	0.325397	1008
11	rs11028081	G	C	0.0744048	1008
11	rs7124780	G	C	0.015873	1008
11	rs12285329	A	G	0.0198413	1008
11	rs7124697	C	T	0.35119	1008
11	rs953700	G	T	0.326389	1008
11	rs953699	T	G	0.349206	1008
11	rs7115236	T	C	0.575397	1008
11	rs10834409	A	T	0.325397	1008
11	rs10834410	C	T	0.350198	1008
11	rs76158503	G	A	0.014881	1008
11	rs141754191	G	C	0.0168651	1008
11	rs12284818	T	G	0.349206	1008
11	rs12278073	G	A	0.0188492	1008
11	rs12279862	G	T	0.0188492	1008
11	rs12281460	G	A	0.349206	1008
11	rs16912971	T	G	0.014881	1008
11	rs7941650	C	T	0.0744048	1008
11	rs77819582	G	A	0.014881	1008
11	rs74978620	G	C	0.014881	1008
11	rs77413270	G	C	0.0327381	1008
11	rs2136479	C	A	0.297619	1008
11	rs2136478	G	A	0.298611	1008
11	rs56108236	C	A	0.014881	1008
11	rs4923201	G	T	0.297619	1008
11	rs12277209	C	T	0.0188492	1008
11	rs4923202	T	C	0.31746	1008
11	rs10767226	C	G	0.31746	1008
11	rs10834411	G	T	0.31746	1008
11	rs10834412	C	T	0.316468	1008
11	rs12290484	A	G	0.014881	1008
11	rs11028084	C	G	0.0892857	1008
11	rs3942727	A	G	0.429563	1008
11	rs1546475	G	A	0.014881	1008
11	rs1972081	T	C	0.355159	1008
11	rs149137825	G	A	0.0168651	1008
11	rs142349030	A	G	0.0168651	1008
11	rs1546474	G	A	0.342262	1008
11	rs1546473	C	T	0.415675	1008
11	rs7104972	T	C	0.0228175	1008
11	rs7122636	C	T	0.0188492	1008
11	rs148213561	T	G	0.015873	1008
11	rs61875691	T	C	0.31746	1008
11	rs34901679	G	T	0.0228175	1008
11	rs78005248	C	T	0.133929	1008
11	rs16912985	G	A	0.014881	1008
11	rs6484062	A	G	0.356151	1008
11	rs80140944	A	G	0.0238095	1008
11	rs4922689	A	T	0.357143	1008
11	rs1995841	C	T	0.354167	1008
11	rs1995840	C	T	0.355159	1008
11	rs7105995	C	T	0.0178571	1008
11	rs72880677	C	T	0.0704365	1008
11	rs11028088	C	A	0.436508	1008
11	rs11028089	T	G	0.0138889	1008
11	rs2055787	G	A	0.546627	1008
11	rs3903036	C	T	0.0853175	1008
11	rs4415760	G	A	0.0138889	1008
11	rs870383	C	T	0.0357143	1008
11	rs870382	G	C	0.859127	1008
11	rs6484063	C	T	0.959325	1008
11	rs7944164	A	G	0.350198	1008
11	rs12576803	C	T	0.350198	1008
11	rs10742048	C	T	0.869048	1008
11	rs7119980	T	C	0.959325	1008
11	rs11822812	A	G	0.0367063	1008
11	rs72880685	G	A	0.0714286	1008
11	rs72880686	T	G	0.0714286	1008
11	rs12362733	A	G	0.0337302	1008
11	rs11028093	C	T	0.0734127	1008
11	rs11028094	T	G	0.0753968	1008
11	rs72880688	G	A	0.0763889	1008
11	rs78178171	T	C	0.37004	1008
11	rs12270984	C	T	0.516865	1008
11	rs10767228	C	T	0.0357143	1008
11	rs149746552	T	C	0.0347222	1008
11	rs955317	C	T	0.0357143	1008
11	rs10767229	T	C	0.46627	1008
11	rs10834415	G	A	0.0922619	1008
11	rs10128728	C	G	0.440476	1008
11	rs78679360	G	C	0.0902778	1008
11	rs7112069	C	T	0.0565476	1008
11	rs12573950	G	A	0.34127	1008
11	rs4322393	T	A	0.362103	1008
11	rs4561213	T	G	0.459325	1008
11	rs10767230	T	G	0.458333	1008
11	rs7129199	A	T	0.0912698	1008
11	rs7102333	G	A	0.0912698	1008
11	rs3923615	G	T	0.434524	1008
11	rs4320951	C	T	0.360119	1008
11	rs4561214	T	C	0.361111	1008
11	rs7929643	A	G	0.0922619	1008
11	rs4543990	G	A	0.435516	1008
11	rs4465366	T	C	0.459325	1008
11	rs4287338	A	G	0.361111	1008
11	rs4531473	T	C	0.541667	1008
11	rs3922458	A	C	0.0922619	1008
11	rs4592420	T	C	0.65377	1008
11	rs79776840	T	C	0.0228175	1008
11	rs10767232	T	A	0.0902778	1008
11	rs72882406	A	G	0.349206	1008
11	rs10834417	T	C	0.555556	1008
11	rs10834418	T	C	0.664683	1008
11	rs10834419	A	C	0.0892857	1008
11	rs10834420	T	C	0.576389	1008
11	rs10767233	A	G	0.0912698	1008
11	rs12576065	G	A	0.330357	1008
11	rs7944845	A	G	0.350198	1008
11	rs78236385	T	G	0.0119048	1008
11	rs10767235	A	G	0.0357143	1008
11	rs11028096	C	T	0.330357	1008
11	rs11028097	G	A	0.349206	1008
11	rs11028098	C	T	0.554563	1008
11	rs76112889	A	T	0.047619	1008
11	rs79661086	C	T	0.030754	1008
11	rs111563973	G	C	0.347222	1008
11	rs12364048	C	T	0.0277778	1008
11	rs9705232	T	C	0.347222	1008
11	rs72882416	A	G	0.347222	1008
11	rs72882417	T	C	0.348214	1008
11	rs113694209	G	C	0.348214	1008
11	rs12576818	G	A	0.348214	1008
11	rs12574669	A	G	0.348214	1008
11	rs12576845	G	A	0.348214	1008
11	rs12577048	C	T	0.259921	1008
11	rs6484066	A	G	0.434524	1008
11	rs182010352	C	T	0.0128968	1008
11	rs7113814	G	A	0.0277778	1008
11	rs11028100	C	G	0.348214	1008
11	rs10834425	A	G	0.565476	1008
11	rs7118149	G	A	0.564484	1008
11	rs10834426	G	A	0.348214	1008
11	rs10834427	A	T	0.348214	1008
11	rs10834428	A	T	0.348214	1008
11	rs11028102	G	C	0.349206	1008
11	rs11028103	A	T	0.349206	1008
11	rs10767237	G	A	0.350198	1008
11	rs11028104	T	A	0.349206	1008
11	rs10834430	T	G	0.35119	1008
11	rs7395763	T	C	0.349206	1008
11	rs7952079	C	G	0.0287698	1008
11	rs7394678	G	T	0.349206	1008
11	rs7396077	T	G	0.349206	1008
11	rs113972259	C	T	0.348214	1008
11	rs118138785	C	T	0.0525794	1008
11	rs12574317	C	T	0.348214	1008
11	rs35843300	G	A	0.348214	1008
11	rs7481607	A	G	0.349206	1008
11	rs4575270	A	T	0.349206	1008
11	rs4316510	T	C	0.350198	1008
11	rs4316511	T	C	0.350198	1008
11	rs9804691	C	T	0.0267857	1008
11	rs148141385	C	T	0.0168651	1008
11	rs10834431	T	G	0.350198	1008
11	rs10834432	A	T	0.350198	1008
11	rs11028105	T	A	0.350198	1008
11	rs4923204	G	T	0.350198	1008
11	rs10454001	T	C	0.350198	1008
11	rs4357690	G	A	0.56746	1008
11	rs4277108	C	G	0.945437	1008
11	rs11028106	G	A	0.343254	1008
11	rs4131780	T	A	0.376984	1008
11	rs11028107	C	G	0.343254	1008
11	rs66693773	G	C	0.0287698	1008
11	rs12575171	G	A	0.343254	1008
11	rs10160446	G	A	0.945437	1008
11	rs11028108	G	A	0.349206	1008
11	rs4589298	A	G	0.0277778	1008
11	rs4500487	G	A	0.35119	1008
11	rs4350363	C	T	0.350198	1008
11	rs4372454	G	C	0.350198	1008
11	rs12574706	C	T	0.35119	1008
11	rs12574734	C	G	0.348214	1008
11	rs4922691	G	C	0.561508	1008
11	rs10834433	T	G	0.0277778	1008
11	rs11028110	G	T	0.0277778	1008
11	rs72882447	T	A	0.0892857	1008
11	rs7949406	T	C	0.37996	1008
11	rs12365862	A	G	0.0287698	1008
11	rs7395433	T	C	0.945437	1008
11	rs78577143	A	G	0.0505952	1008
11	rs4262721	A	G	0.378968	1008
11	rs7484277	C	T	0.0277778	1008
11	rs11028111	C	T	0.561508	1008
11	rs12419778	C	A	0.35119	1008
11	rs12421285	T	A	0.35119	1008
11	rs149532276	T	C	0.0535714	1008
11	rs72882452	A	G	0.404762	1008
11	rs72882453	C	T	0.35119	1008
11	rs78392724	T	A	0.0535714	1008
11	rs78001478	G	A	0.0595238	1008
11	rs72882454	A	C	0.410714	1008
11	rs12798775	A	G	0.37996	1008
11	rs79835019	T	G	0.0297619	1008
11	rs7109593	A	G	0.360119	1008
11	rs7110100	C	A	0.963294	1008
11	rs7110341	C	A	0.603175	1008
11	rs6484067	C	T	0.602183	1008
11	rs34875063	C	T	0.00198413	1008
11	rs16913066	G	A	0.369048	1008
11	rs117167242	C	A	0.0357143	1008
11	rs73437124	A	T	0.00198413	1008
11	rs10767239	A	G	0.929563	1008
11	rs4604884	A	G	0.568452	1008
11	rs4359207	C	A	0.568452	1008
11	rs4600211	T	C	0.352183	1008
11	rs12574307	T	C	0.352183	1008
11	rs12099323	T	C	0.00297619	1008
11	rs12099324	T	G	0.00297619	1008
11	rs12790301	A	G	0.21131	1008
11	rs76086121	A	G	0.133929	1008
11	rs6484068	A	G	0.981151	1008
11	rs6484069	A	G	0.981151	1008
11	rs10834437	T	C	0.748016	1008
11	rs10834438	C	T	0.748016	1008
11	rs4612806	A	G	0.97619	1008
11	rs71476396	C	T	0.227183	1008
11	rs34615540	A	C	0.222222	1008
11	rs7395506	C	T	0.97619	1008
11	rs6416040	G	C	0.978175	1008
11	rs4278517	T	C	0.748016	1008
11	rs78720724	A	G	0.0436508	1008
11	rs71476397	G	A	0.224206	1008
11	rs6484070	T	C	0.978175	1008
11	rs1545954	G	T	0.997024	1008
11	rs74578985	G	A	0.0277778	1008
11	rs75705076	C	A	0.00297619	1008
11	rs2716456	A	G	0.759921	1008
11	rs2631442	A	G	0.758929	1008
11	rs2631441	A	C	0.141865	1008
11	rs74233541	G	C	0.047619	1008
11	rs17307006	T	C	0.00198413	1008
11	rs2029192	T	C	0.155754	1008
11	rs2029191	C	G	0.689484	1008
11	rs10834444	C	A	0.0992063	1008
11	rs10834445	C	A	0.0992063	1008
11	rs2631439	T	A	0.157738	1008
11	rs10834446	A	C	0.0992063	1008
11	rs140195518	A	G	0.0297619	1008
11	rs11028114	G	A	0.0982143	1008
11	rs10834447	G	A	0.0982143	1008
11	rs10834448	G	A	0.0982143	1008
11	rs36020269	A	G	0.3125	1008
11	rs66616480	A	G	0.429563	1008
11	rs12803102	G	A	0.105159	1008
11	rs12807784	G	T	0.105159	1008
11	rs61875727	G	A	0.0972222	1008
11	rs11028124	C	T	0.104167	1008
11	rs10834449	G	A	0.534722	1008
11	rs11028125	G	A	0.104167	1008
11	rs189282489	G	A	0.00198413	1008
11	rs2716458	C	T	0.155754	1008
11	rs1021262	G	C	0.107143	1008
11	rs727749	C	T	0.106151	1008
11	rs2631438	A	G	0.157738	1008
11	rs12798374	C	T	0.306548	1008
11	rs727750	A	G	0.105159	1008
11	rs1021261	G	T	0.105159	1008
11	rs10834450	T	A	0.421627	1008
11	rs2129363	T	C	0.108135	1008
11	rs10834451	G	A	0.108135	1008
11	rs4254071	T	C	0.315476	1008
11	rs1027016	G	A	0.108135	1008
11	rs10834452	C	T	0.105159	1008
11	rs10834453	A	G	0.426587	1008
11	rs2129362	C	T	0.105159	1008
11	rs1994373	T	C	0.423611	1008
11	rs4412757	G	A	0.106151	1008
11	rs993991	A	G	0.106151	1008
11	rs4460805	A	G	0.109127	1008
11	rs11028126	T	C	0.106151	1008
11	rs74580572	G	C	0.305556	1008
11	rs2631437	C	G	0.266865	1008
11	rs10767241	A	G	0.109127	1008
11	rs2631436	A	G	0.159722	1008
11	rs2631435	T	A	0.157738	1008
11	rs74543916	A	G	0.0188492	1008
11	rs10767242	G	A	0.106151	1008
11	rs10834454	C	A	0.106151	1008
11	rs2716459	A	C	0.690476	1008
11	rs10834456	T	G	0.110119	1008
11	rs10834457	A	G	0.110119	1008
11	rs2171259	T	G	0.156746	1008
11	rs10834458	G	C	0.109127	1008
11	rs10834459	A	T	0.106151	1008
11	rs10767243	C	T	0.106151	1008
11	rs2631434	C	G	0.157738	1008
11	rs2068719	T	C	0.172619	1008
11	rs993029	A	G	0.695437	1008
11	rs6484071	G	A	0.536706	1008
11	rs2631433	T	G	0.695437	1008
11	rs7109115	T	A	0.106151	1008
11	rs7123304	A	G	0.106151	1008
11	rs10767244	A	T	0.105159	1008
11	rs10500988	C	T	0.105159	1008
11	rs10767245	A	G	0.105159	1008
11	rs10834460	A	G	0.243056	1008
11	rs2716460	A	G	0.544643	1008
11	rs7128434	G	A	0.439484	1008
11	rs2716461	G	A	0.447421	1008
11	rs2716462	T	A	0.448413	1008
11	rs1486713	G	C	0.455357	1008
11	rs2716463	T	A	0.455357	1008
11	rs12805543	A	G	0.00396825	1008
11	rs2716464	A	G	0.455357	1008
11	rs4923205	G	T	0.526786	1008
11	rs1486712	G	A	0.47123	1008
11	rs10500989	A	G	0.518849	1008
11	rs2716455	A	T	0.525794	1008
11	rs7928979	C	T	0.510913	1008
11	rs72884426	T	C	0.511905	1008
11	rs16913118	C	T	0.00198413	1008
11	rs2716454	A	G	0.0109127	1008
11	rs1386249	A	T	0.555556	1008
11	rs2716453	G	A	0.00496032	1008
11	rs1843700	A	C	0.603175	1008
11	rs117090448	C	G	0.00198413	1008
11	rs1843703	C	G	0.598214	1008
11	rs7119219	C	G	0.605159	1008
11	rs2716451	T	C	0.609127	1008
11	rs2631432	C	T	0.604167	1008
11	rs2716450	T	C	0.610119	1008
11	rs2716449	T	C	0.610119	1008
11	rs1386254	T	C	0.610119	1008
11	rs970933	T	C	0.885913	1008
11	rs11028129	G	A	0.593254	1008
11	rs970932	G	A	0.60119	1008
11	rs970931	A	G	0.031746	1008
11	rs2716448	T	G	0.031746	1008
11	rs2631431	A	G	0.031746	1008
11	rs2631430	T	C	0.607143	1008
11	rs2631429	T	C	0.031746	1008
11	rs2631428	G	A	0.031746	1008
11	rs4923207	T	G	0.115079	1008
11	rs4922692	A	C	0.584325	1008
11	rs4923208	A	T	0.575397	1008
11	rs2716447	A	G	0.572421	1008
11	rs17235001	A	G	0.00198413	1008
11	rs1906099	A	C	0.558532	1008
11	rs1564994	C	T	0.551587	1008
11	rs1564993	T	C	0.563492	1008
11	rs11028130	T	G	0.279762	1008
11	rs1564992	G	A	0.577381	1008
11	rs11028131	G	A	0.00694444	1008
11	rs1386253	G	A	0.576389	1008
11	rs2716445	G	A	0.570437	1008
11	rs2631427	C	G	0.576389	1008
11	rs17307110	C	G	0.139881	1008
11	rs2631426	T	C	0.593254	1008
11	rs1825729	G	A	0.536706	1008
11	rs11028134	T	C	0.00595238	1008
11	rs1825728	A	G	0.577381	1008
11	rs2716444	C	T	0.579365	1008
11	rs2631424	T	C	0.587302	1008
11	rs2631422	T	C	0.573413	1008
11	rs75975167	C	T	0.578373	1008
11	rs117223905	A	T	0.109127	1008
11	rs2716443	C	T	0.56746	1008
11	rs2631419	C	T	0.56746	1008
11	rs71458929	T	C	0.00595238	1008
11	rs2631418	C	G	0.574405	1008
11	rs10834472	A	G	0.0128968	1008
11	rs10834473	G	C	0.0109127	1008
11	rs11028136	G	C	0.154762	1008
11	rs11028137	G	A	0.217262	1008
11	rs72884462	G	A	0.00297619	1008
11	rs10834474	A	T	0.608135	1008
11	rs12791552	G	A	0.00793651	1008
11	rs59990528	T	G	0.0119048	1008
11	rs61875749	A	G	0.00198413	1008
11	rs1564995	G	A	0.831349	1008
11	rs78484902	C	A	0.0138889	1008
11	rs11028138	A	G	0.443452	1008
11	rs11028139	A	G	0.157738	1008
11	rs10834475	A	G	0.448413	1008
11	rs2716442	C	A	0.889881	1008
11	rs2631416	G	A	0.893849	1008
11	rs10834476	T	C	0.424603	1008
11	rs2716441	C	T	0.444444	1008
11	rs11028141	C	T	0.40873	1008
11	rs11028142	T	A	0.418651	1008
11	rs1586396	A	G	0.456349	1008
11	rs1586395	C	T	0.447421	1008
11	rs60593394	C	A	0.411706	1008
11	rs57808317	G	C	0.424603	1008
11	rs11028145	C	T	0.0168651	1008
11	rs56350467	C	T	0.416667	1008
11	rs12803108	A	G	0.00595238	1008
11	rs2716548	G	A	0.890873	1008
11	rs12224130	A	G	0.419643	1008
11	rs2631414	T	C	0.894841	1008
11	rs12422212	C	T	0.00496032	1008
11	rs2129355	A	G	0.894841	1008
11	rs2129354	T	G	0.878968	1008
11	rs2631413	T	G	0.894841	1008
11	rs7123025	A	C	0.427579	1008
11	rs10834477	T	G	0.431548	1008
11	rs2716547	G	C	0.889881	1008
11	rs10450584	G	A	0.434524	1008
11	rs10450585	T	C	0.434524	1008
11	rs2716529	G	A	0.455357	1008
11	rs12284066	T	C	0.0218254	1008
11	rs2631412	A	G	0.455357	1008
11	rs58629204	C	T	0.0357143	1008
11	rs2716530	A	G	0.463294	1008
11	rs10834478	G	A	0.0218254	1008
11	rs2716531	A	G	0.464286	1008
11	rs2716532	A	T	0.464286	1008
11	rs723141	C	T	0.419643	1008
11	rs723140	C	T	0.457341	1008
11	rs10834479	A	T	0.430556	1008
11	rs2716533	C	G	0.491071	1008
11	rs2716534	C	T	0.884921	1008
11	rs11028149	G	A	0.419643	1008
11	rs2631410	C	T	0.463294	1008
11	rs2716535	G	C	0.465278	1008
11	rs2716536	A	G	0.467262	1008
11	rs2716537	T	C	0.467262	1008
11	rs11028152	G	A	0.423611	1008
11	rs2631409	G	T	0.46627	1008
11	rs2716538	G	C	0.457341	1008
11	rs2931360	G	T	0.457341	1008
11	rs77085445	C	T	0.0952381	1008
11	rs71478103	T	C	0.00297619	1008
11	rs1007719	A	G	0.482143	1008
11	rs1007720	T	G	0.482143	1008
11	rs2631406	T	G	0.482143	1008
11	rs2716539	T	C	0.478175	1008
11	rs2631405	C	T	0.482143	1008
11	rs1564989	G	A	0.875	1008
11	rs1564988	G	A	0.875	1008
11	rs2631404	T	G	0.482143	1008
11	rs2631403	T	G	0.472222	1008
11	rs1985731	T	C	0.483135	1008
11	rs2716540	G	C	0.876984	1008
11	rs12802394	C	G	0.394841	1008
11	rs11028169	G	A	0.394841	1008
11	rs2631402	T	C	0.480159	1008
11	rs2716541	G	A	0.875	1008
11	rs1486702	A	G	0.875	1008
11	rs1486701	T	C	0.871032	1008
11	rs1486700	A	G	0.871032	1008
11	rs1486699	C	T	0.394841	1008
11	rs2631401	T	G	0.87004	1008
11	rs2631400	G	A	0.871032	1008
11	rs2631399	G	C	0.871032	1008
11	rs1486698	C	T	0.871032	1008
11	rs2716542	T	C	0.47619	1008
11	rs2716543	T	A	0.865079	1008
11	rs2716544	T	C	0.470238	1008
11	rs1386248	A	G	0.877976	1008
11	rs1386247	C	T	0.874008	1008
11	rs2129358	A	G	0.00297619	1008
11	rs1386246	C	T	0.875	1008
11	rs1386245	A	C	0.875	1008
11	rs11028172	A	T	0.39881	1008
11	rs2631398	T	C	0.875	1008
11	rs2631397	G	C	0.875	1008
11	rs2631396	G	C	0.47619	1008
11	rs2631395	G	C	0.47619	1008
11	rs10834484	G	A	0.394841	1008
11	rs12417159	C	A	0.399802	1008
11	rs2631394	A	T	0.47619	1008
11	rs12417187	C	T	0.394841	1008
11	rs1471862	C	T	0.473214	1008
11	rs1471861	G	A	0.875	1008
11	rs1471860	C	T	0.872024	1008
11	rs1386244	T	A	0.470238	1008
11	rs2631393	G	A	0.873016	1008
11	rs1486697	C	A	0.460317	1008
11	rs2716471	A	G	0.866071	1008
11	rs11028175	G	A	0.404762	1008
11	rs1825724	T	C	0.947421	1008
11	rs1906097	C	A	0.948413	1008
11	rs1825727	A	G	0.948413	1008
11	rs2017815	T	G	0.948413	1008
11	rs17235043	A	G	0.0753968	1008
11	rs11028176	C	T	0.418651	1008
11	rs1386250	A	G	0.859127	1008
11	rs1386251	G	T	0.941468	1008
11	rs2716545	A	G	0.439484	1008
11	rs1486680	C	T	0.941468	1008
11	rs1486681	T	G	0.878968	1008
11	rs1486682	A	G	0.87996	1008
11	rs1386239	C	A	0.948413	1008
11	rs1386240	A	G	0.948413	1008
11	rs11028179	A	G	0.427579	1008
11	rs12577365	A	G	0.510913	1008
11	rs12799525	G	A	0.0615079	1008
11	rs78457078	G	T	0.0426587	1008
11	rs729092	T	G	0.498016	1008
11	rs1486696	G	A	0.438492	1008
11	rs1486695	G	C	0.941468	1008
11	rs1486694	A	G	0.941468	1008
11	rs34126748	C	T	0.0605159	1008
11	rs10834486	A	C	0.430556	1008
11	rs11028183	A	G	0.431548	1008
11	rs2716466	T	C	0.950397	1008
11	rs2716467	A	G	0.453373	1008
11	rs75497635	T	C	0.102183	1008
11	rs12576120	G	A	0.0555556	1008
11	rs150582310	C	T	0.100198	1008
11	rs118022869	G	A	0.0605159	1008
11	rs78822132	C	T	0.100198	1008
11	rs11825347	C	T	0.106151	1008
11	rs74542424	G	A	0.10119	1008
11	rs2716470	A	G	0.553571	1008
11	rs114579736	G	A	0.0486111	1008
11	rs7120135	C	T	0.0406746	1008
11	rs2716473	T	C	0.501984	1008
11	rs2716474	G	A	0.650794	1008
11	rs147670831	T	C	0.0357143	1008
11	rs2716475	T	C	0.661706	1008
11	rs12294826	C	A	0.110119	1008
11	rs72886135	C	T	0.00297619	1008
11	rs12270427	G	A	0.110119	1008
11	rs12271924	G	A	0.116071	1008
11	rs75289718	G	T	0.155754	1008
11	rs965784	A	G	0.779762	1008
11	rs72886138	C	G	0.00297619	1008
11	rs12801073	C	T	0.212302	1008
11	rs1906093	C	T	0.49504	1008
11	rs11028189	C	T	0.00297619	1008
11	rs2631515	C	A	0.366071	1008
11	rs10834488	T	G	0.503968	1008
11	rs2631514	C	A	0.189484	1008
11	rs10834489	C	T	0.633929	1008
11	rs17307173	G	A	0.00297619	1008
11	rs2631512	A	G	0.361111	1008
11	rs75161742	G	A	0.169643	1008
11	rs2716479	C	A	0.354167	1008
11	rs7120732	C	T	0.130952	1008
11	rs2256074	A	G	0.361111	1008
11	rs2716480	C	T	0.361111	1008
11	rs11028190	A	G	0.5	1008
11	rs7131640	A	G	0.141865	1008
11	rs923218	A	T	0.350198	1008
11	rs923217	A	G	0.646825	1008
11	rs923216	C	T	0.350198	1008
11	rs11028191	G	A	0.498016	1008
11	rs1486688	G	A	0.350198	1008
11	rs2631511	A	G	0.710317	1008
11	rs58447033	G	A	0.210317	1008
11	rs12795618	C	T	0.193452	1008
11	rs2716482	G	A	0.594246	1008
11	rs78482004	A	G	0.0267857	1008
11	rs189731462	T	C	0.0238095	1008
11	rs61875870	A	C	0.131944	1008
11	rs61875871	G	A	0.130952	1008
11	rs923219	A	C	0.896825	1008
11	rs12419105	A	G	0.207341	1008
11	rs61875884	A	C	0.131944	1008
11	rs118109538	T	G	0.0793651	1008
11	rs2631510	A	G	0.89881	1008
11	rs2631509	A	T	0.767857	1008
11	rs11028192	G	C	0.100198	1008
11	rs11028193	A	T	0.100198	1008
11	rs2046536	C	G	0.767857	1008
11	rs56124410	T	C	0.103175	1008
11	rs78759956	C	T	0.100198	1008
11	rs2931358	T	C	0.87004	1008
11	rs2953400	G	C	0.0545635	1008
11	rs10767248	T	C	0.87004	1008
11	rs74596506	G	A	0.100198	1008
11	rs2716483	A	T	0.0615079	1008
11	rs80254164	C	A	0.100198	1008
11	rs7101709	G	A	0.707341	1008
11	rs77249303	G	A	0.100198	1008
11	rs12226060	G	A	0.100198	1008
11	rs61875885	G	T	0.128968	1008
11	rs10767249	A	G	0.814484	1008
11	rs10767250	C	T	0.944444	1008
11	rs2716484	C	A	0.766865	1008
11	rs11028194	A	G	0.100198	1008
11	rs11028195	G	A	0.100198	1008
11	rs2631508	G	A	0.0595238	1008
11	rs2631507	C	T	0.869048	1008
11	rs4922695	G	A	0.768849	1008
11	rs10834490	T	G	0.869048	1008
11	rs4922696	T	C	0.869048	1008
11	rs1486724	T	C	0.768849	1008
11	rs5011479	A	G	0.768849	1008
11	rs5011480	A	G	0.768849	1008
11	rs1486725	A	G	0.768849	1008
11	rs1486726	T	G	0.768849	1008
11	rs11028197	A	G	0.100198	1008
11	rs2631506	C	T	0.769841	1008
11	rs2631505	G	A	0.768849	1008
11	rs10834491	C	T	0.100198	1008
11	rs2716485	C	T	0.869048	1008
11	rs2631503	G	A	0.768849	1008
11	rs10500991	C	T	0.0555556	1008
11	rs11820261	C	A	0.100198	1008
11	rs2631502	G	A	0.154762	1008
11	rs72870733	T	C	0.222222	1008
11	rs2716486	A	G	0.869048	1008
11	rs17307180	A	G	0.130952	1008
11	rs17307187	G	A	0.130952	1008
11	rs2716488	A	C	0.193452	1008
11	rs2631500	A	G	0.0625	1008
11	rs2716490	G	A	0.0555556	1008
11	rs7129889	C	T	0.703373	1008
11	rs2716491	A	G	0.0625	1008
11	rs4922697	C	G	0.710317	1008
11	rs2631498	C	T	0.0545635	1008
11	rs4922698	G	T	0.709325	1008
11	rs4922699	G	C	0.943452	1008
11	rs77854073	A	T	0.100198	1008
11	rs2631497	T	C	0.0545635	1008
11	rs2716492	T	C	0.0595238	1008
11	rs2631496	C	T	0.0595238	1008
11	rs61894117	G	A	0.12996	1008
11	rs2631495	T	G	0.0595238	1008
11	rs11028198	C	G	0.230159	1008
11	rs2716493	C	A	0.0595238	1008
11	rs11028199	C	T	0.230159	1008
11	rs2631494	C	T	0.0605159	1008
11	rs2716494	T	C	0.0595238	1008
11	rs2631493	A	G	0.0595238	1008
11	rs7930770	A	G	0.708333	1008
11	rs7945860	T	C	0.708333	1008
11	rs74573088	T	C	0.030754	1008
11	rs2716495	A	C	0.0595238	1008
11	rs17307194	A	T	0.12996	1008
11	rs2631491	T	G	0.289683	1008
11	rs2716496	G	A	0.0595238	1008
11	rs2716497	A	G	0.0595238	1008
11	rs2716498	A	G	0.0595238	1008
11	rs1486727	T	G	0.0595238	1008
11	rs1486728	A	C	0.289683	1008
11	rs1486730	T	A	0.0595238	1008
11	rs60080477	T	C	0.130952	1008
11	rs17307208	A	G	0.231151	1008
11	rs2716499	T	C	0.0595238	1008
11	rs111946547	G	C	0.0376984	1008
11	rs2631490	T	G	0.0595238	1008
11	rs17307215	G	T	0.00198413	1008
11	rs1386252	G	T	0.130952	1008
11	rs2716500	T	C	0.0595238	1008
11	rs80230339	C	A	0.130952	1008
11	rs2631487	C	G	0.0595238	1008
11	rs2631486	G	T	0.0595238	1008
11	rs149429514	C	T	0.0248016	1008
11	rs111290445	C	A	0.130952	1008
11	rs2716503	T	C	0.0595238	1008
11	rs2631484	C	T	0.0595238	1008
11	rs4506649	C	T	0.707341	1008
11	rs11028203	T	C	0.0595238	1008
11	rs11028204	G	A	0.0595238	1008
11	rs2716504	A	G	0.0595238	1008
11	rs11028205	A	G	0.100198	1008
11	rs2029197	T	G	0.808532	1008
11	rs17235099	T	G	0.130952	1008
11	rs17235106	A	G	0.130952	1008
11	rs4923213	G	T	0.130952	1008
11	rs976290	A	C	0.0595238	1008
11	rs976291	A	G	0.0595238	1008
11	rs11028206	T	C	0.100198	1008
11	rs1486707	A	G	0.707341	1008
11	rs1486708	C	T	0.770833	1008
11	rs2631483	T	C	0.0595238	1008
11	rs11028207	C	T	0.100198	1008
11	rs2631482	G	A	0.0595238	1008
11	rs2716505	T	G	0.0595238	1008
11	rs11028208	T	C	0.100198	1008
11	rs11028209	A	G	0.232143	1008
11	rs78789101	T	A	0.130952	1008
11	rs4630293	A	C	0.938492	1008
11	rs975467	A	G	0.0595238	1008
11	rs1486706	T	C	0.0595238	1008
11	rs2896710	A	G	0.993056	1008
11	rs11028210	A	G	0.707341	1008
11	rs2631481	A	G	0.0595238	1008
11	rs2631480	C	G	0.0595238	1008
11	rs2631479	G	C	0.0595238	1008
11	rs2631478	C	T	0.0595238	1008
11	rs2716507	C	T	0.0595238	1008
11	rs2129359	T	C	0.707341	1008
11	rs2716508	C	T	0.0595238	1008
11	rs974922	A	G	0.159722	1008
11	rs974923	T	A	0.290675	1008
11	rs2029195	G	A	0.838294	1008
11	rs10834495	C	T	0.707341	1008
11	rs10834496	A	G	0.707341	1008
11	rs2716510	A	G	0.0595238	1008
11	rs61894119	A	G	0.130952	1008
11	rs2631477	C	A	0.0595238	1008
11	rs2716511	T	A	0.0595238	1008
11	rs2631476	T	C	0.0595238	1008
11	rs2716512	A	G	0.0595238	1008
11	rs2465751	G	A	0.0595238	1008
11	rs2716514	G	A	0.0585317	1008
11	rs61894120	A	G	0.130952	1008
11	rs2631475	T	C	0.0595238	1008
11	rs148123658	A	C	0.100198	1008
11	rs140986724	C	T	0.100198	1008
11	rs2716515	G	A	0.0595238	1008
11	rs2403975	A	G	0.130952	1008
11	rs2716516	T	C	0.0595238	1008
11	rs118187186	A	G	0.100198	1008
11	rs2716517	G	A	0.0595238	1008
11	rs2631474	C	T	0.0595238	1008
11	rs61894121	C	T	0.706349	1008
11	rs2716518	C	T	0.0595238	1008
11	rs2631473	G	A	0.0595238	1008
11	rs2631472	C	T	0.0595238	1008
11	rs2631471	C	T	0.0595238	1008
11	rs2631470	T	A	0.290675	1008
11	rs2631469	C	T	0.0595238	1008
11	rs2716519	G	A	0.0595238	1008
11	rs80201323	G	T	0.100198	1008
11	rs1486711	T	C	0.0625	1008
11	rs1486710	G	A	0.0625	1008
11	rs1486709	C	T	0.0625	1008
11	rs76399097	C	T	0.100198	1008
11	rs74425370	C	A	0.10119	1008
11	rs61894122	G	A	0.140873	1008
11	rs2631468	G	A	0.0644841	1008
11	rs2716520	T	G	0.0615079	1008
11	rs2716521	G	A	0.902778	1008
11	rs2631467	T	C	0.0615079	1008
11	rs2716522	A	G	0.0615079	1008
11	rs2631466	A	G	0.0615079	1008
11	rs2631465	G	T	0.0615079	1008
11	rs1486705	T	C	0.677579	1008
11	rs7928281	G	T	0.164683	1008
11	rs4923214	G	C	0.840278	1008
11	rs2631464	C	T	0.0625	1008
11	rs1486703	C	G	0.0615079	1008
11	rs2716524	G	A	0.0615079	1008
11	rs116444318	C	T	0.0615079	1008
11	rs114929212	C	G	0.0615079	1008
11	rs2716525	C	G	0.0615079	1008
11	rs72470826	T	C	0.162698	1008
11	rs2631461	A	G	0.0615079	1008
11	rs2631460	C	A	0.0615079	1008
11	rs2631459	T	C	0.0615079	1008
11	rs2716526	G	A	0.0615079	1008
11	rs10834498	T	A	0.675595	1008
11	rs2716527	G	C	0.0615079	1008
11	rs2631458	C	T	0.0615079	1008
11	rs2716528	G	A	0.0615079	1008
11	rs2631457	T	C	0.0615079	1008
11	rs2631456	G	T	0.0615079	1008
11	rs7951946	T	C	0.164683	1008
11	rs2631455	A	G	0.0634921	1008
11	rs61894123	C	G	0.164683	1008
11	rs61894124	C	T	0.164683	1008
11	rs2631454	A	G	0.0625	1008
11	rs2450421	T	A	0.0615079	1008
11	rs2450420	T	A	0.0615079	1008
11	rs2450419	A	G	0.0595238	1008
11	rs142725040	A	G	0.0982143	1008
11	rs2631453	G	T	0.0615079	1008
11	rs2631452	C	T	0.0615079	1008
11	rs2450418	A	G	0.0615079	1008
11	rs113443800	A	G	0.0376984	1008
11	rs7934701	T	C	0.162698	1008
11	rs2631451	G	T	0.0615079	1008
11	rs2631450	T	A	0.0615079	1008
11	rs2631449	C	T	0.0615079	1008
11	rs2631448	A	T	0.0615079	1008
11	rs10834505	G	A	0.0615079	1008
11	rs10834506	G	C	0.0625	1008
11	rs11028224	T	G	0.0615079	1008
11	rs1825722	G	A	0.164683	1008
11	rs1825723	G	T	0.164683	1008
11	rs2716439	C	T	0.0615079	1008
11	rs2631447	G	A	0.0615079	1008
11	rs2087099	C	T	0.675595	1008
11	rs116996958	C	T	0.0982143	1008
11	rs2631446	T	C	0.0615079	1008
11	rs2631445	G	T	0.0615079	1008
11	rs2631444	G	A	0.0615079	1008
11	rs12292121	C	T	0.0615079	1008
11	rs7928091	G	T	0.164683	1008
11	rs12278893	A	C	0.0615079	1008
11	rs73440167	G	A	0.0347222	1008
11	rs7928053	A	T	0.164683	1008
11	rs2220295	G	A	0.901786	1008
11	rs10834507	C	T	0.0625	1008
11	rs10742052	C	T	0.0615079	1008
11	rs10767252	G	C	0.0615079	1008
11	rs10767253	T	G	0.0615079	1008
11	rs10767254	G	A	0.0615079	1008
11	rs73440176	C	T	0.0347222	1008
11	rs1906087	A	G	0.0615079	1008
11	rs72872473	T	G	0.34127	1008
11	rs7932407	A	G	0.0625	1008
11	rs7947656	T	C	0.0615079	1008
11	rs11028227	G	T	0.0982143	1008
11	rs7932519	A	T	0.0615079	1008
11	rs74586830	A	G	0.0496032	1008
11	rs7121255	A	G	0.164683	1008
11	rs11028228	G	A	0.0615079	1008
11	rs11028229	C	T	0.0615079	1008
11	rs11028230	T	C	0.0615079	1008
11	rs11028231	C	A	0.0615079	1008
11	rs11602503	T	C	0.164683	1008
11	rs10834508	G	T	0.0615079	1008
11	rs1160261	G	A	0.676587	1008
11	rs2403985	G	C	0.902778	1008
11	rs1352185	A	G	0.640873	1008
11	rs7122346	G	A	0.0615079	1008
11	rs10834509	T	C	0.0615079	1008
11	rs1872720	A	G	0.640873	1008
11	rs7125497	A	G	0.0615079	1008
11	rs61708016	G	A	0.162698	1008
11	rs7111555	T	C	0.0615079	1008
11	rs117105920	A	T	0.0972222	1008
11	rs11028233	C	T	0.0972222	1008
11	rs10767255	A	G	0.0615079	1008
11	rs1486672	C	G	0.676587	1008
11	rs72872489	A	G	0.0615079	1008
11	rs7130921	C	G	0.0615079	1008
11	rs58228431	C	T	0.161706	1008
11	rs28649011	C	T	0.0357143	1008
11	rs7104187	C	T	0.0615079	1008
11	rs59125323	T	C	0.164683	1008
11	rs10767256	A	G	0.0615079	1008
11	rs11606335	A	G	0.164683	1008
11	rs11028234	G	A	0.0615079	1008
11	rs10767257	C	T	0.0615079	1008
11	rs28803828	A	C	0.0386905	1008
11	rs7934559	A	G	0.203373	1008
11	rs7950109	T	G	0.676587	1008
11	rs2129353	T	C	0.0615079	1008
11	rs1960472	C	A	0.84127	1008
11	rs2403974	T	C	0.640873	1008
11	rs2403986	C	T	0.639881	1008
11	rs10834511	A	G	0.0615079	1008
11	rs10767258	T	C	0.0615079	1008
11	rs7106703	T	A	0.0615079	1008
11	rs1486677	G	A	0.901786	1008
11	rs61892065	T	C	0.199405	1008
11	rs79850647	T	G	0.0396825	1008
11	rs1486678	G	C	0.840278	1008
11	rs112750516	G	T	0.0615079	1008
11	rs57469930	T	A	0.199405	1008
11	rs10767259	G	T	0.640873	1008
11	rs10834512	A	T	0.303571	1008
11	rs1486714	C	T	0.640873	1008
11	rs10767260	T	C	0.0615079	1008
11	rs10767261	C	G	0.0615079	1008
11	rs11606732	A	T	0.199405	1008
11	rs7130523	A	G	0.640873	1008
11	rs10767262	G	A	0.0615079	1008
11	rs10767263	G	A	0.0615079	1008
```
