## Supplementary material for "Characterization of shared and ancestry-specific signals driving complex traits using multi-ancestry fine-mapping": susiex_nc3.cs80.cs

```
CS_ID	SNP	BP	REF_ALLELE	ALT_ALLELE	REF_FRQ	BETA	SE	-LOG10P	CS_PIP	OVRL_PIP
1	rs1025883	24387583	T,T	C,C	0.469185,0.84623	0.0233098,0.0274615	0.00396183,0.0118501	8.39633,1.68863	0.0563969	0.0563969
1	rs72875828	24389115	G,G	A,A	0.469185,0.847222	0.0233098,0.0274383	0.00396183,0.0118816	8.39633,1.67931	0.0557518	0.0557518
1	rs17234749	24381898	G,G	A,A	0.466203,0.847222	0.0231346,0.0288462	0.00396336,0.0118816	8.27479,1.81843	0.0541039	0.0541039
1	rs989977	24383340	G,G	C,C	0.468191,0.85119	0.023177,0.0283606	0.00396233,0.0120109	8.30668,1.7396	0.0534949	0.0534949
1	rs11027838	24388878	T,T	A,A	0.469185,0.847222	0.0232661,0.0274838	0.00396183,0.0118816	8.36746,1.68372	0.0527519	0.0527519
1	rs12363717	24390301	A,A	G,G	0.468191,0.847222	0.023269,0.0274383	0.00396233,0.0118816	8.36746,1.67931	0.0512009	0.0512009
1	rs1025884	24387608	A,A	G,G	0.469185,0.847222	0.0232177,0.0275344	0.00396183,0.0118816	8.33544,1.68863	0.0496157	0.0496157
1	rs11027841	24391169	T,T	C,C	0.469185,0.847222	0.0232177,0.0273423	0.00396183,0.0118816	8.33544,1.67003	0.0476925	0.0476925
1	rs55948106	24391477	G,G	A,A	0.471173,0.847222	0.0230766,0.027772	0.00396089,0.0118816	8.24615,1.71179	0.047345	0.047345
1	rs11027842	24391297	G,G	A,A	0.469185,0.847222	0.0230821,0.0279137	0.00396183,0.0118816	8.24615,1.72567	0.0439521	0.0439521
1	rs12361030	24385918	G,G	A,A	0.468191,0.847222	0.0231285,0.0276304	0.00396233,0.0118816	8.27479,1.69797	0.0435082	0.0435082
1	rs11027859	24405921	C,C	A,A	0.469185,0.848214	0.0229416,0.0277804	0.00396183,0.0119134	8.15422,1.70537	0.0379974	0.0379974
1	rs10834330	24398195	G,G	T,T	0.469185,0.847222	0.0230336,0.0271503	0.00396183,0.0118816	8.21439,1.65153	0.0363634	0.0363634
1	rs1550625	24381105	T,T	C,C	0.471173,0.85119	0.0229023,0.0277432	0.00396089,0.0120109	8.13211,1.67992	0.0325931	0.0325931
1	rs17306894	24400938	T,T	C,C	0.468191,0.847222	0.0229445,0.0271503	0.00396233,0.0118816	8.15422,1.65153	0.0299466	0.0299466
1	rs12363019	24374545	A,A	T,T	0.454274,0.848214	0.0230948,0.0288905	0.00397094,0.0119134	8.21976,1.81513	0.0257437	0.0257437
1	rs111511290	24376616	G,G	A,A	0.451292,0.847222	0.0230074,0.0293448	0.0039732,0.0118816	8.15422,1.86903	0.0257183	0.0257183
1	rs11027827	24375179	C,C	T,T	0.454274,0.85119	0.0232274,0.0277541	0.00397094,0.0120109	8.30668,1.68097	0.0250404	0.0250404
1	rs2165783	24374339	C,C	T,T	0.455268,0.847222	0.0223889,0.0295852	0.00397022,0.0118816	7.76743,1.89367	0.0125753	0.0125753
1	rs11027828	24377105	G,G	A,A	0.319085,0.733135	0.0193229,0.0365056	0.0042417,0.00966419	5.28173,3.80007	0.0091184	0.0091184
1	rs11027829	24377459	T,T	G,G	0.319085,0.718254	0.019372,0.0352448	0.0042417,0.00950244	5.30568,3.68182	0.00662021	0.00662021
1	rs1822339	24359362	G,G	A,A	0.476143,0.847222	0.0229241,0.0239099	0.00395881,0.0118816	8.15422,1.35475	0.00658081	0.00658081
```
