## Supplementary material for "Characterization of shared and ancestry-specific signals driving complex traits using multi-ancestry fine-mapping": susiex_nc3.cs80.snp

```
BP	SNP	PIP(CS1)	LogBF(CS1,Pop1)	LogBF(CS1,Pop2)
23889450	rs60903022	4.97361e-09	1.44888	-3.12781e-10
23889608	rs74372718	4.28805e-10	-1.00202	-3.12781e-10
23889673	rs75501577	1.12931e-10	-1.29457	-1.04167
23890305	rs12274753	8.43617e-09	1.97726	-3.12781e-10
23890569	rs10834219	1.40119e-09	1.62222	-1.44017
23890660	rs11027579	8.01753e-09	1.92637	-3.12781e-10
23891660	rs11027580	5.22274e-11	-1.68076	-1.42665
23892262	rs75281069	2.01289e-09	0.544309	-3.12781e-10
23892431	rs73425885	7.96691e-09	1.92003	-3.12781e-10
23893504	rs12362789	1.388e-10	-1.27463	-0.85536
23893790	rs12362846	5.24353e-11	-1.65934	-1.4441
23893898	rs12280817	8.31519e-09	1.96282	-3.12781e-10
23894113	rs11027581	6.71116e-11	-1.8038	-1.05286
23894118	rs117818015	4.50624e-10	-0.952386	-3.12781e-10
23894347	rs11824182	1.15336e-09	1.42857	-1.44116
23894861	rs74644563	1.71069e-10	-1.13064	-0.790317
23895339	rs16911854	1.17653e-09	1.45295	-1.44564
23896628	rs11027582	1.92761e-10	-1.11157	-0.690003
23896729	rs7934469	2.52954e-09	1.80503	-1.03226
23897265	rs12418393	1.80833e-10	-1.15979	-0.705655
23897285	rs12277998	1.14002e-09	0.507261	-0.53148
23897708	rs138938942	7.0443e-10	-0.50563	-3.12781e-10
23897862	rs114409715	3.88234e-10	-1.40204e-10	-1.10141
23897928	rs79190505	3.09394e-09	0.97418	-3.12781e-10
23897934	rs11027583	2.75186e-09	0.857012	-3.12781e-10
23898147	rs111568529	2.11957e-10	-1.70664	-3.12781e-10
23898331	rs12362680	1.97446e-10	-1.09643	-0.681122
23898818	rs11027587	1.51818e-10	-1.40258	-0.637757
23899215	rs10834220	2.10264e-10	-1.07298	-0.641675
23899516	rs74993088	2.0183e-10	-1.09982	-0.655778
23899839	rs11027588	3.65016e-09	1.13951	-3.12781e-10
23899894	rs11027589	2.88462e-09	0.904127	-3.12781e-10
23900034	rs10834222	2.01771e-09	1.59229	-1.04559
23900255	rs11027590	1.82534e-10	-1.15795	-0.698138
23900290	rs78078823	6.71019e-09	1.74836	-3.12781e-10
23900617	rs11027591	1.89859e-10	-1.13151	-0.68523
23901297	rs12361026	1.81801e-10	-1.15795	-0.70216
23901749	rs10400331	1.11171e-09	1.39894	-1.4483
23902379	rs11027593	1.84709e-10	-1.14368	-0.700558
23902715	rs10834223	1.73106e-10	-1.18893	-0.720185
23902870	rs11027594	1.16633e-09	1.44734	-1.44875
23903111	rs142202347	4.98604e-10	-0.851208	-3.12781e-10
23903150	rs11027595	1.1136e-09	1.39894	-1.44661
23903328	rs79548174	7.74642e-11	-1.26565	-1.44756
23903682	rs12361910	1.75187e-10	-1.17021	-0.726959
23904067	rs12360901	1.79529e-10	-1.14735	-0.725329
23904928	rs113156974	4.93972e-10	-1.40204e-10	-0.860541
23905313	rs12292946	1.17312e-09	1.45197	-1.44757
23905356	rs111867337	3.89832e-10	-1.40204e-10	-1.09731
23905605	rs11027597	1.20878e-09	1.47945	-1.4451
23905798	rs80043409	4.24385e-10	-1.40204e-10	-1.01238
23905950	rs11821198	1.71825e-09	0.717981	-0.331938
23906877	rs59008869	1.24392e-09	1.50371	-1.4407
23907521	rs74984525	1.71249e-10	-1.16734	-0.752568
23908260	rs73427811	1.73184e-09	1.80131	-1.40739
23908672	rs76585918	4.20061e-10	-1.40204e-10	-1.02262
23909222	rs188926335	3.12023e-08	3.28523	-3.12781e-10
23910428	rs11027600	2.94979e-10	-0.563	-0.813116
23910449	rs139786806	3.05182e-08	3.26306	-3.12781e-10
23910638	rs11027601	2.95326e-10	-0.550885	-0.824055
23911090	rs4519089	9.49107e-11	-1.36669	-1.14339
23911234	rs150400543	4.27837e-10	-0.197823	-0.806455
23911310	rs112780470	6.81342e-11	-1.79784	-1.0437
23911311	rs149157133	3.97753e-10	-0.224677	-0.852512
23911515	rs11027605	2.98111e-10	-0.40442	-0.961133
23911694	rs4597069	1.37759e-10	-0.691963	-1.44555
23911764	rs4379845	1.88752e-10	-0.789385	-1.0332
23911790	rs112186874	2.00957e-10	-1.75993	-3.12781e-10
23911807	rs182540289	1.96611e-10	-1.78179	-3.12781e-10
23911891	rs4485114	9.00837e-11	-1.16759	-1.39469
23912045	rs11512119	2.85126e-10	-0.449009	-0.961079
23912062	rs11517828	2.7752e-10	-0.512794	-0.924333
23912223	rs141050772	7.05955e-10	0.318932	-0.822401
23912556	rs560053801	1.93355e-10	-1.79849	-3.12781e-10
23912560	rs527434719	1.93552e-10	-1.79747	-3.12781e-10
23912575	rs61874682	6.82858e-11	-1.78055	-1.05877
23912674	rs57818428	1.4887e-08	2.54522	-3.12781e-10
23912719	rs59108061	1.54419e-08	2.58182	-3.12781e-10
23912744	rs56889481	1.38885e-08	3.59485	-1.11905
23912965	rs118032372	1.00749e-08	2.15478	-3.12781e-10
23912982	rs143454971	2.07335e-10	-1.72868	-3.12781e-10
23913166	rs141685561	2.7473e-10	-1.44723	-3.12781e-10
23913256	rs7102079	7.63358e-11	-1.44622	-1.28166
23913357	rs10834230	7.3383e-11	-1.63374	-1.13359
23913673	rs139418589	2.7473e-10	-1.44723	-3.12781e-10
23914062	rs61874683	5.11949e-11	-1.79112	-1.33626
23914150	rs10767129	8.64594e-11	-1.36229	-1.24106
23914160	rs146825890	1.02226e-09	-1.40204e-10	-0.133247
23914724	rs76885099	6.70676e-10	-1.40204e-10	-0.554734
23915409	rs4316508	5.25896e-11	-1.65561	-1.4449
23915560	rs4501982	7.50667e-11	-1.48735	-1.2573
23915743	rs11027609	5.40618e-11	-1.64285	-1.43005
23915892	rs10767130	5.26481e-11	-1.73277	-1.36662
23916226	rs12800068	4.73961e-11	-1.76589	-1.43859
23916258	rs10160460	9.05411e-11	-1.32701	-1.23021
23916260	rs116248130	3.24346e-10	-1.28121	-3.12781e-10
23916271	rs72875402	2.77632e-10	-1.43672	-3.12781e-10
23916987	rs72877204	2.8443e-10	-1.41253	-3.12781e-10
23917169	rs79158627	1.10523e-09	-0.0552157	-3.12781e-10
23917379	rs10742008	4.70759e-11	-1.79777	-1.41349
23918468	rs72877209	3.03667e-10	-1.34709	-3.12781e-10
23918549	rs146778501	2.0823e-10	-1.72437	-3.12781e-10
23918552	rs7109461	9.89425e-11	-1.65948	-0.808998
23918858	rs118114304	1.14657e-09	-1.40204e-10	-0.018494
23919033	rs55751792	2.87499e-10	-1.4018	-3.12781e-10
23919063	rs56361439	2.9868e-10	-1.36365	-3.12781e-10
23919109	rs80247666	9.18053e-10	-1.40204e-10	-0.240765
23919279	rs77768907	1.92692e-10	-1.80192	-3.12781e-10
23919582	rs11027610	5.47123e-11	-1.6211	-1.43984
23920198	rs3938320	5.50097e-11	-1.62869	-1.42683
23920375	rs10834231	7.09405e-11	-1.50845	-1.29273
23920556	rs112629480	3.0038e-10	-1.35797	-3.12781e-10
23920663	rs72877219	2.9868e-10	-1.36365	-3.12781e-10
23920926	rs185530300	3.46197e-10	-1.21601	-3.12781e-10
23920946	rs72877223	3.58085e-10	-1.18225	-3.12781e-10
23921053	rs72877225	3.58085e-10	-1.18225	-3.12781e-10
23921768	rs72877226	3.58085e-10	-1.18225	-3.12781e-10
23922020	rs148381792	1.08009e-09	-0.0782228	-3.12781e-10
23922198	rs72877228	3.50919e-10	-1.20246	-3.12781e-10
23922318	rs10500970	9.52017e-11	-1.72791	-0.779113
23922662	rs12278722	1.20452e-10	-1.42139	-0.850382
23922815	rs12291881	6.06384e-11	-1.79825	-1.15984
23923378	rs727899	5.78847e-11	-1.56761	-1.43695
23923597	rs72877232	3.07002e-10	-1.33617	-3.12781e-10
23923617	rs11607458	6.25068e-11	-1.50638	-1.42136
23923787	rs12418970	3.08815e-10	-1.33028	-3.12781e-10
23924729	rs80247842	2.23227e-10	-1.65483	-3.12781e-10
23925546	rs9804572	4.2368e-10	-1.40204e-10	-1.01404
23925683	rs12419701	5.25963e-11	-1.69721	-1.40317
23926275	rs117968471	4.03323e-10	-1.06328	-3.12781e-10
23926286	rs7927442	6.93998e-11	-1.38556	-1.43758
23926630	rs10834232	6.21812e-11	-1.68819	-1.24478
23926743	rs193298104	6.18693e-10	-1.40204e-10	-0.63541
23927107	rs55788398	3.30511e-10	-1.26238	-3.12781e-10
23927160	rs1528558	9.73234e-10	-1.40204e-10	-0.182395
23927425	rs55698498	3.28359e-10	-1.26891	-3.12781e-10
23927641	rs72877244	3.28359e-10	-1.26891	-3.12781e-10
23927857	rs4244507	8.40982e-10	-1.40204e-10	-0.32845
23928672	rs17234651	3.83523e-10	-1.11362	-3.12781e-10
23928863	rs35725572	6.07578e-11	-1.57762	-1.37851
23928919	rs34806216	5.49061e-11	-1.61275	-1.44464
23929633	rs35294279	2.61269e-10	-1.49747	-3.12781e-10
23929684	rs11027614	3.71266e-10	-1.40204e-10	-1.1461
23930941	rs2204701	5.10254e-10	-1.40204e-10	-0.828111
23931652	rs72877250	4.87834e-11	-1.72901	-1.44662
23931958	rs7944827	6.54387e-11	-1.67321	-1.2087
23932129	rs7945054	6.50949e-11	-1.67891	-1.20826
23933813	rs10834233	6.35005e-11	-1.50935	-1.40262
23934713	rs75795703	3.99637e-10	-1.07246	-3.12781e-10
23934777	rs78583779	7.43681e-11	-1.30678	-1.44721
23935270	rs7942099	9.1578e-10	-1.40204e-10	-0.243244
23935278	rs117891431	1.01277e-09	-0.142575	-3.12781e-10
23935512	rs117120975	2.00172e-10	-1.76384	-3.12781e-10
23935612	rs10767131	4.08415e-10	-1.40204e-10	-1.05074
23935893	rs7106932	5.77075e-11	-1.67974	-1.32789
23935997	rs12798858	5.63322e-11	-1.68251	-1.34924
23936045	rs7124595	3.34546e-10	-1.40204e-10	-1.25025
23936202	rs7125042	3.36643e-10	-1.40204e-10	-1.244
23936219	rs7110551	3.37231e-10	-1.40204e-10	-1.24225
23936265	rs7110567	3.36853e-10	-1.40204e-10	-1.24337
23936289	rs7124868	3.3737e-10	-1.40204e-10	-1.24184
23936300	rs7110686	8.09618e-11	-1.30585	-1.36319
23936328	rs7124966	3.3737e-10	-1.40204e-10	-1.24184
23936350	rs7125186	3.53902e-10	-1.40204e-10	-1.194
23936363	rs7124883	3.32307e-10	-1.40204e-10	-1.25696
23936439	rs4923133	8.84446e-11	-1.65518	-0.925462
23936526	rs10767132	3.38573e-10	-1.40204e-10	-1.23828
23936766	rs4262724	5.13155e-11	-1.77305	-1.35197
23937039	rs4128833	3.33847e-10	-1.40204e-10	-1.25234
23937077	rs4128834	3.31647e-10	-1.40204e-10	-1.25895
23937288	rs10742010	3.48243e-10	-1.40204e-10	-1.21012
23937390	rs4331089	5.55199e-11	-1.65199	-1.39429
23937409	rs11027621	5.19405e-11	-1.69404	-1.41888
23937413	rs4644641	3.30045e-10	-1.40204e-10	-1.26379
23937587	rs11027622	5.39703e-11	-1.69404	-1.38055
23937998	rs2896676	3.36101e-10	-1.40204e-10	-1.24561
23938025	rs10742011	3.57452e-10	-1.40204e-10	-1.18402
23938073	rs10767133	3.37706e-10	-1.40204e-10	-1.24084
23938197	rs2141396	5.26417e-11	-1.71853	-1.38098
23938781	rs1609320	3.49311e-10	-1.40204e-10	-1.20706
23938880	rs10767134	3.34252e-10	-1.40204e-10	-1.25113
23939011	rs4923136	3.37112e-10	-1.40204e-10	-1.2426
23939040	rs4923137	3.63139e-10	-1.40204e-10	-1.16823
23939142	rs4923138	3.38244e-10	-1.40204e-10	-1.23925
23939174	rs4923139	3.34828e-10	-1.40204e-10	-1.2494
23939331	rs149221293	3.03341e-10	-1.34816	-3.12781e-10
23939673	rs4551770	3.37112e-10	-1.40204e-10	-1.2426
23940394	rs7941180	5.0218e-11	-1.79715	-1.3495
23940407	rs7941280	3.67297e-10	-1.40204e-10	-1.15685
23940727	rs11027623	5.10406e-11	-1.73516	-1.39524
23941165	rs10742012	3.62978e-10	-1.40204e-10	-1.16868
23941167	rs10742013	3.56629e-10	-1.40204e-10	-1.18632
23941434	rs4408313	3.64483e-10	-1.40204e-10	-1.16454
23941479	rs147406725	2.65106e-10	-1.48289	-3.12781e-10
23941565	rs10734345	3.5592e-10	-1.40204e-10	-1.18831
23941719	rs11027624	5.16886e-11	-1.71491	-1.40287
23941748	rs80308259	1.9566e-10	-1.78664	-3.12781e-10
23941818	rs10742014	4.00094e-10	-1.40204e-10	-1.07132
23942005	rs10767135	3.58709e-10	-1.40204e-10	-1.18051
23942110	rs10767136	5.18797e-11	-1.75672	-1.35738
23942276	rs4267074	3.86737e-10	-1.40204e-10	-1.10527
23942354	rs4244508	3.86614e-10	-1.40204e-10	-1.10559
23942379	rs4244509	3.89196e-10	-1.40204e-10	-1.09894
23942395	rs4561212	3.89196e-10	-1.40204e-10	-1.09894
23942680	rs4285869	4.97603e-11	-1.75335	-1.40245
23943158	rs12417854	4.76577e-11	-1.79216	-1.40681
23943304	rs10767137	6.27794e-11	-1.54142	-1.38197
23943587	rs4497410	3.43518e-10	-1.40204e-10	-1.22378
23943716	rs10767138	5.06093e-11	-1.78871	-1.35017
23943921	rs4281482	3.70465e-10	-1.40204e-10	-1.14826
23943975	rs79403930	3.17273e-10	-1.40204e-10	-1.30326
23944227	rs141064730	2.01345e-10	-1.758	-3.12781e-10
23944420	rs10834234	5.71964e-11	-1.66396	-1.35256
23944659	rs7106379	5.73906e-11	-1.77358	-1.23956
23945591	rs4426133	5.24299e-11	-1.68473	-1.41881
23945657	rs147040337	3.9515e-10	-1.08375	-3.12781e-10
23945841	rs3992998	5.16003e-11	-1.70997	-1.40952
23945915	rs1406313	5.19657e-11	-1.70072	-1.41172
23946089	rs1406314	5.07326e-11	-1.71838	-1.41807
23947112	rs7119056	4.78941e-11	-1.77182	-1.42221
23947454	rs10734346	4.96295e-11	-1.73212	-1.42631
23947935	rs11601051	4.57429e-11	-1.80013	-1.43985
23948464	rs4627077	5.2042e-11	-1.78776	-1.32321
23948664	rs4462346	5.25067e-11	-1.74306	-1.35901
23948810	rs4497411	5.2887e-11	-1.76315	-1.33171
23948850	rs10742015	5.82101e-11	-1.58518	-1.41378
23949217	rs4922668	6.00133e-11	-1.57001	-1.39844
23949224	rs7104715	5.40807e-11	-1.77682	-1.29572
23949292	rs11826956	5.51844e-11	-1.76895	-1.28339
23949377	rs7104882	5.29086e-11	-1.78464	-1.30982
23949891	rs10834238	4.64475e-11	-1.79232	-1.43237
23950129	rs11827502	4.94592e-11	-1.80377	-1.3581
23950320	rs1919221	4.789e-11	-1.75418	-1.43993
23951492	rs11027625	4.76905e-11	-1.79815	-1.40013
23952110	rs117810284	7.96836e-09	1.92021	-3.12781e-10
23952616	rs79025219	5.88534e-10	-0.685386	-3.12781e-10
23952639	rs141000837	4.80561e-10	-1.40204e-10	-0.888065
23952692	rs10834239	5.38332e-11	-1.63178	-1.44535
23952896	rs74849770	1.1015e-10	-1.73335	-0.627831
23953579	rs75683417	2.01306e-10	-1.75819	-3.12781e-10
23954604	rs74811284	8.49511e-11	-1.17854	-1.4424
23954643	rs77639591	5.47778e-10	-1.40204e-10	-0.757149
23955079	rs7130113	8.31812e-11	-1.20735	-1.43465
23955572	rs2037834	8.05319e-11	-1.25249	-1.42188
23955777	rs190777669	5.0929e-10	-0.830002	-3.12781e-10
23955881	rs185470006	1.96535e-10	-1.78218	-3.12781e-10
23955882	rs188506287	2.40354e-10	-1.58091	-3.12781e-10
23955899	rs147425715	1.94909e-10	-1.79049	-3.12781e-10
23956311	rs145712587	2.97427e-10	-1.40204e-10	-1.36785
23956537	rs142788866	5.69584e-10	-0.718114	-3.12781e-10
23956565	rs146585173	1.062e-10	-0.948879	-1.44882
23956737	rs184597741	2.01515e-10	-1.75716	-3.12781e-10
23957147	rs188671037	4.10803e-10	-1.40204e-10	-1.04491
23957215	rs12366038	1.68932e-09	0.369063	-3.12781e-10
23957323	rs150179217	1.9572e-10	-1.78634	-3.12781e-10
23957484	rs12366090	1.85824e-09	0.464367	-3.12781e-10
23958077	rs7113001	1.99655e-10	-1.76643	-3.12781e-10
23958122	rs7129003	5.60743e-11	-1.59333	-1.44301
23958258	rs114698233	2.9794e-10	-1.40204e-10	-1.36613
23958574	rs2403864	8.91574e-11	-1.13027	-1.44234
23958575	rs2403865	9.81722e-11	-1.0518	-1.4245
23958742	rs76543606	1.08853e-10	-0.924853	-1.44817
23958756	rs189553704	2.02802e-10	-1.75079	-3.12781e-10
23958766	rs10834240	2.00537e-10	-1.76202	-3.12781e-10
23958837	rs10834241	5.80802e-11	-1.56147	-1.43973
23958901	rs10834242	5.84496e-11	-1.55573	-1.43913
23959327	rs117861128	2.04836e-10	-1.74081	-3.12781e-10
23959367	rs10767142	1.98373e-10	-1.77287	-3.12781e-10
23959810	rs10742016	1.98132e-10	-1.77408	-3.12781e-10
23960149	rs11493445	1.05248e-10	-1.24564	-1.16106
23960404	rs144770101	2.03124e-10	-1.7492	-3.12781e-10
23961167	rs118119505	2.02483e-10	-1.75236	-3.12781e-10
23961256	rs10834243	5.29596e-11	-1.6526	-1.44089
23961483	rs4923142	1.66536e-10	-1.79452	-0.153289
23961515	rs145753307	2.01056e-10	-1.75943	-3.12781e-10
23961526	rs4922669	1.9659e-10	-1.7819	-3.12781e-10
23961691	rs10834244	2.00076e-10	-1.76432	-3.12781e-10
23961870	rs145184910	2.00961e-10	-1.75991	-3.12781e-10
23962310	rs4329693	1.9705e-10	-1.77956	-3.12781e-10
23962449	rs187290120	1.9269e-10	-1.80194	-3.12781e-10
23962479	rs4291675	1.38893e-10	-0.680495	-1.44882
23962812	rs35758121	1.34639e-10	-0.71212	-1.4483
23962824	rs75129095	8.77872e-11	-1.15148	-1.43662
23962848	rs111305452	1.96894e-10	-1.78036	-3.12781e-10
23962860	rs34009179	1.47869e-10	-0.618015	-1.44868
23962944	rs10742017	1.95387e-10	-1.78804	-3.12781e-10
23963044	rs144026517	8.82604e-11	-1.14479	-1.43794
23963086	rs144215941	1.95018e-10	-1.78993	-3.12781e-10
23963553	rs188656889	1.93725e-10	-1.79658	-3.12781e-10
23963670	rs180836900	6.58101e-10	-1.40204e-10	-0.573661
23963682	rs10834247	6.38258e-11	-1.4787	-1.42816
23963887	rs77199267	8.67576e-11	-1.16151	-1.43839
23963902	rs7937620	6.22462e-11	-1.49645	-1.43547
23963917	rs78602192	8.6449e-11	-1.16845	-1.43501
23964034	rs7937981	6.59391e-11	-1.44108	-1.43321
23964039	rs150405265	9.54517e-11	-1.08411	-1.42029
23964094	rs113835847	9.13512e-11	-1.11258	-1.43573
23964816	rs74409744	8.41853e-11	-1.18539	-1.44461
23965566	rs10834248	6.22293e-11	-1.4911	-1.4411
23966043	rs7932515	6.4282e-11	-1.4545	-1.44524
23966159	rs6483998	6.40823e-11	-1.46074	-1.44211
23966458	rs4388884	9.88202e-11	-1.0265	-1.44322
23967368	rs112867378	3.01353e-10	-1.35474	-3.12781e-10
23967985	rs10742018	6.11532e-11	-1.5105	-1.43914
23968245	rs10734347	6.37432e-11	-1.47305	-1.43511
23968252	rs77604157	8.19323e-11	-1.21726	-1.43987
23968750	rs7103456	1.9253e-10	-1.80277	-3.12781e-10
23968804	rs138872012	4.83866e-10	-1.40204e-10	-0.881212
23969018	rs7130583	1.92331e-10	-1.8038	-3.12781e-10
23969091	rs7114651	1.9253e-10	-1.80277	-3.12781e-10
23969457	rs6483999	6.47262e-11	-1.4545	-1.43835
23970279	rs7119383	1.92342e-10	-1.80374	-3.12781e-10
23970328	rs7119292	1.92349e-10	-1.80371	-3.12781e-10
23970386	rs10458858	8.72126e-11	-1.77749	-0.817178
23970654	rs7105348	6.63518e-11	-1.43782	-1.43023
23970881	rs79718785	9.12909e-11	-1.12671	-1.42226
23971163	rs10767145	7.47455e-11	-1.3187	-1.43023
23971344	rs7945216	5.09238e-11	-1.80072	-1.33197
23971931	rs11027630	8.22322e-11	-1.73235	-0.92112
23972220	rs147072206	4.50198e-10	-0.953332	-3.12781e-10
23972222	rs78114951	7.48681e-11	-1.30519	-1.4421
23972290	rs117325188	4.58108e-10	-0.935915	-3.12781e-10
23972587	rs78407300	7.94302e-11	-1.24954	-1.4386
23972706	rs150764200	4.38857e-10	-0.978847	-3.12781e-10
23973073	rs143156647	1.97411e-10	-1.77773	-3.12781e-10
23973168	rs79904486	1.92528e-10	-1.80278	-3.12781e-10
23973175	rs10742019	6.00785e-11	-1.55594	-1.41142
23973284	rs74406323	7.54306e-11	-1.30519	-1.43462
23973802	rs4923145	8.40472e-11	-1.21726	-1.41438
23974123	rs6484000	5.10912e-11	-1.80306	-1.32634
23974293	rs4328214	5.50769e-11	-1.8027	-1.25159
23974411	rs116996906	1.9305e-10	-1.80007	-3.12781e-10
23974511	rs117401632	1.92897e-10	-1.80086	-3.12781e-10
23974818	rs4244510	7.44626e-11	-1.33114	-1.42158
23974839	rs4244511	7.37763e-11	-1.33834	-1.42365
23975089	rs76414097	1.45237e-10	-0.648345	-1.43631
23975129	rs79610949	5.19323e-11	-1.79993	-1.31315
23975204	rs79494373	1.4931e-10	-0.617009	-1.43999
23975224	rs149863512	1.95789e-10	-1.78598	-3.12781e-10
23975307	rs61392438	1.4931e-10	-0.617009	-1.43999
23975443	rs4540837	1.48655e-10	-0.624469	-1.43692
23975873	rs10742020	6.67172e-11	-1.43481	-1.42775
23976050	rs10742021	6.73506e-11	-1.42182	-1.43129
23976638	rs9804430	1.92476e-10	-1.80305	-3.12781e-10
23976729	rs118016399	3.44641e-10	-1.22052	-3.12781e-10
23977082	rs117688020	2.19162e-10	-1.67321	-3.12781e-10
23977197	rs4547089	1.97031e-10	-1.77966	-3.12781e-10
23978632	rs10834250	1.94273e-10	-1.79376	-3.12781e-10
23978679	rs182405829	3.62589e-10	-1.40204e-10	-1.16975
23979258	rs4287336	1.93905e-10	-1.79565	-3.12781e-10
23979615	rs77516175	4.8382e-10	-1.40204e-10	-0.881307
23979808	rs4604882	1.03724e-10	-1.59148	-0.8298
23979937	rs11827016	1.11843e-10	-0.921236	-1.42469
23979938	rs4381370	1.28723e-10	-1.56519	-0.640165
23979947	rs113652524	1.98494e-10	-1.77226	-3.12781e-10
23980000	rs4396287	1.98882e-10	-1.77031	-3.12781e-10
23980090	rs75553967	8.5314e-11	-1.19042	-1.42626
23980149	rs77450994	2.15026e-10	-1.69226	-3.12781e-10
23980186	rs140991898	1.92922e-10	-1.80073	-3.12781e-10
23980508	rs77212987	1.30096e-10	-0.74957	-1.44518
23980754	rs79040682	8.56656e-11	-1.18356	-1.42901
23980832	rs11827659	8.68731e-11	-1.16973	-1.42884
23981212	rs1915068	8.56045e-11	-1.18356	-1.42972
23981225	rs1915069	8.45652e-11	-1.19656	-1.42894
23981849	rs2176792	4.58235e-11	-1.80348	-1.43474
23982313	rs190060693	2.07927e-10	-1.72583	-3.12781e-10
23982380	rs1879229	1.9546e-10	-1.78767	-3.12781e-10
23982573	rs1879230	7.09481e-11	-1.38824	-1.41283
23982898	rs74440393	2.72021e-10	-1.45714	-3.12781e-10
23982899	rs3992999	1.92514e-10	-1.80285	-3.12781e-10
23982956	rs74811071	1.92714e-10	-1.80181	-3.12781e-10
23983175	rs117684641	1.93777e-10	-1.79631	-3.12781e-10
23983409	rs4077181	1.87373e-10	-1.34361	-0.486307
23983467	rs4385898	1.93872e-10	-1.79582	-3.12781e-10
23983986	rs79507097	1.56538e-10	-0.562321	-1.4474
23984228	rs7126341	1.93047e-10	-1.80008	-3.12781e-10
23985557	rs4506647	1.00917e-10	-1.03633	-1.41239
23986291	rs7104264	1.02133e-10	-1.02074	-1.41601
23986338	rs72879339	7.4255e-11	-1.46066	-1.29486
23986467	rs7104524	1.00338e-10	-1.0433	-1.41118
23986537	rs11828069	1.0083e-10	-1.0433	-1.40628
23986576	rs75615686	9.46648e-11	-1.10293	-1.40974
23986718	rs77774965	2.56655e-10	-1.51529	-3.12781e-10
23986805	rs77597504	9.84643e-11	-1.04082	-1.43251
23986991	rs78231174	9.91568e-11	-1.03302	-1.4333
23987436	rs76189490	1.9287e-10	-1.80101	-3.12781e-10
23987631	rs2946781	1.95674e-10	-1.78657	-3.12781e-10
23987968	rs7112747	9.0645e-11	-1.12438	-1.43169
23988093	rs11819962	9.26607e-11	-1.10306	-1.43101
23988146	rs116998670	1.93095e-10	-1.79984	-3.12781e-10
23988190	rs77892604	5.7128e-11	-1.80266	-1.21506
23988238	rs79651745	9.05713e-11	-1.12438	-1.43251
23988285	rs79950786	5.70097e-11	-1.80306	-1.21673
23988334	rs77625299	1.92467e-10	-1.80309	-3.12781e-10
23988632	rs113834850	5.73162e-11	-1.62408	-1.39036
23989380	rs11027637	2.45501e-10	-0.954666	-0.605054
23990037	rs76508074	1.92966e-10	-1.80051	-3.12781e-10
23990355	rs11821347	1.06745e-10	-0.944549	-1.44803
23990358	rs11823765	8.38812e-11	-1.20334	-1.43028
23990545	rs7129405	1.93011e-10	-1.19316	-0.607115
23990722	rs117732615	1.93385e-10	-1.79833	-3.12781e-10
23991004	rs12099259	1.9275e-10	-1.80163	-3.12781e-10
23991067	rs76615309	1.17567e-09	0.00657734	-3.12781e-10
23991218	rs6484002	2.96531e-10	-0.782605	-0.588265
23991255	rs7925961	1.93375e-10	-1.38059	-0.417798
23991305	rs78539850	2.75436e-10	-1.40204e-10	-1.44466
23992182	rs112422798	3.92671e-10	-1.09005	-3.12781e-10
23992202	rs141121805	6.56474e-10	-1.40204e-10	-0.576137
23992240	rs11825108	8.01039e-11	-1.25602	-1.42368
23992297	rs80035023	1.27088e-09	0.0844478	-3.12781e-10
23992556	rs137997167	1.95161e-10	-1.78919	-3.12781e-10
23993000	rs7111421	1.92332e-10	-1.8038	-3.12781e-10
23993085	rs55988898	8.00994e-11	-1.25135	-1.4284
23993210	rs11027639	8.54759e-11	-1.17762	-1.43717
23994642	rs6484003	8.48853e-11	-1.18455	-1.43717
23994886	rs7938829	6.20677e-11	-1.4903	-1.4445
23995420	rs7106159	7.89333e-11	-1.26424	-1.43018
23995576	rs2176788	7.85496e-11	-1.26999	-1.4293
23995690	rs2957789	1.93307e-10	-1.79874	-3.12781e-10
23996606	rs7946438	1.95834e-10	-1.3282	-0.457554
23996650	rs7946677	1.96139e-10	-1.35715	-0.427049
23997178	rs16911969	7.9358e-11	-1.25782	-1.43124
23997478	rs16911971	1.92633e-10	-1.35912	-0.443115
23997580	rs16925273	5.26777e-11	-1.78794	-1.31089
23997713	rs4307719	2.95302e-10	-0.791342	-0.583679
23997758	rs146049417	1.35367e-09	0.147555	-3.12781e-10
23997780	rs111996991	7.88739e-11	-1.25782	-1.43735
23997918	rs2139516	1.89108e-10	-1.35253	-0.468171
23998095	rs16911972	7.77675e-11	-1.26999	-1.4393
23998295	rs7118930	1.92935e-10	-1.22305	-0.577612
23998719	rs7119515	2.13831e-10	-1.1484	-0.549432
23999115	rs1915056	4.79922e-11	-1.79695	-1.39503
23999232	rs10500971	7.89947e-11	-1.25135	-1.44229
23999292	rs7945235	1.34843e-10	-1.53585	-0.623062
23999439	rs80333124	7.89228e-11	-1.25041	-1.44414
23999693	rs7945760	1.82968e-10	-1.25323	-0.600485
23999739	rs10500972	1.35319e-10	-1.53585	-0.619532
23999926	rs77258448	5.9825e-11	-1.52487	-1.44672
23999939	rs117010015	3.67987e-10	-1.15497	-3.12781e-10
24000022	rs147430662	8.08288e-11	-1.23385	-1.43684
24000498	rs11027640	4.99273e-10	-0.947905	0.098039
24000506	rs147552154	3.32526e-10	-1.40204e-10	-1.2563
24001057	rs10767148	2.24243e-10	-1.05538	-0.594914
24001413	rs10834252	3.42754e-10	-0.762001	-0.464006
24001507	rs117478283	1.93141e-10	-1.7996	-3.12781e-10
24001602	rs117649456	8.26422e-10	-1.40204e-10	-0.345914
24001793	rs75793797	1.92394e-10	-1.80348	-3.12781e-10
24001809	rs79458425	5.14181e-10	-1.40204e-10	-0.820445
24001840	rs11027642	2.02581e-10	-1.3101	-0.441779
24001975	rs10834253	2.95519e-10	-0.930115	-0.444172
24001994	rs78529186	1.92419e-10	-1.80334	-3.12781e-10
24002203	rs11027643	2.01081e-10	-1.30239	-0.456922
24002293	rs10834254	2.93829e-10	-0.932099	-0.447924
24002318	rs116485880	1.9245e-10	-1.80318	-3.12781e-10
24002553	rs11825842	7.82688e-11	-1.25782	-1.44506
24002631	rs143017797	8.26815e-10	-0.345439	-3.12781e-10
24002660	rs11027644	1.96675e-10	-1.28678	-0.494684
24002723	rs11825890	8.08497e-11	-1.22577	-1.44466
24002735	rs11825892	8.035e-11	-1.23239	-1.44424
24002980	rs10767149	2.94684e-10	-0.865571	-0.511544
24003315	rs72636024	2.52818e-10	-0.918198	-0.612153
24003719	rs11027645	3.0239e-10	-0.842222	-0.509081
24003733	rs11027646	3.09725e-10	-0.828306	-0.49903
24003758	rs11027647	2.98101e-10	-0.842222	-0.523366
24004296	rs56962830	6.82309e-11	-1.41505	-1.42508
24004387	rs11027648	1.67651e-10	-1.29099	-0.650141
24004742	rs76586328	1.1968e-10	-0.830799	-1.4474
24005987	rs118167207	3.26028e-10	-1.27604	-3.12781e-10
24006042	rs79351532	9.11085e-11	-1.16798	-1.38299
24006260	rs10834255	2.49337e-10	-1.11688	-0.427337
24006427	rs2139513	1.93045e-10	-1.8001	-3.12781e-10
24007064	rs1915053	6.50729e-11	-1.47797	-1.40954
24007178	rs1915054	2.02764e-10	-1.13872	-0.612254
24007256	rs1915055	1.21497e-10	-0.830799	-1.43234
24007319	rs2955452	6.67498e-11	-1.45095	-1.41112
24008112	rs116944560	4.3089e-10	-1.40204e-10	-0.997167
24008571	rs138158425	2.02114e-10	-1.75419	-3.12781e-10
24008593	rs2946785	1.93061e-10	-1.80001	-3.12781e-10
24008611	rs10767150	3.19708e-10	-0.659123	-0.636491
24008669	rs2946786	1.93179e-10	-1.7994	-3.12781e-10
24009366	rs2946787	1.96533e-10	-1.05924	-0.722953
24009933	rs10834256	2.03796e-10	-1.20309	-0.54281
24009950	rs10834257	2.13053e-10	-1.20309	-0.498391
24010221	rs28564929	7.06518e-11	-1.40731	-1.39794
24010250	rs76624512	2.30128e-10	-1.62438	-3.12781e-10
24010379	rs2957777	3.12605e-10	-1.40204e-10	-1.31808
24010403	rs77811219	5.10791e-10	-0.827059	-3.12781e-10
24010448	rs79651016	2.40419e-10	-1.58064	-3.12781e-10
24010530	rs2946788	3.49558e-10	-0.502941	-0.70341
24010768	rs59774191	2.28074e-10	-1.63335	-3.12781e-10
24011281	rs79712258	2.40765e-10	-1.5792	-3.12781e-10
24011508	rs11027652	2.45114e-10	-0.816793	-0.744504
24011584	rs146450712	4.47387e-10	-1.40204e-10	-0.959597
24011806	rs114303425	2.28774e-10	-1.63028	-3.12781e-10
24012470	rs77131708	2.43286e-10	-1.56878	-3.12781e-10
24012743	rs117875256	2.49488e-10	-1.54361	-3.12781e-10
24012792	rs75427621	2.45815e-10	-1.55844	-3.12781e-10
24014023	rs79248761	2.09274e-10	-1.71938	-3.12781e-10
24014085	rs117435984	4.09198e-10	-1.40204e-10	-1.04882
24014320	rs79587123	5.94638e-11	-1.68856	-1.2891
24014855	rs4145287	2.59321e-10	-0.507014	-0.99794
24015024	rs77717049	3.37793e-10	-1.24059	-3.12781e-10
24015238	rs7109098	5.2517e-11	-1.73502	-1.36687
24015283	rs7931562	3.138e-10	-0.467283	-0.846983
24015448	rs12274722	5.32816e-11	-1.71705	-1.37038
24016310	rs75604779	8.97209e-11	-1.44224	-1.12408
24016504	rs10834258	1.5234e-10	-1.01748	-1.01943
24016716	rs117789185	2.65575e-10	-1.48112	-3.12781e-10
24016876	rs1949541	1.53099e-10	-1.01748	-1.01446
24017047	rs1915066	1.59561e-10	-1.02727	-0.963326
24017074	rs1915065	2.24157e-10	-0.682219	-0.968456
24018608	rs79846997	2.93899e-10	-1.40204e-10	-1.37978
24019431	rs2139519	1.5866e-10	-0.739371	-1.25689
24019707	rs7104072	2.50606e-10	-1.53914	-3.12781e-10
24020488	rs2946779	1.83058e-10	-0.653067	-1.20015
24020973	rs118015338	2.3966e-10	-1.5838	-3.12781e-10
24022248	rs2176795	2.74063e-10	-1.33553	-0.114132
24022721	rs117893306	1.92358e-10	-1.80366	-3.12781e-10
24022858	rs72879359	1.9475e-10	-1.7913	-3.12781e-10
24023223	rs148571642	3.88249e-10	-1.40204e-10	-1.10137
24023286	rs72879360	2.92558e-10	-1.38436	-3.12781e-10
24023319	rs74646780	2.5631e-10	-1.51663	-3.12781e-10
24023712	rs112622354	3.131e-10	-1.3165	-3.12781e-10
24023956	rs10834259	1.84053e-10	-0.842574	-1.00522
24024089	rs141536047	3.21729e-10	-1.28931	-3.12781e-10
24024178	rs2955453	1.85609e-10	-0.669067	-1.17031
24024211	rs2955454	1.24776e-10	-1.06894	-1.16756
24025593	rs1915074	1.60164e-10	-0.700707	-1.28611
24025846	rs79724729	4.85008e-11	-1.80261	-1.37883
24027222	rs17234665	2.14137e-10	-1.69641	-3.12781e-10
24028151	rs80235744	1.1903e-10	-1.49707	-0.786571
24028359	rs117552740	2.162e-10	-1.68682	-3.12781e-10
24028551	rs79649372	7.31714e-10	0.967996	-1.43563
24028623	rs78116360	1.18666e-10	-1.33449	-0.952211
24028639	rs117887696	7.09533e-10	-1.40204e-10	-0.498413
24028711	rs79680852	1.31488e-10	-1.16335	-1.02076
24028882	rs78439509	5.26308e-11	-1.80173	-1.29799
24028953	rs2955455	1.75607e-10	-0.790385	-1.10439
24028986	rs2955456	3.28029e-10	-1.40204e-10	-1.26992
24029567	rs142780767	4.57064e-10	-1.40204e-10	-0.938197
24029671	rs2957778	1.73513e-10	-0.750159	-1.15661
24029936	rs72879376	1.93953e-10	-1.7954	-3.12781e-10
24030179	rs2955457	2.38745e-10	-0.462386	-1.12524
24030324	rs56195556	2.90245e-10	-1.3923	-3.12781e-10
24030610	rs117320111	8.18048e-10	-0.356099	-3.12781e-10
24031627	rs1915067	2.5395e-10	-0.904626	-0.621258
24031965	rs77572400	2.3692e-10	-1.5953	-3.12781e-10
24033035	rs79652353	8.10627e-10	-0.0412418	-0.32397
24033297	rs7110905	3.20117e-10	-0.495	-0.799333
24033454	rs76672593	2.44495e-10	-1.56383	-3.12781e-10
24033827	rs76147921	9.10763e-10	-0.0599648	-0.188773
24034131	rs150300384	9.58655e-10	0.00942968	-0.206918
24034927	rs73431832	3.28125e-10	-0.271883	-0.997743
24034943	rs145897347	1.95598e-10	-1.78696	-3.12781e-10
24035258	rs11027659	6.10288e-10	-0.597008	-0.0520808
24035638	rs138714469	1.93558e-10	-1.79745	-3.12781e-10
24036142	rs6484004	6.65073e-10	0.0761683	-0.639291
24036413	rs11027661	1.14085e-09	0.159044	-0.182538
24037398	rs7483648	1.36135e-09	0.732461	-0.579247
24038268	rs56255562	3.01522e-10	-1.35418	-3.12781e-10
24038287	rs10500973	9.31326e-10	0.227951	-0.454361
24038597	rs180945478	2.69786e-10	-1.46539	-3.12781e-10
24038658	rs76997294	3.31003e-10	-1.40204e-10	-1.26089
24039022	rs12279243	2.64953e-10	-0.20632	-1.27715
24039237	rs117027582	2.40818e-10	-1.57898	-3.12781e-10
24040246	rs150458553	2.71686e-10	-1.45837	-3.12781e-10
24041205	rs11027662	4.67368e-10	-1.69172	0.775821
24041531	rs10834263	4.42452e-10	-1.72031	0.749618
24042253	rs78280512	3.18898e-10	-1.29815	-3.12781e-10
24042960	rs113555148	1.92373e-10	-1.80358	-3.12781e-10
24043429	rs139026070	2.96868e-10	-1.40204e-10	-1.36973
24043815	rs12295367	4.24951e-10	-1.67188	0.660835
24044518	rs11027664	1.07434e-09	-1.79979	1.71623
24044674	rs10834264	3.79851e-10	-1.69111	0.56787
24045017	rs12365026	2.2971e-10	-1.74907	0.12287
24045029	rs10834265	3.76876e-10	-1.74757	0.616464
24046874	rs7951184	2.07414e-09	-1.79869	2.37297
24047010	rs4923149	4.33591e-10	-1.72237	0.731456
24047282	rs11027665	2.66529e-09	-1.80105	2.6261
24047557	rs1915076	4.15425e-10	-1.19177	0.158049
24047982	rs11600891	2.1745e-09	-1.80218	2.42371
24048206	rs11027666	2.22127e-09	-1.80019	2.443
24048346	rs2403884	4.46853e-10	-1.72788	0.767087
24048870	rs10466429	4.58321e-10	-1.75259	0.817143
24049308	rs117988434	2.66942e-10	-1.47599	-3.12781e-10
24050159	rs11027667	1.18659e-10	-1.69369	-0.593078
24050237	rs10767154	4.37033e-10	-1.71285	0.72984
24050732	rs11027668	1.08943e-10	-1.8038	-0.568395
24050982	rs79023445	2.79484e-10	-1.43007	-3.12781e-10
24051157	rs77941307	1.85738e-10	-0.537858	-1.30082
24051239	rs6484005	1.99729e-09	-1.79054	2.32707
24051724	rs11027669	2.32412e-09	0.688079	-3.12781e-10
24052504	rs12366057	1.81926e-09	-1.7877	2.23087
24053171	rs11604225	2.74814e-09	-1.80229	2.65795
24053257	rs61876465	1.27891e-10	-1.72056	-0.491283
24053409	rs10834267	2.29573e-09	-1.80338	2.47917
24053951	rs117610905	3.01664e-10	-1.3537	-3.12781e-10
24054436	rs117868623	2.06787e-10	-1.73133	-3.12781e-10
24054845	rs11604992	3.01845e-09	-1.80179	2.75127
24055015	rs144130432	1.98468e-10	-1.77239	-3.12781e-10
24055193	rs11027671	5.52393e-10	-1.40204e-10	-0.748761
24055416	rs11027672	4.89681e-10	-1.76065	0.891386
24056039	rs11027673	2.80213e-09	-1.80314	2.67825
24056041	rs7925923	3.56414e-10	-1.77282	0.585889
24056701	rs11027675	1.14815e-10	-1.75123	-0.568467
24057387	rs77139953	8.44954e-11	-1.47042	-1.15591
24058345	rs11027676	6.53416e-10	-1.26442	0.683613
24058558	rs58670990	2.74295e-10	-1.40204e-10	-1.44882
24058731	rs35306297	4.1556e-10	-1.6154	0.582004
24059452	rs10834268	3.0358e-09	-1.80368	2.75889
24059589	rs139211265	9.32711e-10	-1.40204e-10	-0.224924
24059827	rs11027677	3.12245e-09	-1.77031	2.75366
24060691	rs7949813	1.09383e-10	-1.68191	-0.686259
24060800	rs1915071	2.23786e-09	-1.79788	2.44814
24061085	rs4412756	9.81473e-11	-1.7099	-0.766651
24061337	rs4372449	3.33157e-10	-1.78927	0.534867
24061481	rs4427563	1.05308e-10	-1.70915	-0.69698
24064534	rs7115164	4.51895e-10	-1.72492	0.775354
24065625	rs72881122	1.177e-10	-1.73555	-0.55933
24065641	rs35836259	2.84434e-09	-1.79043	2.6805
24065700	rs76776887	2.14876e-10	-1.69296	-3.12781e-10
24066661	rs72881123	3.87657e-10	-1.1029	-3.12781e-10
24066733	rs112873579	2.02767e-10	-1.75096	-3.12781e-10
24066888	rs11027680	1.77017e-09	-1.76485	2.18066
24066990	rs140340235	4.4242e-10	-0.970759	-3.12781e-10
24067367	rs1915049	7.03893e-10	-1.66995	1.16356
24067498	rs1915050	1.17191e-09	-1.15903	1.1624
24067879	rs10834269	1.56939e-10	-1.68186	-0.325302
24069190	rs141065386	5.2292e-10	-1.40204e-10	-0.803592
24069488	rs11603430	2.08327e-09	-1.80052	2.3792
24069644	rs17306796	2.74092e-10	-1.44956	-3.12781e-10
24070150	rs78197942	2.98743e-10	-1.40204e-10	-1.36344
24070434	rs1996751	6.52684e-10	-1.75136	1.16943
24071453	rs35615456	1.75781e-09	-1.79344	2.20225
24071872	rs117875790	2.16058e-10	-1.68747	-3.12781e-10
24072314	rs11027682	6.1963e-10	-1.74416	1.11027
24072359	rs11027683	1.45944e-10	-1.72928	-0.350512
24072469	rs11027684	1.45073e-10	-1.70348	-0.382298
24072558	rs11027685	1.51453e-10	-1.72528	-0.317459
24072800	rs11027686	6.84056e-10	-1.73607	1.20109
24072985	rs117589916	3.92673e-10	-1.40204e-10	-1.09004
24073025	rs11027687	5.12351e-10	-1.73342	0.909413
24073137	rs77872339	1.00439e-09	-1.40204e-10	-0.150885
24073243	rs146474544	2.00008e-10	-1.76466	-3.12781e-10
24073465	rs66884148	1.40487e-09	-1.80369	1.98837
24073643	rs35515672	1.78835e-09	-1.80263	2.22866
24073794	rs1996652	7.80892e-10	-1.36624	0.963657
24074207	rs11027689	1.92378e-10	-1.40827	-0.395291
24074581	rs79652902	3.05889e-10	-1.3398	-3.12781e-10
24074684	rs12276930	5.92094e-10	-1.7195	1.04015
24074854	rs11027690	7.58646e-10	-1.44476	1.01327
24074862	rs11027691	7.67956e-10	-1.44476	1.02547
24074924	rs11027692	1.67051e-09	0.357862	-3.12781e-10
24075078	rs72881143	2.21363e-10	-1.66322	-3.12781e-10
24075264	rs7931513	4.13481e-10	-1.80358	0.76517
24075358	rs72881144	2.22224e-10	-1.65933	-3.12781e-10
24075500	rs71472769	4.81274e-10	-0.886584	-3.12781e-10
24075773	rs7946979	7.7761e-10	-1.39445	0.987659
24075827	rs12795835	6.7273e-10	-1.47783	0.926158
24075980	rs7112748	9.1582e-10	-1.51472	1.27152
24076471	rs7113625	6.60812e-10	-1.49577	0.926222
24076734	rs11027693	2.1559e-10	-1.42267	-0.266973
24076823	rs1915051	6.50605e-10	-1.50455	0.919436
24077280	rs150448232	2.22217e-10	-1.65937	-3.12781e-10
24077356	rs12285636	6.03178e-10	-1.71297	1.05216
24077402	rs12419984	5.81222e-10	-1.742	1.04411
24078466	rs2947757	1.40791e-10	-1.79498	-0.320763
24079463	rs11027694	7.10528e-10	-1.62198	1.12497
24079561	rs73431879	1.18247e-09	-1.80127	1.81362
24079951	rs12222759	2.00635e-10	-1.2641	-0.497433
24079953	rs12785642	9.35541e-10	-1.31177	1.08988
24080179	rs35915466	2.49187e-10	-0.541458	-1.00336
24080224	rs7930415	8.9713e-10	-1.19745	0.933631
24080358	rs75647323	3.47763e-10	-1.2115	-3.12781e-10
24080869	rs35894975	6.53843e-10	-1.53526	0.955104
24081111	rs79932108	3.49222e-10	-1.20731	-3.12781e-10
24081147	rs12361319	7.35009e-10	-1.39293	0.929791
24081205	rs148837755	4.30016e-10	-1.40204e-10	-0.999198
24081929	rs71472770	5.06388e-09	-1.80235	3.26922
24082444	rs78880970	1.04562e-08	2.19193	-3.12781e-10
24083012	rs12806180	6.87658e-10	-1.47794	0.948208
24083290	rs11027698	1.90944e-10	-1.48638	-0.324657
24083553	rs11027699	1.9987e-10	-1.43573	-0.329625
24083684	rs117890805	2.49467e-10	-1.54369	-3.12781e-10
24083876	rs76583490	1.0148e-08	2.16201	-3.12781e-10
24084018	rs11027700	7.13015e-10	-1.24371	0.750196
24084200	rs2946782	8.03617e-11	-1.73169	-0.944793
24084913	rs72881160	3.25685e-10	-1.27709	-3.12781e-10
24085187	rs10742024	7.0432e-10	-1.57118	1.06539
24085214	rs4923151	6.78719e-10	-1.56073	1.01791
24085740	rs2139518	6.74938e-10	-1.52869	0.980291
24086146	rs4145286	5.77167e-10	-1.31051	0.605627
24086517	rs76266789	3.22289e-10	-1.28757	-3.12781e-10
24086697	rs117786238	2.35474e-10	-1.60142	-3.12781e-10
24086936	rs11027702	9.25949e-10	-1.80356	1.57136
24087657	rs16912048	4.96188e-10	0.140417	-0.996482
24087672	rs12275191	2.44817e-10	-0.600062	-0.962445
24087714	rs12294573	7.2709e-10	-0.619511	0.145541
24087758	rs12294586	1.22899e-09	-0.282909	0.333836
24087801	rs12275238	2.60608e-10	-0.671974	-0.828029
24087869	rs4320950	9.57158e-10	-1.31444	1.11539
24088447	rs139849950	2.98945e-10	-1.40204e-10	-1.36276
24088517	rs116886485	2.10759e-10	-1.71231	-3.12781e-10
24088689	rs2957787	1.04524e-10	-1.09398	-1.31963
24088858	rs2403885	2.24206e-10	-0.816742	-0.833711
24088986	rs2403886	2.8496e-10	-0.0782562	-1.33241
24089590	rs116786646	1.12555e-09	-1.74585	1.70886
24089629	rs17306817	3.77041e-10	-1.13067	-3.12781e-10
24089953	rs10767156	2.02948e-10	-0.632607	-1.11746
24089982	rs181483370	3.72602e-10	-1.40204e-10	-1.14251
24090083	rs2947742	1.72345e-10	-0.733785	-1.17974
24090098	rs78143395	5.28366e-11	-1.67737	-1.41845
24090498	rs72881174	5.7893e-11	-1.79313	-1.21129
24090522	rs2947741	6.55882e-10	-1.69905	1.12201
24090686	rs2957786	1.71657e-10	-0.639857	-1.27767
24091143	rs16912059	1.96334e-10	-1.7832	-3.12781e-10
24091320	rs138067389	2.73302e-10	-1.45244	-3.12781e-10
24091435	rs4922673	2.74843e-10	-0.125939	-1.32088
24091448	rs2957785	3.2191e-10	-0.0642595	-1.22449
24091682	rs10834273	2.20849e-09	1.35007	-0.713023
24091750	rs1915070	6.0268e-10	0.746185	-1.40782
24092402	rs2176793	1.93141e-10	-1.7996	-3.12781e-10
24092682	rs2957784	2.58898e-10	-0.326576	-1.18001
24092969	rs111381967	5.24933e-11	-1.78572	-1.31662
24093764	rs12796538	9.45955e-10	1.22889	-1.43972
24093827	rs182912611	1.48905e-09	-1.40204e-10	0.242876
24094164	rs7114407	4.96943e-11	-1.78572	-1.37141
24094241	rs1087046	2.00217e-10	-1.76362	-3.12781e-10
24095203	rs144881105	5.17278e-11	-1.77768	-1.33935
24095313	rs113433442	2.68209e-10	-1.47125	-3.12781e-10
24095996	rs72881188	1.94188e-10	-1.79419	-3.12781e-10
24096276	rs117761211	1.95443e-10	-1.78775	-3.12781e-10
24096930	rs76206750	1.35001e-09	-1.62324	1.76809
24096959	rs35478925	1.10809e-10	-0.911555	-1.44366
24097228	rs182620627	2.35465e-10	-1.60146	-3.12781e-10
24098600	rs7101766	5.47155e-10	0.688575	-1.44686
24099120	rs12293531	2.73207e-10	-0.366127	-1.08666
24099734	rs77007080	2.89454e-10	-1.40204e-10	-1.39502
24099773	rs1915063	6.31852e-10	0.253287	-0.867652
24100335	rs77063463	5.16785e-10	-1.76761	0.952212
24100388	rs140374375	2.01784e-10	-1.75582	-3.12781e-10
24100431	rs112715526	9.5e-11	-1.1098	-1.39934
24100713	rs143096310	2.04813e-10	-1.74092	-3.12781e-10
24100886	rs72881196	1.94317e-10	-1.79353	-3.12781e-10
24100977	rs1879228	1.8005e-09	1.46786	-1.03506
24102125	rs72881198	2.14742e-10	-1.69358	-3.12781e-10
24102129	rs118008012	3.59201e-09	-1.40204e-10	1.12345
24102347	rs139711175	2.76079e-10	-1.40204e-10	-1.44233
24103298	rs76787519	9.75582e-11	-1.06177	-1.4208
24104485	rs117092828	2.09935e-10	-1.71622	-3.12781e-10
24105185	rs16912065	5.05124e-11	-1.69256	-1.44824
24105934	rs11607003	2.64176e-09	2.15836	-1.34217
24106146	rs1915072	3.16368e-10	-1.40204e-10	-1.30611
24106797	rs66558939	1.20606e-10	-0.939943	-1.33055
24106873	rs146954481	8.31411e-10	-0.339896	-3.12781e-10
24107395	rs1320349	2.35717e-10	-1.11223	-0.488161
24107702	rs117648821	2.07427e-10	-1.72824	-3.12781e-10
24108013	rs1320350	1.51281e-10	-0.595073	-1.44881
24108394	rs1320351	1.42494e-10	-0.674274	-1.42945
24108470	rs10767158	8.07194e-11	-1.684	-0.988046
24108575	rs2955439	9.77312e-11	-1.05429	-1.42651
24108934	rs2139515	1.39697e-10	-0.701383	-1.42216
24109916	rs1317014	5.84141e-11	-1.80322	-1.19224
24110207	rs148678238	1.27228e-09	-1.40204e-10	0.0855483
24110315	rs12791495	6.33134e-11	-1.75582	-1.1591
24110906	rs72882910	2.11742e-10	-1.70765	-3.12781e-10
24112681	rs16912079	8.03163e-11	-1.27005	-1.407
24112892	rs2957780	1.27404e-10	-0.842246	-1.37341
24113605	rs16912083	8.17206e-11	-1.27005	-1.38966
24115151	rs78139784	1.44083e-09	0.209957	-3.12781e-10
24115192	rs16912084	2.22386e-10	-1.65861	-3.12781e-10
24115447	rs56060402	2.20818e-10	-1.66568	-3.12781e-10
24115663	rs74950205	2.69013e-10	-1.46826	-3.12781e-10
24115764	rs2955444	7.80988e-11	-1.33107	-1.37397
24115775	rs67563580	5.98916e-11	-1.79166	-1.17882
24115828	rs118004582	1.36318e-09	0.154556	-3.12781e-10
24116195	rs16912086	6.28119e-11	-1.69021	-1.23266
24116721	rs147427351	2.07029e-10	-1.73016	-3.12781e-10
24117156	rs77845506	8.10207e-11	-1.28141	-1.3869
24117694	rs113680878	8.12953e-11	-1.29324	-1.37169
24117802	rs111315071	8.00682e-11	-1.29324	-1.3869
24117856	rs57439552	5.47549e-11	-1.79091	-1.26924
24118058	rs1915064	8.23524e-11	-1.25303	-1.39898
24119133	rs2955445	7.81543e-11	-1.30082	-1.40351
24119262	rs10834276	6.05058e-11	-1.57977	-1.38051
24119445	rs144934181	3.42711e-10	-1.40204e-10	-1.22613
24119519	rs531586468	1.00645e-09	-0.148833	-3.12781e-10
24119816	rs143706824	4.52922e-10	-0.9473	-3.12781e-10
24120882	rs147151467	2.43623e-10	-1.5674	-3.12781e-10
24121181	rs79469729	6.37495e-11	-1.53576	-1.37229
24122573	rs113488718	6.55521e-11	-1.53196	-1.34822
24123069	rs78841880	6.48999e-11	-1.54413	-1.34605
24123711	rs7119968	6.34112e-11	-1.58152	-1.33186
24123828	rs1915057	1.95154e-10	-0.344873	-1.44436
24123914	rs116879316	2.93425e-09	0.921187	-3.12781e-10
24124008	rs2957758	3.48237e-10	0.234366	-1.4445
24124017	rs34617537	6.42098e-11	-1.77811	-1.12275
24124538	rs76378612	3.16598e-10	-1.30539	-3.12781e-10
24124896	rs78641705	8.143e-11	-1.58078	-1.0825
24125503	rs1915058	6.62805e-11	-1.5108	-1.35832
24125714	rs72882929	2.06157e-10	-1.73438	-3.12781e-10
24126151	rs4429056	5.70669e-11	-1.66148	-1.35732
24126358	rs72882931	2.03687e-10	-1.74644	-3.12781e-10
24126389	rs78395620	9.61844e-11	-1.41542	-1.08134
24126705	rs1915059	1.38005e-10	-0.709253	-1.42648
24126713	rs144419206	1.92379e-10	-1.80355	-3.12781e-10
24127313	rs12786679	6.63489e-11	-1.70704	-1.16105
24127669	rs7122762	5.79663e-11	-1.68099	-1.32217
24127902	rs7109944	5.49565e-11	-1.75588	-1.3006
24128544	rs117971158	2.50005e-10	-1.54154	-3.12781e-10
24128737	rs2947756	6.02991e-11	-1.52263	-1.44107
24128814	rs11027711	8.50392e-10	-0.317322	-3.12781e-10
24129163	rs72882935	2.08582e-10	-1.72269	-3.12781e-10
24129746	rs2203932	8.06132e-11	-1.30168	-1.37167
24130487	rs1915061	5.2772e-11	-1.80154	-1.2955
24130907	rs1915062	7.68365e-11	-1.34671	-1.37463
24130991	rs72882939	1.92464e-10	-1.80311	-3.12781e-10
24131110	rs2176789	6.89213e-11	-1.6564	-1.17365
24131123	rs76747679	1.93351e-10	-1.79851	-3.12781e-10
24131392	rs2139517	8.38373e-11	-1.4151	-1.21905
24132009	rs10834282	4.84088e-11	-1.79751	-1.38583
24132249	rs16912094	8.33702e-11	-1.37644	-1.26329
24132355	rs77511257	6.35975e-11	-1.7096	-1.20084
24132555	rs7121343	1.41656e-10	-1.21832	-0.891293
24132653	rs7105602	5.85584e-10	0.756383	-1.44679
24132871	rs1317037	1.40369e-09	1.57281	-1.38897
24133034	rs17306838	2.63116e-10	-0.732489	-0.757935
24133988	rs72882951	2.00461e-10	-1.7624	-3.12781e-10
24134890	rs16912100	4.26951e-10	-0.375416	-0.630935
24135455	rs74554398	2.28191e-10	-1.63284	-3.12781e-10
24135721	rs111545158	2.13725e-10	-1.69833	-3.12781e-10
24136240	rs60999977	7.04944e-10	0.183091	-0.687992
24136352	rs7930527	7.27738e-10	0.941366	-1.41444
24137244	rs75243536	5.57313e-11	-1.76771	-1.27476
24137246	rs10767161	8.65678e-10	1.10908	-1.40859
24137908	rs10767162	9.91771e-10	1.23477	-1.39829
24137988	rs143506959	2.05732e-10	-1.73644	-3.12781e-10
24138206	rs10767163	6.63514e-10	0.858588	-1.42406
24138504	rs117654594	2.14369e-10	-1.69532	-3.12781e-10
24139299	rs10834283	9.03295e-10	1.16005	-1.41702
24140534	rs77866926	6.14508e-11	-1.72277	-1.22201
24140625	rs6484010	6.85993e-10	0.8846	-1.41675
24140697	rs77667670	1.67727e-08	2.66449	-3.12781e-10
24140833	rs6484011	7.18976e-10	0.9211	-1.40629
24141054	rs57902606	5.36748e-11	-1.71155	-1.36852
24141762	rs74636101	1.98095e-10	-1.77427	-3.12781e-10
24141934	rs2957761	1.73927e-09	1.72801	-1.32981
24142272	rs4922675	5.60017e-10	0.67683	-1.41188
24142935	rs71472777	5.40659e-10	-0.770231	-3.12781e-10
24143813	rs78797671	5.21984e-11	-1.74658	-1.36139
24143854	rs2860253	1.97821e-09	1.86934	-1.34241
24144286	rs2957762	1.83415e-09	1.79372	-1.34241
24144416	rs10742027	7.88547e-10	0.992705	-1.38553
24144448	rs192812119	4.04718e-09	1.24276	-3.12781e-10
24145350	rs7930560	1.76989e-09	0.710301	-0.294645
24146066	rs117003240	1.94516e-10	-1.7925	-3.12781e-10
24146228	rs2957763	1.71193e-09	1.72128	-1.33893
24146348	rs2896685	1.75843e-09	1.74528	-1.33613
24146547	rs141841421	6.2121e-10	-1.40204e-10	-0.631351
24147691	rs7102354	7.66165e-10	-0.421622	-3.12781e-10
24147897	rs11027717	3.89478e-10	0.0655567	-1.16377
24148348	rs78768727	5.54662e-11	-1.6607	-1.38655
24148395	rs77972903	4.989e-11	-1.76054	-1.39266
24148437	rs61875162	2.22701e-10	-0.406195	-1.25099
24148493	rs74828241	3.77257e-10	-1.40204e-10	-1.13009
24148786	rs79889783	4.9443e-11	-1.76401	-1.39819
24148873	rs2403892	5.3719e-10	-0.234881	-0.541788
24150047	rs80080658	5.3928e-11	-1.6728	-1.40257
24150715	rs117622880	2.3467e-10	-1.60484	-3.12781e-10
24150788	rs76287914	4.93245e-11	-1.75876	-1.40584
24150824	rs78743103	4.93407e-11	-1.75693	-1.40734
24151060	rs116851661	2.04171e-10	-1.74406	-3.12781e-10
24151120	rs11027718	1.57303e-09	1.66285	-1.36511
24151437	rs114840324	6.07749e-10	-0.653259	-3.12781e-10
24151471	rs117059735	2.45766e-10	-1.55864	-3.12781e-10
24151489	rs10834287	1.99258e-09	1.89478	-1.36061
24151615	rs11027719	7.97351e-10	0.113354	-0.495079
24151862	rs10742028	1.82441e-09	1.78602	-1.34002
24152390	rs117385004	2.2851e-09	0.671147	-3.12781e-10
24152445	rs76112932	5.2323e-11	-1.69032	-1.41526
24152669	rs10767165	2.14222e-09	1.97072	-1.36414
24152743	rs2957764	1.93351e-09	1.86934	-1.36526
24153191	rs61001067	4.33581e-10	-0.47198	-0.518962
24153568	rs112861003	2.26771e-09	0.663508	-3.12781e-10
24153638	rs117118603	2.89753e-10	-1.40204e-10	-1.39399
24153644	rs10834288	6.51122e-10	0.823853	-1.40818
24154508	rs151097391	1.92401e-10	-1.80344	-3.12781e-10
24154869	rs2947727	1.73817e-09	1.7695	-1.37193
24155645	rs2403893	5.93569e-10	0.725998	-1.40287
24155836	rs2403894	5.94875e-10	0.729878	-1.40455
24156005	rs113580785	2.02003e-10	-1.75474	-3.12781e-10
24156271	rs2403895	1.83112e-09	1.82047	-1.37081
24156295	rs7101630	5.94586e-10	0.725998	-1.40115
24156736	rs142703035	1.9839e-10	-1.77279	-3.12781e-10
24156920	rs4360700	4.94075e-10	0.533871	-1.3942
24157336	rs2957765	1.76935e-09	1.79372	-1.37837
24157765	rs2403896	5.29476e-10	0.614284	-1.40542
24158408	rs2947730	1.77306e-09	1.79372	-1.37628
24158726	rs113546793	6.94655e-10	-0.519604	-3.12781e-10
24159573	rs7122633	5.21709e-10	0.563643	-1.36955
24159696	rs2947734	1.7108e-09	1.74535	-1.36365
24159884	rs76664183	3.83036e-10	-1.40204e-10	-1.11489
24159911	rs117694711	2.70548e-10	-1.46257	-3.12781e-10
24160279	rs9783297	5.84246e-10	0.679539	-1.37224
24160695	rs149690835	2.1825e-10	-1.67738	-3.12781e-10
24160905	rs10767166	4.95574e-10	0.519246	-1.37655
24161389	rs11027722	5.12664e-10	0.542138	-1.36554
24161976	rs5020062	1.43802e-09	0.558557	-0.350552
24162531	rs2947735	3.02607e-10	-0.631873	-0.718714
24162541	rs2403900	6.46475e-10	0.702013	-1.2935
24162941	rs2957766	1.5552e-09	1.62106	-1.33472
24163756	rs4293117	3.3607e-10	0.140769	-1.38647
24164306	rs2947737	8.12139e-10	0.999263	-1.36261
24164478	rs2403901	9.31449e-10	1.13955	-1.36583
24164595	rs72867766	3.60987e-09	1.12841	-3.12781e-10
24164611	rs2947738	8.40619e-10	1.04611	-1.375
24164810	rs117046662	3.23491e-10	-1.28385	-3.12781e-10
24165149	rs12366125	1.10941e-09	1.32115	-1.37259
24165846	rs7926986	9.69946e-10	1.19102	-1.3768
24165966	rs7943323	9.69946e-10	1.19102	-1.3768
24166232	rs11027723	9.23217e-10	1.13955	-1.37471
24166486	rs12222349	9.8533e-10	1.20255	-1.37259
24166683	rs2947740	8.34808e-10	1.04611	-1.38193
24166837	rs4344484	9.36665e-10	1.15517	-1.37586
24166936	rs4344485	8.87814e-10	1.10161	-1.37586
24167070	rs4526774	9.01074e-10	1.12055	-1.37998
24167132	rs4344486	4.63025e-11	-1.78394	-1.44388
24167279	rs4584575	4.61273e-11	-1.78746	-1.44416
24167507	rs117001358	2.12004e-10	-1.70642	-3.12781e-10
24167571	rs75509938	4.60359e-11	-1.78893	-1.44466
24167729	rs77414287	4.60819e-11	-1.78746	-1.44514
24167810	rs80066330	4.61532e-11	-1.78591	-1.44514
24167859	rs78434973	4.60139e-11	-1.78893	-1.44514
24167918	rs79273948	2.11908e-10	-1.70687	-3.12781e-10
24168092	rs76965229	4.60714e-11	-1.78746	-1.44537
24168134	rs7938053	3.69071e-10	0.22826	-1.38029
24168246	rs141591082	3.04084e-10	-1.34572	-3.12781e-10
24168263	rs75085111	4.60419e-11	-1.78746	-1.44601
24168425	rs34391097	4.59476e-11	-1.78893	-1.44659
24168665	rs2403902	4.58671e-11	-1.79034	-1.44693
24168826	rs4534584	4.58671e-11	-1.79034	-1.44693
24168880	rs4534585	4.58598e-11	-1.79034	-1.44709
24168988	rs12418500	4.58457e-11	-1.79034	-1.4474
24169033	rs12418503	4.60379e-11	-1.78557	-1.44799
24169095	rs12418800	4.57722e-11	-1.79168	-1.44767
24169107	rs12420270	4.58276e-11	-1.79034	-1.44779
24169194	rs61875189	1.95761e-10	-1.78612	-3.12781e-10
24169223	rs12421566	4.58222e-11	-1.79034	-1.44791
24169329	rs12418826	4.56066e-11	-1.7953	-1.44767
24169490	rs11493450	9.32439e-11	-1.2927	-1.2351
24169505	rs12418829	4.54874e-11	-1.79735	-1.44823
24169524	rs12418831	4.56626e-11	-1.79294	-1.4488
24169763	rs147696371	2.80183e-10	-1.40204e-10	-1.42758
24170182	rs79315288	5.08695e-11	-1.68957	-1.44419
24170205	rs2957771	4.63756e-11	-1.77753	-1.44871
24170439	rs2947754	3.39684e-10	0.141639	-1.37664
24170500	rs192435495	2.02706e-10	-1.75126	-3.12781e-10
24170632	rs12422012	4.56628e-11	-1.79294	-1.44879
24170690	rs12419276	4.56616e-11	-1.79294	-1.44882
24170827	rs12420740	4.55617e-11	-1.79527	-1.44868
24171124	rs75195431	4.56069e-11	-1.79414	-1.44882
24171188	rs78305378	4.56074e-11	-1.79414	-1.44881
24171359	rs79403451	4.57218e-11	-1.79168	-1.44877
24171375	rs78882958	4.54644e-11	-1.79727	-1.44882
24171379	rs75492467	4.54644e-11	-1.79727	-1.44882
24171540	rs2947750	4.66343e-11	-1.78585	-1.43483
24171591	rs76306104	4.56228e-11	-1.79414	-1.44847
24171991	rs2947747	4.60081e-11	-1.78585	-1.44835
24171996	rs2947746	4.59956e-11	-1.78585	-1.44862
24172032	rs2947745	4.61451e-11	-1.78251	-1.44871
24172098	rs2957772	4.59933e-11	-1.78585	-1.44867
24172360	rs2957773	4.59913e-11	-1.78585	-1.44871
24172412	rs2957774	4.59177e-11	-1.78742	-1.44875
24172447	rs2957775	1.0121e-09	1.21731	-1.36055
24172631	rs2947744	4.59882e-11	-1.78585	-1.44878
24172695	rs7111277	3.793e-10	0.237072	-1.36176
24172770	rs6484016	3.87433e-10	0.258287	-1.36176
24173355	rs2947743	4.63925e-11	-1.79059	-1.43529
24173466	rs113945946	4.5987e-11	-1.79527	-1.43939
24173620	rs112546397	4.66333e-11	-1.78848	-1.43222
24173810	rs61875190	1.2953e-10	-0.767853	-1.43125
24173925	rs61875191	7.74453e-11	-1.44961	-1.26384
24175046	rs2957776	4.6982e-11	-1.77682	-1.43644
24175181	rs2947760	4.72347e-11	-1.75926	-1.44863
24175335	rs12418372	4.58903e-11	-1.79962	-1.43715
24175352	rs7107397	6.55046e-10	0.447512	-1.02583
24175423	rs12421188	4.55527e-11	-1.80172	-1.44243
24177067	rs147320940	4.49007e-10	-1.40204e-10	-0.955982
24177071	rs11027728	2.06995e-10	-0.284256	-1.44607
24177082	rs7924473	5.46369e-11	-1.69397	-1.36834
24177249	rs10834291	2.02726e-10	-0.302454	-1.44871
24177305	rs1320355	5.27061e-11	-1.7459	-1.35239
24177400	rs1320356	5.34976e-11	-1.74303	-1.34035
24177461	rs1320357	2.03481e-10	-0.299129	-1.44832
24177487	rs1320358	5.73494e-11	-1.66022	-1.35364
24177628	rs12793729	1.62161e-09	1.77683	-1.44868
24178018	rs139283357	2.17481e-10	-1.68091	-3.12781e-10
24178134	rs2403903	5.66904e-11	-1.68621	-1.33921
24178292	rs111468172	1.99962e-10	-1.76489	-3.12781e-10
24178516	rs11607567	5.41383e-11	-1.74303	-1.32845
24178897	rs11027731	5.3927e-11	-1.75923	-1.31616
24179216	rs10767169	5.61887e-11	-1.70205	-1.33225
24179723	rs7940481	5.44477e-11	-1.7459	-1.31988
24179901	rs6484017	2.27999e-10	-0.186535	-1.44715
24180029	rs138499077	7.58991e-10	-0.43103	-3.12781e-10
24180242	rs181437399	2.31812e-09	0.68549	-3.12781e-10
24180468	rs115604749	2.6081e-09	0.803358	-3.12781e-10
24181195	rs11027732	1.83411e-10	-0.406447	-1.44485
24182017	rs7114820	5.83547e-11	-1.70311	-1.29337
24182323	rs142511771	3.90148e-10	-1.40204e-10	-1.09649
24182458	rs12294459	2.43998e-10	-0.122745	-1.44312
24184262	rs147928100	4.65625e-09	-1.40204e-10	1.38295
24184319	rs12419819	5.51284e-11	-1.74404	-1.30931
24184490	rs60085485	1.71215e-10	-0.700729	-1.21937
24184884	rs60118117	7.48115e-11	-1.52151	-1.22653
24185596	rs11027733	5.20431e-11	-1.79654	-1.31441
24185817	rs61585580	7.54165e-11	-1.31075	-1.42924
24185954	rs149332567	2.90393e-10	-1.39178	-3.12781e-10
24186160	rs10466430	4.90999e-09	2.7475	-1.31149
24186194	rs72870516	6.03272e-11	-1.7246	-1.23864
24186786	rs147591876	3.43029e-10	-1.40204e-10	-1.2252
24186793	rs10834293	1.08452e-09	1.2729	-1.34702
24188522	rs149140905	4.31123e-10	-0.996628	-3.12781e-10
24188583	rs145022825	4.75564e-10	-1.40204e-10	-0.898519
24188935	rs12276663	1.44821e-08	3.9037	-1.38606
24189463	rs113158129	2.74426e-10	-1.40204e-10	-1.44834
24190138	rs7126488	1.30331e-08	3.79229	-1.38006
24190190	rs10500974	1.56423e-10	-0.561633	-1.44882
24190744	rs187932063	2.74973e-10	-1.40204e-10	-1.44635
24192057	rs17234721	1.2089e-08	3.74594	-1.4089
24192136	rs4614453	1.24425e-08	3.81456	-1.4487
24192469	rs17234728	1.11782e-08	3.67008	-1.41139
24192506	rs12283889	5.34666e-11	-1.77202	-1.31194
24192528	rs4923161	2.96332e-10	-0.0798937	-1.29165
24192686	rs4923162	5.54703e-10	0.678246	-1.42283
24192794	rs4922676	3.03154e-10	-0.0660631	-1.28272
24192805	rs2403906	5.09075e-10	0.589291	-1.41972
24193266	rs12365320	2.97071e-10	-0.0924202	-1.27663
24193325	rs7109058	2.5645e-10	-0.242856	-1.27323
24193340	rs12575283	8.46605e-09	3.3764	-1.3956
24193354	rs12577397	8.17113e-09	3.3434	-1.39806
24193483	rs7109104	2.94382e-10	-0.0924202	-1.28572
24193638	rs7109333	3.57051e-10	0.249807	-1.43495
24193795	rs12577432	1.01358e-08	3.56105	-1.40024
24193892	rs10834298	1.03779e-08	3.58784	-1.40343
24194051	rs7112943	5.55718e-10	0.688306	-1.43107
24194181	rs7112982	9.37433e-09	3.47966	-1.39695
24194298	rs7113225	1.04592e-08	3.58784	-1.39562
24194437	rs11027740	2.71232e-10	-0.154479	-1.30557
24194459	rs182012650	2.84965e-10	-1.40204e-10	-1.41066
24194497	rs7113605	5.28594e-11	-1.76038	-1.335
24194589	rs7113850	5.34153e-11	-1.76248	-1.32244
24194606	rs11027742	5.5362e-11	-1.76837	-1.28075
24195328	rs1320352	5.70329e-10	0.67749	-1.3943
24195361	rs2896693	2.58253e-10	-0.19799	-1.31109
24195375	rs1320353	5.77857e-10	0.685245	-1.38894
24195846	rs1320354	4.80784e-10	0.546655	-1.43426
24195868	rs117763975	7.48733e-10	-0.444638	-3.12781e-10
24196087	rs11601339	5.42573e-11	-1.75932	-1.30996
24196119	rs11027743	5.28538e-11	-1.7667	-1.32879
24196283	rs61875211	2.15112e-10	-0.751955	-0.939905
24196471	rs7122040	5.47382e-10	0.684565	-1.44244
24196511	rs118048868	7.32067e-10	-0.467148	-3.12781e-10
24196537	rs7122165	5.41287e-10	0.672112	-1.44118
24196576	rs7122177	5.1403e-10	0.583679	-1.40442
24196671	rs10767172	2.68309e-10	-0.0701202	-1.40076
24197033	rs7126091	6.67116e-10	0.881792	-1.44185
24197230	rs118135494	3.38341e-10	-1.40204e-10	-1.23897
24197549	rs113213103	9.76674e-11	-1.18232	-1.29913
24197624	rs143470553	3.09669e-10	-1.40204e-10	-1.32752
24197706	rs10767173	1.20387e-09	0.381564	-0.351285
24197733	rs10767174	1.34327e-09	0.636435	-0.496593
24197954	rs7129947	6.178e-09	1.98825	-0.322517
24197995	rs11027747	6.73611e-11	-1.57333	-1.27963
24198133	rs11027748	3.29084e-08	3.75091	-0.412442
24198242	rs7938059	9.73767e-11	-1.36664	-1.11779
24198251	rs11027749	2.45023e-10	-1.56167	-3.12781e-10
24198512	rs12278222	2.41169e-10	-1.57752	-3.12781e-10
24198531	rs12278303	2.40689e-10	-1.57951	-3.12781e-10
24198638	rs12278272	2.84533e-10	-0.103349	-1.30882
24199090	rs78051535	7.72984e-11	-1.37255	-1.34279
24199398	rs11027750	1.02577e-09	1.31757	-1.44739
24199507	rs35228676	2.43377e-10	-1.56841	-3.12781e-10
24199533	rs117638877	2.662e-10	-1.47877	-3.12781e-10
24199882	rs35230783	2.41807e-10	-1.57488	-3.12781e-10
24199927	rs12799487	3.74615e-09	2.21225	-1.04679
24199957	rs2403913	8.50496e-10	1.12894	-1.44614
24200118	rs12281656	8.32997e-10	1.10434	-1.44233
24200268	rs7125696	8.71498e-10	1.15365	-1.44645
24200337	rs7125595	9.28865e-09	2.4244	-0.350871
24200656	rs76774965	1.93847e-10	-0.368269	-1.42768
24200670	rs12805862	2.43871e-10	-1.56638	-3.12781e-10
24200775	rs61875212	2.52935e-10	-1.52989	-3.12781e-10
24201726	rs12283930	2.3917e-10	-1.58585	-3.12781e-10
24201730	rs573188984	4.65653e-10	-0.919579	-3.12781e-10
24201917	rs4363598	7.10832e-10	0.947199	-1.44378
24202028	rs10834299	3.41938e-10	0.0273191	-1.25571
24202130	rs10834300	5.26134e-10	0.455331	-1.25279
24202276	rs11027751	1.00713e-08	2.82012	-0.665693
24202332	rs12292497	2.27161e-10	-1.63736	-3.12781e-10
24202341	rs12272275	2.30652e-10	-1.62211	-3.12781e-10
24202391	rs12272324	4.84544e-10	0.336008	-1.21582
24202575	rs12795002	2.41706e-10	-1.5753	-3.12781e-10
24202713	rs12272511	2.28092e-10	-1.63327	-3.12781e-10
24203035	rs7107801	8.08556e-11	-1.25532	-1.41503
24203072	rs11027752	2.37806e-10	-0.97541	-0.616153
24203101	rs12421837	6.3806e-07	5.27893	1.02423
24203135	rs7123917	1.27655e-10	-0.782846	-1.43084
24203232	rs7107738	8.82324e-11	-1.26499	-1.31805
24203427	rs11027753	9.04612e-11	-1.19903	-1.35906
24203657	rs11027754	7.51663e-11	-1.53744	-1.20588
24203857	rs11027755	7.58978e-11	-1.53144	-1.20219
24203970	rs60077778	6.51139e-10	-0.480182	-0.104115
24204907	rs4454717	1.83717e-10	-0.503232	-1.34639
24205380	rs11027757	6.39567e-11	-1.50976	-1.39506
24206373	rs9665756	6.20675e-10	-0.554181	-0.0780311
24206554	rs147995564	2.8236e-10	-1.40204e-10	-1.41984
24206582	rs28864378	7.29444e-11	-1.58319	-1.19013
24206628	rs188436825	3.5464e-10	-1.40204e-10	-1.19192
24206736	rs28833840	6.65353e-10	-0.513089	-0.0496127
24207484	rs117224370	2.15152e-10	-1.69167	-3.12781e-10
24207518	rs28552633	7.65389e-11	-1.54127	-1.18395
24207562	rs74233527	6.71701e-10	-0.502518	-0.0506893
24207653	rs28656439	7.54474e-11	-1.55889	-1.18069
24207740	rs28666941	4.90017e-11	-1.79235	-1.37882
24208012	rs28439532	1.00003e-10	-1.11864	-1.33918
24208071	rs2403888	7.85407e-11	-1.54583	-1.15357
24208375	rs77227176	6.75068e-10	-0.511437	-0.0367705
24208560	rs7129631	7.06254e-10	-0.468788	-0.0342567
24208606	rs7129839	6.6892e-10	-0.523099	-0.0342567
24208671	rs61875214	1.92776e-10	-1.80149	-3.12781e-10
24208866	rs76243941	5.99272e-10	-0.667304	-3.12781e-10
24209184	rs12275366	1.74635e-10	-0.555457	-1.34486
24209307	rs75532805	1.58103e-10	-0.60335	-1.39642
24209336	rs149386856	2.79499e-10	-1.40204e-10	-1.43002
24210079	rs6484024	7.39465e-11	-1.58235	-1.17732
24210175	rs7937322	8.18366e-10	-0.72601	0.370299
24210226	rs2403889	7.39465e-11	-1.58235	-1.17732
24210429	rs75893426	6.14576e-10	-0.529867	-0.11222
24210498	rs112102900	1.9234e-10	-1.80375	-3.12781e-10
24210635	rs2403890	1.19929e-10	-1.00802	-1.2681
24211321	rs11827778	7.30981e-11	-1.58235	-1.18886
24211382	rs116947190	4.32096e-10	-0.994372	-3.12781e-10
24211467	rs75850541	5.86047e-10	-0.565043	-0.124577
24211526	rs12361243	7.39481e-07	5.54732	0.903364
24211553	rs80031332	6.31669e-10	-0.496939	-0.117716
24211705	rs11820983	9.5288e-10	-0.0900384	-0.113492
24211987	rs36092013	7.33159e-11	-1.57683	-1.19141
24212058	rs12273426	7.15036e-11	-1.59803	-1.19524
24212083	rs12294118	1.72249e-10	-0.565014	-1.34907
24212379	rs12274916	1.47842e-10	-0.693458	-1.37342
24212686	rs11821644	9.59457e-10	-0.0776479	-0.119005
24212717	rs78737446	1.65969e-10	-0.532242	-1.41898
24212972	rs79362440	1.05458e-09	0.0229924	-0.125116
24213130	rs2403891	7.63471e-11	-1.57124	-1.15649
24213156	rs2896686	8.81897e-10	-0.0389614	-0.241983
24213422	rs11027760	2.44889e-10	-1.56222	-3.12781e-10
24213659	rs77384698	2.72336e-10	-1.45598	-3.12781e-10
24213668	rs7949823	9.41869e-10	-0.0900384	-0.125116
24213815	rs75347910	5.83441e-10	-0.563474	-0.130603
24213922	rs12270210	1.5758e-10	-0.584107	-1.41898
24213982	rs7101572	7.40118e-11	-1.57124	-1.18756
24214058	rs34369249	2.40155e-10	-1.58174	-3.12781e-10
24214514	rs6484025	3.63309e-10	-0.733688	-0.434078
24214633	rs6484026	7.38567e-11	-1.57683	-1.18406
24214815	rs7925633	3.71864e-10	-0.722909	-0.421584
24214859	rs35876423	3.71864e-10	-0.722909	-0.421584
24214876	rs76176796	3.69395e-10	-1.40204e-10	-1.15115
24214991	rs12272006	1.71251e-10	-0.520764	-1.39912
24215316	rs149858068	6.24035e-10	-0.626814	-3.12781e-10
24215567	rs12801099	2.3809e-10	-1.59037	-3.12781e-10
24215605	rs4367945	6.33555e-10	-0.540402	-0.0712714
24215789	rs4622259	3.82333e-10	-0.700101	-0.416627
24216034	rs7110656	3.79874e-10	-0.712077	-0.411104
24216070	rs190651528	2.72133e-10	-1.45673	-3.12781e-10
24216157	rs7126615	1.93827e-10	-1.79606	-3.12781e-10
24216395	rs34066564	2.39088e-10	-1.58619	-3.12781e-10
24216657	rs141313012	6.50721e-10	-0.584939	-3.12781e-10
24216739	rs12292117	1.85432e-10	-0.454658	-1.38567
24216855	rs4451727	1.02317e-09	-0.0159334	-0.116424
24217119	rs4360696	1.0497e-09	-0.00319474	-0.103565
24217160	rs4360697	7.75432e-11	-1.56558	-1.14661
24217355	rs4244512	3.94374e-10	-0.689158	-0.396562
24217624	rs11027761	1.65255e-10	-0.539041	-1.41649
24217764	rs78048500	6.55206e-10	-0.486229	-0.0918415
24218006	rs147159486	3.25265e-10	-1.40204e-10	-1.27838
24218132	rs7119362	7.73316e-11	-1.56558	-1.14934
24218149	rs117259204	6.50721e-10	-0.584939	-3.12781e-10
24218267	rs7119198	7.81002e-11	-1.55985	-1.14518
24218331	rs142383285	2.13063e-10	-1.70143	-3.12781e-10
24218585	rs77887867	6.34634e-10	-0.609971	-3.12781e-10
24218660	rs146557941	9.20179e-10	-0.238452	-3.12781e-10
24218850	rs4508205	1.16464e-09	0.0653792	-0.068235
24218865	rs4462347	1.16464e-09	0.0653792	-0.068235
24218930	rs12276606	1.63069e-10	-0.605496	-1.36335
24219009	rs4418810	1.30638e-09	0.183229	-0.0712374
24219299	rs7131103	1.17856e-09	0.0653792	-0.0563518
24219393	rs141379350	9.00427e-10	-0.260151	-3.12781e-10
24219418	rs7131336	1.1712e-09	0.0653792	-0.0626127
24219614	rs147169779	3.44458e-10	-1.40204e-10	-1.22105
24219701	rs11820336	8.33775e-11	-1.51098	-1.12866
24219893	rs74782867	5.9813e-10	-0.669212	-3.12781e-10
24220130	rs7942689	1.59129e-10	-0.624483	-1.36882
24220599	rs12273122	1.57082e-10	-0.63565	-1.37061
24220604	rs7928230	6.35539e-10	-0.586594	-0.0219518
24220671	rs12286299	1.54304e-10	-0.653488	-1.37061
24220676	rs12799311	1.58662e-10	-0.627424	-1.36882
24220907	rs12798139	4.15404e-10	-0.712077	-0.321691
24221036	rs7946615	4.13016e-10	-0.712077	-0.327457
24221123	rs7931691	4.0464e-10	-0.738331	-0.321691
24221154	rs57453022	1.6887e-10	-0.519271	-1.41462
24221537	rs10834304	3.32404e-10	-1.25667	-3.12781e-10
24221719	rs80204318	3.13687e-10	-1.40204e-10	-1.31462
24221871	rs79057020	7.3571e-10	-1.40204e-10	-0.462183
24221873	rs79841685	3.24143e-10	-1.40204e-10	-1.28184
24222206	rs7935630	6.3784e-10	-0.607297	0.00236419
24222354	rs35298892	2.571e-08	4.2732	-1.18159
24222438	rs6484028	8.1109e-11	-1.56558	-1.10165
24222872	rs191773842	2.22449e-10	-1.65832	-3.12781e-10
24223001	rs3924745	9.82852e-11	-1.40458	-1.07056
24223315	rs117329539	5.72863e-09	1.59021	-3.12781e-10
24223375	rs76344090	7.04401e-10	-0.513827	0.00815477
24223512	rs74708033	6.54964e-10	-0.586594	0.00815477
24223615	rs7118538	7.22015e-10	-0.489129	0.00815477
24224014	rs77288214	1.61363e-10	-0.560276	-1.41909
24224091	rs7107667	7.04401e-10	-0.513827	0.00815477
24224545	rs80336897	7.31696e-10	-0.4636	-0.00405562
24224634	rs7122986	9.8231e-11	-1.41928	-1.05642
24224679	rs12293729	8.30284e-11	-1.55985	-1.08399
24224803	rs12280791	1.656e-10	-0.532242	-1.4212
24224823	rs7944769	6.52399e-10	-0.596967	0.0146029
24224903	rs7947388	1.00593e-10	-1.39713	-1.0548
24225019	rs12418995	7.10823e-11	-1.76448	-1.0347
24225037	rs78050911	1.59775e-10	-0.567023	-1.42223
24225360	rs11828813	8.02205e-11	-1.29232	-1.38592
24225439	rs11027768	3.69235e-10	-1.15159	-3.12781e-10
24225699	rs67670928	1.9236e-10	-1.80365	-3.12781e-10
24226058	rs117968126	3.00767e-09	-1.40204e-10	0.945902
24226123	rs182385435	2.03664e-10	-1.74655	-3.12781e-10
24226866	rs74702708	7.20811e-10	-0.538359	0.0557155
24227548	rs12276290	1.59535e-10	-0.579791	-1.41096
24228270	rs12792640	2.04972e-10	-1.74015	-3.12781e-10
24228430	rs11027771	1.9234e-10	-1.80376	-3.12781e-10
24228449	rs12791507	1.92366e-10	-1.80362	-3.12781e-10
24228605	rs11027772	1.6458e-10	-0.619996	-1.33963
24228818	rs10444263	2.38165e-07	4.22563	1.09207
24229019	rs12291528	1.75023e-10	-0.506233	-1.39187
24229098	rs142232880	9.70678e-09	2.11756	-3.12781e-10
24229211	rs74660707	2.97438e-10	-1.40204e-10	-1.36781
24229409	rs12279950	1.7048e-10	-0.577068	-1.34733
24229502	rs137871900	5.87562e-10	-0.687038	-3.12781e-10
24229768	rs12799052	1.82084e-10	-0.488392	-1.37016
24229830	rs12799091	1.82084e-10	-0.488392	-1.37016
24230136	rs138973415	3.04987e-10	-1.40204e-10	-1.34275
24230495	rs11027773	1.63666e-10	-0.57308	-1.39211
24230524	rs76650752	4.9222e-10	-0.864094	-3.12781e-10
24230555	rs35077518	1.94292e-10	-1.79366	-3.12781e-10
24230826	rs12807270	1.77775e-10	-0.512635	-1.36987
24230927	rs7115002	1.74687e-10	-0.521501	-1.37852
24231053	rs12806609	1.72276e-10	-0.546946	-1.36698
24231056	rs12807669	1.72276e-10	-0.546946	-1.36698
24231257	rs11819948	9.64099e-10	-0.277847	0.0860206
24231278	rs76671714	1.25486e-09	-0.134772	0.206534
24231811	rs80243979	9.6181e-10	-0.266138	0.0719358
24231824	rs75552854	9.62312e-10	-0.266138	0.072457
24231839	rs79932281	8.7727e-10	-0.338027	0.0518224
24232126	rs78363992	9.96748e-10	-0.196874	0.038352
24232247	rs114370606	1.10025e-09	-0.147014	0.087286
24232359	rs74832028	1.06659e-09	-0.184782	0.0939835
24232524	rs4332527	1.77813e-10	-0.513467	-1.36882
24232604	rs7927067	1.07961e-09	-0.172645	0.0939835
24233106	rs34818878	1.87788e-10	-0.487566	-1.34014
24233176	rs35140173	1.99376e-10	-0.430819	-1.33701
24233228	rs7107940	1.21281e-09	-0.0990796	0.136754
24233322	rs76005477	1.21107e-09	-0.0719358	0.108173
24233331	rs35333713	1.85369e-10	-0.478864	-1.36181
24233684	rs77868378	1.10353e-09	-0.172414	0.115668
24233709	rs76938322	6.56183e-10	-0.576581	-3.12781e-10
24233956	rs142672214	3.43011e-10	-1.40204e-10	-1.22526
24233984	rs78737372	1.19839e-09	-0.096712	0.12243
24233998	rs11826172	1.00144e-10	-1.46475	-0.991661
24234023	rs75358767	8.01371e-10	-0.376696	-3.12781e-10
24234333	rs56732861	1.07905e-09	-0.172645	0.0934609
24234370	rs57490470	1.21281e-09	-0.0990796	0.136754
24234390	rs12785616	2.58852e-10	-1.50676	-3.12781e-10
24234710	rs79441056	7.58237e-10	-0.432023	-3.12781e-10
24234720	rs58215218	1.23823e-09	-0.0999748	0.158393
24234882	rs4421744	9.82267e-11	-1.44675	-1.02899
24234947	rs7101719	1.2621e-09	-0.103119	0.180633
24234953	rs34025486	8.69625e-08	4.31021	-3.12781e-10
24234956	rs78652241	1.21859e-09	-0.0875324	0.12996
24235050	rs7116120	1.22675e-09	-0.123844	0.172946
24235057	rs12785781	2.7755e-10	-1.43702	-3.12781e-10
24235158	rs76874215	1.15019e-09	-0.159243	0.143909
24235254	rs72470823	1.15997e-09	-0.12254	0.115668
24235257	rs79117277	3.32406e-10	-1.25666	-3.12781e-10
24235418	rs76166238	1.1289e-09	-0.184782	0.150762
24235649	rs56679749	1.14629e-09	-0.184782	0.166044
24236096	rs7106204	4.69587e-10	-0.804013	-0.107153
24236448	rs77699762	1.23283e-09	-0.096712	0.150762
24236485	rs7120940	9.54587e-11	-1.49739	-1.00693
24236524	rs4598670	1.18141e-10	-1.29948	-0.991661
24236618	rs4382909	9.9325e-11	-1.47829	-0.986333
24237001	rs7124971	1.73613e-08	1.94564	0.753344
24237006	rs11825899	2.52615e-10	-1.53115	-3.12781e-10
24237115	rs6484031	9.84716e-11	-1.47155	-1.0017
24237121	rs7124789	8.99868e-11	-1.16412	-1.39924
24237411	rs7946633	9.9325e-11	-1.47829	-0.986333
24237534	rs7933381	1.21631e-09	-0.147014	0.187567
24237659	rs11828861	2.61465e-10	-1.49672	-3.12781e-10
24237730	rs11826483	1.12393e-09	-0.184782	0.146349
24237853	rs11826506	1.153e-09	-0.159243	0.146349
24237970	rs75724372	4.73231e-10	-0.903436	-3.12781e-10
24238005	rs79317539	8.60696e-11	-1.21144	-1.39642
24238132	rs147363406	2.61465e-10	-1.49672	-3.12781e-10
24238146	rs117338216	1.78868e-10	-0.479949	-1.39642
24238207	rs113677088	1.06008e-10	-1.0573	-1.34221
24238547	rs57386023	9.01336e-11	-1.1653	-1.39642
24238841	rs35046938	8.71487e-11	-1.21023	-1.38517
24238890	rs7130234	1.153e-09	-0.159243	0.146349
24238926	rs111900356	1.06647e-10	-1.05129	-1.34221
24238987	rs7110510	1.05072e-09	-0.193774	0.0879826
24238992	rs114434971	1.03821e-09	-0.205748	0.0879826
24238996	rs7110613	1.10631e-09	-0.156377	0.102146
24239097	rs139308224	2.18714e-10	-1.67526	-3.12781e-10
24239169	rs185498927	2.2408e-10	-1.65102	-3.12781e-10
24239214	rs11493451	3.25846e-08	3.87789	-0.549315
24239471	rs186060460	4.28624e-10	-1.40204e-10	-1.00244
24239645	rs7111398	9.12277e-11	-1.18268	-1.36698
24239976	rs7114724	1.28264e-10	-1.24787	-0.961057
24240289	rs143463705	1.19093e-09	-0.0843456	0.103819
24240300	rs78702148	6.50156e-11	-1.51783	-1.37057
24240348	rs4406823	6.58541e-11	-1.50501	-1.37057
24240712	rs141892066	1.51552e-08	2.56308	-3.12781e-10
24240838	rs4586162	6.48359e-11	-1.50931	-1.38185
24240980	rs12804472	2.53832e-10	-1.52635	-3.12781e-10
24241175	rs12808027	6.80146e-09	1.76187	-3.12781e-10
24241489	rs6484033	6.4943e-11	-1.50931	-1.38019
24241536	rs6484034	8.3585e-11	-1.23931	-1.39784
24241568	rs7928276	9.2296e-11	-1.17104	-1.36698
24241923	rs78208252	2.57582e-10	-1.51168	-3.12781e-10
24242174	rs7945281	6.56234e-11	-1.50501	-1.37408
24243083	rs11027776	2.58239e-10	-1.50914	-3.12781e-10
24243641	rs35604117	6.70525e-11	-1.48347	-1.37408
24244203	rs151088620	2.02259e-10	-1.75347	-3.12781e-10
24244328	rs11027780	6.74718e-11	-1.47898	-1.37233
24244338	rs190095098	6.25205e-10	-0.62494	-3.12781e-10
24244442	rs187074763	3.04563e-10	-1.40204e-10	-1.34414
24244577	rs141113488	2.90549e-10	-1.40204e-10	-1.39125
24244671	rs7102578	1.11859e-09	-0.147014	0.103819
24244881	rs145717830	3.60449e-10	-1.17567	-3.12781e-10
24245298	rs7106494	1.01925e-10	-1.08305	-1.35573
24245322	rs11826969	2.68937e-10	-1.46854	-3.12781e-10
24245361	rs7106291	1.03206e-10	-1.07056	-1.35573
24245374	rs4536215	1.16842e-09	-0.096712	0.0970986
24245429	rs7106645	8.77925e-11	-1.19749	-1.39056
24245430	rs10834306	1.93056e-07	3.71947	1.38825
24245515	rs7106541	1.01781e-10	-1.07714	-1.36305
24245715	rs117948753	6.19722e-10	-0.633748	-3.12781e-10
24245730	rs4365050	1.18296e-09	-0.0843456	0.0970986
24245758	rs34650594	2.71825e-10	-1.45786	-3.12781e-10
24245880	rs117122818	1.16842e-09	-0.096712	0.0970986
24246032	rs7947694	1.95785e-10	-1.786	-3.12781e-10
24246188	rs148029585	7.7391e-10	-0.411564	-3.12781e-10
24246608	rs7948382	1.08692e-09	-0.159243	0.0873224
24246653	rs66668048	2.70408e-10	-1.46309	-3.12781e-10
24246790	rs7933686	1.56812e-09	0.20063	0.0939835
24246864	rs35228404	1.03271e-10	-1.07056	-1.3551
24246904	rs7951530	1.36498e-10	-1.1663	-0.980408
24247046	rs79427715	1.63681e-09	0.25759	0.079897
24247220	rs35647999	1.08411e-10	-1.01815	-1.35894
24247531	rs7131224	3.71509e-08	1.68523	1.77449
24247560	rs12789787	1.07674e-10	-1.02497	-1.35894
24247696	rs7115417	1.03313e-10	-1.45356	-0.971697
24248160	rs75318574	1.65132e-08	2.6489	-3.12781e-10
24248274	rs7119181	1.07471e-10	-1.02497	-1.36083
24248294	rs7941141	2.55772e-10	-0.535869	-0.982866
24248536	rs7928005	2.449e-10	-0.592671	-0.9695
24248770	rs67141418	2.71077e-10	-1.46062	-3.12781e-10
24248805	rs7941806	2.48595e-10	-0.627199	-0.919997
24248934	rs12797320	2.71077e-10	-1.46062	-3.12781e-10
24249021	rs6484038	1.89745e-10	-0.964577	-0.852761
24249024	rs12798989	9.00694e-11	-1.20541	-1.35703
24249103	rs77321837	6.31325e-10	0.298837	-0.914036
24249225	rs117593171	2.01232e-09	-1.40204e-10	0.544022
24249232	rs35724388	1.08618e-10	-1.01815	-1.35703
24249360	rs2165784	1.80162e-10	-1.03095	-0.838213
24249402	rs7131112	1.51234e-10	-1.18233	-0.861869
24249455	rs7131124	1.47586e-10	-1.20075	-0.867857
24249486	rs7131144	5.89229e-11	-1.71159	-1.2752
24249520	rs11605643	2.29178e-10	-1.62852	-3.12781e-10
24249601	rs34797413	1.07357e-10	-1.03176	-1.3551
24250082	rs77470639	4.78474e-10	-0.801101	-0.091318
24250211	rs12276488	1.05623e-09	-0.310389	0.209826
24250391	rs117262388	2.13644e-10	-1.69871	-3.12781e-10
24250597	rs7928406	1.32066e-10	-0.799048	-1.38067
24250746	rs117057142	2.00407e-09	0.539916	-3.12781e-10
24250766	rs112633506	4.99741e-10	-0.808141	-0.04079
24250853	rs1596280	4.97769e-10	-0.0146716	-0.838213
24251113	rs11822776	2.28176e-10	-0.644286	-0.988619
24251222	rs74221183	2.45968e-10	-0.595603	-0.962217
24251262	rs11825227	2.76502e-10	-0.486796	-0.954006
24251283	rs1816812	8.91866e-11	-1.17725	-1.39504
24251314	rs7109606	5.44386e-10	0.0487593	-0.81212
24251339	rs7109619	4.95059e-10	0.000422817	-0.858765
24251351	rs74319717	4.93585e-11	-1.76496	-1.39895
24251432	rs113519220	5.15085e-10	-0.808141	-0.0105483
24251514	rs117483291	1.13803e-09	-0.0259625	-3.12781e-10
24251679	rs117234400	2.61342e-10	-1.49719	-3.12781e-10
24251991	rs1443043	4.90393e-10	-0.0296013	-0.838213
24252020	rs58504811	1.24509e-09	0.780803	-0.716863
24252079	rs140493178	3.02867e-10	-1.40204e-10	-1.34973
24252315	rs147818003	9.56581e-10	-1.40204e-10	-0.199654
24252332	rs7935935	4.9608e-11	-1.80377	-1.3551
24252407	rs74896053	5.79328e-11	-1.59819	-1.40555
24252420	rs7935857	4.90393e-10	-0.0296013	-0.838213
24252515	rs7936178	4.88568e-10	-0.0296013	-0.84194
24252528	rs16912285	3.39001e-09	0.486221	0.579348
24252689	rs12800395	2.56308e-10	-1.51664	-3.12781e-10
24252790	rs12800612	2.56308e-10	-1.51664	-3.12781e-10
24252791	rs12801685	2.55731e-10	-1.5189	-3.12781e-10
24253053	rs34587986	4.87405e-10	-0.0296013	-0.844324
24253072	rs76326641	3.41569e-09	0.486221	0.586895
24253214	rs7117803	4.87405e-10	-0.0296013	-0.844324
24253295	rs117429732	2.67558e-10	-1.47369	-3.12781e-10
24253352	rs7118022	4.90393e-10	-0.0296013	-0.838213
24253414	rs74650605	3.35618e-09	0.486221	0.569317
24253530	rs75297923	3.3083e-09	0.471853	0.569317
24253819	rs11826689	2.50877e-10	-1.53806	-3.12781e-10
24253978	rs77208154	3.3083e-09	0.471853	0.569317
24254188	rs76397001	3.3083e-09	0.471853	0.569317
24254207	rs78162690	2.57275e-10	-1.51287	-3.12781e-10
24254405	rs12790317	9.99701e-10	-0.373113	0.217549
24254726	rs12789549	5.10392e-10	-0.0146716	-0.81317
24255072	rs11027784	3.56637e-10	-1.40204e-10	-1.1863
24255082	rs59205584	5.56285e-11	-1.65885	-1.38547
24255147	rs7126508	4.91737e-10	-0.0146716	-0.850403
24255248	rs80332091	3.289e-09	0.471853	0.563465
24255379	rs72872197	7.23743e-10	-0.478584	-3.12781e-10
24255442	rs72872198	8.82106e-10	-0.280708	-3.12781e-10
24255575	rs1443044	4.73818e-10	-0.0459533	-0.856244
24255948	rs2099890	4.66346e-10	-0.0607545	-0.857337
24255971	rs2099889	4.70463e-10	-0.0459533	-0.86335
24256048	rs12293105	4.64238e-10	-0.0607545	-0.861869
24256166	rs2068454	2.71326e-10	-0.0197824	-1.43992
24256395	rs75335266	3.4212e-09	0.471853	0.602874
24256443	rs7952223	1.27402e-09	0.803776	-0.716863
24256689	rs1443045	2.60155e-10	-1.50174	-3.12781e-10
24256698	rs78539127	3.5099e-09	0.497448	0.602874
24257115	rs77163057	5.21371e-09	-1.40204e-10	1.49603
24257230	rs4922677	3.10568e-10	-1.32462	-3.12781e-10
24257233	rs4923166	2.93926e-10	-1.37969	-3.12781e-10
24257234	rs11027785	1.45655e-09	-1.34418	1.56498
24257425	rs11027786	4.99633e-11	-1.77105	-1.38068
24258087	rs1443047	5.11719e-11	-1.72983	-1.398
24258319	rs12803800	2.04696e-10	-1.23725	-0.504245
24258357	rs12805363	2.02259e-10	-1.24468	-0.508797
24258967	rs12805125	2.05217e-10	-1.22226	-0.516696
24259404	rs11027788	1.39817e-10	-0.69413	-1.42855
24259463	rs67254921	2.6967e-10	-1.46582	-3.12781e-10
24259639	rs145316569	2.59688e-08	3.10163	-3.12781e-10
24259673	rs12270316	5.12555e-11	-1.73491	-1.39128
24259829	rs976427	2.37774e-10	-0.673608	-0.91809
24259879	rs7107321	1.32057e-10	-0.876525	-1.30326
24259966	rs117403052	3.00393e-10	-1.40204e-10	-1.35793
24260162	rs16912295	1.96464e-10	-1.25205	-0.530488
24260694	rs56157310	1.9503e-10	-1.25938	-0.530488
24260876	rs67117213	1.65169e-08	3.96012	-1.311
24260906	rs11027789	1.22537e-10	-0.945827	-1.30878
24261507	rs11027791	5.13925e-11	-1.73616	-1.38737
24262394	rs139236274	3.80789e-10	-1.12077	-3.12781e-10
24262852	rs147259624	3.37026e-10	-1.40204e-10	-1.24286
24263700	rs56300401	5.20162e-11	-1.73371	-1.37775
24263931	rs59509035	5.07224e-11	-1.77025	-1.36641
24263961	rs148698591	2.35512e-10	-1.60126	-3.12781e-10
24264695	rs11827950	3.11293e-10	-1.32229	-3.12781e-10
24264778	rs11027792	3.81601e-05	9.87889	0.515396
24264845	rs117642849	4.48136e-10	-1.40204e-10	-0.957923
24265205	rs73438263	6.77671e-10	-0.397261	-0.147096
24265477	rs60149726	7.69059e-11	-1.37254	-1.3479
24267144	rs16912302	5.31146e-11	-1.73857	-1.352
24267222	rs11821633	7.52694e-11	-1.29365	-1.4483
24267899	rs150252487	3.43653e-10	-1.40204e-10	-1.22339
24268268	rs80027360	2.31418e-10	-0.705978	-0.912818
24269719	rs1020277	0.000427024	11.998	0.811316
24269852	rs143793872	3.40944e-10	-1.40204e-10	-1.2313
24270146	rs12801480	4.62324e-10	0.0818906	-1.00864
24270248	rs117229452	6.06655e-09	1.64753	-3.12781e-10
24270625	rs74666193	7.62568e-11	-1.37944	-1.34948
24270664	rs35437571	2.55731e-10	-1.5189	-3.12781e-10
24270794	rs79252926	5.70668e-11	-1.68634	-1.33246
24271352	rs12282611	8.23097e-11	-1.27047	-1.38206
24271368	rs117488100	1.97575e-10	-1.7769	-3.12781e-10
24271874	rs12269768	5.64528e-11	-1.69494	-1.33468
24272000	rs7123539	8.38836e-11	-1.26255	-1.37104
24272173	rs34910206	2.56953e-10	-1.51412	-3.12781e-10
24272516	rs10834307	4.5745e-10	0.0979553	-1.03531
24272878	rs76997388	4.67591e-10	-0.695744	-0.219681
24273413	rs77478463	7.16654e-10	-0.488427	-3.12781e-10
24273521	rs7128158	5.19175e-11	-1.77563	-1.33773
24273691	rs75423384	4.65494e-10	-0.695744	-0.224176
24273807	rs116915758	1.92464e-10	-1.80311	-3.12781e-10
24274099	rs75313703	2.40484e-10	-1.58037	-3.12781e-10
24274441	rs4923167	1.67924e-10	-1.33075	-0.608761
24274823	rs144094538	7.24508e-10	-0.477527	-3.12781e-10
24274914	rs78070448	2.47197e-10	-1.55283	-3.12781e-10
24275162	rs1443050	4.85581e-10	-0.686349	-0.191326
24275385	rs55735854	5.1753e-11	-1.745	-1.37153
24275581	rs75742982	1.93552e-10	-1.79748	-3.12781e-10
24275623	rs74766015	3.347e-10	-1.40204e-10	-1.24979
24275885	rs75104058	1.59304e-09	-1.40204e-10	0.310379
24276357	rs78548971	7.03954e-11	-1.47276	-1.33613
24276734	rs7110982	5.35842e-11	-1.7428	-1.33896
24277612	rs75324926	2.13066e-10	-1.70142	-3.12781e-10
24277731	rs75525672	7.14328e-11	-1.45006	-1.3442
24277849	rs1443051	2.73718e-07	4.21994	1.23689
24277894	rs77093844	1.92391e-10	-1.80349	-3.12781e-10
24277924	rs12791623	1.42789e-10	-1.46031	-0.64134
24278379	rs1899537	0.00031848	11.6616	0.854402
24278384	rs79475764	3.87071e-10	-0.88473	-0.219681
24278431	rs149693812	8.09371e-09	-1.40204e-10	1.93582
24279139	rs11821417	1.51753e-10	-1.45265	-0.588113
24279312	rs78879754	3.92063e-10	-0.867422	-0.224176
24279317	rs116869643	1.93101e-10	-1.79981	-3.12781e-10
24279681	rs1031098	1.08212e-06	5.64172	1.18969
24280281	rs7104694	3.43386e-10	-0.168246	-1.05592
24280454	rs118000375	1.92719e-10	-1.80179	-3.12781e-10
24280489	rs12785699	1.50755e-10	-1.44674	-0.600619
24280617	rs7105553	2.56344e-10	-0.512136	-1.00436
24280656	rs12276587	3.27135e-10	-0.196763	-1.07588
24281066	rs140423757	1.99103e-09	0.533389	-3.12781e-10
24281702	rs1036873	2.14974e-10	-0.693268	-0.999237
24281810	rs1036875	6.1804e-11	-1.50947	-1.42959
24283102	rs72874143	2.70423e-10	-1.46303	-3.12781e-10
24283119	rs16912345	1.67186e-10	-1.43647	-0.507444
24283137	rs117478332	1.92337e-10	-1.80377	-3.12781e-10
24283830	rs80095628	2.59828e-10	-1.503	-3.12781e-10
24284415	rs11027795	8.07641e-11	-1.55948	-1.11201
24284514	rs12788920	1.73551e-10	-1.42812	-0.478423
24284937	rs149901229	1.0421e-09	-0.114029	-3.12781e-10
24284952	rs11824883	2.56926e-10	-1.29552	-0.218705
24285137	rs11825384	2.54855e-10	-1.2812	-0.241123
24285585	rs75559464	7.36045e-10	-0.676357	0.214629
24286117	rs16912350	7.75118e-11	-1.39579	-1.3168
24286221	rs12790279	3.23432e-10	-1.04764	-0.236395
24286239	rs12791360	3.17061e-10	-1.04764	-0.256292
24286633	rs12277966	8.07983e-11	-1.34614	-1.32493
24286924	rs181354468	1.92387e-10	-1.80351	-3.12781e-10
24288205	rs12803558	2.18067e-10	-1.40592	-0.272302
24288410	rs192815322	3.07941e-10	-1.40204e-10	-1.33311
24288996	rs143550001	7.5478e-11	-1.41709	-1.32209
24289537	rs74912386	4.83845e-10	-1.40204e-10	-0.881255
24290287	rs145206172	7.73253e-11	-1.39513	-1.31987
24290307	rs11825211	1.81164e-10	-1.45265	-0.410968
24290367	rs11827652	3.53473e-10	-0.182535	-1.01268
24290777	rs12365463	0.000500953	11.8044	1.16463
24290818	rs16912359	1.79626e-10	-1.44079	-0.431356
24291192	rs78630920	4.70278e-10	-0.862566	-0.0471307
24291233	rs34376029	2.00019e-10	-1.36028	-0.404333
24291549	rs16912364	2.64216e-10	-1.11416	-0.372096
24291963	rs75781942	6.96688e-11	-1.65787	-1.1614
24292165	rs11027797	1.9235e-10	-1.8037	-3.12781e-10
24292451	rs76647111	1.94564e-10	-0.768991	-1.02327
24292598	rs76474760	3.51721e-10	-0.894183	-0.305999
24294503	rs118048626	1.89472e-09	0.483805	-3.12781e-10
24294549	rs58623590	5.96692e-11	-1.52888	-1.44533
24294611	rs117964221	1.9564e-10	-1.78674	-3.12781e-10
24295286	rs117558486	2.47804e-10	-1.55038	-3.12781e-10
24295565	rs11828535	1.8464e-10	-1.39965	-0.444962
24295932	rs34237482	1.66518e-10	-1.41835	-0.529568
24295950	rs74233532	7.52021e-11	-1.41709	-1.32575
24295969	rs117877908	1.38646e-08	2.47407	-3.12781e-10
24296060	rs7928616	3.08129e-10	-0.282222	-1.05028
24296075	rs187249694	8.243e-10	-1.40204e-10	-0.348486
24296119	rs116179712	2.3923e-10	-0.587825	-0.997768
24296146	rs55751762	2.61276e-10	-1.43722	-0.0602266
24296283	rs144336704	6.43772e-10	-0.595675	-3.12781e-10
24296391	rs12293486	9.93847e-11	-1.02171	-1.44232
24297030	rs11607513	3.31977e-10	-1.25795	-3.12781e-10
24297601	rs16912369	1.65779e-10	-1.41835	-0.534014
24298455	rs16912371	1.74358e-10	-1.41835	-0.483558
24298678	rs117398911	4.37613e-10	-0.981685	-3.12781e-10
24299533	rs35037636	1.66566e-10	-1.4251	-0.522531
24299892	rs11820883	2.52555e-10	-1.53139	-3.12781e-10
24300262	rs77286732	7.24385e-10	-1.40204e-10	-0.477697
24300263	rs75956266	7.06705e-11	-1.48381	-1.32118
24300630	rs12801799	2.16133e-10	-1.20357	-0.483558
24301302	rs12807706	1.84277e-10	-1.38051	-0.46607
24301363	rs12295833	3.02255e-10	-0.282222	-1.06953
24301388	rs80139457	1.81932e-10	-1.39332	-0.46607
24301760	rs144221001	4.89223e-10	-1.40204e-10	-0.870201
24302459	rs144525501	9.40616e-11	-1.07318	-1.44589
24302545	rs151011906	1.80784e-10	-1.39965	-0.46607
24302573	rs141313462	1.63041e-10	-1.4251	-0.543919
24302614	rs75659844	1.80784e-10	-1.39965	-0.46607
24302745	rs75849908	1.93187e-10	-1.15424	-0.645121
24302816	rs35690355	2.7928e-10	-1.4308	-3.12781e-10
24302887	rs34801244	1.73505e-10	-1.40593	-0.500882
24303034	rs11512130	0.000354524	11.6134	1.00982
24303096	rs74885816	1.80485e-10	-1.40593	-0.461441
24303128	rs141998764	6.32668e-10	-1.40204e-10	-0.613073
24303383	rs139676560	7.57942e-11	-1.41457	-1.32043
24303734	rs12799986	1.79363e-10	-1.41217	-0.461441
24303737	rs7479724	1.34656e-10	-1.10272	-1.05758
24304149	rs34102968	1.69179e-10	-1.43118	-0.500882
24305529	rs11493452	0.000279234	11.3594	1.02518
24305882	rs75274991	6.35581e-10	-0.608481	-3.12781e-10
24305935	rs11827033	2.34801e-10	-1.20357	-0.400712
24306100	rs11529782	5.00702e-10	-1.40204e-10	-0.847008
24306481	rs72874165	5.79802e-10	-0.700333	-3.12781e-10
24306589	rs117965001	1.93138e-10	-1.79961	-3.12781e-10
24306777	rs11828827	2.80798e-10	-1.42538	-3.12781e-10
24306908	rs7944743	1.76643e-10	-0.830936	-1.05796
24307310	rs66621531	2.9949e-10	-1.36094	-3.12781e-10
24308860	rs55845061	2.85555e-10	-1.40859	-3.12781e-10
24308924	rs16925305	5.02622e-10	-0.833101	-0.0100813
24309053	rs16912379	1.93657e-10	-1.38051	-0.416421
24309308	rs16912383	7.11467e-11	-1.48832	-1.30996
24309686	rs78403679	7.19301e-11	-1.47967	-1.30766
24309809	rs6484040	3.01684e-10	-0.261895	-1.09175
24310637	rs16912391	1.81177e-10	-1.39332	-0.470227
24310828	rs7114960	2.00575e-10	-0.69303	-1.0688
24311034	rs184460753	2.40213e-10	-1.5815	-3.12781e-10
24312348	rs147045362	2.61132e-10	-1.49799	-3.12781e-10
24312936	rs7126291	3.17869e-10	-0.232784	-1.0686
24313084	rs7112245	1.50249e-10	-0.603321	-1.4474
24313135	rs16912402	1.85258e-10	-1.39332	-0.447952
24313383	rs72874167	1.93745e-10	-1.79647	-3.12781e-10
24314047	rs16912405	7.36364e-11	-1.47019	-1.29369
24314670	rs146188388	6.06183e-10	-1.40204e-10	-0.655838
24314787	rs117908950	2.94679e-10	-1.40204e-10	-1.37713
24315003	rs77913432	1.95067e-10	-0.759117	-1.03056
24315106	rs112313681	2.42123e-09	0.729011	-3.12781e-10
24315201	rs59246618	2.9714e-10	-0.268369	-1.10045
24315321	rs78992740	1.28334e-10	-1.14134	-1.06704
24315454	rs16912409	7.2575e-11	-1.47298	-1.30542
24315536	rs59797575	2.16173e-10	-0.590602	-1.09634
24316018	rs77963837	7.2483e-11	-1.49282	-1.28684
24316248	rs115296431	1.87234e-10	-0.802439	-1.02822
24316260	rs12284649	2.2367e-10	-0.584047	-1.0688
24316872	rs10834309	2.49308e-09	-1.17021	1.92846
24317174	rs12279442	2.25432e-10	-0.533111	-1.11189
24318667	rs17306873	3.21525e-10	-1.28994	-3.12781e-10
24319164	rs146260082	1.37305e-09	0.161767	-3.12781e-10
24319438	rs139398646	2.81136e-10	-1.40204e-10	-1.42418
24319734	rs76917259	1.68354e-09	-1.40204e-10	0.365637
24319899	rs12787392	2.96552e-10	-1.3708	-3.12781e-10
24320444	rs16912411	5.05081e-10	-0.826743	-0.011559
24321827	rs12801367	1.69849e-10	-0.809697	-1.11841
24322678	rs16912423	1.8958e-10	-1.41578	-0.402427
24323058	rs76265376	1.92073e-10	-0.777082	-1.02806
24323472	rs11606610	9.35722e-11	-1.43554	-1.08874
24323572	rs11606630	8.92384e-11	-1.44678	-1.12493
24324000	rs11827298	1.77769e-10	-0.786197	-1.09634
24324926	rs7124856	2.91223e-10	-0.210929	-1.178
24325284	rs12802908	7.31423e-10	-0.468028	-3.12781e-10
24325958	rs141297239	2.74342e-10	-1.40204e-10	-1.44865
24328497	rs118117712	9.44142e-10	-1.40204e-10	-0.212743
24328510	rs12270865	1.68313e-10	-0.490815	-1.44638
24328712	rs80242755	6.43102e-11	-1.57296	-1.32634
24329245	rs72874173	3.14452e-10	-1.31219	-3.12781e-10
24329512	rs74711753	1.25852e-10	-1.14598	-1.08193
24329538	rs150914592	2.80068e-10	-1.40204e-10	-1.42799
24329630	rs1372954	2.22819e-07	3.85196	1.39913
24330185	rs72874175	1.72214e-05	7.11156	2.48708
24330205	rs72874176	1.33241e-10	-1.4251	-0.745761
24330983	rs1596281	8.50919e-11	-1.17559	-1.4437
24331016	rs1584017	5.82297e-07	4.68424	1.52747
24331168	rs1584018	8.47866e-07	6.58746	-3.12781e-10
24331297	rs76617714	1.78615e-10	-0.799993	-1.0778
24331620	rs10834310	1.36179e-05	6.79004	2.57383
24332077	rs137861348	2.56711e-09	0.787516	-3.12781e-10
24332192	rs12790688	8.80052e-07	6.62472	-3.12781e-10
24333283	rs72874179	3.01078e-10	-1.35565	-3.12781e-10
24333302	rs894530	9.40291e-11	-1.54194	-0.977471
24333789	rs1806939	8.28867e-11	-1.67212	-0.97343
24333824	rs2012346	2.48539e-06	8.3025	-0.639583
24333941	rs1806938	3.43657e-10	-1.22338	-3.12781e-10
24334057	rs731365	1.59424e-06	7.65549	-0.436605
24334578	rs7111190	3.74671e-07	5.10652	0.664265
24334764	rs35684622	3.43657e-10	-1.22338	-3.12781e-10
24335156	rs10834311	6.8813e-10	-1.56201	1.03297
24335279	rs10500975	4.0959e-07	5.05086	0.809029
24335626	rs141199968	2.74601e-10	-1.4477	-3.12781e-10
24335642	rs79804611	1.05255e-10	-1.39317	-1.01347
24335849	rs76549901	2.75114e-10	-1.10455	-0.34128
24335921	rs10500976	1.16598e-10	-1.56098	-0.743306
24336012	rs117989997	9.04314e-10	-0.255843	-3.12781e-10
24336118	rs185946349	6.42987e-10	-0.596895	-3.12781e-10
24336122	rs34745808	3.60011e-10	-1.17689	-3.12781e-10
24336376	rs77163084	9.60057e-11	-1.51311	-0.985501
24336831	rs78491487	8.39464e-11	-1.68442	-0.948418
24337179	rs76666433	1.61892e-10	-1.04225	-0.933841
24337272	rs12803136	3.7878e-10	-1.12606	-3.12781e-10
24337792	rs148544209	7.31872e-10	-0.467415	-3.12781e-10
24338016	rs12804374	1.54613e-10	-1.30214	-0.719951
24338261	rs78257359	2.67114e-10	-1.08119	-0.394159
24338436	rs77461902	1.62199e-10	-1.02167	-0.952525
24338546	rs117441862	4.54079e-10	-0.94475	-3.12781e-10
24338554	rs78390986	1.68455e-10	-0.954571	-0.981783
24338593	rs77761450	2.50547e-10	-1.08119	-0.458187
24338598	rs7128427	6.41882e-11	-1.46276	-1.43844
24338796	rs7128680	6.55751e-11	-1.43594	-1.44388
24338933	rs67527590	3.63929e-10	-1.16606	-3.12781e-10
24338974	rs7109312	6.97059e-11	-1.38255	-1.43618
24339071	rs11822759	1.61746e-10	-1.02167	-0.955324
24339243	rs11027803	2.35025e-10	-1.60333	-3.12781e-10
24339624	rs1899541	2.15632e-10	-0.338327	-1.35112
24339992	rs1899540	6.90966e-11	-1.38747	-1.44005
24340021	rs1899539	3.7878e-10	-1.12606	-3.12781e-10
24340644	rs79016466	8.49186e-11	-1.69007	-0.931254
24340645	rs150099015	3.77e-10	-1.40204e-10	-1.13078
24340808	rs74233534	8.41953e-11	-1.70286	-0.927025
24341112	rs74511148	1.95786e-10	-1.786	-3.12781e-10
24341764	rs75739365	1.85817e-10	-0.848116	-0.990139
24341854	rs34345988	6.81284e-11	-1.40319	-1.43844
24342102	rs11820070	3.67925e-10	-1.15514	-3.12781e-10
24342172	rs10834312	0.000358314	11.5574	1.07653
24342389	rs139226933	1.95833e-10	-1.78576	-3.12781e-10
24342435	rs74768526	1.51082e-10	-1.06887	-0.976333
24342958	rs76471235	8.51812e-11	-1.68277	-0.935466
24343170	rs80338251	1.67011e-10	-0.949735	-0.995225
24343311	rs75813842	3.80748e-10	-1.40204e-10	-1.12088
24343322	rs147612915	3.71225e-10	-1.40204e-10	-1.14621
24343374	rs80080482	5.57479e-10	-0.739595	-3.12781e-10
24344237	rs79837642	1.58545e-10	-1.00443	-0.992552
24344256	rs17234735	1.06395e-06	6.81448	-3.12781e-10
24344410	rs16912429	3.23505e-10	-0.993141	-0.290664
24344477	rs12417713	0.000359002	11.606	1.02984
24344727	rs11027804	8.6892e-11	-1.68884	-0.909511
24345162	rs7104550	1.96078e-10	-0.336621	-1.44789
24345934	rs78908744	9.2111e-11	-1.6055	-0.93453
24346006	rs12786638	8.9276e-11	-1.13801	-1.43328
24346093	rs7946392	4.78498e-07	5.88827	0.127113
24346134	rs79086270	5.34833e-10	-0.781066	-3.12781e-10
24346313	rs75859717	2.67018e-10	-1.00643	-0.469268
24346352	rs150614675	6.8581e-10	-1.40204e-10	-0.532419
24346448	rs79801698	2.79513e-10	-0.965255	-0.464716
24346556	rs11027807	6.72706e-11	-1.4173	-1.437
24346910	rs147193875	3.32853e-10	-1.40204e-10	-1.25532
24346955	rs12805482	6.75747e-11	-1.40994	-1.43985
24347728	rs75816646	8.94385e-11	-1.64244	-0.927025
24348279	rs7939587	1.91209e-10	-0.830044	-0.979608
24348447	rs10834313	6.74899e-11	-1.40994	-1.44111
24349052	rs75066256	2.69293e-10	-0.982334	-0.484887
24355788	rs10834314	1.85595e-06	6.99144	0.379442
24355903	rs10834315	1.80146e-06	6.99144	0.349646
24356464	rs7950920	6.87628e-11	-1.38951	-1.44284
24356616	rs75825327	2.99255e-10	-0.965255	-0.39647
24356685	rs74398585	1.61022e-09	0.321107	-3.12781e-10
24356990	rs10834316	1.082e-06	6.60481	0.226492
24357146	rs7926241	8.9997e-11	-1.61068	-0.952561
24357227	rs67640305	3.72673e-10	-1.14232	-3.12781e-10
24357899	rs113127189	2.20636e-10	-1.6665	-3.12781e-10
24357964	rs7929701	7.30431e-11	-1.33914	-1.43283
24358141	rs12364435	0.00649125	15.0558	0.474857
24358521	rs35683920	7.29746e-11	-1.33058	-1.44232
24359362	rs1822339	0.00658081	14.9859	0.558502
24359477	rs1822338	2.06504e-06	5.65686	1.82078
24360092	rs77128817	9.32144e-11	-1.77422	-0.753894
24360203	rs12291514	7.66549e-11	-1.28468	-1.43902
24360296	rs117030789	9.6273e-10	-0.193247	-3.12781e-10
24361581	rs78530979	1.03691e-10	-1.64171	-0.779895
24362020	rs118127932	1.94358e-09	0.509268	-3.12781e-10
24362065	rs12804792	4.18577e-10	-1.02616	-3.12781e-10
24362085	rs11027820	0.000521391	11.5463	1.46265
24362117	rs11027821	0.00295096	14.5352	0.20719
24362228	rs142683377	3.42829e-10	-1.40204e-10	-1.22579
24362286	rs11027822	0.000522084	11.5697	1.44057
24362940	rs7928636	9.15636e-11	-1.7377	-0.808283
24362963	rs7928646	7.50807e-11	-1.30061	-1.44385
24363324	rs7929025	7.43629e-11	-1.30848	-1.44559
24363666	rs11827093	4.25275e-10	-1.01028	-3.12781e-10
24364050	rs76994416	4.01738e-10	-0.605696	-0.461523
24364195	rs12794505	7.36772e-11	-1.31629	-1.44704
24364459	rs12796137	7.54157e-11	-1.29268	-1.44733
24364867	rs76769178	1.12024e-08	2.26086	-3.12781e-10
24365039	rs117117578	1.74855e-09	0.403521	-3.12781e-10
24365065	rs78441792	2.43629e-09	1.36566	-0.63045
24365118	rs12801296	4.20972e-10	-1.02045	-3.12781e-10
24365593	rs142595250	3.36441e-10	-1.40204e-10	-1.2446
24365908	rs7119079	3.21501e-06	6.80221	1.11811
24365926	rs71472792	4.98398e-07	6.05613	-3.12781e-10
24366115	rs6484042	1.30263e-10	-0.99393	-1.19953
24366116	rs11825466	4.00593e-10	-1.07008	-3.12781e-10
24366228	rs148395593	2.83303e-10	-1.4165	-3.12781e-10
24366274	rs79295015	2.50314e-10	-1.5403	-3.12781e-10
24366303	rs7927835	1.3481e-10	-0.775488	-1.38367
24366362	rs6484043	1.70831e-10	-0.531891	-1.39045
24367018	rs79646197	7.47122e-10	-1.40204e-10	-0.446792
24367283	rs67938256	1.58386e-10	-0.617329	-1.38066
24367339	rs1808034	0.00224812	13.7178	0.752562
24367888	rs4609598	1.48158e-10	-0.680566	-1.38417
24368035	rs980072	5.80693e-06	7.94683	0.564713
24368141	rs11027824	1.70389e-10	-1.6097	-0.31524
24368282	rs980071	3.09606e-10	0.0112529	-1.33897
24368448	rs118068564	3.05583e-10	-1.40204e-10	-1.3408
24369279	rs11027825	0.000611072	11.9287	1.239
24369312	rs144789953	1.93393e-10	-1.7983	-3.12781e-10
24369351	rs116968920	3.36481e-09	1.05811	-3.12781e-10
24369749	rs7932406	1.68661e-10	-0.542567	-1.39256
24369949	rs7935340	1.1732e-10	-1.77196	-0.526153
24370352	rs113752594	1.98718e-10	-1.77113	-3.12781e-10
24370354	rs149465459	4.47992e-10	-1.40204e-10	-0.958245
24370812	rs182162792	3.44047e-10	-1.40204e-10	-1.22224
24371134	rs1348343	2.70563e-05	9.02554	1.02487
24371418	rs139961947	2.67294e-10	-1.47467	-3.12781e-10
24371500	rs61875402	3.16486e-05	9.2862	0.920981
24371534	rs34088400	1.5761e-05	8.73521	0.774821
24371555	rs76591233	2.16921e-10	-1.68349	-3.12781e-10
24371854	rs57796653	1.12529e-10	-1.7411	-0.598704
24371855	rs55892450	1.70494e-10	-0.502262	-1.42206
24372348	rs72874202	0.00128369	12.6793	1.23068
24372652	rs61875403	1.40409e-10	-1.73074	-0.387718
24372661	rs12362261	1.19936e-05	8.52641	0.710456
24372663	rs61875404	1.40409e-10	-1.73074	-0.387718
24372898	rs79489881	1.36257e-10	-1.73355	-0.414927
24372912	rs78932102	1.21288e-09	0.145721	-0.107985
24373067	rs1372955	0.00147172	12.6793	1.36737
24373079	rs1372956	0.00174154	12.8024	1.41265
24373548	rs11027826	0.000102922	9.95407	1.43239
24373760	rs76228929	1.28588e-10	-1.60869	-0.597713
24373984	rs118059555	1.64264e-10	-0.857608	-1.10394
24374177	rs76069138	8.59005e-10	-0.307245	-3.12781e-10
24374193	rs117608010	8.93878e-09	2.03513	-3.12781e-10
24374339	rs2165783	0.0125753	14.2802	1.91179
24374350	rs78694681	1.33019e-10	-1.72273	-0.449801
24374408	rs7951993	0.00646663	9.78974	5.73716
24374545	rs12363019	0.0257437	15.1711	1.73736
24374567	rs1813936	0.000106757	9.88593	1.53712
24374704	rs144335470	1.44662e-09	0.0715779	0.142388
24374769	rs77907978	1.15358e-10	-1.69481	-0.620175
24374823	rs111540218	1.32948e-09	-0.249004	0.37853
24374848	rs75247572	4.93739e-09	1.91807	-0.476492
24375179	rs11027827	0.0250404	15.3635	1.51722
24375360	rs12276391	0.000108957	10.1161	1.32736
24375479	rs144978936	2.68429e-09	-1.40204e-10	0.832152
24375880	rs1584014	1.50543e-09	0.0560698	0.197743
24376096	rs72875807	0.00488497	13.5898	1.65659
24376302	rs2218319	0.00010048	9.78328	1.57917
24376359	rs61875405	1.53999e-10	-1.5676	-0.458474
24376454	rs2099888	1.23101e-09	-0.0917059	0.144274
24376616	rs111511290	0.0257183	15.0465	1.86098
24376853	rs146924529	1.39615e-09	-0.0917059	0.270158
24377105	rs11027828	0.0091184	9.59996	6.27058
24377130	rs117676050	1.50041e-10	-0.894784	-1.15733
24377459	rs11027829	0.00662021	9.65456	5.89581
24377642	rs9665798	0.00313352	9.47838	5.32403
24378441	rs75214853	2.94701e-09	1.24841	-0.322882
24378560	rs78731939	9.88268e-11	-1.71471	-0.754939
24378701	rs12272262	8.4147e-09	1.79531	0.179407
24378843	rs10834318	7.48249e-09	1.67211	0.185191
24379015	rs59725459	5.32905e-10	-1.40204e-10	-0.784678
24379238	rs61014948	2.89534e-07	6.94881	-1.4358
24379374	rs7950791	9.6942e-09	0.285767	1.8305
24380000	rs78829450	3.59126e-09	1.12324	-3.12781e-10
24380215	rs185755547	1.94707e-10	-1.79152	-3.12781e-10
24380545	rs148216731	1.86581e-09	-1.40204e-10	0.468431
24380950	rs10767181	1.0654e-10	-0.974543	-1.41996
24381096	rs77218904	1.28445e-09	-0.763681	0.858747
24381105	rs1550625	0.0325931	15.3833	1.76108
24381119	rs75870360	2.11739e-10	-1.70766	-3.12781e-10
24381801	rs78633664	1.35461e-09	-0.689659	0.837908
24381898	rs17234749	0.0541039	15.6406	2.01051
24382340	rs150935896	6.27795e-11	-1.78825	-1.13514
24382357	rs188242626	1.94272e-10	-1.79376	-3.12781e-10
24382398	rs61875406	1.29735e-09	-0.0063513	0.11141
24382456	rs190805295	1.66264e-09	-1.40204e-10	0.353139
24382500	rs34203497	1.83554e-05	7.91032	1.75209
24382655	rs16912449	6.41348e-11	-1.76172	-1.14032
24382731	rs12421519	6.39121e-11	-1.7652	-1.14032
24383190	rs73440284	5.74789e-11	-1.80298	-1.20862
24383251	rs16912450	6.17137e-11	-1.74724	-1.19327
24383340	rs989977	0.0534949	15.7509	1.88897
24383524	rs116911166	4.20984e-09	1.28216	-3.12781e-10
24383636	rs76168040	5.86134e-11	-1.78952	-1.20254
24383954	rs1596279	5.11039e-05	9.04268	1.64367
24383973	rs7928698	6.38577e-11	-1.72923	-1.17713
24384023	rs7942292	6.07273e-11	-1.7795	-1.17713
24384697	rs11027834	0.00511611	15.8913	-0.598647
24384883	rs75959138	6.32916e-11	-1.72923	-1.18603
24385484	rs114727505	6.51499e-11	-1.71666	-1.16967
24385485	rs7125166	0.00011112	9.78383	1.67927
24385510	rs11027835	4.27982e-05	8.85798	1.65101
24385569	rs12360997	0.00518101	15.911	-0.605778
24385583	rs12365432	0.00518101	15.911	-0.605778
24385662	rs57934027	6.29193e-11	-1.72264	-1.19853
24385683	rs11027836	0.000115847	9.8389	1.66587
24385918	rs12361030	0.0435082	15.6795	1.75373
24385950	rs139629595	4.27267e-10	-1.40204e-10	-1.00561
24387165	rs73440290	6.31204e-11	-1.72254	-1.19543
24387419	rs117110582	1.77494e-09	0.4185	-3.12781e-10
24387441	rs12577455	1.54196e-09	-1.40204e-10	0.277787
24387583	rs1025883	0.0563969	15.9671	1.72557
24387608	rs1025884	0.0496157	15.8307	1.73386
24388242	rs1016114	1.22547e-09	-0.0519552	0.100015
24388354	rs79346670	6.29631e-11	-1.73664	-1.18383
24388628	rs77916129	6.33949e-11	-1.73299	-1.18065
24388776	rs28418320	1.09393e-10	-0.92532	-1.44275
24388878	rs11027838	0.0527519	15.9024	1.72344
24389115	rs72875828	0.0557518	15.9671	1.71406
24389235	rs11027839	0.00571006	16.0428	-0.640279
24389328	rs11027840	2.84907e-10	-1.41086	-3.12781e-10
24389385	rs61875407	1.92808e-10	-1.80132	-3.12781e-10
24390150	rs10834324	4.63821e-05	9.00178	1.58762
24390172	rs80016760	6.41938e-11	-1.72144	-1.17967
24390301	rs12363717	0.0512009	15.8819	1.71406
24390376	rs117020851	2.90397e-10	-1.40204e-10	-1.39177
24390533	rs10834325	1.10833e-10	-0.914521	-1.44048
24391169	rs11027841	0.0476925	15.8307	1.69433
24391297	rs11027842	0.0439521	15.6307	1.81266
24391477	rs55948106	0.047345	15.7346	1.78313
24392008	rs149311899	1.04172e-09	-0.804289	0.689901
24392487	rs115482522	1.15414e-09	-0.829723	0.817817
24392556	rs7102412	1.21571e-09	-0.0063513	0.0464176
24392698	rs146462708	2.90154e-10	-1.40204e-10	-1.39261
24392726	rs10834326	1.93646e-10	-1.79699	-3.12781e-10
24393730	rs57690699	6.36012e-11	-1.76756	-1.14283
24393886	rs11027845	0.00447342	15.911	-0.752583
24393904	rs1157929	0.00441944	15.911	-0.764723
24393982	rs1157930	1.51967e-05	8.0275	1.44607
24394101	rs1157931	0.000494201	13.6744	-0.718986
24394551	rs1372957	1.62011e-05	8.07252	1.46505
24394782	rs75182488	6.33958e-11	-1.7726	-1.14102
24394815	rs11027846	0.00408725	15.8392	-0.771069
24395221	rs72875837	0.00408725	15.8392	-0.771069
24395822	rs72875838	6.20214e-09	1.66963	-3.12781e-10
24395890	rs1470278	1.35885e-05	7.97761	1.38411
24395951	rs1470279	0.00386216	15.7747	-0.763227
24396319	rs11027849	0.000446746	13.5475	-0.692974
24396526	rs10834328	1.3754e-05	7.97048	1.40334
24397225	rs35846200	0.00483664	15.9555	-0.718986
24397226	rs77812433	5.99021e-11	-1.78359	-1.18671
24397553	rs1470277	0.000502765	13.6556	-0.683022
24397676	rs1470276	0.000504562	13.6556	-0.679453
24397910	rs142632537	2.48726e-09	0.755916	-3.12781e-10
24398179	rs10834329	0.00431865	15.8138	-0.690648
24398195	rs10834330	0.0363634	15.5987	1.65506
24398590	rs1899546	0.00460665	15.8784	-0.690648
24398833	rs1159408	0.00335975	15.5628	-0.690648
24399097	rs12577327	1.15761e-10	-0.863604	-1.44789
24399181	rs11027852	0.00434649	15.8784	-0.74878
24399805	rs7940888	9.31591e-10	-0.0519552	-0.174171
24399860	rs7927719	9.28734e-10	-0.0418714	-0.187327
24399951	rs1159575	9.92963e-06	7.82555	1.22246
24400006	rs1159574	0.0042897	15.8138	-0.697374
24400276	rs1158871	1.01641e-09	-0.125139	-0.0138515
24400501	rs57398571	0.00317001	15.5628	-0.74878
24400735	rs1443038	1.04334e-05	7.87504	1.22246
24400938	rs17306894	0.0299466	15.4046	1.65506
24401600	rs7127372	0.00290449	15.4279	-0.701392
24402047	rs72875849	0.00272527	15.3642	-0.701392
24402230	rs12363525	9.7998e-10	-0.155071	-0.0204172
24402623	rs11027854	0.00288516	15.4279	-0.708069
24402669	rs150753178	3.47983e-09	1.09172	-3.12781e-10
24402738	rs1443040	0.00370485	15.678	-0.708069
24402756	rs12416942	0.00288516	15.4279	-0.708069
24403620	rs11027857	0.000500609	13.6719	-0.703624
24403785	rs78909539	1.03184e-09	-0.895726	0.77181
24403882	rs77516602	6.08708e-11	-1.78507	-1.1692
24404007	rs10834331	0.000472152	13.6201	-0.710291
24404014	rs61875410	1.08801e-10	-0.92532	-1.44818
24404054	rs10834332	0.00423235	15.7803	-0.677331
24404104	rs79788779	4.30661e-09	-1.40204e-10	1.30489
24404247	rs1157636	9.38596e-06	9.81551	-0.823803
24404596	rs1157635	0.000531297	13.7473	-0.719537
24404678	rs78893441	2.44322e-10	-0.117547	-1.44698
24404695	rs1443041	0.000527804	13.7473	-0.726133
24404914	rs79186691	9.94402e-10	-0.160879	-3.12781e-10
24404945	rs74233537	1.12997e-09	-0.892521	0.859449
24405084	rs75293111	6.56184e-11	-1.76224	-1.11693
24405145	rs76391080	6.58381e-11	-1.76635	-1.10947
24405260	rs7113699	2.31242e-10	-1.61955	-3.12781e-10
24405921	rs11027859	0.0379974	15.5177	1.78003
24406140	rs11027860	0.0047516	15.9313	-0.712556
24406212	rs72875860	0.00445563	15.8693	-0.714898
24406264	rs72875861	0.00467601	15.9086	-0.705932
24406419	rs1899543	0.00445168	15.8595	-0.705932
24406499	rs1899542	0.00448139	15.8595	-0.699279
24406732	rs1372961	1.51087e-05	8.16896	1.2988
24406800	rs11027861	1.08116e-10	-0.940077	-1.43974
24406801	rs11027862	1.07034e-10	-0.949682	-1.44019
24406895	rs11027863	0.00461974	15.8595	-0.668874
24406929	rs11027864	0.00440232	15.8595	-0.717082
24407108	rs7122189	9.83195e-09	0.664565	1.46581
24407381	rs7122726	0.00410097	15.7535	-0.682043
24407443	rs11027865	3.81179e-10	-1.11975	-3.12781e-10
24407623	rs1899538	0.00419427	15.7949	-0.700983
24407759	rs11027867	0.00412729	15.7949	-0.717082
24407764	rs77754268	1.14122e-09	-0.927936	0.904769
24408311	rs72875878	0.00455618	15.9313	-0.754553
24408398	rs72875881	0.00573986	16.1332	-0.725523
24408424	rs72875882	0.00523627	16.0454	-0.729534
24408483	rs72875883	0.00497199	15.9961	-0.731987
24408900	rs567663339	2.94617e-10	-1.40204e-10	-1.37734
24411035	rs147775778	1.85622e-09	0.463279	-3.12781e-10
24411087	rs148909440	3.45844e-10	-1.21703	-3.12781e-10
24411266	rs12789765	2.56662e-10	-0.110257	-1.405
24411377	rs11027873	1.63926e-10	-0.642139	-1.32146
24411521	rs112057134	2.3405e-10	-1.60749	-3.12781e-10
24411568	rs11027874	1.60403e-10	-0.668989	-1.31634
24411609	rs74431353	7.82158e-11	-1.74869	-0.954856
24411930	rs2403915	1.44054e-06	8.5266	-1.40909
24411932	rs2896695	3.04105e-07	6.40558	-0.843469
24411953	rs2896696	2.80921e-10	-0.585535	-0.839413
24411959	rs2896697	3.48504e-10	-0.4846	-0.72477
24412017	rs10834335	2.26296e-07	6.71275	-1.44617
24412204	rs7121295	2.254e-06	7.49555	0.0696504
24412621	rs4923170	1.99391e-06	8.68469	-1.24211
24412719	rs144408598	2.70689e-09	0.840534	-3.12781e-10
24412973	rs11027876	0.000352325	13.1404	-0.523351
24412992	rs10834337	0.000301241	13.1404	-0.679993
24413889	rs1318495	6.78027e-11	-1.40488	-1.44154
24414558	rs61301976	2.66997e-09	0.624901	0.201901
24414604	rs12786572	2.00218e-05	10.9882	-1.23886
24414709	rs11027877	6.20311e-11	-1.49507	-1.44032
24414722	rs72877604	8.56585e-08	5.53646	-1.24136
24415310	rs78358886	2.59229e-10	-1.41008	-0.0952285
24415421	rs9783352	1.81388e-05	11.0991	-1.44856
24415612	rs12285241	5.36813e-10	0.658015	-1.43538
24415678	rs60036997	1.03183e-10	-1.79266	-0.633859
24415803	rs2403917	1.66076e-08	3.85131	-1.19671
24415811	rs144080294	4.61131e-09	1.37325	-3.12781e-10
24416034	rs11027880	1.53989e-10	-0.582136	-1.444
24416249	rs2403918	5.78243e-09	1.2619	0.337661
24416331	rs11027881	5.48346e-10	0.675278	-1.43139
24416345	rs12277184	3.51368e-09	1.1014	-3.12781e-10
24416457	rs144301822	2.74469e-10	-1.40204e-10	-1.44818
24416603	rs142637063	8.67412e-10	-0.297506	-3.12781e-10
24416768	rs147181570	2.82368e-10	-1.40204e-10	-1.41981
24417025	rs61875431	2.48939e-10	-1.54581	-3.12781e-10
24417324	rs73425105	3.10227e-09	0.714967	0.261901
24417557	rs117710573	5.68873e-10	-0.719363	-3.12781e-10
24417646	rs10767182	1.29129e-08	3.5921	-1.18914
24417947	rs12577492	9.70053e-09	3.56195	-1.44503
24418121	rs10834338	1.31097e-10	-1.34832	-0.838762
24418217	rs75622977	6.96608e-11	-1.79914	-1.02024
24418507	rs10767183	1.18156e-08	3.71269	-1.39854
24418689	rs76922738	5.77375e-11	-1.56821	-1.43891
24418787	rs113514125	3.9241e-10	-1.09071	-3.12781e-10
24418948	rs77583741	5.32337e-10	-0.785744	-3.12781e-10
24418971	rs11823782	3.30785e-09	0.7895	0.251535
24419193	rs73425108	5.18701e-09	1.49089	-3.12781e-10
24419287	rs10767184	1.94072e-08	4.20653	-1.39615
24419308	rs10834339	1.83217e-08	4.15169	-1.39886
24419313	rs150612074	2.82034e-10	-1.40204e-10	-1.42099
24419361	rs10767185	8.00004e-11	-1.80181	-0.879181
24419389	rs9667958	7.87745e-11	-1.80181	-0.894623
24419445	rs9666802	8.05733e-11	-1.8023	-0.871557
24419481	rs9299979	8.19314e-11	-1.80181	-0.85533
24419800	rs10742035	8.0299e-11	-1.79917	-0.878088
24420295	rs2403920	5.93983e-08	5.26535	-1.33635
24420386	rs2403921	5.17632e-08	5.13645	-1.34504
24420704	rs12574144	6.75614e-08	5.42374	-1.36597
24420879	rs73425123	2.59806e-09	0.584647	0.214854
24420945	rs12791936	7.94205e-08	5.58218	-1.36269
24421040	rs73425125	2.3214e-09	0.502672	0.184234
24421095	rs73425127	2.61729e-09	0.561644	0.245232
24421133	rs55730851	3.17859e-10	0.12647	-1.42788
24421735	rs6484044	8.07092e-09	3.16006	-1.22706
24421770	rs6484045	7.14537e-06	10.0577	-1.33876
24421827	rs6484046	7.20313e-09	3.09001	-1.27076
24421831	rs6484047	7.15387e-09	3.09001	-1.27762
24421988	rs6484048	8.23077e-09	3.1988	-1.24619
24422084	rs6484049	8.02409e-09	3.1988	-1.27162
24422139	rs7110772	8.74228e-08	5.63555	-1.32006
24422276	rs7110890	7.83379e-09	3.1988	-1.29562
24422316	rs7111009	7.80963e-09	3.1988	-1.29871
24422467	rs12804694	8.04703e-09	3.23034	-1.30031
24422499	rs12804714	8.0226e-09	3.23034	-1.30335
24422567	rs12805416	8.08302e-08	5.54431	-1.30722
24422642	rs7933633	8.69428e-08	5.62015	-1.31016
24422807	rs7934163	8.1466e-09	3.19501	-1.25268
24423189	rs528897982	2.79638e-10	-1.40204e-10	-1.42953
24423191	rs143238443	7.59789e-11	-1.79613	-0.936431
24423306	rs59438108	7.17156e-10	-1.40204e-10	-0.487726
24423578	rs2403922	8.18146e-09	3.1988	-1.2522
24423641	rs141475205	1.93229e-10	-1.79914	-3.12781e-10
24424208	rs112778895	2.32528e-10	-1.61401	-3.12781e-10
24424482	rs2403924	6.40606e-06	9.92474	-1.31501
24425299	rs1579116	7.9804e-10	1.03907	-1.41993
24425561	rs2403925	8.13721e-09	3.1988	-1.25762
24425842	rs116972460	1.46853e-09	0.228999	-3.12781e-10
24426247	rs61875433	6.80504e-11	-1.42067	-1.4221
24426652	rs76318236	3.19209e-10	-1.40204e-10	-1.29717
24426773	rs7949951	1.39743e-08	2.48195	-3.12781e-10
24427037	rs75099456	2.04587e-10	-1.74203	-3.12781e-10
24427846	rs7940746	6.02123e-08	5.22987	-1.28726
24428310	rs12289618	3.29546e-09	0.808718	0.228562
24428396	rs79402647	2.86873e-10	-0.349562	-1.05442
24428516	rs73425155	2.7307e-09	0.635918	0.213376
24428834	rs12289818	3.70859e-09	0.755282	0.400104
24429419	rs4633474	2.69459e-09	0.673051	0.162931
24430111	rs10767187	7.80352e-08	5.54431	-1.34241
24430364	rs11828065	2.73053e-09	0.68471	0.16452
24430429	rs10834340	6.82027e-09	3.04978	-1.28515
24430594	rs2403927	1.18813e-08	3.60649	-1.28679
24430618	rs72877634	6.0205e-10	0.130369	-0.793049
24432214	rs10430920	9.75198e-09	3.42169	-1.29948
24432326	rs12788329	2.17459e-07	6.47252	-1.24578
24432446	rs4923171	8.94018e-09	3.34377	-1.30848
24432998	rs77214356	6.78164e-09	1.75895	-3.12781e-10
24433484	rs79144835	2.76523e-10	-1.40204e-10	-1.44073
24433663	rs7105586	6.26158e-09	1.67917	-3.12781e-10
24433856	rs4147351	1.3301e-08	3.76117	-1.3286
24433927	rs4147352	1.37673e-08	3.79839	-1.33136
24433972	rs11027884	9.55083e-09	3.42169	-1.32033
24433975	rs4147350	2.53913e-09	0.739392	0.0371652
24434392	rs12576733	1.90326e-07	6.36033	-1.26686
24434666	rs12274624	5.20542e-09	1.49444	-3.12781e-10
24434812	rs11601444	2.5391e-10	-1.09033	-0.435712
24435073	rs7113296	1.80288e-07	6.32542	-1.28613
24435202	rs4307720	6.68139e-10	0.710526	-1.26905
24435611	rs138647659	5.5679e-09	1.56175	-3.12781e-10
24435797	rs16912548	5.09655e-11	-1.78964	-1.34223
24435881	rs145595092	2.80915e-10	-1.42497	-3.12781e-10
24436022	rs11027885	2.80071e-08	4.47426	-1.29706
24436303	rs2403930	1.65967e-09	1.55271	-1.20135
24436759	rs141189287	1.1849e-09	-1.40204e-10	0.0143967
24436838	rs4369405	6.57566e-09	3.02059	-1.29248
24436988	rs11607179	2.49603e-10	-1.05701	-0.486142
24437051	rs56037957	4.83153e-11	-1.78731	-1.39796
24437643	rs112380290	3.20694e-10	-0.868956	-0.423576
24437846	rs118175455	2.80638e-10	-1.42596	-3.12781e-10
24437869	rs11027887	7.89538e-09	3.34566	-1.43465
24437877	rs11027888	7.90306e-09	3.34566	-1.43368
24437979	rs146529594	3.10509e-10	-1.40204e-10	-1.32481
24438022	rs191096536	1.27718e-08	-1.40204e-10	2.39197
24438267	rs35917606	3.72987e-07	5.76628	-3.12781e-10
24438530	rs12276010	1.89035e-09	0.481498	-3.12781e-10
24438552	rs12289227	1.81864e-09	0.442826	-3.12781e-10
24438567	rs17234777	5.75494e-11	-1.68834	-1.32204
24438783	rs75544563	1.21271e-09	0.452267	-0.414674
24439066	rs2292768	1.04044e-08	3.63556	-1.44859
24439314	rs2292769	1.00383e-08	3.5948	-1.44365
24439371	rs58272421	4.86934e-11	-1.78731	-1.39017
24439377	rs144039114	2.48393e-10	-1.54801	-3.12781e-10
24439427	rs2292770	5.94482e-11	-1.66784	-1.31007
24439442	rs7930800	1.50226e-09	1.35117	-1.09946
24439523	rs12417102	5.04515e-10	-0.957922	0.1185
24439939	rs77220594	6.38915e-10	-0.603248	-3.12781e-10
24440330	rs61336032	6.25883e-11	-1.78368	-1.14277
24440366	rs118050581	2.1557e-10	-1.68973	-3.12781e-10
24440430	rs11027890	3.26581e-10	-0.486667	-0.787677
24440652	rs11027891	6.17871e-11	-1.78238	-1.15694
24440851	rs57337684	3.20723e-10	-0.910932	-0.381512
24440896	rs7938423	1.08376e-08	3.67466	-1.44691
24440965	rs7924982	1.04231e-08	3.63564	-1.44688
24441274	rs78397404	2.43225e-10	-1.56903	-3.12781e-10
24441487	rs140072377	2.08067e-10	-1.72516	-3.12781e-10
24442106	rs11027892	8.49543e-10	0.7806	-1.09892
24442620	rs4356231	7.28126e-10	-0.472547	-3.12781e-10
24442808	rs36061905	5.79553e-11	-1.61067	-1.39268
24442869	rs12418295	3.44307e-10	-0.778326	-0.44316
24443570	rs12279193	6.90932e-09	1.77761	-3.12781e-10
24444258	rs61877472	6.10299e-11	-1.6975	-1.25416
24444322	rs77289280	6.20533e-11	-1.69505	-1.23998
24444532	rs11027894	1.72955e-09	0.392596	-3.12781e-10
24444606	rs144853914	3.06407e-10	-1.40204e-10	-1.33811
24445555	rs117075746	8.956e-10	0.225541	-0.491068
24446485	rs118142338	3.45666e-10	-1.21755	-3.12781e-10
24446873	rs16912551	2.47228e-10	-1.06142	-0.491289
24447439	rs11027895	5.80971e-09	1.60427	-3.12781e-10
24447958	rs61877473	2.59689e-10	-0.949402	-0.554135
24447974	rs111661120	3.86276e-10	-1.10647	-3.12781e-10
24448037	rs78356709	1.98391e-10	-1.77278	-3.12781e-10
24448202	rs12271505	4.18362e-10	-0.460064	-0.566608
24448248	rs11027896	3.97013e-08	4.73134	-1.20522
24448695	rs61877474	2.0166e-10	-1.00225	-0.754187
24448861	rs145668256	8.61979e-10	-0.303789	-3.12781e-10
24449207	rs2403932	8.00809e-09	3.37337	-1.44819
24449466	rs2403933	7.72806e-09	3.33702	-1.44742
24449755	rs117618669	3.47896e-10	-1.21112	-3.12781e-10
24449998	rs12418983	7.339e-10	0.789005	-1.25365
24450116	rs118016881	2.34018e-10	-1.60762	-3.12781e-10
24450449	rs4528330	6.26969e-10	0.598411	-1.22053
24450582	rs4130395	7.5961e-09	3.32075	-1.44838
24450619	rs187927920	5.27913e-09	1.5085	-3.12781e-10
24450755	rs1579173	5.99017e-10	-0.667729	-3.12781e-10
24451199	rs11027900	6.90932e-09	1.77761	-3.12781e-10
24451334	rs2896699	3.71121e-08	4.65566	-1.19698
24451479	rs12290353	3.94807e-10	-0.545851	-0.538771
24451669	rs72877657	2.89893e-10	-1.39351	-3.12781e-10
24451830	rs76027577	1.81751e-09	0.442203	-3.12781e-10
24452368	rs7111013	8.95164e-09	3.48247	-1.44589
24452505	rs74605093	4.92411e-09	1.43888	-3.12781e-10
24452592	rs11027902	4.0426e-09	1.45991	-0.21829
24452761	rs12795773	3.4598e-10	0.133046	-1.34969
24452992	rs7114821	5.57028e-09	1.56218	-3.12781e-10
24453387	rs144196804	4.955e-11	-1.72876	-1.43128
24453493	rs78776755	1.40422e-09	0.421198	-0.236982
24453560	rs12802580	5.17891e-08	4.93404	-1.14212
24453564	rs12802582	4.97428e-08	4.89372	-1.14212
24453783	rs76690281	1.9818e-10	-1.77384	-3.12781e-10
24453998	rs11027903	7.45528e-09	3.30218	-1.44852
24454112	rs11027904	4.70698e-08	4.97079	-1.27442
24455365	rs2896700	6.3655e-11	-1.68834	-1.2212
24455387	rs2403935	6.92157e-09	3.22705	-1.44767
24455755	rs2403936	7.85557e-09	3.33617	-1.43021
24455860	rs2403937	7.91635e-09	3.33617	-1.4225
24456581	rs7114145	4.11971e-08	4.66868	-1.10558
24456739	rs2896701	5.19016e-08	4.97079	-1.1767
24456784	rs7936407	3.60156e-08	4.60525	-1.17656
24457008	rs11027906	5.98327e-10	0.488622	-1.1575
24457156	rs11027907	5.05112e-08	4.9381	-1.17118
24457229	rs11602620	5.45278e-11	-1.72877	-1.33554
24457272	rs11027908	4.55508e-08	4.82072	-1.15716
24457755	rs7102470	5.03291e-10	0.458095	-1.29995
24458255	rs79306871	2.00529e-10	-1.76206	-3.12781e-10
24458497	rs11027909	3.03736e-10	-0.0286781	-1.31818
24458713	rs11027910	4.75718e-11	-1.78557	-1.41521
24458793	rs75382866	3.16141e-10	-1.40204e-10	-1.30683
24460017	rs143668744	7.37342e-10	-0.459969	-3.12781e-10
24461174	rs117992452	7.69017e-10	-0.417907	-3.12781e-10
24461629	rs61877476	2.87555e-08	4.58803	-1.38446
24462350	rs4922680	2.8427e-07	6.29865	-0.803988
24462551	rs144652327	7.89093e-09	1.91045	-3.12781e-10
24464617	rs146839314	1.92369e-10	-1.80361	-3.12781e-10
24464646	rs140621076	5.88098e-09	1.61646	-3.12781e-10
24464744	rs79181078	8.13176e-09	1.94051	-3.12781e-10
24464822	rs74823527	2.99895e-10	-1.40204e-10	-1.35959
24465033	rs7113480	3.5319e-07	6.42495	-0.713206
24465115	rs80152433	8.13176e-09	1.94051	-3.12781e-10
24465592	rs117852700	6.12803e-11	-1.71076	-1.2368
24465612	rs7113947	1.16684e-09	-0.325198	0.324236
24465705	rs7114445	3.41193e-09	0.889411	0.182601
24467011	rs1996393	7.6582e-09	1.88051	-3.12781e-10
24467344	rs117094380	5.67917e-10	-0.721045	-3.12781e-10
24467581	rs11529206	1.77264e-09	1.28053	-0.863322
24467596	rs11529783	2.32778e-07	6.12903	-0.834206
24468366	rs147868847	1.02385e-09	-0.197629	0.0659356
24468720	rs76367813	8.24876e-09	1.9548	-3.12781e-10
24468765	rs138777357	7.89093e-09	1.91045	-3.12781e-10
24469134	rs115479028	8.13176e-09	1.94051	-3.12781e-10
24469451	rs6484051	1.76176e-09	1.2778	-0.866749
24469641	rs1878442	2.15644e-07	6.0889	-0.870536
24469944	rs138199689	1.1806e-08	-1.40204e-10	2.31334
24470771	rs35644420	2.1733e-07	6.04887	-0.822713
24470828	rs12417505	2.62589e-08	4.38216	-1.26942
24470884	rs16912582	2.26207e-07	6.0889	-0.822713
24471192	rs17234784	4.7397e-11	-1.75659	-1.44787
24471372	rs11027913	2.69067e-07	6.12903	-0.689332
24471558	rs148061537	8.29934e-10	-0.341674	-3.12781e-10
24471667	rs7117045	1.73726e-09	1.2537	-0.856654
24471685	rs141509545	7.3826e-10	-1.40204e-10	-0.458723
24472736	rs139747114	8.13176e-09	1.94051	-3.12781e-10
24473088	rs10834343	2.79553e-08	4.46577	-1.29042
24473114	rs11027915	8.12718e-10	-0.358609	-0.00402692
24474189	rs144983887	4.878e-11	-1.75498	-1.42072
24474490	rs61877493	4.91574e-11	-1.74844	-1.41956
24474596	rs143423361	2.29687e-10	-1.6263	-3.12781e-10
24474974	rs61877494	4.90731e-11	-1.75015	-1.41956
24475442	rs11027918	2.49885e-07	6.12903	-0.763292
24475520	rs10767189	2.60234e-08	4.38216	-1.27843
24475597	rs79857796	4.9016e-11	-1.75015	-1.42072
24475606	rs10767190	1.693e-07	6.14713	-1.17072
24476257	rs143031738	7.31794e-09	1.83506	-3.12781e-10
24476273	rs7930517	3.2492e-07	6.29865	-0.670332
24476421	rs17306908	7.76745e-09	1.89468	-3.12781e-10
24476765	rs78445738	4.81114e-11	-1.76261	-1.42689
24477220	rs61877496	4.86324e-11	-1.75184	-1.42689
24477229	rs75756057	7.10439e-09	1.80545	-3.12781e-10
24477246	rs12226856	2.16774e-07	6.00704	-0.783451
24477474	rs61877497	4.88465e-11	-1.75015	-1.42419
24477706	rs12276835	2.0368e-09	1.47997	-0.923855
24477836	rs144771362	6.99487e-09	1.78991	-3.12781e-10
24477847	rs11027922	2.87766e-07	6.17329	-0.666403
24478340	rs34802439	4.84569e-11	-1.75498	-1.42737
24478469	rs4923179	1.92401e-09	1.36442	-0.865279
24478787	rs72877688	4.11954e-10	-1.04211	-3.12781e-10
24479028	rs117372215	5.27064e-10	-0.795698	-3.12781e-10
24480040	rs10834345	3.35768e-07	6.29865	-0.63749
24480164	rs117127589	9.31426e-10	-0.226304	-3.12781e-10
24480232	rs17306915	4.82006e-11	-1.75659	-1.43106
24480344	rs61877499	4.80728e-11	-1.75973	-1.43057
24480530	rs4344487	3.06218e-07	6.21362	-0.644589
24480596	rs11027923	1.92401e-09	1.36442	-0.865279
24481919	rs11027924	2.57787e-07	6.18032	-0.783451
24482252	rs16912593	5.11873e-09	1.47764	-3.12781e-10
24482800	rs75503310	4.77991e-11	-1.75973	-1.43628
24483007	rs10500977	2.7856e-07	6.26699	-0.792619
24483140	rs10834346	2.96296e-08	4.50358	-1.27007
24483141	rs191682915	2.97542e-10	-1.40204e-10	-1.36747
24483237	rs2403940	2.77243e-07	6.12903	-0.659398
24483416	rs2403941	2.36946e-07	6.0889	-0.776331
24483729	rs79453398	3.60551e-09	1.1272	-3.12781e-10
24483995	rs11603567	4.7212e-11	-1.76554	-1.44283
24484277	rs61877500	3.23862e-08	4.58803	-1.26556
24484316	rs17306929	5.81691e-09	1.6055	-3.12781e-10
24486285	rs1343880	2.52791e-07	5.95794	-0.580639
24486510	rs10767191	1.02754e-09	-0.403039	0.27494
24486603	rs10767192	1.07715e-09	-0.391839	0.310897
24486774	rs2896702	1.95329e-09	1.34978	-0.835526
24486801	rs117386173	2.01762e-10	-1.75593	-3.12781e-10
24487422	rs17234791	7.84904e-08	5.56614	-1.35843
24487529	rs1878443	3.4568e-09	1.89862	-0.813543
24487622	rs10767193	2.64514e-08	4.42135	-1.3013
24487636	rs61877501	4.73259e-11	-1.76261	-1.44335
24487803	rs10767194	2.83457e-08	4.49361	-1.3044
24488124	rs17234798	1.16591e-06	6.90599	-3.12781e-10
24488140	rs12418853	4.72436e-11	-1.76409	-1.44361
24488141	rs10742039	8.10134e-10	-0.307467	-0.0583542
24488639	rs80026631	6.59597e-09	1.73119	-3.12781e-10
24488838	rs7929391	2.68759e-07	6.03768	-0.599128
24488853	rs7929395	2.70712e-07	6.03768	-0.591887
24489248	rs76492671	3.4471e-10	-1.40204e-10	-1.22032
24489820	rs148741477	5.93817e-10	-1.40204e-10	-0.676449
24489960	rs10834347	2.9902e-08	4.55813	-1.31547
24490111	rs2403943	2.4678e-10	-0.677994	-0.876529
24490199	rs117006751	1.61389e-09	0.323381	-3.12781e-10
24490561	rs2403944	2.52427e-10	-0.642424	-0.889472
24490611	rs7944562	3.88466e-07	6.4503	-0.643356
24490613	rs2403945	2.45419e-10	-0.654753	-0.905299
24490806	rs4561210	3.64876e-08	4.77394	-1.33223
24490902	rs2403946	2.3834e-10	-0.677994	-0.911327
24491883	rs61877503	4.78766e-11	-1.74844	-1.44596
24492584	rs61877504	4.69177e-11	-1.76696	-1.44766
24492689	rs2403947	4.94732e-07	6.70613	-0.657376
24492709	rs2403948	2.24725e-10	-0.736814	-0.911327
24492756	rs4635078	3.87932e-07	6.49131	-0.685741
24493021	rs12577926	3.55961e-07	6.4053	-0.685741
24493240	rs10742040	8.7977e-10	-0.414194	0.130835
24493313	rs10834348	2.80812e-08	4.52016	-1.34032
24493480	rs10500978	4.79019e-11	-1.74844	-1.44543
24493876	rs10500979	4.77231e-11	-1.75184	-1.44576
24494465	rs10500980	4.7886e-11	-1.74844	-1.44576
24495128	rs7113147	2.40581e-10	-0.677994	-0.901969
24495277	rs61877505	4.76649e-11	-1.75184	-1.44698
24495495	rs117473676	3.10339e-10	-1.40204e-10	-1.32535
24495573	rs10767195	3.17498e-08	4.64294	-1.34032
24495651	rs61118693	4.57917e-11	-1.7906	-1.44832
24496013	rs117163810	1.57217e-09	0.297189	-3.12781e-10
24496147	rs2403949	2.28987e-10	-0.690128	-0.939227
24496284	rs2403950	2.29107e-10	-0.690128	-0.938702
24496288	rs10834349	2.89416e-08	4.55813	-1.34812
24496297	rs118071757	3.29552e-10	-1.26528	-3.12781e-10
24496406	rs2403951	2.38374e-10	-0.647245	-0.941932
24496505	rs9971537	3.49491e-07	6.4177	-0.716486
24496690	rs117632065	2.00266e-10	-1.76337	-3.12781e-10
24496695	rs9971391	2.27037e-10	-0.690128	-0.947779
24496843	rs10767196	2.27037e-10	-0.690128	-0.947779
24497069	rs10742041	2.2429e-10	-0.690128	-0.959951
24497765	rs10834351	2.30344e-10	-0.665792	-0.957653
24497826	rs76222954	9.06526e-09	2.04918	-3.12781e-10
24497843	rs9971414	8.85643e-10	-0.270296	-0.00641033
24497867	rs9971617	2.32164e-10	-0.654753	-0.960825
24497880	rs115119712	1.05449e-08	2.20038	-3.12781e-10
24497905	rs147391747	2.03761e-10	-1.74607	-3.12781e-10
24497969	rs9971415	2.43298e-10	-0.605035	-0.963699
24497994	rs114389722	1.05449e-08	2.20038	-3.12781e-10
24498086	rs9971564	2.26915e-10	-0.67188	-0.966566
24498250	rs4622261	2.30834e-10	-0.654753	-0.966566
24498363	rs117694730	5.19841e-10	-1.40204e-10	-0.809496
24498416	rs4638302	2.3011e-10	-0.654753	-0.96971
24498987	rs7938743	2.26292e-10	-0.665792	-0.9754
24499118	rs75096055	2.01452e-10	-1.75747	-3.12781e-10
24499370	rs7938928	2.23986e-10	-0.727186	-0.924249
24499371	rs189484183	3.41547e-10	-1.40204e-10	-1.22953
24499598	rs7117588	2.22224e-10	-0.677994	-0.981339
24499698	rs11027929	7.73295e-10	-0.405069	-0.00729068
24499744	rs7103320	3.24562e-08	4.68824	-1.36362
24499882	rs11027930	3.80768e-10	-1.12083	-3.12781e-10
24500047	rs7942603	2.17356e-10	-0.690128	-0.991354
24500896	rs75531951	2.76148e-10	-1.40204e-10	-1.44208
24500899	rs78347854	7.65512e-09	1.88011	-3.12781e-10
24501051	rs12279918	2.1335e-10	-0.662147	-1.03794
24501199	rs973150	2.8753e-07	6.24358	-0.737523
24501477	rs7125840	1.94432e-10	-0.754842	-1.0381
24501730	rs1509604	2.03886e-10	-0.707363	-1.0381
24501821	rs74577140	8.22042e-09	1.95136	-3.12781e-10
24501913	rs2403952	2.02269e-10	-0.696533	-1.05689
24502362	rs2202892	2.02792e-10	-0.696533	-1.0543
24502395	rs964218	2.00608e-10	-0.707363	-1.0543
24502414	rs964217	1.97184e-10	-0.719333	-1.05955
24502577	rs77935382	7.02821e-09	1.79467	-3.12781e-10
24502692	rs77430438	2.02016e-10	-1.75467	-3.12781e-10
24502717	rs7951459	2.06157e-10	-0.672271	-1.06211
24502790	rs74725318	4.82823e-11	-1.73752	-1.44844
24502842	rs5015003	2.08109e-10	-0.66004	-1.06492
24502863	rs5015000	2.05579e-10	-0.672271	-1.06492
24502888	rs35530724	2.68603e-07	6.16827	-0.730303
24502939	rs78139568	1.93138e-10	-1.79961	-3.12781e-10
24503108	rs11027931	2.06157e-10	-0.672271	-1.06211
24503254	rs11027932	2.11818e-10	-0.647742	-1.05955
24503282	rs11027933	2.06157e-10	-0.672271	-1.06211
24503349	rs56893211	2.2367e-07	5.98521	-0.730303
24503674	rs7927180	2.05579e-10	-0.672271	-1.06492
24503802	rs7927305	7.41709e-10	-0.303547	-0.150516
24503976	rs1509603	2.83726e-10	-0.393496	-1.02152
24504208	rs7930609	1.97986e-10	-0.707363	-1.06746
24504257	rs7930889	1.97986e-10	-0.707363	-1.06746
24504564	rs12574526	3.803e-07	6.54273	-0.757032
24504568	rs10219182	2.80702e-09	1.81837	-0.941517
24504663	rs10219184	2.04692e-10	-0.684533	-1.05698
24504708	rs4923187	2.09767e-10	-0.66004	-1.05698
24504748	rs4923188	2.05824e-10	-0.684435	-1.05156
24504895	rs61875576	4.8002e-11	-1.74321	-1.44857
24504903	rs10219185	3.22681e-10	-0.275928	-1.01043
24504919	rs61875577	5.45008e-08	5.14333	-1.30038
24505000	rs73427191	4.32207e-10	-0.994114	-3.12781e-10
24505061	rs11027936	2.10605e-10	-0.672271	-1.04076
24505247	rs4923189	2.12586e-10	-0.66004	-1.04363
24505978	rs7925011	2.15216e-10	-0.647742	-1.04363
24506132	rs11027937	4.75496e-08	5.01569	-1.30918
24506152	rs2896703	2.14101e-10	-0.647742	-1.04883
24506166	rs2136482	6.01967e-10	-0.662817	-3.12781e-10
24506267	rs7116799	2.15326e-10	-0.636616	-1.05425
24506598	rs7117482	1.4838e-10	-1.04987	-1.01337
24506606	rs10219264	2.14888e-10	-1.6929	-3.12781e-10
24506681	rs2403953	1.46631e-10	-1.06442	-1.01068
24506691	rs11027939	4.74085e-08	5.01569	-1.31215
24506826	rs2403954	9.71221e-11	-1.79414	-0.692907
24507309	rs61875578	4.86506e-11	-1.73006	-1.44829
24507380	rs10834355	2.23171e-09	1.6393	-0.991799
24507385	rs11027940	1.98337e-09	1.52655	-0.99702
24507753	rs9651564	2.18498e-10	-1.67624	-3.12781e-10
24507798	rs9651583	4.65665e-11	-1.80312	-1.41902
24508129	rs10742042	8.28237e-10	-0.236046	-0.107674
24508418	rs10834356	5.3331e-08	5.14333	-1.32207
24508463	rs10834357	9.26133e-08	5.65902	-1.28585
24508518	rs150723125	5.38459e-10	-0.774308	-3.12781e-10
24508597	rs188705962	6.3652e-09	1.69558	-3.12781e-10
24508772	rs145524789	6.45944e-09	1.71028	-3.12781e-10
24508887	rs142348028	6.3608e-10	-0.279174	-0.328522
24509202	rs149404114	6.7833e-09	1.7592	-3.12781e-10
24510001	rs190229143	2.77861e-10	-1.40204e-10	-1.4359
24510067	rs2403955	4.2186e-10	-1.75424	0.735888
24510511	rs7111573	1.42958e-07	5.66489	-0.857604
24510673	rs12225233	5.06261e-08	5.08841	-1.31921
24510678	rs12222531	8.83158e-08	5.60867	-1.28302
24510687	rs12288483	2.08887e-10	-1.72123	-3.12781e-10
24511191	rs61875579	4.66695e-11	-1.79219	-1.42774
24511240	rs4923190	6.39999e-11	-1.70306	-1.20108
24511270	rs7937325	4.82901e-11	-1.76173	-1.42407
24511371	rs75524873	2.00604e-10	-1.76169	-3.12781e-10
24511801	rs57476234	3.00673e-08	4.59619	-1.34801
24511844	rs11027948	1.32426e-05	10.6126	-1.27671
24511956	rs10834358	3.16677e-08	4.62616	-1.32613
24511981	rs35312892	2.64333e-08	4.21802	-1.09866
24512356	rs79268224	2.4565e-08	2.1501	0.895958
24512388	rs12285881	1.39518e-08	3.50527	-1.02492
24512583	rs10047439	3.94283e-09	2.12837	-0.911738
24512656	rs61875581	2.15218e-08	3.99544	-1.08164
24513113	rs7932020	3.92582e-09	2.18765	-0.975339
24513127	rs950768	2.45498e-08	2.19428	0.851158
24513345	rs61875582	2.32173e-08	4.07562	-1.08599
24513821	rs12223724	2.27364e-08	4.07562	-1.10692
24514896	rs11604047	1.92471e-10	-1.80308	-3.12781e-10
24515234	rs77802079	2.10508e-10	-1.7135	-3.12781e-10
24515276	rs11027950	2.23788e-08	4.09107	-1.13822
24515347	rs7925326	1.27434e-08	3.34201	-0.95226
24515443	rs75138681	4.0901e-10	-1.40204e-10	-1.04928
24515523	rs7925550	4.70438e-09	2.29969	-0.906463
24515549	rs76873287	3.49154e-10	-1.20751	-3.12781e-10
24515612	rs10834359	5.35667e-09	2.41919	-0.896111
24515776	rs12365312	4.84248e-09	2.32044	-0.898276
24515938	rs12363770	9.71648e-10	-1.57534	1.39131
24516014	rs12049863	2.21955e-08	4.09064	-1.14602
24516268	rs1509584	2.19854e-08	3.94746	-1.01235
24517030	rs79103986	1.98955e-09	-1.40204e-10	0.532643
24517243	rs11027951	1.15844e-08	3.36706	-1.07267
24517437	rs117325253	5.12066e-10	-0.824566	-3.12781e-10
24517776	rs141553193	2.2766e-08	2.32832	0.641684
24517929	rs4147349	5.42802e-09	2.43459	-0.898276
24518123	rs80015235	2.23904e-09	-1.40204e-10	0.650782
24518441	rs1509616	1.14494e-08	3.25953	-0.976856
24518530	rs148609602	2.79119e-08	2.67238	0.501411
24519543	rs74361740	2.56611e-09	-1.40204e-10	0.787125
24519813	rs11603870	1.92403e-10	-1.80343	-3.12781e-10
24520307	rs12225775	2.20687e-10	-0.522091	-1.14418
24520489	rs7952535	2.43867e-08	2.71956	0.319208
24520669	rs9667545	4.53358e-11	-1.80376	-1.44516
24520786	rs11027952	4.53069e-11	-1.80375	-1.44581
24520934	rs72869866	3.08222e-10	-1.3322	-3.12781e-10
24521298	rs72869884	6.41019e-10	-0.0600622	-0.539898
24521593	rs7928417	5.8537e-09	2.65161	-1.0398
24521666	rs7943454	3.19391e-09	2.2528	-1.24682
24522044	rs12293130	2.49623e-10	-1.54307	-3.12781e-10
24522270	rs7109828	3.9071e-09	2.16664	-0.959106
24522563	rs72869891	1.20852e-09	0.410912	-0.376779
24523060	rs79742696	1.84473e-09	-1.40204e-10	0.457067
24523229	rs78961907	2.03818e-08	2.54562	0.313758
24523231	rs1509599	2.10637e-10	-1.71289	-3.12781e-10
24523247	rs1509600	2.09676e-10	-1.71745	-3.12781e-10
24523248	rs78573266	1.90713e-08	2.4846	0.308317
24523336	rs78052152	1.99099e-10	-1.76922	-3.12781e-10
24523340	rs1509601	3.90107e-09	2.18138	-0.97539
24523619	rs75855701	1.30428e-08	2.03483	0.37814
24523757	rs11027953	6.46762e-10	-0.106873	-0.484169
24523823	rs115414436	1.21847e-08	2.04698	0.297932
24523995	rs115436644	1.21847e-08	2.04698	0.297932
24524090	rs114352619	1.22507e-08	2.04698	0.30334
24524107	rs11027954	2.25571e-10	-1.64439	-3.12781e-10
24524421	rs11027955	2.89629e-10	-1.39442	-3.12781e-10
24524572	rs11027956	3.19401e-09	1.95009	-0.944077
24524989	rs79161368	1.33512e-08	2.10461	0.331726
24525034	rs78232662	1.23918e-08	2.04698	0.314786
24525160	rs74758337	1.24593e-08	2.04698	0.320222
24525257	rs139580773	3.51966e-10	-1.40204e-10	-1.19949
24525392	rs11027957	2.32459e-10	-1.61431	-3.12781e-10
24525499	rs16912642	1.20907e-08	1.93001	0.407161
24525835	rs35175729	6.42858e-09	2.65515	-0.949661
24525921	rs79662838	8.44944e-09	2.03148	-0.0526455
24526724	rs12285439	2.96189e-10	-1.37202	-3.12781e-10
24526913	rs116944788	1.47983e-08	2.19687	0.342375
24527662	rs12287350	2.21663e-10	-1.66186	-3.12781e-10
24527958	rs7927293	1.27131e-08	3.35154	-0.964168
24528117	rs36110724	5.68398e-11	-1.80106	-1.22172
24528263	rs116004780	9.93025e-09	2.33193	-0.19161
24528308	rs74664305	1.13285e-08	2.01944	0.252619
24528410	rs7927899	4.68105e-09	2.34667	-0.95841
24528726	rs6484052	3.38057e-09	2.3605	-1.29772
24528941	rs117824213	1.96393e-10	-1.7829	-3.12781e-10
24529390	rs12417058	7.39116e-11	-1.80267	-0.957477
24529438	rs12277673	2.77659e-10	-1.43663	-3.12781e-10
24529448	rs79087949	2.92245e-09	0.741742	0.175415
24529697	rs12421169	8.36745e-11	-1.80361	-0.832473
24529744	rs59946308	2.94638e-09	0.766029	0.159283
24530025	rs117042619	1.1874e-08	2.12164	0.197446
24530248	rs11027958	7.00984e-10	-0.279321	-0.231215
24530273	rs1509586	6.4816e-09	2.68756	-0.97386
24530368	rs16912643	2.81379e-09	0.741742	0.137525
24530656	rs12292905	2.86055e-10	-1.40684	-3.12781e-10
24531208	rs7111245	6.48452e-09	2.59234	-0.878186
24531244	rs80178846	1.48053e-09	-1.40204e-10	0.237137
24531363	rs11027959	2.84059e-10	-1.41384	-3.12781e-10
24531367	rs11027960	2.84543e-10	-1.41213	-3.12781e-10
24531557	rs2403956	6.6034e-09	2.56101	-0.828693
24531660	rs140560455	2.1753e-10	-1.68068	-3.12781e-10
24531898	rs77967507	1.35526e-09	-1.40204e-10	0.148729
24532080	rs6484053	1.71218e-07	6.43094	-1.44327
24532930	rs1995839	3.79534e-09	-1.40204e-10	1.17851
24532934	rs1995838	1.38359e-07	4.09678	0.677805
24533104	rs1995837	4.56851e-10	0.154247	-1.09291
24533298	rs10430921	3.43479e-08	4.79626	-1.41499
24533372	rs10430841	1.56715e-09	0.88812	-0.594128
24533605	rs12419889	4.34006e-09	-1.40204e-10	1.31262
24533668	rs11027961	9.19226e-10	-0.363108	0.123621
24533756	rs61875595	1.02426e-09	-0.00511887	-0.126179
24533962	rs72872507	6.97205e-07	7.7099	-1.31808
24534119	rs6484054	7.38693e-10	-0.548233	0.0900953
24534381	rs12417531	2.78987e-08	4.57826	-1.40495
24534421	rs7108423	3.06606e-08	4.67429	-1.40658
24534451	rs7930719	8.23646e-10	-0.0860381	-0.263241
24534452	rs7108220	3.21407e-09	1.37442	-0.362149
24534583	rs7108369	4.16275e-09	1.69224	-0.421331
24534593	rs117001015	2.68862e-09	1.20695	-0.373182
24534639	rs11605402	9.6048e-10	0.00708607	-0.202672
24534715	rs11605418	6.03497e-10	-1.80054	1.14026
24534840	rs147424744	3.78246e-10	-1.12747	-3.12781e-10
24534980	rs4922682	2.04527e-08	4.2152	-1.35235
24535089	rs4922683	4.71024e-10	-1.79006	0.881949
24535105	rs11605900	9.13422e-10	-0.0787007	-0.167122
24535155	rs7112372	4.88855e-09	2.31487	-0.88324
24535294	rs7112207	3.20627e-09	1.2584	-0.24856
24535325	rs7112415	3.51232e-09	1.34957	-0.24856
24535366	rs7112434	4.94581e-09	1.65182	-0.208547
24535561	rs12419417	2.80833e-09	-1.40204e-10	0.877326
24535728	rs11027962	3.69852e-10	-1.14992	-3.12781e-10
24535835	rs11027963	8.1514e-10	0.170346	-0.530006
24535914	rs10834361	4.95936e-10	-1.79515	0.938574
24535936	rs11027964	4.89639e-10	-1.78556	0.916205
24536058	rs75628056	2.93882e-10	-1.40204e-10	-1.37984
24536153	rs11027965	7.85066e-10	0.136394	-0.533646
24536375	rs142505110	4.3319e-10	-0.991843	-3.12781e-10
24536387	rs12419817	1.15725e-08	-1.37071	3.66408
24536686	rs12291988	4.91284e-10	-1.7822	0.916205
24536761	rs57488468	1.15761e-09	0.102189	-0.1111
24536779	rs12292047	8.04273e-10	0.170346	-0.543428
24537049	rs191296111	1.92433e-10	-1.80327	-3.12781e-10
24537055	rs58788750	6.43668e-10	-1.80006	1.20422
24537162	rs12798501	7.81558e-10	0.151473	-0.553204
24537226	rs79507787	4.90763e-10	0.531346	-1.39841
24537613	rs11027966	8.09207e-10	0.196686	-0.563651
24537624	rs11027967	8.16212e-10	0.216678	-0.575024
24537683	rs11027968	7.92281e-10	0.185929	-0.574033
24537761	rs11027969	7.77616e-10	0.174013	-0.5808
24538077	rs1996392	5.81988e-09	2.39686	-0.790846
24538161	rs73429132	4.41698e-09	1.60385	-0.273662
24538179	rs61875597	1.02662e-09	-0.059621	-0.0693695
24538190	rs12288442	5.02713e-10	-1.79398	0.950976
24538233	rs73429133	4.2366e-09	1.58938	-0.300879
24538279	rs11027970	1.23259e-09	0.394561	-0.340705
24538296	rs73429136	4.21929e-09	1.58938	-0.304974
24538644	rs906884	5.09412e-09	1.83375	-0.360925
24538700	rs906885	5.09164e-09	1.83685	-0.364517
24538778	rs112593215	4.58223e-09	1.73542	-0.368501
24538937	rs113380502	5.05579e-10	-1.24727	0.409952
24539101	rs4073195	4.42083e-09	1.72212	-0.39106
24539314	rs1318297	3.7584e-09	1.70738	-0.53865
24539401	rs906886	3.28475e-09	1.37442	-0.340395
24539701	rs12277391	2.85542e-10	-1.79727	0.388638
24539773	rs61690067	3.82421e-09	1.57321	-0.387121
24539843	rs16912665	3.00861e-09	1.32978	-0.383568
24539916	rs59912639	2.9569e-09	1.316	-0.387121
24539980	rs1318781	8.42232e-09	3.2371	-1.26148
24539982	rs57056516	2.92053e-09	1.30362	-0.387121
24540041	rs16912670	2.92053e-09	1.30362	-0.387121
24540278	rs12418590	5.32639e-10	-0.240698	-0.544478
24540770	rs71472802	8.62024e-07	6.60402	-3.12781e-10
24540816	rs73429143	2.7726e-09	1.25164	-0.387121
24540863	rs10466431	4.33325e-10	-0.991532	-3.12781e-10
24540890	rs16912674	2.46077e-09	1.27121	-0.526001
24541294	rs68071150	3.68061e-10	-1.15477	-3.12781e-10
24541340	rs11027972	3.61973e-10	-1.17145	-3.12781e-10
24542153	rs883002	3.99892e-10	-1.07182	-3.12781e-10
24542634	rs1912141	1.30266e-10	-1.32503	-0.868411
24542669	rs883926	4.79596e-10	-0.148046	-0.74203
24542766	rs4444077	4.87602e-09	0.6948	0.734266
24542774	rs1912142	1.32094e-10	-1.324	-0.855505
24542884	rs12270014	4.69207e-10	-0.179017	-0.732958
24543242	rs11824978	1.19373e-09	0.845369	-0.82355
24543475	rs10500981	1.6743e-10	-1.13337	-0.809085
24543593	rs146226100	3.11131e-10	-1.40204e-10	-1.3228
24543777	rs16912678	2.32988e-09	1.1817	-0.491151
24543975	rs117673668	4.22798e-10	-1.01613	-3.12781e-10
24544063	rs117173207	2.13489e-10	-1.69944	-3.12781e-10
24544111	rs16912679	4.05107e-10	-0.358419	-0.70045
24544241	rs76507093	1.92158e-09	0.497886	-3.12781e-10
24544446	rs16912682	4.12368e-10	-0.336418	-0.704687
24544594	rs11027974	2.60092e-10	-1.79979	0.297802
24544612	rs11027975	2.5768e-10	-1.80115	0.289852
24544761	rs1912143	4.56256e-09	2.77444	-1.41182
24544771	rs12420246	3.95084e-10	-0.347439	-0.736482
24545022	rs7101736	2.29556e-10	-1.79822	0.171354
24545254	rs16912692	1.68756e-09	-1.40204e-10	0.368019
24545353	rs7102196	2.23267e-10	-1.7963	0.141653
24546724	rs10834362	2.64894e-10	-1.77984	0.29615
24546735	rs2896704	1.92482e-09	0.86431	-0.364743
24546790	rs4590870	2.4898e-10	-1.78954	0.243893
24547002	rs1509606	2.47063e-10	-1.78954	0.236165
24547258	rs2175151	1.08046e-08	-0.757139	2.98185
24548406	rs1509607	8.91555e-11	-1.51251	-1.06013
24549045	rs10500982	4.59687e-10	-0.208516	-0.723958
24549527	rs4923191	4.54094e-10	-0.186164	-0.758551
24549679	rs80110476	4.0985e-10	-1.40204e-10	-1.04723
24550418	rs72872562	3.15247e-09	1.09176	-0.0988402
24550576	rs12281776	3.4587e-10	-0.472364	-0.744594
24550780	rs79318999	1.97865e-10	-1.77543	-3.12781e-10
24551110	rs4244514	1.1569e-10	-0.87221	-1.4399
24551735	rs11027978	3.80868e-10	-0.403252	-0.717316
24551760	rs7928736	1.51841e-10	-1.49722	-0.542959
24551838	rs11027979	3.69274e-10	-0.502126	-0.649354
24551969	rs7931728	6.84498e-10	0.860698	-1.39503
24551982	rs10834364	5.03507e-10	-0.295379	-0.546044
24552013	rs7931640	5.90199e-10	0.704067	-1.38663
24552149	rs10767201	6.39991e-10	-0.0148085	-0.586757
24552156	rs10767202	6.70038e-10	0.0780793	-0.633765
24552157	rs10767203	6.56238e-10	-0.00277417	-0.573722
24552267	rs10767204	3.75128e-10	-0.303518	-0.832234
24552414	rs138558540	3.92228e-10	-1.40204e-10	-1.09118
24552429	rs11027980	5.28158e-10	-0.293138	-0.500487
24552769	rs12285639	6.51131e-10	-0.416935	-0.167374
24553036	rs10834365	4.40999e-10	-0.80168	-0.172297
24553160	rs1396852	9.07177e-11	-1.6731	-0.882164
24553333	rs1396850	1.05212e-10	-1.64551	-0.761538
24553440	rs10767205	3.38925e-10	-1.3249	0.0876622
24553596	rs10834366	1.55785e-10	-1.67218	-0.342364
24553602	rs2896705	1.53374e-10	-0.722123	-1.30802
24553674	rs11027981	8.1407e-11	-1.25972	-1.40384
24554138	rs10767206	3.06167e-10	-0.630073	-0.708818
24554227	rs10834368	1.12859e-10	-1.65474	-0.68214
24554271	rs10834369	4.72538e-11	-1.76294	-1.44454
24554442	rs11027982	1.92833e-10	-1.8012	-3.12781e-10
24554590	rs117445757	2.0856e-10	-1.72279	-3.12781e-10
24555148	rs11027983	9.96838e-11	-1.6424	-0.818617
24555692	rs7931113	1.09903e-10	-1.50786	-0.855564
24555833	rs7944526	1.17434e-10	-1.71109	-0.586054
24556103	rs4301784	1.94489e-09	-0.545785	1.05573
24556375	rs4547087	3.88728e-10	-0.348806	-0.751334
24556697	rs11027985	3.90157e-10	-0.348043	-0.748429
24556776	rs975881	1.54628e-10	-1.48804	-0.533957
24556816	rs1318864	1.508e-10	-1.48804	-0.559022
24557092	rs11027986	7.02727e-11	-1.52241	-1.28822
24557125	rs10834370	1.48708e-10	-1.47927	-0.581764
24557242	rs10834371	1.48303e-10	-1.48804	-0.57572
24557459	rs10834372	1.5339e-10	-1.47927	-0.550766
24557620	rs11027987	6.1198e-11	-1.55222	-1.39669
24557639	rs7952648	9.9527e-11	-1.77022	-0.692373
24557778	rs11027988	8.51663e-11	-1.35141	-1.26701
24557791	rs1588348	3.73647e-10	-0.335186	-0.804521
24557806	rs11027989	6.20635e-11	-1.54468	-1.39018
24557994	rs1588347	3.68593e-10	-0.348806	-0.804521
24558167	rs1588346	4.06495e-10	-0.245695	-0.809753
24558238	rs11027990	6.12078e-11	-1.55856	-1.39018
24558719	rs72872600	1.48202e-09	1.14856	-0.910412
24558728	rs11027991	6.21132e-11	-1.75657	-1.1775
24558787	rs34406948	9.23999e-10	-0.234309	-3.12781e-10
24558963	rs975980	1.16664e-10	-1.48035	-0.823375
24559027	rs975979	1.29093e-10	-1.40283	-0.799662
24559286	rs75219512	6.16527e-10	-1.40204e-10	-0.638918
24559642	rs10834373	1.24186e-10	-1.46247	-0.778775
24559827	rs10834374	1.36371e-10	-1.49987	-0.647774
24560532	rs10767207	1.39301e-10	-1.5009	-0.625483
24560596	rs4923192	1.4574e-10	-1.47478	-0.606418
24561222	rs10834375	1.51624e-10	-1.49987	-0.541751
24561390	rs10834376	1.50642e-10	-1.5009	-0.547212
24561570	rs10767208	1.56581e-10	-1.49136	-0.518086
24561675	rs10767209	1.59483e-10	-1.49136	-0.499724
24562009	rs76241896	1.94055e-10	-1.79488	-3.12781e-10
24562656	rs2055788	1.6865e-10	-1.46532	-0.46987
24563283	rs11027992	6.37534e-11	-1.55167	-1.35633
24563647	rs2202893	1.14346e-10	-1.45525	-0.868543
24563656	rs117905935	2.64063e-09	-1.40204e-10	0.815752
24563672	rs2136483	7.74198e-11	-1.36393	-1.34985
24564217	rs4491224	1.175e-10	-1.38882	-0.907761
24564471	rs72874816	6.49133e-11	-1.7898	-1.10017
24564603	rs2896706	8.50186e-11	-1.20408	-1.41607
24564666	rs148414314	3.59281e-10	-1.40204e-10	-1.17891
24564750	rs11027993	5.51673e-11	-1.73897	-1.31368
24564791	rs72874819	7.99854e-10	-0.310633	-0.0679575
24564894	rs10834377	1.51599e-10	-1.2928	-0.748983
24565004	rs10834378	1.42857e-10	-1.2928	-0.808379
24565137	rs12292598	9.4028e-11	-1.21676	-1.30267
24565295	rs79484154	3.02382e-10	-1.40204e-10	-1.35133
24565345	rs11027994	5.60972e-11	-1.75577	-1.28016
24565495	rs78761701	3.74296e-10	-1.40204e-10	-1.13797
24565504	rs146799520	8.12567e-10	-1.40204e-10	-0.362822
24565647	rs1396844	1.61002e-10	-1.28168	-0.699927
24565734	rs11027995	1.62089e-10	-1.2928	-0.682077
24565864	rs11027996	5.46387e-11	-1.73897	-1.32331
24566237	rs61875609	5.49503e-11	-1.74948	-1.30711
24566313	rs192367133	3.19867e-10	-1.40204e-10	-1.29512
24566441	rs7938626	5.60348e-11	-1.73644	-1.30061
24566746	rs7925732	1.46558e-10	-1.2928	-0.782801
24566795	rs148259332	2.76992e-10	-1.40204e-10	-1.43903
24566973	rs12360968	7.39174e-10	-0.257044	-0.200443
24567224	rs116588064	8.15351e-10	-0.2702	-0.0892023
24567431	rs79083470	1.06361e-10	-1.78589	-0.610292
24567515	rs78110256	3.09126e-10	-1.40204e-10	-1.32927
24567543	rs2221717	1.5295e-10	-1.30489	-0.728017
24567585	rs2202894	1.53846e-10	-1.30489	-0.722174
24567904	rs72874832	8.64803e-10	-0.300518	-3.12781e-10
24567979	rs76326290	3.22565e-10	-1.40204e-10	-1.28671
24568081	rs7125072	1.60109e-10	-1.30489	-0.682269
24568449	rs35623555	5.55996e-10	-1.18361	0.441352
24568702	rs10834380	1.41405e-10	-1.40044	-0.710955
24569052	rs11028001	5.58231e-11	-1.74354	-1.29729
24569389	rs11028002	1.60109e-10	-1.30489	-0.682269
24569444	rs11028003	1.63222e-10	-1.31577	-0.652141
24569450	rs76225727	3.04177e-10	-1.40204e-10	-1.34541
24569495	rs79931944	3.01875e-10	-1.40204e-10	-1.35301
24569892	rs10767210	1.61186e-10	-1.31577	-0.664692
24570000	rs7110572	2.99673e-10	-1.40204e-10	-1.36033
24570327	rs1912138	1.02418e-10	-1.30706	-1.12689
24570450	rs1912139	1.55104e-10	-1.34872	-0.670206
24570528	rs141390522	3.24004e-10	-1.40204e-10	-1.28226
24570632	rs79149108	2.96815e-10	-1.40204e-10	-1.36991
24570856	rs2403959	1.57118e-10	-1.3591	-0.646921
24570916	rs2403960	1.57776e-10	-1.33715	-0.664692
24571002	rs72874841	2.93935e-10	-1.37966	-3.12781e-10
24571068	rs2896707	5.71222e-11	-1.6996	-1.31822
24571074	rs2403961	1.56914e-10	-1.34872	-0.658605
24571105	rs2403962	1.55962e-10	-1.34872	-0.664692
24571150	rs1396846	5.58908e-11	-1.74004	-1.29958
24571528	rs1396848	1.66499e-10	-1.33715	-0.610874
24572150	rs75028370	2.98869e-10	-1.40204e-10	-1.36301
24572417	rs79933902	3.76295e-10	-1.40204e-10	-1.13265
24572539	rs2036750	9.38919e-11	-1.40464	-1.11623
24572553	rs11028005	2.0198e-10	-1.38237	-0.372482
24572779	rs10834382	1.44239e-10	-1.41406	-0.677486
24572905	rs61875612	5.58908e-11	-1.74004	-1.29958
24573077	rs114917428	2.98344e-10	-1.40204e-10	-1.36477
24573397	rs114751083	2.94831e-10	-1.40204e-10	-1.37662
24573416	rs11028007	1.61636e-10	-1.34872	-0.628956
24573449	rs10834383	2.22591e-10	-1.31773	-0.339948
24573538	rs12221725	2.03441e-10	-1.80338	0.0557417
24573602	rs78444299	2.94355e-10	-1.40204e-10	-1.37823
24573719	rs1396849	2.31348e-10	-1.27248	-0.346613
24573992	rs74906509	3.23517e-10	-1.40204e-10	-1.28377
24574153	rs35783821	2.37131e-10	-1.26115	-0.333263
24574202	rs12273206	8.42931e-11	-1.37782	-1.2509
24574361	rs10767211	1.69706e-10	-1.33715	-0.591796
24574374	rs72874853	7.90868e-10	-0.2702	-0.11969
24574631	rs10767212	1.61979e-10	-1.33715	-0.6384
24575309	rs7118280	3.64265e-10	-1.40204e-10	-1.16514
24575390	rs16912792	2.16835e-10	-1.35062	-0.333263
24575779	rs74397129	2.83843e-10	-1.40204e-10	-1.4146
24575898	rs10834384	1.34507e-10	-1.43036	-0.731039
24576733	rs7107070	1.39619e-10	-1.41987	-0.70423
24576745	rs12146683	5.5502e-11	-1.75517	-1.29143
24577183	rs1509605	6.26634e-11	-1.61927	-1.30597
24577340	rs12295477	1.2459e-10	-1.43036	-0.807628
24577558	rs10834385	1.08006e-10	-1.31844	-1.06239
24577812	rs12276298	1.3792e-10	-1.32365	-0.812694
24577829	rs12295653	1.36456e-10	-1.33432	-0.812694
24577908	rs1396853	2.77502e-10	-1.40204e-10	-1.43719
24578513	rs16912808	3.56904e-10	-1.40204e-10	-1.18555
24579512	rs76022534	2.78362e-10	-1.40204e-10	-1.4341
24579598	rs12797112	5.30866e-11	-1.76677	-1.32433
24579599	rs74829318	3.55793e-10	-1.40204e-10	-1.18867
24579618	rs79341295	2.77342e-10	-1.40204e-10	-1.43777
24579879	rs1509610	1.24181e-10	-1.41021	-0.831068
24579950	rs1509611	1.99256e-10	-1.37225	-0.396179
24579960	rs1509612	1.24181e-10	-1.41021	-0.831068
24580081	rs1509613	1.24845e-10	-1.41021	-0.825732
24581044	rs11028012	1.23582e-10	-1.41021	-0.8359
24581157	rs61875635	2.1717e-10	-1.68234	-3.12781e-10
24581325	rs10834386	1.22394e-10	-1.41987	-0.8359
24581389	rs16912817	3.51366e-10	-1.40204e-10	-1.20119
24581490	rs11028013	5.0369e-10	-0.677194	-0.163866
24581529	rs72874870	1.72091e-09	0.38759	-3.12781e-10
24581702	rs17234826	5.27871e-11	-1.76677	-1.32998
24581730	rs7105561	1.16667e-10	-1.4425	-0.861196
24581767	rs7105854	1.23582e-10	-1.41021	-0.8359
24581814	rs7121909	1.24796e-10	-1.40044	-0.8359
24581907	rs116284789	3.49652e-10	-1.40204e-10	-1.20608
24582168	rs6484057	1.28757e-10	-1.40044	-0.804659
24582307	rs16912825	3.50701e-10	-1.40204e-10	-1.20308
24582399	rs1509614	1.29396e-10	-1.40044	-0.79971
24582756	rs1039837	1.2806e-10	-1.40044	-0.810083
24582807	rs75579040	3.50176e-10	-1.40204e-10	-1.20459
24582978	rs11028015	1.28757e-10	-1.40044	-0.804659
24583115	rs10767213	1.28757e-10	-1.40044	-0.804659
24583542	rs138945562	1.95959e-10	-1.78511	-3.12781e-10
24583552	rs11028016	5.00998e-10	-0.654141	-0.192276
24583733	rs1509615	1.2806e-10	-1.40044	-0.810083
24583842	rs6484058	1.31551e-10	-1.38715	-0.796474
24583843	rs7936313	1.31551e-10	-1.38715	-0.796474
24583867	rs16912830	4.48287e-10	-1.40204e-10	-0.957586
24583891	rs11028019	1.22496e-10	-1.80088	-0.454063
24583988	rs1912144	1.26749e-10	-1.40044	-0.820374
24584099	rs1912145	1.26749e-10	-1.40044	-0.820374
24584325	rs7117982	1.24616e-10	-1.29121	-0.946574
24584484	rs117277280	4.02958e-09	1.2384	-3.12781e-10
24584539	rs11028020	1.25401e-10	-1.40044	-0.831068
24584680	rs11028021	1.30063e-10	-1.37951	-0.815484
24584957	rs34167424	1.30063e-10	-1.37951	-0.815484
24584997	rs142166782	3.92379e-10	-1.40204e-10	-1.09079
24585255	rs72874878	2.06415e-09	0.569456	-3.12781e-10
24585333	rs4465365	1.30063e-10	-1.37951	-0.815484
24585918	rs79104319	2.75948e-10	-1.40204e-10	-1.44281
24586179	rs74971538	2.74793e-10	-1.40204e-10	-1.447
24586672	rs117056818	8.54578e-10	-1.40204e-10	-0.312412
24586676	rs72874880	4.15685e-10	-0.768157	-0.264935
24586805	rs117328323	3.5459e-10	-1.40204e-10	-1.19206
24586870	rs12289378	4.8384e-11	-1.75809	-1.42576
24587036	rs77512936	3.54131e-10	-1.40204e-10	-1.19335
24587075	rs7951458	1.32098e-10	-1.3591	-0.820374
24587117	rs75817223	3.56805e-10	-1.40204e-10	-1.18583
24587136	rs7951586	2.10801e-10	-1.3699	-0.342207
24587158	rs115213330	3.56805e-10	-1.40204e-10	-1.18583
24587177	rs12790518	9.36922e-10	-0.22042	-3.12781e-10
24587637	rs11529784	7.31958e-11	-1.53234	-1.23754
24587817	rs7924337	3.56255e-10	-1.40204e-10	-1.18737
24587819	rs11822738	2.13584e-10	-1.3699	-0.329094
24588015	rs11822747	2.07743e-10	-1.39106	-0.33566
24588018	rs138299268	5.55208e-10	-0.556474	-0.187204
24588213	rs79915791	1.09203e-10	-1.80105	-0.568765
24588709	rs77957935	3.491e-10	-1.40204e-10	-1.20766
24588722	rs12362660	1.44536e-10	-1.38728	-0.702215
24588738	rs12362662	2.12486e-10	-1.38763	-0.316508
24589239	rs12364600	5.46818e-11	-1.74252	-1.31897
24589618	rs72874882	1.522e-09	0.26476	-3.12781e-10
24589717	rs4565897	9.9991e-11	-1.3397	-1.11824
24589771	rs12805008	1.24855e-10	-1.37951	-0.856352
24589795	rs4609599	4.78912e-11	-1.76772	-1.42637
24589798	rs116895491	3.82116e-10	-1.40204e-10	-1.11729
24589817	rs76922497	2.75063e-10	-1.40204e-10	-1.44602
24590045	rs12805462	1.2611e-10	-1.37951	-0.84635
24590169	rs9943629	6.9453e-11	-1.37782	-1.44455
24590206	rs114309223	3.84058e-10	-1.40204e-10	-1.11223
24590211	rs1858155	9.21595e-11	-1.43189	-1.10761
24590274	rs75600200	1.05139e-10	-1.79825	-0.609484
24590354	rs1876821	2.17253e-10	-1.3699	-0.31206
24590359	rs114632792	3.79064e-10	-1.40204e-10	-1.12531
24590580	rs1876822	2.19494e-10	-1.35964	-0.31206
24591067	rs10834387	5.76836e-11	-1.72716	-1.28088
24591133	rs80322337	3.75675e-10	-1.40204e-10	-1.13429
24591284	rs11028025	1.32052e-10	-1.36937	-0.810455
24591375	rs12272010	1.33495e-10	-1.36937	-0.799588
24591499	rs12292322	1.34898e-10	-1.36937	-0.789131
24591608	rs75394727	2.75764e-10	-1.40204e-10	-1.44347
24591664	rs11028026	1.33495e-10	-1.36937	-0.799588
24591912	rs1553740	1.3629e-10	-1.3591	-0.789131
24592100	rs1553741	1.34898e-10	-1.36937	-0.789131
24592374	rs79840797	2.7709e-10	-1.40204e-10	-1.43868
24592382	rs2036752	1.34604e-10	-1.38209	-0.778593
24592391	rs1553742	1.37372e-10	-1.36174	-0.778593
24592450	rs10834388	1.40658e-10	-1.34872	-0.767974
24592675	rs76654280	3.75675e-10	-1.40204e-10	-1.13429
24592828	rs141955523	2.75888e-10	-1.40204e-10	-1.44302
24592890	rs1022085	5.64674e-11	-1.7457	-1.28366
24593018	rs150657462	2.46559e-09	-1.40204e-10	0.747164
24593394	rs76069427	3.47569e-10	-1.40204e-10	-1.21206
24593492	rs74667209	2.74556e-10	-1.40204e-10	-1.44787
24593540	rs5008808	1.64381e-10	-1.24049	-0.720345
24593558	rs1509588	1.52313e-10	-1.24049	-0.796593
24593626	rs1509589	2.61296e-10	-0.784902	-0.712463
24593649	rs1509590	2.57249e-10	-0.800948	-0.712027
24593694	rs1509591	2.36233e-10	-0.831081	-0.767118
24593978	rs1509592	3.08169e-10	-0.983915	-0.348457
24594083	rs11028027	5.19192e-11	-1.80307	-1.31026
24594134	rs1509593	3.13695e-10	-1.03183	-0.282768
24594148	rs981895	1.70321e-10	-1.13843	-0.786899
24594168	rs10834389	1.86727e-10	-1.11239	-0.720981
24594238	rs1876823	3.32376e-10	-0.980907	-0.275847
24594294	rs11600443	1.89258e-10	-1.09893	-0.720981
24594339	rs10834390	1.89258e-10	-1.09893	-0.720981
24594384	rs10834391	1.94949e-10	-1.0747	-0.715584
24594673	rs11028028	1.9355e-10	-1.08582	-0.711665
24594694	rs56318875	4.85154e-11	-1.77716	-1.40398
24594817	rs11028029	5.74394e-11	-1.79682	-1.21547
24594992	rs112653282	2.14977e-10	-1.69249	-3.12781e-10
24595096	rs10767214	1.87325e-10	-1.12605	-0.704123
24595295	rs10834392	8.95231e-11	-1.33994	-1.22859
24595442	rs11028033	2.91957e-10	-1.20672	-0.179692
24595513	rs61877886	1.88351e-10	-1.12605	-0.698662
24595540	rs148736627	3.84737e-10	-1.40204e-10	-1.11046
24595549	rs61877887	1.90461e-10	-1.12605	-0.687518
24595574	rs142624927	2.96743e-10	-1.40204e-10	-1.37015
24595614	rs68090319	1.89501e-10	-1.12605	-0.692571
24596034	rs12293149	2.98784e-10	-1.16969	-0.193608
24596273	rs12284708	2.98993e-10	-1.20672	-0.155877
24596391	rs75836751	1.98545e-10	-1.77201	-3.12781e-10
24596652	rs34355204	5.79133e-11	-1.79387	-1.21021
24597008	rs11028034	3.60594e-10	-1.04318	-0.132092
24597030	rs79781813	3.82545e-10	-1.40204e-10	-1.11617
24597354	rs10734353	5.04337e-11	-1.79094	-1.35142
24597566	rs146754263	3.73297e-10	-1.14065	-3.12781e-10
24597762	rs1973574	8.74877e-11	-1.15174	-1.43978
24598021	rs4923194	7.36398e-11	-1.79386	-0.969972
24598138	rs7946389	5.44573e-11	-1.78938	-1.27622
24598987	rs10767215	9.20525e-11	-1.20672	-1.33394
24599065	rs10834393	8.66314e-11	-1.16522	-1.43614
24599638	rs7115380	8.98846e-11	-1.13925	-1.42524
24599858	rs75541299	2.54102e-09	-1.40204e-10	0.777301
24599878	rs7131395	9.07505e-11	-1.13925	-1.41565
24599910	rs1912135	5.15106e-11	-1.79632	-1.32492
24599940	rs77255773	1.93442e-10	-1.79804	-3.12781e-10
24600146	rs11028036	4.7558e-11	-1.78209	-1.41897
24600189	rs7118822	8.82583e-11	-1.15031	-1.43244
24600298	rs7119053	4.22544e-10	-0.96054	-0.0561871
24600552	rs7104955	8.90709e-11	-1.15174	-1.42185
24600829	rs7105368	4.23146e-10	-0.970626	-0.044676
24601061	rs12293822	3.83169e-10	-1.01308	-0.101469
24601495	rs34578313	5.13613e-11	-1.79251	-1.33163
24601591	rs7944949	9.15074e-11	-1.13925	-1.40735
24601726	rs1396842	9.84926e-11	-1.18199	-1.29105
24601732	rs10834394	9.37153e-11	-1.11406	-1.4087
24601758	rs1396843	9.47334e-11	-1.21832	-1.29363
24601949	rs10834395	9.27233e-11	-1.12605	-1.40735
24602057	rs10834396	9.88053e-11	-1.18199	-1.28788
24602232	rs10834397	8.97413e-11	-1.15174	-1.41435
24602491	rs10834398	7.54684e-11	-1.30568	-1.43363
24602550	rs10834399	4.33283e-10	-0.949375	-0.042254
24602575	rs7949104	5.07536e-11	-1.80018	-1.33586
24602653	rs7935768	9.14211e-11	-1.12688	-1.42067
24602715	rs61877888	7.62128e-11	-1.76078	-0.968713
24602797	rs77404680	3.63491e-10	-1.40204e-10	-1.16727
24602890	rs4923195	9.12902e-11	-1.12605	-1.42292
24602971	rs181961020	2.5684e-10	-1.51457	-3.12781e-10
24603100	rs35586652	5.05783e-11	-1.79341	-1.34608
24603458	rs7101544	9.8633e-11	-1.19733	-1.27429
24603919	rs183257887	1.97606e-10	-1.77675	-3.12781e-10
24604056	rs12360940	6.30503e-11	-1.79053	-1.12856
24604491	rs117693172	3.96085e-10	-1.08139	-3.12781e-10
24604670	rs79013451	3.95162e-10	-1.08372	-3.12781e-10
24605103	rs116203961	3.61035e-10	-1.40204e-10	-1.17404
24605156	rs16912856	3.57209e-10	-1.40204e-10	-1.1847
24605274	rs61875660	7.40563e-11	-1.75712	-1.00107
24605495	rs11028038	5.05692e-11	-1.79161	-1.34807
24605509	rs11028039	3.61528e-10	-0.992359	-0.18032
24605549	rs141411318	2.40324e-10	-1.58103	-3.12781e-10
24605979	rs117538000	4.89923e-10	-1.40204e-10	-0.868772
24606241	rs56298814	3.29228e-10	-1.26627	-3.12781e-10
24606843	rs906883	6.26477e-11	-1.79423	-1.13126
24606921	rs10742044	9.25454e-11	-1.4065	-1.12882
24607237	rs77193027	3.47796e-10	-1.40204e-10	-1.2114
24607322	rs931964	6.039e-11	-1.51434	-1.44786
24607617	rs10767216	6.23616e-11	-1.5039	-1.42617
24607717	rs9633851	6.48693e-11	-1.46794	-1.42271
24608042	rs9633852	4.77259e-11	-1.79877	-1.39878
24608983	rs7926882	2.58508e-10	-1.50809	-3.12781e-10
24609061	rs80045589	2.74318e-10	-1.40204e-10	-1.44873
24609283	rs76346166	1.05926e-09	-0.0976929	-3.12781e-10
24610019	rs1858156	6.31135e-11	-1.46927	-1.44881
24610066	rs16912881	3.49637e-10	-1.40204e-10	-1.20613
24610471	rs1509595	1.09583e-09	-0.0637507	-3.12781e-10
24610602	rs75093926	2.75174e-10	-1.40204e-10	-1.44562
24610620	rs1509597	5.9812e-11	-1.523	-1.44881
24610850	rs11028040	5.07614e-11	-1.74945	-1.38644
24611130	rs12361953	4.16378e-10	-0.591597	-0.439829
24611220	rs10834400	6.47255e-11	-1.4861	-1.40676
24611299	rs12276414	6.15188e-11	-1.49627	-1.4474
24611466	rs75733084	2.74432e-10	-1.40204e-10	-1.44832
24611557	rs12225488	6.26468e-11	-1.47871	-1.44679
24612610	rs74429296	2.05925e-10	-1.73551	-3.12781e-10
24612957	rs74764397	2.75065e-10	-1.40204e-10	-1.44601
24613361	rs77093762	2.01976e-10	-1.75487	-3.12781e-10
24613786	rs10767218	9.17956e-11	-1.4113	-1.13216
24613899	rs12800717	6.05671e-11	-1.77692	-1.18234
24613989	rs10834401	5.29707e-11	-1.79972	-1.29356
24614976	rs16912898	3.33756e-10	-1.40204e-10	-1.25261
24615557	rs61875661	8.45678e-11	-1.80317	-0.822299
24615810	rs75604023	3.32383e-10	-1.40204e-10	-1.25673
24615912	rs145876431	5.23596e-10	-1.40204e-10	-0.802299
24616743	rs1912136	3.56795e-10	-1.11544	-0.0704174
24616931	rs188964510	6.29107e-09	1.68387	-3.12781e-10
24617261	rs10742045	2.06088e-10	-1.76792	0.0332004
24617636	rs75801130	2.75875e-10	-1.40204e-10	-1.44307
24618295	rs16912906	1.24038e-10	-1.80379	-0.438641
24618366	rs12279651	2.91222e-10	-1.40204e-10	-1.38894
24618375	rs12292743	2.8889e-10	-1.40204e-10	-1.39697
24618418	rs76235045	2.77132e-10	-1.40204e-10	-1.43853
24618437	rs12279761	2.91581e-10	-1.40204e-10	-1.3877
24618666	rs10500984	2.85189e-10	-1.40204e-10	-1.40987
24618825	rs11603159	7.53124e-11	-1.80374	-0.937633
24619029	rs2896708	5.42232e-11	-1.77782	-1.29209
24619491	rs4439509	5.5373e-11	-1.77688	-1.27205
24619504	rs11028043	5.58083e-11	-1.77688	-1.26422
24619518	rs61875662	7.24826e-11	-1.80362	-0.976054
24619672	rs12366003	5.43231e-11	-1.77896	-1.2891
24619685	rs9651584	4.64832e-11	-1.79752	-1.42641
24620102	rs117733016	2.75846e-10	-1.40204e-10	-1.44318
24620661	rs77180860	3.60174e-10	-1.40204e-10	-1.17643
24620735	rs72878844	1.14524e-10	-1.56329	-0.758946
24620738	rs72878847	1.20498e-10	-1.56329	-0.708094
24620772	rs77507785	3.10505e-10	-1.40204e-10	-1.32482
24620775	rs76800857	4.25976e-10	-1.40204e-10	-1.00864
24620926	rs67744437	1.16249e-10	-1.7544	-0.552885
24620990	rs967100	1.4721e-09	-1.40204e-10	0.231425
24621798	rs78100508	3.59589e-10	-1.40204e-10	-1.17806
24621832	rs11028044	5.21739e-11	-1.67181	-1.43663
24622149	rs11028045	5.19982e-11	-1.66815	-1.44367
24622369	rs11028046	5.64998e-11	-1.71111	-1.31767
24622957	rs117837419	2.4514e-10	-1.56119	-3.12781e-10
24624266	rs78800649	4.12567e-10	-1.40204e-10	-1.04062
24624373	rs72880619	5.1983e-11	-1.66998	-1.44212
24624500	rs11028054	5.17689e-11	-1.72806	-1.38817
24624598	rs79044377	3.60941e-10	-1.40204e-10	-1.1743
24625096	rs11028056	2.8802e-10	-1.40204e-10	-1.39999
24625273	rs11028057	4.74825e-11	-1.76022	-1.44244
24625450	rs11028058	5.13462e-11	-1.73965	-1.38478
24625732	rs142482391	1.98111e-10	-1.77419	-3.12781e-10
24625783	rs2036753	5.34328e-11	-1.79512	-1.28948
24625892	rs72880625	4.73772e-11	-1.76316	-1.44172
24626259	rs34376286	5.21597e-11	-1.73589	-1.37282
24626436	rs72880630	7.77313e-10	-0.407177	-3.12781e-10
24626691	rs11028059	5.0716e-11	-1.69716	-1.43962
24626980	rs10834402	4.70612e-11	-1.769	-1.44257
24627142	rs187843793	1.92574e-10	-1.80254	-3.12781e-10
24627371	rs10834403	4.74654e-11	-1.75486	-1.44816
24627878	rs11028060	4.98511e-11	-1.73039	-1.42359
24628059	rs77000878	3.74904e-10	-1.40204e-10	-1.13635
24628162	rs7102221	4.74734e-11	-1.76022	-1.44263
24628209	rs117490727	5.85432e-10	-0.690669	-3.12781e-10
24628341	rs7102549	5.27433e-11	-1.7433	-1.35428
24628395	rs7102799	4.71335e-11	-1.766	-1.44404
24628475	rs77414204	3.94486e-10	-1.40204e-10	-1.08544
24628879	rs11028061	4.703e-11	-1.76493	-1.4473
24629208	rs71474709	1.92778e-10	-1.80148	-3.12781e-10
24629223	rs35440005	1.93037e-10	-1.80014	-3.12781e-10
24629356	rs4281483	2.54766e-10	-1.03657	-0.486108
24629541	rs12270953	5.21717e-11	-1.75754	-1.35094
24630127	rs3992982	4.62525e-11	-1.78826	-1.44065
24631692	rs12294210	1.96167e-10	-1.78405	-3.12781e-10
24631900	rs7112660	4.67521e-11	-1.77284	-1.44533
24631968	rs74713429	4.5196e-10	-1.40204e-10	-0.949427
24632162	rs7112921	4.72058e-11	-1.76414	-1.44436
24632345	rs72880643	7.53902e-10	-0.437758	-3.12781e-10
24632352	rs189716123	5.8274e-09	1.60731	-3.12781e-10
24632378	rs76955482	4.36449e-10	-1.40204e-10	-0.98435
24632642	rs75443403	1.95142e-10	-1.78929	-3.12781e-10
24633776	rs72880644	5.68811e-11	-1.79128	-1.23078
24633951	rs10500985	1.3772e-10	-0.719011	-1.41879
24634223	rs1396841	3.58865e-10	0.263465	-1.44354
24634404	rs1396840	9.87711e-11	-1.03145	-1.43877
24634498	rs1396839	9.86404e-11	-1.03145	-1.44009
24634532	rs1396838	1.30647e-10	-0.742908	-1.44761
24634834	rs1319364	3.52234e-10	0.243346	-1.44207
24635012	rs7109475	5.70536e-11	-1.79397	-1.22506
24635152	rs982036	3.85559e-10	0.331251	-1.43958
24635162	rs982035	3.76899e-10	0.308532	-1.43958
24635443	rs4923196	3.67775e-10	0.285937	-1.44148
24635445	rs12282061	1.15455e-10	-0.868753	-1.44538
24635473	rs10834404	3.68e-10	0.285937	-1.44087
24635502	rs4923197	3.59603e-10	0.263465	-1.44148
24635538	rs10500986	1.24018e-10	-0.857989	-1.3846
24635622	rs12275242	1.13663e-10	-0.890489	-1.43929
24635643	rs75413131	1.17173e-10	-0.856461	-1.44291
24635661	rs77045618	1.09916e-10	-0.967216	-1.39609
24635721	rs12275306	1.18523e-10	-0.840841	-1.44707
24635763	rs7110784	2.48659e-10	-0.720868	-0.82607
24635990	rs76658622	2.75758e-10	-1.40204e-10	-1.44349
24636052	rs73433061	1.43336e-10	-0.68722	-1.41061
24636170	rs7114263	1.26781e-10	-0.773527	-1.44703
24636239	rs7114043	1.26563e-10	-0.773527	-1.44875
24636501	rs10834405	9.44533e-11	-1.0762	-1.43872
24636601	rs10767220	9.65146e-11	-1.09731	-1.39602
24636961	rs61604821	1.43427e-10	-0.648383	-1.44881
24637453	rs7118673	1.76068e-10	-0.710683	-1.18147
24637508	rs7118764	3.46163e-10	0.220774	-1.43688
24637751	rs7119048	1.63131e-10	-0.736562	-1.23191
24637870	rs7119179	1.6087e-10	-0.748105	-1.23432
24638189	rs12287940	1.72146e-10	-0.723662	-1.19101
24638340	rs72880647	8.1649e-11	-1.48802	-1.17257
24638408	rs11028067	1.7165e-10	-0.723662	-1.1939
24638644	rs11028068	1.77821e-10	-0.684488	-1.19775
24638748	rs141922253	4.01764e-10	-1.06715	-3.12781e-10
24638828	rs12805844	1.72765e-10	-0.710683	-1.2004
24638845	rs12804285	1.72613e-10	-0.710683	-1.20128
24639104	rs61875685	9.69929e-11	-1.09352	-1.39486
24639137	rs35065866	3.72751e-10	0.304529	-1.44664
24639292	rs67801635	1.68352e-10	-0.736562	-1.2004
24639380	rs66522807	4.38173e-10	0.46127	-1.44168
24639412	rs35857225	4.70881e-10	0.532243	-1.44066
24639544	rs2175150	1.79377e-10	-0.671273	-1.20226
24639566	rs2136481	9.46468e-11	-1.08409	-1.42878
24639842	rs2136480	1.73616e-10	-0.684488	-1.22168
24640055	rs11028069	4.70557e-11	-1.80377	-1.40792
24640105	rs1605872	1.63805e-10	-0.697625	-1.26672
24640181	rs1605871	3.8584e-10	0.304925	-1.41252
24640213	rs1543012	2.24783e-10	-0.703325	-0.944557
24640357	rs4503525	4.02697e-10	0.347881	-1.41272
24640497	rs7931421	3.84823e-10	0.304925	-1.41516
24640716	rs7931574	1.51753e-10	-0.689838	-1.35093
24640826	rs11028070	1.02579e-10	-1.02315	-1.40924
24640828	rs11028071	1.00234e-10	-1.02315	-1.43236
24641004	rs1467059	3.77751e-10	0.304925	-1.43371
24641219	rs1123223	3.69013e-10	0.282364	-1.43455
24641287	rs1123222	1.51779e-10	-0.606334	-1.43426
24641343	rs12365717	7.57409e-11	-1.52207	-1.21363
24641352	rs1123221	3.68701e-10	0.282364	-1.4354
24641462	rs34221667	1.51568e-10	-0.689838	-1.35215
24641726	rs11028072	3.56551e-10	0.23984	-1.42638
24641758	rs11028073	1.39531e-10	-0.727289	-1.39745
24641934	rs12418943	9.15534e-11	-1.13982	-1.40628
24642040	rs12099381	1.38887e-10	-0.727289	-1.40207
24642187	rs10500987	2.37921e-10	-0.667884	-0.923198
24642188	rs11028074	9.10228e-11	-1.12372	-1.42819
24642246	rs11028075	4.16665e-10	-1.40204e-10	-1.03074
24642279	rs2403970	3.56893e-10	0.236371	-1.42195
24642391	rs2403971	3.49826e-10	0.214188	-1.41977
24642392	rs4338527	1.52101e-10	-0.606334	-1.43214
24642430	rs2403972	3.49826e-10	0.214188	-1.41977
24642587	rs906882	3.56424e-10	0.236371	-1.42327
24642828	rs117462996	4.07404e-10	-1.05321	-3.12781e-10
24642867	rs10742046	2.18025e-10	-0.694367	-0.984042
24642966	rs12578051	9.07371e-11	-1.1107	-1.44435
24643288	rs78809436	1.51488e-10	-0.609242	-1.43327
24643305	rs12574036	8.41526e-11	-1.19303	-1.43736
24643414	rs34897664	1.47416e-10	-0.635643	-1.43412
24643675	rs79836844	6.30636e-11	-1.68286	-1.23602
24643679	rs7943759	2.20967e-10	-0.68071	-0.984296
24643929	rs7933378	1.7772e-10	-0.597224	-1.28559
24644331	rs10767221	1.92056e-10	-0.52777	-1.27746
24644502	rs73433093	1.67659e-10	-0.496664	-1.44442
24644530	rs73433094	1.70013e-10	-0.482726	-1.44442
24644567	rs73433096	1.70013e-10	-0.482726	-1.44442
24644810	rs11028077	1.9028e-10	-0.509644	-1.30488
24645067	rs73433100	1.72394e-10	-0.468713	-1.44453
24645145	rs112193034	2.00483e-10	-0.482726	-1.27956
24645182	rs113356779	1.70134e-10	-0.482726	-1.44371
24645614	rs4923198	6.21436e-11	-1.68286	-1.25071
24646142	rs10767222	6.41477e-11	-1.68203	-1.2198
24646405	rs142494441	2.48096e-10	-1.5492	-3.12781e-10
24646451	rs76115378	2.08381e-10	-0.522938	-1.20071
24646578	rs10767223	2.02939e-10	-0.539031	-1.21108
24646630	rs10767224	1.99269e-10	-0.520986	-1.24738
24647114	rs11028078	4.77484e-11	-1.80256	-1.39451
24647330	rs11028079	6.41877e-11	-1.69401	-1.2072
24647338	rs11028080	6.48473e-11	-1.66842	-1.22257
24647416	rs150485450	3.23052e-10	-1.40204e-10	-1.28521
24648012	rs4923199	6.43902e-11	-1.66842	-1.22964
24648325	rs4923200	6.61544e-11	-1.66428	-1.20675
24648387	rs142071058	3.22195e-10	-1.40204e-10	-1.28786
24648621	rs117737535	1.96325e-10	-1.78325	-3.12781e-10
24648772	rs10834408	6.68121e-11	-1.63016	-1.23097
24648970	rs11028081	4.78944e-11	-1.80237	-1.39165
24649232	rs76038527	1.93768e-10	-1.79636	-3.12781e-10
24649276	rs7124780	1.57032e-10	-0.566041	-1.44053
24649296	rs12285329	2.4238e-10	-0.624189	-0.948325
24649362	rs7124697	2.10055e-10	-0.549487	-1.16617
24649552	rs116878418	4.56368e-10	-0.93972	-3.12781e-10
24650208	rs953700	6.7258e-11	-1.6549	-1.19958
24650395	rs953699	2.29484e-10	-0.402093	-1.22509
24650759	rs7115236	2.34108e-10	-0.62538	-0.981859
24650856	rs10834409	6.55576e-11	-1.66003	-1.22006
24651009	rs10834410	2.1593e-10	-0.495187	-1.19288
24651140	rs76158503	1.85034e-10	-0.442223	-1.40026
24651230	rs141754191	2.79373e-10	-1.40204e-10	-1.43047
24652305	rs12284818	2.19534e-10	-0.402093	-1.26942
24652584	rs12278073	1.95474e-10	-0.655267	-1.13233
24652686	rs148844665	2.94727e-09	0.925615	-3.12781e-10
24653515	rs12279862	2.61248e-10	-0.510414	-0.987136
24654098	rs12281460	2.07551e-10	-0.43972	-1.28792
24654654	rs16912971	1.88429e-10	-0.436564	-1.38774
24655271	rs7941650	4.96778e-11	-1.80237	-1.35509
24655847	rs77819582	1.88652e-10	-0.436564	-1.38655
24656223	rs74978620	1.84302e-10	-0.465075	-1.38137
24656420	rs77413270	3.11689e-10	-1.40204e-10	-1.32101
24656477	rs2136479	8.33628e-11	-1.22328	-1.41654
24656600	rs2136478	9.53857e-11	-1.14227	-1.36282
24656665	rs56108236	1.86992e-10	-0.465075	-1.36688
24656825	rs4923201	8.02447e-11	-1.27403	-1.40391
24656928	rs79532741	2.63175e-10	-1.4902	-3.12781e-10
24657220	rs12277209	2.49168e-10	-0.624189	-0.920703
24657338	rs4923202	8.43172e-11	-1.26371	-1.36472
24657404	rs10767226	8.62032e-11	-1.25716	-1.34915
24657501	rs10834411	8.56978e-11	-1.24747	-1.36472
24657502	rs10834412	8.57948e-11	-1.24747	-1.36359
24657554	rs12290484	1.67244e-10	-0.58034	-1.36323
24657555	rs147359440	2.2105e-10	-1.66463	-3.12781e-10
24657955	rs11028084	5.26002e-11	-1.80149	-1.29881
24658288	rs3942727	2.66209e-10	-0.0326514	-1.44609
24658542	rs1546475	1.58198e-10	-0.58034	-1.41883
24658833	rs1972081	3.2818e-10	0.113389	-1.38285
24658935	rs72880673	1.92867e-10	-1.80102	-3.12781e-10
24658989	rs117429355	2.25861e-10	-1.6431	-3.12781e-10
24659179	rs149137825	4.75309e-10	-1.40204e-10	-0.899055
24659216	rs142349030	3.87411e-10	-1.40204e-10	-1.10353
24659776	rs183440209	2.33517e-10	-1.60976	-3.12781e-10
24660133	rs1546474	3.29689e-10	0.113389	-1.37826
24660166	rs1546473	2.26667e-10	-0.191102	-1.44843
24660772	rs7104972	1.44869e-10	-0.63839	-1.4488
24661019	rs7122636	1.27864e-10	-0.901608	-1.31044
24661261	rs148213561	2.74554e-10	-1.40204e-10	-1.44787
24661288	rs61875691	9.02033e-11	-1.27216	-1.28879
24661535	rs34901679	1.54151e-10	-0.68047	-1.34462
24662763	rs78005248	4.15915e-10	-1.40204e-10	-1.03254
24662885	rs16912985	1.62557e-10	-0.551658	-1.42033
24662923	rs6484062	2.75244e-10	-0.0291142	-1.41625
24663803	rs80140944	5.70995e-10	-1.40204e-10	-0.71564
24664008	rs4922689	2.41829e-10	-0.14921	-1.42558
24664261	rs1995841	2.57097e-10	-0.0907147	-1.42285
24664320	rs1995840	2.5461e-10	-0.0907147	-1.43257
24664719	rs7105995	1.40909e-10	-0.679499	-1.4354
24665259	rs72880677	5.61054e-11	-1.71754	-1.31825
24665285	rs11028088	2.75283e-10	-0.0679468	-1.37727
24665330	rs11028089	1.2626e-10	-0.976377	-1.2483
24665466	rs2055787	2.2096e-10	-0.285189	-1.37985
24665985	rs3903036	1.0145e-10	-1.01005	-1.43341
24666027	rs75235711	3.06857e-09	0.965948	-3.12781e-10
24666240	rs4415760	1.49871e-10	-0.63588	-1.41737
24666607	rs870383	1.58074e-10	-0.587922	-1.41204
24666837	rs870382	5.45244e-11	-1.7505	-1.31387
24667678	rs75641589	2.49611e-10	-1.54312	-3.12781e-10
24668308	rs6484063	9.73096e-10	1.11693	-1.29947
24668317	rs7944164	8.09801e-11	-1.2214	-1.44742
24668637	rs12576803	8.22659e-11	-1.2044	-1.44866
24668649	rs10742048	1.35934e-09	1.23022	-1.07849
24668780	rs142445416	2.1129e-10	-1.70979	-3.12781e-10
24669006	rs7119980	1.00683e-09	1.18465	-1.3331
24670292	rs11822812	2.03909e-10	-0.296568	-1.44878
24670492	rs72880685	6.251e-11	-1.7126	-1.21509
24670495	rs72880686	6.19429e-11	-1.71576	-1.22104
24671340	rs12362733	8.49912e-11	-1.19325	-1.42723
24672424	rs11028093	5.21899e-11	-1.72458	-1.38355
24673353	rs11028094	5.1196e-11	-1.71214	-1.41522
24673465	rs72880688	5.42432e-11	-1.73324	-1.3363
24673528	rs78178171	6.14866e-11	-1.56923	-1.37497
24673641	rs12270984	4.21773e-10	-0.0512572	-0.967297
24673791	rs61875710	3.49205e-10	-1.20736	-3.12781e-10
24674395	rs10767228	1.40363e-10	-0.781295	-1.33749
24674422	rs77141951	1.9796e-10	-1.77495	-3.12781e-10
24674890	rs149746552	3.24068e-10	-1.40204e-10	-1.28207
24675207	rs955317	1.7362e-10	-0.537173	-1.36898
24676071	rs10767229	3.66552e-10	-0.0208552	-1.13802
24676083	rs143073903	1.9405e-10	-1.7949	-3.12781e-10
24676227	rs10834415	8.26892e-10	1.10072	-1.44606
24676979	rs10128728	2.65251e-10	-0.317033	-1.16531
24677552	rs61875711	2.09615e-10	-1.71775	-3.12781e-10
24677674	rs78679360	2.75856e-10	-1.40204e-10	-1.44314
24677973	rs7112069	3.27839e-10	-1.40204e-10	-1.2705
24678322	rs12573950	7.80417e-11	-1.52311	-1.18266
24678573	rs4322393	8.08954e-11	-1.50302	-1.16685
24678819	rs4561213	9.85514e-11	-1.2149	-1.25754
24679131	rs10767230	1.34088e-10	-0.918675	-1.24585
24680703	rs7129199	3.17065e-10	0.127587	-1.4315
24680973	rs142666296	2.61283e-10	-1.49741	-3.12781e-10
24680981	rs7102333	3.69476e-10	0.279214	-1.43015
24681532	rs3923615	6.27029e-11	-1.72338	-1.20123
24681560	rs4320951	9.10048e-11	-1.38477	-1.16733
24681659	rs4561214	9.3173e-11	-1.34435	-1.18421
24682425	rs7929643	3.18619e-10	0.127587	-1.42661
24682596	rs4543990	6.71384e-11	-1.66988	-1.18639
24683117	rs4465366	9.98966e-11	-1.18846	-1.27043
24683308	rs4287338	1.02175e-10	-1.2134	-1.22293
24683854	rs4531473	6.91986e-11	-1.43929	-1.38675
24685014	rs117523864	5.06992e-10	-0.834525	-3.12781e-10
24685414	rs72880701	3.40394e-10	-1.23292	-3.12781e-10
24685521	rs3922458	4.32067e-10	0.256706	-1.25114
24685573	rs112170631	4.40153e-10	-0.975897	-3.12781e-10
24685638	rs4444078	2.37708e-10	-1.59198	-3.12781e-10
24686598	rs4592420	9.62882e-11	-1.18819	-1.30748
24686728	rs113059293	3.39913e-10	-1.23433	-3.12781e-10
24686876	rs79776840	3.58633e-10	-1.40204e-10	-1.18072
24687069	rs61875713	2.08543e-10	-1.72287	-3.12781e-10
24688489	rs117547333	4.17268e-10	-1.02929	-3.12781e-10
24689033	rs10767232	4.00546e-10	0.320745	-1.39094
24689151	rs72882406	8.06244e-11	-1.43947	-1.23375
24689447	rs10834417	6.98687e-11	-1.38822	-1.42818
24689761	rs10834418	9.39062e-11	-1.17309	-1.34763
24690002	rs10834419	8.6421e-11	-1.19885	-1.40494
24690099	rs10834420	4.6868e-11	-1.80195	-1.41373
24690524	rs10767233	3.33508e-10	0.164304	-1.41766
24691059	rs12576065	8.50726e-11	-1.39303	-1.22649
24691773	rs7944845	8.48e-11	-1.43947	-1.18325
24692416	rs78236385	2.75279e-10	-1.40204e-10	-1.44524
24692785	rs10767235	3.47385e-10	0.228268	-1.44085
24693723	rs6484065	2.25901e-10	-1.64292	-3.12781e-10
24693730	rs11028096	8.65449e-11	-1.37692	-1.22543
24693810	rs75470649	1.94922e-10	-1.79042	-3.12781e-10
24694181	rs143709792	3.4886e-10	-1.20835	-3.12781e-10
24694204	rs11028097	8.57926e-11	-1.37692	-1.23416
24694464	rs11028098	8.56785e-11	-1.19633	-1.41608
24695035	rs117619554	2.30966e-10	-1.62075	-3.12781e-10
24696017	rs76112889	2.83335e-10	-1.40204e-10	-1.41639
24696166	rs72882415	7.10439e-10	-0.497137	-3.12781e-10
24696321	rs79661086	3.61174e-10	-1.40204e-10	-1.17366
24697396	rs111563973	7.65316e-11	-1.37877	-1.34655
24697457	rs12364048	3.7824e-10	0.318542	-1.44603
24697544	rs9705232	7.43128e-11	-1.38121	-1.37352
24697752	rs72882416	7.03549e-11	-1.43595	-1.37352
24698298	rs72882417	7.99306e-11	-1.3054	-1.37646
24698330	rs143540290	2.64335e-10	-1.4858	-3.12781e-10
24698403	rs113694209	7.68732e-11	-1.34026	-1.38061
24698527	rs73434998	2.14395e-10	-1.6952	-3.12781e-10
24698670	rs12576818	7.66949e-11	-1.34026	-1.38293
24698866	rs12574669	7.65486e-11	-1.34026	-1.38484
24698914	rs7128905	1.92445e-10	-1.80321	-3.12781e-10
24699047	rs12576845	7.5757e-11	-1.34877	-1.38672
24699102	rs12577048	7.44394e-11	-1.31133	-1.4417
24699334	rs6484066	4.63372e-11	-1.77826	-1.44882
24699366	rs182010352	1.2923e-09	-1.40204e-10	0.101159
24699456	rs187610853	6.67237e-10	-0.559874	-3.12781e-10
24699500	rs7113814	1.29515e-10	-0.750601	-1.44862
24699850	rs11028100	7.40927e-11	-1.34877	-1.40893
24700012	rs10834425	4.91568e-11	-1.72264	-1.44536
24700545	rs7118149	4.84798e-11	-1.7395	-1.44238
24700547	rs78237141	7.97291e-10	-0.3818	-3.12781e-10
24700655	rs10834426	6.92633e-11	-1.41323	-1.41187
24700682	rs10834427	6.92633e-11	-1.41323	-1.41187
24700825	rs117755402	2.06477e-10	-1.73283	-3.12781e-10
24700952	rs10834428	6.92633e-11	-1.41323	-1.41187
24701129	rs36020427	2.04853e-10	-1.74073	-3.12781e-10
24702002	rs11028102	6.73772e-11	-1.42104	-1.43168
24702989	rs11028103	6.39923e-11	-1.47459	-1.42966
24703230	rs112268165	4.91111e-10	-0.86635	-3.12781e-10
24703388	rs10767237	6.12473e-11	-1.51165	-1.43645
24703448	rs11028104	6.3927e-11	-1.47459	-1.43068
24703515	rs10834430	6.43634e-11	-1.47459	-1.42388
24703751	rs7395763	6.3802e-11	-1.47459	-1.43264
24703756	rs7952079	3.22621e-10	0.144676	-1.43122
24703939	rs7394678	6.39923e-11	-1.47459	-1.42966
24704033	rs7396077	6.16874e-11	-1.5134	-1.42754
24704193	rs113972259	6.32365e-11	-1.48175	-1.43439
24704203	rs118138785	3.23314e-10	-1.40204e-10	-1.2844
24704375	rs12574317	6.34141e-11	-1.47895	-1.43439
24704693	rs35843300	6.25315e-11	-1.49296	-1.43439
24705515	rs117608757	4.13236e-10	-1.039	-3.12781e-10
24705967	rs35292115	2.03442e-10	-1.74764	-3.12781e-10
24707347	rs7481607	6.57431e-11	-1.44042	-1.43685
24707401	rs4575270	6.64875e-11	-1.43181	-1.43419
24707571	rs4316510	5.89166e-11	-1.54967	-1.43723
24707577	rs4316511	5.92889e-11	-1.54337	-1.43723
24707885	rs9804691	1.20092e-10	-0.827857	-1.44691
24708427	rs145344232	3.30297e-10	-1.26303	-3.12781e-10
24708856	rs148141385	2.86918e-10	-1.40204e-10	-1.40382
24708909	rs10834431	5.85287e-11	-1.55709	-1.43642
24708916	rs10834432	5.85287e-11	-1.55709	-1.43642
24708981	rs11028105	5.87988e-11	-1.55088	-1.43802
24709506	rs4923204	5.80722e-11	-1.5641	-1.43723
24709892	rs10454001	6.07685e-11	-1.53054	-1.42541
24710800	rs4357690	1.56151e-10	-0.650844	-1.36135
24710829	rs4277108	5.43506e-11	-1.80043	-1.26714
24711028	rs143477738	2.13203e-10	-1.70077	-3.12781e-10
24711281	rs4561211	1.99975e-10	-1.76483	-3.12781e-10
24711835	rs11028106	6.14868e-11	-1.59212	-1.35208
24712061	rs4131780	1.25509e-10	-0.911132	-1.31951
24712262	rs11028107	6.38538e-11	-1.53462	-1.37181
24712486	rs66693773	4.02145e-10	0.334496	-1.4007
24712746	rs12575171	6.15742e-11	-1.57464	-1.36813
24713515	rs10160446	8.82076e-11	-1.72482	-0.858503
24713696	rs35410811	2.11719e-10	-1.70776	-3.12781e-10
24713821	rs11028108	6.67319e-11	-1.48388	-1.37845
24714065	rs7480223	2.09467e-10	-1.71845	-3.12781e-10
24715097	rs4589298	1.67013e-10	-0.538969	-1.40598
24715305	rs4500487	6.90712e-11	-1.45192	-1.37596
24715331	rs4465367	2.08837e-10	-1.72146	-3.12781e-10
24715370	rs4350363	6.26496e-11	-1.54401	-1.38146
24715381	rs4372454	6.32827e-11	-1.52467	-1.39074
24716192	rs12574706	6.25454e-11	-1.53764	-1.38949
24716216	rs12805076	2.11343e-10	-1.70954	-3.12781e-10
24716525	rs117828080	8.08073e-10	-0.368368	-3.12781e-10
24716567	rs12574734	6.25708e-11	-1.55165	-1.37507
24717529	rs12788397	2.12475e-10	-1.7042	-3.12781e-10
24717758	rs4922691	1.25689e-10	-0.81773	-1.41148
24717888	rs10834433	3.41738e-10	0.214203	-1.44318
24717987	rs11028110	3.09585e-10	0.120916	-1.4487
24718710	rs58796351	2.05904e-10	-1.73561	-3.12781e-10
24718821	rs72882447	4.67871e-11	-1.77158	-1.44583
24718860	rs7949406	1.24716e-10	-0.869491	-1.36749
24719133	rs71474716	2.06214e-10	-1.7341	-3.12781e-10
24719742	rs12365862	3.63941e-10	0.274555	-1.44058
24719897	rs35903716	2.07507e-10	-1.72785	-3.12781e-10
24719920	rs7395433	5.76054e-11	-1.78238	-1.22702
24720409	rs78284044	1.92495e-10	-1.80295	-3.12781e-10
24720789	rs78577143	2.75299e-10	-1.40204e-10	-1.44516
24720955	rs4262721	1.34074e-10	-0.815561	-1.34907
24721154	rs7484277	2.6132e-10	-0.0509638	-1.44631
24721274	rs11028111	1.13928e-10	-0.903819	-1.42364
24721391	rs12419778	5.87939e-11	-1.61968	-1.3693
24721582	rs12421285	5.69703e-11	-1.64966	-1.37083
24722004	rs149532276	3.17687e-10	-1.40204e-10	-1.30195
24722038	rs72882452	5.22657e-11	-1.67283	-1.43385
24722063	rs72882453	5.55427e-11	-1.67283	-1.37304
24722473	rs78392724	3.08348e-10	-1.40204e-10	-1.33179
24722504	rs78001478	2.76836e-10	-1.40204e-10	-1.43959
24722507	rs72882454	5.38516e-11	-1.66881	-1.40797
24722672	rs12798775	6.44386e-11	-1.78089	-1.11641
24722924	rs79835019	3.63042e-10	-1.40204e-10	-1.1685
24722990	rs7109593	6.97904e-11	-1.74501	-1.07251
24723108	rs147786612	2.04994e-10	-1.74004	-3.12781e-10
24723287	rs7110100	1.85746e-10	-0.394229	-1.44441
24723401	rs7110341	3.94541e-10	0.0402896	-1.12559
24723610	rs6484067	3.02686e-10	-0.26364	-1.08668
24724126	rs34875063	1.38072e-10	-0.768615	-1.36663
24724298	rs16913066	7.91471e-11	-1.6564	-1.03532
24724504	rs117167242	5.0317e-10	-1.40204e-10	-0.842092
24724560	rs73437124	1.37111e-10	-0.724484	-1.41774
24724757	rs10767239	8.99499e-11	-1.16609	-1.39768
24724857	rs4604884	5.35879e-11	-1.80021	-1.28148
24724888	rs4359207	8.09694e-11	-1.36294	-1.30601
24725121	rs4600211	5.44554e-11	-1.75523	-1.3104
24725202	rs12574307	5.47601e-11	-1.75813	-1.30192
24725833	rs35552108	1.9307e-10	-1.79997	-3.12781e-10
24725893	rs112099754	4.262e-10	-1.00811	-3.12781e-10
24726125	rs79667235	2.37911e-10	-1.59112	-3.12781e-10
24726195	rs79537908	2.30485e-10	-1.62284	-3.12781e-10
24726505	rs12099323	4.92172e-10	-0.353039	-0.511152
24726777	rs71476394	1.97948e-10	-1.77502	-3.12781e-10
24726825	rs12099324	2.35762e-10	-1.12308	-0.477118
24726922	rs12790301	9.91586e-11	-1.59502	-0.871279
24727178	rs74528759	2.65447e-10	-1.48161	-3.12781e-10
24727354	rs76086121	1.37755e-09	-1.40204e-10	0.16504
24727994	rs6484068	1.08567e-10	-1.14061	-1.23504
24728006	rs6484069	1.04778e-10	-1.13796	-1.27321
24728229	rs10834437	3.69436e-10	-0.325355	-0.825687
24728237	rs10834438	4.08162e-10	-0.287814	-0.763542
24728435	rs111589976	3.36595e-10	-1.24414	-3.12781e-10
24728579	rs4612806	3.94898e-10	0.356009	-1.4404
24729340	rs71476396	2.4665e-10	-1.49084	-0.0642072
24729374	rs143192458	7.42628e-10	-0.452824	-3.12781e-10
24729768	rs34615540	1.876e-10	-1.49375	-0.334957
24729783	rs7395506	7.15628e-11	-1.47836	-1.31408
24731351	rs6416040	9.42275e-11	-1.17239	-1.34492
24731531	rs4278517	1.20836e-10	-1.5558	-0.712792
24731809	rs78720724	8.30323e-10	-1.40204e-10	-0.341205
24732061	rs71476397	2.46172e-10	-1.44644	-0.110553
24732370	rs6484070	2.02224e-10	-0.313356	-1.44029
24732975	rs191559374	2.27417e-10	-1.63623	-3.12781e-10
24733051	rs1545954	1.01195e-09	0.572076	-0.715466
24733054	rs74578985	7.83656e-11	-1.25283	-1.44881
24733078	rs75705076	8.96635e-10	0.604577	-0.868949
24733266	rs2716456	5.43704e-11	-1.80123	-1.26597
24733400	rs2631442	7.14886e-11	-1.76355	-1.02994
24733553	rs2631441	6.04296e-10	0.145557	-0.804514
24733690	rs74233541	3.75403e-10	-1.40204e-10	-1.13502
24734390	rs17307006	6.14577e-11	-1.68378	-1.26089
24734692	rs142870061	2.79444e-10	-1.43022	-3.12781e-10
24734804	rs2029192	4.85805e-10	-0.970054	0.0928406
24735826	rs2029191	6.83316e-11	-1.79607	-1.04257
24736493	rs10834444	1.71193e-10	-0.677656	-1.24257
24736523	rs10834445	1.70763e-10	-0.69412	-1.22862
24736616	rs2631439	4.13081e-10	-1.12444	0.0850673
24736656	rs10834446	1.75293e-10	-0.677656	-1.21891
24736802	rs140195518	3.08108e-10	-1.40204e-10	-1.33257
24736803	rs11028114	1.72615e-10	-0.69412	-1.21784
24737283	rs79800211	5.11427e-10	-0.825816	-3.12781e-10
24737422	rs10834447	1.78743e-10	-0.715538	-1.16153
24737508	rs145261345	1.41488e-09	0.191779	-3.12781e-10
24737583	rs10834448	1.7403e-10	-0.747792	-1.156
24737766	rs36020269	1.86941e-10	-1.54647	-0.285754
24738903	rs66616480	5.84276e-09	1.37183	0.238105
24739047	rs12803102	2.26916e-10	-0.666259	-0.972179
24739079	rs12807784	2.20921e-10	-0.666259	-0.998954
24739183	rs61875727	9.22434e-11	-1.49778	-1.04081
24739699	rs11028124	2.34534e-10	-0.614206	-0.991214
24739804	rs10834449	6.18187e-10	-1.54942	0.913195
24740152	rs11028125	2.29084e-10	-0.64792	-0.981012
24740214	rs189282489	2.96945e-10	-1.40204e-10	-1.36947
24740434	rs2716458	5.6168e-10	-0.867703	0.135616
24740967	rs1021262	2.18576e-10	-0.564071	-1.11182
24741282	rs727749	3.16682e-10	-0.437316	-0.867807
24741384	rs2631438	5.51515e-10	-0.812935	0.0625837
24741659	rs12798374	2.28282e-10	-1.6532	0.0207574
24741715	rs727750	2.86657e-10	-0.566484	-0.838251
24741757	rs1021261	3.29336e-10	-0.343067	-0.922874
24741841	rs10834450	6.35461e-09	1.60761	0.0863049
24742475	rs2129363	2.76888e-10	-0.33023	-1.10918
24742618	rs10834451	2.57336e-10	-0.400724	-1.11191
24742932	rs4254071	9.66897e-11	-1.7425	-0.749016
24743063	rs1027016	2.70156e-10	-0.343067	-1.12095
24743364	rs10834452	3.35931e-10	-0.380396	-0.865718
24743759	rs10834453	8.1429e-09	1.71421	0.227676
24743932	rs2129362	3.43174e-10	-0.305262	-0.919519
24744592	rs1994373	9.0078e-09	1.87806	0.164762
24745224	rs4412757	3.30076e-10	-0.328309	-0.935388
24745238	rs993991	3.30076e-10	-0.328309	-0.935388
24745449	rs4460805	2.68297e-10	-0.348765	-1.12216
24745787	rs11028126	3.43496e-10	-0.348765	-0.875081
24745835	rs74580572	2.49209e-10	-1.6623	0.117574
24745858	rs2631437	1.82603e-09	1.60395	-1.15707
24745937	rs61875728	3.01241e-10	-1.35511	-3.12781e-10
24746061	rs10767241	3.01706e-10	-0.238054	-1.11551
24746235	rs2631436	5.06905e-10	-0.721053	-0.113643
24746411	rs142151246	2.21367e-10	-1.6632	-3.12781e-10
24746486	rs2631435	5.67392e-10	-0.771917	0.0499478
24746506	rs74543916	2.98023e-10	-1.40204e-10	-1.36585
24746789	rs10767242	2.96423e-10	-0.271805	-1.09943
24746898	rs10834454	2.96384e-10	-0.328309	-1.04306
24746937	rs2716459	9.19061e-11	-1.77312	-0.769131
24747024	rs10834456	2.6661e-10	-0.271805	-1.20543
24747040	rs10834457	2.62006e-10	-0.271805	-1.22285
24747054	rs2171259	4.85075e-10	-0.753726	-0.12499
24747203	rs10834458	3.01568e-10	-0.271805	-1.08222
24747585	rs10834459	3.80008e-10	-0.290756	-0.832072
24747926	rs10767243	3.76528e-10	-0.252738	-0.879289
24747992	rs2631434	6.45833e-10	-0.705204	0.112725
24748073	rs143784338	4.92645e-10	-0.863231	-3.12781e-10
24748423	rs2068719	5.51103e-09	0.53531	1.01618
24748711	rs993029	9.50787e-11	-1.77764	-0.730679
24749177	rs6484071	1.10019e-09	-1.61572	1.55594
24749376	rs2631433	9.59106e-11	-1.78559	-0.714014
24749416	rs7109115	3.37777e-10	-0.408685	-0.831949
24749487	rs7123304	3.65515e-10	-0.337542	-0.824172
24749696	rs10767244	1.31387e-10	-1.22531	-0.959562
24749824	rs10500988	1.14579e-10	-1.42909	-0.892663
24749839	rs10767245	1.19209e-10	-1.36045	-0.921695
24750113	rs58644538	3.64959e-10	-1.16323	-3.12781e-10
24750211	rs10834460	5.13612e-11	-1.67606	-1.44808
24750454	rs2716460	8.4018e-11	-1.74823	-0.883763
24750572	rs72884424	4.37038e-10	-0.983	-3.12781e-10
24750842	rs7128434	7.87222e-11	-1.63804	-1.05906
24750980	rs2716461	1.81141e-10	-0.444109	-1.41963
24751014	rs2716462	9.88156e-11	-1.34892	-1.12085
24751105	rs1486713	1.04958e-10	-1.32691	-1.08255
24751316	rs2716463	8.72892e-11	-1.46619	-1.12761
24751408	rs12805543	4.69804e-11	-1.76452	-1.44877
24751542	rs2716464	9.19505e-11	-1.47513	-1.06664
24751744	rs4923205	6.36637e-11	-1.56553	-1.34387
24751798	rs1486712	5.67017e-11	-1.6728	-1.35241
24751859	rs4923206	1.993e-10	-1.76821	-3.12781e-10
24751879	rs17234959	2.06169e-10	-1.73432	-3.12781e-10
24751895	rs10500989	5.12478e-11	-1.80286	-1.32348
24752480	rs2716455	7.09754e-11	-1.4877	-1.31298
24752498	rs112338749	1.95095e-10	-1.78953	-3.12781e-10
24752636	rs61875748	8.00705e-10	-0.377527	-3.12781e-10
24752709	rs7928979	5.21328e-11	-1.79035	-1.31887
24753049	rs72884426	5.05928e-11	-1.79032	-1.34889
24753430	rs16913118	9.14147e-11	-1.79696	-0.750653
24753539	rs2716454	6.39086e-11	-1.79987	-1.1057
24754037	rs1386249	4.75839e-11	-1.79675	-1.40378
24754364	rs2716453	7.54659e-11	-1.38933	-1.35001
24754561	rs72884431	3.4208e-10	-1.22797	-3.12781e-10
24754748	rs1843700	1.48682e-10	-1.80169	-0.259523
24754794	rs117090448	3.16613e-10	-0.605127	-0.700212
24755236	rs1843703	1.6567e-10	-1.77825	-0.174771
24755708	rs7119219	9.84973e-11	-1.68372	-0.789267
24755786	rs2716451	1.7157e-10	-1.79377	-0.124259
24755797	rs2631432	1.76112e-10	-1.78928	-0.102617
24755827	rs11028127	2.77657e-10	-1.43663	-3.12781e-10
24755854	rs2716450	1.73864e-10	-1.79082	-0.113927
24755890	rs2716449	1.82696e-10	-1.79082	-0.0643783
24756189	rs1386254	1.51877e-10	-1.78766	-0.252294
24756409	rs970933	3.06456e-10	-1.40204e-10	-1.33795
24756495	rs11028129	8.05352e-11	-1.76618	-0.908147
24756554	rs970932	1.4157e-10	-1.79981	-0.31042
24756742	rs970931	4.67814e-10	-1.79518	0.880235
24756847	rs2716448	6.0361e-10	-1.79389	1.1338
24756924	rs2631431	5.9117e-10	-1.79815	1.11724
24757168	rs2631430	9.99077e-11	-1.80155	-0.657219
24757237	rs2631429	5.70772e-10	-1.79676	1.08073
24757273	rs2631428	5.93393e-10	-1.79676	1.1196
24757325	rs4923207	5.25151e-11	-1.6567	-1.44521
24758120	rs4922692	4.73738e-11	-1.78705	-1.4179
24758170	rs4923208	4.8115e-11	-1.77958	-1.40984
24758238	rs2716447	6.19403e-11	-1.78445	-1.1524
24758432	rs17235001	5.39829e-11	-1.72445	-1.34991
24758856	rs1906099	1.01403e-10	-1.05148	-1.39244
24759043	rs1564994	6.20752e-11	-1.50407	-1.43061
24759428	rs74810558	4.60952e-10	-0.929726	-3.12781e-10
24759535	rs1564993	9.7144e-11	-1.04621	-1.44062
24759664	rs11028130	1.05144e-10	-1.09613	-1.31156
24759855	rs1564992	1.14455e-10	-0.874912	-1.44793
24760101	rs11028131	1.66126e-10	-0.912826	-1.03745
24760672	rs137918708	2.72631e-10	-1.4549	-3.12781e-10
24761061	rs144296066	2.69781e-10	-1.46541	-3.12781e-10
24761290	rs117981610	1.9836e-10	-1.77294	-3.12781e-10
24761831	rs1386253	4.93425e-09	2.81212	-1.37118
24762004	rs76691794	2.04756e-10	-1.7412	-3.12781e-10
24762483	rs2716445	1.0336e-10	-0.983516	-1.44128
24762577	rs2631427	2.12511e-09	1.98392	-1.38537
24762675	rs17307110	6.24212e-10	0.813199	-1.43973
24764300	rs2631426	2.07851e-09	1.99996	-1.42357
24765071	rs1825729	1.6999e-10	-0.503856	-1.42342
24765284	rs11028134	1.50377e-10	-0.762449	-1.28742
24765363	rs1825728	2.13998e-10	-0.2534	-1.44365
24765515	rs2716444	2.83126e-09	2.25814	-1.37269
24765548	rs2631424	3.04292e-10	0.102562	-1.4476
24766030	rs140108132	1.96602e-10	-1.78184	-3.12781e-10
24766146	rs2631422	2.61382e-10	-0.0613474	-1.43569
24766491	rs75975167	3.49324e-09	2.42196	-1.3264
24766656	rs117223905	3.4052e-10	-1.40204e-10	-1.23255
24766943	rs146789027	2.88966e-10	-1.39671	-3.12781e-10
24767008	rs2716443	2.41562e-10	-0.127425	-1.44847
24767246	rs7925581	2.98553e-10	-1.36407	-3.12781e-10
24767384	rs2631419	3.27364e-10	0.176306	-1.44825
24767925	rs112976453	5.15029e-10	-0.818797	-3.12781e-10
24768120	rs71458929	1.58899e-10	-0.707536	-1.28722
24768199	rs2631418	3.83099e-10	0.331755	-1.44648
24768905	rs10834472	1.46786e-09	1.17375	-0.945212
24769313	rs10834473	7.71056e-10	0.353319	-0.768578
24769419	rs139836305	3.45549e-10	-1.21789	-3.12781e-10
24770149	rs11028136	6.63495e-11	-1.42262	-1.44546
24770151	rs11028137	8.12735e-11	-1.22745	-1.43776
24770404	rs140807263	3.10205e-10	-1.32579	-3.12781e-10
24770414	rs72884462	6.12743e-11	-1.57255	-1.37511
24770487	rs75562012	2.15378e-10	-1.69062	-3.12781e-10
24770506	rs10834474	1.94046e-09	1.92363	-1.41598
24770609	rs75454189	3.11746e-10	-1.32083	-3.12781e-10
24770644	rs12791552	1.9745e-10	-0.509562	-1.26797
24770970	rs78232337	3.11837e-10	-1.32054	-3.12781e-10
24771463	rs59990528	6.32733e-11	-1.49249	-1.42307
24772838	rs61875749	1.30047e-09	-1.76037	1.86783
24773107	rs1564995	5.02821e-10	-0.109373	-0.733413
24773144	rs78484902	2.79335e-10	-1.40204e-10	-1.43061
24773182	rs11028138	5.14656e-11	-1.69783	-1.42428
24773198	rs11028139	1.01457e-10	-1.04587	-1.39751
24773793	rs12270592	2.00203e-10	-1.76369	-3.12781e-10
24774037	rs10834475	5.19345e-11	-1.69938	-1.41366
24774153	rs2716442	7.91187e-11	-1.26809	-1.42398
24774309	rs2631416	1.07656e-10	-0.936699	-1.44738
24774506	rs10834476	5.41002e-11	-1.80064	-1.27154
24774864	rs2716441	1.37908e-10	-0.759764	-1.37667
24775136	rs11028141	6.62596e-11	-1.62779	-1.24165
24775217	rs11028142	5.56697e-11	-1.79633	-1.24725
24775298	rs150120628	2.44796e-10	-1.5626	-3.12781e-10
24775302	rs1586396	1.31163e-10	-0.804947	-1.38164
24775323	rs79923459	2.00606e-10	-1.76168	-3.12781e-10
24775485	rs75273096	2.03591e-10	-1.74691	-3.12781e-10
24775513	rs1586395	1.42915e-10	-0.715832	-1.38493
24775755	rs34995611	6.39649e-10	-0.602101	-3.12781e-10
24775766	rs60593394	6.04267e-11	-1.67485	-1.28674
24776178	rs145836557	2.36062e-10	-1.59892	-3.12781e-10
24776214	rs114062529	2.30574e-10	-1.62245	-3.12781e-10
24776900	rs12279428	2.0017e-10	-1.76386	-3.12781e-10
24776992	rs57808317	5.59643e-11	-1.71804	-1.32027
24777068	rs11028145	5.33731e-11	-1.79613	-1.28958
24777086	rs56350467	5.69148e-11	-1.79206	-1.2294
24777379	rs148302992	9.39322e-10	-0.217862	-3.12781e-10
24777477	rs141399123	2.14804e-10	-1.69329	-3.12781e-10
24777769	rs79775011	2.14524e-10	-1.6946	-3.12781e-10
24777792	rs12803108	5.18292e-11	-1.67117	-1.44389
24777925	rs12803470	1.92828e-10	-1.80122	-3.12781e-10
24778111	rs2716548	9.19447e-11	-1.16197	-1.37987
24778164	rs12224130	5.34998e-11	-1.68509	-1.39826
24778268	rs74383428	1.92512e-10	-1.80286	-3.12781e-10
24778433	rs2631414	8.48316e-11	-1.29713	-1.32522
24778459	rs12422212	5.46241e-11	-1.61662	-1.44592
24778705	rs2129355	7.86033e-11	-1.38037	-1.31824
24778961	rs2129354	7.86524e-11	-1.2558	-1.44218
24779345	rs2631413	9.04839e-11	-1.2583	-1.29955
24779357	rs7123025	5.13135e-11	-1.72309	-1.40198
24779566	rs11822911	1.93573e-10	-1.79737	-3.12781e-10
24780086	rs10834477	4.80301e-11	-1.78036	-1.41084
24780156	rs111937764	1.95078e-10	-1.78962	-3.12781e-10
24780198	rs17307124	2.01834e-10	-1.75558	-3.12781e-10
24780348	rs34582607	2.00525e-10	-1.76208	-3.12781e-10
24780540	rs35270801	2.00525e-10	-1.76208	-3.12781e-10
24780558	rs2716547	1.06905e-10	-1.02456	-1.36652
24780693	rs140312969	2.06947e-10	-1.73056	-3.12781e-10
24780891	rs10450584	5.0713e-11	-1.71605	-1.42079
24780961	rs10450585	5.06404e-11	-1.70805	-1.43022
24781517	rs71476400	2.00111e-10	-1.76415	-3.12781e-10
24781828	rs2716529	1.14404e-10	-0.98581	-1.33747
24782121	rs78633415	1.9235e-10	-1.8037	-3.12781e-10
24782186	rs12284066	5.452e-11	-1.72649	-1.33796
24782437	rs2631412	1.22445e-10	-0.921307	-1.33405
24782488	rs58629204	1.17101e-10	-1.7081	-0.591886
24782569	rs76369718	1.92367e-10	-1.80361	-3.12781e-10
24782627	rs113210640	1.92526e-10	-1.80279	-3.12781e-10
24782731	rs75253782	1.9235e-10	-1.8037	-3.12781e-10
24782969	rs12790939	2.09234e-10	-1.71957	-3.12781e-10
24783183	rs2716530	8.42928e-11	-1.3623	-1.26642
24783735	rs76459133	1.92347e-10	-1.80372	-3.12781e-10
24783781	rs10834478	5.42479e-11	-1.7349	-1.33456
24783876	rs2716531	8.2425e-11	-1.37192	-1.27921
24783885	rs71476401	1.92335e-10	-1.80378	-3.12781e-10
24783982	rs139690269	5.78188e-10	-0.70312	-3.12781e-10
24784862	rs2716532	8.04312e-11	-1.37192	-1.3037
24784922	rs10500990	1.92823e-10	-1.80125	-3.12781e-10
24785046	rs7939941	2.01639e-10	-1.75654	-3.12781e-10
24785560	rs723139	2.02618e-10	-1.7517	-3.12781e-10
24785601	rs149744082	1.98182e-10	-1.77384	-3.12781e-10
24785658	rs12296023	1.93392e-10	-1.7983	-3.12781e-10
24785687	rs80053533	1.92346e-10	-1.80372	-3.12781e-10
24785747	rs146665964	2.08187e-10	-1.72459	-3.12781e-10
24785758	rs723141	5.30412e-11	-1.76754	-1.32441
24785831	rs723140	1.27657e-10	-1.00244	-1.21123
24785987	rs10834479	5.52514e-11	-1.79795	-1.25318
24786283	rs2716533	1.46657e-10	-0.810599	-1.26432
24786389	rs2716534	1.69971e-10	-0.820761	-1.10663
24786456	rs140880919	2.07417e-10	-1.72829	-3.12781e-10
24786536	rs11028149	5.08034e-11	-1.7748	-1.36025
24786653	rs12281860	2.16952e-10	-1.68334	-3.12781e-10
24786721	rs2631410	6.81781e-11	-1.4838	-1.3571
24786731	rs2716535	6.86472e-11	-1.48514	-1.3489
24786813	rs80031266	1.93378e-10	-1.79837	-3.12781e-10
24786860	rs74873773	1.93109e-10	-1.79977	-3.12781e-10
24787223	rs139179680	2.16971e-10	-1.68325	-3.12781e-10
24787562	rs78486056	1.93152e-10	-1.79954	-3.12781e-10
24787756	rs117118901	1.92417e-10	-1.80336	-3.12781e-10
24788201	rs2716536	6.40977e-11	-1.51773	-1.38488
24788399	rs2716537	6.34624e-11	-1.52577	-1.38681
24788501	rs7952645	1.92875e-10	-1.80098	-3.12781e-10
24788677	rs11028152	5.42012e-11	-1.72306	-1.34726
24788729	rs10834481	2.0057e-10	-1.76186	-3.12781e-10
24788929	rs7934614	1.92824e-10	-1.80124	-3.12781e-10
24789050	rs2631409	6.06842e-11	-1.55675	-1.40059
24789118	rs12287149	1.92985e-10	-1.80041	-3.12781e-10
24789316	rs12280401	1.92332e-10	-1.80379	-3.12781e-10
24789395	rs12280356	1.92929e-10	-1.8007	-3.12781e-10
24789430	rs12280364	1.92569e-10	-1.80256	-3.12781e-10
24790066	rs139029269	2.04483e-10	-1.74254	-3.12781e-10
24790119	rs7925629	1.92358e-10	-1.80366	-3.12781e-10
24790142	rs75901733	1.92339e-10	-1.80376	-3.12781e-10
24790203	rs75155405	1.92899e-10	-1.80085	-3.12781e-10
24790222	rs78323745	1.92853e-10	-1.80109	-3.12781e-10
24790236	rs150417807	1.93609e-10	-1.79718	-3.12781e-10
24790258	rs77779569	1.9236e-10	-1.80365	-3.12781e-10
24790275	rs75017812	1.92348e-10	-1.80372	-3.12781e-10
24790284	rs77651487	1.92372e-10	-1.80359	-3.12781e-10
24790388	rs72884481	1.9707e-10	-1.77946	-3.12781e-10
24790452	rs78056394	1.92348e-10	-1.80371	-3.12781e-10
24790466	rs77516685	1.92357e-10	-1.80367	-3.12781e-10
24790551	rs75153995	1.92341e-10	-1.80375	-3.12781e-10
24790571	rs75507165	1.92369e-10	-1.8036	-3.12781e-10
24790639	rs78069634	1.92369e-10	-1.8036	-3.12781e-10
24790697	rs79363915	1.92359e-10	-1.80366	-3.12781e-10
24790807	rs559656886	1.9466e-10	-1.79177	-3.12781e-10
24790938	rs75936758	1.92385e-10	-1.80352	-3.12781e-10
24790964	rs75462580	1.92372e-10	-1.80359	-3.12781e-10
24790985	rs79752409	1.92388e-10	-1.80351	-3.12781e-10
24791041	rs76308614	1.92331e-10	-1.8038	-3.12781e-10
24791068	rs78990508	1.92338e-10	-1.80377	-3.12781e-10
24791072	rs75730458	1.92333e-10	-1.80379	-3.12781e-10
24791112	rs77624487	1.92341e-10	-1.80375	-3.12781e-10
24791117	rs75908827	1.92348e-10	-1.80371	-3.12781e-10
24791192	rs75313261	1.92385e-10	-1.80352	-3.12781e-10
24791316	rs80123848	1.92357e-10	-1.80367	-3.12781e-10
24791464	rs115980720	2.81814e-10	-1.42177	-3.12781e-10
24791494	rs150738223	1.96245e-10	-1.78366	-3.12781e-10
24791499	rs79574775	2.14364e-10	-1.69535	-3.12781e-10
24791591	rs113462666	1.92472e-10	-1.80307	-3.12781e-10
24791663	rs57753550	1.92472e-10	-1.80307	-3.12781e-10
24791706	rs56719869	1.92472e-10	-1.80307	-3.12781e-10
24791762	rs145594394	1.98885e-10	-1.77029	-3.12781e-10
24791781	rs12164815	1.925e-10	-1.80293	-3.12781e-10
24791796	rs12164816	1.925e-10	-1.80293	-3.12781e-10
24791985	rs12164817	1.92564e-10	-1.80259	-3.12781e-10
24792057	rs12164818	1.92446e-10	-1.8032	-3.12781e-10
24792119	rs2716538	7.51997e-11	-1.38691	-1.35596
24792142	rs12164820	1.92564e-10	-1.80259	-3.12781e-10
24792147	rs12164800	1.92564e-10	-1.80259	-3.12781e-10
24792348	rs77016287	1.93803e-10	-1.79618	-3.12781e-10
24792349	rs77419188	2.16857e-10	-1.68378	-3.12781e-10
24792352	rs74858421	1.93408e-10	-1.79822	-3.12781e-10
24792374	rs79091850	3.77717e-10	-1.12888	-3.12781e-10
24792376	rs116036932	2.47291e-10	-1.55245	-3.12781e-10
24792395	rs80201639	1.92505e-10	-1.8029	-3.12781e-10
24792427	rs78996689	1.92338e-10	-1.80377	-3.12781e-10
24792549	rs75874990	1.92446e-10	-1.8032	-3.12781e-10
24792594	rs79812254	1.92357e-10	-1.80367	-3.12781e-10
24792626	rs75306800	1.92385e-10	-1.80352	-3.12781e-10
24792688	rs79401020	1.92472e-10	-1.80307	-3.12781e-10
24792775	rs78590729	1.92331e-10	-1.8038	-3.12781e-10
24792845	rs77341409	1.93469e-10	-1.7979	-3.12781e-10
24792866	rs74442086	1.92331e-10	-1.8038	-3.12781e-10
24793007	rs76492914	1.92347e-10	-1.80372	-3.12781e-10
24793089	rs78851638	1.92486e-10	-1.803	-3.12781e-10
24793130	rs74326130	1.92405e-10	-1.80342	-3.12781e-10
24793160	rs2931360	6.91836e-11	-1.46536	-1.36089
24793195	rs75013994	1.92394e-10	-1.80348	-3.12781e-10
24793201	rs74472285	1.92363e-10	-1.80364	-3.12781e-10
24793223	rs79239349	1.92363e-10	-1.80364	-3.12781e-10
24793255	rs77085445	3.41743e-10	-1.40204e-10	-1.22896
24793310	rs80276836	1.92332e-10	-1.8038	-3.12781e-10
24793312	rs75806711	1.92332e-10	-1.8038	-3.12781e-10
24793331	rs117209443	1.92877e-10	-1.80097	-3.12781e-10
24793350	rs12294738	1.92332e-10	-1.8038	-3.12781e-10
24793579	rs11028156	1.92345e-10	-1.80373	-3.12781e-10
24793593	rs11028157	1.92345e-10	-1.80373	-3.12781e-10
24793594	rs11028158	1.92345e-10	-1.80373	-3.12781e-10
24793657	rs11028159	1.92345e-10	-1.80373	-3.12781e-10
24793715	rs11028160	1.92354e-10	-1.80368	-3.12781e-10
24793771	rs11028161	1.92331e-10	-1.8038	-3.12781e-10
24793860	rs11028162	1.92331e-10	-1.8038	-3.12781e-10
24793897	rs11028163	1.92331e-10	-1.8038	-3.12781e-10
24794036	rs10834482	1.92334e-10	-1.80379	-3.12781e-10
24794077	rs10834483	1.92334e-10	-1.80379	-3.12781e-10
24794103	rs34807895	1.92399e-10	-1.80345	-3.12781e-10
24794106	rs115445797	1.92382e-10	-1.80354	-3.12781e-10
24794114	rs75808896	1.92382e-10	-1.80354	-3.12781e-10
24794260	rs11826829	1.92331e-10	-1.8038	-3.12781e-10
24794303	rs71478103	1.35901e-10	-1.57269	-0.578403
24794324	rs1007719	6.26109e-11	-1.51095	-1.41513
24794371	rs77283886	1.92705e-10	-1.80186	-3.12781e-10
24794509	rs1007720	6.33147e-11	-1.50271	-1.4122
24794582	rs11822161	1.92331e-10	-1.8038	-3.12781e-10
24794603	rs80164168	1.92331e-10	-1.8038	-3.12781e-10
24794842	rs79553517	1.92331e-10	-1.8038	-3.12781e-10
24794882	rs77764670	1.92432e-10	-1.80328	-3.12781e-10
24794906	rs61878262	2.51122e-10	-1.53708	-3.12781e-10
24795011	rs79579871	1.9235e-10	-1.80371	-3.12781e-10
24795126	rs11827414	1.92432e-10	-1.80328	-3.12781e-10
24795174	rs2631406	6.32209e-11	-1.50271	-1.41368
24795275	rs2716539	6.49134e-11	-1.47349	-1.41648
24795382	rs11827432	1.92361e-10	-1.80365	-3.12781e-10
24795394	rs11822795	1.92361e-10	-1.80365	-3.12781e-10
24795563	rs2631405	6.39429e-11	-1.49435	-1.41068
24795600	rs11827478	1.92387e-10	-1.80351	-3.12781e-10
24795793	rs144938827	1.95415e-10	-1.78789	-3.12781e-10
24796461	rs140592354	1.97697e-10	-1.77628	-3.12781e-10
24796462	rs17235022	1.92584e-10	-1.80249	-3.12781e-10
24796544	rs76457678	1.92371e-10	-1.80359	-3.12781e-10
24796588	rs75910962	1.92371e-10	-1.80359	-3.12781e-10
24796875	rs1564989	8.7885e-11	-1.21819	-1.3688
24796958	rs1564988	8.97248e-11	-1.19747	-1.3688
24797043	rs11028165	1.92387e-10	-1.80351	-3.12781e-10
24797106	rs2631404	7.09622e-11	-1.40536	-1.39551
24797244	rs17307138	1.92533e-10	-1.80275	-3.12781e-10
24797310	rs12285443	1.98086e-10	-1.77432	-3.12781e-10
24797428	rs79667828	1.92585e-10	-1.80248	-3.12781e-10
24797939	rs2631403	7.92717e-11	-1.37757	-1.31257
24797994	rs148282402	4.27081e-10	-1.00605	-3.12781e-10
24798179	rs141341339	1.9614e-10	-1.78419	-3.12781e-10
24798361	rs183115545	2.05802e-10	-1.7361	-3.12781e-10
24798505	rs12287385	1.92426e-10	-1.80331	-3.12781e-10
24798766	rs1985731	5.80826e-11	-1.65732	-1.34384
24799026	rs2716540	6.84537e-11	-1.45672	-1.38014
24799035	rs12802394	6.41083e-11	-1.74897	-1.15348
24799350	rs75528761	2.00407e-10	-1.76267	-3.12781e-10
24799416	rs12275925	1.92426e-10	-1.80331	-3.12781e-10
24799514	rs11028169	6.3839e-11	-1.74897	-1.15769
24799653	rs12276047	1.92603e-10	-1.80239	-3.12781e-10
24799845	rs2631402	5.9981e-11	-1.64101	-1.32799
24799903	rs2716541	6.60824e-11	-1.4993	-1.37282
24800058	rs1486702	6.6374e-11	-1.48484	-1.38288
24800177	rs1486701	6.67594e-11	-1.48484	-1.37709
24800243	rs1486700	6.73758e-11	-1.47709	-1.37564
24800404	rs1486699	6.67928e-11	-1.74676	-1.11466
24800421	rs76214611	1.92816e-10	-1.80128	-3.12781e-10
24800465	rs143240919	1.99807e-10	-1.76567	-3.12781e-10
24800750	rs2631401	6.73374e-11	-1.47709	-1.37621
24800792	rs2631400	6.76146e-11	-1.46925	-1.37994
24801206	rs2631399	6.77865e-11	-1.46132	-1.38533
24801648	rs1486698	6.7189e-11	-1.46925	-1.38626
24802027	rs146825453	1.94821e-10	-1.79094	-3.12781e-10
24802152	rs2716542	6.67314e-11	-1.58793	-1.27441
24802514	rs80015790	1.92714e-10	-1.80181	-3.12781e-10
24802574	rs2716543	7.47224e-11	-1.30299	-1.44625
24802669	rs2716544	8.06465e-11	-1.49902	-1.17392
24802755	rs145565015	1.94911e-10	-1.79048	-3.12781e-10
24803061	rs1386248	6.86036e-11	-1.43026	-1.40441
24803201	rs1386247	6.59977e-11	-1.46703	-1.40637
24803203	rs2129358	1.93475e-10	-0.7952	-1.00267
24803380	rs1386246	6.87066e-11	-1.42131	-1.41187
24803438	rs1386245	6.89974e-11	-1.42131	-1.40764
24803458	rs11028172	6.67109e-11	-1.75611	-1.10654
24803571	rs2631398	6.86342e-11	-1.42659	-1.40764
24803656	rs150890401	1.94395e-10	-1.79313	-3.12781e-10
24803665	rs2631397	6.90119e-11	-1.42659	-1.40215
24803726	rs2631396	6.67575e-11	-1.59497	-1.26698
24803813	rs2631395	6.60666e-11	-1.60869	-1.26367
24803895	rs10834484	7.07833e-11	-1.7517	-1.05169
24804227	rs12417159	6.89722e-11	-1.76628	-1.06304
24804310	rs149644603	1.94083e-10	-1.79473	-3.12781e-10
24804314	rs2631394	6.82663e-11	-1.57262	-1.26698
24804377	rs76982986	1.96224e-10	-1.78376	-3.12781e-10
24804403	rs144375743	1.93937e-10	-1.79549	-3.12781e-10
24804459	rs12417187	7.17652e-11	-1.76236	-1.02726
24804536	rs56005193	1.96224e-10	-1.78376	-3.12781e-10
24804642	rs140170976	1.93653e-10	-1.79695	-3.12781e-10
24805434	rs117797311	1.93687e-10	-1.79678	-3.12781e-10
24805462	rs1471862	6.48433e-11	-1.58832	-1.30273
24805485	rs1471861	7.28079e-11	-1.48535	-1.28985
24805578	rs1471860	6.09418e-11	-1.65033	-1.30277
24805714	rs1386244	7.04376e-11	-1.49083	-1.31747
24805926	rs2631393	6.79214e-11	-1.55885	-1.28582
24807055	rs1486697	7.38874e-11	-1.4062	-1.35427
24807375	rs10834485	8.97052e-10	-0.263906	-3.12781e-10
24808750	rs2716471	1.05803e-10	-1.18832	-1.21311
24809287	rs77201523	1.92862e-10	-1.80104	-3.12781e-10
24809440	rs11028175	7.79822e-11	-1.75831	-0.948235
24810006	rs1825724	2.36725e-10	-1.54965	-0.046474
24810013	rs190351470	1.92387e-10	-1.80351	-3.12781e-10
24810118	rs193301081	1.92539e-10	-1.80272	-3.12781e-10
24810251	rs1906097	1.6435e-09	-1.40204e-10	0.341561
24810406	rs1825727	1.92355e-09	-1.40204e-10	0.498906
24811600	rs2017929	2.38161e-10	-1.59007	-3.12781e-10
24811832	rs2017815	2.98563e-09	-1.40204e-10	0.938546
24812104	rs186238258	1.92415e-10	-1.80336	-3.12781e-10
24812121	rs191949908	1.92448e-10	-1.80319	-3.12781e-10
24812485	rs144467965	1.92336e-10	-1.80377	-3.12781e-10
24812600	rs140064920	1.92341e-10	-1.80375	-3.12781e-10
24812928	rs145132564	1.92364e-10	-1.80363	-3.12781e-10
24812956	rs138916047	1.92375e-10	-1.80357	-3.12781e-10
24813297	rs17235043	4.9844e-11	-1.76436	-1.38976
24813693	rs146384610	2.11262e-10	-1.70992	-3.12781e-10
24813717	rs141855845	1.92347e-10	-1.80372	-3.12781e-10
24813904	rs11028176	8.17538e-11	-1.70402	-0.955286
24814076	rs1386250	1.09599e-10	-1.66248	-0.70371
24814837	rs1386251	8.86001e-10	-1.40204e-10	-0.276302
24814922	rs55881269	2.24029e-10	-1.65124	-3.12781e-10
24815807	rs142530837	1.92496e-10	-1.80294	-3.12781e-10
24815906	rs2716545	6.45525e-11	-1.45308	-1.44246
24816587	rs1486680	1.1645e-09	-1.40204e-10	-0.00297153
24816638	rs1486681	1.49119e-10	-1.6805	-0.377771
24816684	rs1486682	1.51505e-10	-1.72944	-0.312962
24816696	rs146853363	1.92343e-10	-1.80374	-3.12781e-10
24817248	rs140650805	1.93165e-10	-1.79948	-3.12781e-10
24817709	rs1386239	6.71622e-09	-1.40204e-10	1.74926
24817779	rs1386240	1.06443e-09	-1.68351	1.59069
24818179	rs11028179	7.41661e-11	-1.67987	-1.07684
24818305	rs12577365	8.81074e-11	-1.50119	-1.08327
24819089	rs12799525	5.23768e-11	-1.78892	-1.31564
24819212	rs78457078	2.82607e-10	-1.40204e-10	-1.41896
24819568	rs729092	8.14612e-11	-1.48059	-1.1823
24819955	rs1486696	6.16608e-11	-1.49412	-1.44726
24820080	rs11028180	1.16028e-09	-0.00660673	-3.12781e-10
24820195	rs1486695	1.83005e-09	-1.40204e-10	0.449078
24820447	rs1486694	1.77225e-09	-1.40204e-10	0.416985
24821220	rs34126748	5.25217e-11	-1.78447	-1.31732
24821364	rs75105992	2.7736e-10	-1.4377	-3.12781e-10
24822016	rs10834486	7.31049e-11	-1.67282	-1.09831
24822043	rs144896701	1.92728e-10	-1.80174	-3.12781e-10
24822669	rs11028183	8.11096e-11	-1.59327	-1.07395
24824865	rs2716466	4.41469e-09	-1.40204e-10	1.32967
24825083	rs2716467	1.09384e-10	-1.09636	-1.27179
24826045	rs75497635	4.52368e-11	-1.80375	-1.44736
24826263	rs12576120	9.31055e-10	-1.40204e-10	-0.226701
24826546	rs150582310	2.74439e-10	-1.40204e-10	-1.44829
24827022	rs118022869	5.69284e-09	-1.40204e-10	1.58394
24827359	rs78822132	2.80873e-10	-1.40204e-10	-1.42512
24827792	rs11825347	3.26374e-10	-1.40204e-10	-1.27498
24828241	rs12800427	7.11843e-10	-0.495163	-3.12781e-10
24828600	rs74542424	2.80138e-10	-1.40204e-10	-1.42774
24828784	rs2716470	7.83895e-11	-1.73939	-0.961943
24828881	rs114579736	1.19442e-09	-1.40204e-10	0.0223983
24831117	rs7120135	6.62869e-11	-1.53926	-1.32976
24831746	rs2716473	1.77889e-10	-0.712053	-1.16981
24832009	rs2716474	1.3863e-10	-1.05378	-1.07744
24832538	rs147670831	3.05671e-10	-1.40204e-10	-1.34051
24832707	rs2716475	1.83367e-10	-1.12129	-0.73024
24832715	rs12294826	6.85013e-11	-1.50708	-1.32909
24832854	rs72886135	1.31891e-10	-1.75283	-0.428211
24833665	rs12270427	5.60264e-11	-1.63027	-1.40693
24834089	rs12271924	6.1908e-11	-1.50207	-1.4353
24835065	rs75289718	2.90859e-10	-1.40204e-10	-1.39018
24835070	rs965784	1.79199e-10	-1.29866	-0.575865
24835136	rs72886138	1.70868e-10	-1.68527	-0.236857
24835517	rs78380748	2.16788e-10	-1.6841	-3.12781e-10
24835665	rs12801073	5.6033e-11	-1.67969	-1.35739
24835961	rs117006523	2.13042e-10	-1.70153	-3.12781e-10
24836375	rs139971893	3.18008e-10	-1.30094	-3.12781e-10
24837039	rs1906093	4.58691e-11	-1.78967	-1.44755
24837488	rs11028189	4.85624e-11	-1.80367	-1.3765
24837539	rs2631515	4.53398e-11	-1.80188	-1.44696
24837667	rs10834488	4.59176e-11	-1.78793	-1.44824
24837714	rs2631514	5.21821e-11	-1.80353	-1.30475
24837801	rs10834489	4.72816e-11	-1.7647	-1.44219
24837891	rs17307173	4.76123e-11	-1.80369	-1.39624
24838428	rs2631512	4.57774e-11	-1.79895	-1.44028
24838478	rs75161742	5.71896e-11	-1.7748	-1.24185
24838571	rs2716479	4.53398e-11	-1.80231	-1.44652
24838754	rs71478105	2.00064e-10	-1.76438	-3.12781e-10
24838844	rs7120732	4.72186e-11	-1.77992	-1.42831
24838908	rs2256074	4.52246e-11	-1.80261	-1.44877
24838957	rs2716480	4.5203e-11	-1.80315	-1.44871
24839058	rs11028190	4.6949e-11	-1.78873	-1.42522
24839157	rs7131640	4.81772e-11	-1.76767	-1.42047
24839640	rs923218	4.54154e-11	-1.80206	-1.44511
24839668	rs923217	4.56755e-11	-1.8004	-1.44106
24839750	rs923216	4.57145e-11	-1.79193	-1.44868
24839751	rs11028191	5.40342e-11	-1.80242	-1.27098
24840073	rs1486688	4.90274e-11	-1.73023	-1.44041
24840482	rs2631511	1.29234e-10	-1.67567	-0.525729
24840726	rs58447033	1.72598e-08	0.304886	2.38823
24840738	rs1564987	1.92433e-10	-1.80327	-3.12781e-10
24840817	rs61875869	2.86949e-10	-1.40372	-3.12781e-10
24841410	rs12795618	6.44103e-11	-1.45536	-1.44239
24841760	rs2716482	1.03217e-10	-1.76347	-0.662716
24841880	rs78482004	3.03288e-10	-1.40204e-10	-1.34834
24842133	rs189731462	3.12869e-10	-1.40204e-10	-1.31724
24842205	rs61875870	6.08804e-11	-1.51398	-1.44013
24842288	rs61875871	5.76609e-11	-1.57702	-1.43142
24842866	rs923219	5.1076e-11	-1.68481	-1.44489
24843020	rs12419105	6.65437e-11	-1.8011	-1.06406
24843081	rs61875884	6.0523e-11	-1.51695	-1.44304
24843452	rs118109538	6.97286e-11	-1.3938	-1.42461
24843956	rs150869625	2.8949e-10	-1.3949	-3.12781e-10
24844168	rs2631510	4.90485e-11	-1.72358	-1.44663
24844278	rs75978736	3.58595e-10	-1.18083	-3.12781e-10
24844328	rs2631509	5.16137e-11	-1.67522	-1.44401
24844628	rs11028192	5.83622e-11	-1.54963	-1.44673
24844697	rs11028193	5.55715e-11	-1.60318	-1.44217
24844845	rs2046536	5.20874e-11	-1.68469	-1.4254
24845029	rs56124410	5.4217e-11	-1.6363	-1.43373
24845236	rs78759956	5.18093e-11	-1.66896	-1.44648
24845343	rs2931358	5.44466e-11	-1.76779	-1.29801
24845395	rs2953400	6.82429e-11	-1.64768	-1.19226
24845645	rs10767248	5.53366e-11	-1.76963	-1.27996
24846020	rs74596506	5.22034e-11	-1.6622	-1.44567
24846112	rs2716483	6.86785e-11	-1.66268	-1.1709
24846444	rs80254164	5.4169e-11	-1.62214	-1.44877
24846459	rs7101709	5.9153e-11	-1.79882	-1.18408
24846511	rs77249303	6.01238e-11	-1.52125	-1.44537
24846773	rs12226060	6.04183e-11	-1.51607	-1.44566
24846920	rs61875885	5.71994e-11	-1.73253	-1.28395
24847011	rs10767249	8.33053e-11	-1.79595	-0.844557
24847013	rs10767250	8.40951e-11	-1.60258	-1.02849
24847378	rs2716484	5.54154e-11	-1.64662	-1.40155
24847441	rs11028194	5.40926e-11	-1.62442	-1.4479
24847501	rs11028195	5.43213e-11	-1.62021	-1.4479
24847895	rs2631508	7.07476e-11	-1.65391	-1.14999
24848038	rs2631507	5.744e-11	-1.75332	-1.25896
24848166	rs4922695	6.04866e-11	-1.60329	-1.35731
24848238	rs10834490	5.93836e-11	-1.73368	-1.24532
24848253	rs4922696	5.8821e-11	-1.73413	-1.25439
24848301	rs1486724	6.23179e-11	-1.58611	-1.34467
24848341	rs5011479	6.26858e-11	-1.58022	-1.34467
24848343	rs5011480	6.39573e-11	-1.56476	-1.34004
24848509	rs1486725	6.34115e-11	-1.56654	-1.34683
24848560	rs1486726	6.32888e-11	-1.57266	-1.34265
24848775	rs11028197	2.74384e-10	-1.40204e-10	-1.44849
24848824	rs2631506	6.28628e-11	-1.5787	-1.34336
24848896	rs2631505	6.33992e-11	-1.56654	-1.34703
24849027	rs11822141	2.71765e-10	-1.45808	-3.12781e-10
24849067	rs10834491	5.95967e-11	-1.52676	-1.44866
24849161	rs12790968	1.95959e-10	-1.78512	-3.12781e-10
24849170	rs2716485	5.97563e-11	-1.72608	-1.24666
24849491	rs2631503	6.53329e-11	-1.5477	-1.33583
24849566	rs10500991	8.88992e-11	-1.40421	-1.17131
24849649	rs11820261	6.06487e-11	-1.51112	-1.4468
24849674	rs2631502	6.046e-11	-1.78494	-1.1761
24849707	rs117067294	3.17997e-10	-1.30098	-3.12781e-10
24849996	rs72870733	5.37737e-11	-1.66287	-1.41537
24850029	rs2716486	5.9577e-11	-1.72262	-1.25313
24850070	rs17307180	6.09405e-11	-1.70014	-1.25298
24850630	rs17307187	6.99149e-11	-1.46512	-1.35062
24850785	rs2716488	7.67865e-11	-1.80261	-0.919378
24850872	rs2631500	7.14279e-11	-1.70581	-1.08853
24850893	rs2716490	8.14504e-11	-1.71576	-0.947271
24850904	rs7129889	6.94071e-11	-1.75192	-1.07111
24851009	rs2716491	7.15079e-11	-1.70237	-1.09084
24851483	rs4922697	7.21024e-11	-1.76236	-1.02257
24851543	rs2631498	8.29511e-11	-1.70303	-0.941738
24851599	rs4922698	7.62378e-11	-1.76613	-0.963034
24851707	rs4922699	7.32446e-11	-1.70019	-1.06903
24851782	rs77854073	4.90323e-11	-1.72425	-1.44629
24851793	rs2631497	8.22519e-11	-1.71924	-0.933997
24852266	rs2716492	8.64484e-11	-1.71312	-0.89035
24852295	rs2631496	8.64484e-11	-1.71312	-0.89035
24852406	rs61894117	7.12035e-11	-1.46512	-1.33236
24852412	rs190935543	2.46987e-10	-1.55368	-3.12781e-10
24852435	rs2631495	8.64484e-11	-1.71312	-0.89035
24852533	rs11028198	6.62316e-11	-1.5604	-1.30946
24852844	rs2716493	8.61961e-11	-1.71604	-0.89035
24852856	rs11028199	6.62316e-11	-1.5604	-1.30946
24852936	rs2631494	8.66879e-11	-1.71604	-0.884661
24853006	rs2716494	8.61961e-11	-1.71604	-0.89035
24853023	rs2631493	8.84141e-11	-1.71604	-0.864944
24853081	rs7930770	7.93635e-11	-1.76007	-0.928915
24853087	rs7945860	7.97854e-11	-1.76007	-0.923613
24853151	rs74573088	2.81512e-10	-1.40204e-10	-1.42284
24853265	rs2716495	8.41895e-11	-1.71793	-0.912022
24853312	rs17307194	6.26974e-11	-1.71524	-1.20946
24853325	rs2631491	8.5417e-11	-1.74312	-0.872359
24853384	rs2716496	8.49194e-11	-1.72423	-0.897088
24853594	rs2716497	8.65449e-11	-1.72111	-0.881248
24853614	rs2716498	8.6796e-11	-1.71172	-0.887741
24853819	rs1486727	8.79346e-11	-1.72423	-0.862198
24853906	rs1486728	8.58374e-11	-1.74938	-0.861188
24854001	rs1486730	8.65388e-11	-1.71793	-0.884499
24854206	rs60080477	6.23822e-11	-1.70784	-1.2219
24854289	rs17307208	6.65226e-11	-1.5542	-1.31128
24854315	rs2716499	8.54678e-11	-1.72423	-0.890651
24854411	rs111946547	1.29054e-10	-1.38548	-0.81731
24854443	rs2631490	8.65571e-11	-1.72423	-0.877986
24854535	rs17307215	1.97394e-10	-1.61863	-0.159189
24854742	rs1386252	6.09374e-11	-1.7214	-1.23177
24855153	rs2716500	8.62753e-11	-1.72423	-0.881248
24855624	rs80230339	6.16025e-11	-1.71786	-1.22445
24855643	rs2631487	8.344e-11	-1.74439	-0.894507
24855826	rs2631486	8.51388e-11	-1.72423	-0.894507
24855866	rs149429514	3.09742e-10	-1.40204e-10	-1.32728
24855934	rs143658707	2.17206e-10	-1.68217	-3.12781e-10
24855957	rs111290445	7.22975e-11	-1.47157	-1.31066
24856062	rs2716503	8.48787e-11	-1.72729	-0.894507
24856221	rs2631484	8.39358e-11	-1.72914	-0.903823
24856345	rs140793546	2.18312e-10	-1.6771	-3.12781e-10
24856393	rs4506649	7.98288e-11	-1.76859	-0.914543
24856528	rs11028203	8.49956e-11	-1.72914	-0.891276
24856569	rs11028204	8.49956e-11	-1.72914	-0.891276
24856658	rs142499026	2.30426e-10	-1.62309	-3.12781e-10
24856921	rs140890656	3.20142e-10	-1.29425	-3.12781e-10
24856935	rs2716504	8.49799e-11	-1.7261	-0.894507
24856977	rs117951701	2.65895e-10	-1.47992	-3.12781e-10
24857299	rs11028205	2.75683e-10	-1.40204e-10	-1.44377
24857486	rs2029197	9.61197e-11	-1.80355	-0.693877
24857633	rs17235099	6.32865e-11	-1.7214	-1.19395
24857700	rs17235106	7.09147e-11	-1.49677	-1.30477
24858098	rs4923213	6.32397e-11	-1.72486	-1.19122
24858144	rs976290	8.46889e-11	-1.73213	-0.891905
24858184	rs976291	8.42002e-11	-1.73792	-0.891905
24858250	rs11028206	2.75346e-10	-1.40204e-10	-1.44499
24858370	rs1486707	7.93291e-11	-1.77487	-0.914543
24858636	rs1486708	6.39984e-11	-1.76068	-1.14348
24858688	rs2631483	8.46889e-11	-1.73213	-0.891905
24858949	rs11028207	4.84074e-11	-1.73479	-1.44857
24858950	rs2631482	8.49115e-11	-1.73213	-0.88928
24859041	rs2716505	8.49881e-11	-1.72797	-0.892537
24859088	rs11028208	5.21334e-11	-1.66056	-1.44865
24859125	rs11028209	6.26614e-11	-1.61868	-1.30659
24859400	rs78789101	6.23305e-11	-1.74732	-1.18325
24859404	rs4630293	7.97028e-11	-1.71816	-0.966553
24859607	rs975467	8.37494e-11	-1.73973	-0.895459
24859611	rs1486706	8.37494e-11	-1.73973	-0.895459
24859657	rs2896710	2.74426e-10	-1.40204e-10	-1.44834
24859940	rs11028210	7.76403e-11	-1.77981	-0.931124
24860349	rs2631481	8.22677e-11	-1.7479	-0.905144
24860457	rs2631480	8.20304e-11	-1.7479	-0.908032
24860513	rs2631479	8.18176e-11	-1.7505	-0.908032
24860531	rs2631478	8.18176e-11	-1.7505	-0.908032
24860767	rs2716507	8.08982e-11	-1.75792	-0.911911
24861179	rs2129359	7.62778e-11	-1.76051	-0.968133
24861214	rs2716508	7.43054e-11	-1.77665	-0.978183
24861521	rs974922	5.64965e-11	-1.79885	-1.23
24861605	rs974923	7.91438e-11	-1.75099	-0.940759
24862239	rs72872421	6.5265e-10	-0.581979	-3.12781e-10
24862550	rs117897170	2.91243e-10	-1.38886	-3.12781e-10
24862708	rs2029195	5.47228e-11	-1.80339	-1.25735
24862895	rs10834495	6.48801e-11	-1.78651	-1.10396
24863089	rs10834496	6.50662e-11	-1.78845	-1.09917
24863249	rs72872424	1.90567e-09	0.48957	-3.12781e-10
24863626	rs189748790	2.89137e-10	-1.39612	-3.12781e-10
24863717	rs2716510	7.72959e-11	-1.77287	-0.942509
24863757	rs61894119	5.43124e-11	-1.7483	-1.31997
24863962	rs17307243	4.33328e-10	-0.991525	-3.12781e-10
24864013	rs78978388	5.39263e-10	-0.772816	-3.12781e-10
24864498	rs150753314	3.1139e-10	-1.32198	-3.12781e-10
24864670	rs2631477	7.69027e-11	-1.77797	-0.942509
24864734	rs2716511	7.68656e-11	-1.77845	-0.942509
24865083	rs2631476	7.71474e-11	-1.77479	-0.942509
24865359	rs2716512	7.67322e-11	-1.78019	-0.942509
24865437	rs2465751	7.66276e-11	-1.77845	-0.945611
24866103	rs2716514	8.07157e-11	-1.77665	-0.895434
24866168	rs61894120	5.94886e-11	-1.77504	-1.20219
24866177	rs2631475	7.65693e-11	-1.77845	-0.946372
24866673	rs148123658	5.12059e-11	-1.67853	-1.44863
24866681	rs140986724	5.30128e-11	-1.64386	-1.44863
24866719	rs2716515	7.68077e-11	-1.77845	-0.943263
24866840	rs2403975	5.98914e-11	-1.77292	-1.19757
24866860	rs2716516	7.71863e-11	-1.77665	-0.940144
24867017	rs118187186	5.29568e-11	-1.64509	-1.44845
24867081	rs2716517	7.71863e-11	-1.77665	-0.940144
24867100	rs2631474	7.75723e-11	-1.77479	-0.937016
24867309	rs61894121	7.56683e-11	-1.76051	-0.976155
24867395	rs2716518	7.70257e-11	-1.78186	-0.937016
24867450	rs2631473	7.73621e-11	-1.78348	-0.931045
24867480	rs2631472	7.73621e-11	-1.78348	-0.931045
24867591	rs2631471	7.72435e-11	-1.78186	-0.934192
24867614	rs2631470	7.93005e-11	-1.7475	-0.942277
24867951	rs2631469	7.7119e-11	-1.78348	-0.934192
24867964	rs2716519	7.69015e-11	-1.78348	-0.937016
24868127	rs80201323	5.33885e-11	-1.63749	-1.44793
24868212	rs1486711	7.28308e-11	-1.76417	-1.01071
24868320	rs1486710	7.29532e-11	-1.75958	-1.01362
24868335	rs1486709	7.31656e-11	-1.75958	-1.01071
24868520	rs76399097	5.36669e-11	-1.63229	-1.44793
24868689	rs74425370	5.14124e-11	-1.67538	-1.44776
24868763	rs61894122	5.88235e-11	-1.77504	-1.21344
24868819	rs117682994	3.88494e-10	-1.10074	-3.12781e-10
24868886	rs117075844	3.13642e-10	-1.31477	-3.12781e-10
24868957	rs2631468	7.96758e-11	-1.75719	-0.92786
24869054	rs117817077	2.37053e-10	-1.59474	-3.12781e-10
24869086	rs2716520	7.13464e-11	-1.76637	-1.02911
24869191	rs76291167	3.30774e-10	-1.26159	-3.12781e-10
24869239	rs2716521	4.7062e-11	-1.76843	-1.44312
24869240	rs2631467	6.7195e-11	-1.75719	-1.09823
24869249	rs2716522	6.694e-11	-1.74965	-1.10957
24869568	rs59180842	3.03665e-10	-1.34709	-3.12781e-10
24869571	rs2631466	6.75097e-11	-1.7541	-1.09664
24869639	rs2631465	6.71818e-11	-1.75897	-1.09664
24869716	rs1486705	5.58575e-11	-1.76426	-1.27595
24869939	rs140179810	4.36867e-10	-0.983392	-3.12781e-10
24869950	rs7928281	4.89509e-11	-1.77902	-1.39318
24870021	rs4923214	5.09346e-11	-1.80169	-1.33078
24870033	rs2631464	6.52552e-11	-1.75897	-1.12574
24870450	rs1486703	6.53471e-11	-1.76131	-1.12199
24870708	rs2716524	6.53471e-11	-1.76131	-1.12199
24870885	rs116444318	6.50515e-11	-1.76359	-1.12425
24870886	rs114929212	6.50515e-11	-1.76359	-1.12425
24870975	rs2716525	6.55003e-11	-1.75897	-1.12199
24871033	rs55666221	3.07817e-10	-1.33352	-3.12781e-10
24871251	rs72470826	5.24289e-11	-1.67273	-1.43083
24871295	rs2631461	6.50372e-11	-1.76131	-1.12675
24871420	rs2631460	6.50372e-11	-1.76131	-1.12675
24871436	rs2631459	6.50372e-11	-1.76131	-1.12675
24871972	rs2716526	6.47151e-11	-1.76131	-1.13171
24872210	rs143255310	3.14726e-10	-1.31132	-3.12781e-10
24872260	rs117922460	3.1129e-10	-1.32229	-3.12781e-10
24872400	rs10834498	5.30724e-11	-1.7913	-1.30006
24872451	rs2716527	6.41242e-11	-1.76581	-1.13639
24872482	rs2631458	6.44129e-11	-1.76131	-1.13639
24872490	rs2716528	6.4633e-11	-1.77005	-1.12425
24872565	rs2631457	6.42664e-11	-1.76359	-1.13639
24872575	rs2631456	6.44129e-11	-1.76131	-1.13639
24872597	rs7951946	5.08904e-11	-1.69494	-1.4384
24873075	rs2631455	5.37555e-11	-1.76131	-1.31726
24873140	rs61894123	4.74545e-11	-1.80283	-1.40042
24873156	rs61894124	4.76481e-11	-1.79995	-1.39923
24873177	rs2631454	6.1057e-11	-1.76131	-1.1899
24873630	rs2450421	5.51589e-11	-1.75973	-1.29307
24873631	rs2450420	5.5999e-11	-1.7549	-1.28279
24873650	rs2450419	6.28121e-11	-1.75973	-1.16314
24873782	rs146711993	3.30649e-10	-1.26196	-3.12781e-10
24873947	rs56291767	3.24233e-10	-1.28156	-3.12781e-10
24874334	rs142725040	5.20666e-11	-1.665	-1.4455
24874449	rs2631453	6.33464e-11	-1.76131	-1.15309
24874496	rs2631452	6.31957e-11	-1.76131	-1.15547
24874749	rs2450418	6.33438e-11	-1.75897	-1.15547
24874851	rs113443800	1.22953e-10	-1.20328	-1.04794
24874967	rs7934701	5.11772e-11	-1.70688	-1.42084
24875042	rs2631451	6.30447e-11	-1.75897	-1.1602
24875078	rs2631450	6.28974e-11	-1.76131	-1.1602
24875183	rs2631449	6.28974e-11	-1.76131	-1.1602
24875293	rs2631448	6.28974e-11	-1.76131	-1.1602
24875340	rs10834505	6.31957e-11	-1.76131	-1.15547
24875495	rs10834506	5.48794e-11	-1.76131	-1.29657
24875588	rs11028224	6.28974e-11	-1.76131	-1.1602
24875694	rs1825722	5.06332e-11	-1.70258	-1.43584
24875703	rs1825723	4.84424e-11	-1.80099	-1.38166
24875809	rs2716439	6.31938e-11	-1.75897	-1.15784
24875996	rs2631447	6.33458e-11	-1.75657	-1.15784
24876118	rs2087099	5.31447e-11	-1.7928	-1.2972
24876326	rs116996958	4.88529e-11	-1.73006	-1.44415
24876604	rs2631446	6.26763e-11	-1.76359	-1.16145
24876622	rs2631445	6.26763e-11	-1.76359	-1.16145
24876638	rs2631444	6.24527e-11	-1.77187	-1.15674
24876974	rs12292121	6.32022e-11	-1.76359	-1.15309
24877002	rs7928091	4.80261e-11	-1.8016	-1.38967
24877019	rs12278893	6.30624e-11	-1.76581	-1.15309
24877057	rs73440167	1.24287e-10	-1.17001	-1.07041
24877220	rs7928053	4.71952e-11	-1.80355	-1.40518
24877243	rs75779888	3.32918e-10	-1.25512	-3.12781e-10
24877524	rs2220295	5.42538e-11	-1.62721	-1.44214
24877531	rs10834507	6.41137e-11	-1.74898	-1.15338
24877573	rs10742052	6.37999e-11	-1.75657	-1.1507
24877688	rs10767252	6.37999e-11	-1.75657	-1.1507
24877755	rs10767253	6.36476e-11	-1.75657	-1.15309
24877763	rs10767254	6.36476e-11	-1.75657	-1.15309
24877800	rs73440176	1.27004e-10	-1.15631	-1.06249
24878184	rs1906087	6.39663e-11	-1.75157	-1.15309
24878207	rs149418388	4.58678e-10	-0.934671	-3.12781e-10
24878531	rs72872473	4.92521e-11	-1.74214	-1.42393
24878580	rs7932407	6.40845e-11	-1.75657	-1.14625
24878624	rs7947656	6.33438e-11	-1.75897	-1.15547
24878645	rs11028227	2.75014e-10	-1.40204e-10	-1.4462
24878672	rs7932519	6.34962e-11	-1.75657	-1.15547
24878728	rs74586830	2.79523e-10	-1.40204e-10	-1.42994
24879046	rs7121255	4.55024e-11	-1.79771	-1.44755
24879190	rs148741083	2.53861e-10	-1.52623	-3.12781e-10
24879201	rs11028228	6.36476e-11	-1.75657	-1.15309
24879242	rs185116263	2.17674e-10	-1.68002	-3.12781e-10
24879273	rs11028229	6.42859e-11	-1.74898	-1.1507
24879284	rs11028230	6.39663e-11	-1.75157	-1.15309
24879336	rs11028231	6.39575e-11	-1.7541	-1.1507
24879440	rs11602503	4.51823e-11	-1.80364	-1.44868
24879608	rs10834508	6.4082e-11	-1.7541	-1.14875
24879617	rs1160261	4.7751e-11	-1.80103	-1.39599
24879622	rs2403985	4.92916e-11	-1.72221	-1.44305
24879624	rs1352185	4.76515e-11	-1.7511	-1.448
24879651	rs7122346	6.49134e-11	-1.74361	-1.14636
24879692	rs10834509	6.62316e-11	-1.7321	-1.13776
24879829	rs1872720	4.78365e-11	-1.74703	-1.44821
24879956	rs7125497	6.47521e-11	-1.74633	-1.14613
24879957	rs61708016	4.95717e-11	-1.71501	-1.44459
24880125	rs7111555	6.49089e-11	-1.74633	-1.14371
24880157	rs117105920	4.83866e-11	-1.73766	-1.44614
24880250	rs11028233	4.85005e-11	-1.73559	-1.44586
24880252	rs141922680	2.58547e-10	-1.50794	-3.12781e-10
24880319	rs10767255	6.49089e-11	-1.74633	-1.14371
24880554	rs1486672	4.81653e-11	-1.7955	-1.39288
24881277	rs116901625	3.23654e-10	-1.28335	-3.12781e-10
24881291	rs111674592	2.33986e-10	-1.60776	-3.12781e-10
24881322	rs72872488	2.03482e-10	-1.74744	-3.12781e-10
24881666	rs72872489	6.50527e-11	-1.74898	-1.13884
24881825	rs7130921	6.52122e-11	-1.74898	-1.13639
24882073	rs58228431	5.01185e-11	-1.71334	-1.43529
24882158	rs28649011	1.55028e-10	-0.979068	-1.04035
24882341	rs7104187	6.55304e-11	-1.74633	-1.13418
24882489	rs59125323	4.5341e-11	-1.80025	-1.44856
24882701	rs10767256	6.62429e-11	-1.73798	-1.13171
24882793	rs11606335	5.09322e-11	-1.70594	-1.42658
24883191	rs11028234	6.52257e-11	-1.74633	-1.13884
24883978	rs10767257	6.56579e-11	-1.75657	-1.12199
24884031	rs28803828	1.57071e-10	-0.987817	-1.0185
24884066	rs7934559	5.48927e-11	-1.71236	-1.34528
24884304	rs150858199	2.1879e-10	-1.67491	-3.12781e-10
24884344	rs7950109	4.81058e-11	-1.79307	-1.39655
24884356	rs2129353	6.58553e-11	-1.74633	-1.12923
24884383	rs553952040	2.12485e-10	-1.70415	-3.12781e-10
24884719	rs1960472	5.07991e-11	-1.80377	-1.33137
24885111	rs2403974	4.70565e-11	-1.76352	-1.44815
24885299	rs139773386	4.02666e-10	-1.06491	-3.12781e-10
24885339	rs2403986	4.71761e-11	-1.76033	-1.44881
24885640	rs10834511	6.35754e-11	-1.73798	-1.17281
24885924	rs10767258	6.43954e-11	-1.74361	-1.15437
24886017	rs7106703	6.36189e-11	-1.74633	-1.16378
24886064	rs1486677	5.91468e-11	-1.53751	-1.44548
24886354	rs61892065	5.34695e-11	-1.79993	-1.28398
24886475	rs79850647	4.82264e-10	-1.40204e-10	-0.884528
24886552	rs1486678	4.96555e-11	-1.80377	-1.35414
24887152	rs112719405	2.00814e-10	-1.76064	-3.12781e-10
24887620	rs112750516	6.51943e-11	-1.73798	-1.14767
24887870	rs57469930	5.38838e-11	-1.80096	-1.27523
24887879	rs10767259	4.77635e-11	-1.74794	-1.44882
24887912	rs10834512	5.15216e-11	-1.72508	-1.39594
24888014	rs1486714	4.7941e-11	-1.74423	-1.44882
24888355	rs76493744	2.14783e-10	-1.69339	-3.12781e-10
24888412	rs10767260	6.55407e-11	-1.73507	-1.14528
24888595	rs10767261	6.56982e-11	-1.73507	-1.14288
24888760	rs11606732	5.50676e-11	-1.71083	-1.34363
24888818	rs7130523	4.79409e-11	-1.74423	-1.44882
24888824	rs10767262	6.57357e-11	-1.7321	-1.14528
24888897	rs10767263	6.52678e-11	-1.7321	-1.15242
```
