## Supplementary material for "Characterization of shared and ancestry-specific signals driving complex traits using multi-ancestry fine-mapping": susiex_nc3.cs80.summary

```
# chr11:23889235-24889235
CS_ID	CS_LENGTH	CS_PURITY	MAX_PIP_SNP	BP	REF_ALLELE	ALT_ALLELE	REF_FRQ	BETA	SE	-LOG10P	MAX_PIP	POST-HOC_PROB_POP1	POST-HOC_PROB_POP2
1	22	0.627307	rs1025883	24387583	T,T	C,C	0.469185,0.84623	0.0233098,0.0274615	0.00396183,0.0118501	8.39633,1.68863	0.0563969	0.999993	0.678645
```
