## Supplementary material for "Characterization of shared and ancestry-specific signals driving complex traits using multi-ancestry fine-mapping": s1.afreq

```
#CHROM	ID	REF	ALT	ALT_FREQS	OBS_CT
11	rs61884499	G	A	0.0308151	1006
11	rs144225206	G	A	0.116302	1006
11	rs148328814	C	G	0.116302	1006
11	rs11038670	G	A	0.222664	1006
11	rs11038671	C	T	0.22167	1006
11	rs72900650	C	T	0.22167	1006
11	rs72900652	C	T	0.222664	1006
11	rs61250077	A	T	0.116302	1006
11	rs11038672	C	G	0.496024	1006
11	rs11038673	G	T	0.644135	1006
11	rs7115967	C	T	0.935388	1006
11	rs72900657	G	A	0.0337972	1006
11	rs61884502	G	A	0.0298211	1006
11	rs183858852	C	T	0.116302	1006
11	rs76710367	C	T	0.0129225	1006
11	rs11038675	T	A	0.22167	1006
11	rs2090602	T	C	0.866799	1006
11	rs78832766	C	T	0.0298211	1006
11	rs112067314	G	A	0.0367793	1006
11	rs111693620	C	A	0.0367793	1006
11	rs72900671	G	A	0.116302	1006
11	rs12366056	T	C	0.116302	1006
11	rs61884503	T	C	0.0298211	1006
11	rs2010676	T	C	0.895626	1006
11	rs2002244	C	T	0.748509	1006
11	rs6485644	C	T	0.496024	1006
11	rs4756030	C	T	0.22167	1006
11	rs11038677	T	C	0.748509	1006
11	rs7105751	G	A	0.496024	1006
11	rs7105609	A	G	0.865805	1006
11	rs113268577	C	T	0.22167	1006
11	rs56330140	C	A	0.22167	1006
11	rs11038678	C	A	0.496024	1006
11	rs12419690	G	A	0.526839	1006
11	rs61884505	T	C	0.0298211	1006
11	rs11038679	A	C	0.22167	1006
11	rs61884506	C	T	0.0298211	1006
11	rs9666007	A	G	0.934394	1006
11	rs11038680	G	A	0.22167	1006
11	rs140254700	C	T	0.116302	1006
11	rs117044123	A	T	0.116302	1006
11	rs72900692	G	A	0.225646	1006
11	rs7108730	T	C	0.720676	1006
11	rs186326544	G	A	0.028827	1006
11	rs72900694	T	C	0.223658	1006
11	rs11038683	C	T	0.223658	1006
11	rs11038685	G	A	0.222664	1006
11	rs12362319	A	T	0.116302	1006
11	rs6485645	A	G	0.497018	1006
11	rs117824724	C	T	0.115308	1006
11	rs10838523	C	A	0.028827	1006
11	rs111954517	C	T	0.0367793	1006
11	rs7121611	T	A	0.493042	1006
11	rs7121775	T	C	0.225646	1006
11	rs73468311	A	C	0.027833	1006
11	rs61884508	T	G	0.028827	1006
11	rs75065406	C	T	0.055666	1006
11	rs6485646	G	A	0.493042	1006
11	rs11038686	C	A	0.225646	1006
11	rs56152508	C	T	0.225646	1006
11	rs12807179	G	A	0.493042	1006
11	rs10462026	G	A	0.223658	1006
11	rs2056260	T	C	0.894632	1006
11	rs11607858	G	A	0.0417495	1006
11	rs17725095	G	A	0.0337972	1006
11	rs10838524	A	G	0.523857	1006
11	rs4756032	T	C	0.224652	1006
11	rs72902412	A	T	0.223658	1006
11	rs78872333	C	T	0.224652	1006
11	rs11038688	A	G	0.116302	1006
11	rs12794698	G	A	0.494036	1006
11	rs36103144	G	T	0.0328032	1006
11	rs77199649	A	G	0.0208748	1006
11	rs11605924	A	C	0.494036	1006
11	rs2037311	A	G	0.028827	1006
11	rs11038689	A	G	0.224652	1006
11	rs61884510	T	G	0.028827	1006
11	rs79033888	A	G	0.116302	1006
11	rs12284956	T	C	0.028827	1006
11	rs77756595	A	G	0.0228628	1006
11	rs7951225	A	T	0.748509	1006
11	rs4756034	A	G	0.748509	1006
11	rs11038693	T	C	0.9334	1006
11	rs72902418	C	T	0.116302	1006
11	rs4756035	C	T	0.9334	1006
11	rs2292913	A	G	0.9334	1006
11	rs2292912	C	G	0.747515	1006
11	rs4756036	G	C	0.223658	1006
11	rs11038694	G	A	0.493042	1006
11	rs4756037	A	G	0.864811	1006
11	rs11038695	G	A	0.116302	1006
11	rs11038696	G	A	0.116302	1006
11	rs9300053	G	C	0.027833	1006
11	rs7945565	A	G	0.494036	1006
11	rs7945689	C	T	0.493042	1006
11	rs1401419	T	C	0.493042	1006
11	rs1401417	C	G	0.224652	1006
11	rs11038697	G	A	0.116302	1006
11	rs72902436	G	A	0.224652	1006
11	rs72902437	T	C	0.0516899	1006
11	rs72902439	C	G	0.227634	1006
11	rs17787106	T	A	0.227634	1006
11	rs4755344	T	C	0.9334	1006
11	rs76396533	G	A	0.028827	1006
11	rs61882469	G	C	0.028827	1006
11	rs191143419	G	A	0.00994036	1006
11	rs112302069	T	C	0.0397614	1006
11	rs113196716	A	T	0.0387674	1006
11	rs12364060	C	T	0.22664	1006
11	rs113857829	T	G	0.00795229	1006
11	rs61882470	G	C	0.028827	1006
11	rs7123390	G	A	0.254473	1006
11	rs4755345	A	G	0.9334	1006
11	rs118130872	A	G	0.026839	1006
11	rs11038698	T	C	0.116302	1006
11	rs113851044	C	T	0.00894632	1006
11	rs75057971	T	C	0.0337972	1006
11	rs17787136	C	G	0.237575	1006
11	rs7933420	T	A	0.480119	1006
11	rs11038699	A	G	0.266402	1006
11	rs150188893	C	T	0.0258449	1006
11	rs877412	A	C	0.384692	1006
11	rs112670498	G	C	0.0377734	1006
11	rs11038700	A	C	0.255467	1006
11	rs12281674	A	G	0.028827	1006
11	rs10838526	T	A	0.224652	1006
11	rs139382397	T	C	0.0129225	1006
11	rs113677005	G	T	0.0377734	1006
11	rs10838527	A	G	0.116302	1006
11	rs2292910	A	C	0.680915	1006
11	rs6798	T	C	0.893638	1006
11	rs73468335	C	G	0.0129225	1006
11	rs55923741	A	G	0.224652	1006
11	rs3824872	A	C	0.748509	1006
11	rs76108454	C	T	0.0149105	1006
11	rs1554338	A	G	0.0616302	1006
11	rs188883010	G	C	0.00994036	1006
11	rs61882473	C	G	0.027833	1006
11	rs147021119	C	A	0.0417495	1006
11	rs72902459	A	G	0.157058	1006
11	rs73468338	T	C	0.0129225	1006
11	rs12281069	C	T	0.027833	1006
11	rs7115753	A	G	0.521869	1006
11	rs4756038	C	T	0.027833	1006
11	rs4756039	A	T	0.9334	1006
11	rs11038703	A	G	0.251491	1006
11	rs61882474	G	A	0.027833	1006
11	rs61882475	C	G	0.027833	1006
11	rs76410933	A	C	0.027833	1006
11	rs75760329	A	G	0.0139165	1006
11	rs77403571	G	A	0.0417495	1006
11	rs1533614	T	C	0.936382	1006
11	rs192324574	C	T	0.0328032	1006
11	rs61882476	C	T	0.026839	1006
11	rs11038704	T	C	0.738569	1006
11	rs11038705	C	G	0.71173	1006
11	rs35389927	G	A	0.22664	1006
11	rs118033599	G	A	0.0109344	1006
11	rs7114162	A	G	0.7167	1006
11	rs143438037	C	A	0.0208748	1006
11	rs11038706	C	T	0.0109344	1006
11	rs4755346	T	C	0.720676	1006
11	rs10838528	A	C	0.956262	1006
11	rs113933090	G	A	0.0149105	1006
11	rs3789023	G	A	0.729622	1006
11	rs2280331	A	G	0.0109344	1006
11	rs61882478	C	G	0.0208748	1006
11	rs148381852	G	A	0.0119284	1006
11	rs2271847	T	C	0.951292	1006
11	rs17847253	T	C	0.21173	1006
11	rs564463098	T	C	0.00994036	1006
11	rs184822179	G	A	0.00795229	1006
11	rs61882480	C	T	0.027833	1006
11	rs72902474	C	T	0.2167	1006
11	rs7925824	T	C	0.950298	1006
11	rs140163079	A	G	0.0218688	1006
11	rs11600112	C	A	0.950298	1006
11	rs2280329	C	T	0.727634	1006
11	rs72902478	T	C	0.121272	1006
11	rs10838529	G	A	0.727634	1006
11	rs1533613	G	A	0.21173	1006
11	rs11038708	T	A	0.212724	1006
11	rs72902480	G	C	0.212724	1006
11	rs142583473	C	T	0.0149105	1006
11	rs111927685	C	A	0.214712	1006
11	rs11038709	C	T	0.705765	1006
11	rs4505038	T	G	0.701789	1006
11	rs72902484	G	A	0.212724	1006
11	rs2271845	C	T	0.698807	1006
11	rs1132349	A	G	0.921471	1006
11	rs35214605	C	G	0.0258449	1006
11	rs3802758	G	A	0.914513	1006
11	rs939108	G	C	0.921471	1006
11	rs11553094	C	T	0.0308151	1006
11	rs2001591	C	T	0.213718	1006
11	rs12417410	T	A	0.0765408	1006
11	rs11553093	A	G	0.084493	1006
11	rs7115790	G	C	0.921471	1006
11	rs10838530	T	G	0.921471	1006
11	rs12804463	C	T	0.111332	1006
11	rs147707585	T	G	0.0208748	1006
11	rs7109981	T	G	0.922465	1006
11	rs7124434	C	G	0.924453	1006
11	rs7124323	A	G	0.924453	1006
11	rs55884539	C	A	0.699801	1006
11	rs113938769	A	G	0.212724	1006
11	rs10838531	C	T	0.00894632	1006
11	rs72902492	C	T	0.209742	1006
11	rs61882482	G	A	0.027833	1006
11	rs4756041	G	A	0.150099	1006
11	rs10838532	G	C	0.242545	1006
11	rs111303112	G	C	0.0188867	1006
11	rs884668	C	T	0.707753	1006
11	rs939105	C	T	0.899602	1006
11	rs11038714	A	C	0.0636183	1006
11	rs141206902	C	G	0.0109344	1006
11	rs117263461	T	A	0.0298211	1006
11	rs10838533	T	C	0.652087	1006
11	rs61882483	G	A	0.0308151	1006
11	rs80116517	C	T	0.0337972	1006
11	rs2863714	A	G	0.905567	1006
11	rs74566099	G	A	0.0238569	1006
11	rs189712482	C	A	0.0109344	1006
11	rs117278384	C	T	0.0188867	1006
11	rs4756042	A	G	0.902584	1006
11	rs10838535	T	C	0.652087	1006
11	rs11038716	G	A	0.215706	1006
11	rs7934681	G	A	0.902584	1006
11	rs7934572	C	G	0.902584	1006
11	rs4756043	G	A	0.902584	1006
11	rs10742773	C	T	0.90159	1006
11	rs4756044	A	C	0.246521	1006
11	rs137946119	G	A	0.0139165	1006
11	rs7108028	A	C	0.652087	1006
11	rs7108186	A	C	0.652087	1006
11	rs139743387	C	T	0.0407555	1006
11	rs118097121	C	T	0.0139165	1006
11	rs11038720	A	T	0.652087	1006
11	rs2959103	T	C	0.902584	1006
11	rs117675627	A	T	0.0308151	1006
11	rs75069630	T	G	0.00497018	1006
11	rs2959096	C	G	0.900596	1006
11	rs2860376	T	G	0.900596	1006
11	rs1996573	C	G	0.244533	1006
11	rs3736508	C	T	0.027833	1006
11	rs2959102	G	C	0.652087	1006
11	rs4756045	C	T	0.244533	1006
11	rs939106	A	C	0.900596	1006
11	rs2945997	G	A	0.652087	1006
11	rs117116727	G	A	0.028827	1006
11	rs10742774	A	C	0.244533	1006
11	rs2945998	C	G	0.900596	1006
11	rs137925093	A	G	0.0298211	1006
11	rs117109731	G	A	0.0407555	1006
11	rs11038723	T	C	0.246521	1006
11	rs76999280	A	G	0.00795229	1006
11	rs61882501	C	T	0.028827	1006
11	rs939107	A	G	0.246521	1006
11	rs1401420	G	C	0.900596	1006
11	rs2945999	T	G	0.650099	1006
11	rs2946000	G	A	0.900596	1006
11	rs10769176	T	C	0.245527	1006
11	rs2959087	A	C	0.651093	1006
11	rs10769177	T	C	0.900596	1006
11	rs2959088	C	T	0.900596	1006
11	rs2959089	T	C	0.900596	1006
11	rs2946001	G	A	0.651093	1006
11	rs2946002	A	G	0.900596	1006
11	rs3107239	C	T	0.900596	1006
11	rs113249459	C	A	0.0347913	1006
11	rs117706643	A	G	0.0139165	1006
11	rs2959090	A	G	0.651093	1006
11	rs2959091	G	A	0.651093	1006
11	rs78316938	C	T	0.082505	1006
11	rs1973721	T	C	0.900596	1006
11	rs10838537	A	T	0.900596	1006
11	rs79492020	A	T	0.026839	1006
11	rs181888920	A	C	0.00695825	1006
11	rs2946003	T	C	0.653082	1006
11	rs7128184	C	T	0.247515	1006
11	rs2946004	G	C	0.651093	1006
11	rs2860433	C	T	0.900596	1006
11	rs79404237	A	T	0.0119284	1006
11	rs10769178	G	C	0.0298211	1006
11	rs139997788	C	T	0.00994036	1006
11	rs2946005	G	C	0.900596	1006
11	rs11600515	G	C	0.176938	1006
11	rs117958458	A	G	0.0248509	1006
11	rs10444290	A	G	0.0347913	1006
11	rs2959095	G	A	0.900596	1006
11	rs2946006	T	A	0.89662	1006
11	rs61882503	A	G	0.055666	1006
11	rs1401421	A	G	0.900596	1006
11	rs55945697	T	C	0.900596	1006
11	rs1125291	G	A	0.247515	1006
11	rs1125290	G	C	0.651093	1006
11	rs2959097	A	T	0.900596	1006
11	rs2946008	G	C	0.900596	1006
11	rs78393756	A	T	0.00497018	1006
11	rs2959098	G	C	0.651093	1006
11	rs12418498	G	A	0.152087	1006
11	rs4756048	T	C	0.900596	1006
11	rs7932895	A	G	0.900596	1006
11	rs76202957	C	T	0.028827	1006
11	rs61882506	C	G	0.028827	1006
11	rs2959099	A	G	0.346918	1006
11	rs77314809	C	T	0.0258449	1006
11	rs2946009	G	A	0.0994036	1006
11	rs2959100	C	G	0.444334	1006
11	rs11038739	A	T	0.215706	1006
11	rs2959101	C	T	0.445328	1006
11	rs61882507	C	T	0.248509	1006
11	rs111868856	C	T	0.0347913	1006
11	rs61882508	G	A	0.101392	1006
11	rs186610024	G	T	0.0506958	1006
11	rs79686965	A	G	0.0139165	1006
11	rs16938429	G	T	0.0994036	1006
11	rs17787304	G	A	0.082505	1006
11	rs61882509	C	T	0.0994036	1006
11	rs61882510	G	A	0.0994036	1006
11	rs7350495	G	A	0.346918	1006
11	rs7950336	T	C	0.346918	1006
11	rs6485654	T	A	0.247515	1006
11	rs7935308	A	T	0.348907	1006
11	rs10769179	C	T	0.247515	1006
11	rs72904359	T	C	0.0536779	1006
11	rs61882511	T	C	0.0994036	1006
11	rs7926314	G	T	0.247515	1006
11	rs4301763	T	C	0.0606362	1006
11	rs11038742	G	T	0.213718	1006
11	rs11827687	C	T	0.0994036	1006
11	rs11820877	T	C	0.0984095	1006
11	rs140273453	G	C	0.083499	1006
11	rs12801668	C	A	0.0119284	1006
11	rs11038743	T	A	0.215706	1006
11	rs4237659	T	C	0.247515	1006
11	rs61652532	T	C	0.101392	1006
11	rs61882513	T	C	0.0994036	1006
11	rs17787346	T	C	0.084493	1006
11	rs4144718	A	G	0.348907	1006
11	rs150956438	G	A	0.00994036	1006
11	rs140571781	C	A	0.0178926	1006
11	rs61882514	A	C	0.0994036	1006
11	rs4237660	T	C	0.348907	1006
11	rs61882534	A	G	0.0994036	1006
11	rs6485655	G	C	0.0298211	1006
11	rs7948502	A	G	0.249503	1006
11	rs61882535	A	G	0.0994036	1006
11	rs143956160	G	A	0.028827	1006
11	rs61882536	A	G	0.0994036	1006
11	rs72904370	G	C	0.217694	1006
11	rs75056090	A	G	0.0178926	1006
11	rs117243792	G	A	0.00695825	1006
11	rs73452216	T	C	0.0994036	1006
11	rs10838541	T	C	0.248509	1006
11	rs117929980	G	C	0.0119284	1006
11	rs10838542	G	A	0.027833	1006
11	rs187683744	C	T	0.0178926	1006
11	rs71491887	C	T	0.027833	1006
11	rs61882538	T	C	0.0994036	1006
11	rs7950391	T	C	0.250497	1006
11	rs11038745	T	C	0.349901	1006
11	rs117847116	T	C	0.0298211	1006
11	rs56852527	C	T	0.218688	1006
11	rs12277800	C	T	0.249503	1006
11	rs78990218	C	T	0.0337972	1006
11	rs7130282	C	T	0.0994036	1006
11	rs7130281	A	G	0.351889	1006
11	rs17725424	T	C	0.0308151	1006
11	rs117289621	T	C	0.00994036	1006
11	rs16938437	C	T	0.0994036	1006
11	rs61882539	G	A	0.0994036	1006
11	rs61882540	A	T	0.0994036	1006
11	rs61882541	G	A	0.109344	1006
11	rs61882542	T	C	0.109344	1006
11	rs4756051	C	G	0.192843	1006
11	rs115749090	G	T	0.0308151	1006
11	rs77931661	A	C	0.0874751	1006
11	rs12364441	T	C	0.182903	1006
11	rs7103299	C	T	0.0874751	1006
11	rs144925907	G	C	0.0188867	1006
11	rs11038747	T	C	0.0308151	1006
11	rs61882543	C	T	0.0874751	1006
11	rs4755347	T	A	0.0238569	1006
11	rs11038749	C	G	0.0238569	1006
11	rs61882544	G	A	0.0874751	1006
11	rs10838547	T	C	0.0248509	1006
11	rs61882545	T	C	0.0874751	1006
11	rs61882546	G	C	0.0874751	1006
11	rs7120227	G	A	0.0874751	1006
11	rs61882547	C	G	0.0874751	1006
11	rs79728014	A	G	0.125249	1006
11	rs11038750	A	G	0.0308151	1006
11	rs11820849	T	C	0.0874751	1006
11	rs11827732	C	T	0.0874751	1006
11	rs76252309	T	C	0.0874751	1006
11	rs953230	G	A	0.680915	1006
11	rs2959104	G	A	0.919483	1006
11	rs2932513	G	A	0.887674	1006
11	rs2932514	G	A	0.888668	1006
11	rs61882549	C	T	0.028827	1006
11	rs4073513	A	G	0.676938	1006
11	rs183640689	G	A	0.00795229	1006
11	rs79674682	T	C	0.0308151	1006
11	rs6485660	T	C	0.888668	1006
11	rs7129942	T	G	0.912525	1006
11	rs7114506	A	C	0.675944	1006
11	rs11038752	C	T	0.178926	1006
11	rs2959082	C	G	0.912525	1006
11	rs10838551	G	A	0.0238569	1006
11	rs2959083	A	T	0.912525	1006
11	rs11038754	G	A	0.178926	1006
11	rs2932516	A	C	0.912525	1006
11	rs2959084	G	A	0.67495	1006
11	rs11038755	A	G	0.0308151	1006
11	rs11038756	T	C	0.0308151	1006
11	rs117335563	A	G	0.0437376	1006
11	rs11038757	T	C	0.0308151	1006
11	rs78056747	C	T	0.912525	1006
11	rs2932512	G	A	0.912525	1006
11	rs2013010	C	G	0.888668	1006
11	rs75783582	T	C	0.0139165	1006
11	rs7934407	A	C	0.912525	1006
11	rs10838552	T	G	0.0248509	1006
11	rs80171383	G	A	0.122266	1006
11	rs1565412	G	C	0.887674	1006
11	rs7478883	G	C	0.912525	1006
11	rs3929339	G	A	0.887674	1006
11	rs1907003	C	T	0.912525	1006
11	rs17787417	C	G	0.028827	1006
11	rs12365345	T	C	0.280318	1006
11	rs1994599	A	C	0.912525	1006
11	rs10501316	C	T	0.178926	1006
11	rs78902975	T	A	0.0238569	1006
11	rs10838555	T	C	0.0248509	1006
11	rs1976182	C	A	0.572565	1006
11	rs6416136	C	T	0.912525	1006
11	rs75215311	C	A	0.0258449	1006
11	rs11038761	T	C	0.0228628	1006
11	rs74402481	A	T	0.0308151	1006
11	rs2959085	C	T	0.912525	1006
11	rs2220546	G	A	0.0238569	1006
11	rs17725532	C	T	0.17992	1006
11	rs2860404	T	C	0.675944	1006
11	rs118162057	T	C	0.0139165	1006
11	rs1038733	G	A	0.912525	1006
11	rs34225581	A	T	0.0745527	1006
11	rs141013358	A	C	0.0198807	1006
11	rs7397035	A	G	0.912525	1006
11	rs10838558	G	C	0.888668	1006
11	rs117850541	C	T	0.0318091	1006
11	rs188548397	G	A	0.0308151	1006
11	rs80032902	T	C	0.0437376	1006
11	rs112026260	C	T	0.0636183	1006
11	rs2932510	G	C	0.912525	1006
11	rs72904393	C	T	0.0328032	1006
11	rs2959086	A	T	0.888668	1006
11	rs116914034	G	A	0.028827	1006
11	rs10838559	A	G	0.0238569	1006
11	rs148510705	C	T	0.0188867	1006
11	rs116511920	C	T	0.0308151	1006
11	rs77828251	G	T	0.0308151	1006
11	rs72904397	T	C	0.0109344	1006
11	rs79368845	T	C	0.0188867	1006
11	rs2932515	G	A	0.912525	1006
11	rs10838560	T	A	0.0218688	1006
11	rs1490087	A	G	0.912525	1006
11	rs1490088	T	C	0.0328032	1006
11	rs2130469	A	G	0.912525	1006
11	rs2130470	C	T	0.912525	1006
11	rs923530	G	T	0.60338	1006
11	rs6485663	G	A	0.888668	1006
11	rs7112677	A	T	0.435388	1006
11	rs2130471	C	T	0.913519	1006
11	rs2171895	T	C	0.913519	1006
11	rs6485664	T	C	0.913519	1006
11	rs12363382	C	G	0.0308151	1006
11	rs4756054	G	A	0.889662	1006
11	rs2130473	A	G	0.913519	1006
11	rs1542724	A	C	0.284294	1006
11	rs7937896	A	T	0.889662	1006
11	rs7924996	T	C	0.913519	1006
11	rs11038764	G	A	0.0328032	1006
11	rs7110825	T	C	0.284294	1006
11	rs10838562	A	G	0.0228628	1006
11	rs4756055	C	T	0.572565	1006
11	rs7106689	C	T	0.912525	1006
11	rs11038765	C	T	0.2833	1006
11	rs7111900	A	G	0.912525	1006
11	rs10838563	G	T	0.912525	1006
11	rs4756056	C	T	0.912525	1006
11	rs7942083	G	A	0.888668	1006
11	rs7942246	C	T	0.912525	1006
11	rs10769186	C	T	0.888668	1006
11	rs11038767	G	C	0.0238569	1006
11	rs10838564	G	C	0.888668	1006
11	rs13377242	T	C	0.0228628	1006
11	rs76858304	A	G	0.0188867	1006
11	rs2130475	T	C	0.0228628	1006
11	rs7932691	C	G	0.889662	1006
11	rs2130476	G	A	0.0228628	1006
11	rs11038768	A	G	0.0238569	1006
11	rs10734539	A	G	0.912525	1006
11	rs12575808	A	G	0.0208748	1006
11	rs10734540	T	C	0.912525	1006
11	rs34396514	C	T	0.2833	1006
11	rs72906234	A	G	0.142147	1006
11	rs7940620	A	G	0.912525	1006
11	rs10838565	A	C	0.0228628	1006
11	rs112575725	G	A	0.2833	1006
11	rs4237661	T	C	0.912525	1006
11	rs4756057	C	T	0.912525	1006
11	rs10838566	T	C	0.0218688	1006
11	rs71491889	G	A	0.0467197	1006
11	rs7125387	T	A	0.912525	1006
11	rs7109480	C	T	0.553678	1006
11	rs10838567	G	A	0.0228628	1006
11	rs7107550	T	C	0.606362	1006
11	rs950105	T	A	0.571571	1006
11	rs1490082	A	G	0.912525	1006
11	rs80265661	G	C	0.0139165	1006
11	rs4281461	G	T	0.912525	1006
11	rs148683230	G	A	0.12326	1006
11	rs74366855	T	A	0.606362	1006
11	rs11038772	G	T	0.0337972	1006
11	rs7946524	C	T	0.912525	1006
11	rs4756058	A	G	0.912525	1006
11	rs12362172	C	T	0.0328032	1006
11	rs7950474	A	C	0.449304	1006
11	rs4396260	A	C	0.321074	1006
11	rs1125082	A	G	0.321074	1006
11	rs10128629	A	G	0.912525	1006
11	rs10769187	A	G	0.436382	1006
11	rs10769189	A	G	0.141153	1006
11	rs11601057	G	A	0.44831	1006
11	rs7124070	A	G	0.141153	1006
11	rs75411066	T	C	0.0347913	1006
11	rs4756059	C	T	0.912525	1006
11	rs10769190	T	C	0.791252	1006
11	rs10838569	G	C	0.0178926	1006
11	rs145950706	C	T	0.0188867	1006
11	rs75166711	G	A	0.12326	1006
11	rs12798196	A	G	0.292247	1006
11	rs7120013	G	A	0.444334	1006
11	rs55719844	G	A	0.0298211	1006
11	rs79754893	C	A	0.0328032	1006
11	rs10769191	G	A	0.774354	1006
11	rs1970848	G	C	0.44831	1006
11	rs12800259	C	T	0.294235	1006
11	rs78059714	C	T	0.164016	1006
11	rs76655624	A	T	0.0328032	1006
11	rs79939051	C	T	0.0328032	1006
11	rs79014962	C	G	0.0139165	1006
11	rs79911104	G	A	0.0328032	1006
11	rs76334559	G	A	0.0328032	1006
11	rs55707359	T	G	0.0109344	1006
11	rs11038775	G	A	0.447316	1006
11	rs117529631	C	T	0.0318091	1006
11	rs7118159	C	T	0.447316	1006
11	rs117099326	C	T	0.00994036	1006
11	rs11038776	T	A	0.292247	1006
11	rs11038777	G	A	0.0328032	1006
11	rs112098252	T	C	0.0198807	1006
11	rs7924340	C	T	0.444334	1006
11	rs117660791	G	A	0.028827	1006
11	rs55683589	A	G	0.0109344	1006
11	rs11038780	T	C	0.446322	1006
11	rs12287430	G	T	0.446322	1006
11	rs12225028	G	T	0.0497018	1006
11	rs74645698	A	G	0.166998	1006
11	rs11038783	A	G	0.611332	1006
11	rs10769193	A	G	0.954274	1006
11	rs143597074	C	T	0.164016	1006
11	rs77101145	T	A	0.16501	1006
11	rs12221754	T	C	0.0506958	1006
11	rs10734541	T	G	0.954274	1006
11	rs56063427	G	A	0.378728	1006
11	rs11038784	A	G	0.530815	1006
11	rs140057883	T	C	0.0298211	1006
11	rs4478968	G	A	0.604374	1006
11	rs11038785	C	T	0.301193	1006
11	rs118083167	A	T	0.0487078	1006
11	rs72906278	C	G	0.304175	1006
11	rs3935366	G	A	0.428429	1006
11	rs34642764	G	A	0.304175	1006
11	rs72906282	T	G	0.0159046	1006
11	rs10838570	C	T	0.428429	1006
11	rs11604802	A	G	0.0129225	1006
11	rs77032217	C	T	0.0298211	1006
11	rs140011276	C	G	0.0159046	1006
11	rs150848514	G	A	0.028827	1006
11	rs12275662	C	G	0.428429	1006
11	rs11038786	C	G	0.210736	1006
11	rs57665059	A	G	0.027833	1006
11	rs10742776	G	A	0.95825	1006
11	rs11038787	T	C	0.161034	1006
11	rs118081010	C	T	0.0139165	1006
11	rs58106605	T	C	0.210736	1006
11	rs57515459	A	G	0.210736	1006
11	rs11038789	C	T	0.305169	1006
11	rs6485665	A	G	0.95825	1006
11	rs7951047	A	T	0.465209	1006
11	rs7951050	A	C	0.957256	1006
11	rs55882424	C	T	0.175944	1006
11	rs7105786	T	C	0.959245	1006
11	rs12361705	C	T	0.27336	1006
11	rs6485666	A	T	0.959245	1006
11	rs11038791	T	C	0.461233	1006
11	rs2029483	C	T	0.95825	1006
11	rs2029482	G	T	0.95825	1006
11	rs7128538	G	A	0.436382	1006
11	rs9300054	C	G	0.485089	1006
11	rs10160437	G	A	0.511928	1006
11	rs138133042	G	T	0.0109344	1006
11	rs147270162	A	C	0.0109344	1006
11	rs2130474	G	A	0.510934	1006
11	rs72908006	A	G	0.0139165	1006
11	rs7941450	A	G	0.125249	1006
11	rs7939067	T	C	0.510934	1006
11	rs72908007	G	A	0.0149105	1006
11	rs72908009	A	G	0.0119284	1006
11	rs72908013	C	T	0.0139165	1006
11	rs7121210	T	C	0.960239	1006
11	rs7105128	C	A	0.126243	1006
11	rs72908014	A	G	0.0139165	1006
11	rs12282151	G	T	0.510934	1006
11	rs140914801	G	A	0.0864811	1006
11	rs146562946	T	C	0.0139165	1006
11	rs139115651	T	G	0.0149105	1006
11	rs117573897	T	C	0.0139165	1006
11	rs57997836	G	T	0.126243	1006
11	rs72908015	C	T	0.0139165	1006
11	rs71474104	A	G	0.0805169	1006
11	rs7936425	A	T	0.510934	1006
11	rs2902551	T	C	0.960239	1006
11	rs10838573	A	G	0.307157	1006
11	rs4387328	T	C	0.960239	1006
11	rs1984777	A	T	0.50994	1006
11	rs72908022	G	T	0.0129225	1006
11	rs1024004	A	C	0.960239	1006
11	rs72908025	A	G	0.0149105	1006
11	rs11038801	C	T	0.308151	1006
11	rs72908027	T	C	0.0805169	1006
11	rs75646232	C	T	0.0347913	1006
11	rs80078546	C	G	0.054672	1006
11	rs72908030	C	T	0.0795229	1006
11	rs72908031	C	T	0.0238569	1006
11	rs2130472	A	G	0.961233	1006
11	rs72908033	A	G	0.0218688	1006
11	rs7932050	A	G	0.00994036	1006
11	rs76171572	C	T	0.0298211	1006
11	rs72908034	G	A	0.0238569	1006
11	rs149091205	C	T	0.00695825	1006
11	rs7943379	C	G	0.5	1006
11	rs7943640	C	G	0.961233	1006
11	rs7930443	T	C	0.961233	1006
11	rs11038803	T	C	0.308151	1006
11	rs117246773	T	C	0.0119284	1006
11	rs145551667	G	A	0.0318091	1006
11	rs79098768	G	A	0.05666	1006
11	rs923531	A	G	0.962227	1006
11	rs11038804	T	C	0.145129	1006
11	rs7937690	T	C	0.962227	1006
11	rs76805382	C	T	0.0218688	1006
11	rs75777445	C	A	0.00994036	1006
11	rs4756060	C	T	0.308151	1006
11	rs149792539	G	A	0.0238569	1006
11	rs2863725	C	T	0.962227	1006
11	rs2863724	G	A	0.447316	1006
11	rs6485667	G	A	0.478131	1006
11	rs145566511	C	T	0.0954274	1006
11	rs80178393	C	T	0.0954274	1006
11	rs79854461	T	C	0.0238569	1006
11	rs10501317	T	C	0.0238569	1006
11	rs117148290	G	A	0.00994036	1006
11	rs10501318	T	C	0.0238569	1006
11	rs72908050	A	T	0.0218688	1006
11	rs17725617	C	G	0.308151	1006
11	rs75743386	T	C	0.054672	1006
11	rs72908052	G	A	0.0238569	1006
11	rs11038806	A	G	0.0357853	1006
11	rs11038807	T	C	0.0954274	1006
11	rs118092818	T	C	0.028827	1006
11	rs11038808	C	A	0.308151	1006
11	rs1490086	C	T	0.574553	1006
11	rs1490085	G	A	0.962227	1006
11	rs10769196	G	T	0.574553	1006
11	rs72908056	C	T	0.0238569	1006
11	rs10838574	A	G	0.629225	1006
11	rs7103380	C	T	0.574553	1006
11	rs11038810	A	G	0.629225	1006
11	rs72908057	C	T	0.0238569	1006
11	rs149343375	C	T	0.00994036	1006
11	rs12364087	T	G	0.0954274	1006
11	rs10734543	A	G	0.962227	1006
11	rs10838575	G	A	0.0964215	1006
11	rs72908060	G	T	0.0238569	1006
11	rs80150367	C	A	0.0298211	1006
11	rs72908061	T	G	0.0238569	1006
11	rs12808446	G	A	0.307157	1006
11	rs2863723	A	G	0.962227	1006
11	rs10734544	A	G	0.629225	1006
11	rs72908065	G	A	0.0238569	1006
11	rs4620693	T	A	0.478131	1006
11	rs4482000	C	T	0.574553	1006
11	rs116969407	C	T	0.054672	1006
11	rs11038811	C	G	0.308151	1006
11	rs11038812	G	A	0.308151	1006
11	rs7483227	T	G	0.574553	1006
11	rs72908069	T	A	0.00994036	1006
11	rs4756062	G	A	0.308151	1006
11	rs2046834	A	G	0.629225	1006
11	rs902282	T	C	0.630219	1006
11	rs61884127	G	A	0.0298211	1006
11	rs9666935	C	G	0.0964215	1006
11	rs902283	T	C	0.962227	1006
11	rs72908072	T	C	0.0238569	1006
11	rs7949325	C	A	0.478131	1006
11	rs148315508	G	A	0.0238569	1006
11	rs75131305	A	G	0.055666	1006
11	rs1490084	G	A	0.574553	1006
11	rs12793186	T	C	0.882704	1006
11	rs12793350	T	C	0.307157	1006
11	rs71474108	A	G	0.364811	1006
11	rs11038814	G	A	0.309145	1006
11	rs181365929	C	T	0.00894632	1006
11	rs870498	G	C	0.306163	1006
11	rs4237662	A	T	0.539761	1006
11	rs11038815	C	T	0.306163	1006
11	rs79052740	T	G	0.0228628	1006
11	rs11038816	A	T	0.306163	1006
11	rs11038817	C	T	0.0914513	1006
11	rs3901272	A	C	0.0914513	1006
11	rs10734545	G	A	0.868787	1006
11	rs143391621	G	A	0.0228628	1006
11	rs150430025	T	C	0.0914513	1006
11	rs138360262	G	A	0.026839	1006
11	rs112229330	T	C	0.0178926	1006
11	rs1565411	G	A	0.868787	1006
11	rs12221745	T	C	0.361829	1006
11	rs1907002	C	T	0.868787	1006
11	rs78535140	T	C	0.00994036	1006
11	rs7117279	G	C	0.962227	1006
11	rs75817747	C	T	0.0337972	1006
11	rs7121257	G	A	0.0914513	1006
11	rs150382881	A	T	0.00795229	1006
11	rs76400970	C	T	0.138171	1006
11	rs55702830	A	G	0.426441	1006
11	rs12283653	A	G	0.426441	1006
11	rs139425837	G	A	0.026839	1006
11	rs2863721	T	C	0.841948	1006
11	rs2863720	G	A	0.478131	1006
11	rs117871407	C	T	0.0139165	1006
11	rs117339217	G	C	0.0258449	1006
11	rs4755349	T	G	0.374751	1006
11	rs76918161	T	C	0.0357853	1006
11	rs7949889	G	A	0.864811	1006
11	rs188156790	A	T	0.00795229	1006
11	rs10838578	C	A	0.370775	1006
11	rs7925296	A	C	0.962227	1006
11	rs7925932	G	A	0.959245	1006
11	rs6485668	A	C	0.865805	1006
11	rs4756064	A	G	0.962227	1006
11	rs6485669	G	A	0.470179	1006
11	rs61884129	G	A	0.0367793	1006
11	rs72908086	T	G	0.0228628	1006
11	rs6485670	G	C	0.962227	1006
11	rs61884130	C	T	0.0318091	1006
11	rs10838579	G	A	0.308151	1006
11	rs77662718	G	A	0.0964215	1006
11	rs77722161	G	C	0.0228628	1006
11	rs72908089	G	T	0.0228628	1006
11	rs7124891	A	G	0.868787	1006
11	rs7128217	A	G	0.963221	1006
11	rs7128233	A	G	0.963221	1006
11	rs118075720	T	G	0.117296	1006
11	rs72908091	T	G	0.0228628	1006
11	rs117985230	C	T	0.0109344	1006
11	rs150894392	T	C	0.0238569	1006
11	rs72908092	C	T	0.0228628	1006
11	rs10769198	A	G	0.959245	1006
11	rs72908096	G	A	0.0228628	1006
11	rs72908098	A	G	0.0228628	1006
11	rs9734613	A	G	0.960239	1006
11	rs112976598	A	G	0.0228628	1006
11	rs148157878	A	G	0.0228628	1006
11	rs72908102	G	A	0.0228628	1006
11	rs111771311	C	G	0.0228628	1006
11	rs11607379	G	C	0.843936	1006
11	rs148697300	G	A	0.0318091	1006
11	rs7943808	T	C	0.0228628	1006
11	rs4756065	G	T	0.313121	1006
11	rs4756066	T	C	0.313121	1006
11	rs7104451	T	A	0.131213	1006
11	rs12292649	C	T	0.083499	1006
11	rs11038826	G	A	0.282306	1006
11	rs187311942	C	A	0.00795229	1006
11	rs7113170	G	C	0.0477137	1006
11	rs7113478	G	A	0.414513	1006
11	rs72910006	T	C	0.0477137	1006
11	rs11038827	G	A	0.082505	1006
11	rs7116965	C	T	0.130219	1006
11	rs141017967	T	C	0.0119284	1006
11	rs11038830	T	C	0.114314	1006
11	rs58301639	C	T	0.131213	1006
11	rs12225704	A	G	0.279324	1006
11	rs11605191	T	C	0.264414	1006
11	rs58678374	G	A	0.132207	1006
11	rs7926726	A	G	0.263419	1006
11	rs12223774	G	T	0.279324	1006
11	rs11038831	C	T	0.280318	1006
11	rs7931075	A	G	0.263419	1006
11	rs35671387	T	A	0.249503	1006
11	rs28755875	A	G	0.263419	1006
11	rs7128258	C	T	0.242545	1006
11	rs78099401	C	T	0.0417495	1006
11	rs117834121	C	T	0.0129225	1006
11	rs10838586	T	G	0.271372	1006
11	rs11038834	C	A	0.17992	1006
11	rs75996226	C	T	0.0735586	1006
11	rs13377401	G	C	0.271372	1006
11	rs56288505	G	A	0.084493	1006
11	rs10838587	C	T	0.271372	1006
11	rs10838588	A	G	0.271372	1006
11	rs10838589	G	C	0.271372	1006
11	rs10769199	T	G	0.445328	1006
11	rs10838590	A	G	0.271372	1006
11	rs28668543	G	A	0.0815109	1006
11	rs61884152	G	A	0.084493	1006
11	rs10838591	A	G	0.505964	1006
11	rs11038837	A	C	0.508946	1006
11	rs10838592	C	G	0.172962	1006
11	rs72910026	G	A	0.0258449	1006
11	rs4426109	A	G	0.166998	1006
11	rs9667357	T	C	0.102386	1006
11	rs11038839	A	G	0.0198807	1006
11	rs72910027	T	C	0.207753	1006
11	rs61884153	C	T	0.0437376	1006
11	rs61884154	G	A	0.0884692	1006
11	rs7114096	A	G	0.0626243	1006
11	rs6485671	G	A	0.151093	1006
11	rs11038840	G	T	0.154076	1006
11	rs61704455	G	A	0.0477137	1006
11	rs10219383	G	A	0.0666004	1006
11	rs7131201	A	G	0.247515	1006
11	rs116476451	C	T	0.0447316	1006
11	rs7105423	C	G	0.187873	1006
11	rs77182113	C	T	0.0387674	1006
11	rs34177812	T	C	0.318091	1006
11	rs143500291	C	T	0.0417495	1006
11	rs11038843	G	A	0.177932	1006
11	rs61884156	T	G	0.177932	1006
11	rs7106583	T	C	0.181909	1006
11	rs61884157	G	C	0.177932	1006
11	rs61884158	G	A	0.177932	1006
11	rs66531430	T	A	0.328032	1006
11	rs10437653	A	C	0.511928	1006
11	rs61885561	G	C	0.230616	1006
11	rs12280680	G	A	0.569583	1006
11	rs34771037	A	G	0.329026	1006
11	rs72910039	G	A	0.0884692	1006
11	rs73461870	A	G	0.106362	1006
11	rs34839793	G	A	0.0159046	1006
11	rs12284298	C	T	0.507952	1006
11	rs117372259	A	G	0.0208748	1006
11	rs57734357	A	G	0.359841	1006
11	rs11038851	G	A	0.190855	1006
11	rs55798544	C	A	0.244533	1006
11	rs56372998	C	A	0.243539	1006
11	rs117105038	C	G	0.00695825	1006
11	rs59291790	C	T	0.0685885	1006
11	rs10838595	T	C	0.192843	1006
11	rs7124003	G	A	0.189861	1006
11	rs7127254	C	T	0.258449	1006
11	rs7113904	T	G	0.258449	1006
11	rs111637706	C	T	0.244533	1006
11	rs6485672	G	A	0.507952	1006
11	rs141013495	C	T	0.0765408	1006
11	rs117516871	C	A	0.0149105	1006
11	rs55652831	A	G	0.244533	1006
11	rs11038852	C	G	0.318091	1006
11	rs56087478	C	A	0.318091	1006
11	rs140887381	T	C	0.00994036	1006
11	rs72910045	C	T	0.0477137	1006
11	rs77047825	C	G	0.0755467	1006
11	rs7943699	G	A	0.506958	1006
11	rs4319486	C	A	0.313121	1006
11	rs12273276	C	G	0.191849	1006
11	rs11038856	C	G	0.513917	1006
11	rs12286778	A	C	0.191849	1006
11	rs6485673	C	A	0.513917	1006
11	rs7927724	G	A	0.313121	1006
11	rs72910053	G	A	0.0884692	1006
11	rs7931565	C	T	0.313121	1006
11	rs6485674	C	G	0.513917	1006
11	rs78727639	G	A	0.0168986	1006
11	rs148229982	G	A	0.0159046	1006
11	rs187198925	T	C	0.0367793	1006
11	rs150257832	T	G	0.0755467	1006
11	rs111942477	G	A	0.312127	1006
11	rs117837188	G	A	0.0467197	1006
11	rs7929630	G	T	0.191849	1006
11	rs60602051	C	T	0.227634	1006
11	rs61885566	C	T	0.107356	1006
11	rs7924718	T	G	0.181909	1006
11	rs72910057	G	T	0.125249	1006
11	rs4756069	C	T	0.0218688	1006
11	rs2303435	T	C	0.181909	1006
11	rs4625425	T	G	0.180915	1006
11	rs117246933	G	T	0.131213	1006
11	rs9704813	G	C	0.10835	1006
11	rs112845927	G	A	0.0755467	1006
11	rs2288249	G	A	0.0785288	1006
11	rs5028615	T	C	0.0805169	1006
11	rs111996762	G	A	0.0785288	1006
11	rs61882671	A	G	0.180915	1006
11	rs76244216	G	C	0.131213	1006
11	rs10838596	G	A	0.324056	1006
11	rs145146015	G	C	0.0139165	1006
11	rs111651038	G	A	0.0775348	1006
11	rs35652107	G	A	0.0775348	1006
11	rs118075602	C	T	0.0248509	1006
11	rs11038860	C	T	0.395626	1006
11	rs77631873	G	A	0.0119284	1006
11	rs7952650	G	A	0.260437	1006
11	rs117604516	G	A	0.131213	1006
11	rs6485675	A	C	0.267396	1006
11	rs6485676	A	C	0.183897	1006
11	rs145054300	G	A	0.131213	1006
11	rs12294928	A	G	0.267396	1006
11	rs11038861	C	T	0.0159046	1006
11	rs7476	A	C	0.32505	1006
11	rs1044796	C	T	0.190855	1006
11	rs12285419	C	A	0.191849	1006
11	rs143266163	C	T	0.0129225	1006
11	rs4440994	C	T	0.0198807	1006
11	rs143721974	C	G	0.0129225	1006
11	rs77163617	T	C	0.0447316	1006
11	rs72910063	C	T	0.131213	1006
11	rs9988792	T	C	0.184891	1006
11	rs9988823	A	G	0.270378	1006
11	rs112642493	C	T	0.0795229	1006
11	rs140742326	C	T	0.131213	1006
11	rs72910064	C	T	0.0178926	1006
11	rs61882672	C	A	0.107356	1006
11	rs74376620	C	T	0.0795229	1006
11	rs9988865	G	A	0.237575	1006
11	rs11038863	G	A	0.177932	1006
11	rs58385891	G	A	0.193837	1006
11	rs59980817	T	C	0.0447316	1006
11	rs79568491	C	A	0.0328032	1006
11	rs11038864	G	A	0.187873	1006
11	rs149903077	G	T	0.00795229	1006
11	rs4565870	T	C	0.306163	1006
11	rs181678666	A	T	0.0208748	1006
11	rs61882674	C	G	0.166998	1006
11	rs72910071	G	A	0.117296	1006
11	rs11038866	C	G	0.306163	1006
11	rs117350346	G	A	0.0119284	1006
11	rs117671462	C	T	0.0298211	1006
11	rs72910075	C	T	0.119284	1006
11	rs144589297	C	T	0.0129225	1006
11	rs147666686	C	T	0.0218688	1006
11	rs7102330	G	T	0.026839	1006
11	rs3809047	T	C	0.0805169	1006
11	rs61882678	A	T	0.170974	1006
11	rs140216308	C	T	0.0149105	1006
11	rs61882679	G	T	0.083499	1006
11	rs116896084	G	C	0.00695825	1006
11	rs75848122	T	C	0.0188867	1006
11	rs61882680	C	T	0.0308151	1006
11	rs116925789	C	T	0.0149105	1006
11	rs876701	A	G	0.16998	1006
11	rs117722567	A	G	0.0188867	1006
11	rs117857169	G	A	0.0188867	1006
11	rs12788395	C	A	0.0745527	1006
11	rs7951870	T	C	0.175944	1006
11	rs138116085	C	T	0.0258449	1006
11	rs113665713	A	C	0.131213	1006
11	rs79376309	G	T	0.0198807	1006
11	rs76174988	C	G	0.026839	1006
11	rs139449361	A	T	0.00894632	1006
11	rs61882682	A	C	0.166998	1006
11	rs75212415	T	C	0.0397614	1006
11	rs59319338	C	T	0.166004	1006
11	rs12577142	T	C	0.17495	1006
11	rs12576115	G	A	0.170974	1006
11	rs10838599	G	T	0.266402	1006
11	rs11038871	T	C	0.311133	1006
11	rs150451601	T	C	0.0129225	1006
11	rs186700398	A	G	0.0149105	1006
11	rs138791176	C	T	0.027833	1006
11	rs182142510	A	G	0.00795229	1006
11	rs117190139	G	A	0.0198807	1006
11	rs79043226	G	A	0.0198807	1006
11	rs72910084	T	A	0.0188867	1006
11	rs72910085	G	A	0.135189	1006
11	rs1317826	A	G	0.311133	1006
11	rs61882686	C	A	0.082505	1006
11	rs76712654	C	T	0.0139165	1006
11	rs75463289	G	T	0.0178926	1006
11	rs12575519	T	G	0.173956	1006
11	rs10838601	C	G	0.336978	1006
11	rs3740977	T	C	0.167992	1006
11	rs3740976	C	T	0.135189	1006
11	rs7936413	T	C	0.171968	1006
11	rs56042703	C	T	0.0337972	1006
11	rs2046768	T	C	0.171968	1006
11	rs3740974	A	C	0.171968	1006
11	rs34406563	T	C	0.177932	1006
11	rs2279465	T	C	0.171968	1006
11	rs35324223	A	G	0.17495	1006
11	rs111790356	C	T	0.130219	1006
11	rs20542	G	A	0.132207	1006
11	rs147620858	G	A	0.0119284	1006
11	rs72910092	C	T	0.0188867	1006
11	rs2067482	G	A	0.166998	1006
11	rs78125679	G	C	0.0347913	1006
11	rs147281816	C	A	0.0149105	1006
11	rs61882689	A	G	0.0238569	1006
11	rs140184885	G	A	0.0258449	1006
11	rs113033789	G	A	0.0149105	1006
11	rs147244995	C	T	0.00894632	1006
11	rs117100314	T	A	0.0218688	1006
11	rs79221994	C	T	0.027833	1006
11	rs7946705	G	A	0.16998	1006
11	rs61882690	T	G	0.0238569	1006
11	rs3740973	G	A	0.310139	1006
11	rs12574668	C	A	0.17495	1006
11	rs117152017	G	C	0.0178926	1006
11	rs76641616	G	A	0.0198807	1006
11	rs34445491	C	G	0.0675944	1006
11	rs111449880	G	A	0.168986	1006
11	rs72910100	C	A	0.0188867	1006
11	rs78612907	G	C	0.0636183	1006
11	rs143876835	G	C	0.0119284	1006
11	rs117021349	G	A	0.0109344	1006
11	rs117674325	G	C	0.0218688	1006
11	rs117377924	C	T	0.00894632	1006
11	rs35385447	T	G	0.00994036	1006
11	rs61882691	C	A	0.167992	1006
11	rs140502323	G	A	0.0198807	1006
11	rs12283172	C	T	0.168986	1006
11	rs61882701	G	A	0.168986	1006
11	rs17725808	T	C	0.028827	1006
11	rs72910102	G	T	0.124254	1006
11	rs6485682	C	A	0.826044	1006
11	rs11038895	C	T	0.10338	1006
11	rs112060320	C	A	0.124254	1006
11	rs17196997	C	A	0.0129225	1006
11	rs117908706	G	A	0.0248509	1006
11	rs35234634	C	G	0.0377734	1006
11	rs61882702	G	A	0.166998	1006
11	rs17787739	G	A	0.0248509	1006
11	rs16938506	A	C	0.173956	1006
11	rs77161239	G	A	0.0347913	1006
11	rs61882704	C	T	0.083499	1006
11	rs2291487	C	T	0.167992	1006
11	rs61999319	G	A	0.0228628	1006
11	rs75748389	C	G	0.168986	1006
11	rs2864076	C	T	0.173956	1006
11	rs61882706	G	A	0.167992	1006
11	rs117051584	T	G	0.0119284	1006
11	rs75494138	C	T	0.0705765	1006
11	rs41530551	T	C	0.0238569	1006
11	rs11604750	A	C	0.0238569	1006
11	rs2171668	A	C	0.173956	1006
11	rs140954843	G	A	0.00894632	1006
11	rs2864072	A	C	0.168986	1006
11	rs7951579	G	A	0.175944	1006
11	rs117574045	C	T	0.0238569	1006
11	rs11038897	C	T	0.173956	1006
11	rs61882708	G	A	0.0318091	1006
11	rs186730761	T	C	0.0129225	1006
11	rs61882709	G	A	0.172962	1006
11	rs61882710	G	A	0.167992	1006
11	rs55971594	G	A	0.0397614	1006
11	rs138646165	G	A	0.0129225	1006
11	rs77814874	C	T	0.0208748	1006
11	rs77271839	C	T	0.0258449	1006
11	rs80031726	T	C	0.167992	1006
11	rs76018124	T	C	0.0994036	1006
11	rs61882712	T	C	0.167992	1006
11	rs7930103	C	T	0.168986	1006
11	rs1472001	G	A	0.168986	1006
11	rs79078082	A	G	0.083499	1006
11	rs78271057	T	G	0.0139165	1006
11	rs189761107	G	A	0.0198807	1006
11	rs12574250	G	A	0.168986	1006
11	rs113953350	G	A	0.0178926	1006
11	rs189055804	G	A	0.0208748	1006
11	rs11038900	A	G	0.17495	1006
11	rs142196448	T	A	0.0129225	1006
11	rs116917714	G	T	0.00894632	1006
11	rs182464262	C	T	0.00894632	1006
11	rs7130141	C	T	0.17495	1006
11	rs55750336	C	T	0.0785288	1006
11	rs58147945	C	G	0.172962	1006
11	rs192592506	T	G	0.0119284	1006
11	rs17787804	C	T	0.309145	1006
11	rs1489192	T	C	0.172962	1006
11	rs141758483	A	G	0.026839	1006
11	rs7106740	A	T	0.0298211	1006
11	rs192743102	C	A	0.00894632	1006
11	rs7112229	C	T	0.168986	1006
11	rs142929136	T	C	0.0109344	1006
11	rs182261904	T	C	0.0198807	1006
11	rs12578042	C	G	0.173956	1006
11	rs3802888	A	G	0.173956	1006
11	rs78627461	G	A	0.0248509	1006
11	rs17197116	T	C	0.084493	1006
11	rs7949371	C	T	0.312127	1006
11	rs7949282	A	C	0.312127	1006
11	rs2902858	T	C	0.173956	1006
11	rs12576359	T	G	0.168986	1006
11	rs10838602	G	A	0.168986	1006
11	rs111807821	A	T	0.0576541	1006
11	rs78594871	G	A	0.0238569	1006
11	rs77817298	G	A	0.0139165	1006
11	rs61882715	A	G	0.0318091	1006
11	rs61882716	A	T	0.0318091	1006
11	rs144313070	G	A	0.0178926	1006
11	rs118047697	C	T	0.00894632	1006
11	rs117528979	C	G	0.00894632	1006
11	rs3802890	A	G	0.312127	1006
11	rs73467947	T	C	0.00994036	1006
11	rs11038906	G	A	0.17495	1006
11	rs141181296	C	T	0.0318091	1006
11	rs117580788	C	A	0.0168986	1006
11	rs61882720	C	A	0.168986	1006
11	rs68002803	T	C	0.340954	1006
11	rs61882721	T	G	0.0318091	1006
11	rs61882722	C	T	0.0318091	1006
11	rs11038910	C	T	0.312127	1006
11	rs12272795	A	G	0.171968	1006
11	rs34770512	A	G	0.0377734	1006
11	rs151218308	T	A	0.00994036	1006
11	rs7932866	A	G	0.16998	1006
11	rs61882743	C	G	0.176938	1006
11	rs148373547	G	A	0.0198807	1006
11	rs756343	C	A	0.0785288	1006
11	rs10160701	C	T	0.173956	1006
11	rs112419908	G	A	0.167992	1006
11	rs150243808	C	T	0.0258449	1006
11	rs112959855	T	C	0.0159046	1006
11	rs138266103	C	G	0.00894632	1006
11	rs147283716	C	T	0.00894632	1006
11	rs11038913	T	C	0.104374	1006
11	rs11819869	C	T	0.173956	1006
11	rs139101370	C	T	0.0318091	1006
11	rs11038914	C	T	0.173956	1006
11	rs34874765	G	A	0.0119284	1006
11	rs75486765	G	C	0.0308151	1006
11	rs145859376	G	T	0.0238569	1006
11	rs61882746	C	T	0.17495	1006
11	rs79565082	T	A	0.00994036	1006
11	rs57535407	T	C	0.168986	1006
11	rs117659675	G	A	0.0198807	1006
11	rs7925678	A	G	0.312127	1006
11	rs117082751	G	A	0.0178926	1006
11	rs188439233	G	A	0.0208748	1006
11	rs12576317	G	A	0.167992	1006
11	rs72912138	T	A	0.0516899	1006
11	rs12573978	A	G	0.168986	1006
11	rs7130028	T	C	0.337972	1006
11	rs61882748	C	G	0.168986	1006
11	rs78301726	A	T	0.0129225	1006
11	rs7127529	A	C	0.172962	1006
11	rs61882750	T	G	0.172962	1006
11	rs11038919	A	G	0.167992	1006
11	rs112897300	G	A	0.0208748	1006
11	rs7484125	C	T	0.308151	1006
11	rs112705011	C	T	0.166998	1006
11	rs113446918	C	T	0.12326	1006
11	rs79445785	C	T	0.166998	1006
11	rs71474185	A	G	0.0377734	1006
11	rs140270218	A	T	0.0109344	1006
11	rs113236040	G	A	0.0208748	1006
11	rs11038922	C	G	0.0258449	1006
11	rs12290779	A	C	0.05666	1006
11	rs78807356	G	T	0.0159046	1006
11	rs7481312	C	T	0.16998	1006
11	rs181322497	C	T	0.00994036	1006
11	rs11038927	G	C	0.175944	1006
11	rs185516077	A	C	0.00795229	1006
11	rs79203530	C	T	0.0795229	1006
11	rs146455333	C	T	0.0178926	1006
11	rs142929944	C	T	0.0238569	1006
11	rs12295266	A	T	0.168986	1006
11	rs180791454	C	T	0.00894632	1006
11	rs61882755	T	C	0.0636183	1006
11	rs147674814	G	C	0.0109344	1006
11	rs61882756	C	T	0.167992	1006
11	rs61882757	G	A	0.16998	1006
11	rs61882758	A	G	0.173956	1006
11	rs73449983	A	G	0.16998	1006
11	rs150757221	C	G	0.0198807	1006
11	rs55737385	T	C	0.0238569	1006
11	rs575694260	A	C	0.0119284	1006
11	rs74553660	T	C	0.0198807	1006
11	rs183452254	C	T	0.0437376	1006
11	rs7125907	C	T	0.168986	1006
11	rs2069089	C	T	0.0198807	1006
11	rs79677876	T	A	0.0178926	1006
11	rs55661562	A	C	0.167992	1006
11	rs117766417	C	T	0.0159046	1006
11	rs35623865	C	T	0.173956	1006
11	rs61884262	G	A	0.168986	1006
11	rs112282219	G	A	0.0437376	1006
11	rs147643436	C	G	0.00994036	1006
11	rs6485685	G	A	0.168986	1006
11	rs55657382	T	A	0.168986	1006
11	rs7924401	A	T	0.173956	1006
11	rs61884264	G	A	0.173956	1006
11	rs7484002	A	G	0.168986	1006
11	rs138230299	C	G	0.0228628	1006
11	rs79317378	T	C	0.168986	1006
11	rs112712391	G	A	0.126243	1006
11	rs117605660	C	T	0.0248509	1006
11	rs12292425	T	G	0.168986	1006
11	rs7122039	A	C	0.17495	1006
11	rs7108770	G	A	0.175944	1006
11	rs150493060	G	A	0.126243	1006
11	rs113542381	G	A	0.158052	1006
11	rs60722866	T	C	0.173956	1006
11	rs60932698	A	G	0.168986	1006
11	rs61884270	G	T	0.083499	1006
11	rs75694066	G	A	0.0218688	1006
11	rs61884271	T	C	0.167992	1006
11	rs117492279	C	T	0.0178926	1006
11	rs7128092	T	A	0.167992	1006
11	rs6485686	T	G	0.312127	1006
11	rs7932492	A	T	0.0318091	1006
11	rs7126316	T	A	0.170974	1006
11	rs7126343	T	C	0.168986	1006
11	rs61884272	G	A	0.0308151	1006
11	rs74807297	C	T	0.0178926	1006
11	rs12787314	C	G	0.0765408	1006
11	rs61884273	T	G	0.167992	1006
11	rs61884274	A	G	0.167992	1006
11	rs61884275	A	T	0.0318091	1006
11	rs188487480	C	T	0.0109344	1006
11	rs4307676	G	A	0.167992	1006
11	rs113224942	T	C	0.00397614	1006
11	rs117451444	G	A	0.0258449	1006
11	rs7109698	C	T	0.17495	1006
11	rs75952534	T	C	0.0198807	1006
11	rs10769204	C	T	0.688867	1006
11	rs186207166	A	G	0.0168986	1006
11	rs113542547	G	C	0.0198807	1006
11	rs55896955	C	G	0.167992	1006
11	rs61884292	A	T	0.167992	1006
11	rs4423142	T	G	0.16998	1006
11	rs10838610	G	A	0.687873	1006
11	rs117650983	C	G	0.0139165	1006
11	rs140572040	A	G	0.0119284	1006
11	rs4606447	A	G	0.728628	1006
11	rs76533702	C	T	0.101392	1006
11	rs4752926	C	T	0.592445	1006
11	rs61884294	G	T	0.083499	1006
11	rs61884295	G	A	0.163022	1006
11	rs13448	T	C	0.272366	1006
11	rs56349329	G	A	0.162028	1006
11	rs57744667	C	T	0.163022	1006
11	rs10838611	G	C	0.592445	1006
11	rs183668875	C	G	0.0109344	1006
11	rs8914	G	A	0.104374	1006
11	rs74486166	G	C	0.104374	1006
11	rs111724531	G	A	0.00397614	1006
11	rs72912170	G	A	0.124254	1006
11	rs117735038	C	T	0.0109344	1006
11	rs10838612	G	T	0.104374	1006
11	rs148879999	G	A	0.00994036	1006
11	rs4752927	C	T	0.104374	1006
11	rs4319473	G	A	0.16004	1006
11	rs9704782	G	T	0.265408	1006
11	rs12574259	A	G	0.161034	1006
11	rs141481090	C	A	0.00894632	1006
11	rs61884297	T	A	0.0636183	1006
11	rs117426515	A	G	0.0377734	1006
11	rs4603265	C	T	0.124254	1006
11	rs72912175	A	G	0.132207	1006
11	rs79443985	T	C	0.162028	1006
11	rs10838613	A	C	0.758449	1006
11	rs7926389	A	G	0.164016	1006
11	rs142892685	A	G	0.0168986	1006
11	rs78301405	T	G	0.028827	1006
11	rs113097600	C	T	0.0725646	1006
11	rs111673998	G	A	0.0526839	1006
11	rs12274785	T	C	0.291252	1006
11	rs560505547	C	T	0.00894632	1006
11	rs72912177	T	C	0.142147	1006
11	rs4491174	A	C	0.12326	1006
11	rs28372918	G	A	0.0775348	1006
11	rs7932354	T	C	0.708748	1006
11	rs57739486	C	T	0.161034	1006
11	rs10769205	G	A	0.708748	1006
11	rs12361673	G	A	0.708748	1006
11	rs12574918	G	C	0.161034	1006
11	rs58922799	C	T	0.12326	1006
11	rs183901627	G	C	0.0188867	1006
11	rs138132970	C	T	0.0109344	1006
11	rs11038973	G	C	0.162028	1006
11	rs11038974	G	T	0.162028	1006
11	rs58561056	T	G	0.12326	1006
11	rs61884301	G	T	0.16004	1006
11	rs57804402	T	C	0.291252	1006
11	rs79175663	C	T	0.161034	1006
11	rs4752929	A	G	0.291252	1006
11	rs11606709	A	G	0.709742	1006
11	rs61884303	G	C	0.084493	1006
11	rs11602537	C	G	0.125249	1006
11	rs111999794	C	T	0.0755467	1006
11	rs144140371	G	A	0.0258449	1006
11	rs61884304	T	G	0.083499	1006
11	rs11038977	C	T	0.121272	1006
11	rs61884305	A	G	0.083499	1006
11	rs61884306	C	T	0.083499	1006
11	rs141680050	A	C	0.0168986	1006
11	rs77920005	G	A	0.0755467	1006
11	rs113001570	A	T	0.0596421	1006
11	rs150591136	C	T	0.00695825	1006
11	rs9794941	G	A	0.00695825	1006
11	rs113202549	G	T	0.00695825	1006
11	rs2070850	C	T	0.121272	1006
11	rs3136433	C	A	0.083499	1006
11	rs3136434	T	C	0.083499	1006
11	rs3136435	G	A	0.0795229	1006
11	rs3136436	A	G	0.083499	1006
11	rs3136439	T	C	0.083499	1006
11	rs3136520	C	T	0.026839	1006
11	rs3136441	T	C	0.121272	1006
11	rs3136443	T	C	0.083499	1006
11	rs3136521	G	A	0.083499	1006
11	rs3136446	G	A	0.083499	1006
11	rs3136447	T	C	0.204771	1006
11	rs3136448	G	A	0.083499	1006
11	rs3136449	G	A	0.121272	1006
11	rs2070851	T	C	0.204771	1006
11	rs2070852	G	C	0.707753	1006
11	rs5896	C	T	0.121272	1006
11	rs3136456	C	A	0.0765408	1006
11	rs3136457	G	C	0.121272	1006
11	rs3136460	C	G	0.120278	1006
11	rs1799867	T	C	0.121272	1006
11	rs3136467	G	A	0.083499	1006
11	rs3136468	T	C	0.082505	1006
11	rs3136469	T	A	0.082505	1006
11	rs5898	G	A	0.082505	1006
11	rs3136472	C	G	0.082505	1006
11	rs3136524	G	A	0.0208748	1006
11	rs2282686	T	C	0.290258	1006
11	rs3136474	T	C	0.0755467	1006
11	rs5900	G	A	0.0228628	1006
11	rs75185853	T	C	0.121272	1006
11	rs3136480	T	G	0.082505	1006
11	rs3136481	G	T	0.082505	1006
11	rs3136482	T	C	0.082505	1006
11	rs61884307	G	C	0.0874751	1006
11	rs140067493	C	T	0.0129225	1006
11	rs3136487	A	G	0.0785288	1006
11	rs3136489	T	A	0.082505	1006
11	rs3136490	C	T	0.0755467	1006
11	rs187481936	C	T	0.0159046	1006
11	rs3136496	G	A	0.082505	1006
11	rs3136499	G	A	0.121272	1006
11	rs3136500	C	T	0.082505	1006
11	rs3136504	C	T	0.082505	1006
11	rs3136530	G	A	0.0119284	1006
11	rs116429524	G	A	0.00695825	1006
11	rs3136505	A	G	0.289264	1006
11	rs117303522	G	A	0.0139165	1006
11	rs3136508	T	C	0.0904573	1006
11	rs3136512	C	T	0.517893	1006
11	rs3136516	G	A	0.522863	1006
11	rs1799963	G	A	0.00795229	1006
11	rs6485688	C	T	0.993042	1006
11	rs11038982	C	A	0.518887	1006
11	rs146095539	C	T	0.0178926	1006
11	rs550024733	T	G	0.00894632	1006
11	rs4752931	C	T	0.120278	1006
11	rs61884324	G	A	0.0974155	1006
11	rs4076557	C	T	0.119284	1006
11	rs71474191	T	C	0.0347913	1006
11	rs77285996	A	G	0.0367793	1006
11	rs61884327	T	C	0.0974155	1006
11	rs11604876	A	G	0.119284	1006
11	rs12574512	G	A	0.119284	1006
11	rs78500566	A	C	0.120278	1006
11	rs147781336	G	A	0.0298211	1006
11	rs57704144	C	T	0.119284	1006
11	rs11038985	T	G	0.0874751	1006
11	rs4752932	T	C	0.119284	1006
11	rs72895811	C	T	0.134195	1006
11	rs4500447	A	G	0.0874751	1006
11	rs7929294	T	C	0.786282	1006
11	rs141348433	A	C	0.0149105	1006
11	rs7940682	T	C	0.786282	1006
11	rs184651902	C	T	0.00397614	1006
11	rs10466476	A	T	0.0874751	1006
11	rs10466477	C	A	0.0874751	1006
11	rs61884328	T	C	0.0974155	1006
11	rs114959916	C	T	0.00695825	1006
11	rs112507008	G	T	0.00695825	1006
11	rs7928445	A	C	0.0874751	1006
11	rs146218162	A	G	0.0218688	1006
11	rs4453194	C	G	0.119284	1006
11	rs4453193	C	G	0.119284	1006
11	rs10734548	T	C	0.786282	1006
11	rs4534535	C	T	0.119284	1006
11	rs147870340	T	C	0.00596421	1006
11	rs11038987	A	T	0.0874751	1006
11	rs137876009	A	G	0.00497018	1006
11	rs117937213	G	A	0.0367793	1006
11	rs11604116	T	C	0.0168986	1006
11	rs7947517	A	G	0.0874751	1006
11	rs11602036	C	T	0.119284	1006
11	rs7111811	A	C	0.0874751	1006
11	rs75439556	C	A	0.0944334	1006
11	rs61897302	C	T	0.083499	1006
11	rs6485690	A	G	0.67495	1006
11	rs141190497	C	T	0.00497018	1006
11	rs147307694	T	G	0.0129225	1006
11	rs75775957	T	C	0.0198807	1006
11	rs61897303	A	G	0.0874751	1006
11	rs72895821	G	T	0.0198807	1006
11	rs189059502	G	A	0.00497018	1006
11	rs189659760	G	A	0.0139165	1006
11	rs57485117	C	G	0.0874751	1006
11	rs7111517	A	C	0.744533	1006
11	rs11038989	A	C	0.0298211	1006
11	rs4752933	G	A	0.119284	1006
11	rs6485692	G	C	0.786282	1006
11	rs11038990	C	T	0.104374	1006
11	rs7941964	G	A	0.873757	1006
11	rs7941894	C	A	0.786282	1006
11	rs11822959	C	T	0.0874751	1006
11	rs142214387	G	A	0.00497018	1006
11	rs12575609	C	T	0.119284	1006
11	rs4752934	G	A	0.00695825	1006
11	rs7105052	T	C	0.0874751	1006
11	rs61897304	A	G	0.0874751	1006
11	rs9735937	G	A	0.0874751	1006
11	rs148300248	C	A	0.00795229	1006
11	rs11038993	C	A	0.510934	1006
11	rs145005311	T	C	0.0109344	1006
11	rs7940578	T	C	0.786282	1006
11	rs186843587	G	A	0.00994036	1006
11	rs4752935	T	C	0.00695825	1006
11	rs73456126	A	G	0.0874751	1006
11	rs79167034	T	G	0.0208748	1006
11	rs4506602	C	T	0.511928	1006
11	rs142391120	T	C	0.00994036	1006
11	rs117757755	G	C	0.0119284	1006
11	rs4075619	G	A	0.786282	1006
11	rs56311746	A	T	0.0874751	1006
11	rs150228583	G	A	0.0139165	1006
11	rs10838620	G	A	0.786282	1006
11	rs149369830	G	A	0.00497018	1006
11	rs78279886	T	A	0.0576541	1006
11	rs7109707	G	A	0.786282	1006
11	rs11038994	T	C	0.119284	1006
11	rs79625022	G	A	0.028827	1006
11	rs12577969	G	A	0.109344	1006
11	rs80203738	G	A	0.0139165	1006
11	rs7118097	A	G	0.0874751	1006
11	rs4752936	A	C	0.119284	1006
11	rs139103335	T	C	0.0159046	1006
11	rs10769208	T	C	0.786282	1006
11	rs10734549	C	A	0.786282	1006
11	rs12575721	T	C	0.106362	1006
11	rs61897306	C	T	0.0944334	1006
11	rs72895830	T	C	0.126243	1006
11	rs7101374	G	A	0.786282	1006
11	rs74843072	T	C	0.0178926	1006
11	rs7111760	T	C	0.0874751	1006
11	rs4294527	A	T	0.786282	1006
11	rs7129622	A	G	0.0874751	1006
11	rs7115986	T	A	0.0874751	1006
11	rs7123729	T	C	0.0874751	1006
11	rs4752937	C	T	0.00695825	1006
11	rs7108147	G	A	0.0874751	1006
11	rs12796154	C	G	0.0616302	1006
11	rs61897307	C	A	0.107356	1006
11	rs7102474	T	C	0.0874751	1006
11	rs61897308	G	A	0.083499	1006
11	rs6485695	C	T	0.786282	1006
11	rs61593070	T	C	0.110338	1006
11	rs4469848	T	C	0.119284	1006
11	rs4128315	T	C	0.0874751	1006
11	rs4382863	T	C	0.138171	1006
11	rs180687806	C	T	0.0198807	1006
11	rs7105217	T	A	0.0874751	1006
11	rs112174847	T	A	0.00298211	1006
11	rs144664323	C	T	0.0238569	1006
11	rs72895841	C	T	0.0198807	1006
11	rs6485696	C	T	0.67495	1006
11	rs7106323	C	A	0.0874751	1006
11	rs11038999	C	T	0.119284	1006
11	rs7480260	A	G	0.786282	1006
11	rs59197251	C	T	0.0884692	1006
11	rs139937086	A	T	0.00695825	1006
11	rs118038329	C	T	0.0109344	1006
11	rs12577603	A	G	0.111332	1006
11	rs4752940	G	C	0.119284	1006
11	rs1007738	G	A	0.785288	1006
11	rs115346310	T	C	0.00695825	1006
11	rs10838621	C	T	0.67495	1006
11	rs7934421	T	A	0.786282	1006
11	rs7947747	A	G	0.540755	1006
11	rs2867206	C	T	0.0874751	1006
11	rs4752941	G	A	0.119284	1006
11	rs12806577	C	T	0.786282	1006
11	rs7480140	A	G	0.786282	1006
11	rs12287376	C	T	0.0874751	1006
11	rs11039002	T	C	0.121272	1006
11	rs56904688	T	C	0.10835	1006
11	rs139451895	G	A	0.0168986	1006
11	rs114488277	C	T	0.00695825	1006
11	rs116426561	T	C	0.00695825	1006
11	rs61898461	A	G	0.109344	1006
11	rs56356278	T	A	0.148111	1006
11	rs117103154	G	C	0.026839	1006
11	rs7107778	C	T	0.786282	1006
11	rs117734176	C	T	0.0238569	1006
11	rs11824327	T	C	0.0884692	1006
11	rs1551744	G	A	0.785288	1006
11	rs117678010	A	T	0.0129225	1006
11	rs118064653	C	T	0.0626243	1006
11	rs113318071	C	T	0.0178926	1006
11	rs12277006	G	A	0.0874751	1006
11	rs60940896	T	C	0.0874751	1006
11	rs139764009	G	A	0.00497018	1006
11	rs10769211	G	A	0.786282	1006
11	rs61898463	A	G	0.0874751	1006
11	rs6485700	G	A	0.912525	1006
11	rs78349974	T	C	0.0447316	1006
11	rs117311613	G	C	0.0427435	1006
11	rs1809293	C	T	0.126243	1006
11	rs7938960	T	C	0.0874751	1006
11	rs75558883	T	C	0.00695825	1006
11	rs3829940	A	G	0.786282	1006
11	rs147627264	C	T	0.00894632	1006
11	rs190506170	C	T	0.00497018	1006
11	rs7943866	C	T	0.786282	1006
11	rs11039012	A	C	0.912525	1006
11	rs72897626	C	T	0.125249	1006
11	rs1585453	A	T	0.125249	1006
11	rs56331152	C	T	0.0874751	1006
11	rs117936904	A	T	0.0407555	1006
11	rs182148782	A	G	0.0318091	1006
11	rs16938534	T	C	0.0874751	1006
11	rs111426027	C	T	0.0159046	1006
11	rs2306026	T	C	0.786282	1006
11	rs12273360	T	C	0.0874751	1006
11	rs3816614	C	T	0.786282	1006
11	rs2290883	G	A	0.119284	1006
11	rs2290884	C	G	0.785288	1006
11	rs112479534	T	G	0.00695825	1006
11	rs145561523	T	C	0.0119284	1006
11	rs10838624	C	T	0.119284	1006
11	rs7112060	C	T	0.0874751	1006
11	rs2306029	T	C	0.54175	1006
11	rs10769212	C	A	0.786282	1006
11	rs144217901	G	A	0.0109344	1006
11	rs61898465	C	T	0.10835	1006
11	rs58389391	T	C	0.119284	1006
11	rs139143529	C	T	0.00894632	1006
11	rs141085397	G	A	0.0119284	1006
11	rs11039014	G	A	0.784294	1006
11	rs72897640	G	T	0.135189	1006
11	rs4752946	G	C	0.126243	1006
11	rs2306032	G	C	0.676938	1006
11	rs2306033	G	A	0.119284	1006
11	rs60258676	T	C	0.126243	1006
11	rs7115038	C	G	0.912525	1006
11	rs11039015	C	T	0.912525	1006
11	rs964551	G	T	0.786282	1006
11	rs112168929	A	G	0.00695825	1006
11	rs6485702	T	C	0.676938	1006
11	rs10742784	G	A	0.786282	1006
11	rs7945548	A	G	0.0874751	1006
11	rs2306028	G	T	0.119284	1006
11	rs4752947	A	T	0.119284	1006
11	rs11825434	T	C	0.0874751	1006
11	rs143389897	G	C	0.00497018	1006
11	rs181438771	C	T	0.00497018	1006
11	rs12790110	C	T	0.0238569	1006
11	rs17790156	A	T	0.10835	1006
11	rs61898529	G	A	0.0874751	1006
11	rs11039017	A	G	0.120278	1006
11	rs10838627	T	C	0.120278	1006
11	rs7119247	C	T	0.871769	1006
11	rs7105172	T	C	0.0874751	1006
11	rs10838628	A	T	0.117296	1006
11	rs10838629	G	A	0.784294	1006
11	rs185855455	G	A	0.0188867	1006
11	rs112838289	C	T	0.00695825	1006
11	rs2306027	C	T	0.784294	1006
11	rs12281784	C	T	0.0874751	1006
11	rs7118170	C	G	0.784294	1006
11	rs7118404	G	A	0.67495	1006
11	rs11819969	A	C	0.0874751	1006
11	rs75186174	C	T	0.120278	1006
11	rs2306035	T	C	0.77833	1006
11	rs2306036	C	T	0.864811	1006
11	rs2306037	G	C	0.127237	1006
11	rs10838631	T	C	0.993042	1006
11	rs3763963	C	G	0.473161	1006
11	rs12294921	G	A	0.0874751	1006
11	rs2867219	C	T	0.864811	1006
11	rs2903522	C	T	0.774354	1006
11	rs2035068	T	C	0.775348	1006
11	rs72897663	T	G	0.0685885	1006
11	rs3751097	C	T	0.10835	1006
11	rs189768863	C	A	0.00497018	1006
11	rs113362246	G	C	0.127237	1006
11	rs118009068	G	A	0.0198807	1006
11	rs898604	G	A	0.863817	1006
11	rs7112518	C	A	0.0874751	1006
11	rs139371503	C	T	0.00695825	1006
11	rs57368576	C	G	0.0894632	1006
11	rs7110643	T	C	0.993042	1006
11	rs10742785	A	G	0.993042	1006
11	rs61898531	C	T	0.083499	1006
11	rs61382645	C	T	0.0874751	1006
11	rs11039024	C	T	0.128231	1006
11	rs12807111	T	A	0.776342	1006
11	rs7930852	A	G	0.993042	1006
11	rs7930991	A	G	0.993042	1006
11	rs7123634	C	G	0.993042	1006
11	rs6485706	C	T	0.0904573	1006
11	rs116855242	G	A	0.0298211	1006
11	rs7128102	G	A	0.0874751	1006
11	rs112442973	G	T	0.0159046	1006
11	rs7102325	G	A	0.0884692	1006
11	rs10838634	A	G	0.904573	1006
11	rs11606992	A	T	0.128231	1006
11	rs35959877	G	A	0.0536779	1006
11	rs898603	C	T	0.993042	1006
11	rs140863102	C	G	0.00497018	1006
11	rs2054307	A	G	0.989066	1006
11	rs191945075	G	A	0.00795229	1006
11	rs79920646	C	G	0.12326	1006
11	rs6485709	T	C	0.993042	1006
11	rs7120113	C	T	0.0904573	1006
11	rs6485710	A	T	0.993042	1006
11	rs9667108	G	C	0.0904573	1006
11	rs59613483	T	C	0.0994036	1006
11	rs7940441	G	A	0.779324	1006
11	rs140745184	C	T	0.0208748	1006
11	rs11039028	G	A	0.22167	1006
11	rs10838635	G	A	0.771372	1006
11	rs146409168	A	G	0.0159046	1006
11	rs17787912	A	G	0.230616	1006
11	rs141935404	C	T	0.0964215	1006
11	rs61898535	A	G	0.0337972	1006
11	rs78744550	T	C	0.134195	1006
11	rs184361021	G	A	0.0208748	1006
11	rs1460827	G	C	0.250497	1006
11	rs7946739	G	A	0.77336	1006
11	rs34340483	T	G	0.77336	1006
11	rs139193892	C	T	0.027833	1006
11	rs187701156	C	T	0.0198807	1006
11	rs141996373	T	C	0.00695825	1006
11	rs183974855	A	G	0.00695825	1006
11	rs7945558	G	A	0.77336	1006
11	rs77436432	G	A	0.0437376	1006
11	rs17787930	G	T	0.0854871	1006
11	rs11600292	T	C	0.220676	1006
11	rs145125576	A	C	0.0337972	1006
11	rs11039031	G	A	0.775348	1006
11	rs4581406	T	C	0.219682	1006
11	rs11039033	C	T	0.77336	1006
11	rs11602250	G	A	0.220676	1006
11	rs61899280	T	C	0.0656064	1006
11	rs2903517	G	A	0.17495	1006
11	rs11608083	G	A	0.220676	1006
11	rs189472458	C	T	0.0198807	1006
11	rs192215277	G	T	0.0149105	1006
11	rs11039035	T	G	0.133201	1006
11	rs17790204	C	G	0.132207	1006
11	rs117343218	G	A	0.0129225	1006
11	rs75707618	A	G	0.0168986	1006
11	rs187847597	T	G	0.0168986	1006
11	rs7938169	T	C	0.774354	1006
11	rs6485715	T	C	0.774354	1006
11	rs113036140	T	C	0.0159046	1006
11	rs7939786	A	G	0.77336	1006
11	rs9795051	G	A	0.781312	1006
11	rs71474196	C	T	0.100398	1006
11	rs61899282	C	T	0.084493	1006
11	rs183987623	A	G	0.0198807	1006
11	rs4752815	G	A	0.779324	1006
11	rs4752816	A	G	0.780318	1006
11	rs117128752	G	C	0.0337972	1006
11	rs6485716	A	G	0.865805	1006
11	rs118016470	A	G	0.084493	1006
11	rs7929688	T	C	0.780318	1006
11	rs10769225	G	A	0.780318	1006
11	rs146146113	C	T	0.0328032	1006
11	rs61899283	A	G	0.084493	1006
11	rs10838640	C	T	0.77336	1006
11	rs10769226	A	G	0.779324	1006
11	rs72899618	G	C	0.0198807	1006
11	rs61899284	C	T	0.0984095	1006
11	rs7123632	C	G	0.774354	1006
11	rs7123635	C	T	0.44831	1006
11	rs7128193	A	C	0.774354	1006
11	rs76716952	A	T	0.0984095	1006
11	rs4394802	C	T	0.774354	1006
11	rs190846394	A	C	0.00795229	1006
11	rs150245995	A	T	0.00894632	1006
11	rs11039045	C	A	0.0337972	1006
11	rs117308482	G	A	0.0437376	1006
11	rs112192770	C	T	0.0516899	1006
11	rs117086725	C	A	0.0129225	1006
11	rs61899285	C	T	0.0984095	1006
11	rs4548577	T	C	0.780318	1006
11	rs11039049	T	C	0.0298211	1006
11	rs4752817	T	A	0.229622	1006
11	rs7126981	C	T	0.422465	1006
11	rs7130812	C	G	0.54672	1006
11	rs7130947	C	A	0.77336	1006
11	rs10769227	A	T	0.779324	1006
11	rs10838641	G	A	0.77336	1006
11	rs10769228	T	A	0.779324	1006
11	rs61142746	C	T	0.0984095	1006
11	rs7935346	A	G	0.775348	1006
11	rs112181005	G	A	0.131213	1006
11	rs4528282	A	G	0.781312	1006
11	rs7107703	G	A	0.084493	1006
11	rs4752951	C	G	0.781312	1006
11	rs10838642	C	T	0.423459	1006
11	rs187517977	A	C	0.00994036	1006
11	rs192052493	A	T	0.00994036	1006
11	rs147917183	G	A	0.0178926	1006
11	rs184341224	C	T	0.0198807	1006
11	rs11039057	G	T	0.77336	1006
11	rs138872528	C	T	0.0298211	1006
11	rs9919642	C	T	0.424453	1006
11	rs7111270	G	C	0.781312	1006
11	rs36021853	G	A	0.0248509	1006
11	rs76356713	G	A	0.0238569	1006
11	rs72899647	C	T	0.0188867	1006
11	rs35705366	T	A	0.0656064	1006
11	rs71474198	T	C	0.0656064	1006
11	rs7947878	C	T	0.678926	1006
11	rs56291673	A	G	0.210736	1006
11	rs146399108	G	A	0.00596421	1006
11	rs10769230	A	G	0.678926	1006
11	rs10838644	G	A	0.779324	1006
11	rs10838646	G	C	0.779324	1006
11	rs61899292	G	A	0.084493	1006
11	rs55968738	C	T	0.0964215	1006
11	rs147909371	G	T	0.0248509	1006
11	rs59689332	G	A	0.0964215	1006
11	rs61899293	A	G	0.0964215	1006
11	rs4494268	A	G	0.866799	1006
11	rs142412095	T	C	0.0109344	1006
11	rs71474199	A	G	0.0258449	1006
11	rs7125350	G	A	0.0298211	1006
11	rs6485721	A	G	0.681909	1006
11	rs7126005	G	A	0.780318	1006
11	rs7125807	A	C	0.681909	1006
11	rs189817094	C	T	0.0188867	1006
11	rs61899294	T	C	0.0964215	1006
11	rs7124648	T	C	0.780318	1006
11	rs7108822	G	A	0.780318	1006
11	rs7128325	G	A	0.681909	1006
11	rs7128650	A	G	0.780318	1006
11	rs147467792	G	A	0.00894632	1006
11	rs74318746	A	C	0.00894632	1006
11	rs139226547	A	G	0.0675944	1006
11	rs6485722	G	T	0.681909	1006
11	rs191783596	C	T	0.00994036	1006
11	rs7101470	A	G	0.10338	1006
11	rs55960458	A	T	0.0407555	1006
11	rs7479189	T	A	0.681909	1006
11	rs7113108	A	G	0.482107	1006
11	rs61896118	A	T	0.0447316	1006
11	rs10838651	G	A	0.10338	1006
11	rs192542427	T	A	0.00795229	1006
11	rs61896119	T	C	0.0328032	1006
11	rs12574558	G	A	0.0964215	1006
11	rs17787966	G	C	0.446322	1006
11	rs74713772	C	T	0.0964215	1006
11	rs72899681	T	G	0.0516899	1006
11	rs17790246	C	T	0.0964215	1006
11	rs7950753	C	T	0.781312	1006
11	rs61896120	G	A	0.0964215	1006
11	rs10769233	T	C	0.680915	1006
11	rs7103581	G	T	0.681909	1006
11	rs7127741	T	C	0.780318	1006
11	rs17197500	A	G	0.0964215	1006
11	rs7114683	T	A	0.780318	1006
11	rs10838652	C	T	0.780318	1006
11	rs78158251	T	G	0.0129225	1006
11	rs141784057	A	C	0.0228628	1006
11	rs74891308	G	A	0.0298211	1006
11	rs75742124	G	T	0.0119284	1006
11	rs61896121	C	T	0.0964215	1006
11	rs11039074	C	T	0.681909	1006
11	rs6485726	C	A	0.780318	1006
11	rs12576831	G	T	0.0964215	1006
11	rs12576839	C	T	0.0964215	1006
11	rs4752952	T	C	0.675944	1006
11	rs10769234	G	C	0.681909	1006
11	rs61896122	A	T	0.0964215	1006
11	rs147341981	C	T	0.00894632	1006
11	rs7118546	C	G	0.681909	1006
11	rs11039076	G	T	0.449304	1006
11	rs192874576	G	A	0.00695825	1006
11	rs141680698	A	G	0.0228628	1006
11	rs7931260	T	C	0.681909	1006
11	rs79905736	G	A	0.0357853	1006
11	rs139346768	A	G	0.00695825	1006
11	rs17790306	C	T	0.0964215	1006
11	rs78715301	C	T	0.0964215	1006
11	rs7108902	C	T	0.681909	1006
11	rs61896124	C	T	0.0964215	1006
11	rs11039080	T	C	0.219682	1006
11	rs11039081	C	G	0.217694	1006
11	rs113864727	C	A	0.0367793	1006
11	rs4572092	G	A	0.0964215	1006
11	rs117856051	G	A	0.0218688	1006
11	rs10838654	G	C	0.672962	1006
11	rs79583305	T	A	0.0328032	1006
11	rs34942378	G	C	0.055666	1006
11	rs61896125	C	T	0.0964215	1006
11	rs4579897	G	T	0.676938	1006
11	rs7937950	A	C	0.678926	1006
11	rs559191640	T	C	0.00994036	1006
11	rs139240747	G	C	0.0377734	1006
11	rs4315028	A	C	0.22167	1006
11	rs61896126	T	G	0.0964215	1006
11	rs61896127	C	T	0.084493	1006
11	rs7946709	G	T	0.675944	1006
11	rs187378907	C	G	0.00894632	1006
11	rs190249524	T	G	0.00894632	1006
11	rs78506520	G	A	0.0506958	1006
11	rs118075106	C	T	0.026839	1006
11	rs112158599	C	T	0.00596421	1006
11	rs72901605	C	T	0.185885	1006
11	rs138950269	A	G	0.00894632	1006
11	rs116964683	C	T	0.0337972	1006
11	rs7938933	G	A	0.0298211	1006
11	rs60174717	G	A	0.0964215	1006
11	rs149099529	C	T	0.0188867	1006
11	rs4498951	A	G	0.222664	1006
11	rs4269876	T	A	0.222664	1006
11	rs149639773	C	T	0.00695825	1006
11	rs4319472	G	C	0.321074	1006
11	rs111990885	C	G	0.00596421	1006
11	rs7942473	G	A	0.678926	1006
11	rs60201196	C	T	0.0964215	1006
11	rs7945315	A	C	0.67992	1006
11	rs61896131	G	T	0.0964215	1006
11	rs61896132	C	T	0.0964215	1006
11	rs185101760	G	A	0.00497018	1006
11	rs61896133	G	C	0.222664	1006
11	rs60088916	C	T	0.0964215	1006
11	rs7112854	T	C	0.222664	1006
11	rs138243601	A	G	0.0168986	1006
11	rs61896136	C	A	0.222664	1006
11	rs3922684	T	C	0.222664	1006
11	rs4576779	C	G	0.137177	1006
11	rs111930252	C	T	0.172962	1006
11	rs11039095	T	A	0.0298211	1006
11	rs4752957	T	G	0.678926	1006
11	rs7117404	A	G	0.134195	1006
11	rs17790336	G	T	0.0964215	1006
11	rs17790342	G	A	0.0964215	1006
11	rs144871531	C	T	0.0139165	1006
11	rs116841564	A	C	0.0178926	1006
11	rs56301239	G	A	0.0109344	1006
11	rs147107839	G	A	0.00596421	1006
11	rs12417519	C	T	0.224652	1006
11	rs4587689	A	C	0.225646	1006
11	rs183105550	G	A	0.0109344	1006
11	rs10769239	G	C	0.668986	1006
11	rs10838658	G	A	0.222664	1006
11	rs11039097	A	G	0.321074	1006
11	rs12796744	A	T	0.672962	1006
11	rs17197619	A	C	0.0964215	1006
11	rs61897776	C	G	0.0964215	1006
11	rs61897777	C	G	0.0964215	1006
11	rs183469470	G	A	0.00695825	1006
11	rs191345768	C	T	0.0188867	1006
11	rs138290455	A	G	0.121272	1006
11	rs61897778	G	T	0.0328032	1006
11	rs143386970	T	C	0.121272	1006
11	rs189344894	G	C	0.00894632	1006
11	rs11039098	G	A	0.22167	1006
11	rs11039099	C	T	0.0337972	1006
11	rs4752962	C	G	0.322068	1006
11	rs61897779	G	A	0.0238569	1006
11	rs2087215	A	C	0.22167	1006
11	rs6485739	G	A	0.676938	1006
11	rs117557190	C	T	0.0149105	1006
11	rs57964319	C	T	0.0964215	1006
11	rs4752963	A	G	0.321074	1006
11	rs10838659	C	T	0.676938	1006
11	rs11039103	G	A	0.0298211	1006
11	rs60335739	C	T	0.0964215	1006
11	rs61897782	G	A	0.0964215	1006
11	rs17790390	G	A	0.0964215	1006
11	rs61897783	G	A	0.0238569	1006
11	rs10838660	G	A	0.672962	1006
11	rs74344820	G	A	0.0298211	1006
11	rs61897784	A	G	0.0954274	1006
11	rs113866131	G	C	0.0159046	1006
11	rs75798900	G	A	0.0447316	1006
11	rs11039104	G	A	0.0298211	1006
11	rs11039105	T	A	0.321074	1006
11	rs11039106	C	T	0.232604	1006
11	rs11039107	G	A	0.321074	1006
11	rs11601798	A	G	0.222664	1006
11	rs4752965	G	A	0.137177	1006
11	rs188499866	A	C	0.0139165	1006
11	rs75619877	G	A	0.0606362	1006
11	rs1872896	C	T	0.676938	1006
11	rs112487171	A	T	0.0198807	1006
11	rs10466478	T	G	0.677932	1006
11	rs923324	G	C	0.779324	1006
11	rs7121418	G	A	0.67495	1006
11	rs139819628	C	T	0.0168986	1006
11	rs184854322	G	A	0.0357853	1006
11	rs61897786	C	G	0.0964215	1006
11	rs61897787	G	A	0.224652	1006
11	rs1352307	A	G	0.084493	1006
11	rs957602	G	A	0.0198807	1006
11	rs12574410	G	C	0.139165	1006
11	rs4752967	T	C	0.323062	1006
11	rs1471934	C	T	0.0228628	1006
11	rs17790420	G	A	0.0964215	1006
11	rs79232684	G	A	0.0864811	1006
11	rs10501319	G	A	0.223658	1006
11	rs11039112	C	T	0.323062	1006
11	rs12224096	C	T	0.323062	1006
11	rs752850	A	G	0.441352	1006
11	rs752848	G	A	0.440358	1006
11	rs752849	G	A	0.234592	1006
11	rs2018527	A	G	0.32505	1006
11	rs747650	C	T	0.324056	1006
11	rs2291444	C	T	0.559642	1006
11	rs142662303	C	T	0.0168986	1006
11	rs190300633	A	T	0.0109344	1006
11	rs116870615	G	C	0.0238569	1006
11	rs1060573	A	G	0.67495	1006
11	rs2291443	C	A	0.558648	1006
11	rs75912046	T	C	0.05666	1006
11	rs191810289	C	T	0.00994036	1006
11	rs1965952	G	A	0.322068	1006
11	rs61897788	A	T	0.0974155	1006
11	rs61897789	G	A	0.0328032	1006
11	rs7940473	A	G	0.235586	1006
11	rs10769244	A	G	0.32008	1006
11	rs10769245	G	A	0.323062	1006
11	rs3740694	G	A	0.16004	1006
11	rs79545080	G	A	0.0377734	1006
11	rs78112569	G	T	0.0188867	1006
11	rs75741689	G	A	0.0208748	1006
11	rs10838662	T	G	0.224652	1006
11	rs7130989	G	A	0.233598	1006
11	rs10838663	C	T	0.141153	1006
11	rs4752968	A	G	0.153082	1006
11	rs4752969	A	G	0.236581	1006
11	rs11039114	G	A	0.227634	1006
11	rs1055447	C	A	0.528827	1006
11	rs145402984	C	T	0.0198807	1006
11	rs61897791	T	G	0.100398	1006
11	rs7117346	G	A	0.222664	1006
11	rs61897843	G	A	0.0934394	1006
11	rs3740691	C	T	0.33499	1006
11	rs3740690	T	C	0.43837	1006
11	rs12365578	C	T	0.436382	1006
11	rs61897844	G	A	0.225646	1006
11	rs2867972	G	A	0.236581	1006
11	rs60041842	G	A	0.10338	1006
11	rs12803718	G	A	0.426441	1006
11	rs57323109	T	G	0.326044	1006
11	rs117845027	C	T	0.028827	1006
11	rs11600668	G	A	0.326044	1006
11	rs57012996	T	G	0.100398	1006
11	rs140209019	G	A	0.0168986	1006
11	rs2279439	C	T	0.22664	1006
11	rs75290815	C	T	0.0695825	1006
11	rs78563058	G	A	0.00994036	1006
11	rs61897848	C	T	0.082505	1006
11	rs79044335	G	C	0.0994036	1006
11	rs143360638	C	T	0.00994036	1006
11	rs11039119	G	A	0.338966	1006
11	rs61897851	G	C	0.0994036	1006
11	rs113954134	G	A	0.0159046	1006
11	rs189339351	C	T	0.0178926	1006
11	rs7925137	C	A	0.236581	1006
11	rs7940240	T	C	0.763419	1006
11	rs61897852	G	A	0.0994036	1006
11	rs11603373	C	T	0.236581	1006
11	rs117035270	C	T	0.0208748	1006
11	rs10838664	G	A	0.236581	1006
11	rs2279438	A	T	0.763419	1006
11	rs568927214	G	C	0.0139165	1006
11	rs77675579	C	T	0.121272	1006
11	rs901747	G	C	0.762425	1006
11	rs7937410	G	C	0.763419	1006
11	rs77654484	C	A	0.0994036	1006
11	rs180812406	G	C	0.0198807	1006
11	rs4463814	G	A	0.084493	1006
11	rs4752970	A	G	0.763419	1006
11	rs901750	G	A	0.565606	1006
11	rs111927021	G	A	0.230616	1006
11	rs184907858	A	G	0.0994036	1006
11	rs7948786	G	A	0.230616	1006
11	rs9633886	A	G	0.661034	1006
11	rs7951979	A	C	0.236581	1006
11	rs192570022	G	A	0.0109344	1006
11	rs11039122	G	A	0.4334	1006
11	rs11039124	G	A	0.333996	1006
11	rs181986503	C	T	0.0168986	1006
11	rs17788145	G	C	0.0198807	1006
11	rs143002335	C	T	0.0109344	1006
11	rs4752971	A	C	0.664016	1006
11	rs7130006	A	C	0.259443	1006
11	rs61897853	C	T	0.0994036	1006
11	rs138431945	A	G	0.0109344	1006
11	rs12807887	C	T	0.662028	1006
11	rs10769248	G	C	0.763419	1006
11	rs144009148	T	C	0.0228628	1006
11	rs182879407	C	T	0.00596421	1006
11	rs141849126	G	C	0.0129225	1006
11	rs1976143	G	A	0.659046	1006
11	rs1976142	T	C	0.659046	1006
11	rs74898661	G	A	0.0994036	1006
11	rs17197710	T	C	0.0994036	1006
11	rs11039128	C	T	0.027833	1006
11	rs7937101	A	G	0.652087	1006
11	rs61897854	G	A	0.0994036	1006
11	rs78998999	A	T	0.0994036	1006
11	rs72901669	C	T	0.0198807	1006
11	rs11039130	C	T	0.284294	1006
11	rs61897855	C	T	0.0994036	1006
11	rs11039131	C	T	0.326044	1006
11	rs4567413	T	C	0.658052	1006
11	rs61897856	G	C	0.0994036	1006
11	rs7111764	G	A	0.659046	1006
11	rs61897857	G	A	0.240557	1006
11	rs12578030	A	G	0.0994036	1006
11	rs143717194	G	T	0.00894632	1006
11	rs2029298	C	T	0.659046	1006
11	rs61897858	A	T	0.0994036	1006
11	rs3758666	A	G	0.758449	1006
11	rs3758667	A	G	0.758449	1006
11	rs4237547	C	G	0.652087	1006
11	rs4647709	C	T	0.0884692	1006
11	rs2291120	T	C	0.151093	1006
11	rs4647713	G	A	0.101392	1006
11	rs10742797	A	T	0.241551	1006
11	rs11039134	A	G	0.652087	1006
11	rs12291341	G	A	0.340954	1006
11	rs1685404	G	C	0.318091	1006
11	rs4647718	C	T	0.0377734	1006
11	rs4647720	C	T	0.10835	1006
11	rs4647725	T	C	0.154076	1006
11	rs4647726	A	T	0.154076	1006
11	rs7395496	A	G	0.845924	1006
11	rs7395581	G	A	0.699801	1006
11	rs12576935	G	A	0.10835	1006
11	rs7947269	C	T	0.808151	1006
11	rs61897859	G	A	0.10835	1006
11	rs76832686	C	T	0.154076	1006
11	rs2633080	A	C	0.845924	1006
11	rs2596397	G	A	0.808151	1006
11	rs2633082	C	G	0.808151	1006
11	rs11039138	G	A	0.373757	1006
11	rs2957873	G	A	0.808151	1006
11	rs2633083	T	C	0.845924	1006
11	rs2596398	G	C	0.845924	1006
11	rs11039139	C	T	0.375746	1006
11	rs75282560	G	C	0.00795229	1006
11	rs56023479	A	C	0.0377734	1006
11	rs61124822	C	T	0.0377734	1006
11	rs830085	G	A	0.699801	1006
11	rs830084	T	C	0.845924	1006
11	rs117575057	C	T	0.026839	1006
11	rs4647728	G	A	0.0596421	1006
11	rs4647730	T	A	0.0377734	1006
11	rs4647731	T	C	0.0377734	1006
11	rs4647733	G	C	0.0109344	1006
11	rs4647735	T	A	0.10835	1006
11	rs4647736	C	T	0.0984095	1006
11	rs4647737	T	G	0.154076	1006
11	rs4647738	A	G	0.0377734	1006
11	rs4647741	T	C	0.154076	1006
11	rs830083	G	C	0.845924	1006
11	rs3781619	G	A	0.153082	1006
11	rs326224	T	C	0.851889	1006
11	rs4647752	A	G	0.027833	1006
11	rs2306353	C	T	0.15507	1006
11	rs4647754	C	T	0.153082	1006
11	rs76229852	G	A	0.0377734	1006
11	rs3824866	C	T	0.153082	1006
11	rs3781620	G	C	0.153082	1006
11	rs326222	T	C	0.697813	1006
11	rs4647757	G	A	0.190855	1006
11	rs4647759	G	C	0.10835	1006
11	rs2013867	T	C	0.302187	1006
11	rs901746	A	G	0.302187	1006
11	rs1050244	C	T	0.0377734	1006
11	rs4647760	C	A	0.0208748	1006
11	rs4640	C	T	0.0377734	1006
11	rs11988	G	A	0.382704	1006
11	rs145420520	A	G	0.0149105	1006
11	rs74961003	A	T	0.0178926	1006
11	rs11039143	T	G	0.0377734	1006
11	rs7933246	G	C	0.153082	1006
11	rs2167080	G	A	0.382704	1006
11	rs4752972	C	T	0.154076	1006
11	rs11039144	G	A	0.153082	1006
11	rs11039145	C	T	0.0377734	1006
11	rs7120158	G	C	0.153082	1006
11	rs7109203	T	C	0.302187	1006
11	rs74948330	C	A	0.148111	1006
11	rs75393320	G	C	0.144135	1006
11	rs2242262	G	T	0.153082	1006
11	rs11039146	G	A	0.0377734	1006
11	rs2242261	T	G	0.153082	1006
11	rs10838677	C	T	0.0377734	1006
11	rs144049011	G	A	0.0387674	1006
11	rs35677603	C	T	0.310139	1006
11	rs326225	A	T	0.0139165	1006
11	rs7129661	T	G	0.302187	1006
11	rs45603841	C	T	0.0377734	1006
11	rs4752973	T	C	0.190855	1006
11	rs58528246	C	T	0.0377734	1006
11	rs7118396	C	T	0.152087	1006
11	rs2167079	C	T	0.300199	1006
11	rs3758668	C	T	0.146123	1006
11	rs16938581	G	A	0.152087	1006
11	rs139112983	A	G	0.00994036	1006
11	rs3758669	A	G	0.298211	1006
11	rs3758670	G	A	0.152087	1006
11	rs12575157	A	G	0.146123	1006
11	rs12577319	C	T	0.146123	1006
11	rs3758671	G	C	0.146123	1006
11	rs76486546	C	T	0.146123	1006
11	rs11039148	T	A	0.152087	1006
11	rs10838681	G	A	0.260437	1006
11	rs35879051	C	G	0.297217	1006
11	rs79957508	C	T	0.027833	1006
11	rs113538237	C	T	0.00695825	1006
11	rs59663860	G	C	0.297217	1006
11	rs11039149	A	G	0.27336	1006
11	rs77682558	G	A	0.0188867	1006
11	rs4752822	T	C	0.297217	1006
11	rs3758672	A	G	0.297217	1006
11	rs11039154	C	T	0.275348	1006
11	rs3758673	C	T	0.297217	1006
11	rs3758674	T	C	0.145129	1006
11	rs41275184	C	T	0.0328032	1006
11	rs74924988	G	A	0.107356	1006
11	rs61896015	C	A	0.145129	1006
11	rs112624241	A	G	0.00795229	1006
11	rs12221497	G	A	0.145129	1006
11	rs11039155	G	A	0.143141	1006
11	rs2279239	T	C	0.297217	1006
11	rs2279238	C	T	0.152087	1006
11	rs41275186	A	G	0.0318091	1006
11	rs10838684	A	G	0.298211	1006
11	rs181443960	C	T	0.0377734	1006
11	rs143187557	C	T	0.0367793	1006
11	rs11039156	T	C	0.297217	1006
11	rs143506177	T	C	0.0168986	1006
11	rs147157127	C	T	0.0119284	1006
11	rs7120118	T	C	0.297217	1006
11	rs12574081	G	A	0.147117	1006
11	rs6485746	A	G	0.297217	1006
11	rs142289341	T	A	0.0745527	1006
11	rs11039157	G	A	0.146123	1006
11	rs145672619	G	C	0.107356	1006
11	rs1449626	A	C	0.162028	1006
11	rs116869426	T	A	0.0437376	1006
11	rs1449627	T	G	0.307157	1006
11	rs45489595	C	T	0.107356	1006
11	rs75960102	G	A	0.0377734	1006
11	rs1055510	A	G	0.307157	1006
11	rs79093948	C	T	0.0387674	1006
11	rs1133880	C	G	0.00795229	1006
11	rs7114704	C	T	0.0477137	1006
11	rs78310113	T	G	0.145129	1006
11	rs10742799	T	C	0.307157	1006
11	rs10501320	G	C	0.261431	1006
11	rs11039159	G	T	0.385686	1006
11	rs75830605	A	G	0.0377734	1006
11	rs10501321	T	C	0.310139	1006
11	rs2291119	C	T	0.298211	1006
11	rs326214	G	A	0.689861	1006
11	rs34602269	A	G	0.0159046	1006
11	rs59567949	G	A	0.162028	1006
11	rs4752977	T	C	0.162028	1006
11	rs7943429	A	G	0.0377734	1006
11	rs11039160	G	T	0.0377734	1006
11	rs11039161	C	T	0.0377734	1006
11	rs141389574	C	G	0.107356	1006
11	rs7944419	C	T	0.277336	1006
11	rs61896047	C	T	0.106362	1006
11	rs326218	T	A	0.929423	1006
11	rs11606683	C	T	0.385686	1006
11	rs41299181	G	A	0.054672	1006
11	rs326217	T	C	0.304175	1006
11	rs11039162	C	T	0.385686	1006
11	rs41301449	C	T	0.107356	1006
11	rs79732683	G	A	0.107356	1006
11	rs148120524	A	G	0.107356	1006
11	rs541359654	A	G	0.0228628	1006
11	rs7125432	T	C	0.028827	1006
11	rs10838685	G	A	0.162028	1006
11	rs12573962	G	C	0.107356	1006
11	rs3816725	T	G	0.307157	1006
11	rs1051006	G	A	0.162028	1006
11	rs3736101	G	A	0.116302	1006
11	rs35233100	C	T	0.0516899	1006
11	rs56886689	A	G	0.145129	1006
11	rs61896050	T	C	0.307157	1006
11	rs12802374	G	A	0.385686	1006
11	rs75994385	A	C	0.0198807	1006
11	rs10838686	G	T	0.162028	1006
11	rs3816724	C	G	0.107356	1006
11	rs58023804	A	G	0.157058	1006
11	rs11039165	A	G	0.26839	1006
11	rs10838687	T	G	0.199801	1006
11	rs61896051	C	T	0.107356	1006
11	rs41301447	A	G	0.0208748	1006
11	rs3781621	T	C	0.308151	1006
11	rs7124955	T	A	0.310139	1006
11	rs11039166	A	C	0.307157	1006
11	rs56168519	T	C	0.145129	1006
11	rs749067	T	C	0.38668	1006
11	rs61896053	C	T	0.107356	1006
11	rs11039167	C	T	0.307157	1006
11	rs148220132	C	T	0.0377734	1006
11	rs76495350	A	G	0.0377734	1006
11	rs17726390	C	T	0.145129	1006
11	rs12576461	T	C	0.107356	1006
11	rs12575296	C	T	0.107356	1006
11	rs12576690	T	C	0.107356	1006
11	rs11530166	C	T	0.199801	1006
11	rs140325630	T	G	0.0109344	1006
11	rs61896054	C	T	0.107356	1006
11	rs7116451	G	A	0.384692	1006
11	rs11530167	A	G	0.0377734	1006
11	rs11530168	A	G	0.145129	1006
11	rs118134583	T	C	0.0198807	1006
11	rs11493249	G	C	0.157058	1006
11	rs7127907	A	C	0.307157	1006
11	rs4752824	T	A	0.307157	1006
11	rs4752978	G	A	0.162028	1006
11	rs12576751	C	T	0.107356	1006
11	rs12575456	G	A	0.307157	1006
11	rs56825896	A	G	0.145129	1006
11	rs1375688	G	A	0.307157	1006
11	rs74757308	A	C	0.0188867	1006
11	rs118164882	G	A	0.00894632	1006
11	rs55764401	G	C	0.145129	1006
11	rs140025272	T	C	0.0347913	1006
11	rs56177220	C	T	0.145129	1006
11	rs57741802	A	G	0.0377734	1006
11	rs57852039	C	T	0.0377734	1006
11	rs41304347	A	G	0.107356	1006
11	rs139015574	T	C	0.0159046	1006
11	rs75350544	C	T	0.0109344	1006
11	rs74236439	T	G	0.157058	1006
11	rs10838689	G	A	0.162028	1006
11	rs10838690	A	G	0.307157	1006
11	rs7940809	C	T	0.307157	1006
11	rs67871383	T	C	0.321074	1006
11	rs7944584	A	T	0.274354	1006
11	rs6485751	G	C	0.199801	1006
11	rs147862453	G	A	0.0178926	1006
11	rs7109147	C	T	0.307157	1006
11	rs61897360	C	T	0.0328032	1006
11	rs11039176	A	G	0.0109344	1006
11	rs4752979	A	G	0.200795	1006
11	rs11039177	A	G	0.0377734	1006
11	rs4752980	G	A	0.310139	1006
11	rs117441822	T	C	0.0139165	1006
11	rs7120957	A	G	0.307157	1006
11	rs147206042	C	T	0.0337972	1006
11	rs10838691	T	C	0.307157	1006
11	rs12222581	A	T	0.217694	1006
11	rs10742801	A	C	0.307157	1006
11	rs75673872	A	G	0.0377734	1006
11	rs10769252	A	G	0.307157	1006
11	rs149150460	C	T	0.10835	1006
11	rs10838692	T	C	0.307157	1006
11	rs147229203	A	G	0.00795229	1006
11	rs11039179	C	T	0.026839	1006
11	rs2290148	G	A	0.162028	1006
11	rs61897361	G	A	0.107356	1006
11	rs79187134	C	T	0.0198807	1006
11	rs11039182	T	C	0.274354	1006
11	rs11039183	G	A	0.365805	1006
11	rs7124958	C	T	0.162028	1006
11	rs75958295	T	C	0.0228628	1006
11	rs41310332	C	T	0.107356	1006
11	rs41303843	C	T	0.0238569	1006
11	rs3781622	T	C	0.307157	1006
11	rs11039185	C	T	0.0337972	1006
11	rs753992	G	A	0.16004	1006
11	rs753993	C	A	0.202783	1006
11	rs2305280	G	A	0.249503	1006
11	rs10838693	G	C	0.310139	1006
11	rs10838694	G	A	0.145129	1006
11	rs4752983	C	T	0.162028	1006
11	rs4752825	G	A	0.307157	1006
11	rs3729805	C	T	0.162028	1006
11	rs3729804	G	A	0.162028	1006
11	rs2290146	G	A	0.162028	1006
11	rs11039186	C	T	0.0258449	1006
11	rs3729802	G	A	0.162028	1006
11	rs1052373	C	T	0.307157	1006
11	rs11570115	T	C	0.102386	1006
11	rs2301216	A	T	0.338966	1006
11	rs2254240	G	A	0.163022	1006
11	rs3729936	G	A	0.0248509	1006
11	rs3729953	G	A	0.0377734	1006
11	rs11570094	C	A	0.287276	1006
11	rs3729949	C	T	0.0119284	1006
11	rs3729948	G	C	0.0387674	1006
11	rs2269434	T	C	0.346918	1006
11	rs2856653	T	C	0.634195	1006
11	rs2596407	A	G	0.633201	1006
11	rs7928073	C	T	0.166004	1006
11	rs10769253	G	A	0.166998	1006
11	rs10769254	G	C	0.181909	1006
11	rs11570086	C	T	0.0318091	1006
11	rs2697923	G	T	0.635189	1006
11	rs10838696	G	A	0.361829	1006
11	rs11570078	C	T	0.138171	1006
11	rs2856650	G	A	0.291252	1006
11	rs11570072	A	G	0.178926	1006
11	rs11570067	G	T	0.139165	1006
11	rs58912703	T	A	0.0387674	1006
11	rs10769255	C	T	0.158052	1006
11	rs3729991	G	T	0.028827	1006
11	rs11570058	G	A	0.135189	1006
11	rs11570057	C	G	0.0347913	1006
11	rs3729989	T	C	0.141153	1006
11	rs2697920	T	C	0.647117	1006
11	rs2071305	A	C	0.308151	1006
11	rs2697919	A	C	0.967197	1006
11	rs11570054	G	A	0.0864811	1006
11	rs11570051	G	A	0.0407555	1006
11	rs3218719	G	A	0.0298211	1006
11	rs3729986	C	T	0.106362	1006
11	rs2071304	G	C	0.311133	1006
11	rs3729985	C	G	0.026839	1006
11	rs2856656	T	C	0.00994036	1006
11	rs11570041	T	A	0.0298211	1006
11	rs6485752	C	T	0.027833	1006
11	rs11039194	C	G	0.147117	1006
11	rs2856661	A	G	0.686879	1006
11	rs11039195	G	A	0.311133	1006
11	rs7112154	G	A	0.138171	1006
11	rs11570034	A	G	0.0298211	1006
11	rs3740686	A	G	0.680915	1006
11	rs182746140	A	C	0.0198807	1006
11	rs1057233	G	A	0.680915	1006
11	rs10747	C	G	0.0298211	1006
11	rs142754483	C	G	0.0119284	1006
11	rs3824869	T	C	0.644135	1006
11	rs10769256	C	T	0.394632	1006
11	rs11039197	A	G	0.149105	1006
11	rs117847273	C	G	0.0298211	1006
11	rs11039199	G	C	0.311133	1006
11	rs2084946	C	T	0.677932	1006
11	rs1542321	G	A	0.67992	1006
11	rs11039200	A	C	0.312127	1006
11	rs10734557	A	C	0.680915	1006
11	rs61897389	G	T	0.137177	1006
11	rs182990413	A	G	0.0139165	1006
11	rs3740688	G	T	0.542744	1006
11	rs3740689	G	A	0.574553	1006
11	rs79498485	C	T	0.143141	1006
11	rs61897390	A	G	0.137177	1006
11	rs61897391	C	T	0.134195	1006
11	rs11039202	A	T	0.322068	1006
11	rs7105851	T	C	0.673956	1006
11	rs77908907	C	A	0.0377734	1006
11	rs141442768	C	T	0.026839	1006
11	rs11039203	A	G	0.322068	1006
11	rs67116452	G	A	0.322068	1006
11	rs141947880	C	T	0.0596421	1006
11	rs150863859	C	G	0.134195	1006
11	rs10838698	G	A	0.673956	1006
11	rs10838699	T	C	0.673956	1006
11	rs11039204	G	C	0.0208748	1006
11	rs61468175	C	T	0.026839	1006
11	rs935914	C	T	0.668986	1006
11	rs12801188	G	A	0.347913	1006
11	rs145363919	C	T	0.0258449	1006
11	rs35996350	A	G	0.326044	1006
11	rs34937994	C	T	0.356859	1006
11	rs4752827	C	G	0.66998	1006
11	rs139014611	C	T	0.0168986	1006
11	rs140541052	C	G	0.00894632	1006
11	rs4752987	A	G	0.66998	1006
11	rs10769258	C	T	0.66998	1006
11	rs67472071	G	A	0.327038	1006
11	rs7928163	G	A	0.66998	1006
11	rs10437655	G	A	0.378728	1006
11	rs7928419	G	A	0.66998	1006
11	rs183559991	C	T	0.0188867	1006
11	rs56756748	C	G	0.149105	1006
11	rs11039212	A	T	0.326044	1006
11	rs79513206	C	T	0.142147	1006
11	rs4992357	T	C	0.66998	1006
11	rs896817	C	T	0.377734	1006
11	rs896816	T	C	0.66998	1006
11	rs11601200	A	G	0.0606362	1006
11	rs7940536	G	A	0.66998	1006
11	rs142817897	C	T	0.0168986	1006
11	rs76749806	G	A	0.0387674	1006
11	rs4752829	G	A	0.291252	1006
11	rs4752830	A	G	0.973161	1006
11	rs184068703	G	A	0.00795229	1006
11	rs55957907	G	A	0.0218688	1006
11	rs56030824	G	A	0.321074	1006
11	rs55677087	C	G	0.326044	1006
11	rs148548574	G	A	0.0109344	1006
11	rs12146565	G	A	0.323062	1006
11	rs2278890	G	A	0.349901	1006
11	rs78245530	G	T	0.142147	1006
11	rs3758675	G	A	0.349901	1006
11	rs11601173	A	G	0.326044	1006
11	rs11607981	T	G	0.326044	1006
11	rs11601603	A	C	0.326044	1006
11	rs11827106	G	A	0.145129	1006
11	rs147882184	C	T	0.0198807	1006
11	rs61897423	C	T	0.142147	1006
11	rs11828339	G	A	0.145129	1006
11	rs61897424	C	T	0.146123	1006
11	rs116905649	G	A	0.0188867	1006
11	rs142344037	C	T	0.0526839	1006
11	rs34899864	G	A	0.0387674	1006
11	rs11039216	C	T	0.522863	1006
11	rs74390551	C	T	0.0328032	1006
11	rs141963953	C	T	0.0149105	1006
11	rs11606287	C	A	0.350895	1006
11	rs78777726	T	C	0.150099	1006
11	rs7945314	T	C	0.0318091	1006
11	rs35032070	G	A	0.350895	1006
11	rs11500477	T	A	0.357853	1006
11	rs7111957	C	T	0.670974	1006
11	rs12422023	C	A	0.0248509	1006
11	rs11821917	T	A	0.142147	1006
11	rs6485753	C	T	0.671968	1006
11	rs4752990	G	A	0.32505	1006
11	rs4752992	G	T	0.142147	1006
11	rs10838702	G	T	0.375746	1006
11	rs4752993	T	C	0.671968	1006
11	rs4752994	A	T	0.670974	1006
11	rs10769262	G	A	0.670974	1006
11	rs11824864	A	G	0.145129	1006
11	rs118097789	A	C	0.0149105	1006
11	rs12803525	G	A	0.32505	1006
11	rs11605672	A	G	0.32505	1006
11	rs117890463	G	A	0.0139165	1006
11	rs185251440	C	T	0.0248509	1006
11	rs78529890	G	A	0.0308151	1006
11	rs78524236	G	A	0.142147	1006
11	rs34422548	G	T	0.0159046	1006
11	rs61897426	C	T	0.146123	1006
11	rs55876153	G	A	0.32505	1006
11	rs1377416	C	T	0.37674	1006
11	rs10769263	A	C	0.37674	1006
11	rs61897427	G	T	0.0238569	1006
11	rs12802273	T	C	0.329026	1006
11	rs58965622	C	G	0.32505	1006
11	rs7924485	A	G	0.668986	1006
11	rs896815	T	G	0.668986	1006
11	rs1534576	G	T	0.373757	1006
11	rs1317164	G	T	0.327038	1006
11	rs530803857	A	C	0.0159046	1006
11	rs116887820	G	A	0.0308151	1006
11	rs74206205	T	C	0.131213	1006
11	rs10838703	C	G	0.289264	1006
11	rs116932174	A	G	0.0318091	1006
11	rs10769264	C	T	0.373757	1006
11	rs4752832	A	G	0.667992	1006
11	rs9919657	T	G	0.149105	1006
11	rs11039219	C	T	0.327038	1006
11	rs10838704	T	C	0.323062	1006
11	rs61897429	G	A	0.146123	1006
11	rs10838705	G	A	0.374751	1006
11	rs11820650	A	G	0.146123	1006
11	rs186060859	C	T	0.0228628	1006
11	rs112060627	G	A	0.328032	1006
11	rs117659271	C	G	0.0586481	1006
11	rs61897430	G	A	0.146123	1006
11	rs11039221	C	T	0.372763	1006
11	rs10838707	C	T	0.0248509	1006
11	rs4752999	C	T	0.328032	1006
11	rs7107726	T	A	0.328032	1006
11	rs149368018	G	C	0.028827	1006
11	rs7947450	G	A	0.373757	1006
11	rs7937331	T	C	0.666998	1006
11	rs11039225	G	A	0.372763	1006
11	rs753812	G	A	0.143141	1006
11	rs61897432	A	G	0.149105	1006
11	rs35741412	G	A	0.0258449	1006
11	rs61000762	G	A	0.142147	1006
11	rs755555	C	T	0.324056	1006
11	rs755554	G	C	0.666998	1006
11	rs755553	G	A	0.66501	1006
11	rs10742802	T	G	0.371769	1006
11	rs7108608	C	G	0.149105	1006
11	rs189878979	G	A	0.0129225	1006
11	rs141470879	A	G	0.148111	1006
11	rs6485756	G	A	0.666998	1006
11	rs2293576	G	A	0.311133	1006
11	rs11602837	C	T	0.0596421	1006
11	rs2293577	C	T	0.666004	1006
11	rs2293578	C	T	0.324056	1006
11	rs61897434	C	T	0.149105	1006
11	rs2053979	A	G	0.333996	1006
11	rs10742803	A	G	0.666004	1006
11	rs138795369	T	G	0.0248509	1006
11	rs2293580	T	A	0.666998	1006
11	rs2293579	G	A	0.369781	1006
11	rs3781628	G	T	0.141153	1006
11	rs3781627	T	A	0.688867	1006
11	rs10838708	G	A	0.450298	1006
11	rs2242511	C	T	0.131213	1006
11	rs72903900	C	T	0.0447316	1006
11	rs3781626	T	A	0.666998	1006
11	rs3781625	T	C	0.328032	1006
11	rs141325867	C	T	0.0109344	1006
11	rs55927797	A	T	0.328032	1006
11	rs17790804	T	C	0.131213	1006
11	rs10838709	C	T	0.371769	1006
11	rs7948705	C	G	0.293241	1006
11	rs11600581	T	C	0.332008	1006
11	rs61895077	G	C	0.150099	1006
11	rs4753000	T	C	0.293241	1006
11	rs12292911	G	A	0.371769	1006
11	rs60075622	T	G	0.332008	1006
11	rs7101772	A	G	0.293241	1006
11	rs7105122	C	T	0.292247	1006
11	rs116930066	G	A	0.0586481	1006
11	rs56007045	G	A	0.150099	1006
11	rs7105907	A	T	0.293241	1006
11	rs35496532	C	T	0.328032	1006
11	rs9733983	C	T	0.0119284	1006
11	rs9734013	G	T	0.293241	1006
11	rs9919526	C	T	0.293241	1006
11	rs9919527	C	T	0.150099	1006
11	rs7130693	T	C	0.294235	1006
11	rs11820680	C	T	0.294235	1006
11	rs7107853	T	C	0.294235	1006
11	rs7108143	T	G	0.293241	1006
11	rs80241400	T	C	0.294235	1006
11	rs77998085	C	T	0.143141	1006
11	rs4237544	A	C	0.705765	1006
11	rs4434960	A	T	0.373757	1006
11	rs10742805	A	G	0.705765	1006
11	rs11601934	C	A	0.0616302	1006
11	rs144929883	A	C	0.0119284	1006
11	rs34603363	G	A	0.0616302	1006
11	rs2868459	C	G	0.332008	1006
11	rs111228939	T	C	0.132207	1006
11	rs4282946	G	A	0.705765	1006
11	rs10742806	T	A	0.705765	1006
11	rs61895081	G	A	0.150099	1006
11	rs11604680	A	G	0.323062	1006
11	rs7117277	G	A	0.705765	1006
11	rs147463152	A	T	0.0586481	1006
11	rs7106956	T	C	0.332008	1006
11	rs45617144	G	A	0.150099	1006
11	rs35705029	T	A	0.328032	1006
11	rs12282783	T	C	0.705765	1006
11	rs10769267	C	T	0.705765	1006
11	rs7126210	A	G	0.705765	1006
11	rs11039238	T	C	0.323062	1006
11	rs7130107	C	T	0.0248509	1006
11	rs7119556	T	C	0.705765	1006
11	rs7103835	G	A	0.287276	1006
11	rs7103648	A	G	0.373757	1006
11	rs7104366	G	A	0.705765	1006
11	rs7104036	A	G	0.373757	1006
11	rs7104800	G	A	0.150099	1006
11	rs117944027	T	G	0.0586481	1006
11	rs45603036	C	T	0.150099	1006
11	rs116941314	C	A	0.028827	1006
11	rs34625105	C	T	0.0119284	1006
11	rs3847503	G	A	0.144135	1006
11	rs7116534	C	T	0.150099	1006
11	rs112261189	C	T	0.0616302	1006
11	rs4752836	T	C	0.704771	1006
11	rs4752837	G	A	0.704771	1006
11	rs4752838	G	A	0.331014	1006
11	rs11039244	G	A	0.312127	1006
11	rs7925389	A	T	0.333002	1006
11	rs113908435	C	T	0.0208748	1006
11	rs12419342	C	T	0.697813	1006
11	rs3824867	A	G	0.698807	1006
11	rs3740685	C	T	0.697813	1006
11	rs3740684	C	T	0.705765	1006
11	rs78647153	A	G	0.0198807	1006
11	rs7111873	A	G	0.706759	1006
11	rs45547231	G	A	0.150099	1006
11	rs34312154	G	A	0.116302	1006
11	rs117947983	G	A	0.0139165	1006
11	rs74385561	C	T	0.116302	1006
11	rs12361415	T	G	0.260437	1006
11	rs76103988	G	A	0.0437376	1006
11	rs35184771	G	T	0.355865	1006
11	rs60882887	G	A	0.143141	1006
11	rs17726706	A	C	0.136183	1006
11	rs17198158	A	G	0.143141	1006
11	rs143701995	C	T	0.027833	1006
11	rs74335517	G	A	0.141153	1006
11	rs11607855	C	T	0.0586481	1006
11	rs7950696	T	C	0.428429	1006
11	rs80202445	C	T	0.054672	1006
11	rs117464992	C	T	0.0139165	1006
11	rs148320776	C	A	0.026839	1006
11	rs11603587	T	C	0.0586481	1006
11	rs143737612	G	A	0.0586481	1006
11	rs76029806	C	T	0.0397614	1006
11	rs1317149	C	T	0.356859	1006
11	rs1044269	G	A	0.851889	1006
11	rs1052657	G	C	0.054672	1006
11	rs139730569	C	T	0.0119284	1006
11	rs4752839	G	A	0.141153	1006
11	rs11039255	G	T	0.356859	1006
11	rs7102372	C	T	0.149105	1006
11	rs2242081	T	C	0.429423	1006
11	rs12224672	C	T	0.253479	1006
11	rs59631865	T	G	0.143141	1006
11	rs57680742	C	T	0.149105	1006
11	rs75818156	C	T	0.0347913	1006
11	rs3740699	G	T	0.428429	1006
11	rs150330265	G	A	0.0119284	1006
11	rs11607518	G	A	0.0586481	1006
11	rs77204316	C	T	0.0586481	1006
11	rs11821273	A	G	0.142147	1006
11	rs10838721	A	G	0.026839	1006
11	rs7933019	G	C	0.280318	1006
11	rs78520583	G	A	0.0109344	1006
11	rs141913318	T	C	0.0218688	1006
11	rs7945021	G	A	0.0616302	1006
11	rs117267012	G	A	0.0139165	1006
11	rs151293308	G	A	0.05666	1006
11	rs113825956	T	A	0.00994036	1006
11	rs72907957	G	C	0.0218688	1006
11	rs67132220	C	T	0.0347913	1006
11	rs80188785	T	C	0.0188867	1006
11	rs190807985	G	A	0.00795229	1006
11	rs60929305	C	T	0.142147	1006
11	rs11824990	G	T	0.142147	1006
11	rs11824971	C	A	0.142147	1006
11	rs61895102	C	A	0.138171	1006
11	rs10838724	G	T	0.397614	1006
11	rs11823490	C	T	0.145129	1006
11	rs61895104	G	A	0.150099	1006
11	rs76570755	T	C	0.0159046	1006
11	rs17726787	G	A	0.149105	1006
11	rs7124681	C	A	0.421471	1006
11	rs6485758	G	A	0.281312	1006
11	rs4752843	T	G	0.144135	1006
11	rs11039266	T	G	0.256461	1006
11	rs74380998	T	C	0.0536779	1006
11	rs139689864	A	G	0.0328032	1006
11	rs117784947	T	C	0.0576541	1006
11	rs74445441	T	A	0.0328032	1006
11	rs190310756	G	A	0.0178926	1006
11	rs4752845	T	C	0.356859	1006
11	rs9666924	C	T	0.851889	1006
11	rs150657631	G	A	0.0308151	1006
11	rs76516661	A	C	0.0208748	1006
11	rs75387502	A	G	0.0109344	1006
11	rs75025986	A	T	0.0109344	1006
11	rs143820215	G	A	0.0178926	1006
11	rs34958982	T	C	0.356859	1006
11	rs10742814	G	A	0.429423	1006
11	rs118125106	A	G	0.0139165	1006
11	rs11821860	C	A	0.143141	1006
11	rs145619451	A	G	0.0109344	1006
11	rs11822402	C	T	0.143141	1006
11	rs11602333	C	G	0.0586481	1006
11	rs142816639	C	A	0.0407555	1006
11	rs75203562	C	T	0.0188867	1006
11	rs146001850	G	C	0.0208748	1006
11	rs61895110	G	A	0.0795229	1006
11	rs11039278	C	T	0.851889	1006
11	rs10838725	T	C	0.279324	1006
11	rs4752783	G	A	0.131213	1006
11	rs61895111	C	T	0.150099	1006
11	rs11039280	G	A	0.429423	1006
11	rs117206250	A	T	0.0298211	1006
11	rs11039281	G	A	0.119284	1006
11	rs61895112	T	C	0.255467	1006
11	rs144358463	C	T	0.0586481	1006
11	rs11603911	C	A	0.0586481	1006
11	rs7115371	G	A	0.143141	1006
11	rs113459934	G	A	0.117296	1006
11	rs11039284	A	G	0.254473	1006
11	rs61895113	G	A	0.150099	1006
11	rs12285933	G	T	0.150099	1006
11	rs77977823	T	C	0.0109344	1006
11	rs72907976	G	A	0.0785288	1006
11	rs7928842	T	C	0.422465	1006
11	rs113397202	G	T	0.0119284	1006
11	rs113344815	A	G	0.00894632	1006
11	rs66749409	C	T	0.356859	1006
11	rs75159144	T	C	0.0437376	1006
11	rs10838726	C	G	0.279324	1006
11	rs11604233	G	A	0.0596421	1006
11	rs77173113	T	G	0.028827	1006
11	rs189865011	C	T	0.0347913	1006
11	rs12226590	T	C	0.429423	1006
11	rs7944532	G	A	0.143141	1006
11	rs150299113	A	G	0.0576541	1006
11	rs58119589	G	A	0.143141	1006
11	rs12225051	C	T	0.254473	1006
11	rs11039290	G	A	0.279324	1006
11	rs71475921	G	A	0.279324	1006
11	rs140183429	A	T	0.0308151	1006
11	rs145240718	G	C	0.0188867	1006
11	rs116929680	G	A	0.0178926	1006
11	rs60206633	C	G	0.0109344	1006
11	rs76673547	G	A	0.0536779	1006
11	rs28364769	T	A	0.139165	1006
11	rs117677903	C	T	0.0248509	1006
11	rs11039297	G	A	0.280318	1006
11	rs57828885	C	T	0.143141	1006
11	rs12798346	C	T	0.356859	1006
11	rs74932661	A	G	0.0596421	1006
11	rs181350618	T	G	0.0298211	1006
11	rs4752848	C	T	0.144135	1006
11	rs143474110	G	A	0.0149105	1006
11	rs7126378	G	T	0.409543	1006
11	rs56400411	T	G	0.356859	1006
11	rs11039300	G	A	0.851889	1006
11	rs11537751	C	T	0.0586481	1006
11	rs4752851	T	G	0.027833	1006
11	rs118011483	C	A	0.140159	1006
11	rs7945473	C	T	0.356859	1006
11	rs143016699	G	A	0.0586481	1006
11	rs117309942	G	T	0.0586481	1006
11	rs112686874	T	A	0.0238569	1006
11	rs144915398	G	A	0.00795229	1006
11	rs75352463	T	C	0.0218688	1006
11	rs2280231	C	T	0.254473	1006
11	rs2030166	C	T	0.356859	1006
11	rs75422278	G	A	0.150099	1006
11	rs71475924	C	T	0.122266	1006
11	rs12798028	C	T	0.421471	1006
11	rs4147730	G	A	0.143141	1006
11	rs7109918	A	C	0.0248509	1006
11	rs11605348	G	A	0.353877	1006
11	rs12287076	G	C	0.734592	1006
11	rs10742816	C	T	0.856859	1006
11	rs10838731	C	T	0.280318	1006
11	rs140634392	G	A	0.0437376	1006
11	rs77465292	T	C	0.131213	1006
11	rs10838732	C	G	0.430417	1006
11	rs36016346	T	A	0.0586481	1006
11	rs56836683	T	C	0.0119284	1006
11	rs140366535	G	C	0.0119284	1006
11	rs11039307	C	T	0.421471	1006
11	rs142453721	C	G	0.0536779	1006
11	rs146583392	T	A	0.0129225	1006
11	rs150142619	C	G	0.0119284	1006
11	rs11601694	C	T	0.0417495	1006
11	rs149860042	C	T	0.0149105	1006
11	rs35624992	G	C	0.353877	1006
11	rs118102336	C	A	0.0437376	1006
11	rs149175346	A	G	0.028827	1006
11	rs151202997	G	T	0.0328032	1006
11	rs117963484	G	C	0.0606362	1006
11	rs78339356	A	T	0.0775348	1006
11	rs12799623	G	A	0.353877	1006
11	rs112000051	G	A	0.143141	1006
11	rs11039308	G	A	0.421471	1006
11	rs12363232	C	T	0.353877	1006
11	rs117305924	C	T	0.0606362	1006
11	rs12419692	C	A	0.354871	1006
11	rs7123576	C	T	0.0308151	1006
11	rs10769282	T	G	0.269384	1006
11	rs189216437	C	T	0.028827	1006
11	rs143088995	C	A	0.0308151	1006
11	rs76833577	C	T	0.0308151	1006
11	rs6485763	C	T	0.430417	1006
11	rs4752786	C	T	0.143141	1006
11	rs2138767	T	C	0.143141	1006
11	rs143091008	C	T	0.0109344	1006
11	rs60133324	G	A	0.0248509	1006
11	rs1474056	G	A	0.143141	1006
11	rs75092034	A	T	0.136183	1006
11	rs7931089	G	A	0.143141	1006
11	rs11601083	T	A	0.0606362	1006
11	rs185399316	G	C	0.00497018	1006
11	rs147238791	C	T	0.0318091	1006
11	rs116956478	C	T	0.0119284	1006
11	rs9089	G	A	0.0606362	1006
11	rs79845520	G	A	0.0606362	1006
11	rs1064608	G	C	0.353877	1006
11	rs55656834	T	C	0.0119284	1006
11	rs79754936	T	C	0.0407555	1006
11	rs7116299	C	T	0.147117	1006
11	rs3817335	T	A	0.355865	1006
11	rs113359244	G	A	0.0139165	1006
11	rs4752856	G	A	0.353877	1006
11	rs78695990	C	G	0.0119284	1006
11	rs17788853	G	A	0.0208748	1006
11	rs3817334	C	T	0.421471	1006
11	rs75716035	G	C	0.0238569	1006
11	rs117523937	A	T	0.0427435	1006
11	rs11600974	C	T	0.0606362	1006
11	rs190620626	T	C	0.0149105	1006
11	rs7945312	C	T	0.430417	1006
11	rs4752857	C	T	0.353877	1006
11	rs143181452	G	A	0.00994036	1006
11	rs7935802	C	A	0.0119284	1006
11	rs12794570	C	T	0.353877	1006
11	rs7118178	G	A	0.255467	1006
11	rs7129948	C	A	0.150099	1006
11	rs11039322	C	T	0.149105	1006
11	rs7120548	T	C	0.280318	1006
11	rs10838738	A	G	0.353877	1006
11	rs11039324	G	A	0.422465	1006
11	rs190053076	A	G	0.0208748	1006
11	rs7129797	G	C	0.430417	1006
11	rs61897973	A	G	0.117296	1006
11	rs59360790	T	C	0.422465	1006
11	rs7107792	A	C	0.434394	1006
11	rs7107922	C	A	0.430417	1006
11	rs12419507	G	A	0.422465	1006
11	rs12787646	T	C	0.354871	1006
11	rs11039325	C	T	0.0228628	1006
11	rs148716586	G	A	0.0596421	1006
11	rs7945911	G	A	0.142147	1006
11	rs10838739	C	T	0.434394	1006
11	rs72911714	T	C	0.0785288	1006
11	rs11039327	A	T	0.355865	1006
11	rs2869024	G	A	0.5666	1006
11	rs7103013	G	A	0.4334	1006
11	rs150268487	G	C	0.0178926	1006
11	rs7119517	T	C	0.4334	1006
11	rs1234903	G	A	0.0178926	1006
11	rs7107535	G	A	0.429423	1006
11	rs7945100	T	G	0.143141	1006
11	rs7107356	A	G	0.496024	1006
11	rs61897976	T	A	0.0854871	1006
11	rs72911715	C	T	0.0139165	1006
11	rs61897977	A	T	0.026839	1006
11	rs10838740	A	G	0.430417	1006
11	rs79469239	C	T	0.15507	1006
11	rs11608017	G	A	0.0596421	1006
11	rs1056387	T	G	0.437376	1006
11	rs7933184	C	T	0.428429	1006
11	rs12362318	T	C	0.432406	1006
11	rs60515486	A	T	0.209742	1006
11	rs79656183	G	T	0.0308151	1006
11	rs10838741	A	G	0.432406	1006
11	rs11039329	T	C	0.428429	1006
11	rs4543938	C	T	0.5666	1006
11	rs4752858	C	T	0.5666	1006
11	rs12787112	A	G	0.356859	1006
11	rs7113438	G	T	0.0596421	1006
11	rs7939069	G	A	0.0109344	1006
11	rs144424138	G	C	0.0188867	1006
11	rs10742817	C	T	0.428429	1006
11	rs142550690	G	A	0.0596421	1006
11	rs2903989	C	T	0.0606362	1006
11	rs58357937	C	T	0.132207	1006
11	rs75348631	T	G	0.0218688	1006
11	rs4539273	C	T	0.5666	1006
11	rs2869532	A	G	0.209742	1006
11	rs7116970	G	A	0.428429	1006
11	rs11039332	G	A	0.275348	1006
11	rs74608150	A	T	0.432406	1006
11	rs12365079	A	T	0.275348	1006
11	rs141279659	T	C	0.0188867	1006
```
