## Supplementary material for "Characterization of shared and ancestry-specific signals driving complex traits using multi-ancestry fine-mapping": s1_ref.bim

```
11	rs61884499	0	45844304	G	A
11	rs144225206	0	45844797	G	A
11	rs148328814	0	45844845	C	G
11	rs11038670	0	45845150	G	A
11	rs11038671	0	45845495	C	T
11	rs72900650	0	45845567	C	T
11	rs72900652	0	45845740	C	T
11	rs61250077	0	45846130	A	T
11	rs11038672	0	45846498	C	G
11	rs11038673	0	45846619	G	T
11	rs7115967	0	45847088	C	T
11	rs72900657	0	45848147	G	A
11	rs61884502	0	45849511	G	A
11	rs183858852	0	45849610	C	T
11	rs76710367	0	45849995	C	T
11	rs11038675	0	45851903	T	A
11	rs2090602	0	45852646	T	C
11	rs78832766	0	45853179	C	T
11	rs112067314	0	45853331	G	A
11	rs111693620	0	45853865	C	A
11	rs72900671	0	45854301	G	A
11	rs12366056	0	45855100	T	C
11	rs61884503	0	45855389	T	C
11	rs2010676	0	45855510	T	C
11	rs2002244	0	45855745	C	T
11	rs6485644	0	45855998	C	T
11	rs4756030	0	45856053	C	T
11	rs11038677	0	45856657	T	C
11	rs7105751	0	45856973	G	A
11	rs7105609	0	45857132	A	G
11	rs113268577	0	45857235	C	T
11	rs56330140	0	45858457	C	A
11	rs11038678	0	45858522	C	A
11	rs12419690	0	45858584	G	A
11	rs61884505	0	45859318	T	C
11	rs11038679	0	45859387	A	C
11	rs61884506	0	45859512	C	T
11	rs9666007	0	45859740	A	G
11	rs11038680	0	45860308	G	A
11	rs140254700	0	45860607	C	T
11	rs117044123	0	45860715	A	T
11	rs72900692	0	45860977	G	A
11	rs7108730	0	45861193	T	C
11	rs186326544	0	45861330	G	A
11	rs72900694	0	45861405	T	C
11	rs11038683	0	45861956	C	T
11	rs11038685	0	45861993	G	A
11	rs12362319	0	45862285	A	T
11	rs6485645	0	45862353	A	G
11	rs117824724	0	45862497	C	T
11	rs10838523	0	45862764	C	A
11	rs111954517	0	45863352	C	T
11	rs7121611	0	45864142	T	A
11	rs7121775	0	45864323	T	C
11	rs73468311	0	45864559	A	C
11	rs61884508	0	45864932	T	G
11	rs75065406	0	45864942	C	T
11	rs6485646	0	45865764	G	A
11	rs11038686	0	45865806	C	A
11	rs56152508	0	45865868	C	T
11	rs12807179	0	45866139	G	A
11	rs10462026	0	45867158	G	A
11	rs2056260	0	45867160	T	C
11	rs11607858	0	45869658	G	A
11	rs17725095	0	45869942	G	A
11	rs10838524	0	45870177	A	G
11	rs4756032	0	45870743	T	C
11	rs72902412	0	45871071	A	T
11	rs78872333	0	45871232	C	T
11	rs11038688	0	45871348	A	G
11	rs12794698	0	45871861	G	A
11	rs36103144	0	45872839	G	T
11	rs77199649	0	45873003	A	G
11	rs11605924	0	45873091	A	C
11	rs2037311	0	45873448	A	G
11	rs11038689	0	45874264	A	G
11	rs61884510	0	45874404	T	G
11	rs79033888	0	45874705	A	G
11	rs12284956	0	45874980	T	C
11	rs77756595	0	45875161	A	G
11	rs7951225	0	45875392	A	T
11	rs4756034	0	45875955	A	G
11	rs11038693	0	45876194	T	C
11	rs72902418	0	45876616	C	T
11	rs4756035	0	45877043	C	T
11	rs2292913	0	45877529	A	G
11	rs2292912	0	45877688	C	G
11	rs4756036	0	45878070	G	C
11	rs11038694	0	45878123	G	A
11	rs4756037	0	45878220	A	G
11	rs11038695	0	45878461	G	A
11	rs11038696	0	45878593	G	A
11	rs9300053	0	45878876	G	C
11	rs7945565	0	45878992	A	G
11	rs7945689	0	45879006	C	T
11	rs1401419	0	45879739	T	C
11	rs1401417	0	45880110	C	G
11	rs11038697	0	45881549	G	A
11	rs72902436	0	45881792	G	A
11	rs72902437	0	45882258	T	C
11	rs72902439	0	45883268	C	G
11	rs17787106	0	45883298	T	A
11	rs4755344	0	45883955	T	C
11	rs76396533	0	45884752	G	A
11	rs61882469	0	45885100	G	C
11	rs191143419	0	45888290	G	A
11	rs112302069	0	45888657	T	C
11	rs113196716	0	45889122	A	T
11	rs12364060	0	45889775	C	T
11	rs113857829	0	45889853	T	G
11	rs61882470	0	45890456	G	C
11	rs7123390	0	45891418	G	A
11	rs4755345	0	45891508	A	G
11	rs118130872	0	45893049	A	G
11	rs11038698	0	45893172	T	C
11	rs113851044	0	45893630	C	T
11	rs75057971	0	45894114	T	C
11	rs17787136	0	45894636	C	G
11	rs7933420	0	45896797	T	A
11	rs11038699	0	45897077	A	G
11	rs150188893	0	45897645	C	T
11	rs877412	0	45897651	A	C
11	rs112670498	0	45898741	G	C
11	rs11038700	0	45899791	A	C
11	rs12281674	0	45899962	A	G
11	rs10838526	0	45901091	T	A
11	rs139382397	0	45901497	T	C
11	rs113677005	0	45901615	G	T
11	rs10838527	0	45903194	A	G
11	rs2292910	0	45903613	A	C
11	rs6798	0	45904477	T	C
11	rs73468335	0	45905072	C	G
11	rs55923741	0	45905480	A	G
11	rs3824872	0	45905605	A	C
11	rs76108454	0	45906240	C	T
11	rs1554338	0	45906830	A	G
11	rs188883010	0	45908099	G	C
11	rs61882473	0	45908905	C	G
11	rs147021119	0	45910272	C	A
11	rs72902459	0	45910605	A	G
11	rs73468338	0	45910841	T	C
11	rs12281069	0	45912012	C	T
11	rs7115753	0	45912013	A	G
11	rs4756038	0	45912026	C	T
11	rs4756039	0	45912350	A	T
11	rs11038703	0	45912410	A	G
11	rs61882474	0	45913099	G	A
11	rs61882475	0	45913104	C	G
11	rs76410933	0	45913148	A	C
11	rs75760329	0	45913246	A	G
11	rs77403571	0	45913607	G	A
11	rs1533614	0	45913652	T	C
11	rs192324574	0	45914048	C	T
11	rs61882476	0	45914462	C	T
11	rs11038704	0	45915597	T	C
11	rs11038705	0	45915665	C	G
11	rs35389927	0	45916436	G	A
11	rs118033599	0	45916586	G	A
11	rs7114162	0	45916781	A	G
11	rs143438037	0	45916997	C	A
11	rs11038706	0	45917703	C	T
11	rs4755346	0	45917780	T	C
11	rs10838528	0	45917954	A	C
11	rs113933090	0	45922456	G	A
11	rs3789023	0	45922690	G	A
11	rs2280331	0	45923697	A	G
11	rs61882478	0	45924852	C	G
11	rs148381852	0	45925755	G	A
11	rs2271847	0	45926445	T	C
11	rs17847253	0	45926867	T	C
11	rs564463098	0	45927353	T	C
11	rs184822179	0	45927558	G	A
11	rs61882480	0	45929162	C	T
11	rs72902474	0	45929388	C	T
11	rs7925824	0	45929961	T	C
11	rs140163079	0	45930284	A	G
11	rs11600112	0	45931019	C	A
11	rs2280329	0	45931206	C	T
11	rs72902478	0	45931218	T	C
11	rs10838529	0	45931502	G	A
11	rs1533613	0	45932246	G	A
11	rs11038708	0	45932800	T	A
11	rs72902480	0	45933746	G	C
11	rs142583473	0	45933775	C	T
11	rs111927685	0	45934067	C	A
11	rs11038709	0	45934117	C	T
11	rs4505038	0	45934697	T	G
11	rs72902484	0	45934889	G	A
11	rs2271845	0	45935253	C	T
11	rs1132349	0	45935384	A	G
11	rs35214605	0	45935689	C	G
11	rs3802758	0	45936035	G	A
11	rs939108	0	45936817	G	C
11	rs11553094	0	45937306	C	T
11	rs2001591	0	45938308	C	T
11	rs12417410	0	45938872	T	A
11	rs11553093	0	45940019	A	G
11	rs7115790	0	45941844	G	C
11	rs10838530	0	45942995	T	G
11	rs12804463	0	45943129	C	T
11	rs147707585	0	45943436	T	G
11	rs7109981	0	45944029	T	G
11	rs7124434	0	45944105	C	G
11	rs7124323	0	45944108	A	G
11	rs55884539	0	45944161	C	A
11	rs113938769	0	45944985	A	G
11	rs10838531	0	45945837	C	T
11	rs72902492	0	45945969	C	T
11	rs61882482	0	45947104	G	A
11	rs4756041	0	45947137	G	A
11	rs10838532	0	45947464	G	C
11	rs111303112	0	45948498	G	C
11	rs884668	0	45949201	C	T
11	rs939105	0	45949534	C	T
11	rs11038714	0	45949746	A	C
11	rs141206902	0	45950146	C	G
11	rs117263461	0	45950428	T	A
11	rs10838533	0	45951306	T	C
11	rs61882483	0	45951743	G	A
11	rs80116517	0	45951851	C	T
11	rs2863714	0	45952311	A	G
11	rs74566099	0	45953104	G	A
11	rs189712482	0	45954960	C	A
11	rs117278384	0	45956853	C	T
11	rs4756042	0	45957478	A	G
11	rs10838535	0	45957611	T	C
11	rs11038716	0	45958444	G	A
11	rs7934681	0	45958637	G	A
11	rs7934572	0	45958648	C	G
11	rs4756043	0	45959062	G	A
11	rs10742773	0	45959669	C	T
11	rs4756044	0	45961114	A	C
11	rs137946119	0	45964735	G	A
11	rs7108028	0	45964993	A	C
11	rs7108186	0	45965129	A	C
11	rs139743387	0	45968020	C	T
11	rs118097121	0	45968506	C	T
11	rs11038720	0	45968661	A	T
11	rs2959103	0	45970084	T	C
11	rs117675627	0	45971180	A	T
11	rs75069630	0	45972708	T	G
11	rs2959096	0	45972868	C	G
11	rs2860376	0	45973461	T	G
11	rs1996573	0	45974643	C	G
11	rs3736508	0	45975130	C	T
11	rs2959102	0	45975597	G	C
11	rs4756045	0	45975775	C	T
11	rs939106	0	45976260	A	C
11	rs2945997	0	45977339	G	A
11	rs117116727	0	45977545	G	A
11	rs10742774	0	45977590	A	C
11	rs2945998	0	45977617	C	G
11	rs137925093	0	45979463	A	G
11	rs117109731	0	45979683	G	A
11	rs11038723	0	45979892	T	C
11	rs76999280	0	45980841	A	G
11	rs61882501	0	45982349	C	T
11	rs939107	0	45982351	A	G
11	rs1401420	0	45982632	G	C
11	rs2945999	0	45982957	T	G
11	rs2946000	0	45983048	G	A
11	rs10769176	0	45983385	T	C
11	rs2959087	0	45983969	A	C
11	rs10769177	0	45984400	T	C
11	rs2959088	0	45984698	C	T
11	rs2959089	0	45984944	T	C
11	rs2946001	0	45987634	G	A
11	rs2946002	0	45987895	A	G
11	rs3107239	0	45988236	C	T
11	rs113249459	0	45988409	C	A
11	rs117706643	0	45988681	A	G
11	rs2959090	0	45989939	A	G
11	rs2959091	0	45990857	G	A
11	rs78316938	0	45991161	C	T
11	rs1973721	0	45994419	T	C
11	rs10838537	0	45994635	A	T
11	rs79492020	0	45996481	A	T
11	rs181888920	0	45996870	A	C
11	rs2946003	0	45997514	T	C
11	rs7128184	0	45997648	C	T
11	rs2946004	0	45997805	G	C
11	rs2860433	0	45998596	C	T
11	rs79404237	0	46000530	A	T
11	rs10769178	0	46000592	G	C
11	rs139997788	0	46001000	C	T
11	rs2946005	0	46001229	G	C
11	rs11600515	0	46001779	G	C
11	rs117958458	0	46001787	A	G
11	rs10444290	0	46001927	A	G
11	rs2959095	0	46004763	G	A
11	rs2946006	0	46005057	T	A
11	rs61882503	0	46005804	A	G
11	rs1401421	0	46005829	A	G
11	rs55945697	0	46006500	T	C
11	rs1125291	0	46006737	G	A
11	rs1125290	0	46007054	G	C
11	rs2959097	0	46007377	A	T
11	rs2946008	0	46008971	G	C
11	rs78393756	0	46010088	A	T
11	rs2959098	0	46010417	G	C
11	rs12418498	0	46010847	G	A
11	rs4756048	0	46011088	T	C
11	rs7932895	0	46011408	A	G
11	rs76202957	0	46011730	C	T
11	rs61882506	0	46013350	C	G
11	rs2959099	0	46013802	A	G
11	rs77314809	0	46014310	C	T
11	rs2946009	0	46015106	G	A
11	rs2959100	0	46015138	C	G
11	rs11038739	0	46017895	A	T
11	rs2959101	0	46018139	C	T
11	rs61882507	0	46018639	C	T
11	rs111868856	0	46020058	C	T
11	rs61882508	0	46020138	G	A
11	rs186610024	0	46020583	G	T
11	rs79686965	0	46020909	A	G
11	rs16938429	0	46021656	G	T
11	rs17787304	0	46021706	G	A
11	rs61882509	0	46022070	C	T
11	rs61882510	0	46023153	G	A
11	rs7350495	0	46024076	G	A
11	rs7950336	0	46024183	T	C
11	rs6485654	0	46024216	T	A
11	rs7935308	0	46024355	A	T
11	rs10769179	0	46024783	C	T
11	rs72904359	0	46025958	T	C
11	rs61882511	0	46026335	T	C
11	rs7926314	0	46027176	G	T
11	rs4301763	0	46027721	T	C
11	rs11038742	0	46028281	G	T
11	rs11827687	0	46028684	C	T
11	rs11820877	0	46028873	T	C
11	rs140273453	0	46029049	G	C
11	rs12801668	0	46029542	C	A
11	rs11038743	0	46029826	T	A
11	rs4237659	0	46032931	T	C
11	rs61652532	0	46032971	T	C
11	rs61882513	0	46033088	T	C
11	rs17787346	0	46033104	T	C
11	rs4144718	0	46033649	A	G
11	rs150956438	0	46033703	G	A
11	rs140571781	0	46034595	C	A
11	rs61882514	0	46035020	A	C
11	rs4237660	0	46035466	T	C
11	rs61882534	0	46035617	A	G
11	rs6485655	0	46035750	G	C
11	rs7948502	0	46037861	A	G
11	rs61882535	0	46038561	A	G
11	rs143956160	0	46038617	G	A
11	rs61882536	0	46039950	A	G
11	rs72904370	0	46040015	G	C
11	rs75056090	0	46040397	A	G
11	rs117243792	0	46041220	G	A
11	rs73452216	0	46042718	T	C
11	rs10838541	0	46043747	T	C
11	rs117929980	0	46043775	G	C
11	rs10838542	0	46044592	G	A
11	rs187683744	0	46045281	C	T
11	rs71491887	0	46045701	C	T
11	rs61882538	0	46046329	T	C
11	rs7950391	0	46047130	T	C
11	rs11038745	0	46047864	T	C
11	rs117847116	0	46048240	T	C
11	rs56852527	0	46048384	C	T
11	rs12277800	0	46050361	C	T
11	rs78990218	0	46050700	C	T
11	rs7130282	0	46051129	C	T
11	rs7130281	0	46051166	A	G
11	rs17725424	0	46051457	T	C
11	rs117289621	0	46051833	T	C
11	rs16938437	0	46052575	C	T
11	rs61882539	0	46053348	G	A
11	rs61882540	0	46053760	A	T
11	rs61882541	0	46054563	G	A
11	rs61882542	0	46054619	T	C
11	rs4756051	0	46055904	C	G
11	rs115749090	0	46056352	G	T
11	rs77931661	0	46057002	A	C
11	rs12364441	0	46057073	T	C
11	rs7103299	0	46057427	C	T
11	rs144925907	0	46057783	G	C
11	rs11038747	0	46058240	T	C
11	rs61882543	0	46059183	C	T
11	rs4755347	0	46059294	T	A
11	rs11038749	0	46059924	C	G
11	rs61882544	0	46059975	G	A
11	rs10838547	0	46060082	T	C
11	rs61882545	0	46060526	T	C
11	rs61882546	0	46060565	G	C
11	rs7120227	0	46061038	G	A
11	rs61882547	0	46062000	C	G
11	rs79728014	0	46062245	A	G
11	rs11038750	0	46063034	A	G
11	rs11820849	0	46063637	T	C
11	rs11827732	0	46063817	C	T
11	rs76252309	0	46064069	T	C
11	rs953230	0	46064974	G	A
11	rs2959104	0	46065036	G	A
11	rs2932513	0	46070178	G	A
11	rs2932514	0	46070300	G	A
11	rs61882549	0	46070935	C	T
11	rs4073513	0	46071253	A	G
11	rs183640689	0	46071269	G	A
11	rs79674682	0	46071685	T	C
11	rs6485660	0	46071727	T	C
11	rs7129942	0	46071823	T	G
11	rs7114506	0	46072286	A	C
11	rs11038752	0	46072537	C	T
11	rs2959082	0	46072962	C	G
11	rs10838551	0	46073113	G	A
11	rs2959083	0	46076775	A	T
11	rs11038754	0	46077264	G	A
11	rs2932516	0	46078384	A	C
11	rs2959084	0	46078656	G	A
11	rs11038755	0	46078701	A	G
11	rs11038756	0	46079058	T	C
11	rs117335563	0	46079757	A	G
11	rs11038757	0	46079885	T	C
11	rs78056747	0	46079899	C	T
11	rs2932512	0	46080899	G	A
11	rs2013010	0	46081258	C	G
11	rs75783582	0	46083690	T	C
11	rs7934407	0	46083743	A	C
11	rs10838552	0	46084037	T	G
11	rs80171383	0	46084677	G	A
11	rs1565412	0	46086147	G	C
11	rs7478883	0	46086688	G	C
11	rs3929339	0	46086727	G	A
11	rs1907003	0	46088495	C	T
11	rs17787417	0	46088828	C	G
11	rs12365345	0	46089776	T	C
11	rs1994599	0	46090423	A	C
11	rs10501316	0	46090550	C	T
11	rs78902975	0	46091259	T	A
11	rs10838555	0	46091571	T	C
11	rs1976182	0	46091944	C	A
11	rs6416136	0	46091993	C	T
11	rs75215311	0	46092909	C	A
11	rs11038761	0	46093755	T	C
11	rs74402481	0	46093905	A	T
11	rs2959085	0	46094361	C	T
11	rs2220546	0	46094545	G	A
11	rs17725532	0	46095173	C	T
11	rs2860404	0	46095567	T	C
11	rs118162057	0	46095872	T	C
11	rs1038733	0	46097418	G	A
11	rs34225581	0	46097595	A	T
11	rs141013358	0	46098692	A	C
11	rs7397035	0	46099203	A	G
11	rs10838558	0	46100072	G	C
11	rs117850541	0	46100914	C	T
11	rs188548397	0	46100984	G	A
11	rs80032902	0	46101036	T	C
11	rs112026260	0	46101304	C	T
11	rs2932510	0	46101718	G	C
11	rs72904393	0	46102117	C	T
11	rs2959086	0	46102319	A	T
11	rs116914034	0	46102509	G	A
11	rs10838559	0	46102521	A	G
11	rs148510705	0	46104663	C	T
11	rs116511920	0	46104844	C	T
11	rs77828251	0	46105143	G	T
11	rs72904397	0	46105306	T	C
11	rs79368845	0	46105497	T	C
11	rs2932515	0	46105688	G	A
11	rs10838560	0	46108358	T	A
11	rs1490087	0	46108410	A	G
11	rs1490088	0	46108442	T	C
11	rs2130469	0	46108932	A	G
11	rs2130470	0	46109175	C	T
11	rs923530	0	46109519	G	T
11	rs6485663	0	46111576	G	A
11	rs7112677	0	46111807	A	T
11	rs2130471	0	46112974	C	T
11	rs2171895	0	46113115	T	C
11	rs6485664	0	46113140	T	C
11	rs12363382	0	46113233	C	G
11	rs4756054	0	46116205	G	A
11	rs2130473	0	46116219	A	G
11	rs1542724	0	46117183	A	C
11	rs7937896	0	46117960	A	T
11	rs7924996	0	46118182	T	C
11	rs11038764	0	46119752	G	A
11	rs7110825	0	46120317	T	C
11	rs10838562	0	46121829	A	G
11	rs4756055	0	46122023	C	T
11	rs7106689	0	46122653	C	T
11	rs11038765	0	46123497	C	T
11	rs7111900	0	46124437	A	G
11	rs10838563	0	46124820	G	T
11	rs4756056	0	46125575	C	T
11	rs7942083	0	46126072	G	A
11	rs7942246	0	46126373	C	T
11	rs10769186	0	46126730	C	T
11	rs11038767	0	46126811	G	C
11	rs10838564	0	46127313	G	C
11	rs13377242	0	46128840	T	C
11	rs76858304	0	46128893	A	G
11	rs2130475	0	46129039	T	C
11	rs7932691	0	46129043	C	G
11	rs2130476	0	46129102	G	A
11	rs11038768	0	46129540	A	G
11	rs10734539	0	46130182	A	G
11	rs12575808	0	46130227	A	G
11	rs10734540	0	46130593	T	C
11	rs34396514	0	46130713	C	T
11	rs72906234	0	46130886	A	G
11	rs7940620	0	46131071	A	G
11	rs10838565	0	46131138	A	C
11	rs112575725	0	46132440	G	A
11	rs4237661	0	46133366	T	C
11	rs4756057	0	46133493	C	T
11	rs10838566	0	46134807	T	C
11	rs71491889	0	46134905	G	A
11	rs7125387	0	46135526	T	A
11	rs7109480	0	46135655	C	T
11	rs10838567	0	46136343	G	A
11	rs7107550	0	46137056	T	C
11	rs950105	0	46137422	T	A
11	rs1490082	0	46139285	A	G
11	rs80265661	0	46140281	G	C
11	rs4281461	0	46140935	G	T
11	rs148683230	0	46141422	G	A
11	rs74366855	0	46141823	T	A
11	rs11038772	0	46143769	G	T
11	rs7946524	0	46144455	C	T
11	rs4756058	0	46144668	A	G
11	rs12362172	0	46145123	C	T
11	rs7950474	0	46145501	A	C
11	rs4396260	0	46145658	A	C
11	rs1125082	0	46145881	A	G
11	rs10128629	0	46146792	A	G
11	rs10769187	0	46146855	A	G
11	rs10769189	0	46147770	A	G
11	rs11601057	0	46148147	G	A
11	rs7124070	0	46149680	A	G
11	rs75411066	0	46150574	T	C
11	rs4756059	0	46150619	C	T
11	rs10769190	0	46151490	T	C
11	rs10838569	0	46152536	G	C
11	rs145950706	0	46152698	C	T
11	rs75166711	0	46154590	G	A
11	rs12798196	0	46155376	A	G
11	rs7120013	0	46155938	G	A
11	rs55719844	0	46156175	G	A
11	rs79754893	0	46156924	C	A
11	rs10769191	0	46157060	G	A
11	rs1970848	0	46157468	G	C
11	rs12800259	0	46157546	C	T
11	rs78059714	0	46157568	C	T
11	rs76655624	0	46158351	A	T
11	rs79939051	0	46158497	C	T
11	rs79014962	0	46158554	C	G
11	rs79911104	0	46158801	G	A
11	rs76334559	0	46158871	G	A
11	rs55707359	0	46159333	T	G
11	rs11038775	0	46159606	G	A
11	rs117529631	0	46159633	C	T
11	rs7118159	0	46160551	C	T
11	rs117099326	0	46160930	C	T
11	rs11038776	0	46163108	T	A
11	rs11038777	0	46163538	G	A
11	rs112098252	0	46164050	T	C
11	rs7924340	0	46164157	C	T
11	rs117660791	0	46164677	G	A
11	rs55683589	0	46165687	A	G
11	rs11038780	0	46165698	T	C
11	rs12287430	0	46166591	G	T
11	rs12225028	0	46166803	G	T
11	rs74645698	0	46166820	A	G
11	rs11038783	0	46167337	A	G
11	rs10769193	0	46167404	A	G
11	rs143597074	0	46167441	C	T
11	rs77101145	0	46167596	T	A
11	rs12221754	0	46168575	T	C
11	rs10734541	0	46168608	T	G
11	rs56063427	0	46169148	G	A
11	rs11038784	0	46169659	A	G
11	rs140057883	0	46169978	T	C
11	rs4478968	0	46170137	G	A
11	rs11038785	0	46170469	C	T
11	rs118083167	0	46170487	A	T
11	rs72906278	0	46171222	C	G
11	rs3935366	0	46171404	G	A
11	rs34642764	0	46171609	G	A
11	rs72906282	0	46172038	T	G
11	rs10838570	0	46172337	C	T
11	rs11604802	0	46172417	A	G
11	rs77032217	0	46172862	C	T
11	rs140011276	0	46173417	C	G
11	rs150848514	0	46173938	G	A
11	rs12275662	0	46174160	C	G
11	rs11038786	0	46174176	C	G
11	rs57665059	0	46174413	A	G
11	rs10742776	0	46174599	G	A
11	rs11038787	0	46174945	T	C
11	rs118081010	0	46174948	C	T
11	rs58106605	0	46175524	T	C
11	rs57515459	0	46175642	A	G
11	rs11038789	0	46175709	C	T
11	rs6485665	0	46175919	A	G
11	rs7951047	0	46176085	A	T
11	rs7951050	0	46176092	A	C
11	rs55882424	0	46176712	C	T
11	rs7105786	0	46178994	T	C
11	rs12361705	0	46179484	C	T
11	rs6485666	0	46179648	A	T
11	rs11038791	0	46179754	T	C
11	rs2029483	0	46179854	C	T
11	rs2029482	0	46180005	G	T
11	rs7128538	0	46180693	G	A
11	rs9300054	0	46181091	C	G
11	rs10160437	0	46181739	G	A
11	rs138133042	0	46183216	G	T
11	rs147270162	0	46183981	A	C
11	rs2130474	0	46185344	G	A
11	rs72908006	0	46185542	A	G
11	rs7941450	0	46185987	A	G
11	rs7939067	0	46186812	T	C
11	rs72908007	0	46186834	G	A
11	rs72908009	0	46186851	A	G
11	rs72908013	0	46187289	C	T
11	rs7121210	0	46187583	T	C
11	rs7105128	0	46187617	C	A
11	rs72908014	0	46187910	A	G
11	rs12282151	0	46188225	G	T
11	rs140914801	0	46188386	G	A
11	rs146562946	0	46188408	T	C
11	rs139115651	0	46188409	T	G
11	rs117573897	0	46188509	T	C
11	rs57997836	0	46188702	G	T
11	rs72908015	0	46189443	C	T
11	rs71474104	0	46189971	A	G
11	rs7936425	0	46190213	A	T
11	rs2902551	0	46190759	T	C
11	rs10838573	0	46190981	A	G
11	rs4387328	0	46191964	T	C
11	rs1984777	0	46192335	A	T
11	rs72908022	0	46192891	G	T
11	rs1024004	0	46193038	A	C
11	rs72908025	0	46194021	A	G
11	rs11038801	0	46194445	C	T
11	rs72908027	0	46194744	T	C
11	rs75646232	0	46194977	C	T
11	rs80078546	0	46195220	C	G
11	rs72908030	0	46195242	C	T
11	rs72908031	0	46195467	C	T
11	rs2130472	0	46195713	A	G
11	rs72908033	0	46196009	A	G
11	rs7932050	0	46196053	A	G
11	rs76171572	0	46196329	C	T
11	rs72908034	0	46196725	G	A
11	rs149091205	0	46196953	C	T
11	rs7943379	0	46197197	C	G
11	rs7943640	0	46197403	C	G
11	rs7930443	0	46197404	T	C
11	rs11038803	0	46197588	T	C
11	rs117246773	0	46197702	T	C
11	rs145551667	0	46197969	G	A
11	rs79098768	0	46197992	G	A
11	rs923531	0	46198013	A	G
11	rs11038804	0	46198841	T	C
11	rs7937690	0	46198921	T	C
11	rs76805382	0	46199601	C	T
11	rs75777445	0	46199977	C	A
11	rs4756060	0	46200443	C	T
11	rs149792539	0	46200645	G	A
11	rs2863725	0	46200880	C	T
11	rs2863724	0	46200912	G	A
11	rs6485667	0	46200918	G	A
11	rs145566511	0	46201163	C	T
11	rs80178393	0	46201411	C	T
11	rs79854461	0	46201517	T	C
11	rs10501317	0	46202305	T	C
11	rs117148290	0	46202730	G	A
11	rs10501318	0	46203029	T	C
11	rs72908050	0	46203752	A	T
11	rs17725617	0	46203758	C	G
11	rs75743386	0	46204571	T	C
11	rs72908052	0	46205787	G	A
11	rs11038806	0	46206425	A	G
11	rs11038807	0	46206479	T	C
11	rs118092818	0	46206857	T	C
11	rs11038808	0	46206877	C	A
11	rs1490086	0	46207223	C	T
11	rs1490085	0	46207407	G	A
11	rs10769196	0	46208471	G	T
11	rs72908056	0	46208693	C	T
11	rs10838574	0	46209062	A	G
11	rs7103380	0	46210259	C	T
11	rs11038810	0	46210773	A	G
11	rs72908057	0	46210804	C	T
11	rs149343375	0	46211316	C	T
11	rs12364087	0	46211781	T	G
11	rs10734543	0	46211820	A	G
11	rs10838575	0	46212314	G	A
11	rs72908060	0	46212674	G	T
11	rs80150367	0	46213214	C	A
11	rs72908061	0	46213259	T	G
11	rs12808446	0	46213411	G	A
11	rs2863723	0	46213427	A	G
11	rs10734544	0	46214044	A	G
11	rs72908065	0	46214949	G	A
11	rs4620693	0	46215287	T	A
11	rs4482000	0	46216134	C	T
11	rs116969407	0	46216167	C	T
11	rs11038811	0	46216256	C	G
11	rs11038812	0	46216409	G	A
11	rs7483227	0	46216740	T	G
11	rs72908069	0	46218227	T	A
11	rs4756062	0	46218585	G	A
11	rs2046834	0	46218910	A	G
11	rs902282	0	46219578	T	C
11	rs61884127	0	46219630	G	A
11	rs9666935	0	46219657	C	G
11	rs902283	0	46219823	T	C
11	rs72908072	0	46220312	T	C
11	rs7949325	0	46221427	C	A
11	rs148315508	0	46222001	G	A
11	rs75131305	0	46222693	A	G
11	rs1490084	0	46222763	G	A
11	rs12793186	0	46223242	T	C
11	rs12793350	0	46223281	T	C
11	rs71474108	0	46223369	A	G
11	rs11038814	0	46223792	G	A
11	rs181365929	0	46223822	C	T
11	rs870498	0	46224126	G	C
11	rs4237662	0	46224842	A	T
11	rs11038815	0	46225036	C	T
11	rs79052740	0	46225303	T	G
11	rs11038816	0	46225889	A	T
11	rs11038817	0	46226004	C	T
11	rs3901272	0	46226775	A	C
11	rs10734545	0	46227161	G	A
11	rs143391621	0	46227578	G	A
11	rs150430025	0	46228074	T	C
11	rs138360262	0	46228369	G	A
11	rs112229330	0	46228580	T	C
11	rs1565411	0	46228649	G	A
11	rs12221745	0	46228739	T	C
11	rs1907002	0	46229810	C	T
11	rs78535140	0	46229948	T	C
11	rs7117279	0	46230711	G	C
11	rs75817747	0	46231010	C	T
11	rs7121257	0	46231502	G	A
11	rs150382881	0	46231857	A	T
11	rs76400970	0	46231891	C	T
11	rs55702830	0	46231956	A	G
11	rs12283653	0	46231998	A	G
11	rs139425837	0	46233111	G	A
11	rs2863721	0	46235469	T	C
11	rs2863720	0	46235626	G	A
11	rs117871407	0	46237369	C	T
11	rs117339217	0	46237421	G	C
11	rs4755349	0	46237731	T	G
11	rs76918161	0	46238351	T	C
11	rs7949889	0	46238567	G	A
11	rs188156790	0	46238970	A	T
11	rs10838578	0	46239099	C	A
11	rs7925296	0	46239614	A	C
11	rs7925932	0	46239929	G	A
11	rs6485668	0	46240289	A	C
11	rs4756064	0	46240487	A	G
11	rs6485669	0	46240567	G	A
11	rs61884129	0	46240719	G	A
11	rs72908086	0	46240811	T	G
11	rs6485670	0	46241503	G	C
11	rs61884130	0	46241757	C	T
11	rs10838579	0	46241968	G	A
11	rs77662718	0	46242003	G	A
11	rs77722161	0	46243530	G	C
11	rs72908089	0	46244641	G	T
11	rs7124891	0	46245361	A	G
11	rs7128217	0	46245677	A	G
11	rs7128233	0	46245709	A	G
11	rs118075720	0	46245900	T	G
11	rs72908091	0	46246277	T	G
11	rs117985230	0	46246426	C	T
11	rs150894392	0	46246730	T	C
11	rs72908092	0	46248032	C	T
11	rs10769198	0	46248473	A	G
11	rs72908096	0	46248580	G	A
11	rs72908098	0	46248875	A	G
11	rs9734613	0	46249863	A	G
11	rs112976598	0	46250417	A	G
11	rs148157878	0	46250841	A	G
11	rs72908102	0	46251608	G	A
11	rs111771311	0	46252208	C	G
11	rs11607379	0	46252956	G	C
11	rs148697300	0	46253342	G	A
11	rs7943808	0	46253355	T	C
11	rs4756065	0	46253841	G	T
11	rs4756066	0	46254003	T	C
11	rs7104451	0	46256156	T	A
11	rs12292649	0	46257757	C	T
11	rs11038826	0	46259550	G	A
11	rs187311942	0	46259903	C	A
11	rs7113170	0	46259945	G	C
11	rs7113478	0	46260223	G	A
11	rs72910006	0	46260239	T	C
11	rs11038827	0	46260304	G	A
11	rs7116965	0	46260696	C	T
11	rs141017967	0	46261388	T	C
11	rs11038830	0	46262022	T	C
11	rs58301639	0	46262205	C	T
11	rs12225704	0	46263640	A	G
11	rs11605191	0	46264782	T	C
11	rs58678374	0	46264859	G	A
11	rs7926726	0	46264906	A	G
11	rs12223774	0	46265513	G	T
11	rs11038831	0	46266009	C	T
11	rs7931075	0	46266205	A	G
11	rs35671387	0	46267604	T	A
11	rs28755875	0	46268014	A	G
11	rs7128258	0	46268489	C	T
11	rs78099401	0	46269534	C	T
11	rs117834121	0	46270093	C	T
11	rs10838586	0	46270441	T	G
11	rs11038834	0	46270846	C	A
11	rs75996226	0	46271219	C	T
11	rs13377401	0	46272049	G	C
11	rs56288505	0	46272263	G	A
11	rs10838587	0	46272585	C	T
11	rs10838588	0	46272826	A	G
11	rs10838589	0	46272956	G	C
11	rs10769199	0	46273240	T	G
11	rs10838590	0	46273264	A	G
11	rs28668543	0	46273454	G	A
11	rs61884152	0	46273962	G	A
11	rs10838591	0	46274143	A	G
11	rs11038837	0	46274369	A	C
11	rs10838592	0	46274432	C	G
11	rs72910026	0	46275521	G	A
11	rs4426109	0	46276072	A	G
11	rs9667357	0	46276364	T	C
11	rs11038839	0	46276494	A	G
11	rs72910027	0	46276544	T	C
11	rs61884153	0	46276993	C	T
11	rs61884154	0	46277504	G	A
11	rs7114096	0	46277765	A	G
11	rs6485671	0	46279815	G	A
11	rs11038840	0	46281129	G	T
11	rs61704455	0	46281148	G	A
11	rs10219383	0	46281443	G	A
11	rs7131201	0	46281835	A	G
11	rs116476451	0	46282895	C	T
11	rs7105423	0	46282924	C	G
11	rs77182113	0	46284232	C	T
11	rs34177812	0	46286454	T	C
11	rs143500291	0	46288055	C	T
11	rs11038843	0	46288623	G	A
11	rs61884156	0	46290615	T	G
11	rs7106583	0	46291554	T	C
11	rs61884157	0	46292199	G	C
11	rs61884158	0	46292362	G	A
11	rs66531430	0	46296249	T	A
11	rs10437653	0	46297631	A	C
11	rs61885561	0	46300312	G	C
11	rs12280680	0	46300722	G	A
11	rs34771037	0	46300911	A	G
11	rs72910039	0	46300915	G	A
11	rs73461870	0	46301255	A	G
11	rs34839793	0	46302161	G	A
11	rs12284298	0	46302636	C	T
11	rs117372259	0	46304187	A	G
11	rs57734357	0	46304338	A	G
11	rs11038851	0	46304368	G	A
11	rs55798544	0	46305195	C	A
11	rs56372998	0	46306826	C	A
11	rs117105038	0	46307715	C	G
11	rs59291790	0	46307876	C	T
11	rs10838595	0	46308093	T	C
11	rs7124003	0	46308209	G	A
11	rs7127254	0	46308549	C	T
11	rs7113904	0	46309285	T	G
11	rs111637706	0	46309755	C	T
11	rs6485672	0	46309968	G	A
11	rs141013495	0	46310746	C	T
11	rs117516871	0	46312214	C	A
11	rs55652831	0	46313644	A	G
11	rs11038852	0	46313891	C	G
11	rs56087478	0	46313951	C	A
11	rs140887381	0	46315579	T	C
11	rs72910045	0	46316480	C	T
11	rs77047825	0	46318032	C	G
11	rs7943699	0	46320022	G	A
11	rs4319486	0	46320679	C	A
11	rs12273276	0	46321066	C	G
11	rs11038856	0	46321235	C	G
11	rs12286778	0	46321827	A	C
11	rs6485673	0	46323093	C	A
11	rs7927724	0	46323209	G	A
11	rs72910053	0	46324233	G	A
11	rs7931565	0	46324271	C	T
11	rs6485674	0	46324835	C	G
11	rs78727639	0	46326752	G	A
11	rs148229982	0	46326898	G	A
11	rs187198925	0	46327136	T	C
11	rs150257832	0	46327528	T	G
11	rs111942477	0	46327568	G	A
11	rs117837188	0	46327578	G	A
11	rs7929630	0	46328464	G	T
11	rs60602051	0	46328557	C	T
11	rs61885566	0	46330604	C	T
11	rs7924718	0	46330983	T	G
11	rs72910057	0	46331362	G	T
11	rs4756069	0	46331975	C	T
11	rs2303435	0	46332504	T	C
11	rs4625425	0	46332893	T	G
11	rs117246933	0	46333235	G	T
11	rs9704813	0	46333263	G	C
11	rs112845927	0	46333337	G	A
11	rs2288249	0	46334239	G	A
11	rs5028615	0	46335191	T	C
11	rs111996762	0	46335752	G	A
11	rs61882671	0	46335895	A	G
11	rs76244216	0	46336903	G	C
11	rs10838596	0	46336995	G	A
11	rs145146015	0	46337125	G	C
11	rs111651038	0	46338519	G	A
11	rs35652107	0	46339011	G	A
11	rs118075602	0	46339094	C	T
11	rs11038860	0	46339184	C	T
11	rs77631873	0	46339286	G	A
11	rs7952650	0	46339597	G	A
11	rs117604516	0	46339653	G	A
11	rs6485675	0	46339691	A	C
11	rs6485676	0	46339995	A	C
11	rs145054300	0	46341259	G	A
11	rs12294928	0	46341395	A	G
11	rs11038861	0	46342376	C	T
11	rs7476	0	46342834	A	C
11	rs1044796	0	46342942	C	T
11	rs12285419	0	46343189	C	A
11	rs143266163	0	46344087	C	T
11	rs4440994	0	46344354	C	T
11	rs143721974	0	46344629	C	G
11	rs77163617	0	46344807	T	C
11	rs72910063	0	46345134	C	T
11	rs9988792	0	46345652	T	C
11	rs9988823	0	46345665	A	G
11	rs112642493	0	46345750	C	T
11	rs140742326	0	46345835	C	T
11	rs72910064	0	46346111	C	T
11	rs61882672	0	46346150	C	A
11	rs74376620	0	46347549	C	T
11	rs9988865	0	46347887	G	A
11	rs11038863	0	46348324	G	A
11	rs58385891	0	46348663	G	A
11	rs59980817	0	46348671	T	C
11	rs79568491	0	46348688	C	A
11	rs11038864	0	46349103	G	A
11	rs149903077	0	46349696	G	T
11	rs4565870	0	46349869	T	C
11	rs181678666	0	46350248	A	T
11	rs61882674	0	46352266	C	G
11	rs72910071	0	46353679	G	A
11	rs11038866	0	46355932	C	G
11	rs117350346	0	46356112	G	A
11	rs117671462	0	46358615	C	T
11	rs72910075	0	46359645	C	T
11	rs144589297	0	46359768	C	T
11	rs147666686	0	46361345	C	T
11	rs7102330	0	46364604	G	T
11	rs3809047	0	46367702	T	C
11	rs61882678	0	46368241	A	T
11	rs140216308	0	46368242	C	T
11	rs61882679	0	46368559	G	T
11	rs116896084	0	46368641	G	C
11	rs75848122	0	46370354	T	C
11	rs61882680	0	46370636	C	T
11	rs116925789	0	46370737	C	T
11	rs876701	0	46370767	A	G
11	rs117722567	0	46371198	A	G
11	rs117857169	0	46371203	G	A
11	rs12788395	0	46372689	C	A
11	rs7951870	0	46373311	T	C
11	rs138116085	0	46373752	C	T
11	rs113665713	0	46374051	A	C
11	rs79376309	0	46374567	G	T
11	rs76174988	0	46375324	C	G
11	rs139449361	0	46375680	A	T
11	rs61882682	0	46376094	A	C
11	rs75212415	0	46376384	T	C
11	rs59319338	0	46376953	C	T
11	rs12577142	0	46377770	T	C
11	rs12576115	0	46378032	G	A
11	rs10838599	0	46378708	G	T
11	rs11038871	0	46379442	T	C
11	rs150451601	0	46381078	T	C
11	rs186700398	0	46381402	A	G
11	rs138791176	0	46382260	C	T
11	rs182142510	0	46382345	A	G
11	rs117190139	0	46384559	G	A
11	rs79043226	0	46385672	G	A
11	rs72910084	0	46385736	T	A
11	rs72910085	0	46386816	G	A
11	rs1317826	0	46387868	A	G
11	rs61882686	0	46390680	C	A
11	rs76712654	0	46391032	C	T
11	rs75463289	0	46391218	G	T
11	rs12575519	0	46391602	T	G
11	rs10838601	0	46392825	C	G
11	rs3740977	0	46393574	T	C
11	rs3740976	0	46393757	C	T
11	rs7936413	0	46393958	T	C
11	rs56042703	0	46395384	C	T
11	rs2046768	0	46396479	T	C
11	rs3740974	0	46397323	A	C
11	rs34406563	0	46398916	T	C
11	rs2279465	0	46399538	T	C
11	rs35324223	0	46402852	A	G
11	rs111790356	0	46402988	C	T
11	rs20542	0	46403649	G	A
11	rs147620858	0	46405481	G	A
11	rs72910092	0	46406493	C	T
11	rs2067482	0	46406767	G	A
11	rs78125679	0	46408435	G	C
11	rs147281816	0	46411731	C	A
11	rs61882689	0	46411925	A	G
11	rs140184885	0	46416489	G	A
11	rs113033789	0	46417259	G	A
11	rs147244995	0	46417679	C	T
11	rs117100314	0	46418424	T	A
11	rs79221994	0	46419780	C	T
11	rs7946705	0	46421158	G	A
11	rs61882690	0	46421576	T	G
11	rs3740973	0	46422237	G	A
11	rs12574668	0	46422686	C	A
11	rs117152017	0	46423787	G	C
11	rs76641616	0	46423903	G	A
11	rs34445491	0	46423980	C	G
11	rs111449880	0	46427855	G	A
11	rs72910100	0	46430081	C	A
11	rs78612907	0	46431703	G	C
11	rs143876835	0	46433043	G	C
11	rs117021349	0	46434418	G	A
11	rs117674325	0	46435017	G	C
11	rs117377924	0	46436751	C	T
11	rs35385447	0	46436964	T	G
11	rs61882691	0	46438715	C	A
11	rs140502323	0	46441384	G	A
11	rs12283172	0	46442526	C	T
11	rs61882701	0	46443275	G	A
11	rs17725808	0	46444458	T	C
11	rs72910102	0	46445796	G	T
11	rs6485682	0	46446264	C	A
11	rs11038895	0	46447246	C	T
11	rs112060320	0	46447589	C	A
11	rs17196997	0	46449042	C	A
11	rs117908706	0	46449291	G	A
11	rs35234634	0	46450401	C	G
11	rs61882702	0	46450821	G	A
11	rs17787739	0	46452263	G	A
11	rs16938506	0	46454313	A	C
11	rs77161239	0	46454428	G	A
11	rs61882704	0	46455533	C	T
11	rs2291487	0	46456344	C	T
11	rs61999319	0	46456444	G	A
11	rs75748389	0	46457259	C	G
11	rs2864076	0	46460038	C	T
11	rs61882706	0	46462786	G	A
11	rs117051584	0	46463680	T	G
11	rs75494138	0	46465361	C	T
11	rs41530551	0	46465394	T	C
11	rs11604750	0	46466634	A	C
11	rs2171668	0	46466828	A	C
11	rs140954843	0	46467708	G	A
11	rs2864072	0	46468859	A	C
11	rs7951579	0	46469900	G	A
11	rs117574045	0	46470697	C	T
11	rs11038897	0	46470827	C	T
11	rs61882708	0	46471039	G	A
11	rs186730761	0	46471426	T	C
11	rs61882709	0	46472414	G	A
11	rs61882710	0	46473942	G	A
11	rs55971594	0	46474963	G	A
11	rs138646165	0	46475768	G	A
11	rs77814874	0	46476588	C	T
11	rs77271839	0	46477121	C	T
11	rs80031726	0	46481259	T	C
11	rs76018124	0	46482959	T	C
11	rs61882712	0	46483948	T	C
11	rs7930103	0	46484254	C	T
11	rs1472001	0	46484685	G	A
11	rs79078082	0	46486059	A	G
11	rs78271057	0	46488392	T	G
11	rs189761107	0	46490133	G	A
11	rs12574250	0	46491159	G	A
11	rs113953350	0	46492239	G	A
11	rs189055804	0	46492997	G	A
11	rs11038900	0	46495302	A	G
11	rs142196448	0	46495373	T	A
11	rs116917714	0	46497932	G	T
11	rs182464262	0	46499178	C	T
11	rs7130141	0	46499874	C	T
11	rs55750336	0	46500528	C	T
11	rs58147945	0	46500654	C	G
11	rs192592506	0	46506516	T	G
11	rs17787804	0	46506885	C	T
11	rs1489192	0	46509344	T	C
11	rs141758483	0	46511477	A	G
11	rs7106740	0	46511497	A	T
11	rs192743102	0	46513248	C	A
11	rs7112229	0	46513249	C	T
11	rs142929136	0	46513743	T	C
11	rs182261904	0	46514566	T	C
11	rs12578042	0	46515004	C	G
11	rs3802888	0	46515902	A	G
11	rs78627461	0	46519754	G	A
11	rs17197116	0	46520302	T	C
11	rs7949371	0	46522304	C	T
11	rs7949282	0	46522306	A	C
11	rs2902858	0	46524013	T	C
11	rs12576359	0	46524389	T	G
11	rs10838602	0	46524472	G	A
11	rs111807821	0	46524731	A	T
11	rs78594871	0	46526853	G	A
11	rs77817298	0	46527652	G	A
11	rs61882715	0	46531798	A	G
11	rs61882716	0	46531807	A	T
11	rs144313070	0	46532804	G	A
11	rs118047697	0	46534017	C	T
11	rs117528979	0	46534452	C	G
11	rs3802890	0	46534546	A	G
11	rs73467947	0	46535961	T	C
11	rs11038906	0	46536442	G	A
11	rs141181296	0	46537370	C	T
11	rs117580788	0	46537512	C	A
11	rs61882720	0	46538988	C	A
11	rs68002803	0	46539110	T	C
11	rs61882721	0	46540288	T	G
11	rs61882722	0	46541220	C	T
11	rs11038910	0	46543524	C	T
11	rs12272795	0	46544072	A	G
11	rs34770512	0	46544177	A	G
11	rs151218308	0	46545817	T	A
11	rs7932866	0	46548094	A	G
11	rs61882743	0	46548754	C	G
11	rs148373547	0	46548957	G	A
11	rs756343	0	46550276	C	A
11	rs10160701	0	46551918	C	T
11	rs112419908	0	46553399	G	A
11	rs150243808	0	46554131	C	T
11	rs112959855	0	46554666	T	C
11	rs138266103	0	46554979	C	G
11	rs147283716	0	46555222	C	T
11	rs11038913	0	46559730	T	C
11	rs11819869	0	46560680	C	T
11	rs139101370	0	46561094	C	T
11	rs11038914	0	46561301	C	T
11	rs34874765	0	46565407	G	A
11	rs75486765	0	46565495	G	C
11	rs145859376	0	46566989	G	T
11	rs61882746	0	46567475	C	T
11	rs79565082	0	46567981	T	A
11	rs57535407	0	46570286	T	C
11	rs117659675	0	46570522	G	A
11	rs7925678	0	46570859	A	G
11	rs117082751	0	46572918	G	A
11	rs188439233	0	46573548	G	A
11	rs12576317	0	46573776	G	A
11	rs72912138	0	46574459	T	A
11	rs12573978	0	46578400	A	G
11	rs7130028	0	46578523	T	C
11	rs61882748	0	46578601	C	G
11	rs78301726	0	46579815	A	T
11	rs7127529	0	46582072	A	C
11	rs61882750	0	46584227	T	G
11	rs11038919	0	46585781	A	G
11	rs112897300	0	46587506	G	A
11	rs7484125	0	46588267	C	T
11	rs112705011	0	46589107	C	T
11	rs113446918	0	46589657	C	T
11	rs79445785	0	46590943	C	T
11	rs71474185	0	46591436	A	G
11	rs140270218	0	46594065	A	T
11	rs113236040	0	46594237	G	A
11	rs11038922	0	46594364	C	G
11	rs12290779	0	46594971	A	C
11	rs78807356	0	46596670	G	T
11	rs7481312	0	46596674	C	T
11	rs181322497	0	46598557	C	T
11	rs11038927	0	46599248	G	C
11	rs185516077	0	46600536	A	C
11	rs79203530	0	46601604	C	T
11	rs146455333	0	46602894	C	T
11	rs142929944	0	46603683	C	T
11	rs12295266	0	46607954	A	T
11	rs180791454	0	46608786	C	T
11	rs61882755	0	46609720	T	C
11	rs147674814	0	46610088	G	C
11	rs61882756	0	46610283	C	T
11	rs61882757	0	46611239	G	A
11	rs61882758	0	46611805	A	G
11	rs73449983	0	46612332	A	G
11	rs150757221	0	46612511	C	G
11	rs55737385	0	46612524	T	C
11	rs575694260	0	46615554	A	C
11	rs74553660	0	46615682	T	C
11	rs183452254	0	46618054	C	T
11	rs7125907	0	46622392	C	T
11	rs2069089	0	46626614	C	T
11	rs79677876	0	46626751	T	A
11	rs55661562	0	46627803	A	C
11	rs117766417	0	46630140	C	T
11	rs35623865	0	46631181	C	T
11	rs61884262	0	46631299	G	A
11	rs112282219	0	46632809	G	A
11	rs147643436	0	46633775	C	G
11	rs6485685	0	46634465	G	A
11	rs55657382	0	46634963	T	A
11	rs7924401	0	46635695	A	T
11	rs61884264	0	46639582	G	A
11	rs7484002	0	46640503	A	G
11	rs138230299	0	46641434	C	G
11	rs79317378	0	46641654	T	C
11	rs112712391	0	46642101	G	A
11	rs117605660	0	46642852	C	T
11	rs12292425	0	46644143	T	G
11	rs7122039	0	46646030	A	C
11	rs7108770	0	46648432	G	A
11	rs150493060	0	46648659	G	A
11	rs113542381	0	46649719	G	A
11	rs60722866	0	46650438	T	C
11	rs60932698	0	46652582	A	G
11	rs61884270	0	46652742	G	T
11	rs75694066	0	46653677	G	A
11	rs61884271	0	46654404	T	C
11	rs117492279	0	46655353	C	T
11	rs7128092	0	46655961	T	A
11	rs6485686	0	46657430	T	G
11	rs7932492	0	46660546	A	T
11	rs7126316	0	46660550	T	A
11	rs7126343	0	46660623	T	C
11	rs61884272	0	46662117	G	A
11	rs74807297	0	46663631	C	T
11	rs12787314	0	46664618	C	G
11	rs61884273	0	46666271	T	G
11	rs61884274	0	46666664	A	G
11	rs61884275	0	46666805	A	T
11	rs188487480	0	46667761	C	T
11	rs4307676	0	46668395	G	A
11	rs113224942	0	46668597	T	C
11	rs117451444	0	46670451	G	A
11	rs7109698	0	46673344	C	T
11	rs75952534	0	46674270	T	C
11	rs10769204	0	46676357	C	T
11	rs186207166	0	46676865	A	G
11	rs113542547	0	46678292	G	C
11	rs55896955	0	46682217	C	G
11	rs61884292	0	46684524	A	T
11	rs4423142	0	46684677	T	G
11	rs10838610	0	46686260	G	A
11	rs117650983	0	46688369	C	G
11	rs140572040	0	46689182	A	G
11	rs4606447	0	46691737	A	G
11	rs76533702	0	46692689	C	T
11	rs4752926	0	46692870	C	T
11	rs61884294	0	46693064	G	T
11	rs61884295	0	46693169	G	A
11	rs13448	0	46695414	T	C
11	rs56349329	0	46695483	G	A
11	rs57744667	0	46697142	C	T
11	rs10838611	0	46697199	G	C
11	rs183668875	0	46697239	C	G
11	rs8914	0	46699124	G	A
11	rs74486166	0	46700203	G	C
11	rs111724531	0	46700530	G	A
11	rs72912170	0	46701108	G	A
11	rs117735038	0	46701392	C	T
11	rs10838612	0	46701728	G	T
11	rs148879999	0	46701863	G	A
11	rs4752927	0	46702160	C	T
11	rs4319473	0	46702691	G	A
11	rs9704782	0	46704106	G	T
11	rs12574259	0	46704439	A	G
11	rs141481090	0	46705739	C	A
11	rs61884297	0	46705974	T	A
11	rs117426515	0	46707037	A	G
11	rs4603265	0	46708196	C	T
11	rs72912175	0	46710111	A	G
11	rs79443985	0	46710829	T	C
11	rs10838613	0	46711778	A	C
11	rs7926389	0	46711854	A	G
11	rs142892685	0	46712104	A	G
11	rs78301405	0	46712123	T	G
11	rs113097600	0	46713062	C	T
11	rs111673998	0	46713071	G	A
11	rs12274785	0	46714279	T	C
11	rs560505547	0	46714559	C	T
11	rs72912177	0	46718663	T	C
11	rs4491174	0	46721605	A	C
11	rs28372918	0	46722018	G	A
11	rs7932354	0	46722221	T	C
11	rs57739486	0	46723516	C	T
11	rs10769205	0	46723603	G	A
11	rs12361673	0	46723937	G	A
11	rs12574918	0	46724068	G	C
11	rs58922799	0	46725196	C	T
11	rs183901627	0	46727976	G	C
11	rs138132970	0	46728826	C	T
11	rs11038973	0	46728952	G	C
11	rs11038974	0	46728954	G	T
11	rs58561056	0	46728971	T	G
11	rs61884301	0	46729115	G	T
11	rs57804402	0	46729872	T	C
11	rs79175663	0	46730043	C	T
11	rs4752929	0	46730329	A	G
11	rs11606709	0	46730522	A	G
11	rs61884303	0	46730623	G	C
11	rs11602537	0	46730639	C	G
11	rs111999794	0	46731012	C	T
11	rs144140371	0	46732756	G	A
11	rs61884304	0	46732891	T	G
11	rs11038977	0	46734384	C	T
11	rs61884305	0	46735956	A	G
11	rs61884306	0	46736768	C	T
11	rs141680050	0	46737006	A	C
11	rs77920005	0	46737057	G	A
11	rs113001570	0	46737412	A	T
11	rs150591136	0	46738435	C	T
11	rs9794941	0	46738761	G	A
11	rs113202549	0	46741020	G	T
11	rs2070850	0	46741495	C	T
11	rs3136433	0	46741908	C	A
11	rs3136434	0	46742249	T	C
11	rs3136435	0	46742426	G	A
11	rs3136436	0	46742489	A	G
11	rs3136439	0	46743135	T	C
11	rs3136520	0	46743232	C	T
11	rs3136441	0	46743247	T	C
11	rs3136443	0	46743334	T	C
11	rs3136521	0	46743432	G	A
11	rs3136446	0	46744357	G	A
11	rs3136447	0	46744368	T	C
11	rs3136448	0	46744369	G	A
11	rs3136449	0	46744470	G	A
11	rs2070851	0	46744528	T	C
11	rs2070852	0	46744925	G	C
11	rs5896	0	46745003	C	T
11	rs3136456	0	46745861	C	A
11	rs3136457	0	46746258	G	C
11	rs3136460	0	46747065	C	G
11	rs1799867	0	46747979	T	C
11	rs3136467	0	46749234	G	A
11	rs3136468	0	46749246	T	C
11	rs3136469	0	46749334	T	A
11	rs5898	0	46749648	G	A
11	rs3136472	0	46750064	C	G
11	rs3136524	0	46750525	G	A
11	rs2282686	0	46750638	T	C
11	rs3136474	0	46750819	T	C
11	rs5900	0	46751059	G	A
11	rs75185853	0	46751401	T	C
11	rs3136480	0	46751848	T	G
11	rs3136481	0	46752659	G	T
11	rs3136482	0	46752958	T	C
11	rs61884307	0	46755388	G	C
11	rs140067493	0	46755441	C	T
11	rs3136487	0	46755464	A	G
11	rs3136489	0	46755653	T	A
11	rs3136490	0	46755794	C	T
11	rs187481936	0	46757206	C	T
11	rs3136496	0	46758037	G	A
11	rs3136499	0	46758290	G	A
11	rs3136500	0	46758383	C	T
11	rs3136504	0	46758882	C	T
11	rs3136530	0	46758908	G	A
11	rs116429524	0	46759284	G	A
11	rs3136505	0	46759571	A	G
11	rs117303522	0	46759587	G	A
11	rs3136508	0	46759709	T	C
11	rs3136512	0	46760120	C	T
11	rs3136516	0	46760756	G	A
11	rs1799963	0	46761055	G	A
11	rs6485688	0	46762142	C	T
11	rs11038982	0	46762419	C	A
11	rs146095539	0	46762462	C	T
11	rs550024733	0	46762487	T	G
11	rs4752931	0	46762516	C	T
11	rs61884324	0	46762817	G	A
11	rs4076557	0	46764649	C	T
11	rs71474191	0	46764957	T	C
11	rs77285996	0	46766701	A	G
11	rs61884327	0	46766890	T	C
11	rs11604876	0	46768041	A	G
11	rs12574512	0	46768405	G	A
11	rs78500566	0	46769788	A	C
11	rs147781336	0	46770274	G	A
11	rs57704144	0	46770359	C	T
11	rs11038985	0	46771358	T	G
11	rs4752932	0	46773354	T	C
11	rs72895811	0	46774672	C	T
11	rs4500447	0	46776093	A	G
11	rs7929294	0	46776176	T	C
11	rs141348433	0	46777065	A	C
11	rs7940682	0	46777392	T	C
11	rs184651902	0	46779200	C	T
11	rs10466476	0	46781718	A	T
11	rs10466477	0	46782472	C	A
11	rs61884328	0	46783435	T	C
11	rs114959916	0	46783476	C	T
11	rs112507008	0	46784448	G	T
11	rs7928445	0	46784697	A	C
11	rs146218162	0	46785693	A	G
11	rs4453194	0	46787374	C	G
11	rs4453193	0	46787406	C	G
11	rs10734548	0	46787573	T	C
11	rs4534535	0	46788691	C	T
11	rs147870340	0	46788837	T	C
11	rs11038987	0	46792695	A	T
11	rs137876009	0	46792735	A	G
11	rs117937213	0	46792833	G	A
11	rs11604116	0	46794642	T	C
11	rs7947517	0	46794848	A	G
11	rs11602036	0	46794885	C	T
11	rs7111811	0	46796683	A	C
11	rs75439556	0	46797541	C	A
11	rs61897302	0	46798230	C	T
11	rs6485690	0	46798631	A	G
11	rs141190497	0	46798852	C	T
11	rs147307694	0	46798872	T	G
11	rs75775957	0	46799287	T	C
11	rs61897303	0	46800460	A	G
11	rs72895821	0	46800845	G	T
11	rs189059502	0	46802494	G	A
11	rs189659760	0	46803418	G	A
11	rs57485117	0	46803700	C	G
11	rs7111517	0	46803708	A	C
11	rs11038989	0	46803710	A	C
11	rs4752933	0	46803785	G	A
11	rs6485692	0	46804583	G	C
11	rs11038990	0	46804761	C	T
11	rs7941964	0	46805575	G	A
11	rs7941894	0	46805673	C	A
11	rs11822959	0	46806553	C	T
11	rs142214387	0	46806582	G	A
11	rs12575609	0	46807378	C	T
11	rs4752934	0	46808024	G	A
11	rs7105052	0	46808600	T	C
11	rs61897304	0	46809210	A	G
11	rs9735937	0	46809382	G	A
11	rs148300248	0	46809446	C	A
11	rs11038993	0	46810916	C	A
11	rs145005311	0	46812122	T	C
11	rs7940578	0	46812227	T	C
11	rs186843587	0	46812258	G	A
11	rs4752935	0	46813717	T	C
11	rs73456126	0	46814785	A	G
11	rs79167034	0	46814844	T	G
11	rs4506602	0	46815633	C	T
11	rs142391120	0	46816022	T	C
11	rs117757755	0	46816240	G	C
11	rs4075619	0	46816670	G	A
11	rs56311746	0	46818043	A	T
11	rs150228583	0	46818081	G	A
11	rs10838620	0	46818098	G	A
11	rs149369830	0	46818508	G	A
11	rs78279886	0	46818631	T	A
11	rs7109707	0	46818814	G	A
11	rs11038994	0	46818870	T	C
11	rs79625022	0	46820783	G	A
11	rs12577969	0	46820788	G	A
11	rs80203738	0	46820817	G	A
11	rs7118097	0	46820899	A	G
11	rs4752936	0	46821078	A	C
11	rs139103335	0	46821110	T	C
11	rs10769208	0	46822240	T	C
11	rs10734549	0	46822686	C	A
11	rs12575721	0	46823681	T	C
11	rs61897306	0	46823857	C	T
11	rs72895830	0	46823945	T	C
11	rs7101374	0	46824241	G	A
11	rs74843072	0	46825316	T	C
11	rs7111760	0	46828273	T	C
11	rs4294527	0	46828799	A	T
11	rs7129622	0	46828895	A	G
11	rs7115986	0	46829174	T	A
11	rs7123729	0	46830575	T	C
11	rs4752937	0	46830675	C	T
11	rs7108147	0	46830847	G	A
11	rs12796154	0	46831556	C	G
11	rs61897307	0	46832158	C	A
11	rs7102474	0	46833092	T	C
11	rs61897308	0	46834251	G	A
11	rs6485695	0	46836165	C	T
11	rs61593070	0	46836611	T	C
11	rs4469848	0	46836747	T	C
11	rs4128315	0	46837201	T	C
11	rs4382863	0	46837557	T	C
11	rs180687806	0	46838611	C	T
11	rs7105217	0	46838838	T	A
11	rs112174847	0	46839155	T	A
11	rs144664323	0	46839516	C	T
11	rs72895841	0	46841764	C	T
11	rs6485696	0	46842045	C	T
11	rs7106323	0	46842841	C	A
11	rs11038999	0	46843512	C	T
11	rs7480260	0	46843577	A	G
11	rs59197251	0	46844849	C	T
11	rs139937086	0	46845213	A	T
11	rs118038329	0	46845814	C	T
11	rs12577603	0	46847279	A	G
11	rs4752940	0	46847715	G	C
11	rs1007738	0	46849360	G	A
11	rs115346310	0	46850165	T	C
11	rs10838621	0	46851459	C	T
11	rs7934421	0	46852753	T	A
11	rs7947747	0	46852839	A	G
11	rs2867206	0	46854977	C	T
11	rs4752941	0	46855123	G	A
11	rs12806577	0	46856001	C	T
11	rs7480140	0	46856335	A	G
11	rs12287376	0	46857059	C	T
11	rs11039002	0	46857279	T	C
11	rs56904688	0	46857504	T	C
11	rs139451895	0	46857947	G	A
11	rs114488277	0	46858416	C	T
11	rs116426561	0	46858925	T	C
11	rs61898461	0	46858973	A	G
11	rs56356278	0	46859787	T	A
11	rs117103154	0	46859867	G	C
11	rs7107778	0	46860855	C	T
11	rs117734176	0	46864672	C	T
11	rs11824327	0	46864705	T	C
11	rs1551744	0	46865000	G	A
11	rs117678010	0	46866139	A	T
11	rs118064653	0	46867961	C	T
11	rs113318071	0	46870078	C	T
11	rs12277006	0	46870322	G	A
11	rs60940896	0	46870593	T	C
11	rs139764009	0	46871282	G	A
11	rs10769211	0	46872873	G	A
11	rs61898463	0	46873406	A	G
11	rs6485700	0	46875933	G	A
11	rs78349974	0	46876350	T	C
11	rs117311613	0	46876378	G	C
11	rs1809293	0	46876502	C	T
11	rs7938960	0	46877082	T	C
11	rs75558883	0	46879089	T	C
11	rs3829940	0	46879973	A	G
11	rs147627264	0	46880480	C	T
11	rs190506170	0	46881583	C	T
11	rs7943866	0	46881954	C	T
11	rs11039012	0	46883318	A	C
11	rs72897626	0	46884447	C	T
11	rs1585453	0	46884713	A	T
11	rs56331152	0	46885016	C	T
11	rs117936904	0	46886077	A	T
11	rs182148782	0	46887058	A	G
11	rs16938534	0	46887384	T	C
11	rs111426027	0	46889607	C	T
11	rs2306026	0	46889713	T	C
11	rs12273360	0	46889719	T	C
11	rs3816614	0	46890165	C	T
11	rs2290883	0	46890197	G	A
11	rs2290884	0	46890388	C	G
11	rs112479534	0	46890427	T	G
11	rs145561523	0	46891397	T	C
11	rs10838624	0	46891789	C	T
11	rs7112060	0	46891901	C	T
11	rs2306029	0	46893108	T	C
11	rs10769212	0	46893498	C	A
11	rs144217901	0	46893637	G	A
11	rs61898465	0	46893667	C	T
11	rs58389391	0	46893769	T	C
11	rs139143529	0	46894122	C	T
11	rs141085397	0	46895253	G	A
11	rs11039014	0	46895378	G	A
11	rs72897640	0	46896126	G	T
11	rs4752946	0	46896908	G	C
11	rs2306032	0	46897253	G	C
11	rs2306033	0	46897446	G	A
11	rs60258676	0	46897787	T	C
11	rs7115038	0	46897792	C	G
11	rs11039015	0	46897865	C	T
11	rs964551	0	46897995	G	T
11	rs112168929	0	46898610	A	G
11	rs6485702	0	46898771	T	C
11	rs10742784	0	46899282	G	A
11	rs7945548	0	46900280	A	G
11	rs2306028	0	46900659	G	T
11	rs4752947	0	46901156	A	T
11	rs11825434	0	46901574	T	C
11	rs143389897	0	46902395	G	C
11	rs181438771	0	46903223	C	T
11	rs12790110	0	46904323	C	T
11	rs17790156	0	46905318	A	T
11	rs61898529	0	46905731	G	A
11	rs11039017	0	46905838	A	G
11	rs10838627	0	46905983	T	C
11	rs7119247	0	46906009	C	T
11	rs7105172	0	46906231	T	C
11	rs10838628	0	46906706	A	T
11	rs10838629	0	46906845	G	A
11	rs185855455	0	46907085	G	A
11	rs112838289	0	46907503	C	T
11	rs2306027	0	46907827	C	T
11	rs12281784	0	46908250	C	T
11	rs7118170	0	46908721	C	G
11	rs7118404	0	46908730	G	A
11	rs11819969	0	46909112	A	C
11	rs75186174	0	46909498	C	T
11	rs2306035	0	46911457	T	C
11	rs2306036	0	46911704	C	T
11	rs2306037	0	46911781	G	C
11	rs10838631	0	46914583	T	C
11	rs3763963	0	46914917	C	G
11	rs12294921	0	46915192	G	A
11	rs2867219	0	46915562	C	T
11	rs2903522	0	46915601	C	T
11	rs2035068	0	46915993	T	C
11	rs72897663	0	46916179	T	G
11	rs3751097	0	46916693	C	T
11	rs189768863	0	46916891	C	A
11	rs113362246	0	46917042	G	C
11	rs118009068	0	46917501	G	A
11	rs898604	0	46917983	G	A
11	rs7112518	0	46919895	C	A
11	rs139371503	0	46921066	C	T
11	rs57368576	0	46922133	C	G
11	rs7110643	0	46922489	T	C
11	rs10742785	0	46922499	A	G
11	rs61898531	0	46922596	C	T
11	rs61382645	0	46923107	C	T
11	rs11039024	0	46923168	C	T
11	rs12807111	0	46924174	T	A
11	rs7930852	0	46926246	A	G
11	rs7930991	0	46926438	A	G
11	rs7123634	0	46927532	C	G
11	rs6485706	0	46927877	C	T
11	rs116855242	0	46928336	G	A
11	rs7128102	0	46928455	G	A
11	rs112442973	0	46929295	G	T
11	rs7102325	0	46929777	G	A
11	rs10838634	0	46929954	A	G
11	rs11606992	0	46931941	A	T
11	rs35959877	0	46932320	G	A
11	rs898603	0	46932624	C	T
11	rs140863102	0	46933049	C	G
11	rs2054307	0	46933159	A	G
11	rs191945075	0	46933311	G	A
11	rs79920646	0	46934260	C	G
11	rs6485709	0	46934309	T	C
11	rs7120113	0	46934369	C	T
11	rs6485710	0	46934595	A	T
11	rs9667108	0	46935185	G	C
11	rs59613483	0	46937611	T	C
11	rs7940441	0	46939027	G	A
11	rs140745184	0	46942241	C	T
11	rs11039028	0	46944196	G	A
11	rs10838635	0	46945227	G	A
11	rs146409168	0	46945719	A	G
11	rs17787912	0	46947366	A	G
11	rs141935404	0	46947837	C	T
11	rs61898535	0	46949256	A	G
11	rs78744550	0	46949601	T	C
11	rs184361021	0	46950131	G	A
11	rs1460827	0	46952189	G	C
11	rs7946739	0	46952774	G	A
11	rs34340483	0	46953154	T	G
11	rs139193892	0	46953342	C	T
11	rs187701156	0	46956437	C	T
11	rs141996373	0	46957428	T	C
11	rs183974855	0	46957630	A	G
11	rs7945558	0	46957808	G	A
11	rs77436432	0	46958250	G	A
11	rs17787930	0	46958299	G	T
11	rs11600292	0	46958698	T	C
11	rs145125576	0	46960562	A	C
11	rs11039031	0	46961227	G	A
11	rs4581406	0	46962451	T	C
11	rs11039033	0	46965526	C	T
11	rs11602250	0	46965730	G	A
11	rs61899280	0	46966633	T	C
11	rs2903517	0	46966808	G	A
11	rs11608083	0	46966904	G	A
11	rs189472458	0	46966963	C	T
11	rs192215277	0	46967081	G	T
11	rs11039035	0	46967415	T	G
11	rs17790204	0	46969281	C	G
11	rs117343218	0	46969899	G	A
11	rs75707618	0	46970431	A	G
11	rs187847597	0	46971440	T	G
11	rs7938169	0	46971539	T	C
11	rs6485715	0	46975125	T	C
11	rs113036140	0	46976025	T	C
11	rs7939786	0	46976116	A	G
11	rs9795051	0	46976941	G	A
11	rs71474196	0	46977160	C	T
11	rs61899282	0	46977408	C	T
11	rs183987623	0	46977922	A	G
11	rs4752815	0	46978698	G	A
11	rs4752816	0	46979023	A	G
11	rs117128752	0	46979694	G	C
11	rs6485716	0	46981646	A	G
11	rs118016470	0	46982163	A	G
11	rs7929688	0	46982275	T	C
11	rs10769225	0	46982481	G	A
11	rs146146113	0	46982516	C	T
11	rs61899283	0	46983238	A	G
11	rs10838640	0	46984629	C	T
11	rs10769226	0	46984803	A	G
11	rs72899618	0	46985275	G	C
11	rs61899284	0	46986975	C	T
11	rs7123632	0	46987701	C	G
11	rs7123635	0	46987704	C	T
11	rs7128193	0	46988983	A	C
11	rs76716952	0	46990462	A	T
11	rs4394802	0	46990587	C	T
11	rs190846394	0	46990625	A	C
11	rs150245995	0	46990680	A	T
11	rs11039045	0	46990695	C	A
11	rs117308482	0	46991207	G	A
11	rs112192770	0	46991808	C	T
11	rs117086725	0	46994279	C	A
11	rs61899285	0	46996144	C	T
11	rs4548577	0	46998512	T	C
11	rs11039049	0	46998915	T	C
11	rs4752817	0	46998947	T	A
11	rs7126981	0	47001211	C	T
11	rs7130812	0	47001908	C	G
11	rs7130947	0	47002005	C	A
11	rs10769227	0	47002614	A	T
11	rs10838641	0	47003304	G	A
11	rs10769228	0	47003317	T	A
11	rs61142746	0	47008125	C	T
11	rs7935346	0	47008379	A	G
11	rs112181005	0	47010491	G	A
11	rs4528282	0	47011429	A	G
11	rs7107703	0	47013441	G	A
11	rs4752951	0	47013473	C	G
11	rs10838642	0	47013480	C	T
11	rs187517977	0	47013853	A	C
11	rs192052493	0	47013855	A	T
11	rs147917183	0	47014180	G	A
11	rs184341224	0	47014216	C	T
11	rs11039057	0	47015296	G	T
11	rs138872528	0	47017157	C	T
11	rs9919642	0	47018502	C	T
11	rs7111270	0	47019777	G	C
11	rs36021853	0	47020899	G	A
11	rs76356713	0	47022454	G	A
11	rs72899647	0	47023697	C	T
11	rs35705366	0	47024533	T	A
11	rs71474198	0	47028169	T	C
11	rs7947878	0	47028531	C	T
11	rs56291673	0	47031538	A	G
11	rs146399108	0	47031734	G	A
11	rs10769230	0	47035573	A	G
11	rs10838644	0	47035761	G	A
11	rs10838646	0	47036794	G	C
11	rs61899292	0	47036950	G	A
11	rs55968738	0	47037104	C	T
11	rs147909371	0	47037644	G	T
11	rs59689332	0	47037806	G	A
11	rs61899293	0	47038066	A	G
11	rs4494268	0	47038220	A	G
11	rs142412095	0	47039357	T	C
11	rs71474199	0	47040131	A	G
11	rs7125350	0	47040581	G	A
11	rs6485721	0	47040854	A	G
11	rs7126005	0	47041065	G	A
11	rs7125807	0	47041163	A	C
11	rs189817094	0	47044040	C	T
11	rs61899294	0	47044103	T	C
11	rs7124648	0	47044249	T	C
11	rs7108822	0	47044355	G	A
11	rs7128325	0	47046554	G	A
11	rs7128650	0	47047059	A	G
11	rs147467792	0	47047120	G	A
11	rs74318746	0	47047410	A	C
11	rs139226547	0	47049659	A	G
11	rs6485722	0	47050534	G	T
11	rs191783596	0	47051474	C	T
11	rs7101470	0	47054448	A	G
11	rs55960458	0	47056760	A	T
11	rs7479189	0	47057009	T	A
11	rs7113108	0	47062538	A	G
11	rs61896118	0	47063102	A	T
11	rs10838651	0	47065072	G	A
11	rs192542427	0	47065753	T	A
11	rs61896119	0	47066931	T	C
11	rs12574558	0	47069748	G	A
11	rs17787966	0	47070425	G	C
11	rs74713772	0	47070915	C	T
11	rs72899681	0	47071045	T	G
11	rs17790246	0	47071513	C	T
11	rs7950753	0	47071897	C	T
11	rs61896120	0	47071900	G	A
11	rs10769233	0	47072655	T	C
11	rs7103581	0	47072805	G	T
11	rs7127741	0	47074479	T	C
11	rs17197500	0	47077032	A	G
11	rs7114683	0	47077246	T	A
11	rs10838652	0	47077837	C	T
11	rs78158251	0	47078398	T	G
11	rs141784057	0	47079722	A	C
11	rs74891308	0	47081110	G	A
11	rs75742124	0	47081130	G	T
11	rs61896121	0	47081470	C	T
11	rs11039074	0	47081732	C	T
11	rs6485726	0	47082122	C	A
11	rs12576831	0	47082255	G	T
11	rs12576839	0	47082464	C	T
11	rs4752952	0	47082858	T	C
11	rs10769234	0	47084061	G	C
11	rs61896122	0	47084871	A	T
11	rs147341981	0	47087120	C	T
11	rs7118546	0	47087128	C	G
11	rs11039076	0	47087340	G	T
11	rs192874576	0	47087394	G	A
11	rs141680698	0	47088155	A	G
11	rs7931260	0	47088303	T	C
11	rs79905736	0	47089562	G	A
11	rs139346768	0	47089637	A	G
11	rs17790306	0	47089690	C	T
11	rs78715301	0	47091555	C	T
11	rs7108902	0	47091571	C	T
11	rs61896124	0	47092682	C	T
11	rs11039080	0	47093084	T	C
11	rs11039081	0	47093465	C	G
11	rs113864727	0	47094293	C	A
11	rs4572092	0	47094546	G	A
11	rs117856051	0	47095056	G	A
11	rs10838654	0	47095511	G	C
11	rs79583305	0	47096436	T	A
11	rs34942378	0	47096981	G	C
11	rs61896125	0	47097298	C	T
11	rs4579897	0	47097364	G	T
11	rs7937950	0	47098445	A	C
11	rs559191640	0	47098706	T	C
11	rs139240747	0	47098884	G	C
11	rs4315028	0	47099125	A	C
11	rs61896126	0	47099167	T	G
11	rs61896127	0	47099867	C	T
11	rs7946709	0	47100796	G	T
11	rs187378907	0	47100833	C	G
11	rs190249524	0	47100834	T	G
11	rs78506520	0	47102183	G	A
11	rs118075106	0	47102886	C	T
11	rs112158599	0	47103600	C	T
11	rs72901605	0	47103877	C	T
11	rs138950269	0	47104140	A	G
11	rs116964683	0	47104589	C	T
11	rs7938933	0	47106314	G	A
11	rs60174717	0	47106994	G	A
11	rs149099529	0	47107269	C	T
11	rs4498951	0	47109060	A	G
11	rs4269876	0	47109463	T	A
11	rs149639773	0	47109498	C	T
11	rs4319472	0	47109514	G	C
11	rs111990885	0	47109833	C	G
11	rs7942473	0	47110349	G	A
11	rs60201196	0	47110592	C	T
11	rs7945315	0	47110652	A	C
11	rs61896131	0	47111806	G	T
11	rs61896132	0	47113303	C	T
11	rs185101760	0	47114461	G	A
11	rs61896133	0	47115719	G	C
11	rs60088916	0	47115967	C	T
11	rs7112854	0	47116823	T	C
11	rs138243601	0	47117296	A	G
11	rs61896136	0	47120299	C	A
11	rs3922684	0	47121176	T	C
11	rs4576779	0	47121547	C	G
11	rs111930252	0	47125357	C	T
11	rs11039095	0	47125402	T	A
11	rs4752957	0	47125632	T	G
11	rs7117404	0	47127153	A	G
11	rs17790336	0	47127549	G	T
11	rs17790342	0	47127706	G	A
11	rs144871531	0	47128039	C	T
11	rs116841564	0	47128212	A	C
11	rs56301239	0	47128728	G	A
11	rs147107839	0	47128852	G	A
11	rs12417519	0	47129397	C	T
11	rs4587689	0	47129854	A	C
11	rs183105550	0	47130361	G	A
11	rs10769239	0	47130540	G	C
11	rs10838658	0	47130778	G	A
11	rs11039097	0	47131881	A	G
11	rs12796744	0	47132724	A	T
11	rs17197619	0	47132760	A	C
11	rs61897776	0	47133419	C	G
11	rs61897777	0	47133604	C	G
11	rs183469470	0	47135102	G	A
11	rs191345768	0	47135682	C	T
11	rs138290455	0	47137507	A	G
11	rs61897778	0	47137854	G	T
11	rs143386970	0	47139254	T	C
11	rs189344894	0	47140077	G	C
11	rs11039098	0	47141232	G	A
11	rs11039099	0	47141496	C	T
11	rs4752962	0	47141670	C	G
11	rs61897779	0	47142066	G	A
11	rs2087215	0	47144542	A	C
11	rs6485739	0	47145072	G	A
11	rs117557190	0	47145358	C	T
11	rs57964319	0	47146599	C	T
11	rs4752963	0	47147389	A	G
11	rs10838659	0	47148210	C	T
11	rs11039103	0	47148663	G	A
11	rs60335739	0	47148728	C	T
11	rs61897782	0	47150177	G	A
11	rs17790390	0	47151897	G	A
11	rs61897783	0	47151945	G	A
11	rs10838660	0	47152273	G	A
11	rs74344820	0	47153017	G	A
11	rs61897784	0	47154514	A	G
11	rs113866131	0	47154959	G	C
11	rs75798900	0	47156705	G	A
11	rs11039104	0	47157230	G	A
11	rs11039105	0	47157677	T	A
11	rs11039106	0	47157865	C	T
11	rs11039107	0	47157866	G	A
11	rs11601798	0	47158392	A	G
11	rs4752965	0	47159053	G	A
11	rs188499866	0	47159566	A	C
11	rs75619877	0	47159969	G	A
11	rs1872896	0	47160623	C	T
11	rs112487171	0	47160969	A	T
11	rs10466478	0	47162604	T	G
11	rs923324	0	47164208	G	C
11	rs7121418	0	47165106	G	A
11	rs139819628	0	47166832	C	T
11	rs184854322	0	47166910	G	A
11	rs61897786	0	47167703	C	G
11	rs61897787	0	47167789	G	A
11	rs1352307	0	47168254	A	G
11	rs957602	0	47168303	G	A
11	rs12574410	0	47169228	G	C
11	rs4752967	0	47169376	T	C
11	rs1471934	0	47169379	C	T
11	rs17790420	0	47169555	G	A
11	rs79232684	0	47171714	G	A
11	rs10501319	0	47174062	G	A
11	rs11039112	0	47174296	C	T
11	rs12224096	0	47174361	C	T
11	rs752850	0	47175150	A	G
11	rs752848	0	47175176	G	A
11	rs752849	0	47175327	G	A
11	rs2018527	0	47175809	A	G
11	rs747650	0	47176005	C	T
11	rs2291444	0	47179143	C	T
11	rs142662303	0	47179161	C	T
11	rs190300633	0	47179324	A	T
11	rs116870615	0	47179777	G	C
11	rs1060573	0	47179829	A	G
11	rs2291443	0	47179861	C	A
11	rs75912046	0	47180444	T	C
11	rs191810289	0	47181017	C	T
11	rs1965952	0	47181040	G	A
11	rs61897788	0	47181051	A	T
11	rs61897789	0	47181487	G	A
11	rs7940473	0	47182353	A	G
11	rs10769244	0	47182368	A	G
11	rs10769245	0	47182370	G	A
11	rs3740694	0	47182926	G	A
11	rs79545080	0	47183376	G	A
11	rs78112569	0	47183690	G	T
11	rs75741689	0	47183691	G	A
11	rs10838662	0	47184117	T	G
11	rs7130989	0	47184756	G	A
11	rs10838663	0	47184971	C	T
11	rs4752968	0	47185457	A	G
11	rs4752969	0	47185510	A	G
11	rs11039114	0	47185680	G	A
11	rs1055447	0	47186424	C	A
11	rs145402984	0	47186472	C	T
11	rs61897791	0	47186561	T	G
11	rs7117346	0	47187067	G	A
11	rs61897843	0	47187549	G	A
11	rs3740691	0	47188411	C	T
11	rs3740690	0	47188592	T	C
11	rs12365578	0	47190851	C	T
11	rs61897844	0	47190860	G	A
11	rs2867972	0	47191238	G	A
11	rs60041842	0	47191309	G	A
11	rs12803718	0	47191321	G	A
11	rs57323109	0	47193367	T	G
11	rs117845027	0	47193403	C	T
11	rs11600668	0	47193566	G	A
11	rs57012996	0	47194924	T	G
11	rs140209019	0	47196238	G	A
11	rs2279439	0	47196982	C	T
11	rs75290815	0	47197153	C	T
11	rs78563058	0	47197642	G	A
11	rs61897848	0	47198638	C	T
11	rs79044335	0	47200402	G	C
11	rs143360638	0	47200654	C	T
11	rs11039119	0	47201924	G	A
11	rs61897851	0	47201981	G	C
11	rs113954134	0	47202682	G	A
11	rs189339351	0	47202685	C	T
11	rs7925137	0	47202946	C	A
11	rs7940240	0	47203068	T	C
11	rs61897852	0	47203155	G	A
11	rs11603373	0	47203245	C	T
11	rs117035270	0	47203628	C	T
11	rs10838664	0	47203904	G	A
11	rs2279438	0	47204175	A	T
11	rs568927214	0	47204370	G	C
11	rs77675579	0	47204848	C	T
11	rs901747	0	47204981	G	C
11	rs7937410	0	47206082	G	C
11	rs77654484	0	47206594	C	A
11	rs180812406	0	47207010	G	C
11	rs4463814	0	47207362	G	A
11	rs4752970	0	47208982	A	G
11	rs901750	0	47209472	G	A
11	rs111927021	0	47211568	G	A
11	rs184907858	0	47211786	A	G
11	rs7948786	0	47212032	G	A
11	rs9633886	0	47212543	A	G
11	rs7951979	0	47212561	A	C
11	rs192570022	0	47212638	G	A
11	rs11039122	0	47213117	G	A
11	rs11039124	0	47214223	G	A
11	rs181986503	0	47215370	C	T
11	rs17788145	0	47217513	G	C
11	rs143002335	0	47217602	C	T
11	rs4752971	0	47217688	A	C
11	rs7130006	0	47217883	A	C
11	rs61897853	0	47217906	C	T
11	rs138431945	0	47217998	A	G
11	rs12807887	0	47218957	C	T
11	rs10769248	0	47219310	G	C
11	rs144009148	0	47220127	T	C
11	rs182879407	0	47220778	C	T
11	rs141849126	0	47222390	G	C
11	rs1976143	0	47225534	G	A
11	rs1976142	0	47225694	T	C
11	rs74898661	0	47225730	G	A
11	rs17197710	0	47225996	T	C
11	rs11039128	0	47226383	C	T
11	rs7937101	0	47226488	A	G
11	rs61897854	0	47228023	G	A
11	rs78998999	0	47228403	A	T
11	rs72901669	0	47229040	C	T
11	rs11039130	0	47229316	C	T
11	rs61897855	0	47231040	C	T
11	rs11039131	0	47232038	C	T
11	rs4567413	0	47232184	T	C
11	rs61897856	0	47232821	G	C
11	rs7111764	0	47233209	G	A
11	rs61897857	0	47233458	G	A
11	rs12578030	0	47234601	A	G
11	rs143717194	0	47234658	G	T
11	rs2029298	0	47234718	C	T
11	rs61897858	0	47235263	A	T
11	rs3758666	0	47236294	A	G
11	rs3758667	0	47236298	A	G
11	rs4237547	0	47236405	C	G
11	rs4647709	0	47237359	C	T
11	rs2291120	0	47237680	T	C
11	rs4647713	0	47239270	G	A
11	rs10742797	0	47240490	A	T
11	rs11039134	0	47242472	A	G
11	rs12291341	0	47242761	G	A
11	rs1685404	0	47243665	G	C
11	rs4647718	0	47244981	C	T
11	rs4647720	0	47245145	C	T
11	rs4647725	0	47245389	T	C
11	rs4647726	0	47245494	A	T
11	rs7395496	0	47245803	A	G
11	rs7395581	0	47246397	G	A
11	rs12576935	0	47246542	G	A
11	rs7947269	0	47246985	C	T
11	rs61897859	0	47247002	G	A
11	rs76832686	0	47247287	C	T
11	rs2633080	0	47247560	A	C
11	rs2596397	0	47247621	G	A
11	rs2633082	0	47248050	C	G
11	rs11039138	0	47249223	G	A
11	rs2957873	0	47249294	G	A
11	rs2633083	0	47249420	T	C
11	rs2596398	0	47249463	G	C
11	rs11039139	0	47250319	C	T
11	rs75282560	0	47250806	G	C
11	rs56023479	0	47250807	A	C
11	rs61124822	0	47250845	C	T
11	rs830085	0	47251199	G	A
11	rs830084	0	47251652	T	C
11	rs117575057	0	47251791	C	T
11	rs4647728	0	47252107	G	A
11	rs4647730	0	47252237	T	A
11	rs4647731	0	47252254	T	C
11	rs4647733	0	47252456	G	C
11	rs4647735	0	47253075	T	A
11	rs4647736	0	47253137	C	T
11	rs4647737	0	47253244	T	G
11	rs4647738	0	47253310	A	G
11	rs4647741	0	47254010	T	C
11	rs830083	0	47254051	G	C
11	rs3781619	0	47255317	G	A
11	rs326224	0	47255598	T	C
11	rs4647752	0	47256682	A	G
11	rs2306353	0	47256708	C	T
11	rs4647754	0	47257340	C	T
11	rs76229852	0	47258369	G	A
11	rs3824866	0	47258853	C	T
11	rs3781620	0	47259264	G	C
11	rs326222	0	47259668	T	C
11	rs4647757	0	47259993	G	A
11	rs4647759	0	47260142	G	C
11	rs2013867	0	47260272	T	C
11	rs901746	0	47260319	A	G
11	rs1050244	0	47260477	C	T
11	rs4647760	0	47260551	C	A
11	rs4640	0	47261071	C	T
11	rs11988	0	47261260	G	A
11	rs145420520	0	47261762	A	G
11	rs74961003	0	47262506	A	T
11	rs11039143	0	47262592	T	G
11	rs7933246	0	47262648	G	C
11	rs2167080	0	47262840	G	A
11	rs4752972	0	47263060	C	T
11	rs11039144	0	47264044	G	A
11	rs11039145	0	47264529	C	T
11	rs7120158	0	47265194	G	C
11	rs7109203	0	47265543	T	C
11	rs74948330	0	47265745	C	A
11	rs75393320	0	47266471	G	C
11	rs2242262	0	47266540	G	T
11	rs11039146	0	47266762	G	A
11	rs2242261	0	47266808	T	G
11	rs10838677	0	47267079	C	T
11	rs144049011	0	47268193	G	A
11	rs35677603	0	47268310	C	T
11	rs326225	0	47268437	A	T
11	rs7129661	0	47268550	T	G
11	rs45603841	0	47269129	C	T
11	rs4752973	0	47269159	T	C
11	rs58528246	0	47269369	C	T
11	rs7118396	0	47269936	C	T
11	rs2167079	0	47270255	C	T
11	rs3758668	0	47270775	C	T
11	rs16938581	0	47271039	G	A
11	rs139112983	0	47272345	A	G
11	rs3758669	0	47272579	A	G
11	rs3758670	0	47272665	G	A
11	rs12575157	0	47272746	A	G
11	rs12577319	0	47272928	C	T
11	rs3758671	0	47273089	G	C
11	rs76486546	0	47273881	C	T
11	rs11039148	0	47274126	T	A
11	rs10838681	0	47275064	G	A
11	rs35879051	0	47275882	C	G
11	rs79957508	0	47276142	C	T
11	rs113538237	0	47276298	C	T
11	rs59663860	0	47276350	G	C
11	rs11039149	0	47276675	A	G
11	rs77682558	0	47276818	G	A
11	rs4752822	0	47277652	T	C
11	rs3758672	0	47278417	A	G
11	rs11039154	0	47278502	C	T
11	rs3758673	0	47278917	C	T
11	rs3758674	0	47278938	T	C
11	rs41275184	0	47279096	C	T
11	rs74924988	0	47279765	G	A
11	rs61896015	0	47279928	C	A
11	rs112624241	0	47280597	A	G
11	rs12221497	0	47280653	G	A
11	rs11039155	0	47280762	G	A
11	rs2279239	0	47281780	T	C
11	rs2279238	0	47282024	C	T
11	rs41275186	0	47283415	A	G
11	rs10838684	0	47283862	A	G
11	rs181443960	0	47283884	C	T
11	rs143187557	0	47284279	C	T
11	rs11039156	0	47285278	T	C
11	rs143506177	0	47285353	T	C
11	rs147157127	0	47285396	C	T
11	rs7120118	0	47286290	T	C
11	rs12574081	0	47286414	G	A
11	rs6485746	0	47286666	A	G
11	rs142289341	0	47286723	T	A
11	rs11039157	0	47287284	G	A
11	rs145672619	0	47288075	G	C
11	rs1449626	0	47290759	A	C
11	rs116869426	0	47290967	T	A
11	rs1449627	0	47290984	T	G
11	rs45489595	0	47291635	C	T
11	rs75960102	0	47291774	G	A
11	rs1055510	0	47292237	A	G
11	rs79093948	0	47292411	C	T
11	rs1133880	0	47292655	C	G
11	rs7114704	0	47293457	C	T
11	rs78310113	0	47293553	T	G
11	rs10742799	0	47293702	T	C
11	rs10501320	0	47293799	G	C
11	rs11039159	0	47294021	G	T
11	rs75830605	0	47294393	A	G
11	rs10501321	0	47294626	T	C
11	rs2291119	0	47298201	C	T
11	rs326214	0	47298360	G	A
11	rs34602269	0	47298402	A	G
11	rs59567949	0	47300155	G	A
11	rs4752977	0	47300429	T	C
11	rs7943429	0	47300535	A	G
11	rs11039160	0	47300999	G	T
11	rs11039161	0	47301074	C	T
11	rs141389574	0	47301209	C	G
11	rs7944419	0	47301225	C	T
11	rs61896047	0	47301405	C	T
11	rs326218	0	47302120	T	A
11	rs11606683	0	47302733	C	T
11	rs41299181	0	47303049	G	A
11	rs326217	0	47303275	T	C
11	rs11039162	0	47303612	C	T
11	rs41301449	0	47303821	C	T
11	rs79732683	0	47304596	G	A
11	rs148120524	0	47304709	A	G
11	rs541359654	0	47304861	A	G
11	rs7125432	0	47304881	T	C
11	rs10838685	0	47305176	G	A
11	rs12573962	0	47305660	G	C
11	rs3816725	0	47305669	T	G
11	rs1051006	0	47306585	G	A
11	rs3736101	0	47306628	G	A
11	rs35233100	0	47306630	C	T
11	rs56886689	0	47308499	A	G
11	rs61896050	0	47309063	T	C
11	rs12802374	0	47309373	G	A
11	rs75994385	0	47310397	A	C
11	rs10838686	0	47311367	G	T
11	rs3816724	0	47312045	C	G
11	rs58023804	0	47312374	A	G
11	rs11039165	0	47312689	A	G
11	rs10838687	0	47312892	T	G
11	rs61896051	0	47313569	C	T
11	rs41301447	0	47314340	A	G
11	rs3781621	0	47315003	T	C
11	rs7124955	0	47315274	T	A
11	rs11039166	0	47316691	A	C
11	rs56168519	0	47317987	T	C
11	rs749067	0	47318157	T	C
11	rs61896053	0	47319111	C	T
11	rs11039167	0	47319212	C	T
11	rs148220132	0	47319432	C	T
11	rs76495350	0	47319705	A	G
11	rs17726390	0	47319706	C	T
11	rs12576461	0	47320772	T	C
11	rs12575296	0	47320985	C	T
11	rs12576690	0	47321509	T	C
11	rs11530166	0	47321966	C	T
11	rs140325630	0	47322090	T	G
11	rs61896054	0	47322091	C	T
11	rs7116451	0	47322327	G	A
11	rs11530167	0	47322728	A	G
11	rs11530168	0	47322986	A	G
11	rs118134583	0	47323727	T	C
11	rs11493249	0	47323821	G	C
11	rs7127907	0	47324472	A	C
11	rs4752824	0	47324666	T	A
11	rs4752978	0	47324862	G	A
11	rs12576751	0	47325438	C	T
11	rs12575456	0	47326073	G	A
11	rs56825896	0	47326184	A	G
11	rs1375688	0	47327217	G	A
11	rs74757308	0	47327571	A	C
11	rs118164882	0	47327660	G	A
11	rs55764401	0	47328197	G	C
11	rs140025272	0	47328213	T	C
11	rs56177220	0	47328377	C	T
11	rs57741802	0	47328446	A	G
11	rs57852039	0	47329344	C	T
11	rs41304347	0	47330991	A	G
11	rs139015574	0	47332532	T	C
11	rs75350544	0	47333729	C	T
11	rs74236439	0	47333786	T	G
11	rs10838689	0	47334524	G	A
11	rs10838690	0	47335075	A	G
11	rs7940809	0	47335341	C	T
11	rs67871383	0	47335838	T	C
11	rs7944584	0	47336320	A	T
11	rs6485751	0	47336442	G	C
11	rs147862453	0	47336927	G	A
11	rs7109147	0	47338384	C	T
11	rs61897360	0	47338586	C	T
11	rs11039176	0	47339169	A	G
11	rs4752979	0	47339180	A	G
11	rs11039177	0	47339341	A	G
11	rs4752980	0	47339425	G	A
11	rs117441822	0	47339935	T	C
11	rs7120957	0	47340649	A	G
11	rs147206042	0	47341426	C	T
11	rs10838691	0	47341729	T	C
11	rs12222581	0	47342019	A	T
11	rs10742801	0	47342220	A	C
11	rs75673872	0	47343189	A	G
11	rs10769252	0	47343955	A	G
11	rs149150460	0	47344111	C	T
11	rs10838692	0	47345100	T	C
11	rs147229203	0	47345659	A	G
11	rs11039179	0	47345799	C	T
11	rs2290148	0	47346145	G	A
11	rs61897361	0	47346378	G	A
11	rs79187134	0	47346465	C	T
11	rs11039182	0	47346723	T	C
11	rs11039183	0	47346940	G	A
11	rs7124958	0	47347260	C	T
11	rs75958295	0	47347644	T	C
11	rs41310332	0	47348057	C	T
11	rs41303843	0	47348266	C	T
11	rs3781622	0	47348702	T	C
11	rs11039185	0	47349699	C	T
11	rs753992	0	47349846	G	A
11	rs753993	0	47349969	C	A
11	rs2305280	0	47350287	G	A
11	rs10838693	0	47350553	G	C
11	rs10838694	0	47351760	G	A
11	rs4752983	0	47352138	C	T
11	rs4752825	0	47352409	G	A
11	rs3729805	0	47352757	C	T
11	rs3729804	0	47352862	G	A
11	rs2290146	0	47353498	G	A
11	rs11039186	0	47353899	C	T
11	rs3729802	0	47354068	G	A
11	rs1052373	0	47354787	C	T
11	rs11570115	0	47354905	T	C
11	rs2301216	0	47356870	A	T
11	rs2254240	0	47357170	G	A
11	rs3729936	0	47357416	G	A
11	rs3729953	0	47358997	G	A
11	rs11570094	0	47359706	C	A
11	rs3729949	0	47359954	C	T
11	rs3729948	0	47360053	G	C
11	rs2269434	0	47360412	T	C
11	rs2856653	0	47361084	T	C
11	rs2596407	0	47361838	A	G
11	rs7928073	0	47361857	C	T
11	rs10769253	0	47362339	G	A
11	rs10769254	0	47362465	G	C
11	rs11570086	0	47362642	C	T
11	rs2697923	0	47363215	G	T
11	rs10838696	0	47363285	G	A
11	rs11570078	0	47365014	C	T
11	rs2856650	0	47365199	G	A
11	rs11570072	0	47365276	A	G
11	rs11570067	0	47366095	G	T
11	rs58912703	0	47366648	T	A
11	rs10769255	0	47367371	C	T
11	rs3729991	0	47368153	G	T
11	rs11570058	0	47369443	G	A
11	rs11570057	0	47369760	C	G
11	rs3729989	0	47370041	T	C
11	rs2697920	0	47370607	T	C
11	rs2071305	0	47370957	A	C
11	rs2697919	0	47371032	A	C
11	rs11570054	0	47371130	G	A
11	rs11570051	0	47371442	G	A
11	rs3218719	0	47371578	G	A
11	rs3729986	0	47371598	C	T
11	rs2071304	0	47372377	G	C
11	rs3729985	0	47372749	C	G
11	rs2856656	0	47373425	T	C
11	rs11570041	0	47374633	T	A
11	rs6485752	0	47374911	C	T
11	rs11039194	0	47374928	C	G
11	rs2856661	0	47374998	A	G
11	rs11039195	0	47375193	G	A
11	rs7112154	0	47375553	G	A
11	rs11570034	0	47375889	A	G
11	rs3740686	0	47376363	A	G
11	rs182746140	0	47376446	A	C
11	rs1057233	0	47376448	G	A
11	rs10747	0	47376544	C	G
11	rs142754483	0	47377459	C	G
11	rs3824869	0	47378245	T	C
11	rs10769256	0	47378396	C	T
11	rs11039197	0	47378399	A	G
11	rs117847273	0	47379023	C	G
11	rs11039199	0	47379212	G	C
11	rs2084946	0	47379407	C	T
11	rs1542321	0	47379615	G	A
11	rs11039200	0	47379646	A	C
11	rs10734557	0	47380061	A	C
11	rs61897389	0	47380087	G	T
11	rs182990413	0	47380290	A	G
11	rs3740688	0	47380340	G	T
11	rs3740689	0	47380593	G	A
11	rs79498485	0	47380995	C	T
11	rs61897390	0	47381642	A	G
11	rs61897391	0	47381887	C	T
11	rs11039202	0	47382426	A	T
11	rs7105851	0	47383275	T	C
11	rs77908907	0	47383373	C	A
11	rs141442768	0	47384189	C	T
11	rs11039203	0	47384597	A	G
11	rs67116452	0	47385194	G	A
11	rs141947880	0	47385350	C	T
11	rs150863859	0	47385400	C	G
11	rs10838698	0	47385923	G	A
11	rs10838699	0	47386073	T	C
11	rs11039204	0	47386552	G	C
11	rs61468175	0	47386707	C	T
11	rs935914	0	47387599	C	T
11	rs12801188	0	47388214	G	A
11	rs145363919	0	47389063	C	T
11	rs35996350	0	47389223	A	G
11	rs34937994	0	47389638	C	T
11	rs4752827	0	47389676	C	G
11	rs139014611	0	47389687	C	T
11	rs140541052	0	47389771	C	G
11	rs4752987	0	47390692	A	G
11	rs10769258	0	47391039	C	T
11	rs67472071	0	47391745	G	A
11	rs7928163	0	47391879	G	A
11	rs10437655	0	47391948	G	A
11	rs7928419	0	47392114	G	A
11	rs183559991	0	47392121	C	T
11	rs56756748	0	47392568	C	G
11	rs11039212	0	47393303	A	T
11	rs79513206	0	47393494	C	T
11	rs4992357	0	47393638	T	C
11	rs896817	0	47394305	C	T
11	rs896816	0	47394338	T	C
11	rs11601200	0	47395209	A	G
11	rs7940536	0	47395240	G	A
11	rs142817897	0	47395672	C	T
11	rs76749806	0	47396299	G	A
11	rs4752829	0	47396654	G	A
11	rs4752830	0	47396703	A	G
11	rs184068703	0	47396989	G	A
11	rs55957907	0	47397005	G	A
11	rs56030824	0	47397353	G	A
11	rs55677087	0	47397714	C	G
11	rs148548574	0	47398120	G	A
11	rs12146565	0	47398963	G	A
11	rs2278890	0	47399602	G	A
11	rs78245530	0	47400309	G	T
11	rs3758675	0	47400602	G	A
11	rs11601173	0	47401058	A	G
11	rs11607981	0	47401060	T	G
11	rs11601603	0	47401171	A	C
11	rs11827106	0	47402615	G	A
11	rs147882184	0	47403656	C	T
11	rs61897423	0	47404018	C	T
11	rs11828339	0	47404314	G	A
11	rs61897424	0	47406065	C	T
11	rs116905649	0	47406239	G	A
11	rs142344037	0	47406416	C	T
11	rs34899864	0	47406510	G	A
11	rs11039216	0	47406592	C	T
11	rs74390551	0	47407161	C	T
11	rs141963953	0	47407431	C	T
11	rs11606287	0	47407439	C	A
11	rs78777726	0	47407721	T	C
11	rs7945314	0	47408258	T	C
11	rs35032070	0	47408592	G	A
11	rs11500477	0	47409051	T	A
11	rs7111957	0	47409212	C	T
11	rs12422023	0	47410090	C	A
11	rs11821917	0	47410166	T	A
11	rs6485753	0	47410200	C	T
11	rs4752990	0	47410393	G	A
11	rs4752992	0	47410751	G	T
11	rs10838702	0	47410888	G	T
11	rs4752993	0	47410951	T	C
11	rs4752994	0	47411065	A	T
11	rs10769262	0	47411581	G	A
11	rs11824864	0	47411736	A	G
11	rs118097789	0	47411911	A	C
11	rs12803525	0	47413475	G	A
11	rs11605672	0	47413733	A	G
11	rs117890463	0	47414132	G	A
11	rs185251440	0	47414842	C	T
11	rs78529890	0	47414869	G	A
11	rs78524236	0	47415895	G	A
11	rs34422548	0	47416004	G	T
11	rs61897426	0	47416569	C	T
11	rs55876153	0	47416636	G	A
11	rs1377416	0	47416746	C	T
11	rs10769263	0	47417183	A	C
11	rs61897427	0	47418049	G	T
11	rs12802273	0	47418306	T	C
11	rs58965622	0	47418465	C	G
11	rs7924485	0	47419129	A	G
11	rs896815	0	47419301	T	G
11	rs1534576	0	47419663	G	T
11	rs1317164	0	47419757	G	T
11	rs530803857	0	47421628	A	C
11	rs116887820	0	47422216	G	A
11	rs74206205	0	47422772	T	C
11	rs10838703	0	47422861	C	G
11	rs116932174	0	47422876	A	G
11	rs10769264	0	47423340	C	T
11	rs4752832	0	47423553	A	G
11	rs9919657	0	47424278	T	G
11	rs11039219	0	47424400	C	T
11	rs10838704	0	47424717	T	C
11	rs61897429	0	47424864	G	A
11	rs10838705	0	47424931	G	A
11	rs11820650	0	47424963	A	G
11	rs186060859	0	47425813	C	T
11	rs112060627	0	47426956	G	A
11	rs117659271	0	47427424	C	G
11	rs61897430	0	47427621	G	A
11	rs11039221	0	47427739	C	T
11	rs10838707	0	47428369	C	T
11	rs4752999	0	47428565	C	T
11	rs7107726	0	47429245	T	A
11	rs149368018	0	47429844	G	C
11	rs7947450	0	47429904	G	A
11	rs7937331	0	47430458	T	C
11	rs11039225	0	47430599	G	A
11	rs753812	0	47431529	G	A
11	rs61897432	0	47431703	A	G
11	rs35741412	0	47431764	G	A
11	rs61000762	0	47431961	G	A
11	rs755555	0	47431966	C	T
11	rs755554	0	47432034	G	C
11	rs755553	0	47432303	G	A
11	rs10742802	0	47432725	T	G
11	rs7108608	0	47433070	C	G
11	rs189878979	0	47433071	G	A
11	rs141470879	0	47434493	A	G
11	rs6485756	0	47434777	G	A
11	rs2293576	0	47434986	G	A
11	rs11602837	0	47437033	C	T
11	rs2293577	0	47437202	C	T
11	rs2293578	0	47437403	C	T
11	rs61897434	0	47439228	C	T
11	rs2053979	0	47439444	A	G
11	rs10742803	0	47439938	A	G
11	rs138795369	0	47440244	T	G
11	rs2293580	0	47440283	T	A
11	rs2293579	0	47440758	G	A
11	rs3781628	0	47441356	G	T
11	rs3781627	0	47441472	T	A
11	rs10838708	0	47441513	G	A
11	rs2242511	0	47441664	C	T
11	rs72903900	0	47441683	C	T
11	rs3781626	0	47442893	T	A
11	rs3781625	0	47443080	T	C
11	rs141325867	0	47443654	C	T
11	rs55927797	0	47446292	A	T
11	rs17790804	0	47447202	T	C
11	rs10838709	0	47447346	C	T
11	rs7948705	0	47447955	C	G
11	rs11600581	0	47448497	T	C
11	rs61895077	0	47448547	G	C
11	rs4753000	0	47448685	T	C
11	rs12292911	0	47449072	G	A
11	rs60075622	0	47449101	T	G
11	rs7101772	0	47449378	A	G
11	rs7105122	0	47449544	C	T
11	rs116930066	0	47449591	G	A
11	rs56007045	0	47449864	G	A
11	rs7105907	0	47450318	A	T
11	rs35496532	0	47450338	C	T
11	rs9733983	0	47451282	C	T
11	rs9734013	0	47451517	G	T
11	rs9919526	0	47451623	C	T
11	rs9919527	0	47451829	C	T
11	rs7130693	0	47452321	T	C
11	rs11820680	0	47452744	C	T
11	rs7107853	0	47453518	T	C
11	rs7108143	0	47453722	T	G
11	rs80241400	0	47453828	T	C
11	rs77998085	0	47454210	C	T
11	rs4237544	0	47454271	A	C
11	rs4434960	0	47454551	A	T
11	rs10742805	0	47454701	A	G
11	rs11601934	0	47454724	C	A
11	rs144929883	0	47454725	A	C
11	rs34603363	0	47454866	G	A
11	rs2868459	0	47454972	C	G
11	rs111228939	0	47456067	T	C
11	rs4282946	0	47456202	G	A
11	rs10742806	0	47456226	T	A
11	rs61895081	0	47456627	G	A
11	rs11604680	0	47457539	A	G
11	rs7117277	0	47457789	G	A
11	rs147463152	0	47458640	A	T
11	rs7106956	0	47458765	T	C
11	rs45617144	0	47459469	G	A
11	rs35705029	0	47459963	T	A
11	rs12282783	0	47460005	T	C
11	rs10769267	0	47460098	C	T
11	rs7126210	0	47460306	A	G
11	rs11039238	0	47460901	T	C
11	rs7130107	0	47461003	C	T
11	rs7119556	0	47461480	T	C
11	rs7103835	0	47461693	G	A
11	rs7103648	0	47461783	A	G
11	rs7104366	0	47462115	G	A
11	rs7104036	0	47462140	A	G
11	rs7104800	0	47462435	G	A
11	rs117944027	0	47462522	T	G
11	rs45603036	0	47463220	C	T
11	rs116941314	0	47464033	C	A
11	rs34625105	0	47464284	C	T
11	rs3847503	0	47464519	G	A
11	rs7116534	0	47464584	C	T
11	rs112261189	0	47464713	C	T
11	rs4752836	0	47465095	T	C
11	rs4752837	0	47465955	G	A
11	rs4752838	0	47466006	G	A
11	rs11039244	0	47466442	G	A
11	rs7925389	0	47466790	A	T
11	rs113908435	0	47468515	C	T
11	rs12419342	0	47468545	C	T
11	rs3824867	0	47468569	A	G
11	rs3740685	0	47468791	C	T
11	rs3740684	0	47468820	C	T
11	rs78647153	0	47469203	A	G
11	rs7111873	0	47469439	A	G
11	rs45547231	0	47469717	G	A
11	rs34312154	0	47470345	G	A
11	rs117947983	0	47470588	G	A
11	rs74385561	0	47471053	C	T
11	rs12361415	0	47474146	T	G
11	rs76103988	0	47474302	G	A
11	rs35184771	0	47475189	G	T
11	rs60882887	0	47475675	G	A
11	rs17726706	0	47476377	A	C
11	rs17198158	0	47477849	A	G
11	rs143701995	0	47479092	C	T
11	rs74335517	0	47479168	G	A
11	rs11607855	0	47480403	C	T
11	rs7950696	0	47481533	T	C
11	rs80202445	0	47483164	C	T
11	rs117464992	0	47483257	C	T
11	rs148320776	0	47483461	C	A
11	rs11603587	0	47483918	T	C
11	rs143737612	0	47485239	G	A
11	rs76029806	0	47485694	C	T
11	rs1317149	0	47486885	C	T
11	rs1044269	0	47487740	G	A
11	rs1052657	0	47489700	G	C
11	rs139730569	0	47492173	C	T
11	rs4752839	0	47495202	G	A
11	rs11039255	0	47495746	G	T
11	rs7102372	0	47496827	C	T
11	rs2242081	0	47500267	T	C
11	rs12224672	0	47500400	C	T
11	rs59631865	0	47501619	T	G
11	rs57680742	0	47501888	C	T
11	rs75818156	0	47503036	C	T
11	rs3740699	0	47504075	G	T
11	rs150330265	0	47504677	G	A
11	rs11607518	0	47504935	G	A
11	rs77204316	0	47505313	C	T
11	rs11821273	0	47506286	A	G
11	rs10838721	0	47509017	A	G
11	rs7933019	0	47509137	G	C
11	rs78520583	0	47509368	G	A
11	rs141913318	0	47512075	T	C
11	rs7945021	0	47512138	G	A
11	rs117267012	0	47514822	G	A
11	rs151293308	0	47515035	G	A
11	rs113825956	0	47517976	T	A
11	rs72907957	0	47519492	G	C
11	rs67132220	0	47521557	C	T
11	rs80188785	0	47522714	T	C
11	rs190807985	0	47523573	G	A
11	rs60929305	0	47523589	C	T
11	rs11824990	0	47524157	G	T
11	rs11824971	0	47524172	C	A
11	rs61895102	0	47526178	C	A
11	rs10838724	0	47527052	G	T
11	rs11823490	0	47527392	C	T
11	rs61895104	0	47527795	G	A
11	rs76570755	0	47528843	T	C
11	rs17726787	0	47529037	G	A
11	rs7124681	0	47529947	C	A
11	rs6485758	0	47530024	G	A
11	rs4752843	0	47531884	T	G
11	rs11039266	0	47532395	T	G
11	rs74380998	0	47533438	T	C
11	rs139689864	0	47534637	A	G
11	rs117784947	0	47538102	T	C
11	rs74445441	0	47538134	T	A
11	rs190310756	0	47538705	G	A
11	rs4752845	0	47539697	T	C
11	rs9666924	0	47540007	C	T
11	rs150657631	0	47541392	G	A
11	rs76516661	0	47543321	A	C
11	rs75387502	0	47544621	A	G
11	rs75025986	0	47544851	A	T
11	rs143820215	0	47545511	G	A
11	rs34958982	0	47547046	T	C
11	rs10742814	0	47554337	G	A
11	rs118125106	0	47554789	A	G
11	rs11821860	0	47555003	C	A
11	rs145619451	0	47555268	A	G
11	rs11822402	0	47555331	C	T
11	rs11602333	0	47555679	C	G
11	rs142816639	0	47556083	C	A
11	rs75203562	0	47556558	C	T
11	rs146001850	0	47556583	G	C
11	rs61895110	0	47557160	G	A
11	rs11039278	0	47557356	C	T
11	rs10838725	0	47557871	T	C
11	rs4752783	0	47558220	G	A
11	rs61895111	0	47558516	C	T
11	rs11039280	0	47558858	G	A
11	rs117206250	0	47559802	A	T
11	rs11039281	0	47559972	G	A
11	rs61895112	0	47560433	T	C
11	rs144358463	0	47562241	C	T
11	rs11603911	0	47563933	C	A
11	rs7115371	0	47564587	G	A
11	rs113459934	0	47564722	G	A
11	rs11039284	0	47564785	A	G
11	rs61895113	0	47564956	G	A
11	rs12285933	0	47565103	G	T
11	rs77977823	0	47565138	T	C
11	rs72907976	0	47566232	G	A
11	rs7928842	0	47566352	T	C
11	rs113397202	0	47566748	G	T
11	rs113344815	0	47566762	A	G
11	rs66749409	0	47568074	C	T
11	rs75159144	0	47568302	T	C
11	rs10838726	0	47568344	C	G
11	rs11604233	0	47569176	G	A
11	rs77173113	0	47570611	T	G
11	rs189865011	0	47571457	C	T
11	rs12226590	0	47571808	T	C
11	rs7944532	0	47571855	G	A
11	rs150299113	0	47571921	A	G
11	rs58119589	0	47571956	G	A
11	rs12225051	0	47571967	C	T
11	rs11039290	0	47572279	G	A
11	rs71475921	0	47573342	G	A
11	rs140183429	0	47573356	A	T
11	rs145240718	0	47573930	G	C
11	rs116929680	0	47574064	G	A
11	rs60206633	0	47574081	C	G
11	rs76673547	0	47574278	G	A
11	rs28364769	0	47575372	T	A
11	rs117677903	0	47581436	C	T
11	rs11039297	0	47581443	G	A
11	rs57828885	0	47582614	C	T
11	rs12798346	0	47583121	C	T
11	rs74932661	0	47583145	A	G
11	rs181350618	0	47584269	T	G
11	rs4752848	0	47584600	C	T
11	rs143474110	0	47585000	G	A
11	rs7126378	0	47585348	G	T
11	rs56400411	0	47586376	T	G
11	rs11039300	0	47587062	G	A
11	rs11537751	0	47587452	C	T
11	rs4752851	0	47587997	T	G
11	rs118011483	0	47589106	C	A
11	rs7945473	0	47589707	C	T
11	rs143016699	0	47589715	G	A
11	rs117309942	0	47591661	G	T
11	rs112686874	0	47598361	T	A
11	rs144915398	0	47598481	G	A
11	rs75352463	0	47599322	T	C
11	rs2280231	0	47600438	C	T
11	rs2030166	0	47602729	C	T
11	rs75422278	0	47602879	G	A
11	rs71475924	0	47603006	C	T
11	rs12798028	0	47604639	C	T
11	rs4147730	0	47605427	G	A
11	rs7109918	0	47606306	A	C
11	rs11605348	0	47606483	G	A
11	rs12287076	0	47606865	G	C
11	rs10742816	0	47606984	C	T
11	rs10838731	0	47607135	C	T
11	rs140634392	0	47607197	G	A
11	rs77465292	0	47607912	T	C
11	rs10838732	0	47607940	C	G
11	rs36016346	0	47608949	T	A
11	rs56836683	0	47609061	T	C
11	rs140366535	0	47610569	G	C
11	rs11039307	0	47611152	C	T
11	rs142453721	0	47611940	C	G
11	rs146583392	0	47613249	T	A
11	rs150142619	0	47613657	C	G
11	rs11601694	0	47614575	C	T
11	rs149860042	0	47615729	C	T
11	rs35624992	0	47615798	G	C
11	rs118102336	0	47616810	C	A
11	rs149175346	0	47617369	A	G
11	rs151202997	0	47617452	G	T
11	rs117963484	0	47620137	G	C
11	rs78339356	0	47620969	A	T
11	rs12799623	0	47622139	G	A
11	rs112000051	0	47622207	G	A
11	rs11039308	0	47622412	G	A
11	rs12363232	0	47623890	C	T
11	rs117305924	0	47623983	C	T
11	rs12419692	0	47624714	C	A
11	rs7123576	0	47625046	C	T
11	rs10769282	0	47626492	T	G
11	rs189216437	0	47626586	C	T
11	rs143088995	0	47626805	C	A
11	rs76833577	0	47626930	C	T
11	rs6485763	0	47627302	C	T
11	rs4752786	0	47628536	C	T
11	rs2138767	0	47629793	T	C
11	rs143091008	0	47631833	C	T
11	rs60133324	0	47632212	G	A
11	rs1474056	0	47632707	G	A
11	rs75092034	0	47633018	A	T
11	rs7931089	0	47633506	G	A
11	rs11601083	0	47634413	T	A
11	rs185399316	0	47635610	G	C
11	rs147238791	0	47637815	C	T
11	rs116956478	0	47638453	C	T
11	rs9089	0	47639063	G	A
11	rs79845520	0	47640201	G	A
11	rs1064608	0	47640429	G	C
11	rs55656834	0	47640661	T	C
11	rs79754936	0	47640762	T	C
11	rs7116299	0	47640891	C	T
11	rs3817335	0	47643891	T	A
11	rs113359244	0	47645367	G	A
11	rs4752856	0	47648042	G	A
11	rs78695990	0	47648562	C	G
11	rs17788853	0	47649618	G	A
11	rs3817334	0	47650993	C	T
11	rs75716035	0	47651872	G	C
11	rs117523937	0	47652476	A	T
11	rs11600974	0	47653711	C	T
11	rs190620626	0	47654442	T	C
11	rs7945312	0	47655380	C	T
11	rs4752857	0	47655752	C	T
11	rs143181452	0	47656634	G	A
11	rs7935802	0	47658174	C	A
11	rs12794570	0	47658314	C	T
11	rs7118178	0	47659135	G	A
11	rs7129948	0	47661498	C	A
11	rs11039322	0	47662589	C	T
11	rs7120548	0	47662932	T	C
11	rs10838738	0	47663049	A	G
11	rs11039324	0	47665686	G	A
11	rs190053076	0	47667028	A	G
11	rs7129797	0	47667167	G	C
11	rs61897973	0	47669074	A	G
11	rs59360790	0	47669175	T	C
11	rs7107792	0	47669249	A	C
11	rs7107922	0	47669289	C	A
11	rs12419507	0	47669619	G	A
11	rs12787646	0	47669665	T	C
11	rs11039325	0	47670056	C	T
11	rs148716586	0	47672587	G	A
11	rs7945911	0	47672605	G	A
11	rs10838739	0	47672743	C	T
11	rs72911714	0	47673300	T	C
11	rs11039327	0	47674084	A	T
11	rs2869024	0	47674101	G	A
11	rs7103013	0	47674934	G	A
11	rs150268487	0	47674953	G	C
11	rs7119517	0	47675316	T	C
11	rs1234903	0	47675642	G	A
11	rs7107535	0	47676085	G	A
11	rs7945100	0	47676143	T	G
11	rs7107356	0	47676170	A	G
11	rs61897976	0	47677407	T	A
11	rs72911715	0	47678093	C	T
11	rs61897977	0	47679176	A	T
11	rs10838740	0	47679980	A	G
11	rs79469239	0	47680735	C	T
11	rs11608017	0	47681083	G	A
11	rs1056387	0	47681370	T	G
11	rs7933184	0	47682402	C	T
11	rs12362318	0	47682671	T	C
11	rs60515486	0	47682725	A	T
11	rs79656183	0	47682763	G	T
11	rs10838741	0	47683765	A	G
11	rs11039329	0	47684908	T	C
11	rs4543938	0	47685354	C	T
11	rs4752858	0	47685829	C	T
11	rs12787112	0	47687147	A	G
11	rs7113438	0	47687885	G	T
11	rs7939069	0	47688459	G	A
11	rs144424138	0	47689342	G	C
11	rs10742817	0	47689343	C	T
11	rs142550690	0	47689691	G	A
11	rs2903989	0	47691039	C	T
11	rs58357937	0	47692160	C	T
11	rs75348631	0	47693182	T	G
11	rs4539273	0	47694699	C	T
11	rs2869532	0	47694931	A	G
11	rs7116970	0	47695508	G	A
11	rs11039332	0	47695840	G	A
11	rs74608150	0	47696214	A	T
11	rs12365079	0	47696596	A	T
11	rs141279659	0	47697247	T	C
```
