## Supplementary material for "Characterization of shared and ancestry-specific signals driving complex traits using multi-ancestry fine-mapping": s1_snps.txt

```
rs61884499
rs144225206
rs148328814
rs11038670
rs11038671
rs72900650
rs72900652
rs61250077
rs11038672
rs11038673
rs7115967
rs72900657
rs61884502
rs183858852
rs76710367
rs11038675
rs2090602
rs78832766
rs112067314
rs111693620
rs72900671
rs12366056
rs61884503
rs2010676
rs2002244
rs6485644
rs4756030
rs11038677
rs7105751
rs7105609
rs113268577
rs56330140
rs11038678
rs12419690
rs61884505
rs11038679
rs61884506
rs9666007
rs11038680
rs140254700
rs117044123
rs72900692
rs7108730
rs186326544
rs72900694
rs11038683
rs11038685
rs12362319
rs6485645
rs117824724
rs10838523
rs111954517
rs7121611
rs7121775
rs73468311
rs61884508
rs75065406
rs6485646
rs11038686
rs56152508
rs12807179
rs10462026
rs2056260
rs11607858
rs17725095
rs10838524
rs4756032
rs72902412
rs78872333
rs11038688
rs12794698
rs36103144
rs77199649
rs11605924
rs2037311
rs11038689
rs61884510
rs79033888
rs12284956
rs77756595
rs7951225
rs4756034
rs11038693
rs72902418
rs4756035
rs2292913
rs2292912
rs4756036
rs11038694
rs4756037
rs11038695
rs11038696
rs9300053
rs7945565
rs7945689
rs1401419
rs1401417
rs11038697
rs72902436
rs72902437
rs72902439
rs17787106
rs4755344
rs76396533
rs61882469
rs191143419
rs112302069
rs113196716
rs12364060
rs113857829
rs61882470
rs7123390
rs4755345
rs118130872
rs11038698
rs113851044
rs75057971
rs17787136
rs7933420
rs11038699
rs150188893
rs877412
rs112670498
rs11038700
rs12281674
rs10838526
rs139382397
rs113677005
rs10838527
rs2292910
rs6798
rs73468335
rs55923741
rs3824872
rs76108454
rs1554338
rs188883010
rs61882473
rs147021119
rs72902459
rs73468338
rs12281069
rs7115753
rs4756038
rs4756039
rs11038703
rs61882474
rs61882475
rs76410933
rs75760329
rs77403571
rs1533614
rs192324574
rs61882476
rs11038704
rs11038705
rs35389927
rs118033599
rs7114162
rs143438037
rs11038706
rs4755346
rs10838528
rs113933090
rs3789023
rs2280331
rs61882478
rs148381852
rs2271847
rs17847253
rs564463098
rs184822179
rs61882480
rs72902474
rs7925824
rs140163079
rs11600112
rs2280329
rs72902478
rs10838529
rs1533613
rs11038708
rs72902480
rs142583473
rs111927685
rs11038709
rs4505038
rs72902484
rs2271845
rs1132349
rs35214605
rs3802758
rs939108
rs11553094
rs2001591
rs12417410
rs11553093
rs7115790
rs10838530
rs12804463
rs147707585
rs7109981
rs7124434
rs7124323
rs55884539
rs113938769
rs10838531
rs72902492
rs61882482
rs4756041
rs10838532
rs111303112
rs884668
rs939105
rs11038714
rs141206902
rs117263461
rs10838533
rs61882483
rs80116517
rs2863714
rs74566099
rs189712482
rs117278384
rs4756042
rs10838535
rs11038716
rs7934681
rs7934572
rs4756043
rs10742773
rs4756044
rs137946119
rs7108028
rs7108186
rs139743387
rs118097121
rs11038720
rs2959103
rs117675627
rs75069630
rs2959096
rs2860376
rs1996573
rs3736508
rs2959102
rs4756045
rs939106
rs2945997
rs117116727
rs10742774
rs2945998
rs137925093
rs117109731
rs11038723
rs76999280
rs61882501
rs939107
rs1401420
rs2945999
rs2946000
rs10769176
rs2959087
rs10769177
rs2959088
rs2959089
rs2946001
rs2946002
rs3107239
rs113249459
rs117706643
rs2959090
rs2959091
rs78316938
rs1973721
rs10838537
rs79492020
rs181888920
rs2946003
rs7128184
rs2946004
rs2860433
rs79404237
rs10769178
rs139997788
rs2946005
rs11600515
rs117958458
rs10444290
rs2959095
rs2946006
rs61882503
rs1401421
rs55945697
rs1125291
rs1125290
rs2959097
rs2946008
rs78393756
rs2959098
rs12418498
rs4756048
rs7932895
rs76202957
rs61882506
rs2959099
rs77314809
rs2946009
rs2959100
rs11038739
rs2959101
rs61882507
rs111868856
rs61882508
rs186610024
rs79686965
rs16938429
rs17787304
rs61882509
rs61882510
rs7350495
rs7950336
rs6485654
rs7935308
rs10769179
rs72904359
rs61882511
rs7926314
rs4301763
rs11038742
rs11827687
rs11820877
rs140273453
rs12801668
rs11038743
rs4237659
rs61652532
rs61882513
rs17787346
rs4144718
rs150956438
rs140571781
rs61882514
rs4237660
rs61882534
rs6485655
rs7948502
rs61882535
rs143956160
rs61882536
rs72904370
rs75056090
rs117243792
rs73452216
rs10838541
rs117929980
rs10838542
rs187683744
rs71491887
rs61882538
rs7950391
rs11038745
rs117847116
rs56852527
rs12277800
rs78990218
rs7130282
rs7130281
rs17725424
rs117289621
rs16938437
rs61882539
rs61882540
rs61882541
rs61882542
rs4756051
rs115749090
rs77931661
rs12364441
rs7103299
rs144925907
rs11038747
rs61882543
rs4755347
rs11038749
rs61882544
rs10838547
rs61882545
rs61882546
rs7120227
rs61882547
rs79728014
rs11038750
rs11820849
rs11827732
rs76252309
rs953230
rs2959104
rs2932513
rs2932514
rs61882549
rs4073513
rs183640689
rs79674682
rs6485660
rs7129942
rs7114506
rs11038752
rs2959082
rs10838551
rs2959083
rs11038754
rs2932516
rs2959084
rs11038755
rs11038756
rs117335563
rs11038757
rs78056747
rs2932512
rs2013010
rs75783582
rs7934407
rs10838552
rs80171383
rs1565412
rs7478883
rs3929339
rs1907003
rs17787417
rs12365345
rs1994599
rs10501316
rs78902975
rs10838555
rs1976182
rs6416136
rs75215311
rs11038761
rs74402481
rs2959085
rs2220546
rs17725532
rs2860404
rs118162057
rs1038733
rs34225581
rs141013358
rs7397035
rs10838558
rs117850541
rs188548397
rs80032902
rs112026260
rs2932510
rs72904393
rs2959086
rs116914034
rs10838559
rs148510705
rs116511920
rs77828251
rs72904397
rs79368845
rs2932515
rs10838560
rs1490087
rs1490088
rs2130469
rs2130470
rs923530
rs6485663
rs7112677
rs2130471
rs2171895
rs6485664
rs12363382
rs4756054
rs2130473
rs1542724
rs7937896
rs7924996
rs11038764
rs7110825
rs10838562
rs4756055
rs7106689
rs11038765
rs7111900
rs10838563
rs4756056
rs7942083
rs7942246
rs10769186
rs11038767
rs10838564
rs13377242
rs76858304
rs2130475
rs7932691
rs2130476
rs11038768
rs10734539
rs12575808
rs10734540
rs34396514
rs72906234
rs7940620
rs10838565
rs112575725
rs4237661
rs4756057
rs10838566
rs71491889
rs7125387
rs7109480
rs10838567
rs7107550
rs950105
rs1490082
rs80265661
rs4281461
rs148683230
rs74366855
rs11038772
rs7946524
rs4756058
rs12362172
rs7950474
rs4396260
rs1125082
rs10128629
rs10769187
rs10769189
rs11601057
rs7124070
rs75411066
rs4756059
rs10769190
rs10838569
rs145950706
rs75166711
rs12798196
rs7120013
rs55719844
rs79754893
rs10769191
rs1970848
rs12800259
rs78059714
rs76655624
rs79939051
rs79014962
rs79911104
rs76334559
rs55707359
rs11038775
rs117529631
rs7118159
rs117099326
rs11038776
rs11038777
rs112098252
rs7924340
rs117660791
rs55683589
rs11038780
rs12287430
rs12225028
rs74645698
rs11038783
rs10769193
rs143597074
rs77101145
rs12221754
rs10734541
rs56063427
rs11038784
rs140057883
rs4478968
rs11038785
rs118083167
rs72906278
rs3935366
rs34642764
rs72906282
rs10838570
rs11604802
rs77032217
rs140011276
rs150848514
rs12275662
rs11038786
rs57665059
rs10742776
rs11038787
rs118081010
rs58106605
rs57515459
rs11038789
rs6485665
rs7951047
rs7951050
rs55882424
rs7105786
rs12361705
rs6485666
rs11038791
rs2029483
rs2029482
rs7128538
rs9300054
rs10160437
rs138133042
rs147270162
rs2130474
rs72908006
rs7941450
rs7939067
rs72908007
rs72908009
rs72908013
rs7121210
rs7105128
rs72908014
rs12282151
rs140914801
rs146562946
rs139115651
rs117573897
rs57997836
rs72908015
rs71474104
rs7936425
rs2902551
rs10838573
rs4387328
rs1984777
rs72908022
rs1024004
rs72908025
rs11038801
rs72908027
rs75646232
rs80078546
rs72908030
rs72908031
rs2130472
rs72908033
rs7932050
rs76171572
rs72908034
rs149091205
rs7943379
rs7943640
rs7930443
rs11038803
rs117246773
rs145551667
rs79098768
rs923531
rs11038804
rs7937690
rs76805382
rs75777445
rs4756060
rs149792539
rs2863725
rs2863724
rs6485667
rs145566511
rs80178393
rs79854461
rs10501317
rs117148290
rs10501318
rs72908050
rs17725617
rs75743386
rs72908052
rs11038806
rs11038807
rs118092818
rs11038808
rs1490086
rs1490085
rs10769196
rs72908056
rs10838574
rs7103380
rs11038810
rs72908057
rs149343375
rs12364087
rs10734543
rs10838575
rs72908060
rs80150367
rs72908061
rs12808446
rs2863723
rs10734544
rs72908065
rs4620693
rs4482000
rs116969407
rs11038811
rs11038812
rs7483227
rs72908069
rs4756062
rs2046834
rs902282
rs61884127
rs9666935
rs902283
rs72908072
rs7949325
rs148315508
rs75131305
rs1490084
rs12793186
rs12793350
rs71474108
rs11038814
rs181365929
rs870498
rs4237662
rs11038815
rs79052740
rs11038816
rs11038817
rs3901272
rs10734545
rs143391621
rs150430025
rs138360262
rs112229330
rs1565411
rs12221745
rs1907002
rs78535140
rs7117279
rs75817747
rs7121257
rs150382881
rs76400970
rs55702830
rs12283653
rs139425837
rs2863721
rs2863720
rs117871407
rs117339217
rs4755349
rs76918161
rs7949889
rs188156790
rs10838578
rs7925296
rs7925932
rs6485668
rs4756064
rs6485669
rs61884129
rs72908086
rs6485670
rs61884130
rs10838579
rs77662718
rs77722161
rs72908089
rs7124891
rs7128217
rs7128233
rs118075720
rs72908091
rs117985230
rs150894392
rs72908092
rs10769198
rs72908096
rs72908098
rs9734613
rs112976598
rs148157878
rs72908102
rs111771311
rs11607379
rs148697300
rs7943808
rs4756065
rs4756066
rs7104451
rs12292649
rs11038826
rs187311942
rs7113170
rs7113478
rs72910006
rs11038827
rs7116965
rs141017967
rs11038830
rs58301639
rs12225704
rs11605191
rs58678374
rs7926726
rs12223774
rs11038831
rs7931075
rs35671387
rs28755875
rs7128258
rs78099401
rs117834121
rs10838586
rs11038834
rs75996226
rs13377401
rs56288505
rs10838587
rs10838588
rs10838589
rs10769199
rs10838590
rs28668543
rs61884152
rs10838591
rs11038837
rs10838592
rs72910026
rs4426109
rs9667357
rs11038839
rs72910027
rs61884153
rs61884154
rs7114096
rs6485671
rs11038840
rs61704455
rs10219383
rs7131201
rs116476451
rs7105423
rs77182113
rs34177812
rs143500291
rs11038843
rs61884156
rs7106583
rs61884157
rs61884158
rs66531430
rs10437653
rs61885561
rs12280680
rs34771037
rs72910039
rs73461870
rs34839793
rs12284298
rs117372259
rs57734357
rs11038851
rs55798544
rs56372998
rs117105038
rs59291790
rs10838595
rs7124003
rs7127254
rs7113904
rs111637706
rs6485672
rs141013495
rs117516871
rs55652831
rs11038852
rs56087478
rs140887381
rs72910045
rs77047825
rs7943699
rs4319486
rs12273276
rs11038856
rs12286778
rs6485673
rs7927724
rs72910053
rs7931565
rs6485674
rs78727639
rs148229982
rs187198925
rs150257832
rs111942477
rs117837188
rs7929630
rs60602051
rs61885566
rs7924718
rs72910057
rs4756069
rs2303435
rs4625425
rs117246933
rs9704813
rs112845927
rs2288249
rs5028615
rs111996762
rs61882671
rs76244216
rs10838596
rs145146015
rs111651038
rs35652107
rs118075602
rs11038860
rs77631873
rs7952650
rs117604516
rs6485675
rs6485676
rs145054300
rs12294928
rs11038861
rs7476
rs1044796
rs12285419
rs143266163
rs4440994
rs143721974
rs77163617
rs72910063
rs9988792
rs9988823
rs112642493
rs140742326
rs72910064
rs61882672
rs74376620
rs9988865
rs11038863
rs58385891
rs59980817
rs79568491
rs11038864
rs149903077
rs4565870
rs181678666
rs61882674
rs72910071
rs11038866
rs117350346
rs117671462
rs72910075
rs144589297
rs147666686
rs7102330
rs3809047
rs61882678
rs140216308
rs61882679
rs116896084
rs75848122
rs61882680
rs116925789
rs876701
rs117722567
rs117857169
rs12788395
rs7951870
rs138116085
rs113665713
rs79376309
rs76174988
rs139449361
rs61882682
rs75212415
rs59319338
rs12577142
rs12576115
rs10838599
rs11038871
rs150451601
rs186700398
rs138791176
rs182142510
rs117190139
rs79043226
rs72910084
rs72910085
rs1317826
rs61882686
rs76712654
rs75463289
rs12575519
rs10838601
rs3740977
rs3740976
rs7936413
rs56042703
rs2046768
rs3740974
rs34406563
rs2279465
rs35324223
rs111790356
rs20542
rs147620858
rs72910092
rs2067482
rs78125679
rs147281816
rs61882689
rs140184885
rs113033789
rs147244995
rs117100314
rs79221994
rs7946705
rs61882690
rs3740973
rs12574668
rs117152017
rs76641616
rs34445491
rs111449880
rs72910100
rs78612907
rs143876835
rs117021349
rs117674325
rs117377924
rs35385447
rs61882691
rs140502323
rs12283172
rs61882701
rs17725808
rs72910102
rs6485682
rs11038895
rs112060320
rs17196997
rs117908706
rs35234634
rs61882702
rs17787739
rs16938506
rs77161239
rs61882704
rs2291487
rs61999319
rs75748389
rs2864076
rs61882706
rs117051584
rs75494138
rs41530551
rs11604750
rs2171668
rs140954843
rs2864072
rs7951579
rs117574045
rs11038897
rs61882708
rs186730761
rs61882709
rs61882710
rs55971594
rs138646165
rs77814874
rs77271839
rs80031726
rs76018124
rs61882712
rs7930103
rs1472001
rs79078082
rs78271057
rs189761107
rs12574250
rs113953350
rs189055804
rs11038900
rs142196448
rs116917714
rs182464262
rs7130141
rs55750336
rs58147945
rs192592506
rs17787804
rs1489192
rs141758483
rs7106740
rs192743102
rs7112229
rs142929136
rs182261904
rs12578042
rs3802888
rs78627461
rs17197116
rs7949371
rs7949282
rs2902858
rs12576359
rs10838602
rs111807821
rs78594871
rs77817298
rs61882715
rs61882716
rs144313070
rs118047697
rs117528979
rs3802890
rs73467947
rs11038906
rs141181296
rs117580788
rs61882720
rs68002803
rs61882721
rs61882722
rs11038910
rs12272795
rs34770512
rs151218308
rs7932866
rs61882743
rs148373547
rs756343
rs10160701
rs112419908
rs150243808
rs112959855
rs138266103
rs147283716
rs11038913
rs11819869
rs139101370
rs11038914
rs34874765
rs75486765
rs145859376
rs61882746
rs79565082
rs57535407
rs117659675
rs7925678
rs117082751
rs188439233
rs12576317
rs72912138
rs12573978
rs7130028
rs61882748
rs78301726
rs7127529
rs61882750
rs11038919
rs112897300
rs7484125
rs112705011
rs113446918
rs79445785
rs71474185
rs140270218
rs113236040
rs11038922
rs12290779
rs78807356
rs7481312
rs181322497
rs11038927
rs185516077
rs79203530
rs146455333
rs142929944
rs12295266
rs180791454
rs61882755
rs147674814
rs61882756
rs61882757
rs61882758
rs73449983
rs150757221
rs55737385
rs575694260
rs74553660
rs183452254
rs7125907
rs2069089
rs79677876
rs55661562
rs117766417
rs35623865
rs61884262
rs112282219
rs147643436
rs6485685
rs55657382
rs7924401
rs61884264
rs7484002
rs138230299
rs79317378
rs112712391
rs117605660
rs12292425
rs7122039
rs7108770
rs150493060
rs113542381
rs60722866
rs60932698
rs61884270
rs75694066
rs61884271
rs117492279
rs7128092
rs6485686
rs7932492
rs7126316
rs7126343
rs61884272
rs74807297
rs12787314
rs61884273
rs61884274
rs61884275
rs188487480
rs4307676
rs113224942
rs117451444
rs7109698
rs75952534
rs10769204
rs186207166
rs113542547
rs55896955
rs61884292
rs4423142
rs10838610
rs117650983
rs140572040
rs4606447
rs76533702
rs4752926
rs61884294
rs61884295
rs13448
rs56349329
rs57744667
rs10838611
rs183668875
rs8914
rs74486166
rs111724531
rs72912170
rs117735038
rs10838612
rs148879999
rs4752927
rs4319473
rs9704782
rs12574259
rs141481090
rs61884297
rs117426515
rs4603265
rs72912175
rs79443985
rs10838613
rs7926389
rs142892685
rs78301405
rs113097600
rs111673998
rs12274785
rs560505547
rs72912177
rs4491174
rs28372918
rs7932354
rs57739486
rs10769205
rs12361673
rs12574918
rs58922799
rs183901627
rs138132970
rs11038973
rs11038974
rs58561056
rs61884301
rs57804402
rs79175663
rs4752929
rs11606709
rs61884303
rs11602537
rs111999794
rs144140371
rs61884304
rs11038977
rs61884305
rs61884306
rs141680050
rs77920005
rs113001570
rs150591136
rs9794941
rs113202549
rs2070850
rs3136433
rs3136434
rs3136435
rs3136436
rs3136439
rs3136520
rs3136441
rs3136443
rs3136521
rs3136446
rs3136447
rs3136448
rs3136449
rs2070851
rs2070852
rs5896
rs3136456
rs3136457
rs3136460
rs1799867
rs3136467
rs3136468
rs3136469
rs5898
rs3136472
rs3136524
rs2282686
rs3136474
rs5900
rs75185853
rs3136480
rs3136481
rs3136482
rs61884307
rs140067493
rs3136487
rs3136489
rs3136490
rs187481936
rs3136496
rs3136499
rs3136500
rs3136504
rs3136530
rs116429524
rs3136505
rs117303522
rs3136508
rs3136512
rs3136516
rs1799963
rs6485688
rs11038982
rs146095539
rs550024733
rs4752931
rs61884324
rs4076557
rs71474191
rs77285996
rs61884327
rs11604876
rs12574512
rs78500566
rs147781336
rs57704144
rs11038985
rs4752932
rs72895811
rs4500447
rs7929294
rs141348433
rs7940682
rs184651902
rs10466476
rs10466477
rs61884328
rs114959916
rs112507008
rs7928445
rs146218162
rs4453194
rs4453193
rs10734548
rs4534535
rs147870340
rs11038987
rs137876009
rs117937213
rs11604116
rs7947517
rs11602036
rs7111811
rs75439556
rs61897302
rs6485690
rs141190497
rs147307694
rs75775957
rs61897303
rs72895821
rs189059502
rs189659760
rs57485117
rs7111517
rs11038989
rs4752933
rs6485692
rs11038990
rs7941964
rs7941894
rs11822959
rs142214387
rs12575609
rs4752934
rs7105052
rs61897304
rs9735937
rs148300248
rs11038993
rs145005311
rs7940578
rs186843587
rs4752935
rs73456126
rs79167034
rs4506602
rs142391120
rs117757755
rs4075619
rs56311746
rs150228583
rs10838620
rs149369830
rs78279886
rs7109707
rs11038994
rs79625022
rs12577969
rs80203738
rs7118097
rs4752936
rs139103335
rs10769208
rs10734549
rs12575721
rs61897306
rs72895830
rs7101374
rs74843072
rs7111760
rs4294527
rs7129622
rs7115986
rs7123729
rs4752937
rs7108147
rs12796154
rs61897307
rs7102474
rs61897308
rs6485695
rs61593070
rs4469848
rs4128315
rs4382863
rs180687806
rs7105217
rs112174847
rs144664323
rs72895841
rs6485696
rs7106323
rs11038999
rs7480260
rs59197251
rs139937086
rs118038329
rs12577603
rs4752940
rs1007738
rs115346310
rs10838621
rs7934421
rs7947747
rs2867206
rs4752941
rs12806577
rs7480140
rs12287376
rs11039002
rs56904688
rs139451895
rs114488277
rs116426561
rs61898461
rs56356278
rs117103154
rs7107778
rs117734176
rs11824327
rs1551744
rs117678010
rs118064653
rs113318071
rs12277006
rs60940896
rs139764009
rs10769211
rs61898463
rs6485700
rs78349974
rs117311613
rs1809293
rs7938960
rs75558883
rs3829940
rs147627264
rs190506170
rs7943866
rs11039012
rs72897626
rs1585453
rs56331152
rs117936904
rs182148782
rs16938534
rs111426027
rs2306026
rs12273360
rs3816614
rs2290883
rs2290884
rs112479534
rs145561523
rs10838624
rs7112060
rs2306029
rs10769212
rs144217901
rs61898465
rs58389391
rs139143529
rs141085397
rs11039014
rs72897640
rs4752946
rs2306032
rs2306033
rs60258676
rs7115038
rs11039015
rs964551
rs112168929
rs6485702
rs10742784
rs7945548
rs2306028
rs4752947
rs11825434
rs143389897
rs181438771
rs12790110
rs17790156
rs61898529
rs11039017
rs10838627
rs7119247
rs7105172
rs10838628
rs10838629
rs185855455
rs112838289
rs2306027
rs12281784
rs7118170
rs7118404
rs11819969
rs75186174
rs2306035
rs2306036
rs2306037
rs10838631
rs3763963
rs12294921
rs2867219
rs2903522
rs2035068
rs72897663
rs3751097
rs189768863
rs113362246
rs118009068
rs898604
rs7112518
rs139371503
rs57368576
rs7110643
rs10742785
rs61898531
rs61382645
rs11039024
rs12807111
rs7930852
rs7930991
rs7123634
rs6485706
rs116855242
rs7128102
rs112442973
rs7102325
rs10838634
rs11606992
rs35959877
rs898603
rs140863102
rs2054307
rs191945075
rs79920646
rs6485709
rs7120113
rs6485710
rs9667108
rs59613483
rs7940441
rs140745184
rs11039028
rs10838635
rs146409168
rs17787912
rs141935404
rs61898535
rs78744550
rs184361021
rs1460827
rs7946739
rs34340483
rs139193892
rs187701156
rs141996373
rs183974855
rs7945558
rs77436432
rs17787930
rs11600292
rs145125576
rs11039031
rs4581406
rs11039033
rs11602250
rs61899280
rs2903517
rs11608083
rs189472458
rs192215277
rs11039035
rs17790204
rs117343218
rs75707618
rs187847597
rs7938169
rs6485715
rs113036140
rs7939786
rs9795051
rs71474196
rs61899282
rs183987623
rs4752815
rs4752816
rs117128752
rs6485716
rs118016470
rs7929688
rs10769225
rs146146113
rs61899283
rs10838640
rs10769226
rs72899618
rs61899284
rs7123632
rs7123635
rs7128193
rs76716952
rs4394802
rs190846394
rs150245995
rs11039045
rs117308482
rs112192770
rs117086725
rs61899285
rs4548577
rs11039049
rs4752817
rs7126981
rs7130812
rs7130947
rs10769227
rs10838641
rs10769228
rs61142746
rs7935346
rs112181005
rs4528282
rs7107703
rs4752951
rs10838642
rs187517977
rs192052493
rs147917183
rs184341224
rs11039057
rs138872528
rs9919642
rs7111270
rs36021853
rs76356713
rs72899647
rs35705366
rs71474198
rs7947878
rs56291673
rs146399108
rs10769230
rs10838644
rs10838646
rs61899292
rs55968738
rs147909371
rs59689332
rs61899293
rs4494268
rs142412095
rs71474199
rs7125350
rs6485721
rs7126005
rs7125807
rs189817094
rs61899294
rs7124648
rs7108822
rs7128325
rs7128650
rs147467792
rs74318746
rs139226547
rs6485722
rs191783596
rs7101470
rs55960458
rs7479189
rs7113108
rs61896118
rs10838651
rs192542427
rs61896119
rs12574558
rs17787966
rs74713772
rs72899681
rs17790246
rs7950753
rs61896120
rs10769233
rs7103581
rs7127741
rs17197500
rs7114683
rs10838652
rs78158251
rs141784057
rs74891308
rs75742124
rs61896121
rs11039074
rs6485726
rs12576831
rs12576839
rs4752952
rs10769234
rs61896122
rs147341981
rs7118546
rs11039076
rs192874576
rs141680698
rs7931260
rs79905736
rs139346768
rs17790306
rs78715301
rs7108902
rs61896124
rs11039080
rs11039081
rs113864727
rs4572092
rs117856051
rs10838654
rs79583305
rs34942378
rs61896125
rs4579897
rs7937950
rs559191640
rs139240747
rs4315028
rs61896126
rs61896127
rs7946709
rs187378907
rs190249524
rs78506520
rs118075106
rs112158599
rs72901605
rs138950269
rs116964683
rs7938933
rs60174717
rs149099529
rs4498951
rs4269876
rs149639773
rs4319472
rs111990885
rs7942473
rs60201196
rs7945315
rs61896131
rs61896132
rs185101760
rs61896133
rs60088916
rs7112854
rs138243601
rs61896136
rs3922684
rs4576779
rs111930252
rs11039095
rs4752957
rs7117404
rs17790336
rs17790342
rs144871531
rs116841564
rs56301239
rs147107839
rs12417519
rs4587689
rs183105550
rs10769239
rs10838658
rs11039097
rs12796744
rs17197619
rs61897776
rs61897777
rs183469470
rs191345768
rs138290455
rs61897778
rs143386970
rs189344894
rs11039098
rs11039099
rs4752962
rs61897779
rs2087215
rs6485739
rs117557190
rs57964319
rs4752963
rs10838659
rs11039103
rs60335739
rs61897782
rs17790390
rs61897783
rs10838660
rs74344820
rs61897784
rs113866131
rs75798900
rs11039104
rs11039105
rs11039106
rs11039107
rs11601798
rs4752965
rs188499866
rs75619877
rs1872896
rs112487171
rs10466478
rs923324
rs7121418
rs139819628
rs184854322
rs61897786
rs61897787
rs1352307
rs957602
rs12574410
rs4752967
rs1471934
rs17790420
rs79232684
rs10501319
rs11039112
rs12224096
rs752850
rs752848
rs752849
rs2018527
rs747650
rs2291444
rs142662303
rs190300633
rs116870615
rs1060573
rs2291443
rs75912046
rs191810289
rs1965952
rs61897788
rs61897789
rs7940473
rs10769244
rs10769245
rs3740694
rs79545080
rs78112569
rs75741689
rs10838662
rs7130989
rs10838663
rs4752968
rs4752969
rs11039114
rs1055447
rs145402984
rs61897791
rs7117346
rs61897843
rs3740691
rs3740690
rs12365578
rs61897844
rs2867972
rs60041842
rs12803718
rs57323109
rs117845027
rs11600668
rs57012996
rs140209019
rs2279439
rs75290815
rs78563058
rs61897848
rs79044335
rs143360638
rs11039119
rs61897851
rs113954134
rs189339351
rs7925137
rs7940240
rs61897852
rs11603373
rs117035270
rs10838664
rs2279438
rs568927214
rs77675579
rs901747
rs7937410
rs77654484
rs180812406
rs4463814
rs4752970
rs901750
rs111927021
rs184907858
rs7948786
rs9633886
rs7951979
rs192570022
rs11039122
rs11039124
rs181986503
rs17788145
rs143002335
rs4752971
rs7130006
rs61897853
rs138431945
rs12807887
rs10769248
rs144009148
rs182879407
rs141849126
rs1976143
rs1976142
rs74898661
rs17197710
rs11039128
rs7937101
rs61897854
rs78998999
rs72901669
rs11039130
rs61897855
rs11039131
rs4567413
rs61897856
rs7111764
rs61897857
rs12578030
rs143717194
rs2029298
rs61897858
rs3758666
rs3758667
rs4237547
rs4647709
rs2291120
rs4647713
rs10742797
rs11039134
rs12291341
rs1685404
rs4647718
rs4647720
rs4647725
rs4647726
rs7395496
rs7395581
rs12576935
rs7947269
rs61897859
rs76832686
rs2633080
rs2596397
rs2633082
rs11039138
rs2957873
rs2633083
rs2596398
rs11039139
rs75282560
rs56023479
rs61124822
rs830085
rs830084
rs117575057
rs4647728
rs4647730
rs4647731
rs4647733
rs4647735
rs4647736
rs4647737
rs4647738
rs4647741
rs830083
rs3781619
rs326224
rs4647752
rs2306353
rs4647754
rs76229852
rs3824866
rs3781620
rs326222
rs4647757
rs4647759
rs2013867
rs901746
rs1050244
rs4647760
rs4640
rs11988
rs145420520
rs74961003
rs11039143
rs7933246
rs2167080
rs4752972
rs11039144
rs11039145
rs7120158
rs7109203
rs74948330
rs75393320
rs2242262
rs11039146
rs2242261
rs10838677
rs144049011
rs35677603
rs326225
rs7129661
rs45603841
rs4752973
rs58528246
rs7118396
rs2167079
rs3758668
rs16938581
rs139112983
rs3758669
rs3758670
rs12575157
rs12577319
rs3758671
rs76486546
rs11039148
rs10838681
rs35879051
rs79957508
rs113538237
rs59663860
rs11039149
rs77682558
rs4752822
rs3758672
rs11039154
rs3758673
rs3758674
rs41275184
rs74924988
rs61896015
rs112624241
rs12221497
rs11039155
rs2279239
rs2279238
rs41275186
rs10838684
rs181443960
rs143187557
rs11039156
rs143506177
rs147157127
rs7120118
rs12574081
rs6485746
rs142289341
rs11039157
rs145672619
rs1449626
rs116869426
rs1449627
rs45489595
rs75960102
rs1055510
rs79093948
rs1133880
rs7114704
rs78310113
rs10742799
rs10501320
rs11039159
rs75830605
rs10501321
rs2291119
rs326214
rs34602269
rs59567949
rs4752977
rs7943429
rs11039160
rs11039161
rs141389574
rs7944419
rs61896047
rs326218
rs11606683
rs41299181
rs326217
rs11039162
rs41301449
rs79732683
rs148120524
rs541359654
rs7125432
rs10838685
rs12573962
rs3816725
rs1051006
rs3736101
rs35233100
rs56886689
rs61896050
rs12802374
rs75994385
rs10838686
rs3816724
rs58023804
rs11039165
rs10838687
rs61896051
rs41301447
rs3781621
rs7124955
rs11039166
rs56168519
rs749067
rs61896053
rs11039167
rs148220132
rs76495350
rs17726390
rs12576461
rs12575296
rs12576690
rs11530166
rs140325630
rs61896054
rs7116451
rs11530167
rs11530168
rs118134583
rs11493249
rs7127907
rs4752824
rs4752978
rs12576751
rs12575456
rs56825896
rs1375688
rs74757308
rs118164882
rs55764401
rs140025272
rs56177220
rs57741802
rs57852039
rs41304347
rs139015574
rs75350544
rs74236439
rs10838689
rs10838690
rs7940809
rs67871383
rs7944584
rs6485751
rs147862453
rs7109147
rs61897360
rs11039176
rs4752979
rs11039177
rs4752980
rs117441822
rs7120957
rs147206042
rs10838691
rs12222581
rs10742801
rs75673872
rs10769252
rs149150460
rs10838692
rs147229203
rs11039179
rs2290148
rs61897361
rs79187134
rs11039182
rs11039183
rs7124958
rs75958295
rs41310332
rs41303843
rs3781622
rs11039185
rs753992
rs753993
rs2305280
rs10838693
rs10838694
rs4752983
rs4752825
rs3729805
rs3729804
rs2290146
rs11039186
rs3729802
rs1052373
rs11570115
rs2301216
rs2254240
rs3729936
rs3729953
rs11570094
rs3729949
rs3729948
rs2269434
rs2856653
rs2596407
rs7928073
rs10769253
rs10769254
rs11570086
rs2697923
rs10838696
rs11570078
rs2856650
rs11570072
rs11570067
rs58912703
rs10769255
rs3729991
rs11570058
rs11570057
rs3729989
rs2697920
rs2071305
rs2697919
rs11570054
rs11570051
rs3218719
rs3729986
rs2071304
rs3729985
rs2856656
rs11570041
rs6485752
rs11039194
rs2856661
rs11039195
rs7112154
rs11570034
rs3740686
rs182746140
rs1057233
rs10747
rs142754483
rs3824869
rs10769256
rs11039197
rs117847273
rs11039199
rs2084946
rs1542321
rs11039200
rs10734557
rs61897389
rs182990413
rs3740688
rs3740689
rs79498485
rs61897390
rs61897391
rs11039202
rs7105851
rs77908907
rs141442768
rs11039203
rs67116452
rs141947880
rs150863859
rs10838698
rs10838699
rs11039204
rs61468175
rs935914
rs12801188
rs145363919
rs35996350
rs34937994
rs4752827
rs139014611
rs140541052
rs4752987
rs10769258
rs67472071
rs7928163
rs10437655
rs7928419
rs183559991
rs56756748
rs11039212
rs79513206
rs4992357
rs896817
rs896816
rs11601200
rs7940536
rs142817897
rs76749806
rs4752829
rs4752830
rs184068703
rs55957907
rs56030824
rs55677087
rs148548574
rs12146565
rs2278890
rs78245530
rs3758675
rs11601173
rs11607981
rs11601603
rs11827106
rs147882184
rs61897423
rs11828339
rs61897424
rs116905649
rs142344037
rs34899864
rs11039216
rs74390551
rs141963953
rs11606287
rs78777726
rs7945314
rs35032070
rs11500477
rs7111957
rs12422023
rs11821917
rs6485753
rs4752990
rs4752992
rs10838702
rs4752993
rs4752994
rs10769262
rs11824864
rs118097789
rs12803525
rs11605672
rs117890463
rs185251440
rs78529890
rs78524236
rs34422548
rs61897426
rs55876153
rs1377416
rs10769263
rs61897427
rs12802273
rs58965622
rs7924485
rs896815
rs1534576
rs1317164
rs530803857
rs116887820
rs74206205
rs10838703
rs116932174
rs10769264
rs4752832
rs9919657
rs11039219
rs10838704
rs61897429
rs10838705
rs11820650
rs186060859
rs112060627
rs117659271
rs61897430
rs11039221
rs10838707
rs4752999
rs7107726
rs149368018
rs7947450
rs7937331
rs11039225
rs753812
rs61897432
rs35741412
rs61000762
rs755555
rs755554
rs755553
rs10742802
rs7108608
rs189878979
rs141470879
rs6485756
rs2293576
rs11602837
rs2293577
rs2293578
rs61897434
rs2053979
rs10742803
rs138795369
rs2293580
rs2293579
rs3781628
rs3781627
rs10838708
rs2242511
rs72903900
rs3781626
rs3781625
rs141325867
rs55927797
rs17790804
rs10838709
rs7948705
rs11600581
rs61895077
rs4753000
rs12292911
rs60075622
rs7101772
rs7105122
rs116930066
rs56007045
rs7105907
rs35496532
rs9733983
rs9734013
rs9919526
rs9919527
rs7130693
rs11820680
rs7107853
rs7108143
rs80241400
rs77998085
rs4237544
rs4434960
rs10742805
rs11601934
rs144929883
rs34603363
rs2868459
rs111228939
rs4282946
rs10742806
rs61895081
rs11604680
rs7117277
rs147463152
rs7106956
rs45617144
rs35705029
rs12282783
rs10769267
rs7126210
rs11039238
rs7130107
rs7119556
rs7103835
rs7103648
rs7104366
rs7104036
rs7104800
rs117944027
rs45603036
rs116941314
rs34625105
rs3847503
rs7116534
rs112261189
rs4752836
rs4752837
rs4752838
rs11039244
rs7925389
rs113908435
rs12419342
rs3824867
rs3740685
rs3740684
rs78647153
rs7111873
rs45547231
rs34312154
rs117947983
rs74385561
rs12361415
rs76103988
rs35184771
rs60882887
rs17726706
rs17198158
rs143701995
rs74335517
rs11607855
rs7950696
rs80202445
rs117464992
rs148320776
rs11603587
rs143737612
rs76029806
rs1317149
rs1044269
rs1052657
rs139730569
rs4752839
rs11039255
rs7102372
rs2242081
rs12224672
rs59631865
rs57680742
rs75818156
rs3740699
rs150330265
rs11607518
rs77204316
rs11821273
rs10838721
rs7933019
rs78520583
rs141913318
rs7945021
rs117267012
rs151293308
rs113825956
rs72907957
rs67132220
rs80188785
rs190807985
rs60929305
rs11824990
rs11824971
rs61895102
rs10838724
rs11823490
rs61895104
rs76570755
rs17726787
rs7124681
rs6485758
rs4752843
rs11039266
rs74380998
rs139689864
rs117784947
rs74445441
rs190310756
rs4752845
rs9666924
rs150657631
rs76516661
rs75387502
rs75025986
rs143820215
rs34958982
rs10742814
rs118125106
rs11821860
rs145619451
rs11822402
rs11602333
rs142816639
rs75203562
rs146001850
rs61895110
rs11039278
rs10838725
rs4752783
rs61895111
rs11039280
rs117206250
rs11039281
rs61895112
rs144358463
rs11603911
rs7115371
rs113459934
rs11039284
rs61895113
rs12285933
rs77977823
rs72907976
rs7928842
rs113397202
rs113344815
rs66749409
rs75159144
rs10838726
rs11604233
rs77173113
rs189865011
rs12226590
rs7944532
rs150299113
rs58119589
rs12225051
rs11039290
rs71475921
rs140183429
rs145240718
rs116929680
rs60206633
rs76673547
rs28364769
rs117677903
rs11039297
rs57828885
rs12798346
rs74932661
rs181350618
rs4752848
rs143474110
rs7126378
rs56400411
rs11039300
rs11537751
rs4752851
rs118011483
rs7945473
rs143016699
rs117309942
rs112686874
rs144915398
rs75352463
rs2280231
rs2030166
rs75422278
rs71475924
rs12798028
rs4147730
rs7109918
rs11605348
rs12287076
rs10742816
rs10838731
rs140634392
rs77465292
rs10838732
rs36016346
rs56836683
rs140366535
rs11039307
rs142453721
rs146583392
rs150142619
rs11601694
rs149860042
rs35624992
rs118102336
rs149175346
rs151202997
rs117963484
rs78339356
rs12799623
rs112000051
rs11039308
rs12363232
rs117305924
rs12419692
rs7123576
rs10769282
rs189216437
rs143088995
rs76833577
rs6485763
rs4752786
rs2138767
rs143091008
rs60133324
rs1474056
rs75092034
rs7931089
rs11601083
rs185399316
rs147238791
rs116956478
rs9089
rs79845520
rs1064608
rs55656834
rs79754936
rs7116299
rs3817335
rs113359244
rs4752856
rs78695990
rs17788853
rs3817334
rs75716035
rs117523937
rs11600974
rs190620626
rs7945312
rs4752857
rs143181452
rs7935802
rs12794570
rs7118178
rs7129948
rs11039322
rs7120548
rs10838738
rs11039324
rs190053076
rs7129797
rs61897973
rs59360790
rs7107792
rs7107922
rs12419507
rs12787646
rs11039325
rs148716586
rs7945911
rs10838739
rs72911714
rs11039327
rs2869024
rs7103013
rs150268487
rs7119517
rs1234903
rs7107535
rs7945100
rs7107356
rs61897976
rs72911715
rs61897977
rs10838740
rs79469239
rs11608017
rs1056387
rs7933184
rs12362318
rs60515486
rs79656183
rs10838741
rs11039329
rs4543938
rs4752858
rs12787112
rs7113438
rs7939069
rs144424138
rs10742817
rs142550690
rs2903989
rs58357937
rs75348631
rs4539273
rs2869532
rs7116970
rs11039332
rs74608150
rs12365079
rs141279659
```
