## Supplementary material for "Characterization of shared and ancestry-specific signals driving complex traits using multi-ancestry fine-mapping": s2.afreq

```
#CHROM	ID	REF	ALT	ALT_FREQS	OBS_CT
11	rs11038670	G	A	0.104167	1008
11	rs77817195	C	G	0.0297619	1008
11	rs11038671	C	T	0.104167	1008
11	rs72900650	C	T	0.105159	1008
11	rs74818797	C	G	0.0257937	1008
11	rs72900652	C	T	0.104167	1008
11	rs11038672	C	G	0.255952	1008
11	rs11038673	G	T	0.282738	1008
11	rs7115967	C	T	0.455357	1008
11	rs139961694	G	A	0.0198413	1008
11	rs11038675	T	A	0.103175	1008
11	rs116854409	G	A	0.00992063	1008
11	rs2090602	T	C	0.385913	1008
11	rs143371841	T	C	0.0257937	1008
11	rs80318967	G	A	0.0863095	1008
11	rs2010676	T	C	0.456349	1008
11	rs2002244	C	T	0.360119	1008
11	rs6485644	C	T	0.255952	1008
11	rs4756030	C	T	0.103175	1008
11	rs78607306	T	C	0.0208333	1008
11	rs11038677	T	C	0.361111	1008
11	rs7105751	G	A	0.256944	1008
11	rs7105609	A	G	0.41369	1008
11	rs113268577	C	T	0.103175	1008
11	rs56330140	C	A	0.103175	1008
11	rs11038678	C	A	0.284722	1008
11	rs12419690	G	A	0.284722	1008
11	rs11038679	A	C	0.103175	1008
11	rs9666007	A	G	0.485119	1008
11	rs138095878	A	G	0.0257937	1008
11	rs11038680	G	A	0.103175	1008
11	rs117944297	G	T	0.125992	1008
11	rs72900692	G	A	0.103175	1008
11	rs7108730	T	C	0.386905	1008
11	rs72900694	T	C	0.103175	1008
11	rs142420964	C	T	0.0257937	1008
11	rs11038683	C	T	0.103175	1008
11	rs11038685	G	A	0.103175	1008
11	rs6485645	A	G	0.308532	1008
11	rs10838523	C	A	0.0704365	1008
11	rs145776178	G	A	0.0257937	1008
11	rs7121611	T	A	0.263889	1008
11	rs7121775	T	C	0.124008	1008
11	rs73468311	A	C	0.0674603	1008
11	rs116848972	C	T	0.0297619	1008
11	rs6485646	G	A	0.263889	1008
11	rs11038686	C	A	0.124008	1008
11	rs56152508	C	T	0.124008	1008
11	rs12807179	G	A	0.263889	1008
11	rs149477369	C	T	0.0248016	1008
11	rs10462026	G	A	0.124008	1008
11	rs2056260	T	C	0.483135	1008
11	rs6485647	T	C	0.0257937	1008
11	rs3747548	C	A	0.0208333	1008
11	rs75279282	T	G	0.0257937	1008
11	rs10838524	A	G	0.264881	1008
11	rs4756032	T	C	0.124008	1008
11	rs72902412	A	T	0.124008	1008
11	rs78872333	C	T	0.124008	1008
11	rs12794698	G	A	0.263889	1008
11	rs192965777	C	T	0.0257937	1008
11	rs36103144	G	T	0.0337302	1008
11	rs11605924	A	C	0.263889	1008
11	rs2037311	A	G	0.0684524	1008
11	rs11038689	A	G	0.124008	1008
11	rs12284956	T	C	0.0694444	1008
11	rs7951225	A	T	0.388889	1008
11	rs4756034	A	G	0.388889	1008
11	rs11038693	T	C	0.483135	1008
11	rs186827992	C	G	0.0257937	1008
11	rs4756035	C	T	0.483135	1008
11	rs2292913	A	G	0.483135	1008
11	rs2292912	C	G	0.388889	1008
11	rs4756036	G	C	0.124008	1008
11	rs11038694	G	A	0.263889	1008
11	rs4756037	A	G	0.414683	1008
11	rs80354836	G	T	0.0257937	1008
11	rs9300053	G	C	0.0684524	1008
11	rs7945565	A	G	0.263889	1008
11	rs7945689	C	T	0.263889	1008
11	rs1401419	T	C	0.263889	1008
11	rs1401417	C	G	0.124008	1008
11	rs79411153	G	A	0.0853175	1008
11	rs148170672	G	A	0.0257937	1008
11	rs72902436	G	A	0.124008	1008
11	rs72902439	C	G	0.124008	1008
11	rs17787106	T	A	0.124008	1008
11	rs2271850	A	C	0.0257937	1008
11	rs4755344	T	C	0.483135	1008
11	rs79694550	T	C	0.295635	1008
11	rs12364060	C	T	0.124008	1008
11	rs144877298	A	G	0.0257937	1008
11	rs7123390	G	A	0.125	1008
11	rs4755345	A	G	0.483135	1008
11	rs77632231	C	T	0.0257937	1008
11	rs17787136	C	G	0.124008	1008
11	rs7933420	T	A	0.262897	1008
11	rs11038699	A	G	0.125	1008
11	rs140951000	G	A	0.0277778	1008
11	rs76817282	A	G	0.0188492	1008
11	rs877412	A	C	0.151786	1008
11	rs11038700	A	C	0.125992	1008
11	rs12281674	A	G	0.0684524	1008
11	rs10838526	T	A	0.125	1008
11	rs139382397	T	C	0.00396825	1008
11	rs187181821	T	C	0.00793651	1008
11	rs145733543	C	G	0.0257937	1008
11	rs2292910	A	C	0.334325	1008
11	rs6798	T	C	0.483135	1008
11	rs75973269	C	T	0.143849	1008
11	rs55923741	A	G	0.125	1008
11	rs3824872	A	C	0.415675	1008
11	rs115761672	T	A	0.0257937	1008
11	rs116140878	C	A	0.0257937	1008
11	rs1554338	A	G	0.0962302	1008
11	rs147130927	T	C	0.0257937	1008
11	rs139751325	A	T	0.0257937	1008
11	rs12281069	C	T	0.0694444	1008
11	rs7115753	A	G	0.292659	1008
11	rs4756038	C	T	0.0694444	1008
11	rs4756039	A	T	0.520833	1008
11	rs11038703	A	G	0.160714	1008
11	rs142243628	T	G	0.014881	1008
11	rs1533614	T	C	0.531746	1008
11	rs116734731	T	A	0.030754	1008
11	rs11038704	T	C	0.266865	1008
11	rs11038705	C	G	0.232143	1008
11	rs35389927	G	A	0.210317	1008
11	rs7114162	A	G	0.223214	1008
11	rs11038706	C	T	0.532738	1008
11	rs4755346	T	C	0.256944	1008
11	rs17847254	A	G	0.0198413	1008
11	rs76828887	G	A	0.0248016	1008
11	rs3789023	G	A	0.212302	1008
11	rs2280331	A	G	0.541667	1008
11	rs139858768	C	T	0.0228175	1008
11	rs17847257	C	T	0.031746	1008
11	rs2271847	T	C	0.46627	1008
11	rs17847253	T	C	0.219246	1008
11	rs72902474	C	T	0.210317	1008
11	rs7925824	T	C	0.464286	1008
11	rs11600112	C	A	0.455357	1008
11	rs2280329	C	T	0.240079	1008
11	rs2280328	G	A	0.0347222	1008
11	rs10838529	G	A	0.205357	1008
11	rs1533613	G	A	0.210317	1008
11	rs11038708	T	A	0.21131	1008
11	rs148430969	G	A	0.0347222	1008
11	rs72902480	G	C	0.214286	1008
11	rs111927685	C	A	0.242063	1008
11	rs11038709	C	T	0.220238	1008
11	rs4505038	T	G	0.217262	1008
11	rs72902484	G	A	0.207341	1008
11	rs2271845	C	T	0.212302	1008
11	rs1132349	A	G	0.465278	1008
11	rs2271846	T	C	0.0347222	1008
11	rs3802758	G	A	0.465278	1008
11	rs939108	G	C	0.465278	1008
11	rs78883829	G	A	0.0277778	1008
11	rs2001591	C	T	0.210317	1008
11	rs2280330	C	T	0.0337302	1008
11	rs78791032	A	C	0.0347222	1008
11	rs867813	C	G	0.53373	1008
11	rs7115790	G	C	0.465278	1008
11	rs117641618	C	T	0.0109127	1008
11	rs10838530	T	G	0.429563	1008
11	rs7109981	T	G	0.465278	1008
11	rs7124434	C	G	0.465278	1008
11	rs7124323	A	G	0.465278	1008
11	rs55884539	C	A	0.209325	1008
11	rs116284578	G	T	0.0357143	1008
11	rs113938769	A	G	0.212302	1008
11	rs10838531	C	T	0.525794	1008
11	rs72902492	C	T	0.18254	1008
11	rs10838532	G	C	0.209325	1008
11	rs884668	C	T	0.605159	1008
11	rs939105	C	T	0.40377	1008
11	rs10838533	T	C	0.208333	1008
11	rs78915745	G	T	0.0664683	1008
11	rs117278384	C	T	0.00198413	1008
11	rs10838535	T	C	0.230159	1008
11	rs117478001	G	A	0.00892857	1008
11	rs11038716	G	A	0.172619	1008
11	rs149472218	T	C	0.031746	1008
11	rs118115357	T	C	0.0605159	1008
11	rs4756044	A	C	0.732143	1008
11	rs7108028	A	C	0.228175	1008
11	rs7108186	A	C	0.231151	1008
11	rs57199754	C	T	0.0367063	1008
11	rs11038720	A	T	0.229167	1008
11	rs141450248	T	C	0.015873	1008
11	rs17789460	T	C	0.00496032	1008
11	rs1996573	C	G	0.734127	1008
11	rs3736508	C	T	0.558532	1008
11	rs16938423	C	G	0.0367063	1008
11	rs2959102	G	C	0.227183	1008
11	rs4756045	C	T	0.734127	1008
11	rs2945997	G	A	0.227183	1008
11	rs10742774	A	C	0.734127	1008
11	rs140683385	C	T	0.0198413	1008
11	rs11038723	T	C	0.770833	1008
11	rs939107	A	G	0.771825	1008
11	rs2945999	T	G	0.202381	1008
11	rs10769176	T	C	0.734127	1008
11	rs2959087	A	C	0.227183	1008
11	rs139376022	G	A	0.0337302	1008
11	rs150235608	C	G	0.0238095	1008
11	rs2946001	G	A	0.225198	1008
11	rs79135806	T	C	0.0367063	1008
11	rs2959090	A	G	0.225198	1008
11	rs2959091	G	A	0.22619	1008
11	rs78316938	C	T	0.0257937	1008
11	rs187626192	T	G	0.0188492	1008
11	rs11038731	C	A	0.0446429	1008
11	rs79492020	A	T	0.561508	1008
11	rs2946003	T	C	0.227183	1008
11	rs7128184	C	T	0.770833	1008
11	rs2946004	G	C	0.227183	1008
11	rs12574632	T	C	0.0367063	1008
11	rs10769178	G	C	0.561508	1008
11	rs16938426	A	G	0.0367063	1008
11	rs76768713	A	G	0.0873016	1008
11	rs114366237	A	T	0.0367063	1008
11	rs1125291	G	A	0.770833	1008
11	rs1125290	G	C	0.227183	1008
11	rs2959098	G	C	0.227183	1008
11	rs151015910	C	T	0.0357143	1008
11	rs2959099	A	G	0.772817	1008
11	rs2959100	C	G	0.795635	1008
11	rs77552714	T	C	0.0367063	1008
11	rs11038739	A	T	0.173611	1008
11	rs2959101	C	T	0.808532	1008
11	rs61882507	C	T	0.00198413	1008
11	rs79789896	T	G	0.0218254	1008
11	rs76227468	T	C	0.121032	1008
11	rs17787304	G	A	0.0357143	1008
11	rs16938430	G	T	0.0367063	1008
11	rs7350495	G	A	0.771825	1008
11	rs7950336	T	C	0.772817	1008
11	rs6485654	T	A	0.770833	1008
11	rs7935308	A	T	0.772817	1008
11	rs10769179	C	T	0.770833	1008
11	rs16938431	A	C	0.0367063	1008
11	rs76612666	G	A	0.0208333	1008
11	rs7926314	G	T	0.770833	1008
11	rs11038742	G	T	0.173611	1008
11	rs78353736	G	A	0.287698	1008
11	rs140273453	G	C	0.0277778	1008
11	rs11038743	T	A	0.173611	1008
11	rs4237659	T	C	0.770833	1008
11	rs17787346	T	C	0.0357143	1008
11	rs146654582	A	G	0.0218254	1008
11	rs4144718	A	G	0.772817	1008
11	rs4237660	T	C	0.772817	1008
11	rs6485655	G	C	0.560516	1008
11	rs79471312	T	C	0.0376984	1008
11	rs7948502	A	G	0.770833	1008
11	rs72904370	G	C	0.173611	1008
11	rs78614507	A	C	0.0367063	1008
11	rs559574550	A	G	0.0357143	1008
11	rs12575517	T	G	0.117063	1008
11	rs10838541	T	C	0.736111	1008
11	rs10838542	G	A	0.560516	1008
11	rs17789551	C	T	0.0347222	1008
11	rs7950391	T	C	0.770833	1008
11	rs11038745	T	C	0.769841	1008
11	rs56852527	C	T	0.172619	1008
11	rs12277800	C	T	0.770833	1008
11	rs7130281	A	G	0.772817	1008
11	rs147500718	A	G	0.0138889	1008
11	rs75062866	C	T	0.122024	1008
11	rs117160929	A	T	0.121032	1008
11	rs140815940	G	A	0.0357143	1008
11	rs138625045	T	C	0.0367063	1008
11	rs4756051	C	G	0.74504	1008
11	rs12364441	T	C	0.149802	1008
11	rs191867985	A	G	0.030754	1008
11	rs4755347	T	A	0.600198	1008
11	rs11038749	C	G	0.598214	1008
11	rs10838547	T	C	0.600198	1008
11	rs79728014	A	G	0.0257937	1008
11	rs953230	G	A	0.241071	1008
11	rs76464147	C	G	0.046627	1008
11	rs78131170	A	G	0.046627	1008
11	rs77892629	T	C	0.031746	1008
11	rs2932513	G	A	0.397817	1008
11	rs2932514	G	A	0.397817	1008
11	rs4073513	A	G	0.241071	1008
11	rs78579936	T	C	0.126984	1008
11	rs6485660	T	C	0.397817	1008
11	rs7114506	A	C	0.241071	1008
11	rs11038752	C	T	0.14881	1008
11	rs10838551	G	A	0.600198	1008
11	rs953577	T	G	0.0803571	1008
11	rs11038754	G	A	0.14881	1008
11	rs2959084	G	A	0.242063	1008
11	rs2013010	C	G	0.397817	1008
11	rs10838552	T	G	0.600198	1008
11	rs80171383	G	A	0.0257937	1008
11	rs60623533	A	C	0.047619	1008
11	rs1565412	G	C	0.397817	1008
11	rs3929339	G	A	0.397817	1008
11	rs117496034	T	C	0.0456349	1008
11	rs12365345	T	C	0.14881	1008
11	rs10501316	C	T	0.14881	1008
11	rs17789617	T	C	0.258929	1008
11	rs10838555	T	C	0.598214	1008
11	rs1976182	C	A	0.243056	1008
11	rs11038761	T	C	0.553571	1008
11	rs2220546	G	A	0.598214	1008
11	rs17725532	C	T	0.14881	1008
11	rs2860404	T	C	0.243056	1008
11	rs16938450	T	C	0.0446429	1008
11	rs10838558	G	C	0.399802	1008
11	rs2959086	A	T	0.399802	1008
11	rs10838559	A	G	0.597222	1008
11	rs192553069	C	T	0.0446429	1008
11	rs10838560	T	A	0.552579	1008
11	rs79294034	T	A	0.0376984	1008
11	rs923530	G	T	0.250992	1008
11	rs139396631	C	A	0.0257937	1008
11	rs6485663	G	A	0.401786	1008
11	rs7112677	A	T	0.22619	1008
11	rs4756054	G	A	0.400794	1008
11	rs1542724	A	C	0.149802	1008
11	rs78335501	T	G	0.0446429	1008
11	rs7937896	A	T	0.400794	1008
11	rs147840395	T	C	0.0823413	1008
11	rs182523856	A	C	0.00892857	1008
11	rs7110825	T	C	0.149802	1008
11	rs75685721	C	T	0.0486111	1008
11	rs10838562	A	G	0.551587	1008
11	rs4756055	C	T	0.24504	1008
11	rs11038765	C	T	0.149802	1008
11	rs116876530	T	C	0.0218254	1008
11	rs7942083	G	A	0.446429	1008
11	rs10769186	C	T	0.446429	1008
11	rs11038767	G	C	0.551587	1008
11	rs10838564	G	C	0.446429	1008
11	rs13377242	T	C	0.551587	1008
11	rs2130475	T	C	0.551587	1008
11	rs7932691	C	G	0.446429	1008
11	rs2130476	G	A	0.551587	1008
11	rs11038768	A	G	0.551587	1008
11	rs73455987	T	C	0.0446429	1008
11	rs12575808	A	G	0.551587	1008
11	rs34396514	C	T	0.150794	1008
11	rs72906234	A	G	0.00297619	1008
11	rs10838565	A	C	0.551587	1008
11	rs78917538	C	A	0.0218254	1008
11	rs112575725	G	A	0.149802	1008
11	rs1006909	G	A	0.0347222	1008
11	rs10838566	T	C	0.551587	1008
11	rs7109480	C	T	0.244048	1008
11	rs77991256	C	T	0.0446429	1008
11	rs79911762	G	T	0.0218254	1008
11	rs10838567	G	A	0.551587	1008
11	rs7107550	T	C	0.297619	1008
11	rs950105	T	A	0.24504	1008
11	rs193174046	G	C	0.015873	1008
11	rs148683230	G	A	0.0228175	1008
11	rs74366855	T	A	0.297619	1008
11	rs189882449	C	T	0.0188492	1008
11	rs11038772	G	T	0.551587	1008
11	rs7950474	A	C	0.263889	1008
11	rs4396260	A	C	0.174603	1008
11	rs1125082	A	G	0.174603	1008
11	rs10769187	A	G	0.209325	1008
11	rs147064449	A	G	0.0128968	1008
11	rs10769189	A	G	0.559524	1008
11	rs11601057	G	A	0.209325	1008
11	rs7124070	A	G	0.55754	1008
11	rs10769190	T	C	0.973214	1008
11	rs10838569	G	C	0.548611	1008
11	rs76007133	A	G	0.0565476	1008
11	rs75166711	G	A	0.0208333	1008
11	rs12798196	A	G	0.150794	1008
11	rs7120013	G	A	0.27381	1008
11	rs79333687	C	T	0.00694444	1008
11	rs10769191	G	A	0.425595	1008
11	rs1970848	G	C	0.27381	1008
11	rs12800259	C	T	0.151786	1008
11	rs78059714	C	T	0.0238095	1008
11	rs11038775	G	A	0.27381	1008
11	rs117529631	C	T	0.0168651	1008
11	rs7118159	C	T	0.271825	1008
11	rs77890840	T	C	0.121032	1008
11	rs184712774	C	T	0.0178571	1008
11	rs11038776	T	A	0.151786	1008
11	rs7924340	C	T	0.271825	1008
11	rs11038780	T	C	0.272817	1008
11	rs12287430	G	T	0.272817	1008
11	rs12225028	G	T	0.550595	1008
11	rs74645698	A	G	0.0218254	1008
11	rs11038783	A	G	0.293651	1008
11	rs143597074	C	T	0.0218254	1008
11	rs77101145	T	A	0.0218254	1008
11	rs144356076	A	G	0.0277778	1008
11	rs12221754	T	C	0.551587	1008
11	rs56063427	G	A	0.133929	1008
11	rs139528615	T	G	0.0297619	1008
11	rs11038784	A	G	0.251984	1008
11	rs4478968	G	A	0.824405	1008
11	rs11038785	C	T	0.168651	1008
11	rs72906278	C	G	0.169643	1008
11	rs3935366	G	A	0.229167	1008
11	rs34642764	G	A	0.169643	1008
11	rs72906282	T	G	0.0545635	1008
11	rs10838570	C	T	0.227183	1008
11	rs77032217	C	T	0.519841	1008
11	rs140011276	C	G	0.0545635	1008
11	rs12275662	C	G	0.229167	1008
11	rs11038786	C	G	0.545635	1008
11	rs144494125	T	C	0.0664683	1008
11	rs57665059	A	G	0.524802	1008
11	rs11038787	T	C	0.544643	1008
11	rs118081010	C	T	0.0545635	1008
11	rs58106605	T	C	0.545635	1008
11	rs57515459	A	G	0.545635	1008
11	rs11038789	C	T	0.165675	1008
11	rs7951047	A	T	0.229167	1008
11	rs12361705	C	T	0.166667	1008
11	rs11038791	T	C	0.230159	1008
11	rs7128538	G	A	0.228175	1008
11	rs9300054	C	G	0.230159	1008
11	rs10160437	G	A	0.746032	1008
11	rs80035995	C	T	0.014881	1008
11	rs149600855	C	A	0.0367063	1008
11	rs2130474	G	A	0.746032	1008
11	rs72908006	A	G	0.0555556	1008
11	rs7941450	A	G	0.015873	1008
11	rs7939067	T	C	0.747024	1008
11	rs72908007	G	A	0.0555556	1008
11	rs72908009	A	G	0.0555556	1008
11	rs72908013	C	T	0.0555556	1008
11	rs7105128	C	A	0.015873	1008
11	rs72908014	A	G	0.0555556	1008
11	rs12282151	G	T	0.74504	1008
11	rs140914801	G	A	0.015873	1008
11	rs146562946	T	C	0.0555556	1008
11	rs139115651	T	G	0.0555556	1008
11	rs117573897	T	C	0.0555556	1008
11	rs57997836	G	T	0.015873	1008
11	rs149548373	T	C	0.0188492	1008
11	rs72908015	C	T	0.0595238	1008
11	rs7936425	A	T	0.746032	1008
11	rs10838573	A	G	0.176587	1008
11	rs1984777	A	T	0.746032	1008
11	rs72908022	G	T	0.0555556	1008
11	rs117499414	G	A	0.0297619	1008
11	rs72908025	A	G	0.0595238	1008
11	rs11038801	C	T	0.174603	1008
11	rs72908027	T	C	0.0605159	1008
11	rs72908030	C	T	0.0605159	1008
11	rs72908031	C	T	0.0555556	1008
11	rs72908033	A	G	0.0555556	1008
11	rs72908034	G	A	0.0595238	1008
11	rs7943379	C	G	0.750992	1008
11	rs11038803	T	C	0.171627	1008
11	rs137888489	C	G	0.0218254	1008
11	rs117578326	C	T	0.0674603	1008
11	rs11038804	T	C	0.015873	1008
11	rs76805382	C	T	0.0555556	1008
11	rs4756060	C	T	0.169643	1008
11	rs149792539	G	A	0.0575397	1008
11	rs2863724	G	A	0.223214	1008
11	rs6485667	G	A	0.75	1008
11	rs145566511	C	T	0.015873	1008
11	rs80178393	C	T	0.015873	1008
11	rs79854461	T	C	0.0575397	1008
11	rs10501317	T	C	0.0575397	1008
11	rs10501318	T	C	0.0575397	1008
11	rs72908050	A	T	0.0575397	1008
11	rs17725617	C	G	0.169643	1008
11	rs117940199	T	C	0.0406746	1008
11	rs72908052	G	A	0.0555556	1008
11	rs11038807	T	C	0.015873	1008
11	rs11038808	C	A	0.169643	1008
11	rs1490086	C	T	0.765873	1008
11	rs10769196	G	T	0.767857	1008
11	rs72908056	C	T	0.0555556	1008
11	rs10838574	A	G	0.768849	1008
11	rs7103380	C	T	0.766865	1008
11	rs11038810	A	G	0.768849	1008
11	rs72908057	C	T	0.0555556	1008
11	rs12364087	T	G	0.015873	1008
11	rs10838575	G	A	0.015873	1008
11	rs72908060	G	T	0.0575397	1008
11	rs72908061	T	G	0.0575397	1008
11	rs12808446	G	A	0.169643	1008
11	rs10734544	A	G	0.768849	1008
11	rs72908065	G	A	0.0555556	1008
11	rs4620693	T	A	0.75	1008
11	rs4482000	C	T	0.765873	1008
11	rs11038811	C	G	0.169643	1008
11	rs11038812	G	A	0.169643	1008
11	rs7483227	T	G	0.765873	1008
11	rs4756062	G	A	0.169643	1008
11	rs2046834	A	G	0.766865	1008
11	rs902282	T	C	0.766865	1008
11	rs9666935	C	G	0.015873	1008
11	rs72908072	T	C	0.0595238	1008
11	rs7949325	C	A	0.729167	1008
11	rs148315508	G	A	0.0575397	1008
11	rs75364201	A	T	0.0188492	1008
11	rs1490084	G	A	0.74504	1008
11	rs12793186	T	C	0.967262	1008
11	rs12793350	T	C	0.185516	1008
11	rs71474108	A	G	0.190476	1008
11	rs11038814	G	A	0.184524	1008
11	rs870498	G	C	0.185516	1008
11	rs4237662	A	T	0.734127	1008
11	rs11038815	C	T	0.189484	1008
11	rs79052740	T	G	0.0575397	1008
11	rs11038816	A	T	0.189484	1008
11	rs11038817	C	T	0.0188492	1008
11	rs3901272	A	C	0.0188492	1008
11	rs77496299	G	C	0.00793651	1008
11	rs10734545	G	A	0.979167	1008
11	rs143391621	G	A	0.0565476	1008
11	rs150430025	T	C	0.0188492	1008
11	rs1565411	G	A	0.979167	1008
11	rs12221745	T	C	0.190476	1008
11	rs1907002	C	T	0.979167	1008
11	rs7121257	G	A	0.0188492	1008
11	rs55702830	A	G	0.269841	1008
11	rs12283653	A	G	0.268849	1008
11	rs2863721	T	C	0.923611	1008
11	rs2863720	G	A	0.730159	1008
11	rs4755349	T	G	0.194444	1008
11	rs7949889	G	A	0.979167	1008
11	rs10838578	C	A	0.194444	1008
11	rs192488554	G	A	0.015873	1008
11	rs6485668	A	C	0.979167	1008
11	rs141703173	A	G	0.0386905	1008
11	rs6485669	G	A	0.731151	1008
11	rs72908086	T	G	0.0555556	1008
11	rs10838579	G	A	0.193452	1008
11	rs77722161	G	C	0.0545635	1008
11	rs72908089	G	T	0.0545635	1008
11	rs7124891	A	G	0.979167	1008
11	rs539161454	G	A	0.122024	1008
11	rs118075720	T	G	0.0734127	1008
11	rs72908091	T	G	0.0545635	1008
11	rs72908092	C	T	0.0545635	1008
11	rs10769198	A	G	0.998016	1008
11	rs72908096	G	A	0.0545635	1008
11	rs72908098	A	G	0.0545635	1008
11	rs112976598	A	G	0.0545635	1008
11	rs148157878	A	G	0.0545635	1008
11	rs138807370	T	G	0.0178571	1008
11	rs72908102	G	A	0.0545635	1008
11	rs111771311	C	G	0.0545635	1008
11	rs11607379	G	C	0.927579	1008
11	rs7943808	T	C	0.0545635	1008
11	rs4756065	G	T	0.196429	1008
11	rs4756066	T	C	0.196429	1008
11	rs7104451	T	A	0.0496032	1008
11	rs144993075	C	T	0.014881	1008
11	rs11038826	G	A	0.102183	1008
11	rs372683960	C	T	0.014881	1008
11	rs7113170	G	C	0.0486111	1008
11	rs7113478	G	A	0.155754	1008
11	rs72910006	T	C	0.0486111	1008
11	rs7116965	C	T	0.0496032	1008
11	rs11038830	T	C	0.119048	1008
11	rs58301639	C	T	0.0535714	1008
11	rs12225704	A	G	0.183532	1008
11	rs11605191	T	C	0.0535714	1008
11	rs58678374	G	A	0.0535714	1008
11	rs7926726	A	G	0.0535714	1008
11	rs12223774	G	T	0.102183	1008
11	rs188268212	C	A	0.00892857	1008
11	rs11038831	C	T	0.102183	1008
11	rs7931075	A	G	0.0535714	1008
11	rs35671387	T	A	0.0535714	1008
11	rs78280920	A	T	0.0208333	1008
11	rs28755875	A	G	0.0585317	1008
11	rs7128258	C	T	0.117063	1008
11	rs60289514	G	T	0.15873	1008
11	rs10838586	T	G	0.100198	1008
11	rs11038834	C	A	0.0992063	1008
11	rs75996226	C	T	0.125	1008
11	rs13377401	G	C	0.174603	1008
11	rs10838587	C	T	0.176587	1008
11	rs10838588	A	G	0.176587	1008
11	rs10838589	G	C	0.100198	1008
11	rs10769199	T	G	0.159722	1008
11	rs10838590	A	G	0.177579	1008
11	rs10838591	A	G	0.239087	1008
11	rs11038837	A	C	0.233135	1008
11	rs10838592	C	G	0.00198413	1008
11	rs4426109	A	G	0.117063	1008
11	rs72910027	T	C	0.0575397	1008
11	rs7114096	A	G	0.109127	1008
11	rs118161383	A	G	0.198413	1008
11	rs6485671	G	A	0.107143	1008
11	rs11038840	G	T	0.107143	1008
11	rs61704455	G	A	0.106151	1008
11	rs10219383	G	A	0.104167	1008
11	rs7131201	A	G	0.167659	1008
11	rs7105423	C	G	0.046627	1008
11	rs117948226	G	A	0.0277778	1008
11	rs34177812	T	C	0.107143	1008
11	rs11038843	G	A	0.046627	1008
11	rs61884156	T	G	0.046627	1008
11	rs7106583	T	C	0.046627	1008
11	rs61884157	G	C	0.046627	1008
11	rs61884158	G	A	0.046627	1008
11	rs79976848	G	A	0.161706	1008
11	rs144535678	C	T	0.0138889	1008
11	rs66531430	T	A	0.10119	1008
11	rs10437653	A	C	0.149802	1008
11	rs61885561	G	C	0.0505952	1008
11	rs12280680	G	A	0.142857	1008
11	rs34771037	A	G	0.102183	1008
11	rs72910039	G	A	0.046627	1008
11	rs73461870	A	G	0.103175	1008
11	rs12284298	C	T	0.238095	1008
11	rs57734357	A	G	0.21627	1008
11	rs11038851	G	A	0.047619	1008
11	rs55798544	C	A	0.103175	1008
11	rs56372998	C	A	0.103175	1008
11	rs59291790	C	T	0.0962302	1008
11	rs10838595	T	C	0.0486111	1008
11	rs7124003	G	A	0.0486111	1008
11	rs7127254	C	T	0.143849	1008
11	rs7113904	T	G	0.144841	1008
11	rs111637706	C	T	0.104167	1008
11	rs6485672	G	A	0.248016	1008
11	rs141013495	C	T	0.00198413	1008
11	rs55652831	A	G	0.100198	1008
11	rs11038852	C	G	0.197421	1008
11	rs56087478	C	A	0.195437	1008
11	rs147894496	C	T	0.0188492	1008
11	rs7943699	G	A	0.257937	1008
11	rs146765687	T	C	0.0188492	1008
11	rs4319486	C	A	0.191468	1008
11	rs12273276	C	G	0.0654762	1008
11	rs11038856	C	G	0.256944	1008
11	rs150102633	T	C	0.0168651	1008
11	rs144329754	G	T	0.014881	1008
11	rs12286778	A	C	0.0654762	1008
11	rs6485673	C	A	0.256944	1008
11	rs7927724	G	A	0.191468	1008
11	rs72910053	G	A	0.0605159	1008
11	rs7931565	C	T	0.191468	1008
11	rs6485674	C	G	0.256944	1008
11	rs191136594	C	T	0.0218254	1008
11	rs111942477	G	A	0.190476	1008
11	rs117837188	G	A	0.00198413	1008
11	rs7929630	G	T	0.0595238	1008
11	rs60602051	C	T	0.105159	1008
11	rs61885566	C	T	0.0634921	1008
11	rs7924718	T	G	0.0654762	1008
11	rs2303435	T	C	0.0654762	1008
11	rs117481046	C	T	0.0277778	1008
11	rs4625425	T	G	0.0605159	1008
11	rs117246933	G	T	0.0982143	1008
11	rs9704813	G	C	0.0605159	1008
11	rs112845927	G	A	0.0823413	1008
11	rs76399583	G	A	0.047619	1008
11	rs2288249	G	A	0.0823413	1008
11	rs5028615	T	C	0.0823413	1008
11	rs117398005	G	A	0.0228175	1008
11	rs111996762	G	A	0.0833333	1008
11	rs61882671	A	G	0.0585317	1008
11	rs76244216	G	C	0.0972222	1008
11	rs10838596	G	A	0.243056	1008
11	rs111651038	G	A	0.0843254	1008
11	rs35652107	G	A	0.0843254	1008
11	rs11038860	C	T	0.242063	1008
11	rs7952650	G	A	0.143849	1008
11	rs117604516	G	A	0.0972222	1008
11	rs6485675	A	C	0.144841	1008
11	rs6485676	A	C	0.0585317	1008
11	rs117572721	G	T	0.0267857	1008
11	rs145054300	G	A	0.0982143	1008
11	rs12294928	A	G	0.145833	1008
11	rs7476	A	C	0.24504	1008
11	rs1044796	C	T	0.144841	1008
11	rs12285419	C	A	0.144841	1008
11	rs72910063	C	T	0.100198	1008
11	rs9988792	T	C	0.0585317	1008
11	rs9988823	A	G	0.144841	1008
11	rs191293948	C	T	0.100198	1008
11	rs112642493	C	T	0.0843254	1008
11	rs140742326	C	T	0.100198	1008
11	rs61882672	C	A	0.0585317	1008
11	rs61710570	A	G	0.122024	1008
11	rs74376620	C	T	0.0843254	1008
11	rs9988865	G	A	0.160714	1008
11	rs11038863	G	A	0.0585317	1008
11	rs58385891	G	A	0.0496032	1008
11	rs59980817	T	C	0.00892857	1008
11	rs79568491	C	A	0.00595238	1008
11	rs11038864	G	A	0.0843254	1008
11	rs4565870	T	C	0.184524	1008
11	rs61882674	C	G	0.0833333	1008
11	rs11038866	C	G	0.180556	1008
11	rs148500368	G	T	0.0297619	1008
11	rs144589297	C	T	0.0109127	1008
11	rs189883027	G	A	0.00992063	1008
11	rs75848787	C	A	0.0327381	1008
11	rs7102330	G	T	0.0555556	1008
11	rs3809047	T	C	0.0535714	1008
11	rs61882678	A	T	0.0545635	1008
11	rs75626899	A	G	0.0843254	1008
11	rs876701	A	G	0.0545635	1008
11	rs7951870	T	C	0.0605159	1008
11	rs113665713	A	C	0.106151	1008
11	rs76174988	C	G	0.0813492	1008
11	rs61882682	A	C	0.0585317	1008
11	rs59319338	C	T	0.0595238	1008
11	rs12577142	T	C	0.0585317	1008
11	rs12576115	G	A	0.0585317	1008
11	rs10838599	G	T	0.0257937	1008
11	rs11038871	T	C	0.165675	1008
11	rs72910085	G	A	0.0753968	1008
11	rs78047662	A	G	0.0843254	1008
11	rs1317826	A	G	0.145833	1008
11	rs12575519	T	G	0.0605159	1008
11	rs10838601	C	G	0.256944	1008
11	rs3740977	T	C	0.0585317	1008
11	rs3740976	C	T	0.0753968	1008
11	rs150736300	C	T	0.0277778	1008
11	rs188876645	C	T	0.0277778	1008
11	rs7936413	T	C	0.0585317	1008
11	rs146364498	T	G	0.0565476	1008
11	rs12575569	G	A	0.209325	1008
11	rs2046768	T	C	0.0585317	1008
11	rs3740974	A	C	0.0585317	1008
11	rs34406563	T	C	0.0605159	1008
11	rs2279465	T	C	0.0585317	1008
11	rs150701212	C	T	0.0277778	1008
11	rs188945658	C	T	0.0208333	1008
11	rs35324223	A	G	0.0575397	1008
11	rs111790356	C	T	0.0753968	1008
11	rs20542	G	A	0.0664683	1008
11	rs116869512	C	A	0.046627	1008
11	rs2067482	G	A	0.0505952	1008
11	rs80173199	T	A	0.0734127	1008
11	rs78061130	G	A	0.0763889	1008
11	rs11038883	C	G	0.00595238	1008
11	rs118121247	T	C	0.0267857	1008
11	rs1466635	G	A	0.28373	1008
11	rs74236421	C	T	0.0277778	1008
11	rs7946705	G	A	0.0505952	1008
11	rs3740973	G	A	0.128968	1008
11	rs12574668	C	A	0.0525794	1008
11	rs111449880	G	A	0.0515873	1008
11	rs117425994	C	T	0.0267857	1008
11	rs151288780	A	C	0.0109127	1008
11	rs61882691	C	A	0.0505952	1008
11	rs149473793	C	T	0.047619	1008
11	rs12283172	C	T	0.0505952	1008
11	rs61882701	G	A	0.0505952	1008
11	rs78383566	G	A	0.0763889	1008
11	rs6485682	C	A	0.946429	1008
11	rs11038895	C	T	0.556548	1008
11	rs17196997	C	A	0.0109127	1008
11	rs140881427	C	G	0.0753968	1008
11	rs61882702	G	A	0.0545635	1008
11	rs16938506	A	C	0.0525794	1008
11	rs117105335	G	T	0.014881	1008
11	rs2291487	C	T	0.0505952	1008
11	rs75748389	C	G	0.0505952	1008
11	rs2864076	C	T	0.0505952	1008
11	rs61882706	G	A	0.0515873	1008
11	rs79913909	C	A	0.0823413	1008
11	rs2171668	A	C	0.0525794	1008
11	rs2864072	A	C	0.0505952	1008
11	rs7951579	G	A	0.0525794	1008
11	rs11038897	C	T	0.0525794	1008
11	rs12099394	A	T	0.0446429	1008
11	rs61882709	G	A	0.0525794	1008
11	rs61882710	G	A	0.0505952	1008
11	rs138646165	G	A	0.0109127	1008
11	rs80031726	T	C	0.0505952	1008
11	rs61882712	T	C	0.0505952	1008
11	rs7930103	C	T	0.0505952	1008
11	rs1472001	G	A	0.0505952	1008
11	rs12574250	G	A	0.0505952	1008
11	rs11038900	A	G	0.0525794	1008
11	rs142196448	T	A	0.00992063	1008
11	rs7130141	C	T	0.0525794	1008
11	rs55750336	C	T	0.0496032	1008
11	rs58147945	C	G	0.0525794	1008
11	rs117023752	C	G	0.0138889	1008
11	rs17787804	C	T	0.128968	1008
11	rs1489192	T	C	0.0525794	1008
11	rs7112229	C	T	0.0505952	1008
11	rs12578042	C	G	0.0525794	1008
11	rs3802888	A	G	0.0525794	1008
11	rs80015663	T	C	0.0873016	1008
11	rs17197116	T	C	0.0496032	1008
11	rs7949371	C	T	0.128968	1008
11	rs7949282	A	C	0.128968	1008
11	rs2902858	T	C	0.0525794	1008
11	rs12576359	T	G	0.0505952	1008
11	rs10838602	G	A	0.0505952	1008
11	rs147340609	A	G	0.0109127	1008
11	rs3802890	A	G	0.128968	1008
11	rs11038906	G	A	0.0525794	1008
11	rs189412300	C	T	0.00892857	1008
11	rs117032845	A	C	0.114087	1008
11	rs61882720	C	A	0.0505952	1008
11	rs68002803	T	C	0.202381	1008
11	rs4568980	G	T	0.204365	1008
11	rs11038910	C	T	0.128968	1008
11	rs12272795	A	G	0.0525794	1008
11	rs7932866	A	G	0.0505952	1008
11	rs61882743	C	G	0.0525794	1008
11	rs756343	C	A	0.0496032	1008
11	rs10160701	C	T	0.0525794	1008
11	rs112419908	G	A	0.0505952	1008
11	rs77895324	T	C	0.0277778	1008
11	rs11819869	C	T	0.0525794	1008
11	rs11038914	C	T	0.0525794	1008
11	rs74775768	G	A	0.0763889	1008
11	rs147711241	C	T	0.0446429	1008
11	rs61882746	C	T	0.0525794	1008
11	rs150385250	T	C	0.0178571	1008
11	rs57535407	T	C	0.0505952	1008
11	rs184562854	C	T	0.014881	1008
11	rs7925678	A	G	0.12996	1008
11	rs139384613	C	T	0.0446429	1008
11	rs12576317	G	A	0.0505952	1008
11	rs12573978	A	G	0.0505952	1008
11	rs7130028	T	C	0.206349	1008
11	rs61882748	C	G	0.0505952	1008
11	rs7127529	A	C	0.0545635	1008
11	rs61882750	T	G	0.0525794	1008
11	rs11038919	A	G	0.0505952	1008
11	rs7484125	C	T	0.128968	1008
11	rs112705011	C	T	0.0565476	1008
11	rs12573925	C	T	0.267857	1008
11	rs79445785	C	T	0.0505952	1008
11	rs11038922	C	G	0.0803571	1008
11	rs79505812	G	A	0.0763889	1008
11	rs12290779	A	C	0.0119048	1008
11	rs7481312	C	T	0.0505952	1008
11	rs11038927	G	C	0.0525794	1008
11	rs117376578	T	C	0.0654762	1008
11	rs79203530	C	T	0.0496032	1008
11	rs538086550	G	C	0.046627	1008
11	rs554735978	A	C	0.0426587	1008
11	rs12295266	A	T	0.0505952	1008
11	rs139525470	C	T	0.015873	1008
11	rs61882756	C	T	0.0505952	1008
11	rs61882757	G	A	0.0515873	1008
11	rs61882758	A	G	0.0535714	1008
11	rs73449983	A	G	0.0525794	1008
11	rs28366017	G	T	0.0744048	1008
11	rs28366016	A	G	0.0267857	1008
11	rs116843384	A	G	0.0456349	1008
11	rs12223390	A	T	0.277778	1008
11	rs7125907	C	T	0.0505952	1008
11	rs77638500	G	A	0.0248016	1008
11	rs76877474	G	A	0.0248016	1008
11	rs118039365	C	T	0.0228175	1008
11	rs55661562	A	C	0.0505952	1008
11	rs35623865	C	T	0.0525794	1008
11	rs61884262	G	A	0.0505952	1008
11	rs186124056	G	A	0.0168651	1008
11	rs187513194	C	T	0.0248016	1008
11	rs77916215	T	A	0.0248016	1008
11	rs6485685	G	A	0.0505952	1008
11	rs55657382	T	A	0.0505952	1008
11	rs7924401	A	T	0.0525794	1008
11	rs61884264	G	A	0.0525794	1008
11	rs141341659	C	G	0.0198413	1008
11	rs7484002	A	G	0.0505952	1008
11	rs79317378	T	C	0.0505952	1008
11	rs12292425	T	G	0.0505952	1008
11	rs7122039	A	C	0.0545635	1008
11	rs7108770	G	A	0.0525794	1008
11	rs60722866	T	C	0.0535714	1008
11	rs60932698	A	G	0.0505952	1008
11	rs61884271	T	C	0.0505952	1008
11	rs7128092	T	A	0.0505952	1008
11	rs187522700	A	G	0.0119048	1008
11	rs6485686	T	G	0.128968	1008
11	rs76470208	A	T	0.0982143	1008
11	rs143113662	T	C	0.0178571	1008
11	rs7932492	A	T	0.0902778	1008
11	rs7126316	T	A	0.0525794	1008
11	rs7126343	T	C	0.0525794	1008
11	rs74364480	C	A	0.0763889	1008
11	rs61884273	T	G	0.0505952	1008
11	rs61884274	A	G	0.0515873	1008
11	rs4307676	G	A	0.0505952	1008
11	rs146969711	G	A	0.0763889	1008
11	rs7109698	C	T	0.0525794	1008
11	rs187536437	G	A	0.00793651	1008
11	rs10769204	C	T	0.873016	1008
11	rs141131669	T	C	0.0128968	1008
11	rs4474394	C	G	0.0763889	1008
11	rs117292501	C	G	0.0753968	1008
11	rs76847781	T	A	0.0277778	1008
11	rs55896955	C	G	0.0505952	1008
11	rs149655148	G	A	0.0178571	1008
11	rs61884292	A	T	0.0505952	1008
11	rs4423142	T	G	0.0525794	1008
11	rs138981879	C	T	0.0446429	1008
11	rs140660960	A	G	0.0138889	1008
11	rs10838610	G	A	0.868056	1008
11	rs117976406	C	A	0.0456349	1008
11	rs4606447	A	G	0.381944	1008
11	rs76533702	C	T	0.592262	1008
11	rs4752926	C	T	0.272817	1008
11	rs61884295	G	A	0.0496032	1008
11	rs144426443	G	A	0.0575397	1008
11	rs13448	T	C	0.649802	1008
11	rs56349329	G	A	0.0496032	1008
11	rs57744667	C	T	0.0525794	1008
11	rs10838611	G	C	0.272817	1008
11	rs77863447	A	G	0.077381	1008
11	rs140588272	G	A	0.0188492	1008
11	rs10838612	G	T	0.597222	1008
11	rs4752927	C	T	0.572421	1008
11	rs4319473	G	A	0.0525794	1008
11	rs9704782	G	T	0.623016	1008
11	rs12574259	A	G	0.100198	1008
11	rs190654629	G	A	0.0218254	1008
11	rs4603265	C	T	0.599206	1008
11	rs72912175	A	G	0.031746	1008
11	rs79443985	T	C	0.0972222	1008
11	rs79917572	C	T	0.0615079	1008
11	rs10838613	A	C	0.791667	1008
11	rs7926389	A	G	0.0962302	1008
11	rs113097600	C	T	0.0952381	1008
11	rs12274785	T	C	0.691468	1008
11	rs72912177	T	C	0.031746	1008
11	rs4491174	A	C	0.594246	1008
11	rs28372918	G	A	0.0952381	1008
11	rs7932354	T	C	0.309524	1008
11	rs57739486	C	T	0.0962302	1008
11	rs10769205	G	A	0.309524	1008
11	rs12361673	G	A	0.309524	1008
11	rs12574918	G	C	0.0962302	1008
11	rs58922799	C	T	0.594246	1008
11	rs11038973	G	C	0.0972222	1008
11	rs11038974	G	T	0.0972222	1008
11	rs58561056	T	G	0.597222	1008
11	rs61884301	G	T	0.0972222	1008
11	rs75972255	A	G	0.0337302	1008
11	rs57804402	T	C	0.695437	1008
11	rs79175663	C	T	0.0972222	1008
11	rs4752929	A	G	0.698413	1008
11	rs11606709	A	G	0.303571	1008
11	rs11602537	C	G	0.595238	1008
11	rs111999794	C	T	0.0962302	1008
11	rs11038977	C	T	0.600198	1008
11	rs77920005	G	A	0.0962302	1008
11	rs146191573	A	T	0.0833333	1008
11	rs2070850	C	T	0.561508	1008
11	rs3136435	G	A	0.0962302	1008
11	rs118096359	C	T	0.0168651	1008
11	rs3136520	C	T	0.077381	1008
11	rs3136441	T	C	0.600198	1008
11	rs3136447	T	C	0.60119	1008
11	rs3136449	G	A	0.600198	1008
11	rs2070851	T	C	0.60119	1008
11	rs2070852	G	C	0.302579	1008
11	rs5896	C	T	0.600198	1008
11	rs3136456	C	A	0.0962302	1008
11	rs3136457	G	C	0.600198	1008
11	rs3136460	C	G	0.600198	1008
11	rs1799867	T	C	0.599206	1008
11	rs2282686	T	C	0.698413	1008
11	rs3136474	T	C	0.0982143	1008
11	rs75185853	T	C	0.600198	1008
11	rs3136490	C	T	0.0962302	1008
11	rs3136499	G	A	0.599206	1008
11	rs3136505	A	G	0.690476	1008
11	rs3136512	C	T	0.259921	1008
11	rs3136513	C	T	0.0188492	1008
11	rs3136516	G	A	0.179563	1008
11	rs11038982	C	A	0.178571	1008
11	rs4752931	C	T	0.603175	1008
11	rs61884324	G	A	0.0972222	1008
11	rs4076557	C	T	0.603175	1008
11	rs61884327	T	C	0.0972222	1008
11	rs117334959	A	G	0.0188492	1008
11	rs11604876	A	G	0.611111	1008
11	rs12574512	G	A	0.611111	1008
11	rs78500566	A	C	0.613095	1008
11	rs57704144	C	T	0.603175	1008
11	rs4752932	T	C	0.611111	1008
11	rs72895811	C	T	0.0347222	1008
11	rs146618390	G	C	0.0238095	1008
11	rs7929294	T	C	0.388889	1008
11	rs7940682	T	C	0.387897	1008
11	rs78079253	T	C	0.0357143	1008
11	rs143319576	T	A	0.0168651	1008
11	rs117725720	G	A	0.0972222	1008
11	rs57477011	G	A	0.0337302	1008
11	rs61884328	T	C	0.0972222	1008
11	rs143001121	G	A	0.0248016	1008
11	rs4453194	C	G	0.611111	1008
11	rs4453193	C	G	0.611111	1008
11	rs10734548	T	C	0.387897	1008
11	rs4534535	C	T	0.611111	1008
11	rs11602036	C	T	0.611111	1008
11	rs6485690	A	G	0.292659	1008
11	rs7111517	A	C	0.327381	1008
11	rs11038989	A	C	0.0813492	1008
11	rs4752933	G	A	0.611111	1008
11	rs6485692	G	C	0.387897	1008
11	rs116846611	A	T	0.0396825	1008
11	rs7941964	G	A	0.388889	1008
11	rs7941894	C	A	0.387897	1008
11	rs12575609	C	T	0.611111	1008
11	rs11038993	C	A	0.176587	1008
11	rs7940578	T	C	0.387897	1008
11	rs80016477	C	T	0.0436508	1008
11	rs77234969	A	C	0.0248016	1008
11	rs147564665	G	A	0.0863095	1008
11	rs4506602	C	T	0.176587	1008
11	rs117910357	G	C	0.0396825	1008
11	rs4075619	G	A	0.387897	1008
11	rs10838620	G	A	0.387897	1008
11	rs7109707	G	A	0.387897	1008
11	rs11038994	T	C	0.611111	1008
11	rs12577969	G	A	0.0972222	1008
11	rs4752936	A	C	0.611111	1008
11	rs11038995	T	C	0.22123	1008
11	rs10769208	T	C	0.387897	1008
11	rs10734549	C	A	0.387897	1008
11	rs12575721	T	C	0.0972222	1008
11	rs7101374	G	A	0.387897	1008
11	rs142337556	G	A	0.0238095	1008
11	rs4294527	A	T	0.387897	1008
11	rs142447882	C	T	0.0287698	1008
11	rs146468659	T	C	0.0248016	1008
11	rs61897307	C	A	0.0972222	1008
11	rs6485695	C	T	0.387897	1008
11	rs61593070	T	C	0.0982143	1008
11	rs4469848	T	C	0.611111	1008
11	rs4382863	T	C	0.0367063	1008
11	rs6485696	C	T	0.286706	1008
11	rs138507434	C	T	0.0436508	1008
11	rs11038999	C	T	0.611111	1008
11	rs7480260	A	G	0.387897	1008
11	rs117441165	A	C	0.0287698	1008
11	rs77936379	T	C	0.0357143	1008
11	rs12577603	A	G	0.10119	1008
11	rs4752940	G	C	0.611111	1008
11	rs76404449	T	C	0.0357143	1008
11	rs1007738	G	A	0.387897	1008
11	rs10838621	C	T	0.290675	1008
11	rs7934421	T	A	0.388889	1008
11	rs7947747	A	G	0.258929	1008
11	rs117989100	T	C	0.0833333	1008
11	rs4752941	G	A	0.610119	1008
11	rs192181541	A	C	0.0446429	1008
11	rs12806577	C	T	0.388889	1008
11	rs7480140	A	G	0.388889	1008
11	rs11039002	T	C	0.610119	1008
11	rs56904688	T	C	0.0982143	1008
11	rs61898461	A	G	0.0982143	1008
11	rs56356278	T	A	0.0972222	1008
11	rs7107778	C	T	0.388889	1008
11	rs1551744	G	A	0.388889	1008
11	rs141347232	G	A	0.0138889	1008
11	rs60354035	C	T	0.331349	1008
11	rs116844355	C	G	0.0396825	1008
11	rs150050330	A	T	0.0238095	1008
11	rs10769211	G	A	0.388889	1008
11	rs1809293	C	T	0.610119	1008
11	rs2306034	C	T	0.0218254	1008
11	rs10838623	G	A	0.28869	1008
11	rs3829940	A	G	0.388889	1008
11	rs7943866	C	T	0.388889	1008
11	rs2306026	T	C	0.388889	1008
11	rs3816614	C	T	0.388889	1008
11	rs2290883	G	A	0.610119	1008
11	rs2290884	C	G	0.388889	1008
11	rs10838624	C	T	0.610119	1008
11	rs2306029	T	C	0.256944	1008
11	rs10769212	C	A	0.389881	1008
11	rs61898465	C	T	0.0962302	1008
11	rs58389391	T	C	0.542659	1008
11	rs11039014	G	A	0.388889	1008
11	rs72897640	G	T	0.0357143	1008
11	rs4752946	G	C	0.610119	1008
11	rs2306032	G	C	0.291667	1008
11	rs2306033	G	A	0.610119	1008
11	rs60258676	T	C	0.610119	1008
11	rs964551	G	T	0.388889	1008
11	rs3816615	G	C	0.28869	1008
11	rs6485702	T	C	0.292659	1008
11	rs10742784	G	A	0.386905	1008
11	rs2306028	G	T	0.612103	1008
11	rs4752947	A	T	0.612103	1008
11	rs147091734	G	A	0.0178571	1008
11	rs17790156	A	T	0.0962302	1008
11	rs11039017	A	G	0.623016	1008
11	rs10838627	T	C	0.623016	1008
11	rs7119247	C	T	0.376984	1008
11	rs10838628	A	T	0.583333	1008
11	rs10838629	G	A	0.375992	1008
11	rs2306027	C	T	0.377976	1008
11	rs7118170	C	G	0.377976	1008
11	rs7118404	G	A	0.279762	1008
11	rs75186174	C	T	0.621032	1008
11	rs2306035	T	C	0.380952	1008
11	rs2306036	C	T	0.378968	1008
11	rs2306037	G	C	0.618056	1008
11	rs3763963	C	G	0.28869	1008
11	rs2867219	C	T	0.377976	1008
11	rs2903522	C	T	0.375992	1008
11	rs2035068	T	C	0.377976	1008
11	rs3751097	C	T	0.0525794	1008
11	rs113362246	G	C	0.623016	1008
11	rs61744209	C	T	0.015873	1008
11	rs898604	G	A	0.375992	1008
11	rs74933738	C	T	0.227183	1008
11	rs11039024	C	T	0.637897	1008
11	rs12807111	T	A	0.366071	1008
11	rs75295334	T	A	0.0238095	1008
11	rs147835321	C	T	0.014881	1008
11	rs11606992	A	T	0.66369	1008
11	rs79920646	C	G	0.00496032	1008
11	rs59613483	T	C	0.0525794	1008
11	rs144977936	C	T	0.0119048	1008
11	rs7940441	G	A	0.339286	1008
11	rs79287465	A	T	0.0238095	1008
11	rs11039028	G	A	0.668651	1008
11	rs10838635	G	A	0.331349	1008
11	rs141935404	C	T	0.0515873	1008
11	rs78744550	T	C	0.667659	1008
11	rs1460827	G	C	0.0644841	1008
11	rs7946739	G	A	0.331349	1008
11	rs34340483	T	G	0.331349	1008
11	rs7945558	G	A	0.331349	1008
11	rs11600292	T	C	0.668651	1008
11	rs11039031	G	A	0.333333	1008
11	rs12574939	T	C	0.224206	1008
11	rs4581406	T	C	0.668651	1008
11	rs11039033	C	T	0.331349	1008
11	rs11602250	G	A	0.668651	1008
11	rs2903517	G	A	0.0188492	1008
11	rs11608083	G	A	0.668651	1008
11	rs11039035	T	G	0.667659	1008
11	rs117492100	C	G	0.015873	1008
11	rs17790204	C	G	0.667659	1008
11	rs74676045	G	A	0.0188492	1008
11	rs7938169	T	C	0.331349	1008
11	rs6485715	T	C	0.331349	1008
11	rs7939786	A	G	0.331349	1008
11	rs9795051	G	A	0.331349	1008
11	rs4752815	G	A	0.331349	1008
11	rs4752816	A	G	0.331349	1008
11	rs182119825	T	C	0.0138889	1008
11	rs6485716	A	G	0.332341	1008
11	rs7929688	T	C	0.331349	1008
11	rs10769225	G	A	0.331349	1008
11	rs10838640	C	T	0.331349	1008
11	rs10769226	A	G	0.331349	1008
11	rs61899284	C	T	0.0505952	1008
11	rs7123632	C	G	0.333333	1008
11	rs7123635	C	T	0.21627	1008
11	rs7128193	A	C	0.340278	1008
11	rs181218750	C	T	0.0128968	1008
11	rs76716952	A	T	0.0505952	1008
11	rs4394802	C	T	0.334325	1008
11	rs11039045	C	A	0.047619	1008
11	rs61899285	C	T	0.0505952	1008
11	rs4548577	T	C	0.331349	1008
11	rs11039049	T	C	0.047619	1008
11	rs4752817	T	A	0.0664683	1008
11	rs7126981	C	T	0.214286	1008
11	rs7130812	C	G	0.264881	1008
11	rs7130947	C	A	0.331349	1008
11	rs10769227	A	T	0.331349	1008
11	rs10838641	G	A	0.331349	1008
11	rs10769228	T	A	0.331349	1008
11	rs61142746	C	T	0.0496032	1008
11	rs7935346	A	G	0.330357	1008
11	rs112181005	G	A	0.00496032	1008
11	rs117649178	T	C	0.0386905	1008
11	rs4528282	A	G	0.331349	1008
11	rs4752951	C	G	0.330357	1008
11	rs10838642	C	T	0.214286	1008
11	rs11039057	G	T	0.331349	1008
11	rs9919642	C	T	0.214286	1008
11	rs7111270	G	C	0.330357	1008
11	rs7947878	C	T	0.280754	1008
11	rs56291673	A	G	0.0188492	1008
11	rs10769230	A	G	0.280754	1008
11	rs10838644	G	A	0.330357	1008
11	rs10838646	G	C	0.330357	1008
11	rs55968738	C	T	0.0496032	1008
11	rs59689332	G	A	0.0496032	1008
11	rs61899293	A	G	0.0505952	1008
11	rs4494268	A	G	0.333333	1008
11	rs7125350	G	A	0.047619	1008
11	rs6485721	A	G	0.280754	1008
11	rs7126005	G	A	0.331349	1008
11	rs7125807	A	C	0.280754	1008
11	rs139556800	C	A	0.0238095	1008
11	rs61899294	T	C	0.0505952	1008
11	rs7124648	T	C	0.331349	1008
11	rs7108822	G	A	0.331349	1008
11	rs7128325	G	A	0.280754	1008
11	rs7128650	A	G	0.331349	1008
11	rs6485722	G	T	0.280754	1008
11	rs7479189	T	A	0.280754	1008
11	rs7113108	A	G	0.134921	1008
11	rs183824172	A	G	0.015873	1008
11	rs12574558	G	A	0.0496032	1008
11	rs17787966	G	C	0.212302	1008
11	rs74713772	C	T	0.0496032	1008
11	rs17790246	C	T	0.0496032	1008
11	rs7950753	C	T	0.331349	1008
11	rs61896120	G	A	0.0496032	1008
11	rs10769233	T	C	0.280754	1008
11	rs7103581	G	T	0.280754	1008
11	rs7127741	T	C	0.331349	1008
11	rs17197500	A	G	0.0496032	1008
11	rs7114683	T	A	0.330357	1008
11	rs10838652	C	T	0.330357	1008
11	rs74891308	G	A	0.047619	1008
11	rs61896121	C	T	0.0496032	1008
11	rs11039074	C	T	0.280754	1008
11	rs6485726	C	A	0.330357	1008
11	rs12576831	G	T	0.0496032	1008
11	rs12576839	C	T	0.0496032	1008
11	rs4752952	T	C	0.280754	1008
11	rs10769234	G	C	0.280754	1008
11	rs61896122	A	T	0.0505952	1008
11	rs151276560	G	A	0.00892857	1008
11	rs7118546	C	G	0.314484	1008
11	rs11039076	G	T	0.212302	1008
11	rs7931260	T	C	0.280754	1008
11	rs17790306	C	T	0.0496032	1008
11	rs78715301	C	T	0.0496032	1008
11	rs7108902	C	T	0.280754	1008
11	rs61896124	C	T	0.0505952	1008
11	rs11039080	T	C	0.669643	1008
11	rs11039081	C	G	0.668651	1008
11	rs4572092	G	A	0.0496032	1008
11	rs10838654	G	C	0.280754	1008
11	rs61896125	C	T	0.0496032	1008
11	rs4579897	G	T	0.280754	1008
11	rs7937950	A	C	0.280754	1008
11	rs4315028	A	C	0.670635	1008
11	rs61896126	T	G	0.0496032	1008
11	rs140776993	T	C	0.047619	1008
11	rs7946709	G	T	0.280754	1008
11	rs72901605	C	T	0.0198413	1008
11	rs7938933	G	A	0.0486111	1008
11	rs60174717	G	A	0.0505952	1008
11	rs4498951	A	G	0.666667	1008
11	rs4269876	T	A	0.666667	1008
11	rs4319472	G	C	0.718254	1008
11	rs7942473	G	A	0.281746	1008
11	rs60201196	C	T	0.0505952	1008
11	rs7945315	A	C	0.280754	1008
11	rs61896131	G	T	0.0505952	1008
11	rs61896132	C	T	0.0505952	1008
11	rs74333972	G	A	0.0962302	1008
11	rs61896133	G	C	0.667659	1008
11	rs74436131	A	T	0.22619	1008
11	rs60088916	C	T	0.0505952	1008
11	rs7112854	T	C	0.667659	1008
11	rs117304885	C	T	0.047619	1008
11	rs61896136	C	A	0.667659	1008
11	rs3922684	T	C	0.667659	1008
11	rs4576779	C	G	0.666667	1008
11	rs111930252	C	T	0.0198413	1008
11	rs11039095	T	A	0.047619	1008
11	rs4752957	T	G	0.281746	1008
11	rs7117404	A	G	0.0337302	1008
11	rs17790336	G	T	0.0505952	1008
11	rs17790342	G	A	0.0515873	1008
11	rs12417149	G	A	0.119048	1008
11	rs12417519	C	T	0.667659	1008
11	rs4587689	A	C	0.668651	1008
11	rs10769239	G	C	0.28373	1008
11	rs10838658	G	A	0.666667	1008
11	rs11039097	A	G	0.718254	1008
11	rs12796744	A	T	0.281746	1008
11	rs17197619	A	C	0.0505952	1008
11	rs61897776	C	G	0.0515873	1008
11	rs61897777	C	G	0.0515873	1008
11	rs117440209	C	A	0.0109127	1008
11	rs149785019	C	T	0.119048	1008
11	rs150727693	C	T	0.0992063	1008
11	rs144337516	G	C	0.0287698	1008
11	rs11039098	G	A	0.667659	1008
11	rs11039099	C	T	0.047619	1008
11	rs4752962	C	G	0.718254	1008
11	rs2087215	A	C	0.667659	1008
11	rs6485739	G	A	0.281746	1008
11	rs57964319	C	T	0.0505952	1008
11	rs4752963	A	G	0.718254	1008
11	rs10838659	C	T	0.282738	1008
11	rs11039103	G	A	0.047619	1008
11	rs60335739	C	T	0.0505952	1008
11	rs12575923	C	T	0.318452	1008
11	rs61897782	G	A	0.0505952	1008
11	rs17790390	G	A	0.0505952	1008
11	rs10838660	G	A	0.281746	1008
11	rs74344820	G	A	0.047619	1008
11	rs61897784	A	G	0.0505952	1008
11	rs117689184	C	T	0.0248016	1008
11	rs76443466	A	G	0.0357143	1008
11	rs11039104	G	A	0.047619	1008
11	rs11039105	T	A	0.717262	1008
11	rs11039106	C	T	0.0763889	1008
11	rs11039107	G	A	0.717262	1008
11	rs11601798	A	G	0.667659	1008
11	rs4752965	G	A	0.666667	1008
11	rs1872896	C	T	0.282738	1008
11	rs10466478	T	G	0.282738	1008
11	rs923324	G	C	0.332341	1008
11	rs7121418	G	A	0.282738	1008
11	rs78059266	G	C	0.0228175	1008
11	rs61897786	C	G	0.0496032	1008
11	rs61897787	G	A	0.667659	1008
11	rs12574410	G	C	0.666667	1008
11	rs4752967	T	C	0.718254	1008
11	rs17790420	G	A	0.0505952	1008
11	rs10501319	G	A	0.669643	1008
11	rs11039112	C	T	0.719246	1008
11	rs12224096	C	T	0.719246	1008
11	rs752850	A	G	0.206349	1008
11	rs752848	G	A	0.206349	1008
11	rs752849	G	A	0.0744048	1008
11	rs2018527	A	G	0.719246	1008
11	rs117733009	T	C	0.0992063	1008
11	rs747650	C	T	0.719246	1008
11	rs2291444	C	T	0.792659	1008
11	rs1060573	A	G	0.282738	1008
11	rs2291443	C	A	0.792659	1008
11	rs140985398	T	C	0.0287698	1008
11	rs1965952	G	A	0.718254	1008
11	rs61897788	A	T	0.0505952	1008
11	rs7940473	A	G	0.0753968	1008
11	rs10769244	A	G	0.662698	1008
11	rs10769245	G	A	0.718254	1008
11	rs3740694	G	A	0.0694444	1008
11	rs3740693	G	A	0.0952381	1008
11	rs10838662	T	G	0.668651	1008
11	rs7130989	G	A	0.0744048	1008
11	rs10838663	C	T	0.666667	1008
11	rs4752968	A	G	0.668651	1008
11	rs4752969	A	G	0.669643	1008
11	rs11039114	G	A	0.0744048	1008
11	rs1055447	C	A	0.270833	1008
11	rs61897791	T	G	0.0684524	1008
11	rs7117346	G	A	0.046627	1008
11	rs61897843	G	A	0.046627	1008
11	rs3740691	C	T	0.124008	1008
11	rs3740690	T	C	0.208333	1008
11	rs12365578	C	T	0.205357	1008
11	rs61897844	G	A	0.669643	1008
11	rs2867972	G	A	0.0753968	1008
11	rs60041842	G	A	0.0496032	1008
11	rs12803718	G	A	0.205357	1008
11	rs57323109	T	G	0.718254	1008
11	rs117845027	C	T	0.0456349	1008
11	rs11600668	G	A	0.718254	1008
11	rs76966935	T	C	0.121032	1008
11	rs74402657	C	G	0.0615079	1008
11	rs57012996	T	G	0.0496032	1008
11	rs2279439	C	T	0.668651	1008
11	rs79044335	G	C	0.0496032	1008
11	rs11039119	G	A	0.718254	1008
11	rs61897851	G	C	0.0496032	1008
11	rs2291445	G	A	0.0982143	1008
11	rs7925137	C	A	0.0734127	1008
11	rs7940240	T	C	0.331349	1008
11	rs61897852	G	A	0.0496032	1008
11	rs11603373	C	T	0.668651	1008
11	rs10838664	G	A	0.666667	1008
11	rs2279438	A	T	0.329365	1008
11	rs186071894	G	A	0.00992063	1008
11	rs901747	G	C	0.330357	1008
11	rs7937410	G	C	0.330357	1008
11	rs77654484	C	A	0.0486111	1008
11	rs4752970	A	G	0.330357	1008
11	rs901750	G	A	0.792659	1008
11	rs111927021	G	A	0.0744048	1008
11	rs184907858	A	G	0.0486111	1008
11	rs7948786	G	A	0.0753968	1008
11	rs9633886	A	G	0.281746	1008
11	rs7951979	A	C	0.669643	1008
11	rs11039122	G	A	0.206349	1008
11	rs11039124	G	A	0.718254	1008
11	rs4752971	A	C	0.284722	1008
11	rs7130006	A	C	0.665675	1008
11	rs61897853	C	T	0.0496032	1008
11	rs12807887	C	T	0.284722	1008
11	rs10769248	G	C	0.334325	1008
11	rs1976143	G	A	0.287698	1008
11	rs1976142	T	C	0.287698	1008
11	rs74898661	G	A	0.0505952	1008
11	rs17197710	T	C	0.0505952	1008
11	rs11039128	C	T	0.0456349	1008
11	rs7937101	A	G	0.287698	1008
11	rs61897854	G	A	0.0515873	1008
11	rs78998999	A	T	0.0505952	1008
11	rs11039130	C	T	0.0198413	1008
11	rs61897855	C	T	0.0505952	1008
11	rs11039131	C	T	0.222222	1008
11	rs4567413	T	C	0.287698	1008
11	rs61897856	G	C	0.0505952	1008
11	rs7111764	G	A	0.287698	1008
11	rs61897857	G	A	0.661706	1008
11	rs12578030	A	G	0.0505952	1008
11	rs2029298	C	T	0.287698	1008
11	rs61897858	A	T	0.0505952	1008
11	rs144773443	G	A	0.0188492	1008
11	rs3758666	A	G	0.34127	1008
11	rs3758667	A	G	0.34127	1008
11	rs4237547	C	G	0.287698	1008
11	rs2291120	T	C	0.0436508	1008
11	rs3740682	T	A	0.0347222	1008
11	rs4647712	T	G	0.12996	1008
11	rs4647713	G	A	0.0505952	1008
11	rs10742797	A	T	0.661706	1008
11	rs11039134	A	G	0.286706	1008
11	rs12291341	G	A	0.712302	1008
11	rs1685404	G	C	0.219246	1008
11	rs4647718	C	T	0.0496032	1008
11	rs4647719	G	A	0.0168651	1008
11	rs4647720	C	T	0.0496032	1008
11	rs4647725	T	C	0.673611	1008
11	rs4647726	A	T	0.671627	1008
11	rs7395496	A	G	0.328373	1008
11	rs7395581	G	A	0.223214	1008
11	rs12576935	G	A	0.0496032	1008
11	rs7947269	C	T	0.272817	1008
11	rs61897859	G	A	0.0496032	1008
11	rs76832686	C	T	0.676587	1008
11	rs2633080	A	C	0.322421	1008
11	rs2596397	G	A	0.22123	1008
11	rs2633082	C	G	0.27381	1008
11	rs11039138	G	A	0.0208333	1008
11	rs2957873	G	A	0.27381	1008
11	rs2633083	T	C	0.323413	1008
11	rs2596398	G	C	0.323413	1008
11	rs11039139	C	T	0.0218254	1008
11	rs56023479	A	C	0.0496032	1008
11	rs61124822	C	T	0.0496032	1008
11	rs830085	G	A	0.223214	1008
11	rs830084	T	C	0.323413	1008
11	rs4647730	T	A	0.0496032	1008
11	rs4647731	T	C	0.0496032	1008
11	rs4647735	T	A	0.0545635	1008
11	rs4647736	C	T	0.0505952	1008
11	rs4647737	T	G	0.676587	1008
11	rs4647738	A	G	0.0496032	1008
11	rs4647741	T	C	0.676587	1008
11	rs830083	G	C	0.323413	1008
11	rs3781619	G	A	0.676587	1008
11	rs326224	T	C	0.323413	1008
11	rs4647752	A	G	0.0505952	1008
11	rs2306353	C	T	0.672619	1008
11	rs4647754	C	T	0.675595	1008
11	rs76229852	G	A	0.0505952	1008
11	rs3824866	C	T	0.675595	1008
11	rs4647756	A	C	0.0416667	1008
11	rs3781620	G	C	0.675595	1008
11	rs326222	T	C	0.223214	1008
11	rs4647757	G	A	0.72619	1008
11	rs4647759	G	C	0.0525794	1008
11	rs2013867	T	C	0.776786	1008
11	rs901746	A	G	0.776786	1008
11	rs1050244	C	T	0.0505952	1008
11	rs4640	C	T	0.0505952	1008
11	rs11988	G	A	0.0218254	1008
11	rs11039143	T	G	0.0505952	1008
11	rs7933246	G	C	0.675595	1008
11	rs2167080	G	A	0.0218254	1008
11	rs4752972	C	T	0.676587	1008
11	rs11039144	G	A	0.675595	1008
11	rs11039145	C	T	0.0505952	1008
11	rs7120158	G	C	0.675595	1008
11	rs7109203	T	C	0.776786	1008
11	rs74948330	C	A	0.674603	1008
11	rs75393320	G	C	0.00595238	1008
11	rs2242262	G	T	0.675595	1008
11	rs11039146	G	A	0.0505952	1008
11	rs2242261	T	G	0.675595	1008
11	rs10838677	C	T	0.0505952	1008
11	rs144049011	G	A	0.0505952	1008
11	rs35677603	C	T	0.201389	1008
11	rs7129661	T	G	0.776786	1008
11	rs45603841	C	T	0.0505952	1008
11	rs4752973	T	C	0.72619	1008
11	rs58528246	C	T	0.0505952	1008
11	rs7118396	C	T	0.675595	1008
11	rs2167079	C	T	0.776786	1008
11	rs3758668	C	T	0.10119	1008
11	rs16938581	G	A	0.674603	1008
11	rs3758669	A	G	0.775794	1008
11	rs3758670	G	A	0.674603	1008
11	rs12575157	A	G	0.10119	1008
11	rs12577319	C	T	0.10119	1008
11	rs3758671	G	C	0.10119	1008
11	rs76486546	C	T	0.10119	1008
11	rs11039148	T	A	0.672619	1008
11	rs10838681	G	A	0.72619	1008
11	rs35879051	C	G	0.774802	1008
11	rs79957508	C	T	0.0505952	1008
11	rs59663860	G	C	0.774802	1008
11	rs11039149	A	G	0.0208333	1008
11	rs76002224	G	C	0.0486111	1008
11	rs4752822	T	C	0.774802	1008
11	rs3758672	A	G	0.774802	1008
11	rs11039154	C	T	0.0208333	1008
11	rs3758673	C	T	0.774802	1008
11	rs3758674	T	C	0.10119	1008
11	rs74924988	G	A	0.0505952	1008
11	rs61896015	C	A	0.10119	1008
11	rs138395745	T	C	0.0228175	1008
11	rs12221497	G	A	0.10119	1008
11	rs11039155	G	A	0.00595238	1008
11	rs2279239	T	C	0.774802	1008
11	rs2279238	C	T	0.672619	1008
11	rs10838684	A	G	0.774802	1008
11	rs181443960	C	T	0.0505952	1008
11	rs77532017	C	T	0.673611	1008
11	rs11039156	T	C	0.774802	1008
11	rs7120118	T	C	0.774802	1008
11	rs12574081	G	A	0.673611	1008
11	rs6485746	A	G	0.774802	1008
11	rs11039157	G	A	0.10119	1008
11	rs145672619	G	C	0.0505952	1008
11	rs77782011	G	A	0.0376984	1008
11	rs1449626	A	C	0.624008	1008
11	rs1449627	T	G	0.72619	1008
11	rs45489595	C	T	0.0515873	1008
11	rs75960102	G	A	0.0505952	1008
11	rs1055510	A	G	0.727183	1008
11	rs79093948	C	T	0.0505952	1008
11	rs78310113	T	G	0.102183	1008
11	rs10742799	T	C	0.72619	1008
11	rs11039159	G	T	0.0218254	1008
11	rs147805947	C	T	0.015873	1008
11	rs75830605	A	G	0.0505952	1008
11	rs10501321	T	C	0.72619	1008
11	rs118167998	G	A	0.0188492	1008
11	rs2291119	C	T	0.251984	1008
11	rs326214	G	A	0.27381	1008
11	rs59567949	G	A	0.624008	1008
11	rs4752977	T	C	0.624008	1008
11	rs7943429	A	G	0.0505952	1008
11	rs11039160	G	T	0.0505952	1008
11	rs11039161	C	T	0.0505952	1008
11	rs141389574	C	G	0.0515873	1008
11	rs7944419	C	T	0.0208333	1008
11	rs61896047	C	T	0.0515873	1008
11	rs326218	T	A	0.915675	1008
11	rs11606683	C	T	0.0218254	1008
11	rs326217	T	C	0.251984	1008
11	rs11039162	C	T	0.0218254	1008
11	rs41301449	C	T	0.0515873	1008
11	rs79732683	G	A	0.0515873	1008
11	rs148120524	A	G	0.0515873	1008
11	rs10838685	G	A	0.624008	1008
11	rs12573962	G	C	0.0505952	1008
11	rs3816725	T	G	0.723214	1008
11	rs1051006	G	A	0.622024	1008
11	rs3736101	G	A	0.0515873	1008
11	rs56886689	A	G	0.102183	1008
11	rs192160235	G	A	0.00198413	1008
11	rs61896050	T	C	0.72619	1008
11	rs12802374	G	A	0.0218254	1008
11	rs10838686	G	T	0.624008	1008
11	rs3816724	C	G	0.0515873	1008
11	rs58023804	A	G	0.624008	1008
11	rs11039165	A	G	0.0198413	1008
11	rs10838687	T	G	0.674603	1008
11	rs61896051	C	T	0.0515873	1008
11	rs3781621	T	C	0.725198	1008
11	rs7124955	T	A	0.727183	1008
11	rs11039166	A	C	0.72619	1008
11	rs56168519	T	C	0.102183	1008
11	rs749067	T	C	0.0238095	1008
11	rs74940231	T	C	0.145833	1008
11	rs61896053	C	T	0.0515873	1008
11	rs11039167	C	T	0.72619	1008
11	rs148220132	C	T	0.0505952	1008
11	rs76495350	A	G	0.0515873	1008
11	rs17726390	C	T	0.102183	1008
11	rs79576081	A	T	0.0396825	1008
11	rs12576461	T	C	0.0515873	1008
11	rs12575296	C	T	0.0515873	1008
11	rs12576690	T	C	0.0515873	1008
11	rs11530166	C	T	0.674603	1008
11	rs61896054	C	T	0.0515873	1008
11	rs7116451	G	A	0.0218254	1008
11	rs11530167	A	G	0.0505952	1008
11	rs11530168	A	G	0.102183	1008
11	rs11493249	G	C	0.624008	1008
11	rs7127907	A	C	0.72619	1008
11	rs4752824	T	A	0.72619	1008
11	rs4752978	G	A	0.624008	1008
11	rs12576751	C	T	0.0515873	1008
11	rs12575456	G	A	0.72619	1008
11	rs56825896	A	G	0.102183	1008
11	rs1375688	G	A	0.72619	1008
11	rs12575753	G	T	0.142857	1008
11	rs118113107	G	T	0.0188492	1008
11	rs55764401	G	C	0.102183	1008
11	rs56177220	C	T	0.102183	1008
11	rs57741802	A	G	0.0496032	1008
11	rs57852039	C	T	0.0505952	1008
11	rs11039171	G	A	0.242063	1008
11	rs41304347	A	G	0.0515873	1008
11	rs75350544	C	T	0.292659	1008
11	rs74236439	T	G	0.624008	1008
11	rs10838689	G	A	0.618056	1008
11	rs10838690	A	G	0.72619	1008
11	rs7940809	C	T	0.72619	1008
11	rs67871383	T	C	0.25	1008
11	rs7944584	A	T	0.0228175	1008
11	rs6485751	G	C	0.674603	1008
11	rs7109147	C	T	0.72619	1008
11	rs11039176	A	G	0.302579	1008
11	rs4752979	A	G	0.674603	1008
11	rs11039177	A	G	0.0505952	1008
11	rs4752980	G	A	0.72619	1008
11	rs4752981	T	C	0.0664683	1008
11	rs7120957	A	G	0.72619	1008
11	rs10838691	T	C	0.72619	1008
11	rs12222581	A	T	0.674603	1008
11	rs10742801	A	C	0.72619	1008
11	rs75673872	A	G	0.0505952	1008
11	rs10769252	A	G	0.72619	1008
11	rs149150460	C	T	0.0525794	1008
11	rs190484826	A	G	0.00992063	1008
11	rs10838692	T	C	0.72619	1008
11	rs11039179	C	T	0.0496032	1008
11	rs2290148	G	A	0.622024	1008
11	rs61897361	G	A	0.0515873	1008
11	rs11039182	T	C	0.0208333	1008
11	rs11039183	G	A	0.0218254	1008
11	rs7124958	C	T	0.624008	1008
11	rs41310332	C	T	0.0515873	1008
11	rs3781622	T	C	0.72619	1008
11	rs11039185	C	T	0.0505952	1008
11	rs753992	G	A	0.593254	1008
11	rs753993	C	A	0.668651	1008
11	rs2305280	G	A	0.665675	1008
11	rs79357688	C	T	0.0853175	1008
11	rs10838693	G	C	0.724206	1008
11	rs10838694	G	A	0.102183	1008
11	rs4752983	C	T	0.623016	1008
11	rs4752825	G	A	0.725198	1008
11	rs3729805	C	T	0.623016	1008
11	rs3729804	G	A	0.623016	1008
11	rs2290146	G	A	0.623016	1008
11	rs11039186	C	T	0.0515873	1008
11	rs3729802	G	A	0.622024	1008
11	rs1052373	C	T	0.720238	1008
11	rs11570112	G	C	0.00992063	1008
11	rs2301216	A	T	0.720238	1008
11	rs2254240	G	A	0.618056	1008
11	rs3729936	G	A	0.0496032	1008
11	rs3729953	G	A	0.0505952	1008
11	rs11570094	C	A	0.27381	1008
11	rs3729948	G	C	0.0505952	1008
11	rs2269434	T	C	0.704365	1008
11	rs117703979	C	T	0.0188492	1008
11	rs2856653	T	C	0.978175	1008
11	rs2596407	A	G	0.978175	1008
11	rs7928073	C	T	0.603175	1008
11	rs10769253	G	A	0.59623	1008
11	rs10769254	G	C	0.595238	1008
11	rs2697923	G	T	0.978175	1008
11	rs10838696	G	A	0.0218254	1008
11	rs11570078	C	T	0.0496032	1008
11	rs2856650	G	A	0.277778	1008
11	rs11570072	A	G	0.100198	1008
11	rs11570067	G	T	0.0525794	1008
11	rs58912703	T	A	0.0496032	1008
11	rs10769255	C	T	0.597222	1008
11	rs11570058	G	A	0.0168651	1008
11	rs3729989	T	C	0.0267857	1008
11	rs78188100	C	T	0.0287698	1008
11	rs2697920	T	C	0.493056	1008
11	rs2071305	A	C	0.322421	1008
11	rs118165686	C	T	0.0168651	1008
11	rs2697919	A	C	0.935516	1008
11	rs11570051	G	A	0.00496032	1008
11	rs2071304	G	C	0.282738	1008
11	rs3729985	C	G	0.0515873	1008
11	rs6485752	C	T	0.0555556	1008
11	rs11039194	C	G	0.320437	1008
11	rs2856661	A	G	0.723214	1008
11	rs11039195	G	A	0.263889	1008
11	rs7112154	G	A	0.0337302	1008
11	rs3740686	A	G	0.736111	1008
11	rs1057233	G	A	0.736111	1008
11	rs3824869	T	C	0.689484	1008
11	rs10769256	C	T	0.366071	1008
11	rs11039197	A	G	0.323413	1008
11	rs11039199	G	C	0.263889	1008
11	rs2084946	C	T	0.723214	1008
11	rs1542321	G	A	0.723214	1008
11	rs11039200	A	C	0.276786	1008
11	rs10734557	A	C	0.724206	1008
11	rs61897389	G	T	0.0347222	1008
11	rs3740688	G	T	0.686508	1008
11	rs75402116	C	T	0.0287698	1008
11	rs3740689	G	A	0.483135	1008
11	rs79498485	C	T	0.330357	1008
11	rs61897390	A	G	0.0337302	1008
11	rs61897391	C	T	0.0337302	1008
11	rs11039202	A	T	0.295635	1008
11	rs7105851	T	C	0.717262	1008
11	rs141442768	C	T	0.0555556	1008
11	rs11039203	A	G	0.282738	1008
11	rs67116452	G	A	0.282738	1008
11	rs150863859	C	G	0.0337302	1008
11	rs10838698	G	A	0.704365	1008
11	rs10838699	T	C	0.717262	1008
11	rs61468175	C	T	0.0555556	1008
11	rs935914	C	T	0.6875	1008
11	rs12801188	G	A	0.309524	1008
11	rs35996350	A	G	0.284722	1008
11	rs34937994	C	T	0.309524	1008
11	rs4752827	C	G	0.715278	1008
11	rs4752987	A	G	0.715278	1008
11	rs10769258	C	T	0.702381	1008
11	rs67472071	G	A	0.284722	1008
11	rs7928163	G	A	0.702381	1008
11	rs10437655	G	A	0.363095	1008
11	rs7928419	G	A	0.714286	1008
11	rs56756748	C	G	0.305556	1008
11	rs11039212	A	T	0.275794	1008
11	rs79513206	C	T	0.0416667	1008
11	rs4992357	T	C	0.724206	1008
11	rs896817	C	T	0.366071	1008
11	rs896816	T	C	0.71131	1008
11	rs7940536	G	A	0.71131	1008
11	rs4752829	G	A	0.34623	1008
11	rs4752830	A	G	0.934524	1008
11	rs56030824	G	A	0.274802	1008
11	rs55677087	C	G	0.291667	1008
11	rs12146565	G	A	0.275794	1008
11	rs2278890	G	A	0.310516	1008
11	rs78245530	G	T	0.0416667	1008
11	rs3758675	G	A	0.310516	1008
11	rs11601173	A	G	0.28869	1008
11	rs11607981	T	G	0.28869	1008
11	rs11601603	A	C	0.28869	1008
11	rs11827106	G	A	0.302579	1008
11	rs61897423	C	T	0.0416667	1008
11	rs11828339	G	A	0.302579	1008
11	rs181504585	C	T	0.0406746	1008
11	rs61897424	C	T	0.0456349	1008
11	rs11039216	C	T	0.412698	1008
11	rs11606287	C	A	0.310516	1008
11	rs78777726	T	C	0.0456349	1008
11	rs35032070	G	A	0.310516	1008
11	rs11500477	T	A	0.367063	1008
11	rs7111957	C	T	0.709325	1008
11	rs12422023	C	A	0.0565476	1008
11	rs11821917	T	A	0.297619	1008
11	rs6485753	C	T	0.709325	1008
11	rs4752990	G	A	0.27877	1008
11	rs4752992	G	T	0.295635	1008
11	rs10838702	G	T	0.367063	1008
11	rs4752993	T	C	0.72123	1008
11	rs4752994	A	T	0.709325	1008
11	rs10769262	G	A	0.709325	1008
11	rs11824864	A	G	0.296627	1008
11	rs12803525	G	A	0.290675	1008
11	rs11605672	A	G	0.291667	1008
11	rs78524236	G	A	0.296627	1008
11	rs61897426	C	T	0.0456349	1008
11	rs55876153	G	A	0.27877	1008
11	rs1377416	C	T	0.367063	1008
11	rs10769263	A	C	0.378968	1008
11	rs12802273	T	C	0.289683	1008
11	rs58965622	C	G	0.27877	1008
11	rs7924485	A	G	0.725198	1008
11	rs896815	T	G	0.725198	1008
11	rs1534576	G	T	0.382937	1008
11	rs1317164	G	T	0.274802	1008
11	rs78575823	G	A	0.0287698	1008
11	rs116887820	G	A	0.00396825	1008
11	rs74206205	T	C	0.295635	1008
11	rs10838703	C	G	0.330357	1008
11	rs10769264	C	T	0.39881	1008
11	rs4752832	A	G	0.741071	1008
11	rs9919657	T	G	0.046627	1008
11	rs11039219	C	T	0.258929	1008
11	rs10838704	T	C	0.258929	1008
11	rs61897429	G	A	0.046627	1008
11	rs10838705	G	A	0.39881	1008
11	rs11820650	A	G	0.295635	1008
11	rs112060627	G	A	0.258929	1008
11	rs61897430	G	A	0.046627	1008
11	rs192882207	G	A	0.0882937	1008
11	rs11039221	C	T	0.39881	1008
11	rs10838707	C	T	0.0684524	1008
11	rs4752999	C	T	0.258929	1008
11	rs7107726	T	A	0.258929	1008
11	rs7947450	G	A	0.39881	1008
11	rs7937331	T	C	0.741071	1008
11	rs11039225	G	A	0.39881	1008
11	rs753812	G	A	0.295635	1008
11	rs117499446	C	T	0.00892857	1008
11	rs61897432	A	G	0.046627	1008
11	rs61000762	G	A	0.295635	1008
11	rs755555	C	T	0.258929	1008
11	rs755554	G	C	0.741071	1008
11	rs755553	G	A	0.741071	1008
11	rs10742802	T	G	0.39881	1008
11	rs7108608	C	G	0.046627	1008
11	rs141470879	A	G	0.046627	1008
11	rs6485756	G	A	0.741071	1008
11	rs2293576	G	A	0.39881	1008
11	rs2293577	C	T	0.741071	1008
11	rs2293578	C	T	0.258929	1008
11	rs61897434	C	T	0.046627	1008
11	rs117433472	C	T	0.015873	1008
11	rs2053979	A	G	0.259921	1008
11	rs10742803	A	G	0.741071	1008
11	rs117724286	G	C	0.014881	1008
11	rs2293580	T	A	0.742063	1008
11	rs2293579	G	A	0.396825	1008
11	rs3781629	T	C	0.0327381	1008
11	rs3781628	G	T	0.293651	1008
11	rs3781627	T	A	0.740079	1008
11	rs10838708	G	A	0.235119	1008
11	rs2242511	C	T	0.292659	1008
11	rs151325747	G	C	0.0128968	1008
11	rs140461616	G	A	0.00892857	1008
11	rs3781626	T	A	0.740079	1008
11	rs3781625	T	C	0.259921	1008
11	rs55927797	A	T	0.258929	1008
11	rs17790804	T	C	0.294643	1008
11	rs10838709	C	T	0.39881	1008
11	rs7948705	C	G	0.34127	1008
11	rs11600581	T	C	0.260913	1008
11	rs61895077	G	C	0.046627	1008
11	rs4753000	T	C	0.34127	1008
11	rs12292911	G	A	0.39881	1008
11	rs60075622	T	G	0.259921	1008
11	rs7101772	A	G	0.34127	1008
11	rs7105122	C	T	0.34127	1008
11	rs56007045	G	A	0.046627	1008
11	rs7105907	A	T	0.34127	1008
11	rs35496532	C	T	0.259921	1008
11	rs9734013	G	T	0.34127	1008
11	rs9919526	C	T	0.34127	1008
11	rs9919527	C	T	0.046627	1008
11	rs7130693	T	C	0.34127	1008
11	rs11820680	C	T	0.34127	1008
11	rs7107853	T	C	0.34127	1008
11	rs7108143	T	G	0.34127	1008
11	rs144597969	G	A	0.0386905	1008
11	rs80241400	T	C	0.34127	1008
11	rs77998085	C	T	0.294643	1008
11	rs4237544	A	C	0.65873	1008
11	rs4434960	A	T	0.39881	1008
11	rs10742805	A	G	0.65873	1008
11	rs2868459	C	G	0.259921	1008
11	rs111228939	T	C	0.294643	1008
11	rs4282946	G	A	0.65873	1008
11	rs10742806	T	A	0.65873	1008
11	rs61895081	G	A	0.046627	1008
11	rs11604680	A	G	0.259921	1008
11	rs7117277	G	A	0.657738	1008
11	rs7106956	T	C	0.259921	1008
11	rs191637777	C	T	0.014881	1008
11	rs45617144	G	A	0.046627	1008
11	rs35705029	T	A	0.269841	1008
11	rs12282783	T	C	0.65873	1008
11	rs10769267	C	T	0.657738	1008
11	rs7126210	A	G	0.656746	1008
11	rs11039238	T	C	0.27381	1008
11	rs7130107	C	T	0.0595238	1008
11	rs7119556	T	C	0.65873	1008
11	rs7103835	G	A	0.324405	1008
11	rs7103648	A	G	0.388889	1008
11	rs7104366	G	A	0.65873	1008
11	rs7104036	A	G	0.388889	1008
11	rs78559029	A	G	0.100198	1008
11	rs7104800	G	A	0.046627	1008
11	rs45603036	C	T	0.046627	1008
11	rs146243589	C	T	0.014881	1008
11	rs3847503	G	A	0.294643	1008
11	rs7116534	C	T	0.046627	1008
11	rs4752836	T	C	0.657738	1008
11	rs4752837	G	A	0.657738	1008
11	rs4752838	G	A	0.268849	1008
11	rs11039244	G	A	0.388889	1008
11	rs7925389	A	T	0.271825	1008
11	rs79890712	A	T	0.0376984	1008
11	rs12419342	C	T	0.65873	1008
11	rs3824867	A	G	0.65873	1008
11	rs3740685	C	T	0.657738	1008
11	rs3740684	C	T	0.656746	1008
11	rs7111873	A	G	0.65873	1008
11	rs45547231	G	A	0.046627	1008
11	rs34312154	G	A	0.00496032	1008
11	rs74385561	C	T	0.00496032	1008
11	rs77367548	A	G	0.078373	1008
11	rs76551269	C	T	0.237103	1008
11	rs12361415	T	G	0.329365	1008
11	rs35184771	G	T	0.270833	1008
11	rs60882887	G	A	0.294643	1008
11	rs17726706	A	C	0.047619	1008
11	rs17198158	A	G	0.294643	1008
11	rs74335517	G	A	0.292659	1008
11	rs7950696	T	C	0.436508	1008
11	rs12574601	C	T	0.238095	1008
11	rs139657810	A	T	0.0386905	1008
11	rs1317149	C	T	0.269841	1008
11	rs1044269	G	A	0.705357	1008
11	rs74571537	G	A	0.0218254	1008
11	rs117041141	C	T	0.0277778	1008
11	rs4752839	G	A	0.279762	1008
11	rs11039255	G	T	0.269841	1008
11	rs7102372	C	T	0.047619	1008
11	rs2242081	T	C	0.4375	1008
11	rs12224672	C	T	0.326389	1008
11	rs144616048	T	C	0.0178571	1008
11	rs59631865	T	G	0.294643	1008
11	rs57680742	C	T	0.047619	1008
11	rs3740699	G	T	0.430556	1008
11	rs3740698	C	T	0.0297619	1008
11	rs11821273	A	G	0.294643	1008
11	rs187603222	G	A	0.0367063	1008
11	rs10838721	A	G	0.0625	1008
11	rs7933019	G	C	0.385913	1008
11	rs78520583	G	A	0.0287698	1008
11	rs11039260	C	A	0.238095	1008
11	rs142534918	C	T	0.0228175	1008
11	rs138936804	T	A	0.0198413	1008
11	rs151293308	G	A	0.0396825	1008
11	rs4752842	G	A	0.078373	1008
11	rs118037178	G	C	0.0208333	1008
11	rs181513551	G	C	0.0218254	1008
11	rs60929305	C	T	0.293651	1008
11	rs11824990	G	T	0.292659	1008
11	rs11824971	C	A	0.292659	1008
11	rs61895102	C	A	0.0575397	1008
11	rs10838724	G	T	0.27381	1008
11	rs11823490	C	T	0.292659	1008
11	rs61895104	G	A	0.0486111	1008
11	rs117575420	A	G	0.0297619	1008
11	rs17726787	G	A	0.047619	1008
11	rs77145435	T	A	0.0962302	1008
11	rs7124681	C	A	0.268849	1008
11	rs6485758	G	A	0.388889	1008
11	rs4752843	T	G	0.293651	1008
11	rs11039266	T	G	0.324405	1008
11	rs148591617	G	A	0.014881	1008
11	rs4752845	T	C	0.272817	1008
11	rs9666924	C	T	0.705357	1008
11	rs34958982	T	C	0.274802	1008
11	rs59409728	C	T	0.164683	1008
11	rs189775353	G	A	0.0138889	1008
11	rs10742814	G	A	0.433532	1008
11	rs11821860	C	A	0.292659	1008
11	rs11822402	C	T	0.292659	1008
11	rs182503583	A	T	0.00198413	1008
11	rs11039278	C	T	0.707341	1008
11	rs10838725	T	C	0.385913	1008
11	rs4752783	G	A	0.291667	1008
11	rs61895111	C	T	0.047619	1008
11	rs11039280	G	A	0.433532	1008
11	rs61895112	T	C	0.325397	1008
11	rs7115371	G	A	0.292659	1008
11	rs113459934	G	A	0.00595238	1008
11	rs11039284	A	G	0.325397	1008
11	rs61895113	G	A	0.0486111	1008
11	rs12285933	G	T	0.047619	1008
11	rs7928842	T	C	0.27381	1008
11	rs74892114	C	G	0.0357143	1008
11	rs77689899	T	C	0.161706	1008
11	rs533834835	C	G	0.0178571	1008
11	rs66749409	C	T	0.272817	1008
11	rs10838726	C	G	0.384921	1008
11	rs12226590	T	C	0.43254	1008
11	rs7944532	G	A	0.294643	1008
11	rs58119589	G	A	0.294643	1008
11	rs12225051	C	T	0.323413	1008
11	rs11039290	G	A	0.384921	1008
11	rs71475921	G	A	0.384921	1008
11	rs7479463	A	T	0.972222	1008
11	rs28364769	T	A	0.268849	1008
11	rs199556616	T	C	0.00396825	1008
11	rs11039297	G	A	0.384921	1008
11	rs57828885	C	T	0.294643	1008
11	rs12798346	C	T	0.271825	1008
11	rs4752848	C	T	0.292659	1008
11	rs185727645	C	A	0.0128968	1008
11	rs7126378	G	T	0.431548	1008
11	rs56400411	T	G	0.274802	1008
11	rs11039300	G	A	0.707341	1008
11	rs148130040	T	G	0.0208333	1008
11	rs118011483	C	A	0.0456349	1008
11	rs7945473	C	T	0.274802	1008
11	rs61223380	C	T	0.16369	1008
11	rs2280231	C	T	0.323413	1008
11	rs2030166	C	T	0.277778	1008
11	rs75422278	G	A	0.047619	1008
11	rs12798028	C	T	0.276786	1008
11	rs4147730	G	A	0.290675	1008
11	rs7109918	A	C	0.0615079	1008
11	rs11605348	G	A	0.263889	1008
11	rs12287076	G	C	0.566468	1008
11	rs10742816	C	T	0.709325	1008
11	rs10838731	C	T	0.384921	1008
11	rs77465292	T	C	0.292659	1008
11	rs10838732	C	G	0.43254	1008
11	rs11039307	C	T	0.279762	1008
11	rs140490588	T	C	0.0297619	1008
11	rs35624992	G	C	0.274802	1008
11	rs76563374	G	A	0.0119048	1008
11	rs192358498	C	T	0.014881	1008
11	rs76968529	C	T	0.0367063	1008
11	rs182738219	T	C	0.0119048	1008
11	rs12799623	G	A	0.274802	1008
11	rs112000051	G	A	0.292659	1008
11	rs11039308	G	A	0.274802	1008
11	rs12363232	C	T	0.275794	1008
11	rs12419692	C	A	0.274802	1008
11	rs117007979	A	G	0.0257937	1008
11	rs10769282	T	G	0.359127	1008
11	rs144381580	C	T	0.0198413	1008
11	rs6485763	C	T	0.433532	1008
11	rs4752786	C	T	0.292659	1008
11	rs2138767	T	C	0.292659	1008
11	rs185520162	C	A	0.0128968	1008
11	rs60133324	G	A	0.0605159	1008
11	rs1474056	G	A	0.290675	1008
11	rs75092034	A	T	0.047619	1008
11	rs7931089	G	A	0.290675	1008
11	rs1064608	G	C	0.276786	1008
11	rs7116299	C	T	0.291667	1008
11	rs118061507	G	A	0.0138889	1008
11	rs117661678	C	T	0.0714286	1008
11	rs3817335	T	A	0.274802	1008
11	rs192581559	C	T	0.0367063	1008
11	rs187899857	C	G	0.0109127	1008
11	rs79964006	C	T	0.0367063	1008
11	rs4752856	G	A	0.274802	1008
11	rs3817334	C	T	0.274802	1008
11	rs117505188	C	T	0.0396825	1008
11	rs151327192	G	T	0.0208333	1008
11	rs7945312	C	T	0.433532	1008
11	rs4752857	C	T	0.274802	1008
11	rs12794570	C	T	0.274802	1008
11	rs118137448	C	A	0.0257937	1008
11	rs7118178	G	A	0.322421	1008
11	rs7129948	C	A	0.047619	1008
11	rs11039322	C	T	0.047619	1008
11	rs7120548	T	C	0.383929	1008
11	rs10838738	A	G	0.276786	1008
11	rs76078197	G	C	0.0912698	1008
11	rs11039324	G	A	0.276786	1008
11	rs181663483	T	C	0.0208333	1008
11	rs7129797	G	C	0.428571	1008
11	rs146396609	C	T	0.0337302	1008
11	rs59360790	T	C	0.277778	1008
11	rs7107792	A	C	0.429563	1008
11	rs7107922	C	A	0.429563	1008
11	rs12419507	G	A	0.277778	1008
11	rs12787646	T	C	0.27877	1008
11	rs7945911	G	A	0.292659	1008
11	rs10838739	C	T	0.429563	1008
11	rs11039327	A	T	0.276786	1008
11	rs2869024	G	A	0.570437	1008
11	rs7103013	G	A	0.429563	1008
11	rs7119517	T	C	0.429563	1008
11	rs7107535	G	A	0.429563	1008
11	rs7945100	T	G	0.293651	1008
11	rs7107356	A	G	0.429563	1008
11	rs188271080	C	T	0.0734127	1008
11	rs10838740	A	G	0.429563	1008
11	rs79469239	C	T	0.0505952	1008
11	rs569009794	C	T	0.00992063	1008
11	rs1056387	T	G	0.430556	1008
11	rs7933184	C	T	0.430556	1008
11	rs12362318	T	C	0.430556	1008
11	rs60515486	A	T	0.294643	1008
11	rs188672465	C	T	0.014881	1008
11	rs10838741	A	G	0.430556	1008
11	rs11039329	T	C	0.430556	1008
11	rs4543938	C	T	0.569444	1008
11	rs4752858	C	T	0.569444	1008
11	rs561284856	T	A	0.0426587	1008
11	rs12787112	A	G	0.275794	1008
11	rs10742817	C	T	0.430556	1008
11	rs58357937	C	T	0.293651	1008
11	rs4539273	C	T	0.568452	1008
11	rs2869532	A	G	0.293651	1008
11	rs139030470	G	A	0.0357143	1008
11	rs7116970	G	A	0.430556	1008
11	rs11039332	G	A	0.37996	1008
11	rs74608150	A	T	0.430556	1008
11	rs12365079	A	T	0.37996	1008
```
