## Supplementary material for "Characterization of shared and ancestry-specific signals driving complex traits using multi-ancestry fine-mapping": s2_ref.bim

```
11	rs11038670	0	45845150	G	A
11	rs77817195	0	45845467	C	G
11	rs11038671	0	45845495	C	T
11	rs72900650	0	45845567	C	T
11	rs74818797	0	45845598	C	G
11	rs72900652	0	45845740	C	T
11	rs11038672	0	45846498	C	G
11	rs11038673	0	45846619	G	T
11	rs7115967	0	45847088	C	T
11	rs139961694	0	45847175	G	A
11	rs11038675	0	45851903	T	A
11	rs116854409	0	45852112	G	A
11	rs2090602	0	45852646	T	C
11	rs143371841	0	45852769	T	C
11	rs80318967	0	45853380	G	A
11	rs2010676	0	45855510	T	C
11	rs2002244	0	45855745	C	T
11	rs6485644	0	45855998	C	T
11	rs4756030	0	45856053	C	T
11	rs78607306	0	45856245	T	C
11	rs11038677	0	45856657	T	C
11	rs7105751	0	45856973	G	A
11	rs7105609	0	45857132	A	G
11	rs113268577	0	45857235	C	T
11	rs56330140	0	45858457	C	A
11	rs11038678	0	45858522	C	A
11	rs12419690	0	45858584	G	A
11	rs11038679	0	45859387	A	C
11	rs9666007	0	45859740	A	G
11	rs138095878	0	45859962	A	G
11	rs11038680	0	45860308	G	A
11	rs117944297	0	45860570	G	T
11	rs72900692	0	45860977	G	A
11	rs7108730	0	45861193	T	C
11	rs72900694	0	45861405	T	C
11	rs142420964	0	45861721	C	T
11	rs11038683	0	45861956	C	T
11	rs11038685	0	45861993	G	A
11	rs6485645	0	45862353	A	G
11	rs10838523	0	45862764	C	A
11	rs145776178	0	45863591	G	A
11	rs7121611	0	45864142	T	A
11	rs7121775	0	45864323	T	C
11	rs73468311	0	45864559	A	C
11	rs116848972	0	45865698	C	T
11	rs6485646	0	45865764	G	A
11	rs11038686	0	45865806	C	A
11	rs56152508	0	45865868	C	T
11	rs12807179	0	45866139	G	A
11	rs149477369	0	45866520	C	T
11	rs10462026	0	45867158	G	A
11	rs2056260	0	45867160	T	C
11	rs6485647	0	45868257	T	C
11	rs3747548	0	45869013	C	A
11	rs75279282	0	45869881	T	G
11	rs10838524	0	45870177	A	G
11	rs4756032	0	45870743	T	C
11	rs72902412	0	45871071	A	T
11	rs78872333	0	45871232	C	T
11	rs12794698	0	45871861	G	A
11	rs192965777	0	45872378	C	T
11	rs36103144	0	45872839	G	T
11	rs11605924	0	45873091	A	C
11	rs2037311	0	45873448	A	G
11	rs11038689	0	45874264	A	G
11	rs12284956	0	45874980	T	C
11	rs7951225	0	45875392	A	T
11	rs4756034	0	45875955	A	G
11	rs11038693	0	45876194	T	C
11	rs186827992	0	45876720	C	G
11	rs4756035	0	45877043	C	T
11	rs2292913	0	45877529	A	G
11	rs2292912	0	45877688	C	G
11	rs4756036	0	45878070	G	C
11	rs11038694	0	45878123	G	A
11	rs4756037	0	45878220	A	G
11	rs80354836	0	45878536	G	T
11	rs9300053	0	45878876	G	C
11	rs7945565	0	45878992	A	G
11	rs7945689	0	45879006	C	T
11	rs1401419	0	45879739	T	C
11	rs1401417	0	45880110	C	G
11	rs79411153	0	45880208	G	A
11	rs148170672	0	45880942	G	A
11	rs72902436	0	45881792	G	A
11	rs72902439	0	45883268	C	G
11	rs17787106	0	45883298	T	A
11	rs2271850	0	45883470	A	C
11	rs4755344	0	45883955	T	C
11	rs79694550	0	45886372	T	C
11	rs12364060	0	45889775	C	T
11	rs144877298	0	45890109	A	G
11	rs7123390	0	45891418	G	A
11	rs4755345	0	45891508	A	G
11	rs77632231	0	45892764	C	T
11	rs17787136	0	45894636	C	G
11	rs7933420	0	45896797	T	A
11	rs11038699	0	45897077	A	G
11	rs140951000	0	45897455	G	A
11	rs76817282	0	45897469	A	G
11	rs877412	0	45897651	A	C
11	rs11038700	0	45899791	A	C
11	rs12281674	0	45899962	A	G
11	rs10838526	0	45901091	T	A
11	rs139382397	0	45901497	T	C
11	rs187181821	0	45901834	T	C
11	rs145733543	0	45903256	C	G
11	rs2292910	0	45903613	A	C
11	rs6798	0	45904477	T	C
11	rs75973269	0	45905303	C	T
11	rs55923741	0	45905480	A	G
11	rs3824872	0	45905605	A	C
11	rs115761672	0	45906493	T	A
11	rs116140878	0	45906494	C	A
11	rs1554338	0	45906830	A	G
11	rs147130927	0	45910791	T	C
11	rs139751325	0	45911480	A	T
11	rs12281069	0	45912012	C	T
11	rs7115753	0	45912013	A	G
11	rs4756038	0	45912026	C	T
11	rs4756039	0	45912350	A	T
11	rs11038703	0	45912410	A	G
11	rs142243628	0	45913288	T	G
11	rs1533614	0	45913652	T	C
11	rs116734731	0	45913771	T	A
11	rs11038704	0	45915597	T	C
11	rs11038705	0	45915665	C	G
11	rs35389927	0	45916436	G	A
11	rs7114162	0	45916781	A	G
11	rs11038706	0	45917703	C	T
11	rs4755346	0	45917780	T	C
11	rs17847254	0	45919856	A	G
11	rs76828887	0	45922296	G	A
11	rs3789023	0	45922690	G	A
11	rs2280331	0	45923697	A	G
11	rs139858768	0	45924518	C	T
11	rs17847257	0	45926079	C	T
11	rs2271847	0	45926445	T	C
11	rs17847253	0	45926867	T	C
11	rs72902474	0	45929388	C	T
11	rs7925824	0	45929961	T	C
11	rs11600112	0	45931019	C	A
11	rs2280329	0	45931206	C	T
11	rs2280328	0	45931367	G	A
11	rs10838529	0	45931502	G	A
11	rs1533613	0	45932246	G	A
11	rs11038708	0	45932800	T	A
11	rs148430969	0	45933444	G	A
11	rs72902480	0	45933746	G	C
11	rs111927685	0	45934067	C	A
11	rs11038709	0	45934117	C	T
11	rs4505038	0	45934697	T	G
11	rs72902484	0	45934889	G	A
11	rs2271845	0	45935253	C	T
11	rs1132349	0	45935384	A	G
11	rs2271846	0	45935527	T	C
11	rs3802758	0	45936035	G	A
11	rs939108	0	45936817	G	C
11	rs78883829	0	45937860	G	A
11	rs2001591	0	45938308	C	T
11	rs2280330	0	45939641	C	T
11	rs78791032	0	45939848	A	C
11	rs867813	0	45939934	C	G
11	rs7115790	0	45941844	G	C
11	rs117641618	0	45942131	C	T
11	rs10838530	0	45942995	T	G
11	rs7109981	0	45944029	T	G
11	rs7124434	0	45944105	C	G
11	rs7124323	0	45944108	A	G
11	rs55884539	0	45944161	C	A
11	rs116284578	0	45944761	G	T
11	rs113938769	0	45944985	A	G
11	rs10838531	0	45945837	C	T
11	rs72902492	0	45945969	C	T
11	rs10838532	0	45947464	G	C
11	rs884668	0	45949201	C	T
11	rs939105	0	45949534	C	T
11	rs10838533	0	45951306	T	C
11	rs78915745	0	45951480	G	T
11	rs117278384	0	45956853	C	T
11	rs10838535	0	45957611	T	C
11	rs117478001	0	45957759	G	A
11	rs11038716	0	45958444	G	A
11	rs149472218	0	45959317	T	C
11	rs118115357	0	45960008	T	C
11	rs4756044	0	45961114	A	C
11	rs7108028	0	45964993	A	C
11	rs7108186	0	45965129	A	C
11	rs57199754	0	45965405	C	T
11	rs11038720	0	45968661	A	T
11	rs141450248	0	45969393	T	C
11	rs17789460	0	45971953	T	C
11	rs1996573	0	45974643	C	G
11	rs3736508	0	45975130	C	T
11	rs16938423	0	45975531	C	G
11	rs2959102	0	45975597	G	C
11	rs4756045	0	45975775	C	T
11	rs2945997	0	45977339	G	A
11	rs10742774	0	45977590	A	C
11	rs140683385	0	45979777	C	T
11	rs11038723	0	45979892	T	C
11	rs939107	0	45982351	A	G
11	rs2945999	0	45982957	T	G
11	rs10769176	0	45983385	T	C
11	rs2959087	0	45983969	A	C
11	rs139376022	0	45985578	G	A
11	rs150235608	0	45987592	C	G
11	rs2946001	0	45987634	G	A
11	rs79135806	0	45989566	T	C
11	rs2959090	0	45989939	A	G
11	rs2959091	0	45990857	G	A
11	rs78316938	0	45991161	C	T
11	rs187626192	0	45993808	T	G
11	rs11038731	0	45995301	C	A
11	rs79492020	0	45996481	A	T
11	rs2946003	0	45997514	T	C
11	rs7128184	0	45997648	C	T
11	rs2946004	0	45997805	G	C
11	rs12574632	0	45999406	T	C
11	rs10769178	0	46000592	G	C
11	rs16938426	0	46003374	A	G
11	rs76768713	0	46003888	A	G
11	rs114366237	0	46003980	A	T
11	rs1125291	0	46006737	G	A
11	rs1125290	0	46007054	G	C
11	rs2959098	0	46010417	G	C
11	rs151015910	0	46011347	C	T
11	rs2959099	0	46013802	A	G
11	rs2959100	0	46015138	C	G
11	rs77552714	0	46015961	T	C
11	rs11038739	0	46017895	A	T
11	rs2959101	0	46018139	C	T
11	rs61882507	0	46018639	C	T
11	rs79789896	0	46020704	T	G
11	rs76227468	0	46021044	T	C
11	rs17787304	0	46021706	G	A
11	rs16938430	0	46022934	G	T
11	rs7350495	0	46024076	G	A
11	rs7950336	0	46024183	T	C
11	rs6485654	0	46024216	T	A
11	rs7935308	0	46024355	A	T
11	rs10769179	0	46024783	C	T
11	rs16938431	0	46025028	A	C
11	rs76612666	0	46025134	G	A
11	rs7926314	0	46027176	G	T
11	rs11038742	0	46028281	G	T
11	rs78353736	0	46028510	G	A
11	rs140273453	0	46029049	G	C
11	rs11038743	0	46029826	T	A
11	rs4237659	0	46032931	T	C
11	rs17787346	0	46033104	T	C
11	rs146654582	0	46033188	A	G
11	rs4144718	0	46033649	A	G
11	rs4237660	0	46035466	T	C
11	rs6485655	0	46035750	G	C
11	rs79471312	0	46036689	T	C
11	rs7948502	0	46037861	A	G
11	rs72904370	0	46040015	G	C
11	rs78614507	0	46040249	A	C
11	rs559574550	0	46042625	A	G
11	rs12575517	0	46042956	T	G
11	rs10838541	0	46043747	T	C
11	rs10838542	0	46044592	G	A
11	rs17789551	0	46046790	C	T
11	rs7950391	0	46047130	T	C
11	rs11038745	0	46047864	T	C
11	rs56852527	0	46048384	C	T
11	rs12277800	0	46050361	C	T
11	rs7130281	0	46051166	A	G
11	rs147500718	0	46051408	A	G
11	rs75062866	0	46053279	C	T
11	rs117160929	0	46054393	A	T
11	rs140815940	0	46054959	G	A
11	rs138625045	0	46055531	T	C
11	rs4756051	0	46055904	C	G
11	rs12364441	0	46057073	T	C
11	rs191867985	0	46058986	A	G
11	rs4755347	0	46059294	T	A
11	rs11038749	0	46059924	C	G
11	rs10838547	0	46060082	T	C
11	rs79728014	0	46062245	A	G
11	rs953230	0	46064974	G	A
11	rs76464147	0	46067918	C	G
11	rs78131170	0	46068647	A	G
11	rs77892629	0	46068923	T	C
11	rs2932513	0	46070178	G	A
11	rs2932514	0	46070300	G	A
11	rs4073513	0	46071253	A	G
11	rs78579936	0	46071388	T	C
11	rs6485660	0	46071727	T	C
11	rs7114506	0	46072286	A	C
11	rs11038752	0	46072537	C	T
11	rs10838551	0	46073113	G	A
11	rs953577	0	46076518	T	G
11	rs11038754	0	46077264	G	A
11	rs2959084	0	46078656	G	A
11	rs2013010	0	46081258	C	G
11	rs10838552	0	46084037	T	G
11	rs80171383	0	46084677	G	A
11	rs60623533	0	46084682	A	C
11	rs1565412	0	46086147	G	C
11	rs3929339	0	46086727	G	A
11	rs117496034	0	46087769	T	C
11	rs12365345	0	46089776	T	C
11	rs10501316	0	46090550	C	T
11	rs17789617	0	46090742	T	C
11	rs10838555	0	46091571	T	C
11	rs1976182	0	46091944	C	A
11	rs11038761	0	46093755	T	C
11	rs2220546	0	46094545	G	A
11	rs17725532	0	46095173	C	T
11	rs2860404	0	46095567	T	C
11	rs16938450	0	46097634	T	C
11	rs10838558	0	46100072	G	C
11	rs2959086	0	46102319	A	T
11	rs10838559	0	46102521	A	G
11	rs192553069	0	46107780	C	T
11	rs10838560	0	46108358	T	A
11	rs79294034	0	46109181	T	A
11	rs923530	0	46109519	G	T
11	rs139396631	0	46109986	C	A
11	rs6485663	0	46111576	G	A
11	rs7112677	0	46111807	A	T
11	rs4756054	0	46116205	G	A
11	rs1542724	0	46117183	A	C
11	rs78335501	0	46117709	T	G
11	rs7937896	0	46117960	A	T
11	rs147840395	0	46119020	T	C
11	rs182523856	0	46119893	A	C
11	rs7110825	0	46120317	T	C
11	rs75685721	0	46120416	C	T
11	rs10838562	0	46121829	A	G
11	rs4756055	0	46122023	C	T
11	rs11038765	0	46123497	C	T
11	rs116876530	0	46123740	T	C
11	rs7942083	0	46126072	G	A
11	rs10769186	0	46126730	C	T
11	rs11038767	0	46126811	G	C
11	rs10838564	0	46127313	G	C
11	rs13377242	0	46128840	T	C
11	rs2130475	0	46129039	T	C
11	rs7932691	0	46129043	C	G
11	rs2130476	0	46129102	G	A
11	rs11038768	0	46129540	A	G
11	rs73455987	0	46129748	T	C
11	rs12575808	0	46130227	A	G
11	rs34396514	0	46130713	C	T
11	rs72906234	0	46130886	A	G
11	rs10838565	0	46131138	A	C
11	rs78917538	0	46132287	C	A
11	rs112575725	0	46132440	G	A
11	rs1006909	0	46134672	G	A
11	rs10838566	0	46134807	T	C
11	rs7109480	0	46135655	C	T
11	rs77991256	0	46135945	C	T
11	rs79911762	0	46136141	G	T
11	rs10838567	0	46136343	G	A
11	rs7107550	0	46137056	T	C
11	rs950105	0	46137422	T	A
11	rs193174046	0	46141391	G	C
11	rs148683230	0	46141422	G	A
11	rs74366855	0	46141823	T	A
11	rs189882449	0	46143539	C	T
11	rs11038772	0	46143769	G	T
11	rs7950474	0	46145501	A	C
11	rs4396260	0	46145658	A	C
11	rs1125082	0	46145881	A	G
11	rs10769187	0	46146855	A	G
11	rs147064449	0	46147042	A	G
11	rs10769189	0	46147770	A	G
11	rs11601057	0	46148147	G	A
11	rs7124070	0	46149680	A	G
11	rs10769190	0	46151490	T	C
11	rs10838569	0	46152536	G	C
11	rs76007133	0	46153362	A	G
11	rs75166711	0	46154590	G	A
11	rs12798196	0	46155376	A	G
11	rs7120013	0	46155938	G	A
11	rs79333687	0	46155997	C	T
11	rs10769191	0	46157060	G	A
11	rs1970848	0	46157468	G	C
11	rs12800259	0	46157546	C	T
11	rs78059714	0	46157568	C	T
11	rs11038775	0	46159606	G	A
11	rs117529631	0	46159633	C	T
11	rs7118159	0	46160551	C	T
11	rs77890840	0	46161659	T	C
11	rs184712774	0	46161921	C	T
11	rs11038776	0	46163108	T	A
11	rs7924340	0	46164157	C	T
11	rs11038780	0	46165698	T	C
11	rs12287430	0	46166591	G	T
11	rs12225028	0	46166803	G	T
11	rs74645698	0	46166820	A	G
11	rs11038783	0	46167337	A	G
11	rs143597074	0	46167441	C	T
11	rs77101145	0	46167596	T	A
11	rs144356076	0	46168214	A	G
11	rs12221754	0	46168575	T	C
11	rs56063427	0	46169148	G	A
11	rs139528615	0	46169155	T	G
11	rs11038784	0	46169659	A	G
11	rs4478968	0	46170137	G	A
11	rs11038785	0	46170469	C	T
11	rs72906278	0	46171222	C	G
11	rs3935366	0	46171404	G	A
11	rs34642764	0	46171609	G	A
11	rs72906282	0	46172038	T	G
11	rs10838570	0	46172337	C	T
11	rs77032217	0	46172862	C	T
11	rs140011276	0	46173417	C	G
11	rs12275662	0	46174160	C	G
11	rs11038786	0	46174176	C	G
11	rs144494125	0	46174291	T	C
11	rs57665059	0	46174413	A	G
11	rs11038787	0	46174945	T	C
11	rs118081010	0	46174948	C	T
11	rs58106605	0	46175524	T	C
11	rs57515459	0	46175642	A	G
11	rs11038789	0	46175709	C	T
11	rs7951047	0	46176085	A	T
11	rs12361705	0	46179484	C	T
11	rs11038791	0	46179754	T	C
11	rs7128538	0	46180693	G	A
11	rs9300054	0	46181091	C	G
11	rs10160437	0	46181739	G	A
11	rs80035995	0	46182363	C	T
11	rs149600855	0	46183231	C	A
11	rs2130474	0	46185344	G	A
11	rs72908006	0	46185542	A	G
11	rs7941450	0	46185987	A	G
11	rs7939067	0	46186812	T	C
11	rs72908007	0	46186834	G	A
11	rs72908009	0	46186851	A	G
11	rs72908013	0	46187289	C	T
11	rs7105128	0	46187617	C	A
11	rs72908014	0	46187910	A	G
11	rs12282151	0	46188225	G	T
11	rs140914801	0	46188386	G	A
11	rs146562946	0	46188408	T	C
11	rs139115651	0	46188409	T	G
11	rs117573897	0	46188509	T	C
11	rs57997836	0	46188702	G	T
11	rs149548373	0	46188802	T	C
11	rs72908015	0	46189443	C	T
11	rs7936425	0	46190213	A	T
11	rs10838573	0	46190981	A	G
11	rs1984777	0	46192335	A	T
11	rs72908022	0	46192891	G	T
11	rs117499414	0	46193009	G	A
11	rs72908025	0	46194021	A	G
11	rs11038801	0	46194445	C	T
11	rs72908027	0	46194744	T	C
11	rs72908030	0	46195242	C	T
11	rs72908031	0	46195467	C	T
11	rs72908033	0	46196009	A	G
11	rs72908034	0	46196725	G	A
11	rs7943379	0	46197197	C	G
11	rs11038803	0	46197588	T	C
11	rs137888489	0	46198290	C	G
11	rs117578326	0	46198437	C	T
11	rs11038804	0	46198841	T	C
11	rs76805382	0	46199601	C	T
11	rs4756060	0	46200443	C	T
11	rs149792539	0	46200645	G	A
11	rs2863724	0	46200912	G	A
11	rs6485667	0	46200918	G	A
11	rs145566511	0	46201163	C	T
11	rs80178393	0	46201411	C	T
11	rs79854461	0	46201517	T	C
11	rs10501317	0	46202305	T	C
11	rs10501318	0	46203029	T	C
11	rs72908050	0	46203752	A	T
11	rs17725617	0	46203758	C	G
11	rs117940199	0	46205103	T	C
11	rs72908052	0	46205787	G	A
11	rs11038807	0	46206479	T	C
11	rs11038808	0	46206877	C	A
11	rs1490086	0	46207223	C	T
11	rs10769196	0	46208471	G	T
11	rs72908056	0	46208693	C	T
11	rs10838574	0	46209062	A	G
11	rs7103380	0	46210259	C	T
11	rs11038810	0	46210773	A	G
11	rs72908057	0	46210804	C	T
11	rs12364087	0	46211781	T	G
11	rs10838575	0	46212314	G	A
11	rs72908060	0	46212674	G	T
11	rs72908061	0	46213259	T	G
11	rs12808446	0	46213411	G	A
11	rs10734544	0	46214044	A	G
11	rs72908065	0	46214949	G	A
11	rs4620693	0	46215287	T	A
11	rs4482000	0	46216134	C	T
11	rs11038811	0	46216256	C	G
11	rs11038812	0	46216409	G	A
11	rs7483227	0	46216740	T	G
11	rs4756062	0	46218585	G	A
11	rs2046834	0	46218910	A	G
11	rs902282	0	46219578	T	C
11	rs9666935	0	46219657	C	G
11	rs72908072	0	46220312	T	C
11	rs7949325	0	46221427	C	A
11	rs148315508	0	46222001	G	A
11	rs75364201	0	46222043	A	T
11	rs1490084	0	46222763	G	A
11	rs12793186	0	46223242	T	C
11	rs12793350	0	46223281	T	C
11	rs71474108	0	46223369	A	G
11	rs11038814	0	46223792	G	A
11	rs870498	0	46224126	G	C
11	rs4237662	0	46224842	A	T
11	rs11038815	0	46225036	C	T
11	rs79052740	0	46225303	T	G
11	rs11038816	0	46225889	A	T
11	rs11038817	0	46226004	C	T
11	rs3901272	0	46226775	A	C
11	rs77496299	0	46227055	G	C
11	rs10734545	0	46227161	G	A
11	rs143391621	0	46227578	G	A
11	rs150430025	0	46228074	T	C
11	rs1565411	0	46228649	G	A
11	rs12221745	0	46228739	T	C
11	rs1907002	0	46229810	C	T
11	rs7121257	0	46231502	G	A
11	rs55702830	0	46231956	A	G
11	rs12283653	0	46231998	A	G
11	rs2863721	0	46235469	T	C
11	rs2863720	0	46235626	G	A
11	rs4755349	0	46237731	T	G
11	rs7949889	0	46238567	G	A
11	rs10838578	0	46239099	C	A
11	rs192488554	0	46239514	G	A
11	rs6485668	0	46240289	A	C
11	rs141703173	0	46240293	A	G
11	rs6485669	0	46240567	G	A
11	rs72908086	0	46240811	T	G
11	rs10838579	0	46241968	G	A
11	rs77722161	0	46243530	G	C
11	rs72908089	0	46244641	G	T
11	rs7124891	0	46245361	A	G
11	rs539161454	0	46245710	G	A
11	rs118075720	0	46245900	T	G
11	rs72908091	0	46246277	T	G
11	rs72908092	0	46248032	C	T
11	rs10769198	0	46248473	A	G
11	rs72908096	0	46248580	G	A
11	rs72908098	0	46248875	A	G
11	rs112976598	0	46250417	A	G
11	rs148157878	0	46250841	A	G
11	rs138807370	0	46251556	T	G
11	rs72908102	0	46251608	G	A
11	rs111771311	0	46252208	C	G
11	rs11607379	0	46252956	G	C
11	rs7943808	0	46253355	T	C
11	rs4756065	0	46253841	G	T
11	rs4756066	0	46254003	T	C
11	rs7104451	0	46256156	T	A
11	rs144993075	0	46259457	C	T
11	rs11038826	0	46259550	G	A
11	rs372683960	0	46259847	C	T
11	rs7113170	0	46259945	G	C
11	rs7113478	0	46260223	G	A
11	rs72910006	0	46260239	T	C
11	rs7116965	0	46260696	C	T
11	rs11038830	0	46262022	T	C
11	rs58301639	0	46262205	C	T
11	rs12225704	0	46263640	A	G
11	rs11605191	0	46264782	T	C
11	rs58678374	0	46264859	G	A
11	rs7926726	0	46264906	A	G
11	rs12223774	0	46265513	G	T
11	rs188268212	0	46265596	C	A
11	rs11038831	0	46266009	C	T
11	rs7931075	0	46266205	A	G
11	rs35671387	0	46267604	T	A
11	rs78280920	0	46267605	A	T
11	rs28755875	0	46268014	A	G
11	rs7128258	0	46268489	C	T
11	rs60289514	0	46269932	G	T
11	rs10838586	0	46270441	T	G
11	rs11038834	0	46270846	C	A
11	rs75996226	0	46271219	C	T
11	rs13377401	0	46272049	G	C
11	rs10838587	0	46272585	C	T
11	rs10838588	0	46272826	A	G
11	rs10838589	0	46272956	G	C
11	rs10769199	0	46273240	T	G
11	rs10838590	0	46273264	A	G
11	rs10838591	0	46274143	A	G
11	rs11038837	0	46274369	A	C
11	rs10838592	0	46274432	C	G
11	rs4426109	0	46276072	A	G
11	rs72910027	0	46276544	T	C
11	rs7114096	0	46277765	A	G
11	rs118161383	0	46279210	A	G
11	rs6485671	0	46279815	G	A
11	rs11038840	0	46281129	G	T
11	rs61704455	0	46281148	G	A
11	rs10219383	0	46281443	G	A
11	rs7131201	0	46281835	A	G
11	rs7105423	0	46282924	C	G
11	rs117948226	0	46285372	G	A
11	rs34177812	0	46286454	T	C
11	rs11038843	0	46288623	G	A
11	rs61884156	0	46290615	T	G
11	rs7106583	0	46291554	T	C
11	rs61884157	0	46292199	G	C
11	rs61884158	0	46292362	G	A
11	rs79976848	0	46294097	G	A
11	rs144535678	0	46295431	C	T
11	rs66531430	0	46296249	T	A
11	rs10437653	0	46297631	A	C
11	rs61885561	0	46300312	G	C
11	rs12280680	0	46300722	G	A
11	rs34771037	0	46300911	A	G
11	rs72910039	0	46300915	G	A
11	rs73461870	0	46301255	A	G
11	rs12284298	0	46302636	C	T
11	rs57734357	0	46304338	A	G
11	rs11038851	0	46304368	G	A
11	rs55798544	0	46305195	C	A
11	rs56372998	0	46306826	C	A
11	rs59291790	0	46307876	C	T
11	rs10838595	0	46308093	T	C
11	rs7124003	0	46308209	G	A
11	rs7127254	0	46308549	C	T
11	rs7113904	0	46309285	T	G
11	rs111637706	0	46309755	C	T
11	rs6485672	0	46309968	G	A
11	rs141013495	0	46310746	C	T
11	rs55652831	0	46313644	A	G
11	rs11038852	0	46313891	C	G
11	rs56087478	0	46313951	C	A
11	rs147894496	0	46315265	C	T
11	rs7943699	0	46320022	G	A
11	rs146765687	0	46320294	T	C
11	rs4319486	0	46320679	C	A
11	rs12273276	0	46321066	C	G
11	rs11038856	0	46321235	C	G
11	rs150102633	0	46321299	T	C
11	rs144329754	0	46321768	G	T
11	rs12286778	0	46321827	A	C
11	rs6485673	0	46323093	C	A
11	rs7927724	0	46323209	G	A
11	rs72910053	0	46324233	G	A
11	rs7931565	0	46324271	C	T
11	rs6485674	0	46324835	C	G
11	rs191136594	0	46325482	C	T
11	rs111942477	0	46327568	G	A
11	rs117837188	0	46327578	G	A
11	rs7929630	0	46328464	G	T
11	rs60602051	0	46328557	C	T
11	rs61885566	0	46330604	C	T
11	rs7924718	0	46330983	T	G
11	rs2303435	0	46332504	T	C
11	rs117481046	0	46332740	C	T
11	rs4625425	0	46332893	T	G
11	rs117246933	0	46333235	G	T
11	rs9704813	0	46333263	G	C
11	rs112845927	0	46333337	G	A
11	rs76399583	0	46333434	G	A
11	rs2288249	0	46334239	G	A
11	rs5028615	0	46335191	T	C
11	rs117398005	0	46335316	G	A
11	rs111996762	0	46335752	G	A
11	rs61882671	0	46335895	A	G
11	rs76244216	0	46336903	G	C
11	rs10838596	0	46336995	G	A
11	rs111651038	0	46338519	G	A
11	rs35652107	0	46339011	G	A
11	rs11038860	0	46339184	C	T
11	rs7952650	0	46339597	G	A
11	rs117604516	0	46339653	G	A
11	rs6485675	0	46339691	A	C
11	rs6485676	0	46339995	A	C
11	rs117572721	0	46341152	G	T
11	rs145054300	0	46341259	G	A
11	rs12294928	0	46341395	A	G
11	rs7476	0	46342834	A	C
11	rs1044796	0	46342942	C	T
11	rs12285419	0	46343189	C	A
11	rs72910063	0	46345134	C	T
11	rs9988792	0	46345652	T	C
11	rs9988823	0	46345665	A	G
11	rs191293948	0	46345710	C	T
11	rs112642493	0	46345750	C	T
11	rs140742326	0	46345835	C	T
11	rs61882672	0	46346150	C	A
11	rs61710570	0	46347068	A	G
11	rs74376620	0	46347549	C	T
11	rs9988865	0	46347887	G	A
11	rs11038863	0	46348324	G	A
11	rs58385891	0	46348663	G	A
11	rs59980817	0	46348671	T	C
11	rs79568491	0	46348688	C	A
11	rs11038864	0	46349103	G	A
11	rs4565870	0	46349869	T	C
11	rs61882674	0	46352266	C	G
11	rs11038866	0	46355932	C	G
11	rs148500368	0	46356149	G	T
11	rs144589297	0	46359768	C	T
11	rs189883027	0	46360702	G	A
11	rs75848787	0	46364243	C	A
11	rs7102330	0	46364604	G	T
11	rs3809047	0	46367702	T	C
11	rs61882678	0	46368241	A	T
11	rs75626899	0	46370388	A	G
11	rs876701	0	46370767	A	G
11	rs7951870	0	46373311	T	C
11	rs113665713	0	46374051	A	C
11	rs76174988	0	46375324	C	G
11	rs61882682	0	46376094	A	C
11	rs59319338	0	46376953	C	T
11	rs12577142	0	46377770	T	C
11	rs12576115	0	46378032	G	A
11	rs10838599	0	46378708	G	T
11	rs11038871	0	46379442	T	C
11	rs72910085	0	46386816	G	A
11	rs78047662	0	46387383	A	G
11	rs1317826	0	46387868	A	G
11	rs12575519	0	46391602	T	G
11	rs10838601	0	46392825	C	G
11	rs3740977	0	46393574	T	C
11	rs3740976	0	46393757	C	T
11	rs150736300	0	46393771	C	T
11	rs188876645	0	46393859	C	T
11	rs7936413	0	46393958	T	C
11	rs146364498	0	46394844	T	G
11	rs12575569	0	46395162	G	A
11	rs2046768	0	46396479	T	C
11	rs3740974	0	46397323	A	C
11	rs34406563	0	46398916	T	C
11	rs2279465	0	46399538	T	C
11	rs150701212	0	46400406	C	T
11	rs188945658	0	46401650	C	T
11	rs35324223	0	46402852	A	G
11	rs111790356	0	46402988	C	T
11	rs20542	0	46403649	G	A
11	rs116869512	0	46405326	C	A
11	rs2067482	0	46406767	G	A
11	rs80173199	0	46409480	T	A
11	rs78061130	0	46411161	G	A
11	rs11038883	0	46411430	C	G
11	rs118121247	0	46411692	T	C
11	rs1466635	0	46417815	G	A
11	rs74236421	0	46417869	C	T
11	rs7946705	0	46421158	G	A
11	rs3740973	0	46422237	G	A
11	rs12574668	0	46422686	C	A
11	rs111449880	0	46427855	G	A
11	rs117425994	0	46431172	C	T
11	rs151288780	0	46435105	A	C
11	rs61882691	0	46438715	C	A
11	rs149473793	0	46438888	C	T
11	rs12283172	0	46442526	C	T
11	rs61882701	0	46443275	G	A
11	rs78383566	0	46444743	G	A
11	rs6485682	0	46446264	C	A
11	rs11038895	0	46447246	C	T
11	rs17196997	0	46449042	C	A
11	rs140881427	0	46450781	C	G
11	rs61882702	0	46450821	G	A
11	rs16938506	0	46454313	A	C
11	rs117105335	0	46454871	G	T
11	rs2291487	0	46456344	C	T
11	rs75748389	0	46457259	C	G
11	rs2864076	0	46460038	C	T
11	rs61882706	0	46462786	G	A
11	rs79913909	0	46466547	C	A
11	rs2171668	0	46466828	A	C
11	rs2864072	0	46468859	A	C
11	rs7951579	0	46469900	G	A
11	rs11038897	0	46470827	C	T
11	rs12099394	0	46471768	A	T
11	rs61882709	0	46472414	G	A
11	rs61882710	0	46473942	G	A
11	rs138646165	0	46475768	G	A
11	rs80031726	0	46481259	T	C
11	rs61882712	0	46483948	T	C
11	rs7930103	0	46484254	C	T
11	rs1472001	0	46484685	G	A
11	rs12574250	0	46491159	G	A
11	rs11038900	0	46495302	A	G
11	rs142196448	0	46495373	T	A
11	rs7130141	0	46499874	C	T
11	rs55750336	0	46500528	C	T
11	rs58147945	0	46500654	C	G
11	rs117023752	0	46501749	C	G
11	rs17787804	0	46506885	C	T
11	rs1489192	0	46509344	T	C
11	rs7112229	0	46513249	C	T
11	rs12578042	0	46515004	C	G
11	rs3802888	0	46515902	A	G
11	rs80015663	0	46520300	T	C
11	rs17197116	0	46520302	T	C
11	rs7949371	0	46522304	C	T
11	rs7949282	0	46522306	A	C
11	rs2902858	0	46524013	T	C
11	rs12576359	0	46524389	T	G
11	rs10838602	0	46524472	G	A
11	rs147340609	0	46524984	A	G
11	rs3802890	0	46534546	A	G
11	rs11038906	0	46536442	G	A
11	rs189412300	0	46536612	C	T
11	rs117032845	0	46537048	A	C
11	rs61882720	0	46538988	C	A
11	rs68002803	0	46539110	T	C
11	rs4568980	0	46539483	G	T
11	rs11038910	0	46543524	C	T
11	rs12272795	0	46544072	A	G
11	rs7932866	0	46548094	A	G
11	rs61882743	0	46548754	C	G
11	rs756343	0	46550276	C	A
11	rs10160701	0	46551918	C	T
11	rs112419908	0	46553399	G	A
11	rs77895324	0	46556752	T	C
11	rs11819869	0	46560680	C	T
11	rs11038914	0	46561301	C	T
11	rs74775768	0	46561302	G	A
11	rs147711241	0	46566501	C	T
11	rs61882746	0	46567475	C	T
11	rs150385250	0	46570087	T	C
11	rs57535407	0	46570286	T	C
11	rs184562854	0	46570290	C	T
11	rs7925678	0	46570859	A	G
11	rs139384613	0	46572374	C	T
11	rs12576317	0	46573776	G	A
11	rs12573978	0	46578400	A	G
11	rs7130028	0	46578523	T	C
11	rs61882748	0	46578601	C	G
11	rs7127529	0	46582072	A	C
11	rs61882750	0	46584227	T	G
11	rs11038919	0	46585781	A	G
11	rs7484125	0	46588267	C	T
11	rs112705011	0	46589107	C	T
11	rs12573925	0	46590931	C	T
11	rs79445785	0	46590943	C	T
11	rs11038922	0	46594364	C	G
11	rs79505812	0	46594382	G	A
11	rs12290779	0	46594971	A	C
11	rs7481312	0	46596674	C	T
11	rs11038927	0	46599248	G	C
11	rs117376578	0	46601279	T	C
11	rs79203530	0	46601604	C	T
11	rs538086550	0	46604947	G	C
11	rs554735978	0	46604992	A	C
11	rs12295266	0	46607954	A	T
11	rs139525470	0	46608301	C	T
11	rs61882756	0	46610283	C	T
11	rs61882757	0	46611239	G	A
11	rs61882758	0	46611805	A	G
11	rs73449983	0	46612332	A	G
11	rs28366017	0	46616029	G	T
11	rs28366016	0	46616209	A	G
11	rs116843384	0	46616422	A	G
11	rs12223390	0	46619024	A	T
11	rs7125907	0	46622392	C	T
11	rs77638500	0	46625753	G	A
11	rs76877474	0	46625754	G	A
11	rs118039365	0	46625796	C	T
11	rs55661562	0	46627803	A	C
11	rs35623865	0	46631181	C	T
11	rs61884262	0	46631299	G	A
11	rs186124056	0	46632071	G	A
11	rs187513194	0	46632702	C	T
11	rs77916215	0	46634100	T	A
11	rs6485685	0	46634465	G	A
11	rs55657382	0	46634963	T	A
11	rs7924401	0	46635695	A	T
11	rs61884264	0	46639582	G	A
11	rs141341659	0	46639958	C	G
11	rs7484002	0	46640503	A	G
11	rs79317378	0	46641654	T	C
11	rs12292425	0	46644143	T	G
11	rs7122039	0	46646030	A	C
11	rs7108770	0	46648432	G	A
11	rs60722866	0	46650438	T	C
11	rs60932698	0	46652582	A	G
11	rs61884271	0	46654404	T	C
11	rs7128092	0	46655961	T	A
11	rs187522700	0	46656450	A	G
11	rs6485686	0	46657430	T	G
11	rs76470208	0	46658726	A	T
11	rs143113662	0	46660391	T	C
11	rs7932492	0	46660546	A	T
11	rs7126316	0	46660550	T	A
11	rs7126343	0	46660623	T	C
11	rs74364480	0	46663438	C	A
11	rs61884273	0	46666271	T	G
11	rs61884274	0	46666664	A	G
11	rs4307676	0	46668395	G	A
11	rs146969711	0	46672362	G	A
11	rs7109698	0	46673344	C	T
11	rs187536437	0	46674817	G	A
11	rs10769204	0	46676357	C	T
11	rs141131669	0	46676483	T	C
11	rs4474394	0	46677734	C	G
11	rs117292501	0	46680188	C	G
11	rs76847781	0	46681502	T	A
11	rs55896955	0	46682217	C	G
11	rs149655148	0	46684419	G	A
11	rs61884292	0	46684524	A	T
11	rs4423142	0	46684677	T	G
11	rs138981879	0	46684976	C	T
11	rs140660960	0	46684979	A	G
11	rs10838610	0	46686260	G	A
11	rs117976406	0	46687709	C	A
11	rs4606447	0	46691737	A	G
11	rs76533702	0	46692689	C	T
11	rs4752926	0	46692870	C	T
11	rs61884295	0	46693169	G	A
11	rs144426443	0	46694072	G	A
11	rs13448	0	46695414	T	C
11	rs56349329	0	46695483	G	A
11	rs57744667	0	46697142	C	T
11	rs10838611	0	46697199	G	C
11	rs77863447	0	46699776	A	G
11	rs140588272	0	46699800	G	A
11	rs10838612	0	46701728	G	T
11	rs4752927	0	46702160	C	T
11	rs4319473	0	46702691	G	A
11	rs9704782	0	46704106	G	T
11	rs12574259	0	46704439	A	G
11	rs190654629	0	46708191	G	A
11	rs4603265	0	46708196	C	T
11	rs72912175	0	46710111	A	G
11	rs79443985	0	46710829	T	C
11	rs79917572	0	46711353	C	T
11	rs10838613	0	46711778	A	C
11	rs7926389	0	46711854	A	G
11	rs113097600	0	46713062	C	T
11	rs12274785	0	46714279	T	C
11	rs72912177	0	46718663	T	C
11	rs4491174	0	46721605	A	C
11	rs28372918	0	46722018	G	A
11	rs7932354	0	46722221	T	C
11	rs57739486	0	46723516	C	T
11	rs10769205	0	46723603	G	A
11	rs12361673	0	46723937	G	A
11	rs12574918	0	46724068	G	C
11	rs58922799	0	46725196	C	T
11	rs11038973	0	46728952	G	C
11	rs11038974	0	46728954	G	T
11	rs58561056	0	46728971	T	G
11	rs61884301	0	46729115	G	T
11	rs75972255	0	46729569	A	G
11	rs57804402	0	46729872	T	C
11	rs79175663	0	46730043	C	T
11	rs4752929	0	46730329	A	G
11	rs11606709	0	46730522	A	G
11	rs11602537	0	46730639	C	G
11	rs111999794	0	46731012	C	T
11	rs11038977	0	46734384	C	T
11	rs77920005	0	46737057	G	A
11	rs146191573	0	46740130	A	T
11	rs2070850	0	46741495	C	T
11	rs3136435	0	46742426	G	A
11	rs118096359	0	46742488	C	T
11	rs3136520	0	46743232	C	T
11	rs3136441	0	46743247	T	C
11	rs3136447	0	46744368	T	C
11	rs3136449	0	46744470	G	A
11	rs2070851	0	46744528	T	C
11	rs2070852	0	46744925	G	C
11	rs5896	0	46745003	C	T
11	rs3136456	0	46745861	C	A
11	rs3136457	0	46746258	G	C
11	rs3136460	0	46747065	C	G
11	rs1799867	0	46747979	T	C
11	rs2282686	0	46750638	T	C
11	rs3136474	0	46750819	T	C
11	rs75185853	0	46751401	T	C
11	rs3136490	0	46755794	C	T
11	rs3136499	0	46758290	G	A
11	rs3136505	0	46759571	A	G
11	rs3136512	0	46760120	C	T
11	rs3136513	0	46760262	C	T
11	rs3136516	0	46760756	G	A
11	rs11038982	0	46762419	C	A
11	rs4752931	0	46762516	C	T
11	rs61884324	0	46762817	G	A
11	rs4076557	0	46764649	C	T
11	rs61884327	0	46766890	T	C
11	rs117334959	0	46767873	A	G
11	rs11604876	0	46768041	A	G
11	rs12574512	0	46768405	G	A
11	rs78500566	0	46769788	A	C
11	rs57704144	0	46770359	C	T
11	rs4752932	0	46773354	T	C
11	rs72895811	0	46774672	C	T
11	rs146618390	0	46775721	G	C
11	rs7929294	0	46776176	T	C
11	rs7940682	0	46777392	T	C
11	rs78079253	0	46778680	T	C
11	rs143319576	0	46780335	T	A
11	rs117725720	0	46780569	G	A
11	rs57477011	0	46782179	G	A
11	rs61884328	0	46783435	T	C
11	rs143001121	0	46787357	G	A
11	rs4453194	0	46787374	C	G
11	rs4453193	0	46787406	C	G
11	rs10734548	0	46787573	T	C
11	rs4534535	0	46788691	C	T
11	rs11602036	0	46794885	C	T
11	rs6485690	0	46798631	A	G
11	rs7111517	0	46803708	A	C
11	rs11038989	0	46803710	A	C
11	rs4752933	0	46803785	G	A
11	rs6485692	0	46804583	G	C
11	rs116846611	0	46805571	A	T
11	rs7941964	0	46805575	G	A
11	rs7941894	0	46805673	C	A
11	rs12575609	0	46807378	C	T
11	rs11038993	0	46810916	C	A
11	rs7940578	0	46812227	T	C
11	rs80016477	0	46813487	C	T
11	rs77234969	0	46813548	A	C
11	rs147564665	0	46815452	G	A
11	rs4506602	0	46815633	C	T
11	rs117910357	0	46816024	G	C
11	rs4075619	0	46816670	G	A
11	rs10838620	0	46818098	G	A
11	rs7109707	0	46818814	G	A
11	rs11038994	0	46818870	T	C
11	rs12577969	0	46820788	G	A
11	rs4752936	0	46821078	A	C
11	rs11038995	0	46821120	T	C
11	rs10769208	0	46822240	T	C
11	rs10734549	0	46822686	C	A
11	rs12575721	0	46823681	T	C
11	rs7101374	0	46824241	G	A
11	rs142337556	0	46826710	G	A
11	rs4294527	0	46828799	A	T
11	rs142447882	0	46830085	C	T
11	rs146468659	0	46830123	T	C
11	rs61897307	0	46832158	C	A
11	rs6485695	0	46836165	C	T
11	rs61593070	0	46836611	T	C
11	rs4469848	0	46836747	T	C
11	rs4382863	0	46837557	T	C
11	rs6485696	0	46842045	C	T
11	rs138507434	0	46843222	C	T
11	rs11038999	0	46843512	C	T
11	rs7480260	0	46843577	A	G
11	rs117441165	0	46844688	A	C
11	rs77936379	0	46845685	T	C
11	rs12577603	0	46847279	A	G
11	rs4752940	0	46847715	G	C
11	rs76404449	0	46848018	T	C
11	rs1007738	0	46849360	G	A
11	rs10838621	0	46851459	C	T
11	rs7934421	0	46852753	T	A
11	rs7947747	0	46852839	A	G
11	rs117989100	0	46855018	T	C
11	rs4752941	0	46855123	G	A
11	rs192181541	0	46855521	A	C
11	rs12806577	0	46856001	C	T
11	rs7480140	0	46856335	A	G
11	rs11039002	0	46857279	T	C
11	rs56904688	0	46857504	T	C
11	rs61898461	0	46858973	A	G
11	rs56356278	0	46859787	T	A
11	rs7107778	0	46860855	C	T
11	rs1551744	0	46865000	G	A
11	rs141347232	0	46865208	G	A
11	rs60354035	0	46865259	C	T
11	rs116844355	0	46865443	C	G
11	rs150050330	0	46871812	A	T
11	rs10769211	0	46872873	G	A
11	rs1809293	0	46876502	C	T
11	rs2306034	0	46878684	C	T
11	rs10838623	0	46879517	G	A
11	rs3829940	0	46879973	A	G
11	rs7943866	0	46881954	C	T
11	rs2306026	0	46889713	T	C
11	rs3816614	0	46890165	C	T
11	rs2290883	0	46890197	G	A
11	rs2290884	0	46890388	C	G
11	rs10838624	0	46891789	C	T
11	rs2306029	0	46893108	T	C
11	rs10769212	0	46893498	C	A
11	rs61898465	0	46893667	C	T
11	rs58389391	0	46893769	T	C
11	rs11039014	0	46895378	G	A
11	rs72897640	0	46896126	G	T
11	rs4752946	0	46896908	G	C
11	rs2306032	0	46897253	G	C
11	rs2306033	0	46897446	G	A
11	rs60258676	0	46897787	T	C
11	rs964551	0	46897995	G	T
11	rs3816615	0	46898533	G	C
11	rs6485702	0	46898771	T	C
11	rs10742784	0	46899282	G	A
11	rs2306028	0	46900659	G	T
11	rs4752947	0	46901156	A	T
11	rs147091734	0	46901766	G	A
11	rs17790156	0	46905318	A	T
11	rs11039017	0	46905838	A	G
11	rs10838627	0	46905983	T	C
11	rs7119247	0	46906009	C	T
11	rs10838628	0	46906706	A	T
11	rs10838629	0	46906845	G	A
11	rs2306027	0	46907827	C	T
11	rs7118170	0	46908721	C	G
11	rs7118404	0	46908730	G	A
11	rs75186174	0	46909498	C	T
11	rs2306035	0	46911457	T	C
11	rs2306036	0	46911704	C	T
11	rs2306037	0	46911781	G	C
11	rs3763963	0	46914917	C	G
11	rs2867219	0	46915562	C	T
11	rs2903522	0	46915601	C	T
11	rs2035068	0	46915993	T	C
11	rs3751097	0	46916693	C	T
11	rs113362246	0	46917042	G	C
11	rs61744209	0	46917812	C	T
11	rs898604	0	46917983	G	A
11	rs74933738	0	46919797	C	T
11	rs11039024	0	46923168	C	T
11	rs12807111	0	46924174	T	A
11	rs75295334	0	46926019	T	A
11	rs147835321	0	46931505	C	T
11	rs11606992	0	46931941	A	T
11	rs79920646	0	46934260	C	G
11	rs59613483	0	46937611	T	C
11	rs144977936	0	46938077	C	T
11	rs7940441	0	46939027	G	A
11	rs79287465	0	46942931	A	T
11	rs11039028	0	46944196	G	A
11	rs10838635	0	46945227	G	A
11	rs141935404	0	46947837	C	T
11	rs78744550	0	46949601	T	C
11	rs1460827	0	46952189	G	C
11	rs7946739	0	46952774	G	A
11	rs34340483	0	46953154	T	G
11	rs7945558	0	46957808	G	A
11	rs11600292	0	46958698	T	C
11	rs11039031	0	46961227	G	A
11	rs12574939	0	46961995	T	C
11	rs4581406	0	46962451	T	C
11	rs11039033	0	46965526	C	T
11	rs11602250	0	46965730	G	A
11	rs2903517	0	46966808	G	A
11	rs11608083	0	46966904	G	A
11	rs11039035	0	46967415	T	G
11	rs117492100	0	46968823	C	G
11	rs17790204	0	46969281	C	G
11	rs74676045	0	46969768	G	A
11	rs7938169	0	46971539	T	C
11	rs6485715	0	46975125	T	C
11	rs7939786	0	46976116	A	G
11	rs9795051	0	46976941	G	A
11	rs4752815	0	46978698	G	A
11	rs4752816	0	46979023	A	G
11	rs182119825	0	46981192	T	C
11	rs6485716	0	46981646	A	G
11	rs7929688	0	46982275	T	C
11	rs10769225	0	46982481	G	A
11	rs10838640	0	46984629	C	T
11	rs10769226	0	46984803	A	G
11	rs61899284	0	46986975	C	T
11	rs7123632	0	46987701	C	G
11	rs7123635	0	46987704	C	T
11	rs7128193	0	46988983	A	C
11	rs181218750	0	46989382	C	T
11	rs76716952	0	46990462	A	T
11	rs4394802	0	46990587	C	T
11	rs11039045	0	46990695	C	A
11	rs61899285	0	46996144	C	T
11	rs4548577	0	46998512	T	C
11	rs11039049	0	46998915	T	C
11	rs4752817	0	46998947	T	A
11	rs7126981	0	47001211	C	T
11	rs7130812	0	47001908	C	G
11	rs7130947	0	47002005	C	A
11	rs10769227	0	47002614	A	T
11	rs10838641	0	47003304	G	A
11	rs10769228	0	47003317	T	A
11	rs61142746	0	47008125	C	T
11	rs7935346	0	47008379	A	G
11	rs112181005	0	47010491	G	A
11	rs117649178	0	47011118	T	C
11	rs4528282	0	47011429	A	G
11	rs4752951	0	47013473	C	G
11	rs10838642	0	47013480	C	T
11	rs11039057	0	47015296	G	T
11	rs9919642	0	47018502	C	T
11	rs7111270	0	47019777	G	C
11	rs7947878	0	47028531	C	T
11	rs56291673	0	47031538	A	G
11	rs10769230	0	47035573	A	G
11	rs10838644	0	47035761	G	A
11	rs10838646	0	47036794	G	C
11	rs55968738	0	47037104	C	T
11	rs59689332	0	47037806	G	A
11	rs61899293	0	47038066	A	G
11	rs4494268	0	47038220	A	G
11	rs7125350	0	47040581	G	A
11	rs6485721	0	47040854	A	G
11	rs7126005	0	47041065	G	A
11	rs7125807	0	47041163	A	C
11	rs139556800	0	47043863	C	A
11	rs61899294	0	47044103	T	C
11	rs7124648	0	47044249	T	C
11	rs7108822	0	47044355	G	A
11	rs7128325	0	47046554	G	A
11	rs7128650	0	47047059	A	G
11	rs6485722	0	47050534	G	T
11	rs7479189	0	47057009	T	A
11	rs7113108	0	47062538	A	G
11	rs183824172	0	47068391	A	G
11	rs12574558	0	47069748	G	A
11	rs17787966	0	47070425	G	C
11	rs74713772	0	47070915	C	T
11	rs17790246	0	47071513	C	T
11	rs7950753	0	47071897	C	T
11	rs61896120	0	47071900	G	A
11	rs10769233	0	47072655	T	C
11	rs7103581	0	47072805	G	T
11	rs7127741	0	47074479	T	C
11	rs17197500	0	47077032	A	G
11	rs7114683	0	47077246	T	A
11	rs10838652	0	47077837	C	T
11	rs74891308	0	47081110	G	A
11	rs61896121	0	47081470	C	T
11	rs11039074	0	47081732	C	T
11	rs6485726	0	47082122	C	A
11	rs12576831	0	47082255	G	T
11	rs12576839	0	47082464	C	T
11	rs4752952	0	47082858	T	C
11	rs10769234	0	47084061	G	C
11	rs61896122	0	47084871	A	T
11	rs151276560	0	47085189	G	A
11	rs7118546	0	47087128	C	G
11	rs11039076	0	47087340	G	T
11	rs7931260	0	47088303	T	C
11	rs17790306	0	47089690	C	T
11	rs78715301	0	47091555	C	T
11	rs7108902	0	47091571	C	T
11	rs61896124	0	47092682	C	T
11	rs11039080	0	47093084	T	C
11	rs11039081	0	47093465	C	G
11	rs4572092	0	47094546	G	A
11	rs10838654	0	47095511	G	C
11	rs61896125	0	47097298	C	T
11	rs4579897	0	47097364	G	T
11	rs7937950	0	47098445	A	C
11	rs4315028	0	47099125	A	C
11	rs61896126	0	47099167	T	G
11	rs140776993	0	47099759	T	C
11	rs7946709	0	47100796	G	T
11	rs72901605	0	47103877	C	T
11	rs7938933	0	47106314	G	A
11	rs60174717	0	47106994	G	A
11	rs4498951	0	47109060	A	G
11	rs4269876	0	47109463	T	A
11	rs4319472	0	47109514	G	C
11	rs7942473	0	47110349	G	A
11	rs60201196	0	47110592	C	T
11	rs7945315	0	47110652	A	C
11	rs61896131	0	47111806	G	T
11	rs61896132	0	47113303	C	T
11	rs74333972	0	47114824	G	A
11	rs61896133	0	47115719	G	C
11	rs74436131	0	47115768	A	T
11	rs60088916	0	47115967	C	T
11	rs7112854	0	47116823	T	C
11	rs117304885	0	47118103	C	T
11	rs61896136	0	47120299	C	A
11	rs3922684	0	47121176	T	C
11	rs4576779	0	47121547	C	G
11	rs111930252	0	47125357	C	T
11	rs11039095	0	47125402	T	A
11	rs4752957	0	47125632	T	G
11	rs7117404	0	47127153	A	G
11	rs17790336	0	47127549	G	T
11	rs17790342	0	47127706	G	A
11	rs12417149	0	47128288	G	A
11	rs12417519	0	47129397	C	T
11	rs4587689	0	47129854	A	C
11	rs10769239	0	47130540	G	C
11	rs10838658	0	47130778	G	A
11	rs11039097	0	47131881	A	G
11	rs12796744	0	47132724	A	T
11	rs17197619	0	47132760	A	C
11	rs61897776	0	47133419	C	G
11	rs61897777	0	47133604	C	G
11	rs117440209	0	47133682	C	A
11	rs149785019	0	47135879	C	T
11	rs150727693	0	47138212	C	T
11	rs144337516	0	47140060	G	C
11	rs11039098	0	47141232	G	A
11	rs11039099	0	47141496	C	T
11	rs4752962	0	47141670	C	G
11	rs2087215	0	47144542	A	C
11	rs6485739	0	47145072	G	A
11	rs57964319	0	47146599	C	T
11	rs4752963	0	47147389	A	G
11	rs10838659	0	47148210	C	T
11	rs11039103	0	47148663	G	A
11	rs60335739	0	47148728	C	T
11	rs12575923	0	47149985	C	T
11	rs61897782	0	47150177	G	A
11	rs17790390	0	47151897	G	A
11	rs10838660	0	47152273	G	A
11	rs74344820	0	47153017	G	A
11	rs61897784	0	47154514	A	G
11	rs117689184	0	47156114	C	T
11	rs76443466	0	47156453	A	G
11	rs11039104	0	47157230	G	A
11	rs11039105	0	47157677	T	A
11	rs11039106	0	47157865	C	T
11	rs11039107	0	47157866	G	A
11	rs11601798	0	47158392	A	G
11	rs4752965	0	47159053	G	A
11	rs1872896	0	47160623	C	T
11	rs10466478	0	47162604	T	G
11	rs923324	0	47164208	G	C
11	rs7121418	0	47165106	G	A
11	rs78059266	0	47166249	G	C
11	rs61897786	0	47167703	C	G
11	rs61897787	0	47167789	G	A
11	rs12574410	0	47169228	G	C
11	rs4752967	0	47169376	T	C
11	rs17790420	0	47169555	G	A
11	rs10501319	0	47174062	G	A
11	rs11039112	0	47174296	C	T
11	rs12224096	0	47174361	C	T
11	rs752850	0	47175150	A	G
11	rs752848	0	47175176	G	A
11	rs752849	0	47175327	G	A
11	rs2018527	0	47175809	A	G
11	rs117733009	0	47175849	T	C
11	rs747650	0	47176005	C	T
11	rs2291444	0	47179143	C	T
11	rs1060573	0	47179829	A	G
11	rs2291443	0	47179861	C	A
11	rs140985398	0	47180968	T	C
11	rs1965952	0	47181040	G	A
11	rs61897788	0	47181051	A	T
11	rs7940473	0	47182353	A	G
11	rs10769244	0	47182368	A	G
11	rs10769245	0	47182370	G	A
11	rs3740694	0	47182926	G	A
11	rs3740693	0	47182985	G	A
11	rs10838662	0	47184117	T	G
11	rs7130989	0	47184756	G	A
11	rs10838663	0	47184971	C	T
11	rs4752968	0	47185457	A	G
11	rs4752969	0	47185510	A	G
11	rs11039114	0	47185680	G	A
11	rs1055447	0	47186424	C	A
11	rs61897791	0	47186561	T	G
11	rs7117346	0	47187067	G	A
11	rs61897843	0	47187549	G	A
11	rs3740691	0	47188411	C	T
11	rs3740690	0	47188592	T	C
11	rs12365578	0	47190851	C	T
11	rs61897844	0	47190860	G	A
11	rs2867972	0	47191238	G	A
11	rs60041842	0	47191309	G	A
11	rs12803718	0	47191321	G	A
11	rs57323109	0	47193367	T	G
11	rs117845027	0	47193403	C	T
11	rs11600668	0	47193566	G	A
11	rs76966935	0	47194286	T	C
11	rs74402657	0	47194751	C	G
11	rs57012996	0	47194924	T	G
11	rs2279439	0	47196982	C	T
11	rs79044335	0	47200402	G	C
11	rs11039119	0	47201924	G	A
11	rs61897851	0	47201981	G	C
11	rs2291445	0	47202120	G	A
11	rs7925137	0	47202946	C	A
11	rs7940240	0	47203068	T	C
11	rs61897852	0	47203155	G	A
11	rs11603373	0	47203245	C	T
11	rs10838664	0	47203904	G	A
11	rs2279438	0	47204175	A	T
11	rs186071894	0	47204611	G	A
11	rs901747	0	47204981	G	C
11	rs7937410	0	47206082	G	C
11	rs77654484	0	47206594	C	A
11	rs4752970	0	47208982	A	G
11	rs901750	0	47209472	G	A
11	rs111927021	0	47211568	G	A
11	rs184907858	0	47211786	A	G
11	rs7948786	0	47212032	G	A
11	rs9633886	0	47212543	A	G
11	rs7951979	0	47212561	A	C
11	rs11039122	0	47213117	G	A
11	rs11039124	0	47214223	G	A
11	rs4752971	0	47217688	A	C
11	rs7130006	0	47217883	A	C
11	rs61897853	0	47217906	C	T
11	rs12807887	0	47218957	C	T
11	rs10769248	0	47219310	G	C
11	rs1976143	0	47225534	G	A
11	rs1976142	0	47225694	T	C
11	rs74898661	0	47225730	G	A
11	rs17197710	0	47225996	T	C
11	rs11039128	0	47226383	C	T
11	rs7937101	0	47226488	A	G
11	rs61897854	0	47228023	G	A
11	rs78998999	0	47228403	A	T
11	rs11039130	0	47229316	C	T
11	rs61897855	0	47231040	C	T
11	rs11039131	0	47232038	C	T
11	rs4567413	0	47232184	T	C
11	rs61897856	0	47232821	G	C
11	rs7111764	0	47233209	G	A
11	rs61897857	0	47233458	G	A
11	rs12578030	0	47234601	A	G
11	rs2029298	0	47234718	C	T
11	rs61897858	0	47235263	A	T
11	rs144773443	0	47235425	G	A
11	rs3758666	0	47236294	A	G
11	rs3758667	0	47236298	A	G
11	rs4237547	0	47236405	C	G
11	rs2291120	0	47237680	T	C
11	rs3740682	0	47238249	T	A
11	rs4647712	0	47238818	T	G
11	rs4647713	0	47239270	G	A
11	rs10742797	0	47240490	A	T
11	rs11039134	0	47242472	A	G
11	rs12291341	0	47242761	G	A
11	rs1685404	0	47243665	G	C
11	rs4647718	0	47244981	C	T
11	rs4647719	0	47245085	G	A
11	rs4647720	0	47245145	C	T
11	rs4647725	0	47245389	T	C
11	rs4647726	0	47245494	A	T
11	rs7395496	0	47245803	A	G
11	rs7395581	0	47246397	G	A
11	rs12576935	0	47246542	G	A
11	rs7947269	0	47246985	C	T
11	rs61897859	0	47247002	G	A
11	rs76832686	0	47247287	C	T
11	rs2633080	0	47247560	A	C
11	rs2596397	0	47247621	G	A
11	rs2633082	0	47248050	C	G
11	rs11039138	0	47249223	G	A
11	rs2957873	0	47249294	G	A
11	rs2633083	0	47249420	T	C
11	rs2596398	0	47249463	G	C
11	rs11039139	0	47250319	C	T
11	rs56023479	0	47250807	A	C
11	rs61124822	0	47250845	C	T
11	rs830085	0	47251199	G	A
11	rs830084	0	47251652	T	C
11	rs4647730	0	47252237	T	A
11	rs4647731	0	47252254	T	C
11	rs4647735	0	47253075	T	A
11	rs4647736	0	47253137	C	T
11	rs4647737	0	47253244	T	G
11	rs4647738	0	47253310	A	G
11	rs4647741	0	47254010	T	C
11	rs830083	0	47254051	G	C
11	rs3781619	0	47255317	G	A
11	rs326224	0	47255598	T	C
11	rs4647752	0	47256682	A	G
11	rs2306353	0	47256708	C	T
11	rs4647754	0	47257340	C	T
11	rs76229852	0	47258369	G	A
11	rs3824866	0	47258853	C	T
11	rs4647756	0	47258979	A	C
11	rs3781620	0	47259264	G	C
11	rs326222	0	47259668	T	C
11	rs4647757	0	47259993	G	A
11	rs4647759	0	47260142	G	C
11	rs2013867	0	47260272	T	C
11	rs901746	0	47260319	A	G
11	rs1050244	0	47260477	C	T
11	rs4640	0	47261071	C	T
11	rs11988	0	47261260	G	A
11	rs11039143	0	47262592	T	G
11	rs7933246	0	47262648	G	C
11	rs2167080	0	47262840	G	A
11	rs4752972	0	47263060	C	T
11	rs11039144	0	47264044	G	A
11	rs11039145	0	47264529	C	T
11	rs7120158	0	47265194	G	C
11	rs7109203	0	47265543	T	C
11	rs74948330	0	47265745	C	A
11	rs75393320	0	47266471	G	C
11	rs2242262	0	47266540	G	T
11	rs11039146	0	47266762	G	A
11	rs2242261	0	47266808	T	G
11	rs10838677	0	47267079	C	T
11	rs144049011	0	47268193	G	A
11	rs35677603	0	47268310	C	T
11	rs7129661	0	47268550	T	G
11	rs45603841	0	47269129	C	T
11	rs4752973	0	47269159	T	C
11	rs58528246	0	47269369	C	T
11	rs7118396	0	47269936	C	T
11	rs2167079	0	47270255	C	T
11	rs3758668	0	47270775	C	T
11	rs16938581	0	47271039	G	A
11	rs3758669	0	47272579	A	G
11	rs3758670	0	47272665	G	A
11	rs12575157	0	47272746	A	G
11	rs12577319	0	47272928	C	T
11	rs3758671	0	47273089	G	C
11	rs76486546	0	47273881	C	T
11	rs11039148	0	47274126	T	A
11	rs10838681	0	47275064	G	A
11	rs35879051	0	47275882	C	G
11	rs79957508	0	47276142	C	T
11	rs59663860	0	47276350	G	C
11	rs11039149	0	47276675	A	G
11	rs76002224	0	47276858	G	C
11	rs4752822	0	47277652	T	C
11	rs3758672	0	47278417	A	G
11	rs11039154	0	47278502	C	T
11	rs3758673	0	47278917	C	T
11	rs3758674	0	47278938	T	C
11	rs74924988	0	47279765	G	A
11	rs61896015	0	47279928	C	A
11	rs138395745	0	47280345	T	C
11	rs12221497	0	47280653	G	A
11	rs11039155	0	47280762	G	A
11	rs2279239	0	47281780	T	C
11	rs2279238	0	47282024	C	T
11	rs10838684	0	47283862	A	G
11	rs181443960	0	47283884	C	T
11	rs77532017	0	47284317	C	T
11	rs11039156	0	47285278	T	C
11	rs7120118	0	47286290	T	C
11	rs12574081	0	47286414	G	A
11	rs6485746	0	47286666	A	G
11	rs11039157	0	47287284	G	A
11	rs145672619	0	47288075	G	C
11	rs77782011	0	47289399	G	A
11	rs1449626	0	47290759	A	C
11	rs1449627	0	47290984	T	G
11	rs45489595	0	47291635	C	T
11	rs75960102	0	47291774	G	A
11	rs1055510	0	47292237	A	G
11	rs79093948	0	47292411	C	T
11	rs78310113	0	47293553	T	G
11	rs10742799	0	47293702	T	C
11	rs11039159	0	47294021	G	T
11	rs147805947	0	47294087	C	T
11	rs75830605	0	47294393	A	G
11	rs10501321	0	47294626	T	C
11	rs118167998	0	47296052	G	A
11	rs2291119	0	47298201	C	T
11	rs326214	0	47298360	G	A
11	rs59567949	0	47300155	G	A
11	rs4752977	0	47300429	T	C
11	rs7943429	0	47300535	A	G
11	rs11039160	0	47300999	G	T
11	rs11039161	0	47301074	C	T
11	rs141389574	0	47301209	C	G
11	rs7944419	0	47301225	C	T
11	rs61896047	0	47301405	C	T
11	rs326218	0	47302120	T	A
11	rs11606683	0	47302733	C	T
11	rs326217	0	47303275	T	C
11	rs11039162	0	47303612	C	T
11	rs41301449	0	47303821	C	T
11	rs79732683	0	47304596	G	A
11	rs148120524	0	47304709	A	G
11	rs10838685	0	47305176	G	A
11	rs12573962	0	47305660	G	C
11	rs3816725	0	47305669	T	G
11	rs1051006	0	47306585	G	A
11	rs3736101	0	47306628	G	A
11	rs56886689	0	47308499	A	G
11	rs192160235	0	47308783	G	A
11	rs61896050	0	47309063	T	C
11	rs12802374	0	47309373	G	A
11	rs10838686	0	47311367	G	T
11	rs3816724	0	47312045	C	G
11	rs58023804	0	47312374	A	G
11	rs11039165	0	47312689	A	G
11	rs10838687	0	47312892	T	G
11	rs61896051	0	47313569	C	T
11	rs3781621	0	47315003	T	C
11	rs7124955	0	47315274	T	A
11	rs11039166	0	47316691	A	C
11	rs56168519	0	47317987	T	C
11	rs749067	0	47318157	T	C
11	rs74940231	0	47318797	T	C
11	rs61896053	0	47319111	C	T
11	rs11039167	0	47319212	C	T
11	rs148220132	0	47319432	C	T
11	rs76495350	0	47319705	A	G
11	rs17726390	0	47319706	C	T
11	rs79576081	0	47319801	A	T
11	rs12576461	0	47320772	T	C
11	rs12575296	0	47320985	C	T
11	rs12576690	0	47321509	T	C
11	rs11530166	0	47321966	C	T
11	rs61896054	0	47322091	C	T
11	rs7116451	0	47322327	G	A
11	rs11530167	0	47322728	A	G
11	rs11530168	0	47322986	A	G
11	rs11493249	0	47323821	G	C
11	rs7127907	0	47324472	A	C
11	rs4752824	0	47324666	T	A
11	rs4752978	0	47324862	G	A
11	rs12576751	0	47325438	C	T
11	rs12575456	0	47326073	G	A
11	rs56825896	0	47326184	A	G
11	rs1375688	0	47327217	G	A
11	rs12575753	0	47327240	G	T
11	rs118113107	0	47327242	G	T
11	rs55764401	0	47328197	G	C
11	rs56177220	0	47328377	C	T
11	rs57741802	0	47328446	A	G
11	rs57852039	0	47329344	C	T
11	rs11039171	0	47329345	G	A
11	rs41304347	0	47330991	A	G
11	rs75350544	0	47333729	C	T
11	rs74236439	0	47333786	T	G
11	rs10838689	0	47334524	G	A
11	rs10838690	0	47335075	A	G
11	rs7940809	0	47335341	C	T
11	rs67871383	0	47335838	T	C
11	rs7944584	0	47336320	A	T
11	rs6485751	0	47336442	G	C
11	rs7109147	0	47338384	C	T
11	rs11039176	0	47339169	A	G
11	rs4752979	0	47339180	A	G
11	rs11039177	0	47339341	A	G
11	rs4752980	0	47339425	G	A
11	rs4752981	0	47339492	T	C
11	rs7120957	0	47340649	A	G
11	rs10838691	0	47341729	T	C
11	rs12222581	0	47342019	A	T
11	rs10742801	0	47342220	A	C
11	rs75673872	0	47343189	A	G
11	rs10769252	0	47343955	A	G
11	rs149150460	0	47344111	C	T
11	rs190484826	0	47344768	A	G
11	rs10838692	0	47345100	T	C
11	rs11039179	0	47345799	C	T
11	rs2290148	0	47346145	G	A
11	rs61897361	0	47346378	G	A
11	rs11039182	0	47346723	T	C
11	rs11039183	0	47346940	G	A
11	rs7124958	0	47347260	C	T
11	rs41310332	0	47348057	C	T
11	rs3781622	0	47348702	T	C
11	rs11039185	0	47349699	C	T
11	rs753992	0	47349846	G	A
11	rs753993	0	47349969	C	A
11	rs2305280	0	47350287	G	A
11	rs79357688	0	47350500	C	T
11	rs10838693	0	47350553	G	C
11	rs10838694	0	47351760	G	A
11	rs4752983	0	47352138	C	T
11	rs4752825	0	47352409	G	A
11	rs3729805	0	47352757	C	T
11	rs3729804	0	47352862	G	A
11	rs2290146	0	47353498	G	A
11	rs11039186	0	47353899	C	T
11	rs3729802	0	47354068	G	A
11	rs1052373	0	47354787	C	T
11	rs11570112	0	47355475	G	C
11	rs2301216	0	47356870	A	T
11	rs2254240	0	47357170	G	A
11	rs3729936	0	47357416	G	A
11	rs3729953	0	47358997	G	A
11	rs11570094	0	47359706	C	A
11	rs3729948	0	47360053	G	C
11	rs2269434	0	47360412	T	C
11	rs117703979	0	47360609	C	T
11	rs2856653	0	47361084	T	C
11	rs2596407	0	47361838	A	G
11	rs7928073	0	47361857	C	T
11	rs10769253	0	47362339	G	A
11	rs10769254	0	47362465	G	C
11	rs2697923	0	47363215	G	T
11	rs10838696	0	47363285	G	A
11	rs11570078	0	47365014	C	T
11	rs2856650	0	47365199	G	A
11	rs11570072	0	47365276	A	G
11	rs11570067	0	47366095	G	T
11	rs58912703	0	47366648	T	A
11	rs10769255	0	47367371	C	T
11	rs11570058	0	47369443	G	A
11	rs3729989	0	47370041	T	C
11	rs78188100	0	47370510	C	T
11	rs2697920	0	47370607	T	C
11	rs2071305	0	47370957	A	C
11	rs118165686	0	47370985	C	T
11	rs2697919	0	47371032	A	C
11	rs11570051	0	47371442	G	A
11	rs2071304	0	47372377	G	C
11	rs3729985	0	47372749	C	G
11	rs6485752	0	47374911	C	T
11	rs11039194	0	47374928	C	G
11	rs2856661	0	47374998	A	G
11	rs11039195	0	47375193	G	A
11	rs7112154	0	47375553	G	A
11	rs3740686	0	47376363	A	G
11	rs1057233	0	47376448	G	A
11	rs3824869	0	47378245	T	C
11	rs10769256	0	47378396	C	T
11	rs11039197	0	47378399	A	G
11	rs11039199	0	47379212	G	C
11	rs2084946	0	47379407	C	T
11	rs1542321	0	47379615	G	A
11	rs11039200	0	47379646	A	C
11	rs10734557	0	47380061	A	C
11	rs61897389	0	47380087	G	T
11	rs3740688	0	47380340	G	T
11	rs75402116	0	47380422	C	T
11	rs3740689	0	47380593	G	A
11	rs79498485	0	47380995	C	T
11	rs61897390	0	47381642	A	G
11	rs61897391	0	47381887	C	T
11	rs11039202	0	47382426	A	T
11	rs7105851	0	47383275	T	C
11	rs141442768	0	47384189	C	T
11	rs11039203	0	47384597	A	G
11	rs67116452	0	47385194	G	A
11	rs150863859	0	47385400	C	G
11	rs10838698	0	47385923	G	A
11	rs10838699	0	47386073	T	C
11	rs61468175	0	47386707	C	T
11	rs935914	0	47387599	C	T
11	rs12801188	0	47388214	G	A
11	rs35996350	0	47389223	A	G
11	rs34937994	0	47389638	C	T
11	rs4752827	0	47389676	C	G
11	rs4752987	0	47390692	A	G
11	rs10769258	0	47391039	C	T
11	rs67472071	0	47391745	G	A
11	rs7928163	0	47391879	G	A
11	rs10437655	0	47391948	G	A
11	rs7928419	0	47392114	G	A
11	rs56756748	0	47392568	C	G
11	rs11039212	0	47393303	A	T
11	rs79513206	0	47393494	C	T
11	rs4992357	0	47393638	T	C
11	rs896817	0	47394305	C	T
11	rs896816	0	47394338	T	C
11	rs7940536	0	47395240	G	A
11	rs4752829	0	47396654	G	A
11	rs4752830	0	47396703	A	G
11	rs56030824	0	47397353	G	A
11	rs55677087	0	47397714	C	G
11	rs12146565	0	47398963	G	A
11	rs2278890	0	47399602	G	A
11	rs78245530	0	47400309	G	T
11	rs3758675	0	47400602	G	A
11	rs11601173	0	47401058	A	G
11	rs11607981	0	47401060	T	G
11	rs11601603	0	47401171	A	C
11	rs11827106	0	47402615	G	A
11	rs61897423	0	47404018	C	T
11	rs11828339	0	47404314	G	A
11	rs181504585	0	47405806	C	T
11	rs61897424	0	47406065	C	T
11	rs11039216	0	47406592	C	T
11	rs11606287	0	47407439	C	A
11	rs78777726	0	47407721	T	C
11	rs35032070	0	47408592	G	A
11	rs11500477	0	47409051	T	A
11	rs7111957	0	47409212	C	T
11	rs12422023	0	47410090	C	A
11	rs11821917	0	47410166	T	A
11	rs6485753	0	47410200	C	T
11	rs4752990	0	47410393	G	A
11	rs4752992	0	47410751	G	T
11	rs10838702	0	47410888	G	T
11	rs4752993	0	47410951	T	C
11	rs4752994	0	47411065	A	T
11	rs10769262	0	47411581	G	A
11	rs11824864	0	47411736	A	G
11	rs12803525	0	47413475	G	A
11	rs11605672	0	47413733	A	G
11	rs78524236	0	47415895	G	A
11	rs61897426	0	47416569	C	T
11	rs55876153	0	47416636	G	A
11	rs1377416	0	47416746	C	T
11	rs10769263	0	47417183	A	C
11	rs12802273	0	47418306	T	C
11	rs58965622	0	47418465	C	G
11	rs7924485	0	47419129	A	G
11	rs896815	0	47419301	T	G
11	rs1534576	0	47419663	G	T
11	rs1317164	0	47419757	G	T
11	rs78575823	0	47422005	G	A
11	rs116887820	0	47422216	G	A
11	rs74206205	0	47422772	T	C
11	rs10838703	0	47422861	C	G
11	rs10769264	0	47423340	C	T
11	rs4752832	0	47423553	A	G
11	rs9919657	0	47424278	T	G
11	rs11039219	0	47424400	C	T
11	rs10838704	0	47424717	T	C
11	rs61897429	0	47424864	G	A
11	rs10838705	0	47424931	G	A
11	rs11820650	0	47424963	A	G
11	rs112060627	0	47426956	G	A
11	rs61897430	0	47427621	G	A
11	rs192882207	0	47427694	G	A
11	rs11039221	0	47427739	C	T
11	rs10838707	0	47428369	C	T
11	rs4752999	0	47428565	C	T
11	rs7107726	0	47429245	T	A
11	rs7947450	0	47429904	G	A
11	rs7937331	0	47430458	T	C
11	rs11039225	0	47430599	G	A
11	rs753812	0	47431529	G	A
11	rs117499446	0	47431554	C	T
11	rs61897432	0	47431703	A	G
11	rs61000762	0	47431961	G	A
11	rs755555	0	47431966	C	T
11	rs755554	0	47432034	G	C
11	rs755553	0	47432303	G	A
11	rs10742802	0	47432725	T	G
11	rs7108608	0	47433070	C	G
11	rs141470879	0	47434493	A	G
11	rs6485756	0	47434777	G	A
11	rs2293576	0	47434986	G	A
11	rs2293577	0	47437202	C	T
11	rs2293578	0	47437403	C	T
11	rs61897434	0	47439228	C	T
11	rs117433472	0	47439250	C	T
11	rs2053979	0	47439444	A	G
11	rs10742803	0	47439938	A	G
11	rs117724286	0	47440146	G	C
11	rs2293580	0	47440283	T	A
11	rs2293579	0	47440758	G	A
11	rs3781629	0	47441138	T	C
11	rs3781628	0	47441356	G	T
11	rs3781627	0	47441472	T	A
11	rs10838708	0	47441513	G	A
11	rs2242511	0	47441664	C	T
11	rs151325747	0	47441707	G	C
11	rs140461616	0	47442051	G	A
11	rs3781626	0	47442893	T	A
11	rs3781625	0	47443080	T	C
11	rs55927797	0	47446292	A	T
11	rs17790804	0	47447202	T	C
11	rs10838709	0	47447346	C	T
11	rs7948705	0	47447955	C	G
11	rs11600581	0	47448497	T	C
11	rs61895077	0	47448547	G	C
11	rs4753000	0	47448685	T	C
11	rs12292911	0	47449072	G	A
11	rs60075622	0	47449101	T	G
11	rs7101772	0	47449378	A	G
11	rs7105122	0	47449544	C	T
11	rs56007045	0	47449864	G	A
11	rs7105907	0	47450318	A	T
11	rs35496532	0	47450338	C	T
11	rs9734013	0	47451517	G	T
11	rs9919526	0	47451623	C	T
11	rs9919527	0	47451829	C	T
11	rs7130693	0	47452321	T	C
11	rs11820680	0	47452744	C	T
11	rs7107853	0	47453518	T	C
11	rs7108143	0	47453722	T	G
11	rs144597969	0	47453725	G	A
11	rs80241400	0	47453828	T	C
11	rs77998085	0	47454210	C	T
11	rs4237544	0	47454271	A	C
11	rs4434960	0	47454551	A	T
11	rs10742805	0	47454701	A	G
11	rs2868459	0	47454972	C	G
11	rs111228939	0	47456067	T	C
11	rs4282946	0	47456202	G	A
11	rs10742806	0	47456226	T	A
11	rs61895081	0	47456627	G	A
11	rs11604680	0	47457539	A	G
11	rs7117277	0	47457789	G	A
11	rs7106956	0	47458765	T	C
11	rs191637777	0	47459253	C	T
11	rs45617144	0	47459469	G	A
11	rs35705029	0	47459963	T	A
11	rs12282783	0	47460005	T	C
11	rs10769267	0	47460098	C	T
11	rs7126210	0	47460306	A	G
11	rs11039238	0	47460901	T	C
11	rs7130107	0	47461003	C	T
11	rs7119556	0	47461480	T	C
11	rs7103835	0	47461693	G	A
11	rs7103648	0	47461783	A	G
11	rs7104366	0	47462115	G	A
11	rs7104036	0	47462140	A	G
11	rs78559029	0	47462176	A	G
11	rs7104800	0	47462435	G	A
11	rs45603036	0	47463220	C	T
11	rs146243589	0	47463763	C	T
11	rs3847503	0	47464519	G	A
11	rs7116534	0	47464584	C	T
11	rs4752836	0	47465095	T	C
11	rs4752837	0	47465955	G	A
11	rs4752838	0	47466006	G	A
11	rs11039244	0	47466442	G	A
11	rs7925389	0	47466790	A	T
11	rs79890712	0	47467921	A	T
11	rs12419342	0	47468545	C	T
11	rs3824867	0	47468569	A	G
11	rs3740685	0	47468791	C	T
11	rs3740684	0	47468820	C	T
11	rs7111873	0	47469439	A	G
11	rs45547231	0	47469717	G	A
11	rs34312154	0	47470345	G	A
11	rs74385561	0	47471053	C	T
11	rs77367548	0	47471062	A	G
11	rs76551269	0	47471675	C	T
11	rs12361415	0	47474146	T	G
11	rs35184771	0	47475189	G	T
11	rs60882887	0	47475675	G	A
11	rs17726706	0	47476377	A	C
11	rs17198158	0	47477849	A	G
11	rs74335517	0	47479168	G	A
11	rs7950696	0	47481533	T	C
11	rs12574601	0	47484035	C	T
11	rs139657810	0	47486616	A	T
11	rs1317149	0	47486885	C	T
11	rs1044269	0	47487740	G	A
11	rs74571537	0	47490809	G	A
11	rs117041141	0	47494830	C	T
11	rs4752839	0	47495202	G	A
11	rs11039255	0	47495746	G	T
11	rs7102372	0	47496827	C	T
11	rs2242081	0	47500267	T	C
11	rs12224672	0	47500400	C	T
11	rs144616048	0	47500661	T	C
11	rs59631865	0	47501619	T	G
11	rs57680742	0	47501888	C	T
11	rs3740699	0	47504075	G	T
11	rs3740698	0	47504442	C	T
11	rs11821273	0	47506286	A	G
11	rs187603222	0	47506458	G	A
11	rs10838721	0	47509017	A	G
11	rs7933019	0	47509137	G	C
11	rs78520583	0	47509368	G	A
11	rs11039260	0	47509700	C	A
11	rs142534918	0	47510747	C	T
11	rs138936804	0	47511461	T	A
11	rs151293308	0	47515035	G	A
11	rs4752842	0	47517900	G	A
11	rs118037178	0	47521325	G	C
11	rs181513551	0	47522809	G	C
11	rs60929305	0	47523589	C	T
11	rs11824990	0	47524157	G	T
11	rs11824971	0	47524172	C	A
11	rs61895102	0	47526178	C	A
11	rs10838724	0	47527052	G	T
11	rs11823490	0	47527392	C	T
11	rs61895104	0	47527795	G	A
11	rs117575420	0	47528965	A	G
11	rs17726787	0	47529037	G	A
11	rs77145435	0	47529849	T	A
11	rs7124681	0	47529947	C	A
11	rs6485758	0	47530024	G	A
11	rs4752843	0	47531884	T	G
11	rs11039266	0	47532395	T	G
11	rs148591617	0	47533756	G	A
11	rs4752845	0	47539697	T	C
11	rs9666924	0	47540007	C	T
11	rs34958982	0	47547046	T	C
11	rs59409728	0	47548318	C	T
11	rs189775353	0	47550691	G	A
11	rs10742814	0	47554337	G	A
11	rs11821860	0	47555003	C	A
11	rs11822402	0	47555331	C	T
11	rs182503583	0	47556548	A	T
11	rs11039278	0	47557356	C	T
11	rs10838725	0	47557871	T	C
11	rs4752783	0	47558220	G	A
11	rs61895111	0	47558516	C	T
11	rs11039280	0	47558858	G	A
11	rs61895112	0	47560433	T	C
11	rs7115371	0	47564587	G	A
11	rs113459934	0	47564722	G	A
11	rs11039284	0	47564785	A	G
11	rs61895113	0	47564956	G	A
11	rs12285933	0	47565103	G	T
11	rs7928842	0	47566352	T	C
11	rs74892114	0	47567156	C	G
11	rs77689899	0	47567252	T	C
11	rs533834835	0	47567555	C	G
11	rs66749409	0	47568074	C	T
11	rs10838726	0	47568344	C	G
11	rs12226590	0	47571808	T	C
11	rs7944532	0	47571855	G	A
11	rs58119589	0	47571956	G	A
11	rs12225051	0	47571967	C	T
11	rs11039290	0	47572279	G	A
11	rs71475921	0	47573342	G	A
11	rs7479463	0	47575357	A	T
11	rs28364769	0	47575372	T	A
11	rs199556616	0	47580486	T	C
11	rs11039297	0	47581443	G	A
11	rs57828885	0	47582614	C	T
11	rs12798346	0	47583121	C	T
11	rs4752848	0	47584600	C	T
11	rs185727645	0	47585087	C	A
11	rs7126378	0	47585348	G	T
11	rs56400411	0	47586376	T	G
11	rs11039300	0	47587062	G	A
11	rs148130040	0	47587664	T	G
11	rs118011483	0	47589106	C	A
11	rs7945473	0	47589707	C	T
11	rs61223380	0	47596756	C	T
11	rs2280231	0	47600438	C	T
11	rs2030166	0	47602729	C	T
11	rs75422278	0	47602879	G	A
11	rs12798028	0	47604639	C	T
11	rs4147730	0	47605427	G	A
11	rs7109918	0	47606306	A	C
11	rs11605348	0	47606483	G	A
11	rs12287076	0	47606865	G	C
11	rs10742816	0	47606984	C	T
11	rs10838731	0	47607135	C	T
11	rs77465292	0	47607912	T	C
11	rs10838732	0	47607940	C	G
11	rs11039307	0	47611152	C	T
11	rs140490588	0	47612798	T	C
11	rs35624992	0	47615798	G	C
11	rs76563374	0	47616603	G	A
11	rs192358498	0	47619088	C	T
11	rs76968529	0	47619554	C	T
11	rs182738219	0	47621909	T	C
11	rs12799623	0	47622139	G	A
11	rs112000051	0	47622207	G	A
11	rs11039308	0	47622412	G	A
11	rs12363232	0	47623890	C	T
11	rs12419692	0	47624714	C	A
11	rs117007979	0	47624823	A	G
11	rs10769282	0	47626492	T	G
11	rs144381580	0	47626860	C	T
11	rs6485763	0	47627302	C	T
11	rs4752786	0	47628536	C	T
11	rs2138767	0	47629793	T	C
11	rs185520162	0	47630843	C	A
11	rs60133324	0	47632212	G	A
11	rs1474056	0	47632707	G	A
11	rs75092034	0	47633018	A	T
11	rs7931089	0	47633506	G	A
11	rs1064608	0	47640429	G	C
11	rs7116299	0	47640891	C	T
11	rs118061507	0	47641887	G	A
11	rs117661678	0	47642397	C	T
11	rs3817335	0	47643891	T	A
11	rs192581559	0	47646770	C	T
11	rs187899857	0	47647100	C	G
11	rs79964006	0	47647544	C	T
11	rs4752856	0	47648042	G	A
11	rs3817334	0	47650993	C	T
11	rs117505188	0	47651332	C	T
11	rs151327192	0	47651404	G	T
11	rs7945312	0	47655380	C	T
11	rs4752857	0	47655752	C	T
11	rs12794570	0	47658314	C	T
11	rs118137448	0	47658483	C	A
11	rs7118178	0	47659135	G	A
11	rs7129948	0	47661498	C	A
11	rs11039322	0	47662589	C	T
11	rs7120548	0	47662932	T	C
11	rs10838738	0	47663049	A	G
11	rs76078197	0	47664531	G	C
11	rs11039324	0	47665686	G	A
11	rs181663483	0	47665864	T	C
11	rs7129797	0	47667167	G	C
11	rs146396609	0	47668495	C	T
11	rs59360790	0	47669175	T	C
11	rs7107792	0	47669249	A	C
11	rs7107922	0	47669289	C	A
11	rs12419507	0	47669619	G	A
11	rs12787646	0	47669665	T	C
11	rs7945911	0	47672605	G	A
11	rs10838739	0	47672743	C	T
11	rs11039327	0	47674084	A	T
11	rs2869024	0	47674101	G	A
11	rs7103013	0	47674934	G	A
11	rs7119517	0	47675316	T	C
11	rs7107535	0	47676085	G	A
11	rs7945100	0	47676143	T	G
11	rs7107356	0	47676170	A	G
11	rs188271080	0	47679313	C	T
11	rs10838740	0	47679980	A	G
11	rs79469239	0	47680735	C	T
11	rs569009794	0	47681096	C	T
11	rs1056387	0	47681370	T	G
11	rs7933184	0	47682402	C	T
11	rs12362318	0	47682671	T	C
11	rs60515486	0	47682725	A	T
11	rs188672465	0	47683061	C	T
11	rs10838741	0	47683765	A	G
11	rs11039329	0	47684908	T	C
11	rs4543938	0	47685354	C	T
11	rs4752858	0	47685829	C	T
11	rs561284856	0	47686436	T	A
11	rs12787112	0	47687147	A	G
11	rs10742817	0	47689343	C	T
11	rs58357937	0	47692160	C	T
11	rs4539273	0	47694699	C	T
11	rs2869532	0	47694931	A	G
11	rs139030470	0	47695378	G	A
11	rs7116970	0	47695508	G	A
11	rs11039332	0	47695840	G	A
11	rs74608150	0	47696214	A	T
11	rs12365079	0	47696596	A	T
```
