## Supplementary material for "Characterization of shared and ancestry-specific signals driving complex traits using multi-ancestry fine-mapping": s2_snps.txt

```
rs11038670
rs77817195
rs11038671
rs72900650
rs74818797
rs72900652
rs11038672
rs11038673
rs7115967
rs139961694
rs11038675
rs116854409
rs2090602
rs143371841
rs80318967
rs2010676
rs2002244
rs6485644
rs4756030
rs78607306
rs11038677
rs7105751
rs7105609
rs113268577
rs56330140
rs11038678
rs12419690
rs11038679
rs9666007
rs138095878
rs11038680
rs117944297
rs72900692
rs7108730
rs72900694
rs142420964
rs11038683
rs11038685
rs6485645
rs10838523
rs145776178
rs7121611
rs7121775
rs73468311
rs116848972
rs6485646
rs11038686
rs56152508
rs12807179
rs149477369
rs10462026
rs2056260
rs6485647
rs3747548
rs75279282
rs10838524
rs4756032
rs72902412
rs78872333
rs12794698
rs192965777
rs36103144
rs11605924
rs2037311
rs11038689
rs12284956
rs7951225
rs4756034
rs11038693
rs186827992
rs4756035
rs2292913
rs2292912
rs4756036
rs11038694
rs4756037
rs80354836
rs9300053
rs7945565
rs7945689
rs1401419
rs1401417
rs79411153
rs148170672
rs72902436
rs72902439
rs17787106
rs2271850
rs4755344
rs79694550
rs12364060
rs144877298
rs7123390
rs4755345
rs77632231
rs17787136
rs7933420
rs11038699
rs140951000
rs76817282
rs877412
rs11038700
rs12281674
rs10838526
rs139382397
rs187181821
rs145733543
rs2292910
rs6798
rs75973269
rs55923741
rs3824872
rs115761672
rs116140878
rs1554338
rs147130927
rs139751325
rs12281069
rs7115753
rs4756038
rs4756039
rs11038703
rs142243628
rs1533614
rs116734731
rs11038704
rs11038705
rs35389927
rs7114162
rs11038706
rs4755346
rs17847254
rs76828887
rs3789023
rs2280331
rs139858768
rs17847257
rs2271847
rs17847253
rs72902474
rs7925824
rs11600112
rs2280329
rs2280328
rs10838529
rs1533613
rs11038708
rs148430969
rs72902480
rs111927685
rs11038709
rs4505038
rs72902484
rs2271845
rs1132349
rs2271846
rs3802758
rs939108
rs78883829
rs2001591
rs2280330
rs78791032
rs867813
rs7115790
rs117641618
rs10838530
rs7109981
rs7124434
rs7124323
rs55884539
rs116284578
rs113938769
rs10838531
rs72902492
rs10838532
rs884668
rs939105
rs10838533
rs78915745
rs117278384
rs10838535
rs117478001
rs11038716
rs149472218
rs118115357
rs4756044
rs7108028
rs7108186
rs57199754
rs11038720
rs141450248
rs17789460
rs1996573
rs3736508
rs16938423
rs2959102
rs4756045
rs2945997
rs10742774
rs140683385
rs11038723
rs939107
rs2945999
rs10769176
rs2959087
rs139376022
rs150235608
rs2946001
rs79135806
rs2959090
rs2959091
rs78316938
rs187626192
rs11038731
rs79492020
rs2946003
rs7128184
rs2946004
rs12574632
rs10769178
rs16938426
rs76768713
rs114366237
rs1125291
rs1125290
rs2959098
rs151015910
rs2959099
rs2959100
rs77552714
rs11038739
rs2959101
rs61882507
rs79789896
rs76227468
rs17787304
rs16938430
rs7350495
rs7950336
rs6485654
rs7935308
rs10769179
rs16938431
rs76612666
rs7926314
rs11038742
rs78353736
rs140273453
rs11038743
rs4237659
rs17787346
rs146654582
rs4144718
rs4237660
rs6485655
rs79471312
rs7948502
rs72904370
rs78614507
rs559574550
rs12575517
rs10838541
rs10838542
rs17789551
rs7950391
rs11038745
rs56852527
rs12277800
rs7130281
rs147500718
rs75062866
rs117160929
rs140815940
rs138625045
rs4756051
rs12364441
rs191867985
rs4755347
rs11038749
rs10838547
rs79728014
rs953230
rs76464147
rs78131170
rs77892629
rs2932513
rs2932514
rs4073513
rs78579936
rs6485660
rs7114506
rs11038752
rs10838551
rs953577
rs11038754
rs2959084
rs2013010
rs10838552
rs80171383
rs60623533
rs1565412
rs3929339
rs117496034
rs12365345
rs10501316
rs17789617
rs10838555
rs1976182
rs11038761
rs2220546
rs17725532
rs2860404
rs16938450
rs10838558
rs2959086
rs10838559
rs192553069
rs10838560
rs79294034
rs923530
rs139396631
rs6485663
rs7112677
rs4756054
rs1542724
rs78335501
rs7937896
rs147840395
rs182523856
rs7110825
rs75685721
rs10838562
rs4756055
rs11038765
rs116876530
rs7942083
rs10769186
rs11038767
rs10838564
rs13377242
rs2130475
rs7932691
rs2130476
rs11038768
rs73455987
rs12575808
rs34396514
rs72906234
rs10838565
rs78917538
rs112575725
rs1006909
rs10838566
rs7109480
rs77991256
rs79911762
rs10838567
rs7107550
rs950105
rs193174046
rs148683230
rs74366855
rs189882449
rs11038772
rs7950474
rs4396260
rs1125082
rs10769187
rs147064449
rs10769189
rs11601057
rs7124070
rs10769190
rs10838569
rs76007133
rs75166711
rs12798196
rs7120013
rs79333687
rs10769191
rs1970848
rs12800259
rs78059714
rs11038775
rs117529631
rs7118159
rs77890840
rs184712774
rs11038776
rs7924340
rs11038780
rs12287430
rs12225028
rs74645698
rs11038783
rs143597074
rs77101145
rs144356076
rs12221754
rs56063427
rs139528615
rs11038784
rs4478968
rs11038785
rs72906278
rs3935366
rs34642764
rs72906282
rs10838570
rs77032217
rs140011276
rs12275662
rs11038786
rs144494125
rs57665059
rs11038787
rs118081010
rs58106605
rs57515459
rs11038789
rs7951047
rs12361705
rs11038791
rs7128538
rs9300054
rs10160437
rs80035995
rs149600855
rs2130474
rs72908006
rs7941450
rs7939067
rs72908007
rs72908009
rs72908013
rs7105128
rs72908014
rs12282151
rs140914801
rs146562946
rs139115651
rs117573897
rs57997836
rs149548373
rs72908015
rs7936425
rs10838573
rs1984777
rs72908022
rs117499414
rs72908025
rs11038801
rs72908027
rs72908030
rs72908031
rs72908033
rs72908034
rs7943379
rs11038803
rs137888489
rs117578326
rs11038804
rs76805382
rs4756060
rs149792539
rs2863724
rs6485667
rs145566511
rs80178393
rs79854461
rs10501317
rs10501318
rs72908050
rs17725617
rs117940199
rs72908052
rs11038807
rs11038808
rs1490086
rs10769196
rs72908056
rs10838574
rs7103380
rs11038810
rs72908057
rs12364087
rs10838575
rs72908060
rs72908061
rs12808446
rs10734544
rs72908065
rs4620693
rs4482000
rs11038811
rs11038812
rs7483227
rs4756062
rs2046834
rs902282
rs9666935
rs72908072
rs7949325
rs148315508
rs75364201
rs1490084
rs12793186
rs12793350
rs71474108
rs11038814
rs870498
rs4237662
rs11038815
rs79052740
rs11038816
rs11038817
rs3901272
rs77496299
rs10734545
rs143391621
rs150430025
rs1565411
rs12221745
rs1907002
rs7121257
rs55702830
rs12283653
rs2863721
rs2863720
rs4755349
rs7949889
rs10838578
rs192488554
rs6485668
rs141703173
rs6485669
rs72908086
rs10838579
rs77722161
rs72908089
rs7124891
rs539161454
rs118075720
rs72908091
rs72908092
rs10769198
rs72908096
rs72908098
rs112976598
rs148157878
rs138807370
rs72908102
rs111771311
rs11607379
rs7943808
rs4756065
rs4756066
rs7104451
rs144993075
rs11038826
rs372683960
rs7113170
rs7113478
rs72910006
rs7116965
rs11038830
rs58301639
rs12225704
rs11605191
rs58678374
rs7926726
rs12223774
rs188268212
rs11038831
rs7931075
rs35671387
rs78280920
rs28755875
rs7128258
rs60289514
rs10838586
rs11038834
rs75996226
rs13377401
rs10838587
rs10838588
rs10838589
rs10769199
rs10838590
rs10838591
rs11038837
rs10838592
rs4426109
rs72910027
rs7114096
rs118161383
rs6485671
rs11038840
rs61704455
rs10219383
rs7131201
rs7105423
rs117948226
rs34177812
rs11038843
rs61884156
rs7106583
rs61884157
rs61884158
rs79976848
rs144535678
rs66531430
rs10437653
rs61885561
rs12280680
rs34771037
rs72910039
rs73461870
rs12284298
rs57734357
rs11038851
rs55798544
rs56372998
rs59291790
rs10838595
rs7124003
rs7127254
rs7113904
rs111637706
rs6485672
rs141013495
rs55652831
rs11038852
rs56087478
rs147894496
rs7943699
rs146765687
rs4319486
rs12273276
rs11038856
rs150102633
rs144329754
rs12286778
rs6485673
rs7927724
rs72910053
rs7931565
rs6485674
rs191136594
rs111942477
rs117837188
rs7929630
rs60602051
rs61885566
rs7924718
rs2303435
rs117481046
rs4625425
rs117246933
rs9704813
rs112845927
rs76399583
rs2288249
rs5028615
rs117398005
rs111996762
rs61882671
rs76244216
rs10838596
rs111651038
rs35652107
rs11038860
rs7952650
rs117604516
rs6485675
rs6485676
rs117572721
rs145054300
rs12294928
rs7476
rs1044796
rs12285419
rs72910063
rs9988792
rs9988823
rs191293948
rs112642493
rs140742326
rs61882672
rs61710570
rs74376620
rs9988865
rs11038863
rs58385891
rs59980817
rs79568491
rs11038864
rs4565870
rs61882674
rs11038866
rs148500368
rs144589297
rs189883027
rs75848787
rs7102330
rs3809047
rs61882678
rs75626899
rs876701
rs7951870
rs113665713
rs76174988
rs61882682
rs59319338
rs12577142
rs12576115
rs10838599
rs11038871
rs72910085
rs78047662
rs1317826
rs12575519
rs10838601
rs3740977
rs3740976
rs150736300
rs188876645
rs7936413
rs146364498
rs12575569
rs2046768
rs3740974
rs34406563
rs2279465
rs150701212
rs188945658
rs35324223
rs111790356
rs20542
rs116869512
rs2067482
rs80173199
rs78061130
rs11038883
rs118121247
rs1466635
rs74236421
rs7946705
rs3740973
rs12574668
rs111449880
rs117425994
rs151288780
rs61882691
rs149473793
rs12283172
rs61882701
rs78383566
rs6485682
rs11038895
rs17196997
rs140881427
rs61882702
rs16938506
rs117105335
rs2291487
rs75748389
rs2864076
rs61882706
rs79913909
rs2171668
rs2864072
rs7951579
rs11038897
rs12099394
rs61882709
rs61882710
rs138646165
rs80031726
rs61882712
rs7930103
rs1472001
rs12574250
rs11038900
rs142196448
rs7130141
rs55750336
rs58147945
rs117023752
rs17787804
rs1489192
rs7112229
rs12578042
rs3802888
rs80015663
rs17197116
rs7949371
rs7949282
rs2902858
rs12576359
rs10838602
rs147340609
rs3802890
rs11038906
rs189412300
rs117032845
rs61882720
rs68002803
rs4568980
rs11038910
rs12272795
rs7932866
rs61882743
rs756343
rs10160701
rs112419908
rs77895324
rs11819869
rs11038914
rs74775768
rs147711241
rs61882746
rs150385250
rs57535407
rs184562854
rs7925678
rs139384613
rs12576317
rs12573978
rs7130028
rs61882748
rs7127529
rs61882750
rs11038919
rs7484125
rs112705011
rs12573925
rs79445785
rs11038922
rs79505812
rs12290779
rs7481312
rs11038927
rs117376578
rs79203530
rs538086550
rs554735978
rs12295266
rs139525470
rs61882756
rs61882757
rs61882758
rs73449983
rs28366017
rs28366016
rs116843384
rs12223390
rs7125907
rs77638500
rs76877474
rs118039365
rs55661562
rs35623865
rs61884262
rs186124056
rs187513194
rs77916215
rs6485685
rs55657382
rs7924401
rs61884264
rs141341659
rs7484002
rs79317378
rs12292425
rs7122039
rs7108770
rs60722866
rs60932698
rs61884271
rs7128092
rs187522700
rs6485686
rs76470208
rs143113662
rs7932492
rs7126316
rs7126343
rs74364480
rs61884273
rs61884274
rs4307676
rs146969711
rs7109698
rs187536437
rs10769204
rs141131669
rs4474394
rs117292501
rs76847781
rs55896955
rs149655148
rs61884292
rs4423142
rs138981879
rs140660960
rs10838610
rs117976406
rs4606447
rs76533702
rs4752926
rs61884295
rs144426443
rs13448
rs56349329
rs57744667
rs10838611
rs77863447
rs140588272
rs10838612
rs4752927
rs4319473
rs9704782
rs12574259
rs190654629
rs4603265
rs72912175
rs79443985
rs79917572
rs10838613
rs7926389
rs113097600
rs12274785
rs72912177
rs4491174
rs28372918
rs7932354
rs57739486
rs10769205
rs12361673
rs12574918
rs58922799
rs11038973
rs11038974
rs58561056
rs61884301
rs75972255
rs57804402
rs79175663
rs4752929
rs11606709
rs11602537
rs111999794
rs11038977
rs77920005
rs146191573
rs2070850
rs3136435
rs118096359
rs3136520
rs3136441
rs3136447
rs3136449
rs2070851
rs2070852
rs5896
rs3136456
rs3136457
rs3136460
rs1799867
rs2282686
rs3136474
rs75185853
rs3136490
rs3136499
rs3136505
rs3136512
rs3136513
rs3136516
rs11038982
rs4752931
rs61884324
rs4076557
rs61884327
rs117334959
rs11604876
rs12574512
rs78500566
rs57704144
rs4752932
rs72895811
rs146618390
rs7929294
rs7940682
rs78079253
rs143319576
rs117725720
rs57477011
rs61884328
rs143001121
rs4453194
rs4453193
rs10734548
rs4534535
rs11602036
rs6485690
rs7111517
rs11038989
rs4752933
rs6485692
rs116846611
rs7941964
rs7941894
rs12575609
rs11038993
rs7940578
rs80016477
rs77234969
rs147564665
rs4506602
rs117910357
rs4075619
rs10838620
rs7109707
rs11038994
rs12577969
rs4752936
rs11038995
rs10769208
rs10734549
rs12575721
rs7101374
rs142337556
rs4294527
rs142447882
rs146468659
rs61897307
rs6485695
rs61593070
rs4469848
rs4382863
rs6485696
rs138507434
rs11038999
rs7480260
rs117441165
rs77936379
rs12577603
rs4752940
rs76404449
rs1007738
rs10838621
rs7934421
rs7947747
rs117989100
rs4752941
rs192181541
rs12806577
rs7480140
rs11039002
rs56904688
rs61898461
rs56356278
rs7107778
rs1551744
rs141347232
rs60354035
rs116844355
rs150050330
rs10769211
rs1809293
rs2306034
rs10838623
rs3829940
rs7943866
rs2306026
rs3816614
rs2290883
rs2290884
rs10838624
rs2306029
rs10769212
rs61898465
rs58389391
rs11039014
rs72897640
rs4752946
rs2306032
rs2306033
rs60258676
rs964551
rs3816615
rs6485702
rs10742784
rs2306028
rs4752947
rs147091734
rs17790156
rs11039017
rs10838627
rs7119247
rs10838628
rs10838629
rs2306027
rs7118170
rs7118404
rs75186174
rs2306035
rs2306036
rs2306037
rs3763963
rs2867219
rs2903522
rs2035068
rs3751097
rs113362246
rs61744209
rs898604
rs74933738
rs11039024
rs12807111
rs75295334
rs147835321
rs11606992
rs79920646
rs59613483
rs144977936
rs7940441
rs79287465
rs11039028
rs10838635
rs141935404
rs78744550
rs1460827
rs7946739
rs34340483
rs7945558
rs11600292
rs11039031
rs12574939
rs4581406
rs11039033
rs11602250
rs2903517
rs11608083
rs11039035
rs117492100
rs17790204
rs74676045
rs7938169
rs6485715
rs7939786
rs9795051
rs4752815
rs4752816
rs182119825
rs6485716
rs7929688
rs10769225
rs10838640
rs10769226
rs61899284
rs7123632
rs7123635
rs7128193
rs181218750
rs76716952
rs4394802
rs11039045
rs61899285
rs4548577
rs11039049
rs4752817
rs7126981
rs7130812
rs7130947
rs10769227
rs10838641
rs10769228
rs61142746
rs7935346
rs112181005
rs117649178
rs4528282
rs4752951
rs10838642
rs11039057
rs9919642
rs7111270
rs7947878
rs56291673
rs10769230
rs10838644
rs10838646
rs55968738
rs59689332
rs61899293
rs4494268
rs7125350
rs6485721
rs7126005
rs7125807
rs139556800
rs61899294
rs7124648
rs7108822
rs7128325
rs7128650
rs6485722
rs7479189
rs7113108
rs183824172
rs12574558
rs17787966
rs74713772
rs17790246
rs7950753
rs61896120
rs10769233
rs7103581
rs7127741
rs17197500
rs7114683
rs10838652
rs74891308
rs61896121
rs11039074
rs6485726
rs12576831
rs12576839
rs4752952
rs10769234
rs61896122
rs151276560
rs7118546
rs11039076
rs7931260
rs17790306
rs78715301
rs7108902
rs61896124
rs11039080
rs11039081
rs4572092
rs10838654
rs61896125
rs4579897
rs7937950
rs4315028
rs61896126
rs140776993
rs7946709
rs72901605
rs7938933
rs60174717
rs4498951
rs4269876
rs4319472
rs7942473
rs60201196
rs7945315
rs61896131
rs61896132
rs74333972
rs61896133
rs74436131
rs60088916
rs7112854
rs117304885
rs61896136
rs3922684
rs4576779
rs111930252
rs11039095
rs4752957
rs7117404
rs17790336
rs17790342
rs12417149
rs12417519
rs4587689
rs10769239
rs10838658
rs11039097
rs12796744
rs17197619
rs61897776
rs61897777
rs117440209
rs149785019
rs150727693
rs144337516
rs11039098
rs11039099
rs4752962
rs2087215
rs6485739
rs57964319
rs4752963
rs10838659
rs11039103
rs60335739
rs12575923
rs61897782
rs17790390
rs10838660
rs74344820
rs61897784
rs117689184
rs76443466
rs11039104
rs11039105
rs11039106
rs11039107
rs11601798
rs4752965
rs1872896
rs10466478
rs923324
rs7121418
rs78059266
rs61897786
rs61897787
rs12574410
rs4752967
rs17790420
rs10501319
rs11039112
rs12224096
rs752850
rs752848
rs752849
rs2018527
rs117733009
rs747650
rs2291444
rs1060573
rs2291443
rs140985398
rs1965952
rs61897788
rs7940473
rs10769244
rs10769245
rs3740694
rs3740693
rs10838662
rs7130989
rs10838663
rs4752968
rs4752969
rs11039114
rs1055447
rs61897791
rs7117346
rs61897843
rs3740691
rs3740690
rs12365578
rs61897844
rs2867972
rs60041842
rs12803718
rs57323109
rs117845027
rs11600668
rs76966935
rs74402657
rs57012996
rs2279439
rs79044335
rs11039119
rs61897851
rs2291445
rs7925137
rs7940240
rs61897852
rs11603373
rs10838664
rs2279438
rs186071894
rs901747
rs7937410
rs77654484
rs4752970
rs901750
rs111927021
rs184907858
rs7948786
rs9633886
rs7951979
rs11039122
rs11039124
rs4752971
rs7130006
rs61897853
rs12807887
rs10769248
rs1976143
rs1976142
rs74898661
rs17197710
rs11039128
rs7937101
rs61897854
rs78998999
rs11039130
rs61897855
rs11039131
rs4567413
rs61897856
rs7111764
rs61897857
rs12578030
rs2029298
rs61897858
rs144773443
rs3758666
rs3758667
rs4237547
rs2291120
rs3740682
rs4647712
rs4647713
rs10742797
rs11039134
rs12291341
rs1685404
rs4647718
rs4647719
rs4647720
rs4647725
rs4647726
rs7395496
rs7395581
rs12576935
rs7947269
rs61897859
rs76832686
rs2633080
rs2596397
rs2633082
rs11039138
rs2957873
rs2633083
rs2596398
rs11039139
rs56023479
rs61124822
rs830085
rs830084
rs4647730
rs4647731
rs4647735
rs4647736
rs4647737
rs4647738
rs4647741
rs830083
rs3781619
rs326224
rs4647752
rs2306353
rs4647754
rs76229852
rs3824866
rs4647756
rs3781620
rs326222
rs4647757
rs4647759
rs2013867
rs901746
rs1050244
rs4640
rs11988
rs11039143
rs7933246
rs2167080
rs4752972
rs11039144
rs11039145
rs7120158
rs7109203
rs74948330
rs75393320
rs2242262
rs11039146
rs2242261
rs10838677
rs144049011
rs35677603
rs7129661
rs45603841
rs4752973
rs58528246
rs7118396
rs2167079
rs3758668
rs16938581
rs3758669
rs3758670
rs12575157
rs12577319
rs3758671
rs76486546
rs11039148
rs10838681
rs35879051
rs79957508
rs59663860
rs11039149
rs76002224
rs4752822
rs3758672
rs11039154
rs3758673
rs3758674
rs74924988
rs61896015
rs138395745
rs12221497
rs11039155
rs2279239
rs2279238
rs10838684
rs181443960
rs77532017
rs11039156
rs7120118
rs12574081
rs6485746
rs11039157
rs145672619
rs77782011
rs1449626
rs1449627
rs45489595
rs75960102
rs1055510
rs79093948
rs78310113
rs10742799
rs11039159
rs147805947
rs75830605
rs10501321
rs118167998
rs2291119
rs326214
rs59567949
rs4752977
rs7943429
rs11039160
rs11039161
rs141389574
rs7944419
rs61896047
rs326218
rs11606683
rs326217
rs11039162
rs41301449
rs79732683
rs148120524
rs10838685
rs12573962
rs3816725
rs1051006
rs3736101
rs56886689
rs192160235
rs61896050
rs12802374
rs10838686
rs3816724
rs58023804
rs11039165
rs10838687
rs61896051
rs3781621
rs7124955
rs11039166
rs56168519
rs749067
rs74940231
rs61896053
rs11039167
rs148220132
rs76495350
rs17726390
rs79576081
rs12576461
rs12575296
rs12576690
rs11530166
rs61896054
rs7116451
rs11530167
rs11530168
rs11493249
rs7127907
rs4752824
rs4752978
rs12576751
rs12575456
rs56825896
rs1375688
rs12575753
rs118113107
rs55764401
rs56177220
rs57741802
rs57852039
rs11039171
rs41304347
rs75350544
rs74236439
rs10838689
rs10838690
rs7940809
rs67871383
rs7944584
rs6485751
rs7109147
rs11039176
rs4752979
rs11039177
rs4752980
rs4752981
rs7120957
rs10838691
rs12222581
rs10742801
rs75673872
rs10769252
rs149150460
rs190484826
rs10838692
rs11039179
rs2290148
rs61897361
rs11039182
rs11039183
rs7124958
rs41310332
rs3781622
rs11039185
rs753992
rs753993
rs2305280
rs79357688
rs10838693
rs10838694
rs4752983
rs4752825
rs3729805
rs3729804
rs2290146
rs11039186
rs3729802
rs1052373
rs11570112
rs2301216
rs2254240
rs3729936
rs3729953
rs11570094
rs3729948
rs2269434
rs117703979
rs2856653
rs2596407
rs7928073
rs10769253
rs10769254
rs2697923
rs10838696
rs11570078
rs2856650
rs11570072
rs11570067
rs58912703
rs10769255
rs11570058
rs3729989
rs78188100
rs2697920
rs2071305
rs118165686
rs2697919
rs11570051
rs2071304
rs3729985
rs6485752
rs11039194
rs2856661
rs11039195
rs7112154
rs3740686
rs1057233
rs3824869
rs10769256
rs11039197
rs11039199
rs2084946
rs1542321
rs11039200
rs10734557
rs61897389
rs3740688
rs75402116
rs3740689
rs79498485
rs61897390
rs61897391
rs11039202
rs7105851
rs141442768
rs11039203
rs67116452
rs150863859
rs10838698
rs10838699
rs61468175
rs935914
rs12801188
rs35996350
rs34937994
rs4752827
rs4752987
rs10769258
rs67472071
rs7928163
rs10437655
rs7928419
rs56756748
rs11039212
rs79513206
rs4992357
rs896817
rs896816
rs7940536
rs4752829
rs4752830
rs56030824
rs55677087
rs12146565
rs2278890
rs78245530
rs3758675
rs11601173
rs11607981
rs11601603
rs11827106
rs61897423
rs11828339
rs181504585
rs61897424
rs11039216
rs11606287
rs78777726
rs35032070
rs11500477
rs7111957
rs12422023
rs11821917
rs6485753
rs4752990
rs4752992
rs10838702
rs4752993
rs4752994
rs10769262
rs11824864
rs12803525
rs11605672
rs78524236
rs61897426
rs55876153
rs1377416
rs10769263
rs12802273
rs58965622
rs7924485
rs896815
rs1534576
rs1317164
rs78575823
rs116887820
rs74206205
rs10838703
rs10769264
rs4752832
rs9919657
rs11039219
rs10838704
rs61897429
rs10838705
rs11820650
rs112060627
rs61897430
rs192882207
rs11039221
rs10838707
rs4752999
rs7107726
rs7947450
rs7937331
rs11039225
rs753812
rs117499446
rs61897432
rs61000762
rs755555
rs755554
rs755553
rs10742802
rs7108608
rs141470879
rs6485756
rs2293576
rs2293577
rs2293578
rs61897434
rs117433472
rs2053979
rs10742803
rs117724286
rs2293580
rs2293579
rs3781629
rs3781628
rs3781627
rs10838708
rs2242511
rs151325747
rs140461616
rs3781626
rs3781625
rs55927797
rs17790804
rs10838709
rs7948705
rs11600581
rs61895077
rs4753000
rs12292911
rs60075622
rs7101772
rs7105122
rs56007045
rs7105907
rs35496532
rs9734013
rs9919526
rs9919527
rs7130693
rs11820680
rs7107853
rs7108143
rs144597969
rs80241400
rs77998085
rs4237544
rs4434960
rs10742805
rs2868459
rs111228939
rs4282946
rs10742806
rs61895081
rs11604680
rs7117277
rs7106956
rs191637777
rs45617144
rs35705029
rs12282783
rs10769267
rs7126210
rs11039238
rs7130107
rs7119556
rs7103835
rs7103648
rs7104366
rs7104036
rs78559029
rs7104800
rs45603036
rs146243589
rs3847503
rs7116534
rs4752836
rs4752837
rs4752838
rs11039244
rs7925389
rs79890712
rs12419342
rs3824867
rs3740685
rs3740684
rs7111873
rs45547231
rs34312154
rs74385561
rs77367548
rs76551269
rs12361415
rs35184771
rs60882887
rs17726706
rs17198158
rs74335517
rs7950696
rs12574601
rs139657810
rs1317149
rs1044269
rs74571537
rs117041141
rs4752839
rs11039255
rs7102372
rs2242081
rs12224672
rs144616048
rs59631865
rs57680742
rs3740699
rs3740698
rs11821273
rs187603222
rs10838721
rs7933019
rs78520583
rs11039260
rs142534918
rs138936804
rs151293308
rs4752842
rs118037178
rs181513551
rs60929305
rs11824990
rs11824971
rs61895102
rs10838724
rs11823490
rs61895104
rs117575420
rs17726787
rs77145435
rs7124681
rs6485758
rs4752843
rs11039266
rs148591617
rs4752845
rs9666924
rs34958982
rs59409728
rs189775353
rs10742814
rs11821860
rs11822402
rs182503583
rs11039278
rs10838725
rs4752783
rs61895111
rs11039280
rs61895112
rs7115371
rs113459934
rs11039284
rs61895113
rs12285933
rs7928842
rs74892114
rs77689899
rs533834835
rs66749409
rs10838726
rs12226590
rs7944532
rs58119589
rs12225051
rs11039290
rs71475921
rs7479463
rs28364769
rs199556616
rs11039297
rs57828885
rs12798346
rs4752848
rs185727645
rs7126378
rs56400411
rs11039300
rs148130040
rs118011483
rs7945473
rs61223380
rs2280231
rs2030166
rs75422278
rs12798028
rs4147730
rs7109918
rs11605348
rs12287076
rs10742816
rs10838731
rs77465292
rs10838732
rs11039307
rs140490588
rs35624992
rs76563374
rs192358498
rs76968529
rs182738219
rs12799623
rs112000051
rs11039308
rs12363232
rs12419692
rs117007979
rs10769282
rs144381580
rs6485763
rs4752786
rs2138767
rs185520162
rs60133324
rs1474056
rs75092034
rs7931089
rs1064608
rs7116299
rs118061507
rs117661678
rs3817335
rs192581559
rs187899857
rs79964006
rs4752856
rs3817334
rs117505188
rs151327192
rs7945312
rs4752857
rs12794570
rs118137448
rs7118178
rs7129948
rs11039322
rs7120548
rs10838738
rs76078197
rs11039324
rs181663483
rs7129797
rs146396609
rs59360790
rs7107792
rs7107922
rs12419507
rs12787646
rs7945911
rs10838739
rs11039327
rs2869024
rs7103013
rs7119517
rs7107535
rs7945100
rs7107356
rs188271080
rs10838740
rs79469239
rs569009794
rs1056387
rs7933184
rs12362318
rs60515486
rs188672465
rs10838741
rs11039329
rs4543938
rs4752858
rs561284856
rs12787112
rs10742817
rs58357937
rs4539273
rs2869532
rs139030470
rs7116970
rs11039332
rs74608150
rs12365079
```
