## Supplementary material for "Characterization of shared and ancestry-specific signals driving complex traits using multi-ancestry fine-mapping": susiex_nc3.cs80.cs

```
CS_ID	SNP	BP	REF_ALLELE	ALT_ALLELE	REF_FRQ	BETA	SE	-LOG10P	CS_PIP	OVRL_PIP
1	rs7108770	46648432	A,A	G,G	0.824056,0.947421	0.0389451,0.0606694	0.00519247,0.0191524	13.1961,2.81349	0.0488859	0.0488883
1	rs7951579	46469900	A,A	G,G	0.824056,0.947421	0.0388062,0.0608452	0.00519247,0.0191524	13.1076,2.82722	0.0411046	0.041107
1	rs61882743	46548754	G,G	C,C	0.823062,0.947421	0.0388144,0.0586849	0.00518099,0.0191524	13.1676,2.66089	0.0393787	0.039381
1	rs11038927	46599248	C,C	G,G	0.824056,0.947421	0.0389897,0.0583483	0.00519247,0.0191524	13.2246,2.63544	0.0383048	0.0383071
1	rs11038906	46536442	A,A	G,G	0.82505,0.947421	0.0388033,0.0605108	0.00520406,0.0191524	13.0509,2.80113	0.0360063	0.0360087
1	rs60722866	46650438	C,C	T,T	0.826044,0.946429	0.0387064,0.0603419	0.00521577,0.0189842	12.9347,2.82966	0.0285409	0.0285433
1	rs58147945	46500654	G,G	C,C	0.827038,0.947421	0.0386544,0.0606694	0.00522759,0.0191524	12.8473,2.81349	0.0268192	0.0268216
1	rs2864076	46460038	T,T	C,C	0.826044,0.949405	0.0386168,0.0633008	0.00521577,0.019504	12.8785,2.93097	0.0266257	0.0266282
1	rs61882758	46611805	G,G	A,A	0.826044,0.946429	0.0387512,0.0596959	0.00521577,0.0189842	12.9629,2.77893	0.0265915	0.0265938
1	rs7122039	46646030	C,C	A,A	0.82505,0.945437	0.0385748,0.0596732	0.00520406,0.0188207	12.9066,2.81782	0.0254956	0.025498
1	rs2171668	46466828	C,C	A,A	0.826044,0.947421	0.0384774,0.0628292	0.00521577,0.0191524	12.7912,2.98452	0.0248381	0.0248406
1	rs7127529	46582072	C,C	A,A	0.827038,0.945437	0.0387043,0.0604707	0.00522759,0.0188207	12.8785,2.88153	0.0241929	0.0241953
1	rs61882709	46472414	A,A	G,G	0.827038,0.947421	0.0384748,0.061442	0.00522759,0.0191524	12.7352,2.87407	0.0232015	0.023204
1	rs2902858	46524013	C,C	T,T	0.826044,0.947421	0.0387064,0.059954	0.00521577,0.0191524	12.9347,2.75797	0.0230288	0.0230311
1	rs61884264	46639582	A,A	G,G	0.826044,0.947421	0.0386616,0.060336	0.00521577,0.0191524	12.9066,2.78754	0.0227672	0.0227695
1	rs7951870	46373311	C,C	T,T	0.824056,0.939484	0.0395359,0.0436301	0.00519247,0.0179277	13.5758,1.82546	0.0223514	0.0223536
1	rs7924401	46635695	T,T	A,A	0.826044,0.947421	0.0387064,0.0597191	0.00521577,0.0191524	12.9347,2.73987	0.0223189	0.0223212
1	rs1489192	46509344	C,C	T,T	0.827038,0.947421	0.0385197,0.0605582	0.00522759,0.0191524	12.7632,2.80482	0.0218929	0.0218952
1	rs61882674	46352266	G,G	C,C	0.833002,0.916667	0.0385129,0.0539966	0.00530104,0.0154664	12.4288,3.31803	0.0209916	0.0210007
1	rs6485682	46446264	A,A	C,C	0.173956,0.053571	-0.0382052,-0.0628426	0.00521577,0.0189843	12.6216,3.03051	0.0202746	0.0202772
1	rs7109698	46673344	T,T	C,C	0.82505,0.947421	0.0383017,0.0621476	0.00520406,0.0191524	12.7352,2.92998	0.0194378	0.0194403
1	rs61882750	46584227	G,G	T,T	0.827038,0.947421	0.0387043,0.0586814	0.00522759,0.0191524	12.8785,2.66062	0.0182338	0.018236
1	rs12285419	46343189	A,A	C,C	0.808151,0.855159	0.0387571,0.0325764	0.00502127,0.012146	13.9295,2.13567	0.0180677	0.0180788
1	rs7130141	46499874	T,T	C,C	0.82505,0.947421	0.0384357,0.0603994	0.00520406,0.0191524	12.8192,2.79247	0.017959	0.0179613
1	rs10160701	46551918	T,T	C,C	0.826044,0.947421	0.038567,0.0592915	0.00521577,0.0191524	12.8473,2.70707	0.0173585	0.0173608
1	rs61882746	46567475	T,T	C,C	0.82505,0.947421	0.0384357,0.0586849	0.00520406,0.0191524	12.8192,2.66089	0.0168057	0.0168079
1	rs16938506	46454313	C,C	A,A	0.826044,0.947421	0.0382485,0.0622842	0.00521577,0.0191524	12.6485,2.94087	0.0167498	0.0167523
1	rs11819869	46560680	T,T	C,C	0.826044,0.947421	0.0385222,0.0593473	0.00521577,0.0191524	12.8192,2.71134	0.0164285	0.0164307
1	rs12578042	46515004	G,G	C,C	0.826044,0.947421	0.0384774,0.0597314	0.00521577,0.0191524	12.7912,2.74081	0.0162417	0.016244
1	rs3802888	46515902	G,G	A,A	0.826044,0.947421	0.0384774,0.0595645	0.00521577,0.0191524	12.7912,2.72799	0.0158856	0.0158878
1	rs35623865	46631181	T,T	C,C	0.826044,0.947421	0.0384326,0.0598917	0.00521577,0.0191524	12.7632,2.75317	0.0155908	0.0155931
1	rs11038900	46495302	G,G	A,A	0.82505,0.947421	0.0383017,0.060678	0.00520406,0.0191524	12.7352,2.81416	0.0154217	0.0154241
1	rs12574668	46422686	A,A	C,C	0.82505,0.947421	0.0383017,0.0597807	0.00520406,0.0191524	12.7352,2.74461	0.0152214	0.0152237
1	rs11038897	46470827	T,T	C,C	0.826044,0.947421	0.038159,0.061341	0.00521577,0.0191524	12.5929,2.86612	0.0129886	0.012991
1	rs1044796	46342942	T,T	C,C	0.809145,0.855159	0.0384657,0.0330994	0.00503123,0.012146	13.6813,2.19194	0.0127504	0.0127617
2	rs7108186	45965129	C,C	A,A	0.347913,0.768849	-0.0185858,-0.019666	0.00415099,0.0101399	5.12183,1.28029	0.0566746	0.0566763
2	rs7108028	45964993	C,C	A,A	0.347913,0.771825	-0.0188161,-0.0197556	0.00415099,0.0101861	5.2353,1.28029	0.0529785	0.0529802
2	rs2946003	45997514	C,C	T,T	0.346918,0.772817	-0.0177242,-0.0221683	0.00415377,0.0102018	4.70309,1.52605	0.0460086	0.0460102
2	rs2945997	45977339	A,A	G,G	0.347913,0.772817	-0.018218,-0.0210248	0.00415099,0.0102018	4.94325,1.40546	0.045497	0.0454986
2	rs2946001	45987634	A,A	G,G	0.348907,0.774802	-0.0178824,-0.0225248	0.00414823,0.0102335	4.78878,1.55704	0.0381957	0.0381973
2	rs11038720	45968661	T,T	A,A	0.347913,0.770833	-0.0185415,-0.0195349	0.00415099,0.0101706	5.10014,1.26148	0.0381326	0.0381342
2	rs2959087	45983969	C,C	A,A	0.348907,0.772817	-0.0179311,-0.021836	0.00414823,0.0102018	4.8119,1.49051	0.0361476	0.0361491
2	rs2959099	46013802	G,G	A,A	0.653082,0.227183	0.0176306,0.0214457	0.00415377,0.0102018	4.65938,1.44928	0.0361339	0.0361355
2	rs2959102	45975597	C,C	G,G	0.347913,0.772817	-0.0179874,-0.020783	0.00415099,0.0102018	4.83297,1.38058	0.0343557	0.0343572
2	rs10838535	45957611	C,C	T,T	0.347913,0.769841	-0.0184736,-0.0191804	0.00415099,0.0101552	5.06699,1.22967	0.0338901	0.0338916
2	rs2959090	45989939	G,G	A,A	0.348907,0.774802	-0.017838,-0.0220455	0.00414823,0.0102335	4.76781,1.50555	0.0331054	0.033107
2	rs2959091	45990857	A,A	G,G	0.348907,0.77381	-0.017838,-0.0218589	0.00414823,0.0102176	4.76781,1.48934	0.0323031	0.0323047
2	rs2946004	45997805	C,C	G,G	0.348907,0.772817	-0.0177449,-0.021875	0.00414823,0.0102018	4.72392,1.49465	0.0302906	0.0302922
2	rs7130281	46051166	G,G	A,A	0.648111,0.227183	0.0180607,0.0199317	0.00414011,0.0102018	4.89057,1.29472	0.0295913	0.0295929
2	rs11038745	46047864	C,C	T,T	0.650099,0.230159	0.0175395,0.0196551	0.0041455,0.0101552	4.63322,1.27628	0.0274407	0.0274423
2	rs7350495	46024076	A,A	G,G	0.653082,0.228175	0.0173895,0.0210808	0.00415377,0.0101861	4.54764,1.4146	0.0268998	0.0269014
2	rs1125290	46007054	C,C	G,G	0.348907,0.772817	-0.0176518,-0.0217345	0.00414823,0.0102018	4.68023,1.47972	0.0268551	0.0268566
2	rs7950336	46024183	C,C	T,T	0.653082,0.227183	0.0173895,0.0210685	0.00415377,0.0102018	4.54764,1.40998	0.0263747	0.0263762
2	rs2959098	46010417	C,C	G,G	0.348907,0.772817	-0.0176518,-0.0214488	0.00414823,0.0102018	4.68023,1.44961	0.0253459	0.0253474
2	rs884668	45949201	T,T	C,C	0.292247,0.394841	-0.0172546,0.00141266	0.00434734,0.00874495	4.14161,0.059649	0.0244426	0.0244463
2	rs4237660	46035466	C,C	T,T	0.651093,0.227183	0.017641,0.0202605	0.00414823,0.0102018	4.67522,1.32757	0.0198779	0.0198794
2	rs7935308	46024355	T,T	A,A	0.651093,0.227183	0.0174137,0.0209743	0.00414823,0.0102018	4.5695,1.40024	0.0182865	0.018288
2	rs939107	45982351	G,G	A,A	0.753479,0.228175	0.012974,0.0213787	0.00458751,0.0101861	2.32954,1.4457	0.017567	0.0175694
2	rs2945999	45982957	G,G	T,T	0.349901,0.797619	-0.0178706,-0.0199971	0.0041455,0.0106395	4.78878,1.22059	0.0146764	0.0146779
2	rs4144718	46033649	G,G	A,A	0.651093,0.227183	0.017461,0.0192706	0.00414823,0.0102018	4.59142,1.22989	0.0138777	0.0138791
2	rs11038723	45979892	C,C	T,T	0.753479,0.229167	0.0128835,0.0212013	0.00458751,0.0101706	2.30284,1.43053	0.0129399	0.0129421
2	rs12277800	46050361	T,T	C,C	0.750497,0.229167	0.0130652,0.0198694	0.00456906,0.0101706	2.37231,1.29458	0.0123189	0.0123212
3	rs4568980	46539483	NA,T	NA,G	NA,0.795635	NA,-0.0537745	NA,0.0106009	NA,6.40633	0.436053	0.436058
3	rs12575569	46395162	NA,A	NA,G	NA,0.790675	NA,-0.0515844	NA,0.0105074	NA,6.03917	0.265046	0.265052
3	rs11038995	46821120	NA,C	NA,T	NA,0.77877	NA,-0.0479653	NA,0.0102986	NA,5.4947	0.0682229	0.0682291
3	rs2054307	46933159	G,NA	A,NA	0.010934,NA	-0.0947147,NA	0.0190124,NA	6.20053,NA	0.0629413	0.0732566
```
