## Supplementary material for "Characterization of shared and ancestry-specific signals driving complex traits using multi-ancestry fine-mapping": susiex_nc3.cs80.snp

```
BP	SNP	PIP(CS1)	LogBF(CS1,Pop1)	LogBF(CS1,Pop2)	PIP(CS2)	LogBF(CS2,Pop1)	LogBF(CS2,Pop2)	PIP(CS3)	LogBF(CS3,Pop1)	LogBF(CS3,Pop2)
45844304	rs61884499	1.09116e-14	-1.60902	-4.8174e-10	1.15598e-05	-0.792001	-4.8174e-10	9.18903e-06	-1.74631	-4.8174e-10
45844797	rs144225206	1.57986e-14	-1.23892	-4.8174e-10	0.000134038	1.65859	-4.8174e-10	2.1983e-05	-0.874051	-4.8174e-10
45844845	rs148328814	1.57986e-14	-1.23892	-4.8174e-10	0.000134038	1.65859	-4.8174e-10	2.1983e-05	-0.874051	-4.8174e-10
45845150	rs11038670	4.58132e-15	-1.43182	-1.04504	1.01338e-06	-1.99653	-1.22971	1.76365e-06	-2.00592	-1.39101
45845467	rs77817195	3.1327e-14	-2.32892e-10	-0.554363	1.06062e-05	-2.32892e-10	-0.878098	7.79435e-05	-2.32892e-10	0.391666
45845495	rs11038671	4.17942e-15	-1.50167	-1.067	9.64357e-07	-2.02781	-1.24802	1.69487e-06	-2.03132	-1.40539
45845567	rs72900650	4.23569e-15	-1.49154	-1.06376	1.00218e-06	-2.02565	-1.21171	1.72555e-06	-2.02932	-1.38945
45845598	rs74818797	1.07486e-14	-2.32892e-10	-1.62407	5.10516e-06	-2.32892e-10	-1.60928	1.0135e-05	-2.32892e-10	-1.64833
45845740	rs72900652	4.13694e-15	-1.50477	-1.07411	9.69008e-07	-2.01708	-1.25393	1.69888e-06	-2.02432	-1.41002
45846130	rs61250077	1.44244e-14	-1.32993	-4.8174e-10	0.000110019	1.46112	-4.8174e-10	1.96914e-05	-0.984137	-4.8174e-10
45846498	rs11038672	2.31634e-14	-1.93942	1.08315	4.86861e-06	-1.51229	-0.144432	7.68704e-06	-1.97384	0.0490545
45846619	rs11038673	2.66212e-14	-1.93009	1.21295	2.50507e-06	-2.00741	-0.313811	7.77422e-06	-2.03881	0.125302
45847088	rs7115967	7.09758e-15	-1.33084	-0.708246	2.05602e-06	-1.18622	-1.33254	4.45014e-06	-1.65087	-0.820518
45847175	rs139961694	1.81224e-14	-2.32892e-10	-1.1017	1.54178e-05	-2.32892e-10	-0.504014	1.28416e-05	-2.32892e-10	-1.41163
45848147	rs72900657	1.29288e-14	-1.43939	-4.8174e-10	6.89789e-06	-1.30832	-4.8174e-10	1.03149e-05	-1.63073	-4.8174e-10
45849511	rs61884502	1.09146e-14	-1.60874	-4.8174e-10	1.18791e-05	-0.764753	-4.8174e-10	9.47164e-06	-1.71602	-4.8174e-10
45849610	rs183858852	1.4322e-14	-1.33705	-4.8174e-10	0.000108302	1.44539	-4.8174e-10	1.95216e-05	-0.992799	-4.8174e-10
45849995	rs76710367	1.67535e-14	-1.18024	-4.8174e-10	3.52312e-06	-1.98019	-4.8174e-10	7.22601e-06	-1.98663	-4.8174e-10
45851903	rs11038675	4.22403e-15	-1.48029	-1.07777	9.67684e-07	-2.02316	-1.24922	1.67523e-06	-2.02701	-1.42136
45852112	rs116854409	1.33049e-14	-2.32892e-10	-1.41071	5.82558e-06	-2.32892e-10	-1.47728	1.10411e-05	-2.32892e-10	-1.56269
45852646	rs2090602	4.88399e-15	-1.80091	-0.611975	1.24166e-06	-1.73851	-1.28458	3.22369e-06	-1.89138	-0.902417
45852769	rs143371841	1.07832e-14	-2.32892e-10	-1.62085	5.08616e-06	-2.32892e-10	-1.61301	1.01506e-05	-2.32892e-10	-1.64679
45853179	rs78832766	1.09606e-14	-1.60454	-4.8174e-10	1.19644e-05	-0.757598	-4.8174e-10	9.50637e-06	-1.71236	-4.8174e-10
45853331	rs112067314	7.27483e-15	-2.01442	-4.8174e-10	3.53287e-06	-1.97742	-4.8174e-10	6.79067e-06	-2.04877	-4.8174e-10
45853380	rs80318967	1.21434e-14	-2.32892e-10	-1.50206	5.16071e-06	-2.32892e-10	-1.59846	1.01262e-05	-2.32892e-10	-1.64919
45853865	rs111693620	7.35143e-15	-2.00395	-4.8174e-10	3.58444e-06	-1.96293	-4.8174e-10	6.81472e-06	-2.04523	-4.8174e-10
45854301	rs72900671	1.56672e-14	-1.24727	-4.8174e-10	0.000131665	1.64073	-4.8174e-10	2.1763e-05	-0.884108	-4.8174e-10
45855100	rs12366056	1.57986e-14	-1.23892	-4.8174e-10	0.000134038	1.65859	-4.8174e-10	2.1983e-05	-0.874051	-4.8174e-10
45855389	rs61884503	1.11355e-14	-1.5887	-4.8174e-10	1.22899e-05	-0.730759	-4.8174e-10	9.63862e-06	-1.69854	-4.8174e-10
45855510	rs2010676	5.4603e-15	-1.81685	-0.484494	1.17418e-06	-1.88861	-1.19035	4.10281e-06	-1.95617	-0.596477
45855745	rs2002244	7.23288e-15	-1.16706	-0.853143	1.97562e-05	1.04193	-1.298	6.58271e-06	-1.01487	-1.065
45855998	rs6485644	1.6445e-14	-1.91043	0.711612	3.49787e-06	-1.57047	-0.416911	5.63038e-06	-1.99495	-0.24119
45856053	rs4756030	4.22308e-15	-1.45955	-1.09873	9.55429e-07	-2.01836	-1.26677	1.66057e-06	-2.02252	-1.43463
45856245	rs78607306	1.07423e-14	-2.32892e-10	-1.62465	4.93429e-06	-2.32892e-10	-1.64332	1.01026e-05	-2.32892e-10	-1.65153
45856657	rs11038677	7.15427e-15	-1.19236	-0.838776	1.88539e-05	0.994477	-1.29729	6.5509e-06	-1.04227	-1.04245
45856973	rs7105751	1.61416e-14	-1.91043	0.692985	3.391e-06	-1.57047	-0.447941	5.64841e-06	-1.99495	-0.237992
45857132	rs7105609	8.03963e-15	-1.86019	-0.0542685	1.4954e-06	-1.80285	-1.03429	6.64633e-06	-1.9283	-0.141952
45857235	rs113268577	4.07458e-15	-1.49154	-1.10254	9.45483e-07	-2.02565	-1.26995	1.64539e-06	-2.02932	-1.43702
45858457	rs56330140	4.12068e-15	-1.48029	-1.10254	9.47835e-07	-2.02316	-1.26995	1.64919e-06	-2.02701	-1.43702
45858522	rs11038678	3.89626e-14	-1.8591	1.52286	5.1124e-06	-1.63864	0.0307808	1.64266e-05	-2.00935	0.843928
45858584	rs12419690	2.79897e-14	-2.0512	1.3842	1.30961e-05	-0.603285	-0.0639372	1.9009e-05	-1.74359	0.724179
45859318	rs61884505	1.11835e-14	-1.58441	-4.8174e-10	1.23792e-05	-0.723513	-4.8174e-10	9.67486e-06	-1.69479	-4.8174e-10
45859387	rs11038679	4.07842e-15	-1.48029	-1.11285	9.39721e-07	-2.02316	-1.27854	1.63858e-06	-2.02701	-1.44348
45859512	rs61884506	1.11835e-14	-1.58441	-4.8174e-10	1.23792e-05	-0.723513	-4.8174e-10	9.67486e-06	-1.69479	-4.8174e-10
45859740	rs9666007	1.01632e-14	-1.31737	-0.362704	2.39744e-06	-1.16586	-1.19927	8.46861e-06	-1.61396	-0.213997
45859962	rs138095878	1.07051e-14	-2.32892e-10	-1.62812	5.132e-06	-2.32892e-10	-1.60404	1.01166e-05	-2.32892e-10	-1.65014
45860308	rs11038680	4.06056e-15	-1.49154	-1.10598	9.42767e-07	-2.02565	-1.27282	1.64183e-06	-2.02932	-1.43919
45860570	rs117944297	1.09645e-14	-2.32892e-10	-1.60419	5.64089e-06	-2.32892e-10	-1.50949	1.01453e-05	-2.32892e-10	-1.64731
45860607	rs140254700	1.59318e-14	-1.23053	-4.8174e-10	0.00013646	1.6765	-4.8174e-10	2.22061e-05	-0.86395	-4.8174e-10
45860715	rs117044123	1.59318e-14	-1.23053	-4.8174e-10	0.00013646	1.6765	-4.8174e-10	2.22061e-05	-0.86395	-4.8174e-10
45860977	rs72900692	3.58802e-15	-1.57439	-1.14686	8.9366e-07	-2.04517	-1.30679	1.56846e-06	-2.04971	-1.46452
45861193	rs7108730	5.52755e-15	-1.97863	-0.310467	2.72915e-06	-1.20551	-1.03004	5.60616e-06	-1.9006	-0.33985
45861330	rs186326544	1.09194e-14	-1.6083	-4.8174e-10	1.09671e-05	-0.844633	-4.8174e-10	8.9078e-06	-1.77739	-4.8174e-10
45861405	rs72900694	3.71943e-15	-1.54841	-1.13687	9.12343e-07	-2.03276	-1.29852	1.59812e-06	-2.03711	-1.45838
45861721	rs142420964	1.07324e-14	-2.32892e-10	-1.62558	5.11477e-06	-2.32892e-10	-1.6074	1.0128e-05	-2.32892e-10	-1.64902
45861956	rs11038683	3.79263e-15	-1.52892	-1.13687	9.15964e-07	-2.0288	-1.29852	1.60374e-06	-2.0336	-1.45838
45861993	rs11038685	3.58279e-15	-1.57916	-1.14354	8.96793e-07	-2.04442	-1.30405	1.57077e-06	-2.05027	-1.46249
45862285	rs12362319	1.40679e-14	-1.35495	-4.8174e-10	0.000104084	1.40566	-4.8174e-10	1.91003e-05	-1.01461	-4.8174e-10
45862353	rs6485645	3.69808e-14	-1.86981	1.48137	6.14053e-06	-1.63341	0.208785	2.21821e-05	-2.01876	1.15372
45862497	rs117824724	1.61669e-14	-1.21588	-4.8174e-10	0.00013102	1.63582	-4.8174e-10	2.18972e-05	-0.877958	-4.8174e-10
45862764	rs10838523	1.44059e-15	-2.00604	-1.62775	7.93291e-07	-1.84471	-1.62639	1.62514e-06	-1.95689	-1.52184
45863352	rs111954517	7.6178e-15	-1.96836	-4.8174e-10	3.75574e-06	-1.91625	-4.8174e-10	6.92763e-06	-2.0288	-4.8174e-10
45863591	rs145776178	1.06969e-14	-2.32892e-10	-1.62889	5.13753e-06	-2.32892e-10	-1.60296	1.01133e-05	-2.32892e-10	-1.65047
45864142	rs7121611	2.61885e-14	-1.92734	1.19381	3.75194e-06	-1.54096	-0.376301	1.05935e-05	-1.98149	0.377411
45864323	rs7121775	2.98589e-15	-1.55303	-1.35192	7.33666e-07	-2.02971	-1.51953	1.38055e-06	-2.03526	-1.60658
45864559	rs73468311	1.45422e-15	-2.02368	-1.6007	8.1457e-07	-1.83514	-1.60948	1.68156e-06	-1.95101	-1.49358
45864932	rs61884508	1.09654e-14	-1.6041	-4.8174e-10	1.10433e-05	-0.837708	-4.8174e-10	8.93732e-06	-1.77408	-4.8174e-10
45864942	rs75065406	7.01158e-15	-2.05128	-4.8174e-10	5.13318e-06	-1.60381	-4.8174e-10	7.60026e-06	-1.93614	-4.8174e-10
45865698	rs116848972	1.12298e-14	-2.32892e-10	-1.58028	5.01276e-06	-2.32892e-10	-1.62755	1.02547e-05	-2.32892e-10	-1.63659
45865764	rs6485646	2.2258e-14	-1.91557	1.01942	3.26521e-06	-1.56398	-0.492227	9.07011e-06	-1.98988	0.230544
45865806	rs11038686	2.83304e-15	-1.58267	-1.37483	7.18363e-07	-2.03562	-1.5347	1.36142e-06	-2.04032	-1.61547
45865868	rs56152508	2.83304e-15	-1.58267	-1.37483	7.18363e-07	-2.03562	-1.5347	1.36142e-06	-2.04032	-1.61547
45866139	rs12807179	2.17458e-14	-1.91557	0.996143	3.21552e-06	-1.56398	-0.50756	8.89461e-06	-1.98988	0.211004
45866520	rs149477369	1.08345e-14	-2.32892e-10	-1.61611	5.79052e-06	-2.32892e-10	-1.48331	1.32805e-05	-2.32892e-10	-1.37802
45867158	rs10462026	2.77614e-15	-1.59432	-1.38346	7.10351e-07	-2.0412	-1.54033	1.35198e-06	-2.04407	-1.61867
45867160	rs2056260	8.45311e-15	-1.92484	0.060531	1.37398e-06	-1.96439	-0.957435	8.36612e-06	-2.01079	0.170658
45868257	rs6485647	1.08542e-14	-2.32892e-10	-1.61429	5.05235e-06	-2.32892e-10	-1.61968	1.01849e-05	-2.32892e-10	-1.64341
45869013	rs3747548	1.10948e-14	-2.32892e-10	-1.59237	5.11193e-06	-2.32892e-10	-1.60796	1.03643e-05	-2.32892e-10	-1.62595
45869658	rs11607858	1.27092e-14	-1.45652	-4.8174e-10	7.80845e-06	-1.18433	-4.8174e-10	1.16168e-05	-1.51187	-4.8174e-10
45869881	rs75279282	1.08373e-14	-2.32892e-10	-1.61585	5.05986e-06	-2.32892e-10	-1.61819	1.01765e-05	-2.32892e-10	-1.64424
45869942	rs17725095	1.08671e-14	-1.61311	-4.8174e-10	5.62344e-06	-1.51259	-4.8174e-10	8.79102e-06	-1.79059	-4.8174e-10
45870177	rs10838524	1.50158e-14	-2.04476	0.755019	5.97154e-06	-0.80354	-0.648988	8.71322e-06	-1.83212	0.0326402
45870743	rs4756032	2.95149e-15	-1.5194	-1.39713	7.18102e-07	-2.02152	-1.54915	1.37116e-06	-2.0251	-1.62356
45871071	rs72902412	2.809e-15	-1.55541	-1.41061	7.02764e-07	-2.03454	-1.55773	1.34704e-06	-2.03825	-1.62816
45871232	rs78872333	2.92781e-15	-1.5194	-1.40519	7.14421e-07	-2.02152	-1.55429	1.36736e-06	-2.0251	-1.62634
45871348	rs11038688	1.65971e-14	-1.18961	-4.8174e-10	0.000148804	1.7631	-4.8174e-10	2.33236e-05	-0.814851	-4.8174e-10
45871861	rs12794698	1.70865e-14	-1.93502	0.774458	2.84657e-06	-1.54167	-0.651749	7.46364e-06	-1.98007	0.0257979
45872378	rs192965777	1.07754e-14	-2.32892e-10	-1.62158	5.09031e-06	-2.32892e-10	-1.61219	1.0147e-05	-2.32892e-10	-1.64714
45872839	rs36103144	1.91372e-15	-1.87397	-1.47583	1.21684e-06	-1.71173	-1.33154	2.60808e-06	-1.87128	-1.13442
45873003	rs77199649	7.14663e-15	-2.0322	-4.8174e-10	3.29668e-06	-2.04662	-4.8174e-10	6.97858e-06	-2.02147	-4.8174e-10
45873091	rs11605924	1.77997e-14	-1.88298	0.763321	2.61336e-06	-1.62	-0.658902	7.15983e-06	-2.01237	0.0165366
45873448	rs2037311	1.45638e-15	-2.03612	-1.58677	7.66657e-07	-1.90208	-1.60317	1.61932e-06	-1.99269	-1.48962
45874264	rs11038689	2.78281e-15	-1.54906	-1.42632	7.00257e-07	-2.0283	-1.56754	1.34944e-06	-2.03144	-1.63319
45874404	rs61884510	1.10543e-14	-1.59602	-4.8174e-10	1.11909e-05	-0.824434	-4.8174e-10	8.99443e-06	-1.76771	-4.8174e-10
45874705	rs79033888	1.64549e-14	-1.19822	-4.8174e-10	0.000146131	1.74497	-4.8174e-10	2.30843e-05	-0.825164	-4.8174e-10
45874980	rs12284956	1.44477e-15	-2.03612	-1.59477	7.64359e-07	-1.90208	-1.60617	1.61159e-06	-1.99269	-1.49441
45875161	rs77756595	1.21128e-14	-1.50458	-4.8174e-10	3.27916e-06	-2.05195	-4.8174e-10	1.03161e-05	-1.63061	-4.8174e-10
45875392	rs7951225	9.34462e-15	-1.17095	-0.593098	2.2057e-05	1.05737	-1.20327	1.06031e-05	-1.01125	-0.591918
45875955	rs4756034	8.28547e-15	-1.29124	-0.593098	1.75274e-05	0.827506	-1.20327	9.30003e-06	-1.14238	-0.591918
45876194	rs11038693	9.23113e-15	-1.27543	-0.500836	2.39204e-06	-1.07207	-1.29532	7.47569e-06	-1.54246	-0.410199
45876616	rs72902418	1.60533e-14	-1.22293	-4.8174e-10	0.000138683	1.69266	-4.8174e-10	2.24098e-05	-0.854822	-4.8174e-10
45876720	rs186827992	1.08283e-14	-2.32892e-10	-1.61668	5.06397e-06	-2.32892e-10	-1.61738	1.01721e-05	-2.32892e-10	-1.64468
45877043	rs4756035	9.43684e-15	-1.26198	-0.492242	2.44012e-06	-1.05697	-1.29052	7.62539e-06	-1.53156	-0.401274
45877529	rs2292913	8.69058e-15	-1.31868	-0.517928	2.25685e-06	-1.12073	-1.30483	7.09214e-06	-1.57738	-0.427951
45877688	rs2292912	8.93918e-15	-1.2635	-0.544896	1.922e-05	0.888066	-1.17165	1.02774e-05	-1.09068	-0.543689
45878070	rs4756036	2.66418e-15	-1.58498	-1.43397	6.89052e-07	-2.03972	-1.57225	1.3311e-06	-2.0428	-1.63551
45878123	rs11038694	1.873e-14	-1.90943	0.84071	2.8725e-06	-1.57534	-0.609015	7.77882e-06	-1.99389	0.0809798
45878220	rs4756037	6.31441e-15	-1.96762	-0.188385	1.23804e-06	-1.91731	-1.10869	5.50606e-06	-2.00176	-0.256709
45878461	rs11038695	1.54225e-14	-1.26302	-4.8174e-10	0.000127286	1.60691	-4.8174e-10	2.13537e-05	-0.903094	-4.8174e-10
45878536	rs80354836	1.11138e-14	-2.32892e-10	-1.59066	4.96808e-06	-2.32892e-10	-1.6365	1.03272e-05	-2.32892e-10	-1.62953
45878593	rs11038696	1.54225e-14	-1.26302	-4.8174e-10	0.000127286	1.60691	-4.8174e-10	2.13537e-05	-0.903094	-4.8174e-10
45878876	rs9300053	1.44042e-15	-2.04105	-1.59286	7.71614e-07	-1.89035	-1.60846	1.61243e-06	-1.9874	-1.49918
45878992	rs7945565	2.02767e-14	-1.89612	0.906748	2.93033e-06	-1.59831	-0.56611	8.12409e-06	-2.00561	0.136128
45879006	rs7945689	2.00086e-14	-1.90943	0.906748	2.99842e-06	-1.57534	-0.56611	8.21986e-06	-1.99389	0.136128
45879739	rs1401419	1.94773e-14	-1.90321	0.873616	2.90182e-06	-1.58652	-0.587674	7.96459e-06	-1.99776	0.108442
45880110	rs1401417	2.80296e-15	-1.53927	-1.4289	7.00658e-07	-2.02613	-1.56914	1.35109e-06	-2.02942	-1.63399
45880208	rs79411153	2.15541e-14	-2.32892e-10	-0.92828	6.74769e-06	-2.32892e-10	-1.33033	0.000137827	-2.32892e-10	0.961681
45880942	rs148170672	1.07954e-14	-2.32892e-10	-1.61972	5.07988e-06	-2.32892e-10	-1.61425	1.01563e-05	-2.32892e-10	-1.64623
45881549	rs11038697	1.51839e-14	-1.27861	-4.8174e-10	0.000123073	1.57325	-4.8174e-10	2.09554e-05	-0.92192	-4.8174e-10
45881792	rs72902436	2.74991e-15	-1.56875	-1.41852	7.00765e-07	-2.03242	-1.5627	1.34759e-06	-2.03526	-1.63074
45882258	rs72902437	1.91595e-14	-1.04605	-4.8174e-10	7.02454e-05	1.01246	-4.8174e-10	1.78742e-05	-1.08096	-4.8174e-10
45883268	rs72902439	2.63494e-15	-1.62472	-1.40526	7.01927e-07	-2.03912	-1.55434	1.34182e-06	-2.04393	-1.62636
45883298	rs17787106	2.6045e-15	-1.63366	-1.40794	6.99674e-07	-2.04063	-1.55604	1.33902e-06	-2.04512	-1.62727
45883470	rs2271850	1.07304e-14	-2.32892e-10	-1.62577	5.11599e-06	-2.32892e-10	-1.60716	1.01271e-05	-2.32892e-10	-1.6491
45883955	rs4755344	1.01668e-14	-1.21265	-0.467073	2.61555e-06	-1.0017	-1.27636	8.1482e-06	-1.49138	-0.375144
45884752	rs76396533	1.11884e-14	-1.58397	-4.8174e-10	1.14138e-05	-0.804711	-4.8174e-10	9.08057e-06	-1.75818	-4.8174e-10
45885100	rs61882469	1.12323e-14	-1.58005	-4.8174e-10	1.1487e-05	-0.798317	-4.8174e-10	9.10884e-06	-1.75507	-4.8174e-10
45886372	rs79694550	1.21226e-14	-2.32892e-10	-1.50377	4.99449e-06	-2.32892e-10	-1.6312	2.44202e-05	-2.32892e-10	-0.768908
45888290	rs191143419	9.1106e-14	0.513179	-4.8174e-10	8.77795e-05	1.23529	-4.8174e-10	0.000175858	1.20536	-4.8174e-10
45888657	rs112302069	8.52359e-15	-1.85601	-4.8174e-10	4.32262e-06	-1.77567	-4.8174e-10	7.44278e-06	-1.95707	-4.8174e-10
45889122	rs113196716	8.12857e-15	-1.90346	-4.8174e-10	4.02902e-06	-1.84601	-4.8174e-10	7.0497e-06	-2.01133	-4.8174e-10
45889775	rs12364060	1.89622e-15	-1.89246	-1.46652	6.88727e-07	-2.01405	-1.59839	1.42395e-06	-1.9656	-1.64528
45889853	rs113857829	1.02795e-14	-1.6687	-4.8174e-10	5.72968e-06	-1.49387	-4.8174e-10	1.04413e-05	-1.61855	-4.8174e-10
45890109	rs144877298	1.07693e-14	-2.32892e-10	-1.62215	5.0936e-06	-2.32892e-10	-1.61155	1.01442e-05	-2.32892e-10	-1.64742
45890456	rs61882470	1.10591e-14	-1.59559	-4.8174e-10	1.11988e-05	-0.823723	-4.8174e-10	8.99751e-06	-1.76737	-4.8174e-10
45891418	rs7123390	4.97868e-15	-1.03252	-1.36116	1.07541e-06	-1.63702	-1.5298	1.59651e-06	-1.88252	-1.61398
45891508	rs4755345	9.55755e-15	-1.24092	-0.500594	2.4868e-06	-1.03335	-1.29519	7.69008e-06	-1.51444	-0.409948
45892764	rs77632231	1.07146e-14	-2.32892e-10	-1.62723	5.12583e-06	-2.32892e-10	-1.60524	1.01205e-05	-2.32892e-10	-1.64976
45893049	rs118130872	6.15511e-14	0.121023	-4.8174e-10	3.848e-06	-1.89198	-4.8174e-10	6.87613e-06	-2.03626	-4.8174e-10
45893172	rs11038698	1.34955e-14	-1.39649	-4.8174e-10	9.48115e-05	1.31236	-4.8174e-10	1.81539e-05	-1.06543	-4.8174e-10
45893630	rs113851044	7.05954e-15	-2.04447	-4.8174e-10	3.69061e-06	-1.93374	-4.8174e-10	7.11389e-06	-2.00227	-4.8174e-10
45894114	rs75057971	1.01249e-14	-1.68384	-4.8174e-10	5.19756e-06	-1.59134	-4.8174e-10	8.32987e-06	-1.84447	-4.8174e-10
45894636	rs17787136	2.29998e-15	-1.83529	-1.33066	7.30247e-07	-2.04871	-1.50519	1.36968e-06	-2.05188	-1.59786
45896797	rs7933420	1.46312e-14	-2.00555	0.689855	2.84726e-06	-1.48476	-0.708411	7.48155e-06	-1.91819	-0.0336874
45897077	rs11038699	4.27748e-15	-1.22029	-1.32519	1.11559e-06	-1.62418	-1.50596	1.57714e-06	-1.90882	-1.59988
45897455	rs140951000	1.54325e-14	-2.32892e-10	-1.26237	5.75746e-06	-2.32892e-10	-1.48904	1.10348e-05	-2.32892e-10	-1.56327
45897469	rs76817282	1.07912e-14	-2.32892e-10	-1.62012	4.98182e-06	-2.32892e-10	-1.63374	1.01957e-05	-2.32892e-10	-1.64235
45897645	rs150188893	1.12668e-13	0.725602	-4.8174e-10	4.24732e-05	0.509341	-4.8174e-10	3.87087e-05	-0.308254	-4.8174e-10
45897651	rs877412	1.68823e-15	-1.9096	-1.56556	9.08558e-07	-1.76789	-1.56754	1.36562e-06	-1.99879	-1.65392
45898741	rs112670498	8.49181e-15	-1.85974	-4.8174e-10	4.26319e-06	-1.78952	-4.8174e-10	7.31274e-06	-1.9747	-4.8174e-10
45899791	rs11038700	5.16205e-15	-0.979869	-1.37764	1.1054e-06	-1.60052	-1.53881	1.65626e-06	-1.8428	-1.61696
45899962	rs12281674	1.44233e-15	-2.03795	-1.59463	7.57076e-07	-1.90784	-1.60999	1.59367e-06	-1.99629	-1.50199
45901091	rs10838526	2.60631e-15	-1.6336	-1.40731	6.98958e-07	-2.04362	-1.55408	1.34251e-06	-2.04544	-1.62434
45901497	rs139382397	1.81725e-15	-1.96693	-1.43459	8.88119e-07	-1.81742	-1.54077	1.86828e-06	-1.81146	-1.52784
45901615	rs113677005	8.35489e-15	-1.876	-4.8174e-10	4.18273e-06	-1.80857	-4.8174e-10	7.23869e-06	-1.98488	-4.8174e-10
45901834	rs187181821	1.36893e-14	-2.32892e-10	-1.38223	7.71678e-06	-2.32892e-10	-1.19614	1.12159e-05	-2.32892e-10	-1.54699
45903194	rs10838527	1.44244e-14	-1.32993	-4.8174e-10	0.000110019	1.46112	-4.8174e-10	1.96914e-05	-0.984137	-4.8174e-10
45903256	rs145733543	1.06707e-14	-2.32892e-10	-1.63134	5.15606e-06	-2.32892e-10	-1.59936	1.01033e-05	-2.32892e-10	-1.65146
45903613	rs2292910	1.29434e-14	-1.83122	0.392966	1.39791e-06	-2.04031	-0.864249	6.62154e-06	-2.04544	-0.0285508
45904477	rs6798	7.17343e-15	-1.90406	-0.124397	1.24721e-06	-1.94518	-1.07345	7.04873e-06	-1.99119	-0.02028
45905072	rs73468335	1.49502e-14	-1.29412	-4.8174e-10	4.77344e-06	-1.67647	-4.8174e-10	1.30091e-05	-1.39867	-4.8174e-10
45905303	rs75973269	1.70459e-14	-2.32892e-10	-1.16294	6.55736e-06	-2.32892e-10	-1.35894	1.08305e-05	-2.32892e-10	-1.58196
45905480	rs55923741	2.86181e-15	-1.53996	-1.40743	7.11119e-07	-2.02629	-1.55416	1.36394e-06	-2.02956	-1.62438
45905605	rs3824872	7.54167e-15	-1.43751	-0.540892	1.05632e-05	0.425908	-1.30807	7.96373e-06	-1.30246	-0.586957
45906240	rs76108454	1.08597e-14	-1.61378	-4.8174e-10	3.80134e-06	-1.90418	-4.8174e-10	6.80899e-06	-2.04608	-4.8174e-10
45906493	rs115761672	1.05284e-14	-2.32892e-10	-1.64477	5.30028e-06	-2.32892e-10	-1.57177	1.00676e-05	-2.32892e-10	-1.655
45906494	rs116140878	1.05524e-14	-2.32892e-10	-1.64249	5.26828e-06	-2.32892e-10	-1.57783	1.00703e-05	-2.32892e-10	-1.65472
45906830	rs1554338	2.48426e-15	-1.47444	-1.61443	1.28429e-06	-1.33451	-1.65482	2.07602e-06	-1.69367	-1.54019
45908099	rs188883010	7.85084e-15	-1.93822	-4.8174e-10	3.4145e-06	-2.0115	-4.8174e-10	6.76868e-06	-2.05201	-4.8174e-10
45908905	rs61882473	1.03346e-14	-1.66335	-4.8174e-10	1.10717e-05	-0.835139	-4.8174e-10	8.74505e-06	-1.79583	-4.8174e-10
45910272	rs147021119	7.07067e-15	-2.04289	-4.8174e-10	6.93723e-06	-1.30263	-4.8174e-10	7.95921e-06	-1.88999	-4.8174e-10
45910605	rs72902459	7.01111e-15	-2.05135	-4.8174e-10	3.61257e-06	-1.95511	-4.8174e-10	6.86844e-06	-2.03738	-4.8174e-10
45910791	rs147130927	4.1024e-14	-2.32892e-10	-0.284686	1.37981e-05	-2.32892e-10	-0.615001	0.000132583	-2.32892e-10	0.922891
45910841	rs73468338	1.20692e-14	-1.50819	-4.8174e-10	4.12731e-06	-1.82191	-4.8174e-10	1.06778e-05	-1.59615	-4.8174e-10
45911480	rs139751325	1.06878e-14	-2.32892e-10	-1.62974	5.14374e-06	-2.32892e-10	-1.60175	1.01098e-05	-2.32892e-10	-1.65082
45912012	rs12281069	1.59039e-15	-2.05201	-1.48285	8.21887e-07	-1.93309	-1.50259	1.84808e-06	-2.02108	-1.32909
45912013	rs7115753	1.15096e-14	-2.04832	0.492664	3.73254e-06	-0.856861	-1.06558	6.25812e-06	-1.84207	-0.288371
45912026	rs4756038	1.55899e-15	-2.05202	-1.50278	8.05284e-07	-1.93478	-1.52131	1.79613e-06	-2.02194	-1.35675
45912350	rs4756039	8.63643e-15	-1.06701	-0.775843	2.17511e-06	-1.07279	-1.38966	4.8225e-06	-1.54309	-0.84794
45912410	rs11038703	5.07594e-15	-0.992403	-1.38193	1.00529e-06	-1.64306	-1.5912	1.72981e-06	-1.86561	-1.5507
45913099	rs61882474	1.19388e-14	-1.51905	-4.8174e-10	1.20914e-05	-0.747037	-4.8174e-10	9.85147e-06	-1.6767	-4.8174e-10
45913104	rs61882475	1.246e-14	-1.47632	-4.8174e-10	1.29215e-05	-0.680644	-4.8174e-10	1.02125e-05	-1.64071	-4.8174e-10
45913148	rs76410933	1.27422e-14	-1.45393	-4.8174e-10	1.33743e-05	-0.646201	-4.8174e-10	1.04079e-05	-1.62175	-4.8174e-10
45913246	rs75760329	8.20072e-15	-1.89462	-4.8174e-10	3.77545e-06	-1.91101	-4.8174e-10	6.98022e-06	-2.02124	-4.8174e-10
45913288	rs142243628	1.08891e-14	-2.32892e-10	-1.61108	5.14545e-06	-2.32892e-10	-1.60142	1.01428e-05	-2.32892e-10	-1.64755
45913607	rs77403571	7.78252e-15	-1.94696	-4.8174e-10	4.00086e-06	-1.85302	-4.8174e-10	7.2598e-06	-1.98197	-4.8174e-10
45913652	rs1533614	7.65631e-15	-1.13569	-0.827622	2.16643e-06	-1.06993	-1.39652	4.5879e-06	-1.52199	-0.918903
45913771	rs116734731	1.28723e-14	-2.32892e-10	-1.44377	5.09327e-06	-2.32892e-10	-1.61161	1.19062e-05	-2.32892e-10	-1.48726
45914048	rs192324574	9.74365e-15	-1.72223	-4.8174e-10	3.53468e-06	-1.97691	-4.8174e-10	6.82896e-06	-2.04315	-4.8174e-10
45914462	rs61882476	1.2873e-14	-1.44371	-4.8174e-10	1.14662e-05	-0.800126	-4.8174e-10	9.7441e-06	-1.68766	-4.8174e-10
45915597	rs11038704	2.14469e-15	-1.80178	-1.43407	0.000107161	2.96093	-1.52612	2.48788e-06	-1.55298	-1.49991
45915665	rs11038705	3.34082e-15	-1.69727	-1.09536	0.000149556	3.42057	-1.65243	3.59855e-06	-1.50748	-1.17631
45916436	rs35389927	2.40492e-15	-2.02257	-1.09876	9.23222e-05	2.74652	-1.46077	3.97711e-06	-1.51153	-1.07224
45916586	rs118033599	1.26702e-14	-1.45959	-4.8174e-10	5.01731e-06	-1.62664	-4.8174e-10	1.17309e-05	-1.50209	-4.8174e-10
45916781	rs7114162	3.08028e-15	-1.3176	-1.55623	0.00239509	5.78852	-1.24688	5.00024e-06	-0.745833	-1.609
45916997	rs143438037	7.12217e-15	-2.03563	-4.8174e-10	3.48105e-06	-1.9922	-4.8174e-10	6.76864e-06	-2.05202	-4.8174e-10
45917703	rs11038706	1.85728e-15	-1.86204	-1.5177	1.37132e-06	-2.05146	-0.872299	1.74327e-06	-1.94476	-1.4638
45917780	rs4755346	2.61992e-15	-1.43908	-1.59662	0.00155569	5.36843	-1.25829	4.09789e-06	-0.93265	-1.6212
45917954	rs10838528	3.19564e-13	1.76811	-4.8174e-10	0.000108909	1.45098	-4.8174e-10	4.78854e-05	-0.0955073	-4.8174e-10
45919856	rs17847254	1.286e-14	-2.32892e-10	-1.44472	6.68729e-06	-2.32892e-10	-1.33933	1.52756e-05	-2.32892e-10	-1.23806
45922296	rs76828887	2.95858e-14	-2.32892e-10	-0.61155	9.41353e-06	-2.32892e-10	-0.997385	5.96579e-05	-2.32892e-10	0.124308
45922456	rs113933090	1.12698e-14	-1.57672	-4.8174e-10	4.84998e-06	-1.66056	-4.8174e-10	8.21031e-06	-1.85893	-4.8174e-10
45922690	rs3789023	2.94112e-15	-1.36322	-1.55684	0.00216601	5.72158	-1.28047	3.71704e-06	-1.05472	-1.59668
45923697	rs2280331	2.03523e-15	-1.89205	-1.39618	1.83432e-06	-2.05187	-0.580986	1.92655e-06	-1.96699	-1.3416
45924518	rs139858768	1.04756e-14	-2.32892e-10	-1.6498	4.87812e-06	-2.32892e-10	-1.65477	1.03397e-05	-2.32892e-10	-1.62833
45924852	rs61882478	5.60945e-14	0.0281927	-4.8174e-10	3.86283e-06	-1.88813	-4.8174e-10	7.00922e-06	-2.01709	-4.8174e-10
45925755	rs148381852	7.00639e-15	-2.05202	-4.8174e-10	6.86575e-06	-1.31299	-4.8174e-10	1.36972e-05	-1.34712	-4.8174e-10
45926079	rs17847257	1.07715e-14	-2.32892e-10	-1.62194	4.94967e-06	-2.32892e-10	-1.64021	1.01595e-05	-2.32892e-10	-1.64591
45926445	rs2271847	4.15276e-15	-1.24354	-1.33153	5.4949e-06	-1.00722	-0.528488	2.04802e-06	-1.92871	-1.31874
45926867	rs17847253	2.09697e-15	-2.01978	-1.23857	0.000173186	3.42384	-1.50901	3.52674e-06	-1.48615	-1.2178
45927353	rs564463098	7.4846e-15	-1.986	-4.8174e-10	3.82711e-06	-1.89742	-4.8174e-10	6.81556e-06	-2.04511	-4.8174e-10
45927558	rs184822179	1.07863e-14	-1.62057	-4.8174e-10	9.03232e-06	-1.03872	-4.8174e-10	1.24101e-05	-1.44581	-4.8174e-10
45929162	rs61882480	9.81791e-15	-1.71464	-4.8174e-10	1.05207e-05	-0.886187	-4.8174e-10	9.13912e-06	-1.75176	-4.8174e-10
45929388	rs72902474	2.2265e-15	-1.999	-1.19941	4.07662e-05	1.9491	-1.48078	2.30688e-06	-1.94698	-1.18144
45929961	rs7925824	3.58906e-15	-1.2602	-1.46076	4.51487e-06	-1.07725	-0.654908	1.89409e-06	-1.94745	-1.37813
45930284	rs140163079	3.13015e-13	1.74741	-4.8174e-10	1.78879e-05	-0.355407	-4.8174e-10	9.21793e-05	0.559417	-4.8174e-10
45931019	rs11600112	4.54044e-15	-1.10999	-1.37583	5.92207e-06	-0.911297	-0.54955	2.11404e-06	-1.88871	-1.32701
45931206	rs2280329	1.75626e-15	-1.78918	-1.64648	0.00103805	4.7899	-1.08433	2.24818e-06	-1.50235	-1.65184
45931218	rs72902478	7.39477e-15	-1.99807	-4.8174e-10	0.000463761	2.89984	-4.8174e-10	1.45884e-05	-1.28409	-4.8174e-10
45931367	rs2280328	1.04229e-14	-2.32892e-10	-1.65484	4.88139e-06	-2.32892e-10	-1.6541	1.01469e-05	-2.32892e-10	-1.64715
45931502	rs10838529	1.76744e-15	-1.80435	-1.62496	0.00114037	4.85636	-1.05679	2.05645e-06	-1.59605	-1.64729
45932246	rs1533613	2.53811e-15	-2.04815	-1.01927	9.95319e-05	2.78065	-1.41971	3.23581e-06	-1.76028	-1.02976
45932800	rs11038708	2.50935e-15	-2.03689	-1.04193	7.43041e-05	2.50659	-1.43796	2.85404e-06	-1.87342	-1.04217
45933444	rs148430969	1.04226e-14	-2.32892e-10	-1.65486	4.89366e-06	-2.32892e-10	-1.65159	1.02057e-05	-2.32892e-10	-1.64138
45933746	rs72902480	2.52835e-15	-2.0385	-1.03278	8.02016e-05	2.5353	-1.39029	3.01535e-06	-1.8677	-0.992904
45933775	rs142583473	8.2188e-15	-1.89242	-4.8174e-10	3.5432e-06	-1.9745	-4.8174e-10	6.82249e-06	-2.04409	-4.8174e-10
45934067	rs111927685	2.28028e-15	-2.05177	-1.12277	0.000142393	3.19209	-1.47303	2.84959e-06	-1.7356	-1.18154
45934117	rs11038709	1.82659e-15	-1.86993	-1.52646	0.00335679	6.09821	-1.219	2.71306e-06	-1.3553	-1.61094
45934697	rs4505038	1.81822e-15	-1.86368	-1.5373	0.00209457	5.65219	-1.24462	2.45576e-06	-1.47127	-1.59461
45934889	rs72902484	2.26886e-15	-2.0413	-1.13826	8.10731e-05	2.5901	-1.43428	2.78675e-06	-1.85658	-1.08286
45935253	rs2271845	1.94191e-15	-1.77415	-1.56102	0.00422893	6.31128	-1.20111	2.91642e-06	-1.27317	-1.62079
45935384	rs1132349	3.00927e-15	-1.3186	-1.57855	1.17902e-05	0.139935	-0.912198	2.43933e-06	-1.55369	-1.5189
45935527	rs2271846	1.04328e-14	-2.32892e-10	-1.65389	4.87738e-06	-2.32892e-10	-1.65492	1.01156e-05	-2.32892e-10	-1.65024
45935689	rs35214605	2.84655e-14	-0.650153	-4.8174e-10	1.23967e-05	-0.722102	-4.8174e-10	1.08438e-05	-1.58073	-4.8174e-10
45936035	rs3802758	2.27043e-15	-1.5741	-1.60477	6.85977e-06	-0.302393	-1.01147	2.10438e-06	-1.67251	-1.54778
45936817	rs939108	2.92428e-15	-1.34157	-1.58423	1.17305e-05	0.165145	-0.942483	2.39451e-06	-1.57256	-1.51858
45937306	rs11553094	8.43918e-15	-1.86596	-4.8174e-10	3.31139e-06	-2.04217	-4.8174e-10	9.01197e-06	-1.76576	-4.8174e-10
45937860	rs78883829	6.66753e-14	-2.32892e-10	0.20099	0.000158343	-2.32892e-10	1.82523	0.000157149	-2.32892e-10	1.09287
45938308	rs2001591	2.3233e-15	-2.04571	-1.11015	9.16138e-05	2.69957	-1.42152	2.98574e-06	-1.82376	-1.04671
45938872	rs12417410	7.09753e-15	-2.0391	-4.8174e-10	3.70313e-06	-1.93035	-4.8174e-10	7.8988e-06	-1.89761	-4.8174e-10
45939641	rs2280330	1.0482e-14	-2.32892e-10	-1.64919	4.9752e-06	-2.32892e-10	-1.63507	1.0339e-05	-2.32892e-10	-1.6284
45939848	rs78791032	1.04922e-14	-2.32892e-10	-1.64821	4.95717e-06	-2.32892e-10	-1.6387	1.04215e-05	-2.32892e-10	-1.62045
45939934	rs867813	1.16479e-14	-2.32892e-10	-1.54372	1.14324e-05	-2.32892e-10	-0.803086	1.23917e-05	-2.32892e-10	-1.4473
45940019	rs11553093	7.3324e-15	-2.00654	-4.8174e-10	1.56266e-05	-0.49056	-4.8174e-10	9.38958e-06	-1.72472	-4.8174e-10
45941844	rs7115790	2.92411e-15	-1.34157	-1.58429	1.16657e-05	0.165145	-0.948025	2.3949e-06	-1.57256	-1.51842
45942131	rs117641618	1.48665e-14	-2.32892e-10	-1.29974	6.30481e-06	-2.32892e-10	-1.39822	1.23033e-05	-2.32892e-10	-1.45445
45942995	rs10838530	3.79665e-15	-1.07558	-1.58914	1.94755e-05	0.613949	-0.884327	3.10645e-06	-1.35028	-1.48056
45943129	rs12804463	7.00952e-15	-2.05158	-4.8174e-10	3.4144e-06	-2.01153	-4.8174e-10	7.39253e-06	-1.96385	-4.8174e-10
45943436	rs147707585	4.74947e-14	-0.138227	-4.8174e-10	3.69575e-06	-1.93235	-4.8174e-10	6.88043e-06	-2.03564	-4.8174e-10
45944029	rs7109981	2.82165e-15	-1.36693	-1.59459	1.00597e-05	0.0537867	-0.984787	2.25569e-06	-1.61788	-1.53299
45944105	rs7124434	2.81776e-15	-1.37218	-1.59072	1.22005e-05	0.233993	-0.972048	2.47144e-06	-1.532	-1.52751
45944108	rs7124323	2.80688e-15	-1.37218	-1.59459	1.20461e-05	0.233993	-0.984787	2.45795e-06	-1.532	-1.53299
45944161	rs55884539	2.17005e-15	-1.69568	-1.52841	0.00478055	6.52073	-1.28795	3.16568e-06	-1.21621	-1.59574
45944761	rs116284578	1.04346e-14	-2.32892e-10	-1.65371	4.94795e-06	-2.32892e-10	-1.64056	1.03137e-05	-2.32892e-10	-1.63085
45944985	rs113938769	2.14069e-15	-2.05127	-1.18645	0.000139722	3.17201	-1.47188	3.03826e-06	-1.72353	-1.1295
45945837	rs10838531	1.55742e-15	-2.03502	-1.52079	1.70424e-06	-1.94519	-0.761224	1.60391e-06	-2.05079	-1.44109
45945969	rs72902492	2.79657e-15	-2.03681	-0.933642	0.000254557	3.55514	-1.25515	3.92278e-06	-1.64604	-0.951478
45947104	rs61882482	7.78764e-15	-1.94631	-4.8174e-10	5.66743e-06	-1.5048	-4.8174e-10	7.0649e-06	-2.00918	-4.8174e-10
45947137	rs4756041	6.22477e-14	0.132277	-4.8174e-10	5.60227e-05	0.786224	-4.8174e-10	1.66336e-05	-1.1529	-4.8174e-10
45947464	rs10838532	2.91659e-15	-2.05183	-0.876601	0.000496426	4.22911	-1.26121	5.59947e-06	-1.47522	-0.766429
45948498	rs111303112	4.10929e-13	2.01958	-4.8174e-10	9.84608e-05	1.35013	-4.8174e-10	0.000104382	0.683738	-4.8174e-10
45949201	rs884668	1.9318e-15	-1.73012	-1.61027	0.0244426	8.49781	-1.63326	3.86301e-06	-0.981515	-1.63136
45949534	rs939105	1.98559e-15	-1.78507	-1.52785	1.30786e-05	0.0856625	-0.75422	2.04757e-06	-1.83488	-1.41278
45949746	rs11038714	7.57143e-15	-1.97446	-4.8174e-10	1.34845e-05	-0.637994	-4.8174e-10	7.60285e-06	-1.9358	-4.8174e-10
45950146	rs141206902	2.2825e-14	-0.87099	-4.8174e-10	1.50604e-05	-0.527462	-4.8174e-10	3.95051e-05	-0.28789	-4.8174e-10
45950428	rs117263461	1.26062e-14	-1.46466	-4.8174e-10	3.28854e-06	-2.04909	-4.8174e-10	9.41714e-06	-1.72179	-4.8174e-10
45951306	rs10838533	1.68738e-15	-1.91073	-1.56494	0.00450372	6.11291	-0.93979	1.48174e-06	-1.95226	-1.61884
45951480	rs78915745	1.08217e-14	-2.32892e-10	-1.61729	4.98758e-06	-2.32892e-10	-1.63258	1.14576e-05	-2.32892e-10	-1.52567
45951743	rs61882483	7.00686e-15	-2.05195	-4.8174e-10	4.39199e-06	-1.75975	-4.8174e-10	6.78814e-06	-2.04914	-4.8174e-10
45951851	rs80116517	1.98338e-13	1.29113	-4.8174e-10	3.6392e-05	0.354815	-4.8174e-10	3.72758e-05	-0.345975	-4.8174e-10
45952311	rs2863714	5.28824e-14	-0.0307745	-4.8174e-10	1.36028e-05	-0.629257	-4.8174e-10	7.47023e-06	-1.95339	-4.8174e-10
45953104	rs74566099	7.49808e-15	-1.9842	-4.8174e-10	3.34966e-06	-2.03067	-4.8174e-10	6.85755e-06	-2.03897	-4.8174e-10
45954960	rs189712482	7.10567e-15	-2.03795	-4.8174e-10	5.1386e-06	-1.60275	-4.8174e-10	1.12e-05	-1.54841	-4.8174e-10
45956853	rs117278384	1.41524e-15	-1.9984	-1.65315	1.39183e-06	-1.25462	-1.65429	1.70532e-06	-1.77609	-1.65447
45957478	rs4756042	3.27216e-14	-0.510809	-4.8174e-10	1.08524e-05	-0.855146	-4.8174e-10	6.97377e-06	-2.02216	-4.8174e-10
45957611	rs10838535	1.7948e-15	-1.76491	-1.64904	0.0338901	7.12194	0.0694047	1.62496e-06	-1.8441	-1.63474
45957759	rs117478001	1.07888e-14	-2.32892e-10	-1.62033	4.91691e-06	-2.32892e-10	-1.64685	1.00827e-05	-2.32892e-10	-1.6535
45958444	rs11038716	1.67767e-15	-2.05122	-1.43022	0.000745678	5.02349	-1.64873	2.51946e-06	-1.60014	-1.44014
45958637	rs7934681	3.6456e-14	-0.402739	-4.8174e-10	1.19393e-05	-0.759694	-4.8174e-10	7.09063e-06	-2.00554	-4.8174e-10
45958648	rs7934572	3.47222e-14	-0.451466	-4.8174e-10	1.14358e-05	-0.802785	-4.8174e-10	7.03501e-06	-2.01342	-4.8174e-10
45959062	rs4756043	3.47222e-14	-0.451466	-4.8174e-10	1.14358e-05	-0.802785	-4.8174e-10	7.03501e-06	-2.01342	-4.8174e-10
45959317	rs149472218	1.06989e-14	-2.32892e-10	-1.6287	4.88068e-06	-2.32892e-10	-1.65425	1.0143e-05	-2.32892e-10	-1.64754
45959669	rs10742773	3.28591e-14	-0.506615	-4.8174e-10	1.03577e-05	-0.901802	-4.8174e-10	6.91854e-06	-2.03011	-4.8174e-10
45960008	rs118115357	1.60885e-14	-2.32892e-10	-1.22074	1.01547e-05	-2.32892e-10	-0.921592	1.58535e-05	-2.32892e-10	-1.20093
45961114	rs4756044	1.75636e-15	-1.86745	-1.56815	0.000580721	3.98592	-0.861182	1.51635e-06	-1.94758	-1.60043
45964735	rs137946119	7.47785e-15	-1.9869	-4.8174e-10	3.70986e-06	-1.92854	-4.8174e-10	6.80546e-06	-2.04659	-4.8174e-10
45964993	rs7108028	1.92709e-15	-1.69954	-1.64329	0.0529785	7.47586	0.162249	1.74057e-06	-1.78797	-1.62213
45965129	rs7108186	1.90548e-15	-1.70788	-1.64623	0.0566746	7.60486	0.100692	1.84008e-06	-1.73109	-1.62342
45965405	rs57199754	2.83442e-14	-2.32892e-10	-0.654423	1.306e-05	-2.32892e-10	-0.669976	3.06436e-05	-2.32892e-10	-0.541897
45968020	rs139743387	6.72678e-14	0.209837	-4.8174e-10	1.93988e-05	-0.274321	-4.8174e-10	1.08223e-05	-1.58271	-4.8174e-10
45968506	rs118097121	7.35559e-15	-2.00338	-4.8174e-10	3.62495e-06	-1.95169	-4.8174e-10	6.77893e-06	-2.0505	-4.8174e-10
45968661	rs11038720	1.82183e-15	-1.75248	-1.64652	0.0381326	7.1916	0.11769	1.65405e-06	-1.8335	-1.6276
45969393	rs141450248	2.21931e-14	-2.32892e-10	-0.899061	1.44268e-05	-2.32892e-10	-0.570446	2.03335e-05	-2.32892e-10	-0.952051
45970084	rs2959103	3.19566e-14	-0.534464	-4.8174e-10	1.06286e-05	-0.875982	-4.8174e-10	6.95139e-06	-2.02538	-4.8174e-10
45971180	rs117675627	3.13228e-14	-0.554497	-4.8174e-10	9.91088e-06	-0.9459	-4.8174e-10	8.89342e-06	-1.77901	-4.8174e-10
45971953	rs17789460	1.08669e-14	-2.32892e-10	-1.61312	5.51487e-06	-2.32892e-10	-1.53209	1.21738e-05	-2.32892e-10	-1.46503
45972708	rs75069630	2.00767e-14	-0.999286	-4.8174e-10	1.36186e-05	-0.628094	-4.8174e-10	2.18426e-05	-0.880456	-4.8174e-10
45972868	rs2959096	2.21019e-14	-0.903183	-4.8174e-10	8.19067e-06	-1.13654	-4.8174e-10	6.76899e-06	-2.05197	-4.8174e-10
45973461	rs2860376	2.27875e-14	-0.872633	-4.8174e-10	8.41729e-06	-1.10925	-4.8174e-10	6.77179e-06	-2.05155	-4.8174e-10
45974643	rs1996573	1.51082e-15	-2.00612	-1.58007	0.00210842	5.22663	-0.812475	1.9167e-06	-1.70884	-1.60487
45975130	rs3736508	1.36371e-15	-2.03609	-1.65255	1.86379e-06	-1.57852	-1.0384	1.362e-06	-2.00635	-1.64902
45975531	rs16938423	3.50146e-14	-2.32892e-10	-0.44308	1.61082e-05	-2.32892e-10	-0.460203	3.82743e-05	-2.32892e-10	-0.31954
45975597	rs2959102	1.70427e-15	-1.84448	-1.62123	0.0343557	6.80826	0.396733	1.61894e-06	-1.88736	-1.59519
45975775	rs4756045	1.50984e-15	-2.00298	-1.58385	0.0020545	5.18782	-0.799571	1.89483e-06	-1.71723	-1.60796
45976260	rs939106	2.23198e-14	-0.893371	-4.8174e-10	8.26274e-06	-1.12778	-4.8174e-10	6.7696e-06	-2.05188	-4.8174e-10
45977339	rs2945997	1.77976e-15	-1.80746	-1.6149	0.045497	7.04171	0.444159	1.68748e-06	-1.85422	-1.58686
45977545	rs117116727	1.12719e-14	-1.57653	-4.8174e-10	3.3356e-06	-2.03488	-4.8174e-10	8.8426e-06	-1.78474	-4.8174e-10
45977590	rs10742774	1.48558e-15	-2.01387	-1.58917	0.00241128	5.32906	-0.78068	1.94592e-06	-1.68632	-1.61227
45977617	rs2945998	2.40311e-14	-0.819496	-4.8174e-10	8.82739e-06	-1.06167	-4.8174e-10	6.78286e-06	-2.04992	-4.8174e-10
45979463	rs137925093	1.12876e-14	-1.57514	-4.8174e-10	5.11396e-06	-1.60756	-4.8174e-10	7.99484e-06	-1.88552	-4.8174e-10
45979683	rs117109731	6.92526e-14	0.238917	-4.8174e-10	1.99056e-05	-0.24853	-4.8174e-10	1.09671e-05	-1.56941	-4.8174e-10
45979777	rs140683385	1.38355e-14	-2.32892e-10	-1.3716	5.35606e-06	-2.32892e-10	-1.5613	1.81371e-05	-2.32892e-10	-1.06636
45979892	rs11038723	1.42708e-15	-2.03616	-1.60705	0.0129399	5.705	0.523543	2.19421e-06	-1.61052	-1.56798
45980841	rs76999280	1.49537e-14	-1.29388	-4.8174e-10	4.77666e-06	-1.67579	-4.8174e-10	1.35231e-05	-1.35992	-4.8174e-10
45982349	rs61882501	4.58187e-14	-0.174152	-4.8174e-10	3.72543e-06	-1.92435	-4.8174e-10	6.76992e-06	-2.05183	-4.8174e-10
45982351	rs939107	1.41993e-15	-2.04445	-1.60379	0.017567	5.99184	0.542405	2.46337e-06	-1.50364	-1.55915
45982632	rs1401420	2.05996e-14	-0.973574	-4.8174e-10	7.69275e-06	-1.19925	-4.8174e-10	6.77314e-06	-2.05135	-4.8174e-10
45982957	rs2945999	1.63339e-15	-1.85794	-1.65025	0.0146764	6.48555	-0.131088	1.52705e-06	-1.92865	-1.61233
45983048	rs2946000	2.21019e-14	-0.903183	-4.8174e-10	8.19067e-06	-1.13654	-4.8174e-10	6.76899e-06	-2.05197	-4.8174e-10
45983385	rs10769176	1.47411e-15	-2.00362	-1.60717	0.00205532	5.09712	-0.708462	1.81798e-06	-1.7401	-1.62649
45983969	rs2959087	1.73904e-15	-1.85578	-1.58973	0.0361476	6.64861	0.607218	1.64342e-06	-1.91256	-1.55497
45984400	rs10769177	2.1219e-14	-0.943947	-4.8174e-10	7.89828e-06	-1.17289	-4.8174e-10	6.76954e-06	-2.05189	-4.8174e-10
45984698	rs2959088	2.1219e-14	-0.943947	-4.8174e-10	7.89828e-06	-1.17289	-4.8174e-10	6.76954e-06	-2.05189	-4.8174e-10
45984944	rs2959089	2.1219e-14	-0.943947	-4.8174e-10	7.89828e-06	-1.17289	-4.8174e-10	6.76954e-06	-2.05189	-4.8174e-10
45985578	rs139376022	3.8668e-14	-2.32892e-10	-0.343833	1.14968e-05	-2.32892e-10	-0.797463	0.00022149	-2.32892e-10	1.43606
45987592	rs150235608	1.04311e-14	-2.32892e-10	-1.65405	5.72398e-06	-2.32892e-10	-1.49487	1.03661e-05	-2.32892e-10	-1.62577
45987634	rs2946001	1.76116e-15	-1.86302	-1.56985	0.0381957	6.60004	0.710902	1.69036e-06	-1.91865	-1.52072
45987895	rs2946002	2.10163e-14	-0.953547	-4.8174e-10	7.83105e-06	-1.18144	-4.8174e-10	6.7704e-06	-2.05176	-4.8174e-10
45988236	rs3107239	2.1219e-14	-0.943947	-4.8174e-10	7.89828e-06	-1.17289	-4.8174e-10	6.76954e-06	-2.05189	-4.8174e-10
45988409	rs113249459	7.62719e-14	0.33546	-4.8174e-10	2.67154e-05	0.0457078	-4.8174e-10	2.55667e-05	-0.723027	-4.8174e-10
45988681	rs117706643	1.79092e-14	-1.11353	-4.8174e-10	5.43981e-06	-1.54579	-4.8174e-10	8.53006e-06	-1.82072	-4.8174e-10
45989566	rs79135806	3.91189e-14	-2.32892e-10	-0.332239	1.79826e-05	-2.32892e-10	-0.350131	4.29919e-05	-2.32892e-10	-0.203308
45989939	rs2959090	1.71873e-15	-1.86948	-1.58778	0.0331054	6.556	0.611919	1.64336e-06	-1.92407	-1.5435
45990857	rs2959091	1.71584e-15	-1.86948	-1.58946	0.0323031	6.556	0.587385	1.63329e-06	-1.92407	-1.54965
45991161	rs78316938	1.2409e-14	0.152388	-1.63281	1.05192e-05	0.345505	-1.23184	5.66615e-06	-0.870944	-1.35886
45993808	rs187626192	4.20244e-14	-2.32892e-10	-0.260594	1.43314e-05	-2.32892e-10	-0.577077	2.31733e-05	-2.32892e-10	-0.821317
45994419	rs1973721	2.10163e-14	-0.953547	-4.8174e-10	7.83105e-06	-1.18144	-4.8174e-10	6.7704e-06	-2.05176	-4.8174e-10
45994635	rs10838537	2.1654e-14	-0.923655	-4.8174e-10	8.04242e-06	-1.1548	-4.8174e-10	6.76864e-06	-2.05202	-4.8174e-10
45995301	rs11038731	1.13604e-14	-2.32892e-10	-1.56871	5.10015e-06	-2.32892e-10	-1.61026	1.04579e-05	-2.32892e-10	-1.61696
45996481	rs79492020	1.34468e-15	-2.0477	-1.65499	2.23933e-06	-1.32606	-1.1073	1.49729e-06	-1.90664	-1.65402
45996870	rs181888920	1.77891e-14	-1.12026	-4.8174e-10	5.7181e-06	-1.4959	-4.8174e-10	8.8294e-06	-1.78623	-4.8174e-10
45997514	rs2946003	1.71001e-15	-1.88469	-1.57765	0.0460086	6.82128	0.675771	1.71342e-06	-1.88568	-1.54015
45997648	rs7128184	1.46662e-15	-2.0273	-1.58859	0.0110495	5.43126	0.639352	2.10171e-06	-1.67795	-1.54362
45997805	rs2946004	1.69518e-15	-1.88269	-1.58837	0.0302906	6.46386	0.615195	1.60953e-06	-1.93509	-1.55329
45998596	rs2860433	2.10163e-14	-0.953547	-4.8174e-10	7.83105e-06	-1.18144	-4.8174e-10	6.7704e-06	-2.05176	-4.8174e-10
45999406	rs12574632	1.31479e-14	-2.32892e-10	-1.42258	8.80035e-06	-2.32892e-10	-1.06474	2.15681e-05	-2.32892e-10	-0.893104
46000530	rs79404237	8.96838e-15	-1.80514	-4.8174e-10	3.75639e-06	-1.91608	-4.8174e-10	1.046e-05	-1.61676	-4.8174e-10
46000592	rs10769178	1.34753e-15	-2.05115	-1.64942	2.19039e-06	-1.46635	-0.989105	1.39083e-06	-1.98916	-1.64526
46001000	rs139997788	7.32789e-15	-2.00716	-4.8174e-10	3.39616e-06	-2.01689	-4.8174e-10	6.76904e-06	-2.05196	-4.8174e-10
46001229	rs2946005	2.07965e-14	-0.96406	-4.8174e-10	7.75813e-06	-1.19079	-4.8174e-10	6.77168e-06	-2.05157	-4.8174e-10
46001779	rs11600515	8.24578e-15	-1.88914	-4.8174e-10	1.03613e-05	-0.901452	-4.8174e-10	7.03459e-06	-2.01348	-4.8174e-10
46001787	rs117958458	9.35627e-15	-1.7628	-4.8174e-10	5.60481e-06	-1.51591	-4.8174e-10	1.4106e-05	-1.31772	-4.8174e-10
46001927	rs10444290	7.53255e-15	-1.97961	-4.8174e-10	1.57426e-05	-0.483163	-4.8174e-10	8.77595e-06	-1.7923	-4.8174e-10
46003374	rs16938426	4.04614e-14	-2.32892e-10	-0.298497	1.85955e-05	-2.32892e-10	-0.316616	4.45383e-05	-2.32892e-10	-0.16797
46003888	rs76768713	1.04286e-14	-2.32892e-10	-1.6543	5.18126e-06	-2.32892e-10	-1.59449	1.1373e-05	-2.32892e-10	-1.53308
46003980	rs114366237	3.95106e-14	-2.32892e-10	-0.322275	1.81614e-05	-2.32892e-10	-0.340235	4.34429e-05	-2.32892e-10	-0.192871
46004763	rs2959095	2.10163e-14	-0.953547	-4.8174e-10	7.83105e-06	-1.18144	-4.8174e-10	6.7704e-06	-2.05176	-4.8174e-10
46005057	rs2946006	2.50338e-14	-0.778618	-4.8174e-10	7.30083e-06	-1.25155	-4.8174e-10	6.77817e-06	-2.05061	-4.8174e-10
46005804	rs61882503	7.49292e-15	-1.98489	-4.8174e-10	3.61695e-06	-1.9539	-4.8174e-10	7.78555e-06	-1.91205	-4.8174e-10
46005829	rs1401421	2.10163e-14	-0.953547	-4.8174e-10	7.83105e-06	-1.18144	-4.8174e-10	6.7704e-06	-2.05176	-4.8174e-10
46006500	rs55945697	2.07965e-14	-0.96406	-4.8174e-10	7.75813e-06	-1.19079	-4.8174e-10	6.77168e-06	-2.05157	-4.8174e-10
46006737	rs1125291	1.46634e-15	-2.02251	-1.59357	0.0099066	5.35181	0.60961	2.05171e-06	-1.69554	-1.5501
46007054	rs1125290	1.66568e-15	-1.8954	-1.59321	0.0268551	6.37221	0.58647	1.58314e-06	-1.94561	-1.5593
46007377	rs2959097	2.1654e-14	-0.923655	-4.8174e-10	8.04242e-06	-1.1548	-4.8174e-10	6.76864e-06	-2.05202	-4.8174e-10
46008971	rs2946008	2.1654e-14	-0.923655	-4.8174e-10	8.04242e-06	-1.1548	-4.8174e-10	6.76864e-06	-2.05202	-4.8174e-10
46010088	rs78393756	6.769e-14	0.216094	-4.8174e-10	5.39136e-05	0.74785	-4.8174e-10	7.77383e-05	0.38903	-4.8174e-10
46010417	rs2959098	1.65027e-15	-1.8954	-1.6025	0.0253459	6.37221	0.528632	1.5648e-06	-1.94561	-1.57095
46010847	rs12418498	9.32645e-15	-1.76599	-4.8174e-10	1.83045e-05	-0.332388	-4.8174e-10	8.31583e-06	-1.84616	-4.8174e-10
46011088	rs4756048	2.07965e-14	-0.96406	-4.8174e-10	7.75813e-06	-1.19079	-4.8174e-10	6.77168e-06	-2.05157	-4.8174e-10
46011347	rs151015910	1.11834e-14	-2.32892e-10	-1.58441	5.73365e-06	-2.32892e-10	-1.49318	1.29574e-05	-2.32892e-10	-1.40265
46011408	rs7932895	2.07965e-14	-0.96406	-4.8174e-10	7.75813e-06	-1.19079	-4.8174e-10	6.77168e-06	-2.05157	-4.8174e-10
46011730	rs76202957	4.90858e-14	-0.105274	-4.8174e-10	3.79468e-06	-1.90593	-4.8174e-10	6.7788e-06	-2.05052	-4.8174e-10
46013350	rs61882506	3.25374e-14	-0.516455	-4.8174e-10	3.45095e-06	-2.00088	-4.8174e-10	6.86238e-06	-2.03826	-4.8174e-10
46013802	rs2959099	1.64688e-15	-1.89736	-1.6026	0.0361339	6.72746	0.527996	1.64039e-06	-1.89831	-1.57108
46014310	rs77314809	9.20013e-15	-1.77963	-4.8174e-10	5.91164e-06	-1.46261	-4.8174e-10	7.92095e-06	-1.89481	-4.8174e-10
46015106	rs2946009	2.03928e-14	-0.983665	-4.8174e-10	7.62405e-06	-1.20823	-4.8174e-10	6.775e-06	-2.05108	-4.8174e-10
46015138	rs2959100	1.70009e-15	-1.91351	-1.55466	0.000170778	1.67932	0.221507	1.38007e-06	-2.0284	-1.61378
46015961	rs77552714	4.00452e-14	-2.32892e-10	-0.308835	1.84055e-05	-2.32892e-10	-0.326885	4.40588e-05	-2.32892e-10	-0.178794
46017895	rs11038739	1.53886e-15	-2.01323	-1.55458	0.000325281	4.19507	-1.64991	1.85082e-06	-1.78279	-1.5659
46018139	rs2959101	1.56503e-15	-1.94232	-1.60862	0.000168508	1.83838	0.0490667	1.33076e-06	-2.03558	-1.64299
46018639	rs61882507	1.48615e-15	-1.96927	-1.63338	7.32082e-07	-1.89637	-1.65502	1.44216e-06	-1.94315	-1.65503
46020058	rs111868856	7.45659e-15	-1.98975	-4.8174e-10	1.40631e-05	-0.59598	-4.8174e-10	8.53571e-06	-1.82006	-4.8174e-10
46020138	rs61882508	2.18221e-14	-0.915921	-4.8174e-10	7.53626e-06	-1.21981	-4.8174e-10	6.76884e-06	-2.05199	-4.8174e-10
46020583	rs186610024	9.10023e-15	-1.79054	-4.8174e-10	8.65285e-05	1.22094	-4.8174e-10	1.57196e-05	-1.20941	-4.8174e-10
46020704	rs79789896	1.46568e-14	-2.32892e-10	-1.31394	5.46954e-06	-2.32892e-10	-1.54034	1.82615e-05	-2.32892e-10	-1.05952
46020909	rs79686965	9.11134e-15	-1.78932	-4.8174e-10	4.74973e-06	-1.68145	-4.8174e-10	7.55248e-06	-1.94244	-4.8174e-10
46021044	rs76227468	1.32953e-13	-2.32892e-10	0.891148	6.76402e-05	-2.32892e-10	0.974669	9.66151e-05	-2.32892e-10	0.606416
46021656	rs16938429	2.1438e-14	-0.933677	-4.8174e-10	7.97089e-06	-1.16374	-4.8174e-10	6.76893e-06	-2.05198	-4.8174e-10
46021706	rs17787304	5.41388e-15	-0.659067	-1.65081	4.1922e-06	-0.504724	-1.30158	2.87282e-06	-1.44005	-1.46897
46022070	rs61882509	2.21079e-14	-0.902911	-4.8174e-10	8.19266e-06	-1.13629	-4.8174e-10	6.76901e-06	-2.05196	-4.8174e-10
46022934	rs16938430	3.9251e-14	-2.32892e-10	-0.328868	1.80429e-05	-2.32892e-10	-0.346782	4.3144e-05	-2.32892e-10	-0.199776
46023153	rs61882510	2.06043e-14	-0.973347	-4.8174e-10	7.6943e-06	-1.19905	-4.8174e-10	6.7731e-06	-2.05136	-4.8174e-10
46024076	rs7350495	1.58778e-15	-1.92773	-1.60878	0.0268998	6.48783	0.472515	1.57257e-06	-1.92858	-1.58303
46024183	rs7950336	1.57999e-15	-1.92773	-1.6137	0.0263747	6.48783	0.452798	1.56901e-06	-1.92858	-1.5853
46024216	rs6485654	1.44972e-15	-2.01481	-1.61267	0.00779827	5.2374	0.484726	1.95115e-06	-1.7203	-1.5756
46024355	rs7935308	1.57923e-15	-1.92564	-1.61627	0.0182865	6.14017	0.434213	1.49994e-06	-1.97025	-1.58864
46024783	rs10769179	1.44972e-15	-2.01481	-1.61267	0.00779827	5.2374	0.484726	1.95115e-06	-1.7203	-1.5756
46025028	rs16938431	3.82121e-14	-2.32892e-10	-0.355692	1.75685e-05	-2.32892e-10	-0.373424	4.19483e-05	-2.32892e-10	-0.227882
46025134	rs76612666	1.05438e-14	-2.32892e-10	-1.64331	5.34284e-06	-2.32892e-10	-1.56378	1.17792e-05	-2.32892e-10	-1.49798
46025958	rs72904359	8.72657e-15	-1.83247	-4.8174e-10	8.40012e-05	1.1913	-4.8174e-10	1.57872e-05	-1.20512	-4.8174e-10
46026335	rs61882511	2.06043e-14	-0.973347	-4.8174e-10	7.6943e-06	-1.19905	-4.8174e-10	6.7731e-06	-2.05136	-4.8174e-10
46027176	rs7926314	1.45335e-15	-2.00709	-1.61788	0.00677519	5.13487	0.446617	1.89578e-06	-1.74189	-1.5828
46027721	rs4301763	7.42277e-15	-1.99429	-4.8174e-10	1.29733e-05	-0.676638	-4.8174e-10	7.17689e-06	-1.99345	-4.8174e-10
46028281	rs11038742	1.56013e-15	-2.01251	-1.54157	0.000351832	4.27599	-1.65237	1.93943e-06	-1.7483	-1.55362
46028510	rs78353736	1.11235e-14	-2.32892e-10	-1.58978	6.73644e-06	-2.32892e-10	-1.332	1.27355e-05	-2.32892e-10	-1.41993
46028684	rs11827687	2.1438e-14	-0.933677	-4.8174e-10	7.97089e-06	-1.16374	-4.8174e-10	6.76893e-06	-2.05198	-4.8174e-10
46028873	rs11820877	2.18362e-14	-0.915275	-4.8174e-10	8.09618e-06	-1.14814	-4.8174e-10	6.76872e-06	-2.05201	-4.8174e-10
46029049	rs140273453	6.20308e-15	-0.553005	-1.62079	5.68966e-06	-0.328403	-1.17248	3.59681e-06	-1.31114	-1.37313
46029542	rs12801668	8.37793e-15	-1.87324	-4.8174e-10	3.57632e-06	-1.9652	-4.8174e-10	9.53851e-06	-1.70898	-4.8174e-10
46029826	rs11038743	1.52676e-15	-2.01586	-1.55984	0.000336964	4.22908	-1.64863	1.85479e-06	-1.77569	-1.57085
46032931	rs4237659	1.43715e-15	-2.01009	-1.62609	0.00659899	5.17355	0.381587	1.88903e-06	-1.73381	-1.59444
46032971	rs61652532	2.82839e-14	-0.656552	-4.8174e-10	1.01987e-05	-0.917269	-4.8174e-10	6.85127e-06	-2.03989	-4.8174e-10
46033088	rs61882513	2.23219e-14	-0.893275	-4.8174e-10	8.26345e-06	-1.12769	-4.8174e-10	6.76961e-06	-2.05188	-4.8174e-10
46033104	rs17787346	1.35087e-14	0.255768	-1.65128	9.63862e-06	0.462224	-1.43598	5.23707e-06	-0.746463	-1.56209
46033188	rs146654582	1.50838e-14	-2.32892e-10	-1.28523	5.56274e-06	-2.32892e-10	-1.52344	1.89642e-05	-2.32892e-10	-1.02177
46033649	rs4144718	1.53798e-15	-1.91988	-1.64849	0.0138777	6.18607	0.112431	1.43871e-06	-1.96561	-1.63496
46033703	rs150956438	1.30086e-14	-1.43323	-4.8174e-10	4.06545e-05	0.465576	-4.8174e-10	2.32705e-05	-0.81713	-4.8174e-10
46034595	rs140571781	8.09829e-15	-1.90719	-4.8174e-10	9.10273e-06	-1.03096	-4.8174e-10	1.02701e-05	-1.63508	-4.8174e-10
46035020	rs61882514	2.18735e-14	-0.913568	-4.8174e-10	8.11511e-06	-1.14581	-4.8174e-10	6.76866e-06	-2.05202	-4.8174e-10
46035466	rs4237660	1.59835e-15	-1.89683	-1.63304	0.0198779	6.3617	0.296127	1.50112e-06	-1.94679	-1.61132
46035617	rs61882534	2.16656e-14	-0.923116	-4.8174e-10	8.04629e-06	-1.15432	-4.8174e-10	6.76864e-06	-2.05202	-4.8174e-10
46035750	rs6485655	1.33996e-15	-2.052	-1.6542	1.76729e-06	-1.51765	-1.15243	1.3554e-06	-2.00517	-1.65505
46036689	rs79471312	3.96407e-14	-2.32892e-10	-0.318987	1.86781e-05	-2.32892e-10	-0.312183	4.21459e-05	-2.32892e-10	-0.223181
46037861	rs7948502	1.4078e-15	-2.02848	-1.62834	0.00888928	5.49069	0.362382	2.05768e-06	-1.64502	-1.59772
46038561	rs61882535	2.03928e-14	-0.983665	-4.8174e-10	7.62405e-06	-1.20823	-4.8174e-10	6.775e-06	-2.05108	-4.8174e-10
46038617	rs143956160	1.99921e-14	-1.00351	-4.8174e-10	3.69401e-06	-1.93282	-4.8174e-10	9.72858e-06	-1.68925	-4.8174e-10
46039950	rs61882536	2.02051e-14	-0.992907	-4.8174e-10	7.5617e-06	-1.21644	-4.8174e-10	6.777e-06	-2.05078	-4.8174e-10
46040015	rs72904370	1.5903e-15	-1.97508	-1.55984	0.000239351	3.88703	-1.64863	1.74082e-06	-1.83911	-1.57085
46040249	rs78614507	3.83381e-14	-2.32892e-10	-0.352401	1.76261e-05	-2.32892e-10	-0.370155	4.20932e-05	-2.32892e-10	-0.224433
46040397	rs75056090	8.31666e-15	-1.88058	-4.8174e-10	9.75096e-06	-0.962168	-4.8174e-10	1.07359e-05	-1.59072	-4.8174e-10
46041220	rs117243792	8.25825e-15	-1.88763	-4.8174e-10	3.29282e-06	-2.04779	-4.8174e-10	7.25684e-06	-1.98237	-4.8174e-10
46042625	rs559574550	4.29649e-14	-2.32892e-10	-0.238462	1.43586e-05	-2.32892e-10	-0.575185	0.000325267	-2.32892e-10	1.82033
46042718	rs73452216	2.23219e-14	-0.893275	-4.8174e-10	8.26345e-06	-1.12769	-4.8174e-10	6.76961e-06	-2.05188	-4.8174e-10
46042956	rs12575517	2.35703e-14	-2.32892e-10	-0.838858	6.44799e-06	-2.32892e-10	-1.37577	0.000431753	-2.32892e-10	2.10353
46043747	rs10838541	1.54688e-15	-1.98629	-1.57631	0.0016164	4.95899	-0.810569	1.85703e-06	-1.74297	-1.60237
46043775	rs117929980	7.39408e-15	-1.99817	-4.8174e-10	3.45755e-06	-1.99897	-4.8174e-10	6.81756e-06	-2.04482	-4.8174e-10
46044592	rs10838542	1.42701e-15	-1.997	-1.64626	2.56657e-06	-1.05703	-1.23993	1.64922e-06	-1.81313	-1.65089
46045281	rs187683744	7.99821e-15	-1.91963	-4.8174e-10	3.59324e-06	-1.96048	-4.8174e-10	6.78147e-06	-2.05012	-4.8174e-10
46045701	rs71491887	8.96898e-15	-1.80507	-4.8174e-10	3.50827e-06	-1.98441	-4.8174e-10	1.0263e-05	-1.63577	-4.8174e-10
46046329	rs61882538	2.21079e-14	-0.902911	-4.8174e-10	8.19266e-06	-1.13629	-4.8174e-10	6.76901e-06	-2.05196	-4.8174e-10
46046790	rs17789551	3.62288e-14	-2.32892e-10	-0.408989	1.64247e-05	-2.32892e-10	-0.440745	3.95579e-05	-2.32892e-10	-0.286554
46047130	rs7950391	1.42145e-15	-2.01391	-1.63326	0.0069008	5.28222	0.317635	1.96653e-06	-1.683	-1.60505
46047864	rs11038745	1.58455e-15	-1.89318	-1.64536	0.0274407	6.85942	0.120831	1.60394e-06	-1.8685	-1.62336
46048240	rs117847116	7.72701e-15	-1.95412	-4.8174e-10	4.15833e-06	-1.81442	-4.8174e-10	7.03338e-06	-2.01365	-4.8174e-10
46048384	rs56852527	1.50737e-15	-2.01071	-1.57777	0.000329929	4.20321	-1.64387	1.84596e-06	-1.75303	-1.59829
46050361	rs12277800	1.36678e-15	-2.04776	-1.63863	0.0123189	5.91599	0.263362	2.28464e-06	-1.52473	-1.61337
46050700	rs78990218	2.77374e-13	1.62652	-4.8174e-10	4.8431e-05	0.640607	-4.8174e-10	4.74761e-05	-0.104093	-4.8174e-10
46051129	rs7130282	2.03928e-14	-0.983665	-4.8174e-10	7.62405e-06	-1.20823	-4.8174e-10	6.775e-06	-2.05108	-4.8174e-10
46051166	rs7130281	1.74134e-15	-1.80501	-1.63918	0.0295913	6.82161	0.234094	1.60905e-06	-1.86849	-1.62018
46051408	rs147500718	1.5579e-14	-2.32892e-10	-1.25292	1.01943e-05	-2.32892e-10	-0.917706	2.54758e-05	-2.32892e-10	-0.726591
46051457	rs17725424	2.06402e-14	-0.971603	-4.8174e-10	1.01328e-05	-0.923755	-4.8174e-10	1.30971e-05	-1.39192	-4.8174e-10
46051833	rs117289621	1.28731e-14	-1.44371	-4.8174e-10	1.42889e-05	-0.580052	-4.8174e-10	3.33987e-05	-0.455802	-4.8174e-10
46052575	rs16938437	2.10151e-14	-0.953604	-4.8174e-10	7.83066e-06	-1.18149	-4.8174e-10	6.77041e-06	-2.05176	-4.8174e-10
46053279	rs75062866	1.11462e-13	-2.32892e-10	0.714835	6.01672e-05	-2.32892e-10	0.857595	8.50029e-05	-2.32892e-10	0.478367
46053348	rs61882539	2.02051e-14	-0.992907	-4.8174e-10	7.5617e-06	-1.21644	-4.8174e-10	6.777e-06	-2.05078	-4.8174e-10
46053760	rs61882540	1.99997e-14	-1.00313	-4.8174e-10	7.49338e-06	-1.22551	-4.8174e-10	6.77955e-06	-2.05041	-4.8174e-10
46054393	rs117160929	9.10205e-14	-2.32892e-10	0.51224	4.91729e-05	-2.32892e-10	0.65581	6.85186e-05	-2.32892e-10	0.262787
46054563	rs61882541	2.09973e-14	-0.954453	-4.8174e-10	7.43767e-06	-1.23298	-4.8174e-10	6.78089e-06	-2.05021	-4.8174e-10
46054619	rs61882542	2.19067e-14	-0.912051	-4.8174e-10	7.71558e-06	-1.19629	-4.8174e-10	6.7952e-06	-2.0481	-4.8174e-10
46054959	rs140815940	2.16031e-14	-2.32892e-10	-0.926006	9.79451e-06	-2.32892e-10	-0.957711	2.23373e-05	-2.32892e-10	-0.85806
46055531	rs138625045	1.25514e-14	-2.32892e-10	-1.46901	8.32733e-06	-2.32892e-10	-1.11999	1.97625e-05	-2.32892e-10	-0.980533
46055904	rs4756051	2.00693e-15	-1.64893	-1.65331	0.000376137	3.26513	-0.574708	3.94553e-06	-0.937266	-1.65447
46056352	rs115749090	7.9783e-15	-1.92212	-4.8174e-10	1.97699e-05	-0.255375	-4.8174e-10	1.05379e-05	-1.60934	-4.8174e-10
46057002	rs77931661	8.0596e-14	0.390605	-4.8174e-10	9.43136e-06	-0.995493	-4.8174e-10	7.06826e-06	-2.0087	-4.8174e-10
46057073	rs12364441	1.42707e-15	-2.02172	-1.6215	2.28135e-05	1.50423	-1.61641	2.09341e-06	-1.59767	-1.62786
46057427	rs7103299	7.52998e-14	0.322633	-4.8174e-10	9.02051e-06	-1.04003	-4.8174e-10	7.00748e-06	-2.01734	-4.8174e-10
46057783	rs144925907	7.48806e-15	-1.98554	-4.8174e-10	3.55284e-06	-1.97179	-4.8174e-10	6.81864e-06	-2.04466	-4.8174e-10
46058240	rs11038747	8.60495e-15	-1.84651	-4.8174e-10	2.55818e-05	0.00234684	-4.8174e-10	1.20282e-05	-1.47707	-4.8174e-10
46058986	rs191867985	1.05077e-14	-2.32892e-10	-1.64673	4.90449e-06	-2.32892e-10	-1.64938	1.03819e-05	-2.32892e-10	-1.62425
46059183	rs61882543	7.42282e-14	0.308299	-4.8174e-10	8.93656e-06	-1.04938	-4.8174e-10	6.99549e-06	-2.01905	-4.8174e-10
46059294	rs4755347	1.62982e-15	-1.89933	-1.61105	2.68007e-06	-1.35001	-0.903684	1.6243e-06	-1.85178	-1.62746
46059924	rs11038749	1.61334e-15	-1.89529	-1.62525	2.57185e-06	-1.34137	-0.953534	1.62001e-06	-1.84716	-1.63473
46059975	rs61882544	7.32795e-14	0.295437	-4.8174e-10	8.86201e-06	-1.05776	-4.8174e-10	6.98497e-06	-2.02056	-4.8174e-10
46060082	rs10838547	1.41438e-15	-2.02517	-1.62698	1.87725e-06	-1.63464	-0.975084	1.39868e-06	-1.98909	-1.6397
46060526	rs61882545	7.52998e-14	0.322633	-4.8174e-10	9.02051e-06	-1.04003	-4.8174e-10	7.00748e-06	-2.01734	-4.8174e-10
46060565	rs61882546	7.52998e-14	0.322633	-4.8174e-10	9.02051e-06	-1.04003	-4.8174e-10	7.00748e-06	-2.01734	-4.8174e-10
46061038	rs7120227	7.52998e-14	0.322633	-4.8174e-10	9.02051e-06	-1.04003	-4.8174e-10	7.00748e-06	-2.01734	-4.8174e-10
46062000	rs61882547	7.52998e-14	0.322633	-4.8174e-10	9.02051e-06	-1.04003	-4.8174e-10	7.00748e-06	-2.01734	-4.8174e-10
46062245	rs79728014	6.0912e-15	-0.536969	-1.65503	4.24073e-06	-0.412005	-1.38279	6.70346e-06	-0.515334	-1.54636
46063034	rs11038750	8.63804e-15	-1.84267	-4.8174e-10	2.58931e-05	0.0144427	-4.8174e-10	1.21055e-05	-1.47066	-4.8174e-10
46063637	rs11820849	7.52998e-14	0.322633	-4.8174e-10	9.02051e-06	-1.04003	-4.8174e-10	7.00748e-06	-2.01734	-4.8174e-10
46063817	rs11827732	7.52998e-14	0.322633	-4.8174e-10	9.02051e-06	-1.04003	-4.8174e-10	7.00748e-06	-2.01734	-4.8174e-10
46064069	rs76252309	7.52998e-14	0.322633	-4.8174e-10	9.02051e-06	-1.04003	-4.8174e-10	7.00748e-06	-2.01734	-4.8174e-10
46064974	rs953230	3.49768e-15	-1.09211	-1.65463	0.00281737	5.28174	-0.57771	2.33857e-06	-1.46409	-1.65069
46065036	rs2959104	1.07279e-13	0.676591	-4.8174e-10	1.8309e-05	-0.332141	-4.8174e-10	8.82754e-06	-1.78644	-4.8174e-10
46067918	rs76464147	3.20663e-14	-2.32892e-10	-0.531038	1.72574e-05	-2.32892e-10	-0.391292	4.28246e-05	-2.32892e-10	-0.207205
46068647	rs78131170	3.31712e-14	-2.32892e-10	-0.497161	1.78883e-05	-2.32892e-10	-0.355386	4.45017e-05	-2.32892e-10	-0.168791
46068923	rs77892629	1.30949e-14	-2.32892e-10	-1.42662	5.78616e-06	-2.32892e-10	-1.48406	1.15016e-05	-2.32892e-10	-1.52183
46070178	rs2932513	8.91891e-15	-0.169611	-1.64106	3.87606e-06	-0.811537	-1.07318	1.3386e-06	-2.02136	-1.65133
46070300	rs2932514	8.05284e-15	-0.264782	-1.64804	3.59777e-06	-0.834541	-1.12468	1.33002e-06	-2.02477	-1.65435
46070935	rs61882549	5.32663e-14	-0.0235397	-4.8174e-10	3.88297e-06	-1.88293	-4.8174e-10	6.79977e-06	-2.04743	-4.8174e-10
46071253	rs4073513	5.13623e-15	-0.708087	-1.65444	0.00281215	5.27083	-0.568659	2.25211e-06	-1.50121	-1.65125
46071269	rs183640689	7.249e-15	-2.01798	-4.8174e-10	4.28277e-06	-1.78493	-4.8174e-10	7.40153e-06	-1.96263	-4.8174e-10
46071388	rs78579936	2.56235e-14	-2.32892e-10	-0.755336	6.7335e-06	-2.32892e-10	-1.33244	0.00069929	-2.32892e-10	2.58575
46071685	rs79674682	8.18488e-15	-1.89656	-4.8174e-10	2.16739e-05	-0.163426	-4.8174e-10	1.10364e-05	-1.56312	-4.8174e-10
46071727	rs6485660	1.18948e-14	0.127638	-1.65038	4.35872e-06	-0.620479	-1.14687	1.38484e-06	-1.9838	-1.65493
46071823	rs7129942	6.75586e-14	0.21415	-4.8174e-10	8.40748e-06	-1.11041	-4.8174e-10	6.92393e-06	-2.02934	-4.8174e-10
46072286	rs7114506	5.09488e-15	-0.715874	-1.65473	0.00285376	5.29999	-0.583128	2.28525e-06	-1.48751	-1.65034
46072537	rs11038752	1.46671e-15	-1.97132	-1.6445	4.00076e-05	2.0305	-1.58097	2.39397e-06	-1.4449	-1.64647
46072962	rs2959082	6.40997e-14	0.161595	-4.8174e-10	8.12832e-06	-1.14418	-4.8174e-10	6.88953e-06	-2.03432	-4.8174e-10
46073113	rs10838551	1.64566e-15	-1.85354	-1.64717	2.42418e-06	-1.25526	-1.09878	1.66783e-06	-1.79978	-1.65301
46076518	rs953577	1.11103e-14	-2.32892e-10	-1.59097	5.67017e-06	-2.32892e-10	-1.50431	1.18351e-05	-2.32892e-10	-1.49325
46076775	rs2959083	7.13372e-14	0.268573	-4.8174e-10	8.70866e-06	-1.07522	-4.8174e-10	6.96376e-06	-2.0236	-4.8174e-10
46077264	rs11038754	1.47578e-15	-1.96406	-1.6456	4.22142e-05	2.08118	-1.57795	2.43905e-06	-1.42526	-1.64745
46078384	rs2932516	8.16897e-14	0.404083	-4.8174e-10	9.51539e-06	-0.986623	-4.8174e-10	7.08108e-06	-2.00689	-4.8174e-10
46078656	rs2959084	4.3373e-15	-0.877242	-1.65435	0.00180521	4.83371	-0.574809	2.00452e-06	-1.61838	-1.65053
46078701	rs11038755	7.54036e-15	-1.97857	-4.8174e-10	1.56812e-05	-0.487068	-4.8174e-10	9.43093e-06	-1.72032	-4.8174e-10
46079058	rs11038756	7.73183e-15	-1.9535	-4.8174e-10	1.74889e-05	-0.377966	-4.8174e-10	9.92658e-06	-1.6691	-4.8174e-10
46079757	rs117335563	6.27088e-14	0.139657	-4.8174e-10	1.46537e-05	-0.55484	-4.8174e-10	9.9539e-06	-1.66635	-4.8174e-10
46079885	rs11038757	8.1514e-15	-1.90065	-4.8174e-10	2.1365e-05	-0.17778	-4.8174e-10	1.09562e-05	-1.57041	-4.8174e-10
46079899	rs78056747	8.16897e-14	0.404083	-4.8174e-10	9.51539e-06	-0.986623	-4.8174e-10	7.08108e-06	-2.00689	-4.8174e-10
46080899	rs2932512	6.58015e-14	0.187798	-4.8174e-10	8.2661e-06	-1.12737	-4.8174e-10	6.90618e-06	-2.0319	-4.8174e-10
46081258	rs2013010	1.44228e-14	0.321738	-1.65177	5.02597e-06	-0.462393	-1.16252	1.43794e-06	-1.94606	-1.65505
46083690	rs75783582	7.65371e-15	-1.96365	-4.8174e-10	3.67372e-06	-1.93833	-4.8174e-10	7.51915e-06	-1.94687	-4.8174e-10
46083743	rs7934407	8.39713e-14	0.43163	-4.8174e-10	9.68986e-06	-0.968454	-4.8174e-10	7.10804e-06	-2.00309	-4.8174e-10
46084037	rs10838552	1.40876e-15	-2.01043	-1.64571	1.77061e-06	-1.58125	-1.08696	1.41158e-06	-1.96737	-1.65224
46084677	rs80171383	5.2825e-15	-0.679758	-1.65469	3.56659e-06	-0.561253	-1.40667	5.71129e-06	-0.660628	-1.56125
46084682	rs60623533	3.71814e-14	-2.32892e-10	-0.383035	1.84521e-05	-2.32892e-10	-0.324356	4.50362e-05	-2.32892e-10	-0.156851
46086147	rs1565412	8.95733e-15	-0.155051	-1.65132	3.60607e-06	-0.799712	-1.1572	1.33617e-06	-2.01948	-1.65504
46086688	rs7478883	8.88849e-14	0.488498	-4.8174e-10	1.00618e-05	-0.930782	-4.8174e-10	7.16699e-06	-1.99483	-4.8174e-10
46086727	rs3929339	9.33525e-15	-0.113726	-1.65132	3.72937e-06	-0.766093	-1.1572	1.34368e-06	-2.01387	-1.65504
46087769	rs117496034	2.85356e-14	-2.32892e-10	-0.647693	1.49464e-05	-2.32892e-10	-0.535065	3.87288e-05	-2.32892e-10	-0.307734
46088495	rs1907003	8.88849e-14	0.488498	-4.8174e-10	1.00618e-05	-0.930782	-4.8174e-10	7.16699e-06	-1.99483	-4.8174e-10
46088828	rs17787417	6.05339e-14	0.104359	-4.8174e-10	4.03465e-06	-1.84461	-4.8174e-10	6.85403e-06	-2.03948	-4.8174e-10
46089776	rs12365345	1.38123e-15	-2.02508	-1.65079	3.49129e-06	-0.527956	-1.46131	1.86525e-06	-1.69155	-1.64937
46090423	rs1994599	9.00762e-14	0.501812	-4.8174e-10	1.01513e-05	-0.921931	-4.8174e-10	7.18142e-06	-1.99282	-4.8174e-10
46090550	rs10501316	1.45986e-15	-1.98457	-1.63593	3.56261e-05	1.93261	-1.59907	2.32432e-06	-1.48228	-1.63861
46090742	rs17789617	1.04798e-14	-2.32892e-10	-1.64939	5.07144e-06	-2.32892e-10	-1.61591	2.48456e-05	-2.32892e-10	-0.751639
46091259	rs78902975	1.49889e-14	-1.29154	-4.8174e-10	3.62727e-06	-1.95105	-4.8174e-10	1.27981e-05	-1.41503	-4.8174e-10
46091571	rs10838555	1.39684e-15	-2.01866	-1.64598	1.70856e-06	-1.60999	-1.09389	1.39454e-06	-1.9793	-1.65245
46091944	rs1976182	2.1631e-15	-1.59921	-1.62809	0.000190158	2.2855	-0.277176	1.96362e-06	-1.64048	-1.64905
46091993	rs6416136	9.00762e-14	0.501812	-4.8174e-10	1.01513e-05	-0.921931	-4.8174e-10	7.18142e-06	-1.99282	-4.8174e-10
46092909	rs75215311	7.03579e-15	-2.04784	-4.8174e-10	3.2792e-06	-2.05193	-4.8174e-10	8.09695e-06	-1.87283	-4.8174e-10
46093755	rs11038761	1.72087e-15	-2.04848	-1.40753	7.72885e-07	-1.85459	-1.64257	1.85589e-06	-2.04861	-1.29734
46093905	rs74402481	7.64989e-15	-1.96415	-4.8174e-10	1.67216e-05	-0.422833	-4.8174e-10	9.71739e-06	-1.6904	-4.8174e-10
46094361	rs2959085	9.14087e-14	0.516496	-4.8174e-10	1.0251e-05	-0.912156	-4.8174e-10	7.19762e-06	-1.99057	-4.8174e-10
46094545	rs2220546	1.62359e-15	-1.87709	-1.63712	2.46416e-06	-1.30319	-1.0345	1.63374e-06	-1.82642	-1.64702
46095173	rs17725532	1.36849e-15	-2.0385	-1.64663	2.22805e-05	1.43906	-1.57488	1.92116e-06	-1.66301	-1.64838
46095567	rs2860404	4.17069e-15	-0.918245	-1.65252	0.00191729	4.85071	-0.531577	1.99694e-06	-1.61898	-1.65372
46095872	rs118162057	1.87534e-14	-1.06747	-4.8174e-10	7.92786e-06	-1.16915	-4.8174e-10	3.05727e-05	-0.544211	-4.8174e-10
46097418	rs1038733	9.4018e-14	0.544642	-4.8174e-10	1.04453e-05	-0.893381	-4.8174e-10	7.2295e-06	-1.98615	-4.8174e-10
46097595	rs34225581	7.77604e-15	-1.9478	-4.8174e-10	4.16818e-06	-1.81205	-4.8174e-10	6.8289e-06	-2.04316	-4.8174e-10
46097634	rs16938450	3.16912e-14	-2.32892e-10	-0.542805	1.68913e-05	-2.32892e-10	-0.412736	4.23556e-05	-2.32892e-10	-0.218219
46098692	rs141013358	1.59915e-14	-1.22678	-4.8174e-10	5.51163e-06	-1.53267	-4.8174e-10	1.01597e-05	-1.64589	-4.8174e-10
46099203	rs7397035	8.88849e-14	0.488498	-4.8174e-10	1.00618e-05	-0.930782	-4.8174e-10	7.16699e-06	-1.99483	-4.8174e-10
46100072	rs10838558	9.61644e-15	-0.0899626	-1.64541	4.199e-06	-0.696518	-1.10817	1.36503e-06	-1.99971	-1.65343
46100914	rs117850541	1.38865e-14	-1.36793	-4.8174e-10	6.76355e-05	0.974599	-4.8174e-10	2.10537e-05	-0.917243	-4.8174e-10
46100984	rs188548397	8.17699e-15	-1.89752	-4.8174e-10	2.1601e-05	-0.166792	-4.8174e-10	1.10175e-05	-1.56483	-4.8174e-10
46101036	rs80032902	5.56924e-14	0.0209995	-4.8174e-10	1.32886e-05	-0.652626	-4.8174e-10	9.47965e-06	-1.71517	-4.8174e-10
46101304	rs112026260	9.76236e-15	-1.72031	-4.8174e-10	9.07746e-06	-1.03374	-4.8174e-10	6.77081e-06	-2.0517	-4.8174e-10
46101718	rs2932510	9.26404e-14	0.52988	-4.8174e-10	1.03429e-05	-0.903234	-4.8174e-10	7.21265e-06	-1.98848	-4.8174e-10
46102117	rs72904393	9.91378e-15	-1.70492	-4.8174e-10	7.47836e-06	-1.22752	-4.8174e-10	1.01419e-05	-1.64765	-4.8174e-10
46102319	rs2959086	1.42566e-14	0.307193	-1.64882	5.09855e-06	-0.474292	-1.13629	1.43418e-06	-1.94912	-1.65461
46102509	rs116914034	6.79163e-14	0.219431	-4.8174e-10	4.18555e-06	-1.8079	-4.8174e-10	6.924e-06	-2.02932	-4.8174e-10
46102521	rs10838559	1.61961e-15	-1.88136	-1.6353	2.51336e-06	-1.31206	-1.00586	1.63046e-06	-1.83128	-1.64417
46104663	rs148510705	1.1674e-14	-1.54148	-4.8174e-10	3.59985e-06	-1.95864	-4.8174e-10	6.786e-06	-2.04946	-4.8174e-10
46104844	rs116511920	8.12652e-15	-1.90371	-4.8174e-10	2.11355e-05	-0.188578	-4.8174e-10	1.08965e-05	-1.57588	-4.8174e-10
46105143	rs77828251	8.12652e-15	-1.90371	-4.8174e-10	2.11355e-05	-0.188578	-4.8174e-10	1.08965e-05	-1.57588	-4.8174e-10
46105306	rs72904397	7.06177e-15	-2.04415	-4.8174e-10	3.59085e-06	-1.96114	-4.8174e-10	6.83837e-06	-2.04177	-4.8174e-10
46105497	rs79368845	7.06177e-15	-2.04415	-4.8174e-10	3.46866e-06	-1.99576	-4.8174e-10	9.13929e-06	-1.75174	-4.8174e-10
46105688	rs2932515	9.26404e-14	0.52988	-4.8174e-10	1.03429e-05	-0.903234	-4.8174e-10	7.21265e-06	-1.98848	-4.8174e-10
46107780	rs192553069	3.50339e-14	-2.32892e-10	-0.44253	1.87773e-05	-2.32892e-10	-0.306883	4.74547e-05	-2.32892e-10	-0.104543
46108358	rs10838560	1.71199e-15	-2.03203	-1.42915	9.24254e-07	-1.6804	-1.6379	1.88734e-06	-1.99982	-1.32934
46108410	rs1490087	9.26404e-14	0.52988	-4.8174e-10	1.03429e-05	-0.903234	-4.8174e-10	7.21265e-06	-1.98848	-4.8174e-10
46108442	rs1490088	7.54438e-15	-1.97804	-4.8174e-10	9.77874e-06	-0.959323	-4.8174e-10	7.86896e-06	-1.90139	-4.8174e-10
46108932	rs2130469	9.26404e-14	0.52988	-4.8174e-10	1.03429e-05	-0.903234	-4.8174e-10	7.21265e-06	-1.98848	-4.8174e-10
46109175	rs2130470	9.26404e-14	0.52988	-4.8174e-10	1.03429e-05	-0.903234	-4.8174e-10	7.21265e-06	-1.98848	-4.8174e-10
46109181	rs79294034	1.09078e-14	-2.32892e-10	-1.60937	6.17148e-06	-2.32892e-10	-1.4196	1.4518e-05	-2.32892e-10	-1.28893
46109519	rs923530	2.33532e-15	-1.54185	-1.60885	7.79987e-05	1.24362	-0.126459	1.97997e-06	-1.65136	-1.62988
46109986	rs139396631	1.04648e-14	-2.32892e-10	-1.65083	5.88691e-06	-2.32892e-10	-1.4668	1.01555e-05	-2.32892e-10	-1.6463
46111576	rs6485663	1.47907e-14	0.337788	-1.64264	5.42945e-06	-0.449254	-1.09844	1.4468e-06	-1.94265	-1.65232
46111807	rs7112677	1.51332e-15	-2.02375	-1.56078	9.75654e-06	-0.672577	-0.289019	1.34757e-06	-2.01963	-1.64639
46112974	rs2130471	9.90425e-14	0.596705	-4.8174e-10	9.87251e-06	-0.949779	-4.8174e-10	7.21023e-06	-1.98882	-4.8174e-10
46113115	rs2171895	9.90425e-14	0.596705	-4.8174e-10	9.87251e-06	-0.949779	-4.8174e-10	7.21023e-06	-1.98882	-4.8174e-10
46113140	rs6485664	9.90425e-14	0.596705	-4.8174e-10	9.87251e-06	-0.949779	-4.8174e-10	7.21023e-06	-1.98882	-4.8174e-10
46113233	rs12363382	7.61437e-15	-1.96881	-4.8174e-10	1.63864e-05	-0.44308	-4.8174e-10	9.62545e-06	-1.69991	-4.8174e-10
46116205	rs4756054	1.51471e-14	0.366709	-1.64774	4.89019e-06	-0.520816	-1.13149	1.43615e-06	-1.94839	-1.65396
46116219	rs2130473	9.77089e-14	0.583148	-4.8174e-10	9.78661e-06	-0.958518	-4.8174e-10	7.19525e-06	-1.9909	-4.8174e-10
46117183	rs1542724	1.38526e-15	-2.03524	-1.63772	3.97125e-06	-0.466937	-1.39351	1.98394e-06	-1.64221	-1.63702
46117709	rs78335501	3.12754e-14	-2.32892e-10	-0.556011	1.66571e-05	-2.32892e-10	-0.426696	4.17243e-05	-2.32892e-10	-0.233235
46117960	rs7937896	1.01685e-14	-0.0331559	-1.64639	3.46352e-06	-0.87675	-1.1205	1.33603e-06	-2.02121	-1.65341
46118182	rs7924996	9.77089e-14	0.583148	-4.8174e-10	9.78661e-06	-0.958518	-4.8174e-10	7.19525e-06	-1.9909	-4.8174e-10
46119020	rs147840395	1.0421e-14	-2.32892e-10	-1.65502	5.15068e-06	-2.32892e-10	-1.6004	1.13488e-05	-2.32892e-10	-1.53521
46119752	rs11038764	7.84897e-15	-1.93846	-4.8174e-10	8.39002e-06	-1.11249	-4.8174e-10	7.78451e-06	-1.91218	-4.8174e-10
46119893	rs182523856	1.05035e-14	-2.32892e-10	-1.64714	5.12756e-06	-2.32892e-10	-1.6049	1.03734e-05	-2.32892e-10	-1.62507
46120317	rs7110825	1.36606e-15	-2.04683	-1.64008	4.5606e-06	-0.318847	-1.40323	2.1333e-06	-1.56529	-1.64136
46120416	rs75685721	4.66474e-14	-2.32892e-10	-0.156227	2.67084e-05	-2.32892e-10	0.0454456	7.01113e-05	-2.32892e-10	0.285766
46121829	rs10838562	1.73841e-15	-1.99287	-1.453	9.87992e-07	-1.62291	-1.62871	1.86716e-06	-1.97983	-1.36007
46122023	rs4756055	2.70259e-15	-1.44365	-1.56099	0.000394239	2.65894	0.0784847	2.36588e-06	-1.49142	-1.61175
46122653	rs7106689	1.01006e-13	0.616333	-4.8174e-10	1.09595e-05	-0.84533	-4.8174e-10	7.31552e-06	-1.97432	-4.8174e-10
46123497	rs11038765	1.36479e-15	-2.04707	-1.64077	4.84493e-06	-0.255507	-1.40609	2.21104e-06	-1.52884	-1.64202
46123740	rs116876530	1.05802e-14	-2.32892e-10	-1.63986	4.89534e-06	-2.32892e-10	-1.65125	1.03536e-05	-2.32892e-10	-1.62699
46124437	rs7111900	9.95063e-14	0.601377	-4.8174e-10	1.08499e-05	-0.855381	-4.8174e-10	7.297e-06	-1.97686	-4.8174e-10
46124820	rs10838563	9.81659e-14	0.587815	-4.8174e-10	1.07516e-05	-0.864483	-4.8174e-10	7.28047e-06	-1.97912	-4.8174e-10
46125575	rs4756056	1.01006e-13	0.616333	-4.8174e-10	1.09595e-05	-0.84533	-4.8174e-10	7.31552e-06	-1.97432	-4.8174e-10
46126072	rs7942083	9.9869e-15	-0.26258	-1.43499	1.95295e-06	-0.932045	-1.63815	1.8294e-06	-2.03698	-1.32335
46126373	rs7942246	1.05522e-13	0.660074	-4.8174e-10	1.12873e-05	-0.815857	-4.8174e-10	7.37142e-06	-1.96671	-4.8174e-10
46126730	rs10769186	1.00922e-14	-0.24848	-1.4386	1.97689e-06	-0.920884	-1.63713	1.82369e-06	-2.03567	-1.32779
46126811	rs11038767	1.64157e-15	-2.04326	-1.45994	8.64925e-07	-1.75853	-1.62612	1.7621e-06	-2.02935	-1.36847
46127313	rs10838564	9.17999e-15	-0.194146	-1.58767	2.27505e-06	-0.877771	-1.53976	1.51194e-06	-2.03013	-1.5208
46128840	rs13377242	1.7284e-15	-1.99517	-1.45648	9.8312e-07	-1.62913	-1.62743	1.8546e-06	-1.98237	-1.36428
46128893	rs76858304	7.52407e-15	-1.98074	-4.8174e-10	3.53478e-06	-1.97688	-4.8174e-10	6.80852e-06	-2.04614	-4.8174e-10
46129039	rs2130475	1.7284e-15	-1.99517	-1.45648	9.8312e-07	-1.62913	-1.62743	1.8546e-06	-1.98237	-1.36428
46129043	rs7932691	1.29369e-14	0.127209	-1.56597	2.72796e-06	-0.671323	-1.56466	1.61678e-06	-1.99309	-1.49079
46129102	rs2130476	1.72052e-15	-1.99974	-1.45648	9.70785e-07	-1.64175	-1.62743	1.84522e-06	-1.98743	-1.36428
46129540	rs11038768	1.64256e-15	-2.04265	-1.45994	8.6793e-07	-1.75506	-1.62612	1.76381e-06	-2.02837	-1.36847
46129748	rs73455987	3.47842e-14	-2.32892e-10	-0.44968	1.86363e-05	-2.32892e-10	-0.314424	4.70725e-05	-2.32892e-10	-0.112631
46130182	rs10734539	9.72975e-14	0.578929	-4.8174e-10	1.06877e-05	-0.87044	-4.8174e-10	7.26977e-06	-1.98059	-4.8174e-10
46130227	rs12575808	1.75781e-15	-2.0294	-1.40538	7.68709e-07	-1.8601	-1.64248	1.85771e-06	-2.04192	-1.30306
46130593	rs10734540	9.72975e-14	0.578929	-4.8174e-10	1.06877e-05	-0.87044	-4.8174e-10	7.26977e-06	-1.98059	-4.8174e-10
46130713	rs34396514	1.35505e-15	-2.04944	-1.64556	5.85735e-06	-0.0417854	-1.43005	2.53213e-06	-1.3904	-1.64485
46130886	rs72906234	5.10781e-15	-1.96337	-0.404704	7.44512e-05	1.61167	-0.541061	7.07814e-06	-1.26051	-0.746796
46131071	rs7940620	9.8748e-14	0.593726	-4.8174e-10	1.07943e-05	-0.860517	-4.8174e-10	7.28765e-06	-1.97814	-4.8174e-10
46131138	rs10838565	1.73237e-15	-1.99287	-1.45648	9.89256e-07	-1.62291	-1.62743	1.85931e-06	-1.97983	-1.36428
46132287	rs78917538	1.09195e-14	-2.32892e-10	-1.60829	4.88157e-06	-2.32892e-10	-1.65407	1.01231e-05	-2.32892e-10	-1.6495
46132440	rs112575725	1.37094e-15	-2.05014	-1.6332	6.60975e-06	0.0260363	-1.37702	2.6599e-06	-1.35128	-1.63475
46133366	rs4237661	1.01589e-13	0.622087	-4.8174e-10	1.1002e-05	-0.84146	-4.8174e-10	7.32273e-06	-1.97334	-4.8174e-10
46133493	rs4756057	1.03115e-13	0.637	-4.8174e-10	1.1113e-05	-0.831419	-4.8174e-10	7.34161e-06	-1.97076	-4.8174e-10
46134672	rs1006909	1.07863e-14	-2.32892e-10	-1.62057	4.94974e-06	-2.32892e-10	-1.6402	1.05989e-05	-2.32892e-10	-1.60357
46134807	rs10838566	1.68318e-15	-2.03186	-1.4463	9.31296e-07	-1.67966	-1.63105	1.84559e-06	-1.99954	-1.35199
46134905	rs71491889	9.54999e-15	-1.7423	-4.8174e-10	5.09552e-06	-1.61117	-4.8174e-10	1.71992e-05	-1.11945	-4.8174e-10
46135526	rs7125387	1.03115e-13	0.637	-4.8174e-10	1.1113e-05	-0.831419	-4.8174e-10	7.34161e-06	-1.97076	-4.8174e-10
46135655	rs7109480	3.55477e-15	-1.20336	-1.52719	0.0021176	4.19012	0.228387	4.15692e-06	-0.955493	-1.58405
46135945	rs77991256	3.53969e-14	-2.32892e-10	-0.43222	1.89826e-05	-2.32892e-10	-0.296013	4.80111e-05	-2.32892e-10	-0.0928877
46136141	rs79911762	1.0627e-14	-2.32892e-10	-1.63545	4.8866e-06	-2.32892e-10	-1.65304	1.02984e-05	-2.32892e-10	-1.63233
46136343	rs10838567	1.71526e-15	-1.98916	-1.47012	1.00453e-06	-1.61301	-1.62201	1.83629e-06	-1.97574	-1.38083
46137056	rs7107550	3.29347e-15	-1.29642	-1.51049	4.04929e-05	1.80205	-1.34045	3.10657e-06	-1.43318	-1.39762
46137422	rs950105	3.03347e-15	-1.37633	-1.51281	0.000615544	2.91399	0.268982	2.65356e-06	-1.41095	-1.57747
46139285	rs1490082	1.04526e-13	0.650592	-4.8174e-10	1.12153e-05	-0.822256	-4.8174e-10	7.35908e-06	-1.96838	-4.8174e-10
46140281	rs80265661	9.50571e-15	-1.74695	-4.8174e-10	3.3011e-06	-2.04528	-4.8174e-10	6.80112e-06	-2.04723	-4.8174e-10
46140935	rs4281461	1.04526e-13	0.650592	-4.8174e-10	1.12153e-05	-0.822256	-4.8174e-10	7.35908e-06	-1.96838	-4.8174e-10
46141391	rs193174046	1.21125e-14	-2.32892e-10	-1.5046	4.96978e-06	-2.32892e-10	-1.63616	1.35664e-05	-2.32892e-10	-1.35672
46141422	rs148683230	6.42927e-15	-0.483275	-1.65471	4.62141e-06	-0.299944	-1.40889	7.6701e-06	-0.392532	-1.53446
46141823	rs74366855	2.96173e-15	-1.37464	-1.53843	3.53579e-05	1.62086	-1.29487	2.75613e-06	-1.50399	-1.4465
46143539	rs189882449	1.31053e-14	-2.32892e-10	-1.42583	7.16989e-06	-2.32892e-10	-1.26964	1.38511e-05	-2.32892e-10	-1.33596
46143769	rs11038772	1.505e-15	-2.04701	-1.54304	7.79329e-07	-1.90654	-1.58231	1.63871e-06	-2.00856	-1.46185
46144455	rs7946524	1.2097e-13	0.796696	-4.8174e-10	1.23847e-05	-0.723074	-4.8174e-10	7.56266e-06	-1.9411	-4.8174e-10
46144668	rs4756058	1.27746e-13	0.851203	-4.8174e-10	1.28555e-05	-0.685764	-4.8174e-10	7.64602e-06	-1.93013	-4.8174e-10
46145123	rs12362172	8.15976e-15	-1.89963	-4.8174e-10	2.046e-05	-0.22106	-4.8174e-10	1.17236e-05	-1.50271	-4.8174e-10
46145501	rs7950474	1.61725e-15	-2.0378	-1.48031	2.68055e-06	-0.649333	-1.60418	1.92098e-06	-2.04356	-1.26792
46145658	rs4396260	1.3632e-15	-2.03564	-1.65337	1.04104e-05	0.699252	-1.59598	2.61992e-06	-1.36673	-1.63444
46145881	rs1125082	1.36799e-15	-2.03564	-1.64986	1.05788e-05	0.699252	-1.57993	2.64593e-06	-1.36673	-1.62456
46146792	rs10128629	1.34444e-13	0.902304	-4.8174e-10	1.3315e-05	-0.650638	-4.8174e-10	7.72787e-06	-1.91949	-4.8174e-10
46146855	rs10769187	1.53423e-15	-2.04507	-1.52575	7.82009e-06	-0.631368	-0.551469	1.35134e-06	-2.04598	-1.61724
46147042	rs147064449	1.69624e-14	-2.32892e-10	-1.16784	6.54286e-06	-2.32892e-10	-1.36116	1.22827e-05	-2.32892e-10	-1.45613
46147770	rs10769189	5.9504e-15	-0.72809	-1.4873	2.55006e-06	-0.648449	-1.65497	9.26448e-06	-0.511298	-1.22683
46148147	rs11601057	1.4751e-15	-2.04712	-1.56299	6.59814e-06	-0.6864	-0.666345	1.33616e-06	-2.03859	-1.63593
46149680	rs7124070	5.0926e-15	-0.85229	-1.51877	2.24764e-06	-0.776422	-1.65323	7.82132e-06	-0.645522	-1.26194
46150574	rs75411066	7.1187e-15	-2.03612	-4.8174e-10	1.03613e-05	-0.901459	-4.8174e-10	8.87529e-06	-1.78105	-4.8174e-10
46150619	rs4756059	1.19295e-13	0.782755	-4.8174e-10	1.22674e-05	-0.732591	-4.8174e-10	7.54198e-06	-1.94383	-4.8174e-10
46151490	rs10769190	1.41303e-15	-2.01457	-1.63854	7.63569e-07	-2.00022	-1.50906	2.39878e-06	-1.49639	-1.59297
46152536	rs10838569	2.17736e-15	-1.93494	-1.28579	8.05834e-07	-1.80349	-1.65192	2.35331e-06	-2.01828	-1.09021
46152698	rs145950706	9.99096e-15	-1.69716	-4.8174e-10	3.92603e-06	-1.8719	-4.8174e-10	6.96585e-06	-2.0233	-4.8174e-10
46153362	rs76007133	1.25682e-13	-2.32892e-10	0.834909	5.3145e-05	-2.32892e-10	0.733492	0.000165935	-2.32892e-10	1.14727
46154590	rs75166711	4.78708e-15	-1.01234	-1.42059	2.06687e-06	-0.862773	-1.65073	3.68677e-06	-1.01191	-1.64766
46155376	rs12798196	1.52162e-15	-1.92724	-1.65183	2.34331e-06	-0.887259	-1.50071	1.60926e-06	-1.83515	-1.65339
46155938	rs7120013	1.80884e-15	-2.05118	-1.35498	3.10743e-06	-0.491596	-1.61414	2.64455e-06	-2.05202	-0.939798
46155997	rs79333687	1.0546e-14	-2.32892e-10	-1.64309	4.8812e-06	-2.32892e-10	-1.65414	1.01112e-05	-2.32892e-10	-1.65068
46156175	rs55719844	7.09032e-15	-2.04011	-4.8174e-10	1.82653e-05	-0.334528	-4.8174e-10	2.17003e-05	-0.886991	-4.8174e-10
46156924	rs79754893	1.02261e-14	-1.6739	-4.8174e-10	3.95097e-05	0.437014	-4.8174e-10	1.71991e-05	-1.11946	-4.8174e-10
46157060	rs10769191	2.01277e-15	-2.01681	-1.28252	6.67748e-07	-2.02253	-1.62085	4.982e-06	-1.44478	-0.91371
46157468	rs1970848	1.9566e-15	-2.04591	-1.28173	3.67321e-06	-0.303722	-1.63475	2.83982e-06	-2.04802	-0.87256
46157546	rs12800259	1.40681e-15	-2.01112	-1.6464	2.79935e-06	-0.730678	-1.47947	1.75334e-06	-1.75262	-1.65017
46157568	rs78059714	1.64221e-15	-1.96055	-1.54225	8.48161e-07	-1.77426	-1.62996	2.4686e-06	-1.43024	-1.63043
46158351	rs76655624	1.02925e-14	-1.66743	-4.8174e-10	4.01702e-05	0.453593	-4.8174e-10	1.73747e-05	-1.1093	-4.8174e-10
46158497	rs79939051	1.02925e-14	-1.66743	-4.8174e-10	4.01702e-05	0.453593	-4.8174e-10	1.73747e-05	-1.1093	-4.8174e-10
46158554	rs79014962	1.62155e-14	-1.21288	-4.8174e-10	6.56555e-06	-1.3577	-4.8174e-10	1.03587e-05	-1.62649	-4.8174e-10
46158801	rs79911104	1.03244e-14	-1.66434	-4.8174e-10	4.04878e-05	0.461467	-4.8174e-10	1.74589e-05	-1.10447	-4.8174e-10
46158871	rs76334559	1.03244e-14	-1.66434	-4.8174e-10	4.04878e-05	0.461467	-4.8174e-10	1.74589e-05	-1.10447	-4.8174e-10
46159333	rs55707359	7.4035e-15	-1.99689	-4.8174e-10	3.46508e-06	-1.9968	-4.8174e-10	8.17475e-06	-1.86327	-4.8174e-10
46159606	rs11038775	1.89955e-15	-2.03741	-1.31982	4.15165e-06	-0.18931	-1.62672	2.83551e-06	-2.03867	-0.883432
46159633	rs117529631	1.37454e-15	-2.05166	-1.62907	1.05681e-06	-1.61709	-1.56719	1.36849e-06	-2.05111	-1.59951
46160551	rs7118159	1.87368e-15	-2.03328	-1.33766	4.35097e-06	-0.145272	-1.62386	2.70942e-06	-2.0347	-0.932885
46160930	rs117099326	7.58944e-15	-1.97209	-4.8174e-10	3.50523e-06	-1.98528	-4.8174e-10	6.81085e-06	-2.0458	-4.8174e-10
46161659	rs77890840	5.34005e-14	-2.32892e-10	-0.0210245	1.03328e-05	-2.32892e-10	-0.904212	0.00321726	-2.32892e-10	4.11197
46161921	rs184712774	1.76034e-14	-2.32892e-10	-1.13075	6.2498e-06	-2.32892e-10	-1.40698	2.17664e-05	-2.32892e-10	-0.883951
46163108	rs11038776	1.64869e-15	-1.88303	-1.61584	2.18885e-06	-1.05223	-1.40393	1.62251e-06	-1.85336	-1.62699
46163538	rs11038777	1.12655e-14	-1.5771	-4.8174e-10	5.02135e-05	0.676751	-4.8174e-10	1.99601e-05	-0.970582	-4.8174e-10
46164050	rs112098252	3.80685e-13	1.94313	-4.8174e-10	7.81539e-05	1.11915	-4.8174e-10	9.02439e-05	0.538197	-4.8174e-10
46164157	rs7924340	2.12589e-15	-2.04833	-1.19633	3.06533e-06	-0.467393	-1.65198	3.27788e-06	-2.05118	-0.725941
46164677	rs117660791	1.13635e-14	-1.56844	-4.8174e-10	5.27174e-06	-1.57717	-4.8174e-10	8.20894e-06	-1.85909	-4.8174e-10
46165687	rs55683589	7.60761e-15	-1.9697	-4.8174e-10	3.56068e-06	-1.96958	-4.8174e-10	8.57679e-06	-1.81526	-4.8174e-10
46165698	rs11038780	2.14659e-15	-2.04159	-1.19337	3.45826e-06	-0.3461	-1.65267	3.34609e-06	-2.04587	-0.710655
46166591	rs12287430	2.18154e-15	-2.04458	-1.17423	3.31486e-06	-0.387285	-1.65383	3.43098e-06	-2.04811	-0.683365
46166803	rs12225028	2.8739e-15	-1.89157	-1.0516	2.56832e-06	-0.68844	-1.60784	3.72983e-06	-1.79412	-0.853833
46166820	rs74645698	1.82864e-15	-1.99692	-1.39835	7.98564e-07	-1.80984	-1.65464	2.24698e-06	-1.49975	-1.65498
46167337	rs11038783	2.74173e-15	-1.93933	-1.05092	1.47822e-05	1.10235	-1.64847	4.83228e-06	-1.56875	-0.820251
46167404	rs10769193	1.93096e-14	-1.03824	-4.8174e-10	4.23615e-06	-1.79588	-4.8174e-10	6.80675e-06	-2.0464	-4.8174e-10
46167441	rs143597074	1.79576e-15	-1.9807	-1.43271	7.9434e-07	-1.81495	-1.65483	2.26956e-06	-1.4904	-1.65434
46167596	rs77101145	1.79126e-15	-1.95895	-1.45698	8.46427e-07	-1.75292	-1.65335	2.50659e-06	-1.39317	-1.65222
46168214	rs144356076	1.10674e-14	-2.32892e-10	-1.59484	5.0786e-06	-2.32892e-10	-1.6145	1.02157e-05	-2.32892e-10	-1.6404
46168575	rs12221754	3.25038e-15	-1.88551	-0.934562	2.88227e-06	-0.621232	-1.55972	4.45287e-06	-1.76382	-0.706952
46168608	rs10734541	1.98163e-14	-1.01234	-4.8174e-10	4.29201e-06	-1.78278	-4.8174e-10	6.79483e-06	-2.04816	-4.8174e-10
46169148	rs56063427	4.01054e-15	-1.11679	-1.49313	3.79483e-05	1.95425	-1.55755	2.89105e-06	-1.52834	-1.37436
46169155	rs139528615	1.04386e-14	-2.32892e-10	-1.65334	4.97776e-06	-2.32892e-10	-1.63455	1.07493e-05	-2.32892e-10	-1.58948
46169659	rs11038784	5.63205e-15	-1.28867	-0.981705	2.57534e-05	0.688046	-0.679014	7.38041e-06	-0.956823	-1.00867
46169978	rs140057883	9.36094e-15	-1.7623	-4.8174e-10	4.41023e-06	-1.75561	-4.8174e-10	7.16067e-06	-1.99572	-4.8174e-10
46170137	rs4478968	2.3932e-15	-1.70617	-1.42004	6.10571e-06	-0.389402	-1.04091	1.96864e-06	-1.8933	-1.39368
46170469	rs11038785	3.26323e-15	-1.64981	-1.16632	2.56297e-06	-1.70719	-0.591178	2.24284e-06	-2.02302	-1.13356
46170487	rs118083167	6.96553e-14	0.244714	-4.8174e-10	1.957e-05	-0.265537	-4.8174e-10	1.17892e-05	-1.49713	-4.8174e-10
46171222	rs72906278	3.24153e-15	-1.63121	-1.1916	2.55313e-06	-1.68338	-0.618834	2.22109e-06	-2.01832	-1.14801
46171404	rs3935366	5.41417e-14	1.60483	-1.61206	0.000428393	3.57399	-0.753487	1.17309e-05	0.143061	-1.64515
46171609	rs34642764	3.16066e-15	-1.6405	-1.20756	2.51476e-06	-1.67458	-0.642779	2.19019e-06	-2.01562	-1.16471
46172038	rs72906282	1.93185e-15	-1.99801	-1.34236	8.39458e-07	-2.04969	-1.36484	2.30208e-06	-1.98408	-1.14643
46172337	rs10838570	5.05948e-14	1.54181	-1.61681	0.00038037	3.49577	-0.794158	1.12144e-05	0.0943027	-1.64142
46172417	rs11604802	1.06511e-13	0.6694	-4.8174e-10	4.99155e-05	0.670798	-4.8174e-10	4.17839e-05	-0.231807	-4.8174e-10
46172862	rs77032217	2.13219e-15	-2.01006	-1.23164	8.73993e-07	-1.74431	-1.6299	3.56208e-06	-1.8169	-0.87707
46173417	rs140011276	1.92651e-15	-1.99715	-1.34599	8.36679e-07	-2.04951	-1.36834	2.29364e-06	-1.98312	-1.15106
46173938	rs150848514	1.5721e-14	-1.24385	-4.8174e-10	4.64695e-06	-1.70332	-4.8174e-10	7.0594e-06	-2.00996	-4.8174e-10
46174160	rs12275662	6.05128e-14	1.72939	-1.62538	0.000468208	3.72825	-0.818867	1.30291e-05	0.239805	-1.63694
46174176	rs11038786	3.2541e-12	5.35024	-1.26141	0.000199772	3.65785	-1.60021	0.000174835	1.95507	-0.755548
46174291	rs144494125	1.94283e-14	-2.32892e-10	-1.03211	6.41489e-06	-2.32892e-10	-1.38091	0.000136908	-2.32892e-10	0.95499
46174413	rs57665059	2.24075e-15	-2.01356	-1.17847	6.93285e-07	-1.98761	-1.61824	3.02803e-06	-2.01179	-0.844613
46174599	rs10742776	4.63557e-14	-0.162499	-4.8174e-10	4.14478e-06	-1.81768	-4.8174e-10	6.78651e-06	-2.04938	-4.8174e-10
46174945	rs11038787	2.59108e-13	2.84617	-1.28777	2.8606e-05	1.72871	-1.61463	9.30543e-05	1.39998	-0.831111
46174948	rs118081010	2.05289e-15	-1.95184	-1.32775	8.58772e-07	-2.04102	-1.35076	2.35024e-06	-1.98196	-1.12784
46175524	rs58106605	3.18204e-12	5.31832	-1.25188	0.000194949	3.62982	-1.59662	0.00017325	1.93159	-0.741175
46175642	rs57515459	3.07141e-12	5.28293	-1.25188	0.000188986	3.59876	-1.59662	0.000168803	1.90559	-0.741175
46175709	rs11038789	3.75111e-15	-1.5479	-1.12889	2.5954e-06	-1.73756	-0.548233	2.27051e-06	-2.03429	-1.11003
46175919	rs6485665	4.59398e-14	-0.171512	-4.8174e-10	4.13167e-06	-1.82085	-4.8174e-10	6.78888e-06	-2.04903	-4.8174e-10
46176085	rs7951047	3.515e-14	1.16567	-1.60489	0.000116107	2.23658	-0.721601	6.38955e-06	-0.461469	-1.64819
46176092	rs7951050	5.26632e-14	-0.0349283	-4.8174e-10	4.35845e-06	-1.76742	-4.8174e-10	6.77734e-06	-2.05073	-4.8174e-10
46176712	rs55882424	1.029e-14	-1.66767	-4.8174e-10	1.81149e-05	-0.342801	-4.8174e-10	9.79992e-06	-1.68194	-4.8174e-10
46178994	rs7105786	4.46542e-14	-0.199895	-4.8174e-10	4.08666e-06	-1.8318	-4.8174e-10	6.77657e-06	-2.05085	-4.8174e-10
46179484	rs12361705	3.26315e-15	-1.71117	-1.10498	2.58067e-06	-1.7884	-0.503085	2.50531e-06	-2.01977	-1.02614
46179648	rs6485666	4.62128e-14	-0.165588	-4.8174e-10	4.13572e-06	-1.81987	-4.8174e-10	6.77181e-06	-2.05155	-4.8174e-10
46179754	rs11038791	6.48011e-14	1.72889	-1.55641	0.000263593	2.90625	-0.571381	9.76044e-06	-0.0309324	-1.65505
46179854	rs2029483	4.47562e-14	-0.197614	-4.8174e-10	4.09427e-06	-1.82994	-4.8174e-10	6.79659e-06	-2.0479	-4.8174e-10
46180005	rs2029482	4.79878e-14	-0.127897	-4.8174e-10	4.19602e-06	-1.8054	-4.8174e-10	6.77884e-06	-2.05051	-4.8174e-10
46180693	rs7128538	3.43893e-14	1.08175	-1.54285	0.000101926	1.9239	-0.53918	6.9441e-06	-0.371432	-1.65499
46181091	rs9300054	7.42956e-15	-0.442825	-1.55055	2.23269e-05	0.409113	-0.542853	4.59906e-06	-0.783418	-1.65505
46181739	rs10160437	2.65814e-14	-0.174638	-0.543993	2.71693e-05	0.216965	-0.15441	1.18301e-05	-0.902428	-0.591248
46182363	rs80035995	1.0556e-14	-2.32892e-10	-1.64215	4.88877e-06	-2.32892e-10	-1.65259	1.0074e-05	-2.32892e-10	-1.65436
46183216	rs138133042	7.69758e-15	-1.95794	-4.8174e-10	3.49456e-06	-1.98833	-4.8174e-10	8.75431e-06	-1.79477	-4.8174e-10
46183231	rs149600855	1.04227e-14	-2.32892e-10	-1.65486	5.11913e-06	-2.32892e-10	-1.60655	1.13477e-05	-2.32892e-10	-1.5353
46183981	rs147270162	7.48588e-15	-1.98583	-4.8174e-10	3.41677e-06	-2.01084	-4.8174e-10	8.34644e-06	-1.84248	-4.8174e-10
46185344	rs2130474	2.73168e-14	-0.0338733	-0.657468	2.35488e-05	0.206323	-0.286783	1.07264e-05	-0.889394	-0.702218
46185542	rs72908006	2.5121e-15	-1.91211	-1.16562	1.00217e-06	-2.03916	-1.19821	2.90865e-06	-1.94806	-0.948569
46185987	rs7941450	6.63032e-13	4.06067	-1.56269	1.32027e-05	0.977119	-1.63623	2.39858e-05	0.861242	-1.6481
46186812	rs7939067	2.36333e-14	-0.152856	-0.683334	2.43024e-05	0.16405	-0.213008	1.0915e-05	-0.923256	-0.650927
46186834	rs72908007	2.35267e-15	-1.9734	-1.16989	9.85914e-07	-2.05138	-1.20234	2.70145e-06	-2.01682	-0.953707
46186851	rs72908009	2.63676e-15	-1.88263	-1.14666	1.20228e-06	-1.87543	-1.17989	4.08136e-06	-1.63206	-0.925832
46187289	rs72908013	2.67205e-15	-1.82481	-1.19119	1.00671e-06	-2.00995	-1.2229	2.85229e-06	-1.93684	-0.97936
46187583	rs7121210	4.80617e-14	-0.12636	-4.8174e-10	4.08164e-06	-1.83304	-4.8174e-10	6.77209e-06	-2.05151	-4.8174e-10
46187617	rs7105128	4.70345e-13	3.67287	-1.51825	8.55239e-06	0.556654	-1.64998	1.6434e-05	0.48978	-1.65475
46187910	rs72908014	3.69243e-15	-1.82481	-0.86775	1.37761e-06	-2.00995	-0.909234	4.1774e-06	-1.93684	-0.597793
46188225	rs12282151	2.37462e-14	-0.198747	-0.632674	2.23633e-05	0.114455	-0.246568	1.04093e-05	-0.958571	-0.663045
46188386	rs140914801	3.12194e-14	1.01696	-1.57476	7.0274e-07	-1.96213	-1.63017	2.12008e-06	-1.56862	-1.64425
46188408	rs146562946	2.57928e-15	-1.84474	-1.20659	9.83639e-07	-2.01827	-1.23776	2.76059e-06	-1.9509	-0.997977
46188409	rs139115651	2.71719e-15	-1.82935	-1.16989	1.02377e-06	-2.0137	-1.20234	2.79572e-06	-1.98252	-0.953707
46188509	rs117573897	3.67013e-15	-1.80038	-0.898235	1.35196e-06	-1.99908	-0.938896	4.10368e-06	-1.91927	-0.633167
46188702	rs57997836	4.00961e-13	3.53111	-1.53609	8.64793e-06	0.563583	-1.6458	1.75016e-05	0.55123	-1.65325
46188802	rs149548373	1.35791e-14	-2.32892e-10	-1.39031	9.40827e-06	-2.32892e-10	-0.997945	1.10336e-05	-2.32892e-10	-1.56338
46189443	rs72908015	2.62983e-15	-1.82879	-1.20314	9.94135e-07	-2.01165	-1.23376	2.58847e-06	-1.93967	-1.07359
46189971	rs71474104	1.03226e-14	-1.66451	-4.8174e-10	4.41927e-06	-1.75356	-4.8174e-10	6.79271e-06	-2.04847	-4.8174e-10
46190213	rs7936425	2.5613e-14	-0.147519	-0.608228	2.61115e-05	0.251716	-0.228874	1.16433e-05	-0.855913	-0.653672
46190759	rs2902551	5.20251e-14	-0.0471175	-4.8174e-10	4.1944e-06	-1.80578	-4.8174e-10	6.7862e-06	-2.04943	-4.8174e-10
46190981	rs10838573	3.7778e-15	-1.57239	-1.09732	2.47955e-06	-1.87484	-0.456621	2.40214e-06	-2.03326	-1.0547
46191964	rs4387328	5.29554e-14	-0.029395	-4.8174e-10	4.22064e-06	-1.79955	-4.8174e-10	6.79078e-06	-2.04875	-4.8174e-10
46192335	rs1984777	2.24884e-14	-0.260535	-0.625312	2.26677e-05	0.130234	-0.248827	1.02868e-05	-0.963081	-0.67038
46192891	rs72908022	2.53304e-15	-1.80617	-1.26325	9.44105e-07	-2.0047	-1.29235	2.73163e-06	-1.89245	-1.06697
46193009	rs117499414	1.7195e-14	-2.32892e-10	-1.15423	9.8618e-06	-2.32892e-10	-0.950865	2.24844e-05	-2.32892e-10	-0.851499
46193038	rs1024004	5.29554e-14	-0.029395	-4.8174e-10	4.22064e-06	-1.79955	-4.8174e-10	6.79078e-06	-2.04875	-4.8174e-10
46194021	rs72908025	2.39298e-15	-1.90744	-1.21887	9.50663e-07	-2.04118	-1.24895	2.34066e-06	-2.02244	-1.09145
46194445	rs11038801	3.54771e-15	-1.60848	-1.12406	2.48483e-06	-1.8502	-0.479127	2.3615e-06	-2.02082	-1.0842
46194744	rs72908027	1.77426e-15	-1.90801	-1.51746	7.94368e-07	-1.93291	-1.53683	1.97403e-06	-1.82975	-1.45449
46194977	rs75646232	4.20936e-14	-0.25895	-4.8174e-10	0.000997273	3.66549	-4.8174e-10	0.000176299	1.20786	-4.8174e-10
46195220	rs80078546	9.07927e-15	-1.79285	-4.8174e-10	5.60255e-06	-1.51631	-4.8174e-10	1.18627e-05	-1.49092	-4.8174e-10
46195242	rs72908030	1.81093e-15	-1.89282	-1.51218	8.12936e-07	-1.91469	-1.53194	2.09662e-06	-1.77586	-1.44813
46195467	rs72908031	1.97516e-15	-1.9856	-1.33259	8.55281e-07	-2.03692	-1.35894	2.19074e-06	-2.0274	-1.15268
46195713	rs2130472	2.91927e-14	-0.624927	-4.8174e-10	3.41782e-06	-2.01053	-4.8174e-10	7.0733e-06	-2.00799	-4.8174e-10
46196009	rs72908033	2.61484e-15	-1.95886	-1.07878	1.09291e-06	-2.0365	-1.11419	3.4631e-06	-1.8772	-0.844955
46196053	rs7932050	1.09584e-13	0.697849	-4.8174e-10	5.78931e-05	0.819066	-4.8174e-10	5.71316e-05	0.0810376	-4.8174e-10
46196329	rs76171572	7.97376e-15	-1.92269	-4.8174e-10	3.6014e-06	-1.95821	-4.8174e-10	1.01664e-05	-1.64523	-4.8174e-10
46196725	rs72908034	1.98408e-15	-1.98685	-1.32683	8.61021e-07	-2.03631	-1.35286	2.05634e-06	-2.02816	-1.21523
46196953	rs149091205	1.22162e-14	-1.49608	-4.8174e-10	5.01829e-06	-1.62644	-4.8174e-10	1.33433e-05	-1.3733	-4.8174e-10
46197197	rs7943379	1.62685e-14	-0.449733	-0.759878	1.21954e-05	-0.328952	-0.409521	7.37671e-06	-1.15843	-0.807559
46197403	rs7943640	2.75202e-14	-0.683924	-4.8174e-10	3.38536e-06	-2.02007	-4.8174e-10	7.15222e-06	-1.9969	-4.8174e-10
46197404	rs7930443	2.75202e-14	-0.683924	-4.8174e-10	3.38536e-06	-2.02007	-4.8174e-10	7.15222e-06	-1.9969	-4.8174e-10
46197588	rs11038803	3.51893e-15	-1.63217	-1.10852	2.55833e-06	-1.83368	-0.466501	2.41029e-06	-2.01413	-1.07044
46197702	rs117246773	8.84695e-15	-1.81877	-4.8174e-10	3.9779e-06	-1.85878	-4.8174e-10	1.0069e-05	-1.65485	-4.8174e-10
46197969	rs145551667	1.1121e-14	-1.59001	-4.8174e-10	5.5117e-06	-1.53266	-4.8174e-10	8.02367e-06	-1.88192	-4.8174e-10
46197992	rs79098768	8.41166e-15	-1.86923	-4.8174e-10	5.15058e-06	-1.60042	-4.8174e-10	1.04527e-05	-1.61746	-4.8174e-10
46198013	rs923531	2.76184e-14	-0.680362	-4.8174e-10	3.40895e-06	-2.01313	-4.8174e-10	7.11302e-06	-2.00239	-4.8174e-10
46198290	rs137888489	1.13289e-14	-2.32892e-10	-1.57149	5.35295e-06	-2.32892e-10	-1.56189	1.06398e-05	-2.32892e-10	-1.59972
46198437	rs117578326	2.08102e-14	-2.32892e-10	-0.963404	2.43181e-05	-2.32892e-10	-0.0483143	1.91828e-05	-2.32892e-10	-1.0103
46198841	rs11038804	5.52079e-14	1.53543	-1.52317	2.30793e-06	-0.754207	-1.64898	5.07636e-06	-0.685257	-1.65447
46198921	rs7937690	2.95792e-14	-0.611772	-4.8174e-10	3.45095e-06	-2.00088	-4.8174e-10	7.02781e-06	-2.01444	-4.8174e-10
46199601	rs76805382	2.00969e-15	-1.96035	-1.34052	8.48658e-07	-2.0371	-1.36653	2.51557e-06	-1.87924	-1.16258
46199977	rs75777445	1.91929e-14	-1.04431	-4.8174e-10	5.44689e-06	-1.54449	-4.8174e-10	1.59328e-05	-1.19594	-4.8174e-10
46200443	rs4756060	3.5255e-15	-1.63734	-1.10148	2.57878e-06	-1.82992	-0.462296	2.41638e-06	-2.01256	-1.06949
46200645	rs149792539	1.98411e-15	-1.99182	-1.32186	8.83474e-07	-2.03373	-1.3297	2.29449e-06	-2.03113	-1.10268
46200880	rs2863725	2.78766e-14	-0.671055	-4.8174e-10	3.41434e-06	-2.01155	-4.8174e-10	7.10057e-06	-2.00414	-4.8174e-10
46200912	rs2863724	7.7985e-15	-0.601387	-1.34353	2.70455e-05	0.298289	-0.240302	3.84465e-06	-0.968975	-1.64866
46200918	rs6485667	1.15822e-14	-0.526774	-1.0226	1.26989e-05	0.0191827	-0.7172	6.10303e-06	-1.09864	-1.05689
46201163	rs145566511	3.72224e-13	3.46549	-1.54484	7.64637e-06	0.437843	-1.64315	8.83952e-06	-0.133093	-1.65199
46201411	rs80178393	4.61421e-13	3.68113	-1.54567	8.84672e-06	0.583384	-1.64287	1.00482e-05	-0.00507084	-1.65185
46201517	rs79854461	1.83329e-15	-1.98691	-1.40582	8.11119e-07	-2.03628	-1.41259	2.06181e-06	-2.0282	-1.21253
46202305	rs10501317	1.82965e-15	-1.99061	-1.40411	8.14031e-07	-2.03439	-1.41091	2.06194e-06	-2.03041	-1.21026
46202730	rs117148290	7.56389e-15	-1.97546	-4.8174e-10	5.90923e-06	-1.46302	-4.8174e-10	1.2062e-05	-1.47426	-4.8174e-10
46203029	rs10501318	1.83774e-15	-1.98439	-1.40592	8.10065e-07	-2.03749	-1.41269	2.06471e-06	-2.02667	-1.21266
46203752	rs72908050	1.85084e-15	-1.97729	-1.40592	8.05275e-07	-2.04342	-1.41269	2.33693e-06	-1.90282	-1.21266
46203758	rs17725617	3.61097e-15	-1.64173	-1.07313	2.69662e-06	-1.82669	-0.420848	2.49126e-06	-2.01119	-1.04035
46204571	rs75743386	8.79541e-15	-1.82461	-4.8174e-10	5.35002e-06	-1.56243	-4.8174e-10	1.13154e-05	-1.53815	-4.8174e-10
46205103	rs117940199	1.05114e-14	-2.32892e-10	-1.64638	4.99322e-06	-2.32892e-10	-1.63145	1.08182e-05	-2.32892e-10	-1.58309
46205787	rs72908052	1.86078e-15	-1.98439	-1.39346	8.16009e-07	-2.03749	-1.40538	2.10191e-06	-2.02667	-1.19481
46206425	rs11038806	3.79902e-14	-0.361516	-4.8174e-10	0.000653181	3.24232	-4.8174e-10	0.00012695	0.879476	-4.8174e-10
46206479	rs11038807	4.04391e-13	3.55122	-1.54769	8.10835e-06	0.495546	-1.64218	9.30384e-06	-0.0823955	-1.6515
46206857	rs118092818	2.03015e-14	-0.988151	-4.8174e-10	5.53001e-06	-1.52934	-4.8174e-10	7.58549e-06	-1.93808	-4.8174e-10
46206877	rs11038808	3.75058e-15	-1.6225	-1.05444	2.73269e-06	-1.84056	-0.393689	2.52494e-06	-2.01697	-1.02113
46207223	rs1490086	2.32877e-15	-2.05175	-1.10175	2.97239e-06	-1.59542	-0.55475	2.90798e-06	-1.93861	-0.958255
46207407	rs1490085	2.95792e-14	-0.611772	-4.8174e-10	3.45095e-06	-2.00088	-4.8174e-10	7.02781e-06	-2.01444	-4.8174e-10
46208471	rs10769196	2.37836e-15	-2.05098	-1.08145	3.10948e-06	-1.57372	-0.531356	3.00354e-06	-1.92767	-0.93686
46208693	rs72908056	1.82918e-15	-1.98052	-1.41446	7.98073e-07	-2.03921	-1.42588	2.04877e-06	-2.02427	-1.22281
46209062	rs10838574	3.07096e-15	-2.0361	-0.840751	3.29345e-06	-1.85025	-0.197344	3.5424e-06	-2.04333	-0.656182
46210259	rs7103380	2.34597e-15	-2.0497	-1.09644	3.14555e-06	-1.55153	-0.542019	2.96966e-06	-1.91623	-0.959645
46210773	rs11038810	3.04137e-15	-2.03995	-0.846583	3.31696e-06	-1.83533	-0.205151	3.53125e-06	-2.04002	-0.662642
46210804	rs72908057	1.81939e-15	-1.9792	-1.42114	7.92451e-07	-2.03975	-1.4324	2.03214e-06	-2.02345	-1.23178
46211316	rs149343375	7.02315e-15	-2.04963	-4.8174e-10	4.38738e-06	-1.7608	-4.8174e-10	8.98567e-06	-1.76869	-4.8174e-10
46211781	rs12364087	3.9348e-13	3.53085	-1.55467	8.01842e-06	0.481817	-1.63961	9.20518e-06	-0.0944644	-1.65009
46211820	rs10734543	2.94996e-14	-0.614468	-4.8174e-10	3.4492e-06	-2.00139	-4.8174e-10	7.03089e-06	-2.01401	-4.8174e-10
46212314	rs10838575	3.17031e-13	3.31735	-1.5572	6.98681e-06	0.343085	-1.63859	7.8249e-06	-0.257502	-1.64951
46212674	rs72908060	1.83051e-15	-1.97653	-1.41772	7.98029e-07	-2.04082	-1.42433	2.04237e-06	-2.02177	-1.22844
46213214	rs80150367	1.72873e-14	-1.14887	-4.8174e-10	4.72408e-06	-1.68686	-4.8174e-10	7.08635e-06	-2.00615	-4.8174e-10
46213259	rs72908061	1.82978e-15	-1.97518	-1.41947	7.96244e-07	-2.04133	-1.42605	2.03933e-06	-2.02091	-1.23079
46213411	rs12808446	3.5204e-15	-1.60339	-1.13688	2.38654e-06	-1.85516	-0.51453	2.29768e-06	-2.0265	-1.10592
46213427	rs2863723	2.90648e-14	-0.629318	-4.8174e-10	3.43971e-06	-2.00415	-4.8174e-10	7.0482e-06	-2.01155	-4.8174e-10
46214044	rs10734544	3.04479e-15	-2.0416	-0.843813	3.35365e-06	-1.82804	-0.201443	3.54835e-06	-2.03826	-0.659574
46214949	rs72908065	1.81424e-15	-1.97381	-1.42937	7.84491e-07	-2.04183	-1.44042	2.0166e-06	-2.02004	-1.24287
46215287	rs4620693	1.47801e-14	-0.28834	-1.01722	1.68523e-05	0.295601	-0.710648	7.4212e-06	-0.908323	-1.05166
46216134	rs4482000	2.37329e-15	-2.04792	-1.08664	3.24531e-06	-1.52883	-0.533489	3.06093e-06	-1.90429	-0.941315
46216167	rs116969407	8.48074e-15	-1.86105	-4.8174e-10	5.06778e-06	-1.61663	-4.8174e-10	1.07039e-05	-1.59371	-4.8174e-10
46216256	rs11038811	3.60832e-15	-1.67432	-1.04128	2.89655e-06	-1.80136	-0.374652	2.60304e-06	-2.00002	-1.00762
46216409	rs11038812	3.59085e-15	-1.67432	-1.04614	2.87629e-06	-1.80136	-0.38167	2.59009e-06	-2.00002	-1.01261
46216740	rs7483227	2.36171e-15	-2.04792	-1.09154	3.22306e-06	-1.52883	-0.540369	3.04418e-06	-1.90429	-0.946801
46218227	rs72908069	8.59483e-15	-1.84768	-4.8174e-10	3.80543e-06	-1.9031	-4.8174e-10	9.8602e-06	-1.67581	-4.8174e-10
46218585	rs4756062	3.59085e-15	-1.67432	-1.04614	2.87629e-06	-1.80136	-0.38167	2.59009e-06	-2.00002	-1.01261
46218910	rs2046834	3.12307e-15	-2.04581	-0.814214	3.5898e-06	-1.80545	-0.155989	3.69459e-06	-2.03225	-0.625196
46219578	rs902282	3.0101e-15	-2.04701	-0.849862	3.4412e-06	-1.8	-0.203717	3.54963e-06	-2.03279	-0.664689
46219630	rs61884127	6.21547e-14	0.130782	-4.8174e-10	3.36074e-06	-2.02737	-4.8174e-10	6.87917e-06	-2.03582	-4.8174e-10
46219657	rs9666935	3.18099e-13	3.292	-1.52848	6.6777e-06	0.30701	-1.64777	7.414e-06	-0.306892	-1.65406
46219823	rs902283	3.64928e-14	-0.40173	-4.8174e-10	3.61115e-06	-1.95551	-4.8174e-10	6.84999e-06	-2.04007	-4.8174e-10
46220312	rs72908072	1.75381e-15	-1.96964	-1.46741	7.53961e-07	-2.04326	-1.47869	1.97895e-06	-2.01735	-1.2644
46221427	rs7949325	8.53992e-15	-0.62462	-1.22947	8.34036e-06	-0.0951068	-1.02332	4.78656e-06	-1.17566	-1.22284
46222001	rs148315508	1.8087e-15	-1.97379	-1.43244	7.8573e-07	-2.04184	-1.43884	2.00578e-06	-2.02003	-1.24826
46222043	rs75364201	1.1909e-14	-2.32892e-10	-1.52155	4.94123e-06	-2.32892e-10	-1.64192	1.04191e-05	-2.32892e-10	-1.62068
46222693	rs75131305	7.99956e-15	-1.91946	-4.8174e-10	4.9015e-06	-1.64999	-4.8174e-10	9.98239e-06	-1.6635	-4.8174e-10
46222763	rs1490084	1.92629e-15	-2.02959	-1.31366	1.64677e-06	-1.81724	-0.92348	2.17543e-06	-2.02288	-1.16421
46223242	rs12793186	4.47004e-12	6.03248	-1.62617	1.43483e-05	1.03711	-1.61301	7.93452e-06	-0.259201	-1.63389
46223281	rs12793350	5.43424e-15	-1.18603	-1.12009	2.19104e-06	-1.9881	-0.467056	2.20427e-06	-2.04972	-1.1242
46223369	rs71474108	3.60207e-15	-1.38534	-1.33199	1.79819e-06	-1.84551	-0.807245	1.75301e-06	-2.03031	-1.37268
46223792	rs11038814	4.66416e-15	-1.20763	-1.25131	1.78129e-06	-1.985	-0.677193	1.94032e-06	-2.05148	-1.24999
46223822	rs181365929	7.65207e-15	-1.96387	-4.8174e-10	3.59433e-06	-1.96018	-4.8174e-10	8.36945e-06	-1.83973	-4.8174e-10
46224126	rs870498	4.67974e-15	-1.19232	-1.26328	1.73497e-06	-2.00203	-0.686513	1.94241e-06	-2.04854	-1.25184
46224842	rs4237662	1.03598e-14	-0.633066	-1.02784	7.62783e-06	-0.523787	-0.683942	4.74703e-06	-1.41948	-0.987317
46225036	rs11038815	4.32198e-15	-1.24435	-1.29078	1.67243e-06	-1.98847	-0.736784	1.82435e-06	-2.05109	-1.312
46225303	rs79052740	1.86824e-15	-1.92243	-1.45142	7.47901e-07	-2.05084	-1.47918	2.05712e-06	-2.00153	-1.24149
46225889	rs11038816	4.22263e-15	-1.27146	-1.28692	1.69604e-06	-1.98057	-0.730665	1.82992e-06	-2.05179	-1.30826
46226004	rs11038817	1.34681e-12	4.78442	-1.57777	1.40743e-05	1.04951	-1.64469	1.70983e-05	0.529674	-1.65502
46226775	rs3901272	1.27807e-12	4.75946	-1.6052	1.40367e-05	1.0327	-1.63056	1.68993e-05	0.514343	-1.65139
46227055	rs77496299	1.45447e-14	-2.32892e-10	-1.32162	6.01347e-06	-2.32892e-10	-1.44553	1.20355e-05	-2.32892e-10	-1.47646
46227161	rs10734545	1.03833e-11	6.87929	-1.63017	8.28829e-06	0.483162	-1.60785	5.77976e-06	-0.559315	-1.65064
46227578	rs143391621	1.86263e-15	-1.92243	-1.45443	7.55801e-07	-2.05084	-1.46867	1.95104e-06	-2.00153	-1.29443
46228074	rs150430025	1.10084e-12	4.59591	-1.59093	1.24717e-05	0.922971	-1.63904	1.52494e-05	0.414341	-1.65412
46228369	rs138360262	1.42678e-14	-1.34084	-4.8174e-10	4.01208e-06	-1.85022	-4.8174e-10	1.45155e-05	-1.2891	-4.8174e-10
46228580	rs112229330	7.5033e-15	-1.9835	-4.8174e-10	4.30131e-06	-1.78061	-4.8174e-10	8.64091e-06	-1.80781	-4.8174e-10
46228649	rs1565411	1.09482e-11	6.93618	-1.6341	8.59346e-06	0.513517	-1.60205	5.92728e-06	-0.536002	-1.64875
46228739	rs12221745	3.03331e-15	-1.40883	-1.48036	1.35997e-06	-1.86996	-1.06211	1.54354e-06	-2.02942	-1.50082
46229810	rs1907002	1.15624e-11	7.00262	-1.64595	9.13129e-06	0.549068	-1.57689	6.15452e-06	-0.508645	-1.63849
46229948	rs78535140	1.23227e-14	-1.4874	-4.8174e-10	4.05151e-06	-1.84044	-4.8174e-10	1.06437e-05	-1.59935	-4.8174e-10
46230711	rs7117279	3.20608e-14	-0.53121	-4.8174e-10	3.36871e-06	-2.025	-4.8174e-10	7.14545e-06	-1.99784	-4.8174e-10
46231010	rs75817747	7.03593e-15	-2.04781	-4.8174e-10	3.90254e-06	-1.87791	-4.8174e-10	7.09671e-06	-2.00469	-4.8174e-10
46231502	rs7121257	7.90372e-13	4.26566	-1.592	1.00189e-05	0.703436	-1.6385	1.24929e-05	0.214828	-1.65398
46231857	rs150382881	7.06161e-15	-2.04417	-4.8174e-10	3.43637e-06	-2.00512	-4.8174e-10	7.85495e-06	-1.90317	-4.8174e-10
46231891	rs76400970	7.31919e-15	-2.00835	-4.8174e-10	5.81236e-05	0.823038	-4.8174e-10	1.41786e-05	-1.31259	-4.8174e-10
46231956	rs55702830	4.11703e-15	-1.51927	-1.06444	6.13397e-06	-0.71546	-0.710231	4.57125e-06	-1.35808	-1.08645
46231998	rs12283653	4.02574e-15	-1.51927	-1.08686	5.99061e-06	-0.71546	-0.733881	4.51137e-06	-1.35808	-1.09964
46233111	rs139425837	1.73768e-14	-1.14371	-4.8174e-10	4.54621e-05	0.577346	-4.8174e-10	2.51187e-05	-0.740706	-4.8174e-10
46235469	rs2863721	3.88131e-12	5.84042	-1.57533	3.17643e-06	-0.432677	-1.6511	3.98888e-06	-1.00434	-1.57647
46235626	rs2863720	7.04178e-15	-0.697628	-1.34936	5.05571e-06	-0.526709	-1.09231	3.17195e-06	-1.45937	-1.3506
46237369	rs117871407	1.9876e-14	-1.00933	-4.8174e-10	1.01553e-05	-0.921535	-4.8174e-10	3.28375e-05	-0.472749	-4.8174e-10
46237421	rs117339217	7.24915e-15	-2.01796	-4.8174e-10	5.28453e-06	-1.57475	-4.8174e-10	9.91112e-06	-1.67066	-4.8174e-10
46237731	rs4755349	3.6648e-15	-1.22621	-1.47386	1.3029e-06	-1.93823	-1.0367	1.54708e-06	-2.0485	-1.47945
46238351	rs76918161	3.8976e-14	-0.335898	-4.8174e-10	0.000409952	2.77651	-4.8174e-10	0.000101396	0.654713	-4.8174e-10
46238567	rs7949889	1.0966e-11	6.95874	-1.65504	7.40321e-06	0.274222	-1.51184	5.08128e-06	-0.735491	-1.60326
46238970	rs188156790	7.00674e-15	-2.05197	-4.8174e-10	3.32711e-06	-2.03743	-4.8174e-10	7.36262e-06	-1.9679	-4.8174e-10
46239099	rs10838578	3.04884e-15	-1.40506	-1.47902	1.40546e-06	-1.8529	-1.04627	1.57652e-06	-2.02457	-1.48453
46239514	rs192488554	1.68592e-14	-2.32892e-10	-1.17395	1.12099e-05	-2.32892e-10	-0.822737	2.30207e-05	-2.32892e-10	-0.827927
46239614	rs7925296	1.66746e-14	-1.18496	-4.8174e-10	3.39805e-06	-2.01633	-4.8174e-10	9.00912e-06	-1.76608	-4.8174e-10
46239929	rs7925932	4.73919e-14	-0.140392	-4.8174e-10	3.32088e-06	-2.0393	-4.8174e-10	7.1786e-06	-1.99321	-4.8174e-10
46240289	rs6485668	5.26885e-12	6.22574	-1.65502	5.86886e-06	0.0486722	-1.51854	4.26666e-06	-0.906225	-1.60726
46240293	rs141703173	1.04266e-14	-2.32892e-10	-1.65449	4.9793e-06	-2.32892e-10	-1.63424	1.00764e-05	-2.32892e-10	-1.65412
46240487	rs4756064	1.65839e-14	-1.19041	-4.8174e-10	3.40185e-06	-2.01521	-4.8174e-10	9.03751e-06	-1.76293	-4.8174e-10
46240567	rs6485669	7.07599e-15	-0.700235	-1.3419	5.88321e-06	-0.403458	-1.06397	3.48755e-06	-1.38214	-1.33298
46240719	rs61884129	1.59325e-14	-1.23048	-4.8174e-10	3.39388e-06	-2.01756	-4.8174e-10	8.95188e-06	-1.77245	-4.8174e-10
46240811	rs72908086	1.7059e-15	-2.00012	-1.46464	7.84398e-07	-2.02428	-1.45809	1.88809e-06	-2.04346	-1.2853
46241503	rs6485670	2.72467e-14	-0.693913	-4.8174e-10	3.28564e-06	-2.04997	-4.8174e-10	7.40835e-06	-1.96171	-4.8174e-10
46241757	rs61884130	2.46027e-14	-0.795987	-4.8174e-10	3.44946e-06	-2.00132	-4.8174e-10	8.3896e-06	-1.83733	-4.8174e-10
46241968	rs10838579	4.08511e-15	-1.18141	-1.41009	1.36305e-06	-2.01132	-0.918489	1.66811e-06	-2.04325	-1.40938
46242003	rs77662718	7.38272e-15	-1.9997	-4.8174e-10	3.40839e-06	-2.01329	-4.8174e-10	7.99262e-06	-1.8858	-4.8174e-10
46243530	rs77722161	1.71748e-15	-1.9651	-1.49289	7.51582e-07	-2.04211	-1.483	1.87692e-06	-2.02657	-1.30812
46244641	rs72908089	1.6775e-15	-1.98865	-1.49289	7.59468e-07	-2.03167	-1.483	1.85473e-06	-2.03846	-1.30812
46245361	rs7124891	4.29436e-12	6.01591	-1.64969	4.86176e-06	-0.0941565	-1.56398	3.95091e-06	-0.958099	-1.63227
46245677	rs7128217	1.78041e-14	-1.11941	-4.8174e-10	3.41041e-06	-2.0127	-4.8174e-10	9.08385e-06	-1.75782	-4.8174e-10
46245709	rs7128233	1.81312e-14	-1.10121	-4.8174e-10	3.39804e-06	-2.01633	-4.8174e-10	8.99269e-06	-1.76791	-4.8174e-10
46245710	rs539161454	3.1537e-14	-2.32892e-10	-0.547682	8.41982e-06	-2.32892e-10	-1.10894	0.0037405	-2.32892e-10	4.26266
46245900	rs118075720	6.67401e-13	4.01976	-1.51522	5.74788e-06	0.128692	-1.61939	1.16121e-05	-0.00535263	-1.50692
46246277	rs72908091	1.71965e-15	-1.9651	-1.49162	7.52559e-07	-2.04211	-1.4817	1.88038e-06	-2.02657	-1.30628
46246426	rs117985230	1.37637e-14	-1.37681	-4.8174e-10	3.36428e-06	-2.02632	-4.8174e-10	6.86415e-06	-2.03801	-4.8174e-10
46246730	rs150894392	2.84549e-14	-0.650525	-4.8174e-10	1.69749e-05	-0.407796	-4.8174e-10	2.59779e-05	-0.707071	-4.8174e-10
46248032	rs72908092	1.76003e-15	-1.95039	-1.48312	7.55994e-07	-2.04631	-1.47295	1.91951e-06	-2.01834	-1.29391
46248473	rs10769198	6.06202e-15	-0.642842	-1.55396	6.77783e-07	-2.04994	-1.57852	1.94408e-06	-1.86094	-1.43859
46248580	rs72908096	1.73181e-15	-1.96656	-1.48312	7.59554e-07	-2.04161	-1.47295	1.9023e-06	-2.02735	-1.29391
46248875	rs72908098	1.76758e-15	-1.94886	-1.48038	7.5786e-07	-2.04667	-1.47012	1.92886e-06	-2.01746	-1.28994
46249863	rs9734613	1.82491e-14	-1.09473	-4.8174e-10	3.59141e-06	-1.96099	-4.8174e-10	1.08533e-05	-1.57985	-4.8174e-10
46250417	rs112976598	1.76155e-15	-1.9565	-1.47615	7.62629e-07	-2.04474	-1.46577	1.93221e-06	-2.02182	-1.28383
46250841	rs148157878	1.75643e-15	-1.96088	-1.47468	7.64757e-07	-2.04347	-1.46426	1.93159e-06	-2.02426	-1.28172
46251556	rs138807370	1.42303e-14	-2.32892e-10	-1.34347	9.71898e-06	-2.32892e-10	-0.965452	1.16748e-05	-2.32892e-10	-1.50688
46251608	rs72908102	1.73387e-15	-1.96656	-1.48193	7.60484e-07	-2.04161	-1.47172	1.90557e-06	-2.02735	-1.29218
46252208	rs111771311	1.8064e-15	-1.94588	-1.46163	7.72109e-07	-2.04732	-1.45084	1.98488e-06	-2.01572	-1.26304
46252956	rs11607379	1.6755e-12	5.05691	-1.63189	2.0612e-06	-0.862276	-1.65397	2.82159e-06	-1.3302	-1.59682
46253342	rs148697300	1.0972e-14	-1.6035	-4.8174e-10	5.65923e-06	-1.50625	-4.8174e-10	7.95671e-06	-1.8903	-4.8174e-10
46253355	rs7943808	1.69125e-15	-1.96795	-1.50543	7.42662e-07	-2.04112	-1.49593	1.83976e-06	-2.0281	-1.32659
46253841	rs4756065	4.29041e-15	-1.00948	-1.53299	9.96962e-07	-2.03367	-1.20891	1.48071e-06	-2.02813	-1.54367
46254003	rs4756066	4.41994e-15	-0.979734	-1.53299	9.93271e-07	-2.03738	-1.20891	1.48765e-06	-2.02345	-1.54367
46256156	rs7104451	1.0838e-14	-0.206487	-1.4093	8.06775e-07	-2.04692	-1.40733	1.91571e-06	-2.04651	-1.26772
46257757	rs12292649	1.72825e-12	3.45602	-4.8174e-10	6.85897e-06	-1.31398	-4.8174e-10	7.62215e-06	-1.93326	-4.8174e-10
46259457	rs144993075	1.10222e-14	-2.32892e-10	-1.59894	6.52097e-06	-2.32892e-10	-1.36451	1.0148e-05	-2.32892e-10	-1.64705
46259550	rs11038826	1.91274e-15	-1.73717	-1.61314	7.43242e-07	-1.88375	-1.65252	1.42875e-06	-2.04616	-1.56136
46259847	rs372683960	1.10126e-14	-2.32892e-10	-1.5998	6.50815e-06	-2.32892e-10	-1.36648	1.01447e-05	-2.32892e-10	-1.64737
46259903	rs187311942	7.01278e-15	-2.05111	-4.8174e-10	3.5507e-06	-1.97239	-4.8174e-10	7.42953e-06	-1.95886	-4.8174e-10
46259945	rs7113170	2.00002e-15	-1.87334	-1.43235	1.0483e-06	-1.78806	-1.4043	1.97862e-06	-2.04616	-1.23576
46260223	rs7113478	1.59019e-15	-1.90933	-1.62566	8.52043e-07	-1.88759	-1.51206	1.31598e-06	-2.05193	-1.63781
46260239	rs72910006	2.00322e-15	-1.87334	-1.43075	1.05008e-06	-1.78806	-1.4026	1.98296e-06	-2.04616	-1.23357
46260304	rs11038827	1.87622e-12	3.53817	-4.8174e-10	7.36646e-06	-1.2426	-4.8174e-10	7.85841e-06	-1.90273	-4.8174e-10
46260696	rs7116965	1.14403e-14	-0.146191	-1.41551	8.08329e-07	-2.03875	-1.41357	1.89182e-06	-2.05124	-1.27554
46261388	rs141017967	9.0965e-15	-1.79095	-4.8174e-10	4.61729e-06	-1.70973	-4.8174e-10	7.55246e-06	-1.94245	-4.8174e-10
46262022	rs11038830	6.25669e-14	0.669287	-0.531895	1.842e-06	-1.19127	-1.43742	3.14647e-06	-1.41385	-1.40418
46262205	rs58301639	1.08445e-14	-0.142899	-1.47229	7.72475e-07	-2.03743	-1.46026	1.70914e-06	-2.05199	-1.37634
46263640	rs12225704	2.82226e-15	-1.65022	-1.31109	1.64301e-06	-1.87276	-0.87024	1.94606e-06	-2.03893	-1.25958
46264782	rs11605191	1.76609e-15	-1.8001	-1.62997	9.61389e-07	-1.65352	-1.62539	1.55873e-06	-1.93237	-1.58808
46264859	rs58678374	1.10137e-14	-0.149317	-1.45039	7.85999e-07	-2.04266	-1.43767	1.75751e-06	-2.05098	-1.34944
46264906	rs7926726	1.76966e-15	-1.80149	-1.62657	9.93165e-07	-1.62469	-1.6217	1.58568e-06	-1.92072	-1.58259
46265513	rs12223774	1.87436e-15	-1.71687	-1.65371	8.46104e-07	-1.79601	-1.61064	1.3775e-06	-2.01356	-1.63049
46265596	rs188268212	1.24729e-14	-2.32892e-10	-1.47528	6.7111e-06	-2.32892e-10	-1.33577	1.01651e-05	-2.32892e-10	-1.64536
46266009	rs11038831	1.75453e-15	-1.78165	-1.65499	8.87163e-07	-1.76918	-1.59008	1.38217e-06	-1.99829	-1.64238
46266205	rs7931075	1.83601e-15	-1.77329	-1.61796	1.02564e-06	-1.60178	-1.61244	1.6118e-06	-1.91777	-1.5692
46267604	rs35671387	1.86575e-15	-1.7566	-1.61858	1.02334e-06	-1.60335	-1.6131	1.61592e-06	-1.91427	-1.57015
46267605	rs78280920	1.42881e-14	-2.32892e-10	-1.33942	5.32078e-06	-2.32892e-10	-1.56791	1.16949e-05	-2.32892e-10	-1.50517
46268014	rs28755875	1.87454e-15	-1.78067	-1.58981	1.0625e-06	-1.59229	-1.58662	1.68969e-06	-1.91256	-1.52721
46268489	rs7128258	2.34302e-15	-1.49341	-1.65399	7.17867e-07	-1.95126	-1.61975	1.53798e-06	-1.89667	-1.63718
46269534	rs78099401	1.4659e-14	-1.31379	-4.8174e-10	1.0167e-05	-0.920388	-4.8174e-10	1.21856e-05	-1.46407	-4.8174e-10
46269932	rs60289514	3.08283e-14	-2.32892e-10	-0.570413	7.95399e-06	-2.32892e-10	-1.16586	0.00896899	-2.32892e-10	5.13721
46270093	rs117834121	1.14212e-14	-1.56337	-4.8174e-10	8.09031e-06	-1.14887	-4.8174e-10	1.00507e-05	-1.65667	-4.8174e-10
46270441	rs10838586	4.63111e-15	-0.816101	-1.64995	8.33157e-07	-1.79626	-1.6258	1.38116e-06	-1.99002	-1.65138
46270846	rs11038834	1.55837e-15	-1.92458	-1.63062	6.76599e-07	-2.05092	-1.57929	1.35204e-06	-2.03981	-1.62289
46271219	rs75996226	9.62035e-15	-0.813297	-0.921667	7.17081e-07	-1.99032	-1.58177	1.43478e-06	-2.04661	-1.5567
46272049	rs13377401	5.48694e-15	-0.875619	-1.42086	1.21605e-06	-1.82294	-1.22098	2.04838e-06	-2.00278	-1.24449
46272263	rs56288505	2.16415e-12	3.68094	-4.8174e-10	6.4636e-06	-1.37335	-4.8174e-10	7.45391e-06	-1.95558	-4.8174e-10
46272585	rs10838587	5.28446e-15	-0.890639	-1.44344	1.14738e-06	-1.82954	-1.27251	1.97422e-06	-2.00581	-1.27833
46272826	rs10838588	5.55498e-15	-0.8605	-1.42365	1.19391e-06	-1.81624	-1.24606	2.03927e-06	-1.99965	-1.25208
46272956	rs10838589	4.73499e-15	-0.8006	-1.64326	8.50971e-07	-1.78919	-1.61172	1.39418e-06	-1.98651	-1.6455
46273240	rs10769199	1.50244e-15	-2.00511	-1.58664	9.65393e-07	-1.74695	-1.5278	1.55817e-06	-1.99673	-1.52408
46273264	rs10838590	5.78669e-15	-0.816101	-1.42718	1.19736e-06	-1.79626	-1.26315	2.07116e-06	-1.99002	-1.24619
46273454	rs28668543	4.00462e-12	4.29636	-4.8174e-10	9.34786e-06	-1.00439	-4.8174e-10	8.82695e-06	-1.78651	-4.8174e-10
46273962	rs61884152	1.43628e-12	3.27097	-4.8174e-10	7.42683e-06	-1.23443	-4.8174e-10	8.42805e-06	-1.83275	-4.8174e-10
46274143	rs10838591	2.3947e-15	-1.98766	-1.13793	1.73677e-06	-1.81486	-0.872645	3.7055e-06	-1.83826	-0.816238
46274369	rs11038837	2.54456e-15	-1.9679	-1.09698	1.82043e-06	-1.76668	-0.873776	4.62468e-06	-1.80386	-0.629047
46274432	rs10838592	1.64003e-15	-1.92129	-1.58284	7.10239e-07	-2.05174	-1.52995	1.54042e-06	-2.04497	-1.48729
46275521	rs72910026	3.73919e-14	-0.37739	-4.8174e-10	3.1047e-05	0.195969	-4.8174e-10	3.64321e-05	-0.36887	-4.8174e-10
46276072	rs4426109	1.02134e-08	12.9981	-0.85772	1.4161e-05	1.00336	-1.5924	1.25808e-05	0.12239	-1.55454
46276364	rs9667357	7.03483e-12	4.85978	-4.8174e-10	1.46147e-05	-0.557503	-4.8174e-10	1.51095e-05	-1.24899	-4.8174e-10
46276494	rs11038839	6.43908e-14	0.166127	-4.8174e-10	4.02537e-05	0.45567	-4.8174e-10	4.24235e-05	-0.216616	-4.8174e-10
46276544	rs72910027	1.64072e-15	-2.00911	-1.4946	7.55472e-07	-2.00199	-1.51796	1.98036e-06	-1.94393	-1.33711
46276993	rs61884153	2.69771e-13	1.59873	-4.8174e-10	4.15419e-06	-1.81542	-4.8174e-10	7.33525e-06	-1.97163	-4.8174e-10
46277504	rs61884154	1.09499e-11	5.30225	-4.8174e-10	1.50108e-05	-0.530761	-4.8174e-10	1.14857e-05	-1.52322	-4.8174e-10
46277765	rs7114096	1.14959e-11	5.84927	-0.498371	3.04021e-06	-0.676541	-1.45106	6.8398e-06	-0.633606	-1.40795
46279210	rs118161383	1.28628e-14	-2.32892e-10	-1.4445	4.87975e-06	-2.32892e-10	-1.65444	0.000311311	-2.32892e-10	1.77647
46279815	rs6485671	4.10042e-08	14.0899	-0.559546	1.64238e-05	1.04316	-1.48396	1.02937e-05	-0.157486	-1.4753
46281129	rs11038840	3.17183e-09	11.2402	-0.2692	4.10583e-06	-0.46821	-1.35892	4.30312e-06	-1.15743	-1.34755
46281148	rs61704455	4.26095e-11	6.32533	0.335654	2.48232e-05	0.996308	-1.02406	4.91814e-05	0.915297	-0.9841
46281443	rs10219383	9.20756e-13	2.97847	-0.152117	1.11666e-06	-1.85354	-1.27564	2.60646e-06	-1.77702	-1.22931
46281835	rs7131201	1.21021e-12	4.02283	-0.923131	8.81777e-07	-1.81702	-1.54833	2.06808e-06	-1.90703	-1.33067
46282895	rs116476451	1.23453e-14	-1.48557	-4.8174e-10	4.9495e-06	-1.64025	-4.8174e-10	7.42726e-06	-1.95916	-4.8174e-10
46282924	rs7105423	7.69902e-15	-0.36113	-1.59662	6.67772e-07	-2.00567	-1.63767	1.40089e-06	-2.04818	-1.57904
46284232	rs77182113	1.33609e-14	-1.40651	-4.8174e-10	4.95126e-05	0.662695	-4.8174e-10	2.92889e-05	-0.58711	-4.8174e-10
46285372	rs117948226	3.06048e-14	-2.32892e-10	-0.577688	1.77059e-05	-2.32892e-10	-0.365635	4.58859e-05	-2.32892e-10	-0.138161
46286454	rs34177812	1.60479e-15	-1.97927	-1.54658	7.09609e-07	-2.02701	-1.55556	1.35214e-06	-2.02951	-1.63312
46288055	rs143500291	7.69177e-15	-1.95869	-4.8174e-10	3.33929e-06	-2.03378	-4.8174e-10	9.64327e-06	-1.69806	-4.8174e-10
46288623	rs11038843	4.00601e-15	-0.986926	-1.62412	6.38404e-07	-2.03762	-1.6507	1.38184e-06	-2.02989	-1.61101
46290615	rs61884156	3.85776e-15	-1.00116	-1.6476	6.34961e-07	-2.03923	-1.65449	1.34441e-06	-2.02778	-1.64058
46291554	rs7106583	4.36434e-15	-0.871537	-1.65384	6.35598e-07	-2.04332	-1.64941	1.34458e-06	-2.01791	-1.65032
46292199	rs61884157	3.76654e-15	-1.02485	-1.64784	6.33423e-07	-2.04173	-1.65443	1.34902e-06	-2.02403	-1.64091
46292362	rs61884158	3.89033e-15	-0.987893	-1.65246	6.37776e-07	-2.03773	-1.65157	1.33206e-06	-2.02975	-1.64784
46294097	rs79976848	2.77573e-14	-2.32892e-10	-0.675346	7.87683e-06	-2.32892e-10	-1.17561	0.0252619	-2.32892e-10	6.17273
46295431	rs144535678	1.06833e-14	-2.32892e-10	-1.63017	5.38602e-06	-2.32892e-10	-1.55573	1.01628e-05	-2.32892e-10	-1.64558
46296249	rs66531430	1.67806e-15	-1.93308	-1.54813	7.23906e-07	-2.02581	-1.53682	1.32046e-06	-2.03913	-1.6472
46297631	rs10437653	2.40164e-15	-1.58098	-1.54171	7.46735e-07	-2.05067	-1.48091	1.3201e-06	-2.04177	-1.64484
46300312	rs61885561	2.73432e-15	-1.34072	-1.65224	7.50482e-07	-1.88904	-1.63753	1.34386e-06	-2.01377	-1.655
46300722	rs12280680	1.71896e-15	-2.00147	-1.45566	8.12968e-07	-2.05202	-1.39457	1.37132e-06	-2.03915	-1.60939
46300911	rs34771037	1.83354e-15	-1.90637	-1.48622	7.90266e-07	-2.01299	-1.46193	1.33776e-06	-2.04482	-1.6285
46300915	rs72910039	1.19203e-14	0.106942	-1.62754	2.19805e-06	-0.854009	-1.59795	3.32214e-06	-1.11326	-1.65045
46301255	rs73461870	1.12514e-12	3.02179	0.00502602	4.33912e-06	-0.441545	-1.33032	8.67612e-06	-0.859183	-0.944562
46302161	rs34839793	7.03207e-15	-2.04836	-4.8174e-10	3.44462e-06	-2.00272	-4.8174e-10	6.86374e-06	-2.03807	-4.8174e-10
46302636	rs12284298	1.79901e-15	-1.79179	-1.61982	6.3662e-07	-2.04331	-1.64781	1.52172e-06	-2.05186	-1.49262
46304187	rs117372259	4.00437e-14	-0.308872	-4.8174e-10	5.30193e-06	-1.57146	-4.8174e-10	2.30252e-05	-0.827728	-4.8174e-10
46304338	rs57734357	6.88539e-15	-1.14069	-0.928754	1.13224e-06	-1.59855	-1.51679	4.23936e-06	-1.53263	-0.987278
46304368	rs11038851	1.7569e-14	0.469606	-1.60231	6.86157e-07	-2.04786	-1.56832	1.33011e-06	-2.03845	-1.6406
46305195	rs55798544	1.90906e-15	-1.88387	-1.46837	7.35644e-07	-1.99492	-1.55162	1.49176e-06	-1.92142	-1.64294
46306826	rs56372998	1.95418e-15	-1.87647	-1.4524	7.40671e-07	-2.00008	-1.53966	1.47753e-06	-1.93532	-1.63863
46307715	rs117105038	1.88667e-13	1.24114	-4.8174e-10	2.24939e-05	-0.12629	-4.8174e-10	5.00157e-05	-0.051983	-4.8174e-10
46307876	rs59291790	2.18399e-12	3.05884	0.631224	1.05013e-06	-2.05186	-1.13876	4.18143e-06	-2.01791	-0.515759
46308093	rs10838595	1.31563e-14	-0.149436	-1.27251	1.29849e-06	-2.00732	-0.971019	2.19435e-06	-1.8818	-1.29664
46308209	rs7124003	1.7622e-14	0.152352	-1.28205	1.23442e-06	-2.04514	-0.983793	1.96618e-06	-1.98236	-1.30587
46308549	rs7127254	2.46709e-12	4.5713	-0.759352	6.47584e-07	-2.04972	-1.62432	1.87387e-06	-2.0405	-1.29582
46309285	rs7113904	2.741e-12	4.72124	-0.804003	6.42685e-07	-2.05166	-1.62997	1.8314e-06	-2.04588	-1.31336
46309755	rs111637706	1.98115e-15	-1.87454	-1.44062	7.43539e-07	-2.00056	-1.53531	1.49041e-06	-1.92743	-1.63784
46309968	rs6485672	5.00587e-14	1.33864	-1.42429	6.31961e-07	-2.05005	-1.64841	1.55294e-06	-2.04538	-1.47878
46310746	rs141013495	2.74136e-15	-2.052	-0.938389	1.16516e-06	-1.94649	-1.14018	3.97036e-06	-1.62469	-0.96077
46312214	rs117516871	7.45951e-15	-1.98936	-4.8174e-10	3.28086e-06	-2.05143	-4.8174e-10	7.04109e-06	-2.01256	-4.8174e-10
46313644	rs55652831	2.00914e-15	-1.86275	-1.43839	7.42832e-07	-2.00662	-1.5302	1.46852e-06	-1.93697	-1.6431
46313891	rs11038852	5.58342e-15	-1.54442	-0.734626	7.44906e-07	-2.05137	-1.48266	2.85711e-06	-1.99224	-0.922269
46313951	rs56087478	5.36049e-15	-1.52451	-0.795275	7.39836e-07	-2.05047	-1.49039	2.88969e-06	-1.98528	-0.917887
46315265	rs147894496	1.28385e-14	-2.32892e-10	-1.4464	5.05115e-06	-2.32892e-10	-1.61992	1.04364e-05	-2.32892e-10	-1.61902
46315579	rs140887381	1.568e-14	-1.24646	-4.8174e-10	4.53381e-05	0.574614	-4.8174e-10	3.55517e-05	-0.39333	-4.8174e-10
46316480	rs72910045	2.44962e-14	-0.800327	-4.8174e-10	8.06639e-06	-1.15183	-4.8174e-10	9.92815e-06	-1.66894	-4.8174e-10
46318032	rs77047825	1.65265e-14	-1.19388	-4.8174e-10	0.00013038	1.63092	-4.8174e-10	6.44127e-05	0.200993	-4.8174e-10
46320022	rs7943699	6.94931e-14	1.29748	-1.0551	6.34627e-07	-2.05096	-1.64329	1.91288e-06	-2.05179	-1.26391
46320294	rs146765687	1.27732e-14	-2.32892e-10	-1.4515	5.04069e-06	-2.32892e-10	-1.62199	1.04145e-05	-2.32892e-10	-1.62112
46320679	rs4319486	7.07525e-15	-1.47702	-0.565221	7.73647e-07	-2.05198	-1.44419	3.19275e-06	-1.99968	-0.803755
46321066	rs12273276	1.05749e-14	-0.100531	-1.53983	9.4897e-07	-2.02058	-1.27133	1.78389e-06	-1.91704	-1.46848
46321235	rs11038856	3.94674e-14	0.699417	-1.02279	6.6762e-07	-2.00478	-1.63879	1.99796e-06	-2.02407	-1.24812
46321299	rs150102633	1.04863e-14	-2.32892e-10	-1.64878	5.06766e-06	-2.32892e-10	-1.61666	1.03887e-05	-2.32892e-10	-1.6236
46321768	rs144329754	1.39538e-14	-2.32892e-10	-1.36309	6.23463e-06	-2.32892e-10	-1.40941	1.03253e-05	-2.32892e-10	-1.62972
46321827	rs12286778	9.74511e-15	-0.171094	-1.55099	9.38683e-07	-2.01089	-1.29192	1.79303e-06	-1.89766	-1.48275
46323093	rs6485673	4.12425e-14	0.726467	-1.00584	6.67181e-07	-2.00825	-1.63598	2.01998e-06	-2.02672	-1.23451
46323209	rs7927724	6.90378e-15	-1.48801	-0.578762	7.69039e-07	-2.05202	-1.45012	3.14445e-06	-2.00296	-0.815718
46324233	rs72910053	1.76682e-14	0.293977	-1.42105	2.48548e-06	-1.03001	-1.29906	3.3351e-06	-1.27623	-1.48359
46324271	rs7931565	6.92526e-15	-1.51929	-0.544384	7.81155e-07	-2.05154	-1.43497	3.21273e-06	-2.01187	-0.785328
46324835	rs6485674	4.09998e-14	0.753653	-1.03893	6.61435e-07	-2.01158	-1.64129	1.96211e-06	-2.02925	-1.26105
46325482	rs191136594	1.17109e-14	-2.32892e-10	-1.53833	5.17216e-06	-2.32892e-10	-1.59624	1.14412e-05	-2.32892e-10	-1.5271
46326752	rs78727639	2.4199e-13	1.49005	-4.8174e-10	3.33616e-06	-2.03471	-4.8174e-10	7.64551e-06	-1.9302	-4.8174e-10
46326898	rs148229982	1.36747e-14	-1.3833	-4.8174e-10	4.21659e-06	-1.80051	-4.8174e-10	7.60782e-06	-1.93514	-4.8174e-10
46327136	rs187198925	7.3798e-15	-2.0001	-4.8174e-10	3.55146e-06	-1.97218	-4.8174e-10	7.02825e-06	-2.01438	-4.8174e-10
46327528	rs150257832	1.89642e-14	-1.05629	-4.8174e-10	0.000172432	1.91047	-4.8174e-10	8.02443e-05	0.420756	-4.8174e-10
46327568	rs111942477	7.21631e-15	-1.46335	-0.559154	7.79839e-07	-2.04793	-1.44027	3.3484e-06	-1.97008	-0.785759
46327578	rs117837188	3.68986e-14	1.14351	-1.53418	1.4218e-06	-1.28532	-1.60229	1.59897e-06	-1.84005	-1.65491
46328464	rs7929630	7.6528e-15	-0.399244	-1.56453	9.54684e-07	-1.96299	-1.32292	1.86741e-06	-1.81082	-1.52895
46328557	rs60602051	2.47563e-15	-1.43994	-1.65241	6.6497e-07	-1.99813	-1.64942	1.45727e-06	-2.01936	-1.56839
46330604	rs61885566	1.63949e-08	14.0692	-1.45557	2.02523e-05	0.85107	-1.08234	1.16787e-05	-0.107181	-1.39937
46330983	rs7924718	2.51605e-14	0.755168	-1.52874	9.65085e-07	-2.05146	-1.22361	1.53681e-06	-2.05178	-1.48283
46331362	rs72910057	7.02143e-15	-2.04988	-4.8174e-10	6.20937e-06	-1.41347	-4.8174e-10	1.3013e-05	-1.39837	-4.8174e-10
46331975	rs4756069	1.1015e-14	-1.59958	-4.8174e-10	4.13112e-06	-1.82098	-4.8174e-10	8.56757e-06	-1.81634	-4.8174e-10
46332504	rs2303435	4.30558e-14	1.34886	-1.58521	8.77231e-07	-2.0355	-1.33502	1.44869e-06	-2.0435	-1.55016
46332740	rs117481046	1.13552e-14	-2.32892e-10	-1.56917	5.82065e-06	-2.32892e-10	-1.47812	1.01286e-05	-2.32892e-10	-1.64896
46332893	rs4625425	4.40684e-14	1.35441	-1.56751	7.65151e-07	-2.03593	-1.47129	1.36411e-06	-2.04624	-1.60757
46333235	rs117246933	1.61739e-15	-2.0324	-1.48563	1.39668e-06	-1.52352	-1.38192	4.14515e-06	-1.57011	-0.972271
46333263	rs9704813	2.11819e-08	14.4077	-1.53792	1.43326e-05	0.852377	-1.42938	9.82259e-06	-0.0944204	-1.58521
46333337	rs112845927	4.23227e-11	4.65869	1.99555	2.04432e-06	-1.57716	-0.947311	7.44062e-06	-1.8831	-0.0742613
46333434	rs76399583	1.0502e-14	-2.32892e-10	-1.64728	5.04053e-06	-2.32892e-10	-1.62202	1.2533e-05	-2.32892e-10	-1.43595
46334239	rs2288249	2.67063e-11	4.23268	1.96114	2.316e-06	-1.43727	-0.962418	8.18683e-06	-1.76491	-0.0968794
46335191	rs5028615	2.70543e-11	4.3837	1.82306	2.23273e-06	-1.41422	-1.02209	7.55613e-06	-1.75491	-0.187052
46335316	rs117398005	1.10811e-14	-2.32892e-10	-1.5936	4.90149e-06	-2.32892e-10	-1.64999	1.15661e-05	-2.32892e-10	-1.51624
46335752	rs111996762	2.10725e-11	4.08692	1.86995	2.37419e-06	-1.39057	-0.984311	8.23476e-06	-1.73272	-0.123233
46335895	rs61882671	1.24625e-13	2.43019	-1.60372	8.54081e-07	-1.82689	-1.57037	1.49158e-06	-1.91715	-1.64733
46336903	rs76244216	1.68589e-15	-2.0324	-1.44415	1.5334e-06	-1.52352	-1.28853	4.75563e-06	-1.57011	-0.83488
46336995	rs10838596	7.59239e-07	16.0624	0.386597	8.4745e-06	-0.0154268	-1.08704	4.90651e-05	-0.271623	0.200453
46337125	rs145146015	1.03691e-14	-1.66001	-4.8174e-10	4.46422e-06	-1.74344	-4.8174e-10	1.14253e-05	-1.52849	-4.8174e-10
46338519	rs111651038	2.44084e-11	4.20229	1.90155	2.33919e-06	-1.39715	-0.992579	7.95988e-06	-1.7607	-0.129204
46339011	rs35652107	2.191e-11	4.14009	1.85576	2.34072e-06	-1.37682	-1.01226	7.83099e-06	-1.74709	-0.159142
46339094	rs118075602	1.06474e-14	-1.63353	-4.8174e-10	3.27496e-05	0.249358	-4.8174e-10	2.04951e-05	-0.944132	-4.8174e-10
46339184	rs11038860	9.4505e-11	6.75123	0.706337	1.64609e-06	-1.89156	-0.849565	1.51657e-05	-1.8593	0.61402
46339286	rs77631873	1.02945e-14	-1.66724	-4.8174e-10	3.47765e-06	-1.99318	-4.8174e-10	8.56023e-06	-1.81719	-4.8174e-10
46339597	rs7952650	5.79003e-10	8.63653	0.633693	1.02768e-06	-1.95095	-1.26128	4.46983e-06	-2.0124	-0.454573
46339653	rs117604516	1.66146e-15	-2.03497	-1.45617	1.53034e-06	-1.50961	-1.30443	4.70548e-06	-1.55682	-0.858765
46339691	rs6485675	1.64399e-09	9.7999	0.513892	9.38125e-07	-1.99241	-1.31099	4.1263e-06	-2.02654	-0.5204
46339995	rs6485676	3.61332e-14	1.23391	-1.64554	6.72816e-07	-2.00699	-1.62882	1.31002e-06	-2.04092	-1.65335
46341152	rs117572721	1.05534e-14	-2.32892e-10	-1.6424	5.1129e-06	-2.32892e-10	-1.60777	1.09219e-05	-2.32892e-10	-1.57355
46341259	rs145054300	1.58112e-15	-2.03497	-1.50574	1.43725e-06	-1.50961	-1.36719	4.27199e-06	-1.55682	-0.955413
46341395	rs12294928	1.19816e-09	9.50457	0.492878	9.59278e-07	-1.96947	-1.31163	4.21032e-06	-2.01089	-0.515888
46342376	rs11038861	1.23399e-14	-1.48601	-4.8174e-10	3.38473e-06	-2.02026	-4.8174e-10	9.32225e-06	-1.73192	-4.8174e-10
46342834	rs7476	2.54772e-06	17.2483	0.411365	1.1645e-05	0.251194	-1.03585	6.60709e-05	-0.0427602	0.26917
46342942	rs1044796	0.0127504	25.691	0.486715	2.35049e-06	-1.06315	-1.32176	9.10599e-06	-1.21535	-0.540033
46343189	rs12285419	0.0180677	26.1262	0.400095	2.38881e-06	-1.01334	-1.35539	8.95512e-06	-1.16981	-0.602283
46344087	rs143266163	7.5024e-15	-1.98362	-4.8174e-10	3.70958e-06	-1.92861	-4.8174e-10	8.25149e-06	-1.85392	-4.8174e-10
46344354	rs4440994	7.09674e-15	-2.03921	-4.8174e-10	3.42764e-06	-2.00766	-4.8174e-10	7.29495e-06	-1.97714	-4.8174e-10
46344629	rs143721974	7.46745e-15	-1.98829	-4.8174e-10	3.68629e-06	-1.93491	-4.8174e-10	8.18572e-06	-1.86193	-4.8174e-10
46344807	rs77163617	2.24519e-14	-0.887468	-4.8174e-10	0.000137027	1.68064	-4.8174e-10	0.000112636	0.759839	-4.8174e-10
46345134	rs72910063	1.53532e-15	-2.05126	-1.51884	1.61305e-06	-1.34722	-1.41418	4.53778e-06	-1.40119	-1.05069
46345652	rs9988792	3.41741e-14	1.17918	-1.64655	6.70722e-07	-2.00841	-1.63052	1.30209e-06	-2.04746	-1.65289
46345665	rs9988823	9.4375e-10	9.23447	0.524306	9.40466e-07	-1.99408	-1.30684	4.23773e-06	-2.00743	-0.512864
46345710	rs191293948	1.06774e-14	-2.32892e-10	-1.63072	5.26775e-06	-2.32892e-10	-1.57793	1.38423e-05	-2.32892e-10	-1.33659
46345750	rs112642493	3.27844e-11	4.60986	1.789	2.10592e-06	-1.45414	-1.04064	7.08739e-06	-1.80339	-0.202608
46345835	rs140742326	1.52337e-15	-2.05126	-1.52665	1.59632e-06	-1.34722	-1.42461	4.46314e-06	-1.40119	-1.06728
46346111	rs72910064	8.70596e-15	-1.83484	-4.8174e-10	3.80895e-06	-1.90218	-4.8174e-10	8.57604e-06	-1.81535	-4.8174e-10
46346150	rs61882672	2.59331e-08	14.6799	-1.60773	1.36103e-05	0.946836	-1.57554	9.7062e-06	-0.0427209	-1.64883
46347068	rs61710570	1.44839e-14	-2.32892e-10	-1.32581	1.01172e-05	-2.32892e-10	-0.925294	5.10483e-05	-2.32892e-10	-0.0315458
46347549	rs74376620	4.7118e-11	4.56569	2.19588	2.38842e-06	-1.44082	-0.928087	8.84428e-06	-1.79477	0.010223
46347887	rs9988865	1.66588e-11	7.37617	-1.65432	5.6499e-05	2.44835	-1.65367	5.06886e-05	1.42913	-1.46775
46348324	rs11038863	1.05538e-13	2.24865	-1.58843	8.86481e-07	-1.80901	-1.55102	1.53937e-06	-1.89215	-1.64079
46348663	rs58385891	6.17304e-15	-0.951674	-1.22698	1.33894e-06	-2.04957	-0.898087	1.84839e-06	-2.00506	-1.34494
46348671	rs59980817	2.79963e-14	0.986869	-1.65364	9.67353e-07	-1.85654	-1.41618	1.67311e-06	-1.83307	-1.61657
46348688	rs79568491	4.96957e-14	1.4949	-1.58783	1.29851e-06	-2.02937	-0.948947	1.7907e-06	-2.04689	-1.33482
46349103	rs11038864	1.62298e-06	14.3652	2.84351	1.80006e-06	-1.94526	-0.706451	1.01726e-05	-1.95776	0.313146
46349696	rs149903077	8.22569e-15	-1.89158	-4.8174e-10	4.09356e-06	-1.83012	-4.8174e-10	1.01697e-05	-1.64491	-4.8174e-10
46349869	rs4565870	8.05835e-06	17.525	1.28612	6.76761e-06	-0.528024	-0.799362	5.31033e-05	-0.459547	0.467466
46350248	rs181678666	8.79941e-15	-1.82416	-4.8174e-10	3.61949e-06	-1.9532	-4.8174e-10	8.69893e-06	-1.80112	-4.8174e-10
46352266	rs61882674	0.0209916	24.3489	2.32739	1.51276e-06	-1.88717	-0.938428	7.78305e-06	-1.85242	-0.0599517
46353679	rs72910071	7.06885e-15	-2.04315	-4.8174e-10	5.88867e-06	-1.4665	-4.8174e-10	1.25504e-05	-1.43457	-4.8174e-10
46355932	rs11038866	7.66965e-06	17.5245	1.23719	6.92678e-06	-0.52806	-0.776079	5.80011e-05	-0.45966	0.555803
46356112	rs117350346	7.33623e-15	-2.00602	-4.8174e-10	3.58614e-06	-1.96246	-4.8174e-10	7.7107e-06	-1.92171	-4.8174e-10
46356149	rs148500368	6.22709e-14	-2.32892e-10	0.13265	3.77327e-05	-2.32892e-10	0.390994	0.000123265	-2.32892e-10	0.850018
46358615	rs117671462	2.94437e-13	1.68622	-4.8174e-10	6.55113e-05	0.94269	-4.8174e-10	6.39698e-05	0.194092	-4.8174e-10
46359645	rs72910075	7.15219e-15	-2.03143	-4.8174e-10	5.2901e-06	-1.5737	-4.8174e-10	1.14102e-05	-1.52981	-4.8174e-10
46359768	rs144589297	1.62488e-15	-1.89004	-1.62337	6.27881e-07	-2.05158	-1.65336	1.34335e-06	-2.04369	-1.62546
46360702	rs189883027	1.12668e-14	-2.32892e-10	-1.57698	5.0348e-06	-2.32892e-10	-1.62316	1.23624e-05	-2.32892e-10	-1.44966
46361345	rs147666686	5.27009e-13	2.26837	-4.8174e-10	0.000166547	1.87574	-4.8174e-10	0.000138365	0.965576	-4.8174e-10
46364243	rs75848787	1.0421e-14	-2.32892e-10	-1.65503	4.89206e-06	-2.32892e-10	-1.65192	1.05227e-05	-2.32892e-10	-1.61078
46364604	rs7102330	8.81498e-15	-0.448014	-1.37438	2.07435e-05	1.11809	-1.32539	1.77313e-05	0.480577	-1.56957
46367702	rs3809047	3.44222e-12	3.67722	0.467811	1.78444e-06	-1.01595	-1.64448	2.56933e-06	-1.50416	-1.51651
46368241	rs61882678	0.00236638	23.9628	0.53077	6.46394e-07	-2.02972	-1.64616	1.52848e-06	-2.01352	-1.52653
46368242	rs140216308	1.37485e-14	-1.37791	-4.8174e-10	4.13314e-05	0.482089	-4.8174e-10	3.41155e-05	-0.434568	-4.8174e-10
46368559	rs61882679	8.2386e-07	16.5307	-4.8174e-10	1.63407e-05	-0.445876	-4.8174e-10	2.13095e-05	-0.905164	-4.8174e-10
46368641	rs116896084	1.03821e-14	-1.65876	-4.8174e-10	4.87747e-06	-1.65491	-4.8174e-10	1.09872e-05	-1.56759	-4.8174e-10
46370354	rs75848122	7.16115e-15	-2.03017	-4.8174e-10	3.2985e-06	-2.04607	-4.8174e-10	7.05318e-06	-2.01084	-4.8174e-10
46370388	rs75626899	1.68009e-14	-2.32892e-10	-1.17741	9.88366e-06	-2.32892e-10	-0.948651	4.48636e-05	-2.32892e-10	-0.160691
46370636	rs61882680	2.78935e-11	6.2373	-4.8174e-10	9.79753e-06	-0.957403	-4.8174e-10	1.38438e-05	-1.33648	-4.8174e-10
46370737	rs116925789	7.5317e-15	-1.97972	-4.8174e-10	3.42338e-06	-2.0089	-4.8174e-10	7.9594e-06	-1.88997	-4.8174e-10
46370767	rs876701	0.00197884	23.8354	0.479291	6.42759e-07	-2.03897	-1.64255	1.49379e-06	-2.02422	-1.53878
46371198	rs117722567	7.16115e-15	-2.03017	-4.8174e-10	3.2985e-06	-2.04607	-4.8174e-10	7.05318e-06	-2.01084	-4.8174e-10
46371203	rs117857169	7.15187e-15	-2.03147	-4.8174e-10	3.2963e-06	-2.04673	-4.8174e-10	7.04058e-06	-2.01263	-4.8174e-10
46372689	rs12788395	1.41801e-12	3.25816	-4.8174e-10	0.000123304	1.57512	-4.8174e-10	0.000132037	0.918762	-4.8174e-10
46373311	rs7951870	0.0223514	26.4725	0.266564	7.77704e-07	-1.92994	-1.561	1.56145e-06	-1.8878	-1.6309
46373752	rs138116085	2.83277e-14	-0.655005	-4.8174e-10	5.2269e-05	0.71687	-4.8174e-10	6.13529e-05	0.152324	-4.8174e-10
46374051	rs113665713	4.15702e-15	-2.02249	-0.55156	5.28096e-06	-1.49386	-0.0815618	3.7608e-05	-1.48404	1.14694
46374567	rs79376309	3.32354e-14	-0.495228	-4.8174e-10	3.33222e-06	-2.03589	-4.8174e-10	6.79607e-06	-2.04798	-4.8174e-10
46375324	rs76174988	1.94527e-14	-0.106156	-0.924702	5.09074e-05	1.59199	-0.901512	3.03904e-05	0.905906	-1.4561
46375680	rs139449361	1.3946e-14	-1.36365	-4.8174e-10	6.44102e-06	-1.37685	-4.8174e-10	1.06488e-05	-1.59887	-4.8174e-10
46376094	rs61882682	0.000987837	23.0374	0.582578	6.49012e-07	-2.05108	-1.62075	1.40892e-06	-2.04492	-1.57658
46376384	rs75212415	7.02421e-15	-2.04948	-4.8174e-10	5.90066e-06	-1.46447	-4.8174e-10	9.61307e-06	-1.7012	-4.8174e-10
46376953	rs59319338	0.00103548	23.0322	0.63487	6.46391e-07	-2.05016	-1.62572	1.42629e-06	-2.04141	-1.56783
46377770	rs12577142	0.00387875	24.3891	0.598577	6.75976e-07	-2.00843	-1.6227	1.50094e-06	-1.98467	-1.57356
46378032	rs12576115	0.000527397	22.2474	0.744941	6.37692e-07	-2.05177	-1.63766	1.45501e-06	-2.04544	-1.54387
46378708	rs10838599	1.38164e-13	2.08149	-1.1519	1.91794e-06	-1.21503	-1.37325	2.69666e-06	-1.4981	-1.47421
46379442	rs11038871	1.91492e-06	16.112	1.26209	2.77042e-06	-1.15798	-1.06255	2.52726e-05	-1.06764	0.333044
46381078	rs150451601	2.66028e-14	-0.717827	-4.8174e-10	1.07685e-05	-0.862908	-4.8174e-10	3.96566e-05	-0.284061	-4.8174e-10
46381402	rs186700398	1.08384e-14	-1.61575	-4.8174e-10	3.686e-06	-1.93499	-4.8174e-10	7.06997e-06	-2.00846	-4.8174e-10
46382260	rs138791176	4.57472e-11	6.73204	-4.8174e-10	2.08931e-05	-0.200116	-4.8174e-10	2.52707e-05	-0.734672	-4.8174e-10
46382345	rs182142510	3.01463e-14	-0.592781	-4.8174e-10	3.76273e-06	-1.91439	-4.8174e-10	7.87275e-06	-1.90091	-4.8174e-10
46384559	rs117190139	3.21738e-14	-0.527693	-4.8174e-10	3.34388e-06	-2.0324	-4.8174e-10	6.80855e-06	-2.04614	-4.8174e-10
46385672	rs79043226	1.68682e-14	-1.17341	-4.8174e-10	4.1265e-06	-1.8221	-4.8174e-10	1.38493e-05	-1.33608	-4.8174e-10
46385736	rs72910084	7.11377e-15	-2.03681	-4.8174e-10	3.28803e-06	-2.04925	-4.8174e-10	6.98763e-06	-2.02018	-4.8174e-10
46386816	rs72910085	2.19423e-15	-2.00718	-1.20583	1.97138e-06	-1.54623	-1.01456	8.83683e-06	-1.543	-0.242388
46387383	rs78047662	1.22438e-14	-2.32892e-10	-1.49383	6.43533e-06	-2.32892e-10	-1.37773	2.33228e-05	-2.32892e-10	-0.814886
46387868	rs1317826	2.89478e-07	15.063	0.421728	1.41732e-06	-1.37857	-1.5122	7.48664e-06	-1.29988	-0.651323
46390680	rs61882686	6.36498e-07	16.2726	-4.8174e-10	1.38508e-05	-0.611193	-4.8174e-10	1.87934e-05	-1.03081	-4.8174e-10
46391032	rs76712654	7.32348e-15	-2.00776	-4.8174e-10	3.71297e-06	-1.9277	-4.8174e-10	6.84406e-06	-2.04094	-4.8174e-10
46391218	rs75463289	1.32616e-14	-1.41397	-4.8174e-10	3.94909e-06	-1.86605	-4.8174e-10	9.99332e-06	-1.6624	-4.8174e-10
46391602	rs12575519	0.00419724	24.86	0.206607	7.2819e-07	-2.00957	-1.54716	1.4174e-06	-1.97829	-1.6372
46392825	rs10838601	2.54573e-06	18.3198	-0.661006	5.72329e-06	0.13315	-1.62814	3.11134e-05	0.109826	-0.636506
46393574	rs3740977	0.00109946	23.1851	0.541901	6.54414e-07	-2.04804	-1.61551	1.42265e-06	-2.02775	-1.58405
46393757	rs3740976	2.27291e-15	-2.00274	-1.17505	2.01523e-06	-1.5609	-0.977901	9.19414e-06	-1.55757	-0.188187
46393771	rs150736300	2.4142e-14	-2.32892e-10	-0.814891	8.8915e-06	-2.32892e-10	-1.05444	0.000142932	-2.32892e-10	0.998048
46393859	rs188876645	2.41044e-14	-2.32892e-10	-0.81645	8.87979e-06	-2.32892e-10	-1.05576	0.000142536	-2.32892e-10	0.995276
46393958	rs7936413	0.00533395	24.9096	0.396699	6.90745e-07	-2.01631	-1.59321	1.42847e-06	-1.9996	-1.60811
46394844	rs146364498	1.30609e-14	-2.32892e-10	-1.42922	6.8478e-06	-2.32892e-10	-1.31561	1.85366e-05	-2.32892e-10	-1.04457
46395162	rs12575569	2.47541e-14	-2.32892e-10	-0.789854	7.81495e-06	-2.32892e-10	-1.18349	0.265046	-2.32892e-10	8.52334
46395384	rs56042703	7.00666e-15	-2.05198	-4.8174e-10	4.0294e-06	-1.84592	-4.8174e-10	7.79158e-06	-1.91128	-4.8174e-10
46396479	rs2046768	0.00606941	25.0976	0.337816	7.0321e-07	-2.00915	-1.58249	1.42856e-06	-1.991	-1.61666
46397323	rs3740974	0.00662543	25.1675	0.35564	7.02833e-07	-2.00633	-1.58584	1.43695e-06	-1.98764	-1.61415
46398916	rs34406563	4.09432e-06	17.9837	0.150355	8.6492e-07	-1.85157	-1.53308	1.54267e-06	-1.88849	-1.64232
46399538	rs2279465	0.00846631	25.2934	0.474883	6.92516e-07	-2.00103	-1.60593	1.47295e-06	-1.98138	-1.59567
46400406	rs150701212	1.85539e-14	-2.32892e-10	-1.07817	6.92763e-06	-2.32892e-10	-1.30402	1.19852e-05	-2.32892e-10	-1.48065
46401650	rs188945658	1.07269e-14	-2.32892e-10	-1.62609	4.99919e-06	-2.32892e-10	-1.63026	1.00717e-05	-2.32892e-10	-1.65459
46402852	rs35324223	0.0101383	25.7631	0.185372	7.64776e-07	-1.97611	-1.53159	1.44229e-06	-1.95185	-1.64624
46402988	rs111790356	2.27438e-15	-2.01609	-1.16104	2.27906e-06	-1.51786	-0.89791	1.03495e-05	-1.52817	-0.0992122
46403649	rs20542	2.84085e-15	-1.98868	-0.966067	2.74947e-06	-1.60445	-0.623674	1.06174e-05	-1.64531	0.0434795
46405326	rs116869512	5.14906e-14	-2.32892e-10	-0.0574453	3.33499e-05	-2.32892e-10	0.267521	0.000141789	-2.32892e-10	0.990022
46405481	rs147620858	7.20007e-15	-2.02475	-4.8174e-10	3.49025e-06	-1.98956	-4.8174e-10	7.45896e-06	-1.9549	-4.8174e-10
46406493	rs72910092	7.06681e-15	-2.04344	-4.8174e-10	3.2805e-06	-2.05154	-4.8174e-10	6.91808e-06	-2.03018	-4.8174e-10
46406767	rs2067482	0.00102952	22.0821	1.57918	6.34131e-07	-2.04664	-1.64839	1.59147e-06	-2.05198	-1.44768
46408435	rs78125679	8.89012e-15	-1.8139	-4.8174e-10	3.39894e-06	-2.01607	-4.8174e-10	6.77372e-06	-2.05127	-4.8174e-10
46409480	rs80173199	1.3925e-14	-2.32892e-10	-1.36516	7.70753e-06	-2.32892e-10	-1.19733	2.95304e-05	-2.32892e-10	-0.578899
46411161	rs78061130	1.45348e-14	-2.32892e-10	-1.3223	8.11829e-06	-2.32892e-10	-1.14541	3.40743e-05	-2.32892e-10	-0.435776
46411430	rs11038883	1.1108e-14	-2.32892e-10	-1.59118	5.24537e-06	-2.32892e-10	-1.58219	1.52357e-05	-2.32892e-10	-1.24068
46411692	rs118121247	4.51774e-14	-2.32892e-10	-0.188246	3.69733e-05	-2.32892e-10	0.370663	9.08097e-05	-2.32892e-10	0.544448
46411731	rs147281816	9.64106e-15	-1.73281	-4.8174e-10	3.78089e-06	-1.90957	-4.8174e-10	1.00278e-05	-1.65895	-4.8174e-10
46411925	rs61882689	7.54416e-15	-1.97807	-4.8174e-10	3.32751e-06	-2.03731	-4.8174e-10	7.05337e-06	-2.01081	-4.8174e-10
46416489	rs140184885	3.39972e-14	-0.472567	-4.8174e-10	6.74215e-05	0.97143	-4.8174e-10	7.70441e-05	0.380059	-4.8174e-10
46417259	rs113033789	1.08284e-14	-1.61668	-4.8174e-10	4.04199e-06	-1.8428	-4.8174e-10	1.05742e-05	-1.6059	-4.8174e-10
46417679	rs147244995	7.13772e-15	-2.03345	-4.8174e-10	3.4219e-06	-2.00934	-4.8174e-10	7.97834e-06	-1.88759	-4.8174e-10
46417815	rs1466635	1.63616e-14	-2.32892e-10	-1.20391	5.35798e-06	-2.32892e-10	-1.56095	0.00534955	-2.32892e-10	4.62045
46417869	rs74236421	1.45985e-14	-2.32892e-10	-1.31792	6.01851e-06	-2.32892e-10	-1.44469	2.9126e-05	-2.32892e-10	-0.592686
46418424	rs117100314	3.36786e-14	-0.481983	-4.8174e-10	1.65369e-05	-0.433941	-4.8174e-10	6.18389e-05	0.160214	-4.8174e-10
46419780	rs79221994	1.68166e-14	-1.17648	-4.8174e-10	1.18086e-05	-0.770708	-4.8174e-10	3.88609e-05	-0.304329	-4.8174e-10
46421158	rs7946705	0.00103565	21.5956	2.07161	6.61198e-07	-2.04383	-1.6094	1.83368e-06	-2.04803	-1.30997
46421576	rs61882690	7.74707e-15	-1.95153	-4.8174e-10	3.29802e-06	-2.04621	-4.8174e-10	6.93957e-06	-2.02708	-4.8174e-10
46422237	rs3740973	1.2016e-06	15.4325	1.47559	2.02772e-06	-1.39203	-1.14059	1.4083e-05	-1.28597	-0.0333749
46422686	rs12574668	0.0152214	24.6365	1.71842	6.46862e-07	-2.0329	-1.64225	1.70192e-06	-2.01287	-1.41969
46423787	rs117152017	2.71849e-14	-0.696184	-4.8174e-10	4.93943e-06	-1.64228	-4.8174e-10	1.99031e-05	-0.973444	-4.8174e-10
46423903	rs76641616	2.19363e-14	-0.910702	-4.8174e-10	3.60162e-06	-1.95815	-4.8174e-10	7.18037e-06	-1.99297	-4.8174e-10
46423980	rs34445491	4.29145e-13	2.06295	-4.8174e-10	5.00151e-05	0.672792	-4.8174e-10	4.62076e-05	-0.131174	-4.8174e-10
46427855	rs111449880	0.0015066	21.9308	2.11122	6.71962e-07	-2.04249	-1.5946	1.90851e-06	-2.04973	-1.26827
46430081	rs72910100	7.02122e-15	-2.04991	-4.8174e-10	3.2809e-06	-2.05142	-4.8174e-10	6.83817e-06	-2.0418	-4.8174e-10
46431172	rs117425994	1.05688e-14	-2.32892e-10	-1.64094	4.95457e-06	-2.32892e-10	-1.63922	1.13773e-05	-2.32892e-10	-1.5327
46431703	rs78612907	7.00681e-15	-2.05196	-4.8174e-10	3.85392e-06	-1.89044	-4.8174e-10	8.75294e-06	-1.79493	-4.8174e-10
46433043	rs143876835	7.73723e-15	-1.9528	-4.8174e-10	3.84719e-06	-1.89219	-4.8174e-10	8.37525e-06	-1.83904	-4.8174e-10
46434418	rs117021349	7.25983e-15	-2.01649	-4.8174e-10	4.13176e-06	-1.82083	-4.8174e-10	7.35937e-06	-1.96834	-4.8174e-10
46435017	rs117674325	3.48117e-14	-0.44889	-4.8174e-10	1.71018e-05	-0.400347	-4.8174e-10	6.43144e-05	0.199465	-4.8174e-10
46435105	rs151288780	1.46622e-14	-2.32892e-10	-1.31357	6.63035e-06	-2.32892e-10	-1.34788	1.06519e-05	-2.32892e-10	-1.59858
46436751	rs117377924	1.03467e-14	-1.66218	-4.8174e-10	3.63306e-06	-1.94946	-4.8174e-10	7.23419e-06	-1.9855	-4.8174e-10
46436964	rs35385447	4.13114e-14	-0.277707	-4.8174e-10	1.58967e-05	-0.47342	-4.8174e-10	3.41376e-05	-0.433918	-4.8174e-10
46438715	rs61882691	0.00198599	21.9982	2.32007	6.83151e-07	-2.04224	-1.57834	1.97766e-06	-2.05083	-1.23157
46438888	rs149473793	1.13879e-14	-2.32892e-10	-1.56629	5.67965e-06	-2.32892e-10	-1.50264	1.30427e-05	-2.32892e-10	-1.39609
46441384	rs140502323	2.11107e-14	-0.949063	-4.8174e-10	7.48226e-06	-1.227	-4.8174e-10	9.08556e-06	-1.75763	-4.8174e-10
46442526	rs12283172	0.00164323	21.8145	2.3143	6.84116e-07	-2.04003	-1.57914	1.97865e-06	-2.04845	-1.23346
46443275	rs61882701	0.00174152	21.8726	2.3143	6.8325e-07	-2.04129	-1.57914	1.97731e-06	-2.04912	-1.23346
46444458	rs17725808	1.50701e-14	-1.28613	-4.8174e-10	4.71382e-06	-1.68903	-4.8174e-10	8.78727e-06	-1.79102	-4.8174e-10
46444743	rs78383566	1.44648e-14	-2.32892e-10	-1.32713	8.06986e-06	-2.32892e-10	-1.1514	3.37601e-05	-2.32892e-10	-0.44504
46445796	rs72910102	7.71225e-15	-1.95603	-4.8174e-10	4.55173e-06	-1.72403	-4.8174e-10	9.82979e-06	-1.6789	-4.8174e-10
46446264	rs6485682	0.0202746	24.3306	2.3109	6.82972e-07	-2.04174	-1.57909	1.98225e-06	-2.03067	-1.24942
46447246	rs11038895	1.84247e-15	-2.04763	-1.3401	1.54062e-06	-1.15231	-1.65504	1.09429e-05	-1.39651	-0.175124
46447589	rs112060320	7.5794e-15	-1.97341	-4.8174e-10	4.71192e-06	-1.68944	-4.8174e-10	1.01986e-05	-1.64207	-4.8174e-10
46449042	rs17196997	3.71573e-15	-1.74109	-0.945179	1.10268e-06	-2.02097	-1.12082	2.14828e-06	-1.99129	-1.20837
46449291	rs117908706	1.13948e-14	-1.56569	-4.8174e-10	3.88966e-06	-1.88121	-4.8174e-10	7.601e-06	-1.93604	-4.8174e-10
46450401	rs35234634	2.21657e-14	-0.900297	-4.8174e-10	5.87245e-06	-1.46926	-4.8174e-10	9.97309e-06	-1.66443	-4.8174e-10
46450781	rs140881427	1.44173e-14	-2.32892e-10	-1.33042	8.39571e-06	-2.32892e-10	-1.11181	3.48412e-05	-2.32892e-10	-0.413517
46450821	rs61882702	0.00270588	22.2692	2.35844	7.14392e-07	-2.04894	-1.52691	2.19499e-06	-2.05187	-1.12627
46452263	rs17787739	1.11793e-14	-1.58478	-4.8174e-10	3.8462e-06	-1.89245	-4.8174e-10	7.53119e-06	-1.94527	-4.8174e-10
46454313	rs16938506	0.0167498	24.3905	2.06009	6.6069e-07	-2.04053	-1.61348	1.84413e-06	-2.02893	-1.32338
46454428	rs77161239	9.33059e-15	-1.76555	-4.8174e-10	3.34603e-06	-2.03176	-4.8174e-10	6.77127e-06	-2.05163	-4.8174e-10
46454871	rs117105335	1.3408e-14	-2.32892e-10	-1.40299	6.00917e-06	-2.32892e-10	-1.44625	1.02138e-05	-2.32892e-10	-1.64058
46455533	rs61882704	6.91688e-07	16.3558	-4.8174e-10	1.32839e-05	-0.652982	-4.8174e-10	1.87075e-05	-1.03539	-4.8174e-10
46456344	rs2291487	0.00231038	22.1149	2.35466	6.84971e-07	-2.04445	-1.57347	1.99886e-06	-2.05151	-1.22023
46456444	rs61999319	1.69227e-13	1.1324	-4.8174e-10	5.51205e-05	0.769989	-4.8174e-10	5.00015e-05	-0.0522664	-4.8174e-10
46457259	rs75748389	0.00149091	21.7565	2.27504	6.8138e-07	-2.03869	-1.58448	1.95508e-06	-2.0477	-1.24618
46460038	rs2864076	0.0266257	24.9021	2.01193	6.74081e-07	-2.02746	-1.60648	1.92998e-06	-2.01143	-1.29538
46462786	rs61882706	0.00267007	22.2971	2.31722	6.88089e-07	-2.04732	-1.56605	2.037e-06	-2.05201	-1.20083
46463680	rs117051584	7.18615e-15	-2.02669	-4.8174e-10	3.47998e-06	-1.99251	-4.8174e-10	7.43153e-06	-1.95859	-4.8174e-10
46465361	rs75494138	3.33286e-13	1.81016	-4.8174e-10	1.84019e-05	-0.327078	-4.8174e-10	1.90414e-05	-1.0177	-4.8174e-10
46465394	rs41530551	7.53065e-15	-1.97986	-4.8174e-10	3.33023e-06	-2.03649	-4.8174e-10	7.06295e-06	-2.00946	-4.8174e-10
46466547	rs79913909	1.11964e-14	-2.32892e-10	-1.58325	4.94354e-06	-2.32892e-10	-1.64145	1.1362e-05	-2.32892e-10	-1.53404
46466634	rs11604750	5.11495e-14	-0.0640922	-4.8174e-10	1.4111e-05	-0.592578	-4.8174e-10	1.95514e-05	-0.991269	-4.8174e-10
46466828	rs2171668	0.0248381	24.7079	2.13665	6.71342e-07	-2.03298	-1.60503	1.90685e-06	-2.01863	-1.30023
46467708	rs140954843	2.36236e-14	-0.836596	-4.8174e-10	1.08632e-05	-0.854153	-4.8174e-10	1.6562e-05	-1.15721	-4.8174e-10
46468859	rs2864072	0.00220216	22.2945	2.12714	6.62403e-07	-2.04834	-1.60307	1.85798e-06	-2.0519	-1.29293
46469900	rs7951579	0.0411046	25.4866	1.86169	6.74241e-07	-2.00167	-1.63203	1.83608e-06	-1.97593	-1.38075
46470697	rs117574045	2.72282e-13	1.60799	-4.8174e-10	8.52516e-05	1.20607	-4.8174e-10	6.79466e-05	0.254404	-4.8174e-10
46470827	rs11038897	0.0129886	24.2668	1.92943	6.50716e-07	-2.04296	-1.62625	1.76875e-06	-2.03244	-1.3616
46471039	rs61882708	3.23444e-11	6.38535	-4.8174e-10	9.354e-06	-1.00373	-4.8174e-10	1.39166e-05	-1.33124	-4.8174e-10
46471426	rs186730761	8.77544e-15	-1.82689	-4.8174e-10	1.13525e-05	-0.810097	-4.8174e-10	1.67559e-05	-1.14557	-4.8174e-10
46471768	rs12099394	4.96083e-14	-2.32892e-10	-0.0946872	3.06506e-05	-2.32892e-10	0.183119	0.000125518	-2.32892e-10	0.868128
46472414	rs61882709	0.0232015	24.8331	1.94331	6.58912e-07	-2.0317	-1.625	1.8136e-06	-2.01138	-1.35762
46473942	rs61882710	0.00231053	22.2971	2.17258	6.66701e-07	-2.04732	-1.59762	1.88427e-06	-2.05201	-1.27877
46474963	rs55971594	1.44388e-13	0.973659	-4.8174e-10	2.71568e-05	0.062095	-4.8174e-10	3.29324e-05	-0.469861	-4.8174e-10
46475768	rs138646165	3.76627e-15	-1.72031	-0.952452	1.10322e-06	-2.01418	-1.12713	2.15604e-06	-1.98191	-1.21413
46476588	rs77814874	2.60911e-14	-0.737249	-4.8174e-10	5.47884e-06	-1.53864	-4.8174e-10	1.1924e-05	-1.48576	-4.8174e-10
46477121	rs77271839	7.1034e-15	-2.03827	-4.8174e-10	3.4754e-06	-1.99382	-4.8174e-10	6.9138e-06	-2.0308	-4.8174e-10
46481259	rs80031726	0.00239299	22.3558	2.14895	6.64276e-07	-2.0481	-1.60049	1.87038e-06	-2.05202	-1.28616
46482959	rs76018124	7.07125e-15	-2.04281	-4.8174e-10	7.94928e-06	-1.16645	-4.8174e-10	1.24966e-05	-1.43886	-4.8174e-10
46483948	rs61882712	0.00186608	22.1149	2.14109	6.66085e-07	-2.04445	-1.60142	1.86677e-06	-2.05151	-1.2886
46484254	rs7930103	0.00161246	22.0539	2.05607	6.59448e-07	-2.04478	-1.61111	1.82004e-06	-2.05077	-1.31469
46484685	rs1472001	0.0017984	22.1708	2.04832	6.57655e-07	-2.04666	-1.61195	1.81451e-06	-2.05147	-1.31703
46486059	rs79078082	8.1036e-07	16.5141	-4.8174e-10	1.388e-05	-0.609084	-4.8174e-10	1.94218e-05	-0.997923	-4.8174e-10
46488392	rs78271057	1.04677e-14	-1.65055	-4.8174e-10	9.10181e-06	-1.03106	-4.8174e-10	1.32757e-05	-1.37839	-4.8174e-10
46490133	rs189761107	1.4909e-14	-1.29688	-4.8174e-10	3.88279e-06	-1.88298	-4.8174e-10	1.23944e-05	-1.44708	-4.8174e-10
46491159	rs12574250	0.00272173	22.4845	2.14895	6.62158e-07	-2.0513	-1.60049	1.87226e-06	-2.05102	-1.28616
46492239	rs113953350	8.53671e-15	-1.85447	-4.8174e-10	3.70729e-06	-1.92923	-4.8174e-10	6.84752e-06	-2.04043	-4.8174e-10
46492997	rs189055804	2.05758e-14	-0.974728	-4.8174e-10	4.74424e-06	-1.6826	-4.8174e-10	1.02448e-05	-1.63755	-4.8174e-10
46495302	rs11038900	0.0154217	24.529	1.83899	6.53065e-07	-2.03178	-1.63383	1.74745e-06	-2.0191	-1.38707
46495373	rs142196448	3.44953e-15	-1.83382	-0.926786	1.07436e-06	-2.04468	-1.12314	2.17512e-06	-2.0277	-1.15954
46497932	rs116917714	7.44851e-15	-1.99083	-4.8174e-10	3.29568e-06	-2.04692	-4.8174e-10	6.79919e-06	-2.04752	-4.8174e-10
46499178	rs182464262	7.50448e-15	-1.98334	-4.8174e-10	3.28948e-06	-2.0488	-4.8174e-10	6.78725e-06	-2.04927	-4.8174e-10
46499874	rs7130141	0.017959	24.7189	1.80133	6.55192e-07	-2.02569	-1.63667	1.74301e-06	-2.01128	-1.39742
46500528	rs55750336	1.76304e-11	3.76495	2.01359	1.82378e-06	-1.02774	-1.61088	3.13459e-06	-1.53451	-1.28731
46500654	rs58147945	0.0268192	25.0835	1.83782	6.57937e-07	-2.02426	-1.63392	1.77862e-06	-2.00109	-1.38739
46501749	rs117023752	1.28762e-14	-2.32892e-10	-1.44346	5.15476e-06	-2.32892e-10	-1.59961	1.05717e-05	-2.32892e-10	-1.60614
46506516	rs192592506	7.16519e-15	-2.02961	-4.8174e-10	3.46427e-06	-1.99703	-4.8174e-10	7.38935e-06	-1.96428	-4.8174e-10
46506885	rs17787804	1.29571e-06	15.4294	1.55407	2.08416e-06	-1.39668	-1.10849	1.42412e-05	-1.33142	0.0232442
46509344	rs1489192	0.0218929	24.8956	1.82277	6.53446e-07	-2.02995	-1.63508	1.75744e-06	-2.00892	-1.39155
46511477	rs141758483	3.68407e-14	-0.392241	-4.8174e-10	8.44226e-05	1.1963	-4.8174e-10	9.13643e-05	0.550536	-4.8174e-10
46511497	rs7106740	1.94873e-13	1.2735	-4.8174e-10	4.44602e-05	0.55506	-4.8174e-10	4.58428e-05	-0.139102	-4.8174e-10
46513248	rs192743102	1.83571e-14	-1.08883	-4.8174e-10	3.33968e-06	-2.03366	-4.8174e-10	6.76914e-06	-2.05195	-4.8174e-10
46513249	rs7112229	0.00163068	22.1708	1.95042	6.51126e-07	-2.04666	-1.62192	1.76243e-06	-2.05147	-1.34615
46513743	rs142929136	8.60569e-15	-1.84642	-4.8174e-10	9.03179e-06	-1.03878	-4.8174e-10	1.10641e-05	-1.56061	-4.8174e-10
46514566	rs182261904	2.00882e-14	-0.998713	-4.8174e-10	7.81889e-06	-1.18299	-4.8174e-10	9.32971e-06	-1.73111	-4.8174e-10
46515004	rs12578042	0.0162417	24.7079	1.71185	6.46552e-07	-2.03298	-1.64265	1.68921e-06	-2.01863	-1.42142
46515902	rs3802888	0.0158856	24.7079	1.68969	6.45705e-07	-2.03298	-1.64396	1.67942e-06	-2.01863	-1.42724
46519754	rs78627461	7.62933e-15	-1.96684	-4.8174e-10	4.97792e-06	-1.63452	-4.8174e-10	9.90061e-06	-1.67172	-4.8174e-10
46520300	rs80015663	1.06566e-14	-2.32892e-10	-1.63267	4.87686e-06	-2.32892e-10	-1.65503	1.25976e-05	-2.32892e-10	-1.43081
46520302	rs17197116	1.04364e-11	3.34388	1.91034	2.94716e-06	-0.537136	-1.62155	4.64926e-06	-1.10812	-1.31949
46522304	rs7949371	1.56168e-06	15.536	1.63421	2.31117e-06	-1.32666	-1.07512	1.66058e-05	-1.23591	0.0813416
46522306	rs7949282	1.56168e-06	15.536	1.63421	2.31117e-06	-1.32666	-1.07512	1.66058e-05	-1.23591	0.0813416
46524013	rs2902858	0.0230288	25.0274	1.74154	6.53904e-07	-2.02354	-1.64079	1.72345e-06	-2.00643	-1.41356
46524389	rs12576359	0.00188375	22.3532	1.91224	6.47274e-07	-2.04903	-1.62549	1.74206e-06	-2.052	-1.35725
46524472	rs10838602	0.00184544	22.2945	1.95042	6.50033e-07	-2.04834	-1.62192	1.76167e-06	-2.0519	-1.34615
46524731	rs111807821	7.02265e-15	-2.0497	-4.8174e-10	3.66959e-06	-1.93945	-4.8174e-10	8.06566e-06	-1.8767	-4.8174e-10
46524984	rs147340609	6.53126e-14	-2.32892e-10	0.18034	2.19645e-05	-2.32892e-10	-0.150108	0.000109819	-2.32892e-10	0.73451
46526853	rs78594871	5.57416e-14	0.0218816	-4.8174e-10	3.89126e-06	-1.8808	-4.8174e-10	1.96657e-05	-0.985445	-4.8174e-10
46527652	rs77817298	1.07908e-14	-1.62015	-4.8174e-10	7.64998e-06	-1.20483	-4.8174e-10	1.77559e-05	-1.0876	-4.8174e-10
46531798	rs61882715	1.65274e-11	5.71393	-4.8174e-10	7.44952e-06	-1.23138	-4.8174e-10	1.155e-05	-1.51763	-4.8174e-10
46531807	rs61882716	2.0409e-11	5.92489	-4.8174e-10	7.98592e-06	-1.16185	-4.8174e-10	1.22199e-05	-1.46125	-4.8174e-10
46532804	rs144313070	9.30837e-13	2.83724	-4.8174e-10	0.000180069	1.9538	-4.8174e-10	0.000249967	1.55701	-4.8174e-10
46534017	rs118047697	1.12322e-14	-1.58006	-4.8174e-10	3.7966e-06	-1.90543	-4.8174e-10	7.50104e-06	-1.94928	-4.8174e-10
46534452	rs117528979	1.20604e-14	-1.50892	-4.8174e-10	3.95451e-06	-1.86468	-4.8174e-10	7.76453e-06	-1.91475	-4.8174e-10
46534546	rs3802890	1.10104e-06	15.2294	1.59127	2.13532e-06	-1.38784	-1.09307	1.50837e-05	-1.30089	0.0501789
46535961	rs73467947	1.11441e-14	-1.58793	-4.8174e-10	5.84337e-06	-1.47422	-4.8174e-10	1.48012e-05	-1.26961	-4.8174e-10
46536442	rs11038906	0.0360063	25.3995	1.81637	6.67969e-07	-2.00749	-1.63556	1.80385e-06	-1.98109	-1.39331
46536612	rs189412300	1.06918e-14	-2.32892e-10	-1.62937	4.96135e-06	-2.32892e-10	-1.63786	1.00922e-05	-2.32892e-10	-1.65256
46537048	rs117032845	1.61529e-14	-2.32892e-10	-1.21674	1.12571e-05	-2.32892e-10	-0.818532	6.11715e-05	-2.32892e-10	0.149363
46537370	rs141181296	3.0073e-11	6.31254	-4.8174e-10	9.11791e-06	-1.02929	-4.8174e-10	1.3625e-05	-1.35241	-4.8174e-10
46537512	rs117580788	7.00691e-15	-2.05195	-4.8174e-10	3.28172e-06	-2.05116	-4.8174e-10	6.83776e-06	-2.04186	-4.8174e-10
46538988	rs61882720	0.00229349	22.5207	1.94153	6.48092e-07	-2.05049	-1.62277	1.75913e-06	-2.05075	-1.34875
46539110	rs68002803	1.25246e-06	17.5653	-0.615735	4.07683e-06	-0.191728	-1.64249	1.69626e-05	-0.176547	-0.95676
46539483	rs4568980	2.7272e-14	-2.32892e-10	-0.692985	9.15116e-06	-2.32892e-10	-1.02565	0.436053	-2.32892e-10	9.0212
46540288	rs61882721	2.8477e-11	6.25801	-4.8174e-10	8.94621e-06	-1.0483	-4.8174e-10	1.34127e-05	-1.36812	-4.8174e-10
46541220	rs61882722	2.9891e-11	6.30647	-4.8174e-10	9.09858e-06	-1.03142	-4.8174e-10	1.36011e-05	-1.35417	-4.8174e-10
46543524	rs11038910	7.99864e-07	15.0255	1.47557	1.87396e-06	-1.47088	-1.1406	1.29412e-05	-1.37052	-0.0333885
46544072	rs12272795	0.00173786	22.2758	1.90901	6.50298e-07	-2.0515	-1.61835	1.83927e-06	-2.05019	-1.30476
46544177	rs34770512	1.44626e-14	-1.32728	-4.8174e-10	4.39628e-06	-1.75877	-4.8174e-10	7.94753e-06	-1.89146	-4.8174e-10
46545817	rs151218308	7.45302e-15	-1.99022	-4.8174e-10	3.51532e-06	-1.9824	-4.8174e-10	7.46085e-06	-1.95465	-4.8174e-10
46548094	rs7932866	0.00131697	22.101	1.80654	6.43101e-07	-2.0466	-1.63439	1.69088e-06	-2.05184	-1.38723
46548754	rs61882743	0.0393787	25.7313	1.57406	6.71744e-07	-1.98775	-1.64966	1.74195e-06	-1.95265	-1.45666
46548957	rs148373547	1.71362e-14	-1.15765	-4.8174e-10	4.16005e-06	-1.81401	-4.8174e-10	1.40479e-05	-1.32184	-4.8174e-10
46550276	rs756343	1.25442e-11	3.54394	1.89423	1.81667e-06	-1.01943	-1.6231	3.23418e-06	-1.46612	-1.32442
46551918	rs10160701	0.0173585	24.8327	1.65359	6.46664e-07	-2.02951	-1.64595	1.67138e-06	-2.01408	-1.43659
46553399	rs112419908	0.00261154	22.657	1.93512	6.47377e-07	-2.05098	-1.62337	1.75543e-06	-2.05099	-1.35062
46554131	rs150243808	3.17995e-14	-0.539394	-4.8174e-10	6.10942e-05	0.872884	-4.8174e-10	7.03076e-05	0.28856	-4.8174e-10
46554666	rs112959855	9.89484e-15	-1.70683	-4.8174e-10	4.22252e-06	-1.7991	-4.8174e-10	7.44337e-06	-1.957	-4.8174e-10
46554979	rs138266103	2.08605e-14	-0.960988	-4.8174e-10	3.41084e-06	-2.01257	-4.8174e-10	6.78862e-06	-2.04907	-4.8174e-10
46555222	rs147283716	7.3725e-15	-2.00109	-4.8174e-10	3.57918e-06	-1.9644	-4.8174e-10	8.6472e-06	-1.80708	-4.8174e-10
46556752	rs77895324	2.59893e-14	-2.32892e-10	-0.741159	1.08652e-05	-2.32892e-10	-0.853965	1.40887e-05	-2.32892e-10	-1.31894
46559730	rs11038913	6.01623e-14	0.098201	-4.8174e-10	4.70038e-06	-1.69189	-4.8174e-10	1.21674e-05	-1.46556	-4.8174e-10
46560680	rs11819869	0.0164285	24.7702	1.66094	6.45771e-07	-2.03128	-1.64556	1.67068e-06	-2.01639	-1.43469
46561094	rs139101370	8.33204e-15	-1.87874	-4.8174e-10	3.47703e-06	-1.99336	-4.8174e-10	6.78009e-06	-2.05033	-4.8174e-10
46561301	rs11038914	0.0097933	24.2668	1.64706	6.37807e-07	-2.04296	-1.64629	1.63822e-06	-2.03244	-1.43826
46561302	rs74775768	1.45207e-14	-2.32892e-10	-1.32327	8.10849e-06	-2.32892e-10	-1.14662	3.40107e-05	-2.32892e-10	-0.437644
46565407	rs34874765	2.80743e-14	-0.663991	-4.8174e-10	9.64768e-06	-0.972816	-4.8174e-10	1.97721e-05	-0.980048	-4.8174e-10
46565495	rs75486765	1.26661e-13	0.842672	-4.8174e-10	3.02663e-05	0.170501	-4.8174e-10	3.14705e-05	-0.515268	-4.8174e-10
46566501	rs147711241	5.28522e-14	-2.32892e-10	-0.0313445	3.28302e-05	-2.32892e-10	0.251815	0.000136023	-2.32892e-10	0.948506
46566989	rs145859376	1.76472e-13	1.17432	-4.8174e-10	5.66678e-05	0.797672	-4.8174e-10	4.82924e-05	-0.0870452	-4.8174e-10
46567475	rs61882746	0.0168057	24.8798	1.57406	6.46392e-07	-2.02622	-1.64966	1.65226e-06	-2.00551	-1.45666
46567981	rs79565082	1.79479e-14	-1.11137	-4.8174e-10	3.30901e-06	-2.04288	-4.8174e-10	6.79508e-06	-2.04812	-4.8174e-10
46570087	rs150385250	2.25535e-14	-2.32892e-10	-0.882954	1.71327e-05	-2.32892e-10	-0.398545	3.46248e-05	-2.32892e-10	-0.419749
46570286	rs57535407	0.00169728	22.2945	1.86673	6.45126e-07	-2.04834	-1.6295	1.71964e-06	-2.0519	-1.3703
46570290	rs184562854	1.13682e-14	-2.32892e-10	-1.56802	4.89451e-06	-2.32892e-10	-1.65142	1.00822e-05	-2.32892e-10	-1.65355
46570522	rs117659675	1.86359e-14	-1.07375	-4.8174e-10	4.348e-06	-1.76982	-4.8174e-10	1.5157e-05	-1.24586	-4.8174e-10
46570859	rs7925678	1.01946e-06	15.1063	1.63741	2.15206e-06	-1.4118	-1.06131	1.42895e-05	-1.32638	0.0215895
46572374	rs139384613	5.24291e-14	-2.32892e-10	-0.0393834	3.25454e-05	-2.32892e-10	0.243103	0.000134645	-2.32892e-10	0.938324
46572918	rs117082751	7.06009e-13	2.56078	-4.8174e-10	0.000140258	1.70395	-4.8174e-10	0.000197231	1.32005	-4.8174e-10
46573548	rs188439233	7.01385e-15	-2.05096	-4.8174e-10	3.38812e-06	-2.01926	-4.8174e-10	6.84851e-06	-2.04029	-4.8174e-10
46573776	rs12576317	0.00187217	22.3558	1.90351	6.47362e-07	-2.0481	-1.62628	1.73764e-06	-2.05202	-1.35977
46574459	rs72912138	3.76771e-14	-0.369791	-4.8174e-10	1.33927e-05	-0.64482	-4.8174e-10	1.25324e-05	-1.436	-4.8174e-10
46578400	rs12573978	0.00136099	22.1123	1.82812	6.44735e-07	-2.04576	-1.63269	1.70227e-06	-2.05116	-1.3812
46578523	rs7130028	1.58065e-06	17.6945	-0.512262	4.23193e-06	-0.173054	-1.62382	1.8628e-05	-0.199728	-0.839928
46578601	rs61882748	0.00168089	22.412	1.7395	6.38025e-07	-2.04964	-1.63927	1.65974e-06	-2.05202	-1.40564
46579815	rs78301726	8.86369e-15	-1.81688	-4.8174e-10	4.0512e-06	-1.84052	-4.8174e-10	8.12662e-06	-1.86917	-4.8174e-10
46582072	rs7127529	0.0241929	24.9618	1.85639	6.69532e-07	-2.02175	-1.61896	1.87426e-06	-2.00167	-1.33444
46584227	rs61882750	0.0182338	24.9618	1.5736	6.49276e-07	-2.02175	-1.64968	1.65844e-06	-2.00167	-1.45678
46585781	rs11038919	0.00193563	22.4118	1.8808	6.4444e-07	-2.05062	-1.62829	1.72691e-06	-2.0517	-1.36629
46587506	rs112897300	1.3177e-14	-1.42037	-4.8174e-10	5.74503e-06	-1.4912	-4.8174e-10	9.13909e-06	-1.75176	-4.8174e-10
46588267	rs7484125	1.27494e-06	15.5336	1.43374	2.07903e-06	-1.35016	-1.15747	1.38195e-05	-1.27478	-0.0634545
46589107	rs112705011	0.000886574	22.4148	1.097	6.29061e-07	-2.04996	-1.6531	1.55828e-06	-2.05141	-1.46933
46589657	rs113446918	7.38201e-15	-1.9998	-4.8174e-10	5.0737e-06	-1.61546	-4.8174e-10	1.0865e-05	-1.57877	-4.8174e-10
46590931	rs12573925	1.43723e-14	-2.32892e-10	-1.33354	5.15309e-06	-2.32892e-10	-1.59994	0.00294203	-2.32892e-10	4.02254
46590943	rs79445785	0.00201636	22.4148	1.91869	6.47053e-07	-2.04996	-1.6249	1.74634e-06	-2.05141	-1.35539
46591436	rs71474185	1.44705e-14	-1.32673	-4.8174e-10	4.39781e-06	-1.75843	-4.8174e-10	7.94957e-06	-1.8912	-4.8174e-10
46594065	rs140270218	7.02753e-15	-2.04901	-4.8174e-10	3.33928e-06	-2.03378	-4.8174e-10	6.94789e-06	-2.02588	-4.8174e-10
46594237	rs113236040	1.29854e-14	-1.43502	-4.8174e-10	5.66633e-06	-1.50499	-4.8174e-10	9.04752e-06	-1.76183	-4.8174e-10
46594364	rs11038922	2.47956e-14	-0.201529	-0.586649	5.42997e-05	1.34297	-0.587987	2.97459e-05	0.713756	-1.28538
46594382	rs79505812	1.40174e-14	-2.32892e-10	-1.35854	7.76025e-06	-2.32892e-10	-1.19052	3.17599e-05	-2.32892e-10	-0.506113
46594971	rs12290779	2.82358e-11	7.48239	-1.23289	1.10899e-06	-1.77914	-1.35694	3.60485e-06	-1.77665	-0.905389
46596670	rs78807356	7.05602e-15	-2.04496	-4.8174e-10	3.41581e-06	-2.01112	-4.8174e-10	8.25265e-06	-1.85378	-4.8174e-10
46596674	rs7481312	0.00170197	22.3574	1.80654	6.40162e-07	-2.05118	-1.63439	1.69095e-06	-2.0518	-1.38723
46598557	rs181322497	5.25398e-14	-0.0372726	-4.8174e-10	1.99927e-05	-0.244166	-4.8174e-10	3.01975e-05	-0.55656	-4.8174e-10
46599248	rs11038927	0.0383048	25.7474	1.53035	6.69179e-07	-1.98993	-1.6513	1.70795e-06	-1.96164	-1.46738
46600536	rs185516077	7.01881e-15	-2.05025	-4.8174e-10	3.32845e-06	-2.03703	-4.8174e-10	7.14638e-06	-1.99771	-4.8174e-10
46601279	rs117376578	1.16161e-14	-2.32892e-10	-1.54645	5.19577e-06	-2.32892e-10	-1.59169	1.02906e-05	-2.32892e-10	-1.63308
46601604	rs79203530	9.66865e-12	3.28357	1.89423	2.19143e-06	-0.831881	-1.6231	3.64809e-06	-1.34569	-1.32442
46602894	rs146455333	7.02582e-15	-2.04925	-4.8174e-10	3.33609e-06	-2.03473	-4.8174e-10	6.77568e-06	-2.05098	-4.8174e-10
46603683	rs142929944	7.00983e-15	-2.05153	-4.8174e-10	3.59543e-06	-1.95987	-4.8174e-10	7.72227e-06	-1.92021	-4.8174e-10
46604947	rs538086550	1.25578e-14	-2.32892e-10	-1.4685	6.51433e-06	-2.32892e-10	-1.36553	1.5468e-05	-2.32892e-10	-1.22554
46604992	rs554735978	1.04595e-14	-2.32892e-10	-1.65133	4.88957e-06	-2.32892e-10	-1.65243	1.05195e-05	-2.32892e-10	-1.61109
46607954	rs12295266	0.00157976	22.1708	1.91869	6.4919e-07	-2.04666	-1.6249	1.74623e-06	-2.05147	-1.35539
46608301	rs139525470	3.12909e-14	-2.32892e-10	-0.555516	2.60548e-05	-2.32892e-10	0.0206695	4.74557e-05	-2.32892e-10	-0.104523
46608786	rs180791454	7.203e-15	-2.02435	-4.8174e-10	3.46784e-06	-1.996	-4.8174e-10	8.18279e-06	-1.86229	-4.8174e-10
46609720	rs61882755	4.81867e-06	18.2969	-4.8174e-10	9.57712e-05	1.32243	-4.8174e-10	8.91993e-05	0.526554	-4.8174e-10
46610088	rs147674814	7.15642e-15	-2.03083	-4.8174e-10	3.30324e-06	-2.04463	-4.8174e-10	6.84078e-06	-2.04142	-4.8174e-10
46610283	rs61882756	0.00242453	22.5389	1.97892	6.50715e-07	-2.05008	-1.61914	1.77703e-06	-2.05161	-1.33777
46611239	rs61882757	0.00220585	22.3271	2.09617	6.65586e-07	-2.04981	-1.59681	1.83415e-06	-2.05189	-1.30585
46611805	rs61882758	0.0265915	25.0901	1.82263	6.63038e-07	-2.02147	-1.62899	1.76072e-06	-2.00382	-1.39478
46612332	rs73449983	0.00169359	22.6003	1.55874	6.30378e-07	-2.0507	-1.65027	1.57131e-06	-2.05197	-1.46045
46612511	rs150757221	1.984e-14	-1.01115	-4.8174e-10	4.49872e-06	-1.73574	-4.8174e-10	1.60448e-05	-1.18893	-4.8174e-10
46612524	rs55737385	1.01302e-13	0.619261	-4.8174e-10	2.55257e-05	0.000150667	-4.8174e-10	3.26486e-05	-0.478516	-4.8174e-10
46615554	rs575694260	1.06566e-14	-1.63267	-4.8174e-10	3.72098e-06	-1.92555	-4.8174e-10	7.70416e-06	-1.92256	-4.8174e-10
46615682	rs74553660	1.73403e-14	-1.14581	-4.8174e-10	3.75755e-06	-1.91577	-4.8174e-10	8.98733e-06	-1.7685	-4.8174e-10
46616029	rs28366017	1.32356e-14	-2.32892e-10	-1.41593	7.29058e-06	-2.32892e-10	-1.25295	2.72085e-05	-2.32892e-10	-0.66079
46616209	rs28366016	2.67848e-14	-2.32892e-10	-0.71101	1.06723e-05	-2.32892e-10	-0.871886	1.43481e-05	-2.32892e-10	-1.3007
46616422	rs116843384	4.81771e-14	-2.32892e-10	-0.123961	3.036e-05	-2.32892e-10	0.173593	0.000125511	-2.32892e-10	0.868073
46618054	rs183452254	8.86604e-15	-1.81662	-4.8174e-10	4.05988e-05	0.464205	-4.8174e-10	2.27386e-05	-0.840253	-4.8174e-10
46619024	rs12223390	1.45521e-14	-2.32892e-10	-1.32111	5.08218e-06	-2.32892e-10	-1.61379	0.00295025	-2.32892e-10	4.02533
46622392	rs7125907	0.00137385	22.0539	1.89593	6.49076e-07	-2.04478	-1.62696	1.73602e-06	-2.05077	-1.36195
46625753	rs77638500	1.34523e-14	-2.32892e-10	-1.39969	5.42279e-06	-2.32892e-10	-1.54892	3.85836e-05	-2.32892e-10	-0.311491
46625754	rs76877474	1.34404e-14	-2.32892e-10	-1.40058	5.41969e-06	-2.32892e-10	-1.54949	3.85052e-05	-2.32892e-10	-0.313526
46625796	rs118039365	1.1304e-14	-2.32892e-10	-1.57369	5.17879e-06	-2.32892e-10	-1.59496	1.01649e-05	-2.32892e-10	-1.64538
46626614	rs2069089	1.72792e-14	-1.14934	-4.8174e-10	3.92674e-06	-1.87172	-4.8174e-10	7.7121e-06	-1.92153	-4.8174e-10
46626751	rs79677876	3.26394e-14	-0.513324	-4.8174e-10	5.47601e-06	-1.53916	-4.8174e-10	2.34435e-05	-0.809724	-4.8174e-10
46627803	rs55661562	0.00188674	22.2971	1.96996	6.51932e-07	-2.04732	-1.62003	1.77163e-06	-2.05201	-1.34041
46630140	rs117766417	7.06157e-15	-2.04418	-4.8174e-10	3.27915e-06	-2.05195	-4.8174e-10	6.8116e-06	-2.04569	-4.8174e-10
46631181	rs35623865	0.0155908	24.6456	1.73322	6.4636e-07	-2.03461	-1.64132	1.69512e-06	-2.0208	-1.41577
46631299	rs61884262	0.00176342	22.2358	1.9636	6.51355e-07	-2.04759	-1.62065	1.76879e-06	-2.05174	-1.34228
46632071	rs186124056	3.00735e-14	-2.32892e-10	-0.595199	2.53388e-05	-2.32892e-10	-0.00719588	4.73394e-05	-2.32892e-10	-0.106975
46632702	rs187513194	2.15887e-14	-2.32892e-10	-0.926675	8.94562e-06	-2.32892e-10	-1.04837	1.31139e-05	-2.32892e-10	-1.39065
46632809	rs112282219	3.0291e-12	4.01718	-4.8174e-10	3.34123e-06	-2.03319	-4.8174e-10	6.87125e-06	-2.03697	-4.8174e-10
46633775	rs147643436	1.19546e-14	-1.51773	-4.8174e-10	5.56804e-06	-1.52249	-4.8174e-10	1.2716e-05	-1.42146	-4.8174e-10
46634100	rs77916215	1.97327e-14	-2.32892e-10	-1.01656	8.24317e-06	-2.32892e-10	-1.13015	1.24372e-05	-2.32892e-10	-1.44363
46634465	rs6485685	0.00151286	22.1123	1.93391	6.50697e-07	-2.04576	-1.62349	1.75451e-06	-2.05116	-1.35097
46634963	rs55657382	0.00171183	22.2358	1.93391	6.49507e-07	-2.04759	-1.62349	1.7535e-06	-2.05174	-1.35097
46635695	rs7924401	0.0223189	25.0274	1.71022	6.52623e-07	-2.02354	-1.64275	1.70921e-06	-2.00643	-1.42185
46639582	rs61884264	0.0227672	24.9647	1.79278	6.54887e-07	-2.02553	-1.63729	1.74298e-06	-2.00897	-1.39975
46639958	rs141341659	1.81904e-14	-2.32892e-10	-1.09795	7.59853e-06	-2.32892e-10	-1.21158	1.26271e-05	-2.32892e-10	-1.42847
46640503	rs7484002	0.00205134	22.4774	1.87325	6.44259e-07	-2.05025	-1.62894	1.72273e-06	-2.05197	-1.36844
46641434	rs138230299	3.00463e-13	1.70648	-4.8174e-10	9.48791e-05	1.31307	-4.8174e-10	7.91647e-05	0.407211	-4.8174e-10
46641654	rs79317378	0.00150424	22.0539	1.9866	6.54673e-07	-2.04478	-1.61837	1.78256e-06	-2.05077	-1.3355
46642101	rs112712391	7.32609e-15	-2.0074	-4.8174e-10	5.25489e-06	-1.58037	-4.8174e-10	1.1577e-05	-1.51529	-4.8174e-10
46642852	rs117605660	9.32886e-15	-1.76573	-4.8174e-10	3.49209e-06	-1.98903	-4.8174e-10	6.98711e-06	-2.02025	-4.8174e-10
46644143	rs12292425	0.00224277	22.5364	1.90351	6.45675e-07	-2.05071	-1.62628	1.73795e-06	-2.05184	-1.35977
46646030	rs7122039	0.0254956	25.081	1.78972	6.64185e-07	-2.01929	-1.62944	1.848e-06	-1.99622	-1.35399
46648432	rs7108770	0.0488859	25.6838	1.83782	6.78893e-07	-1.9929	-1.63392	1.84356e-06	-1.96523	-1.38739
46648659	rs150493060	7.40821e-15	-1.99626	-4.8174e-10	5.08123e-06	-1.61398	-4.8174e-10	1.11689e-05	-1.55118	-4.8174e-10
46649719	rs113542381	3.11539e-14	-0.559904	-4.8174e-10	1.366e-05	-0.625061	-4.8174e-10	2.56557e-05	-0.719555	-4.8174e-10
46650438	rs60722866	0.0285409	25.0274	1.95613	6.67056e-07	-2.02354	-1.62088	1.82346e-06	-2.00643	-1.35715
46652582	rs60932698	0.00178187	22.1708	2.03908	6.57003e-07	-2.04666	-1.61294	1.80946e-06	-2.05147	-1.31982
46652742	rs61884270	9.36259e-07	16.6586	-4.8174e-10	1.44531e-05	-0.568622	-4.8174e-10	2.0106e-05	-0.9633	-4.8174e-10
46653677	rs75694066	2.92537e-14	-0.622837	-4.8174e-10	1.44226e-05	-0.57074	-4.8174e-10	5.26895e-05	9.646e-05	-4.8174e-10
46654404	rs61884271	0.00258062	22.4799	2.10026	6.59572e-07	-2.04952	-1.60618	1.8428e-06	-2.05182	-1.30121
46655353	rs117492279	2.47458e-14	-0.79019	-4.8174e-10	4.69422e-06	-1.6932	-4.8174e-10	1.83057e-05	-1.05711	-4.8174e-10
46655961	rs7128092	0.00260081	22.4799	2.10805	6.60161e-07	-2.04952	-1.60529	1.84722e-06	-2.05182	-1.29882
46656450	rs187522700	1.19601e-14	-2.32892e-10	-1.51727	5.01759e-06	-2.32892e-10	-1.62658	1.02128e-05	-2.32892e-10	-1.64068
46657430	rs6485686	1.62618e-06	15.6141	1.59658	2.30205e-06	-1.31487	-1.09086	1.64086e-05	-1.22054	0.0540293
46658726	rs76470208	1.43843e-14	-2.32892e-10	-1.3327	8.77355e-06	-2.32892e-10	-1.06779	3.95935e-05	-2.32892e-10	-0.285655
46660391	rs143113662	1.37718e-14	-2.32892e-10	-1.37622	7.33652e-06	-2.32892e-10	-1.24667	2.07161e-05	-2.32892e-10	-0.933409
46660546	rs7932492	1.65555e-15	-1.97773	-1.51697	9.83461e-07	-1.86092	-1.39529	2.41773e-06	-1.93996	-1.14153
46660550	rs7126316	0.00128429	22.0398	1.84258	6.51561e-07	-2.05154	-1.61638	1.80125e-06	-2.05124	-1.3246
46660623	rs7126343	0.00386888	22.9053	2.07988	6.54649e-07	-2.05183	-1.61136	1.81637e-06	-2.05003	-1.31745
46662117	rs61884272	3.07895e-11	6.33608	-4.8174e-10	1.01575e-05	-0.921321	-4.8174e-10	1.42544e-05	-1.30726	-4.8174e-10
46663438	rs74364480	1.44779e-14	-2.32892e-10	-1.32622	8.07896e-06	-2.32892e-10	-1.15027	3.38191e-05	-2.32892e-10	-0.443295
46663631	rs74807297	7.0172e-15	-2.05048	-4.8174e-10	3.32498e-06	-2.03807	-4.8174e-10	6.77104e-06	-2.05166	-4.8174e-10
46664618	rs12787314	6.75147e-13	2.51609	-4.8174e-10	9.10322e-05	1.27168	-4.8174e-10	6.89285e-05	0.26875	-4.8174e-10
46666271	rs61884273	0.00298117	22.5389	2.1856	6.65935e-07	-2.05008	-1.59602	1.89274e-06	-2.05161	-1.27468
46666664	rs61884274	0.00296662	22.5389	2.18071	6.68748e-07	-2.05008	-1.5918	1.94724e-06	-2.05161	-1.2463
46666805	rs61884275	3.22126e-11	6.38127	-4.8174e-10	9.34054e-06	-1.00517	-4.8174e-10	1.39e-05	-1.33243	-4.8174e-10
46667761	rs188487480	9.3117e-15	-1.76757	-4.8174e-10	1.4289e-05	-0.580045	-4.8174e-10	1.50063e-05	-1.25585	-4.8174e-10
46668395	rs4307676	0.00252184	22.3558	2.2014	6.68568e-07	-2.0481	-1.59405	1.90141e-06	-2.05202	-1.2697
46668597	rs113224942	1.80245e-13	1.19547	-4.8174e-10	2.82826e-05	0.102712	-4.8174e-10	6.43218e-05	0.199579	-4.8174e-10
46670451	rs117451444	7.33671e-15	-2.00595	-4.8174e-10	3.75675e-06	-1.91598	-4.8174e-10	6.78437e-06	-2.0497	-4.8174e-10
46672362	rs146969711	1.39888e-14	-2.32892e-10	-1.36059	7.74038e-06	-2.32892e-10	-1.19308	3.1632e-05	-2.32892e-10	-0.510148
46673344	rs7109698	0.0194378	24.5584	2.04102	6.65388e-07	-2.03145	-1.61547	1.85441e-06	-2.01769	-1.32907
46674270	rs75952534	1.98852e-14	-1.00887	-4.8174e-10	3.71499e-06	-1.92716	-4.8174e-10	7.36243e-06	-1.96793	-4.8174e-10
46674817	rs187536437	3.55607e-14	-2.32892e-10	-0.427605	1.63418e-05	-2.32892e-10	-0.445807	3.09058e-05	-2.32892e-10	-0.533375
46676357	rs10769204	1.75728e-06	15.5224	1.76582	2.60235e-06	-1.31285	-0.970267	2.03483e-05	-1.21013	0.258814
46676483	rs141131669	3.48424e-14	-2.32892e-10	-0.44801	1.2654e-05	-2.32892e-10	-0.701556	5.68808e-05	-2.32892e-10	0.0766385
46676865	rs186207166	7.05335e-15	-2.04534	-4.8174e-10	3.37476e-06	-2.02321	-4.8174e-10	6.83407e-06	-2.0424	-4.8174e-10
46677734	rs4474394	1.31223e-14	-2.32892e-10	-1.42453	7.13758e-06	-2.32892e-10	-1.27416	2.77793e-05	-2.32892e-10	-0.640028
46678292	rs113542547	1.11551e-14	-1.58694	-4.8174e-10	4.94766e-06	-1.64062	-4.8174e-10	8.39366e-06	-1.83684	-4.8174e-10
46680188	rs117292501	1.31598e-14	-2.32892e-10	-1.42168	7.19222e-06	-2.32892e-10	-1.26653	2.74121e-05	-2.32892e-10	-0.653336
46681502	rs76847781	3.23088e-14	-2.32892e-10	-0.523505	2.53729e-05	-2.32892e-10	-0.00585052	6.23344e-05	-2.32892e-10	0.168195
46682217	rs55896955	0.00337506	22.657	2.19159	6.65826e-07	-2.05098	-1.59528	1.89749e-06	-2.05099	-1.2728
46684419	rs149655148	2.99323e-14	-2.32892e-10	-0.599906	2.44344e-05	-2.32892e-10	-0.0435431	4.92422e-05	-2.32892e-10	-0.0675678
46684524	rs61884292	0.00355665	22.657	2.244	6.70294e-07	-2.05098	-1.58859	1.92934e-06	-2.05099	-1.25615
46684677	rs4423142	0.00325629	22.6594	2.15335	6.60567e-07	-2.0511	-1.60309	1.85403e-06	-2.05184	-1.29511
46684976	rs138981879	3.80856e-14	-2.32892e-10	-0.359008	2.29822e-05	-2.32892e-10	-0.104815	8.93892e-05	-2.32892e-10	0.52868
46684979	rs140660960	3.44248e-14	-2.32892e-10	-0.460066	1.19437e-05	-2.32892e-10	-0.759331	5.90506e-05	-2.32892e-10	0.114075
46686260	rs10838610	2.64078e-06	15.3643	2.33121	3.12589e-06	-1.36519	-0.734628	2.66127e-05	-1.27403	0.591104
46687709	rs117976406	3.71793e-14	-2.32892e-10	-0.383091	2.2847e-05	-2.32892e-10	-0.110714	8.9688e-05	-2.32892e-10	0.532018
46688369	rs117650983	1.40623e-14	-1.35534	-4.8174e-10	1.09459e-05	-0.846566	-4.8174e-10	2.59678e-05	-0.707462	-4.8174e-10
46689182	rs140572040	1.49119e-14	-1.29669	-4.8174e-10	2.32024e-05	-0.0952792	-4.8174e-10	1.98009e-05	-0.978592	-4.8174e-10
46691737	rs4606447	9.67912e-08	15.1707	-0.781493	1.95475e-06	-1.44908	-1.1202	2.35846e-06	-1.55876	-1.54755
46692689	rs76533702	1.39195e-15	-2.04601	-1.62213	1.8171e-06	-1.13609	-1.50621	4.2918e-06	-1.42724	-1.08038
46692870	rs4752926	5.70605e-09	10.8354	0.722805	2.14008e-05	-0.542744	0.36664	7.39059e-06	-0.626571	-1.33754
46693064	rs61884294	5.81453e-07	16.1822	-4.8174e-10	1.26669e-05	-0.700544	-4.8174e-10	1.79653e-05	-1.07588	-4.8174e-10
46693169	rs61884295	0.000560259	19.706	3.34684	8.64089e-07	-2.01037	-1.37524	2.97223e-06	-2.03095	-0.844053
46694072	rs144426443	1.05826e-14	-2.32892e-10	-1.63963	5.14039e-06	-2.32892e-10	-1.6024	1.21776e-05	-2.32892e-10	-1.46472
46695414	rs13448	4.92035e-10	9.77154	-0.664074	1.22504e-06	-2.02674	-1.00982	1.36e-06	-2.04767	-1.60916
46695483	rs56349329	0.000436684	19.3254	3.47827	8.96185e-07	-2.00564	-1.3435	3.15707e-06	-2.02406	-0.790618
46697142	rs57744667	0.000853365	19.6517	3.82193	1.02863e-06	-2.00796	-1.20334	3.75365e-06	-2.02923	-0.612363
46697199	rs10838611	1.43799e-10	7.30806	0.569271	6.81007e-06	-1.5465	0.225366	2.56117e-06	-1.62509	-1.39876
46697239	rs183668875	7.90674e-15	-1.93113	-4.8174e-10	3.29561e-06	-2.04694	-4.8174e-10	6.77474e-06	-2.05112	-4.8174e-10
46699124	rs8914	4.19611e-14	-0.262101	-4.8174e-10	4.00201e-06	-1.85274	-4.8174e-10	9.64884e-06	-1.69748	-4.8174e-10
46699776	rs77863447	1.37949e-14	-2.32892e-10	-1.37454	7.6783e-06	-2.32892e-10	-1.20114	3.1365e-05	-2.32892e-10	-0.518627
46699800	rs140588272	1.06894e-14	-2.32892e-10	-1.62959	5.28318e-06	-2.32892e-10	-1.575	1.28836e-05	-2.32892e-10	-1.40837
46700203	rs74486166	3.91759e-14	-0.330784	-4.8174e-10	3.91309e-06	-1.87521	-4.8174e-10	9.36185e-06	-1.72768	-4.8174e-10
46700530	rs111724531	1.82102e-13	1.20572	-4.8174e-10	2.85197e-05	0.111061	-4.8174e-10	6.4873e-05	0.208113	-4.8174e-10
46701108	rs72912170	7.5345e-15	-1.97935	-4.8174e-10	4.85981e-06	-1.65853	-4.8174e-10	1.03263e-05	-1.62963	-4.8174e-10
46701392	rs117735038	7.67384e-15	-1.96103	-4.8174e-10	3.79226e-06	-1.90657	-4.8174e-10	7.9967e-06	-1.88529	-4.8174e-10
46701728	rs10838612	2.88455e-15	-1.34403	-1.59544	7.35074e-07	-2.00374	-1.54357	2.58975e-06	-2.04899	-0.963765
46701863	rs148879999	1.84414e-14	-1.08424	-4.8174e-10	3.31845e-06	-2.04004	-4.8174e-10	6.78461e-06	-2.04966	-4.8174e-10
46702160	rs4752927	2.85992e-15	-1.32743	-1.62062	7.52004e-07	-2.00796	-1.51659	2.59597e-06	-2.04998	-0.960384
46702691	rs4319473	0.00011103	17.4202	4.01402	1.2073e-06	-1.90414	-1.147	4.48724e-06	-1.93546	-0.527616
46704106	rs9704782	3.29878e-11	7.09118	-0.68613	1.17727e-06	-2.02619	-1.05014	1.4996e-06	-1.986	-1.57312
46704439	rs12574259	0.000486369	17.3671	5.54425	7.99873e-06	-1.87543	0.715175	6.84548e-05	-1.91787	2.17973
46705739	rs141481090	7.03759e-15	-2.04758	-4.8174e-10	3.34102e-06	-2.03326	-4.8174e-10	7.57702e-06	-1.9392	-4.8174e-10
46705974	rs61884297	4.22376e-06	18.1651	-4.8174e-10	9.0779e-05	1.2689	-4.8174e-10	8.51235e-05	0.479784	-4.8174e-10
46707037	rs117426515	2.00245e-14	-1.00189	-4.8174e-10	9.30387e-06	-1.0091	-4.8174e-10	1.40135e-05	-1.3243	-4.8174e-10
46708191	rs190654629	2.37513e-14	-2.32892e-10	-0.831207	1.45494e-05	-2.32892e-10	-0.561983	2.90748e-05	-2.32892e-10	-0.594449
46708196	rs4603265	5.59402e-15	-0.730254	-1.54689	6.65718e-07	-2.05129	-1.59513	3.15889e-06	-1.97254	-0.841556
46710111	rs72912175	1.74127e-15	-1.88324	-1.56098	8.59444e-07	-1.78663	-1.60437	1.70507e-06	-1.78389	-1.64683
46710829	rs79443985	0.00109747	17.5452	6.17994	1.03662e-05	-1.90864	1.00766	9.63833e-05	-1.94418	2.54819
46711353	rs79917572	3.20282e-14	-2.32892e-10	-0.532229	1.37137e-05	-2.32892e-10	-0.621139	0.00156782	-2.32892e-10	3.39312
46711778	rs10838613	0.00257795	17.4505	7.12866	0.000175369	-1.30915	3.23651	0.00179934	-1.24881	4.77967
46711854	rs7926389	0.00306739	18.6786	6.07442	8.81849e-06	-2.00466	0.941975	7.81813e-05	-2.02312	2.41783
46712104	rs142892685	2.71344e-14	-0.698042	-4.8174e-10	5.17724e-06	-1.59526	-4.8174e-10	2.12764e-05	-0.906722	-4.8174e-10
46712123	rs78301405	4.07889e-11	6.61732	-4.8174e-10	1.7779e-05	-0.361513	-4.8174e-10	2.34096e-05	-0.811172	-4.8174e-10
46713062	rs113097600	3.37393e-11	0.215958	6.21162	0.00016209	0.778876	1.06974	0.000731923	-0.0112322	2.64259
46713071	rs111673998	5.06192e-14	-0.0745132	-4.8174e-10	1.43645e-05	-0.574774	-4.8174e-10	1.49018e-05	-1.26284	-4.8174e-10
46714279	rs12274785	6.36293e-11	6.20863	0.853356	5.03403e-06	-2.03317	0.409858	1.81873e-06	-1.93828	-1.42791
46714559	rs560505547	1.10143e-14	-1.59965	-4.8174e-10	5.46414e-06	-1.54133	-4.8174e-10	1.04012e-05	-1.6224	-4.8174e-10
46718663	rs72912177	1.61192e-15	-2.00546	-1.51596	1.23984e-06	-1.4544	-1.57016	2.35694e-06	-1.4525	-1.65445
46721605	rs4491174	6.77423e-15	-0.475022	-1.6107	7.20702e-07	-2.0458	-1.52126	2.85973e-06	-1.89198	-1.02161
46722018	rs28372918	4.32547e-11	0.290293	6.38573	0.000270205	1.18705	1.1726	0.00119828	0.352802	2.77153
46722221	rs7932354	6.28065e-11	6.12498	0.923992	5.41165e-06	-2.02895	0.477971	1.86364e-06	-1.92822	-1.41357
46723516	rs57739486	0.00112326	17.3791	6.36928	1.15783e-05	-1.90446	1.11405	0.000104902	-1.94392	2.63263
46723603	rs10769205	5.81372e-11	6.08408	0.887636	5.24738e-06	-2.02672	0.44492	1.85259e-06	-1.92313	-1.4246
46723937	rs12361673	5.81372e-11	6.08408	0.887636	5.24738e-06	-2.02672	0.44492	1.85259e-06	-1.92313	-1.4246
46724068	rs12574918	0.00104844	17.3228	6.35668	1.155e-05	-1.8995	1.10665	0.000104383	-1.93968	2.62342
46725196	rs58922799	7.11842e-15	-0.432498	-1.60366	7.14549e-07	-2.04286	-1.53277	2.97527e-06	-1.87824	-0.995745
46727976	rs183901627	1.81151e-14	-1.1021	-4.8174e-10	3.67703e-06	-1.93743	-4.8174e-10	7.41653e-06	-1.96061	-4.8174e-10
46728826	rs138132970	7.44701e-15	-1.99103	-4.8174e-10	3.64821e-06	-1.9453	-4.8174e-10	7.67031e-06	-1.92696	-4.8174e-10
46728952	rs11038973	0.000958503	17.4222	6.16761	1.09278e-05	-1.91442	1.06619	9.83464e-05	-1.94304	2.56722
46728954	rs11038974	0.000987309	17.5296	6.08978	1.03461e-05	-1.92329	1.02037	9.21563e-05	-1.95092	2.51009
46728971	rs58561056	1.13766e-14	-0.108835	-1.45845	6.6781e-07	-2.0049	-1.63838	4.99758e-06	-1.76231	-0.593057
46729115	rs61884301	0.00132236	17.7536	6.15795	1.05108e-05	-1.94763	1.0605	9.40425e-05	-1.98069	2.56012
46729569	rs75972255	1.63647e-14	-2.32892e-10	-1.20372	6.96578e-06	-2.32892e-10	-1.29852	1.11927e-05	-2.32892e-10	-1.54906
46729872	rs57804402	2.50646e-11	5.82887	0.301503	3.16961e-06	-2.01035	-0.0755772	1.64783e-06	-1.88872	-1.57614
46730043	rs79175663	0.00122756	17.7474	6.08978	1.0229e-05	-1.93467	1.02037	9.04568e-05	-1.96953	2.51009
46730329	rs4752929	2.32802e-11	5.87255	0.183968	2.92764e-06	-2.01346	-0.151878	1.6012e-06	-1.89494	-1.59862
46730522	rs11606709	4.71187e-11	6.3793	0.382284	3.32586e-06	-2.04402	0.0062208	1.54778e-06	-1.96982	-1.55767
46730623	rs61884303	7.88534e-07	16.4868	-4.8174e-10	1.43784e-05	-0.573808	-4.8174e-10	2.06663e-05	-0.935814	-4.8174e-10
46730639	rs11602537	8.05979e-15	-0.373189	-1.53877	6.68774e-07	-2.04491	-1.59694	3.90708e-06	-1.87939	-0.722139
46731012	rs111999794	3.99262e-11	0.297236	6.29871	0.000201855	0.904891	1.16313	0.000927816	0.0811115	2.7874
46732756	rs144140371	2.7988e-14	-0.66707	-4.8174e-10	5.13881e-05	0.699873	-4.8174e-10	6.04297e-05	0.137161	-4.8174e-10
46732891	rs61884304	8.43179e-07	16.5538	-4.8174e-10	1.40347e-05	-0.598	-4.8174e-10	1.96067e-05	-0.988447	-4.8174e-10
46734384	rs11038977	1.01242e-14	-0.158867	-1.52505	6.95121e-07	-1.99989	-1.60331	4.29e-06	-1.75526	-0.75277
46735956	rs61884305	8.43179e-07	16.5538	-4.8174e-10	1.40347e-05	-0.598	-4.8174e-10	1.96067e-05	-0.988447	-4.8174e-10
46736768	rs61884306	6.91688e-07	16.3558	-4.8174e-10	1.32839e-05	-0.652982	-4.8174e-10	1.87075e-05	-1.03539	-4.8174e-10
46737006	rs141680050	7.75489e-15	-1.95052	-4.8174e-10	3.2828e-06	-2.05084	-4.8174e-10	6.99279e-06	-2.01944	-4.8174e-10
46737057	rs77920005	3.69885e-11	0.43809	6.08143	0.000152193	0.751218	1.0344	0.000692712	-0.0491028	2.6254
46737412	rs113001570	1.94391e-13	1.27103	-4.8174e-10	1.37112e-05	-0.621322	-4.8174e-10	1.69944e-05	-1.13143	-4.8174e-10
46738435	rs150591136	2.77876e-14	-0.674254	-4.8174e-10	5.30856e-06	-1.57021	-4.8174e-10	1.36277e-05	-1.35221	-4.8174e-10
46738761	rs9794941	3.15073e-14	-0.548625	-4.8174e-10	5.72437e-06	-1.4948	-4.8174e-10	1.49159e-05	-1.26189	-4.8174e-10
46740130	rs146191573	1.06618e-14	-2.32892e-10	-1.63218	4.8863e-06	-2.32892e-10	-1.6531	1.2756e-05	-2.32892e-10	-1.41832
46741020	rs113202549	2.89147e-14	-0.634493	-4.8174e-10	5.43549e-06	-1.54658	-4.8174e-10	1.40205e-05	-1.32379	-4.8174e-10
46741495	rs2070850	8.90781e-15	-0.386924	-1.42499	6.4224e-07	-2.03163	-1.65069	6.57276e-06	-1.84113	-0.24025
46741908	rs3136433	8.1036e-07	16.5141	-4.8174e-10	1.388e-05	-0.609084	-4.8174e-10	1.94218e-05	-0.997923	-4.8174e-10
46742249	rs3136434	7.78854e-07	16.4745	-4.8174e-10	1.37276e-05	-0.620123	-4.8174e-10	1.92395e-05	-1.00736	-4.8174e-10
46742426	rs3136435	5.6421e-11	1.04694	5.89482	8.80129e-05	0.31311	0.924841	0.000421047	-0.408458	2.48688
46742488	rs118096359	1.08176e-14	-2.32892e-10	-1.61767	4.89464e-06	-2.32892e-10	-1.65139	1.01644e-05	-2.32892e-10	-1.64543
46742489	rs3136436	8.1036e-07	16.5141	-4.8174e-10	1.388e-05	-0.609084	-4.8174e-10	1.94218e-05	-0.997923	-4.8174e-10
46743135	rs3136439	6.64919e-07	16.3163	-4.8174e-10	1.31403e-05	-0.663848	-4.8174e-10	1.85351e-05	-1.04465	-4.8174e-10
46743232	rs3136520	1.95281e-14	-0.447278	-0.579711	4.12933e-05	1.11912	-0.637956	2.23374e-05	0.481501	-1.33956
46743247	rs3136441	8.53945e-15	-0.33777	-1.51638	6.7375e-07	-2.02588	-1.60855	4.09902e-06	-1.82341	-0.730159
46743334	rs3136443	8.1036e-07	16.5141	-4.8174e-10	1.388e-05	-0.609084	-4.8174e-10	1.94218e-05	-0.997923	-4.8174e-10
46743432	rs3136521	8.1036e-07	16.5141	-4.8174e-10	1.388e-05	-0.609084	-4.8174e-10	1.94218e-05	-0.997923	-4.8174e-10
46744357	rs3136446	7.42428e-07	16.4266	-4.8174e-10	1.35463e-05	-0.633417	-4.8174e-10	1.90223e-05	-1.01871	-4.8174e-10
46744368	rs3136447	3.90276e-14	1.18194	-1.51652	1.06159e-06	-1.56632	-1.61345	3.74099e-06	-1.9518	-0.693172
46744369	rs3136448	8.16748e-07	16.522	-4.8174e-10	1.39104e-05	-0.606894	-4.8174e-10	1.94582e-05	-0.996051	-4.8174e-10
46744470	rs3136449	8.87132e-15	-0.314808	-1.50121	6.70217e-07	-2.02297	-1.61671	4.29617e-06	-1.81498	-0.691618
46744528	rs2070851	4.19848e-14	1.25498	-1.51652	1.09234e-06	-1.53776	-1.61345	3.79068e-06	-1.9386	-0.693172
46744925	rs2070852	6.1388e-11	6.94259	0.083531	2.55057e-06	-2.05161	-0.251604	1.39491e-06	-2.01548	-1.61601
46745003	rs5896	9.1798e-15	-0.293132	-1.48871	6.68199e-07	-2.02011	-1.62259	4.46693e-06	-1.80693	-0.660689
46745861	rs3136456	2.72484e-11	0.425019	5.78889	0.000127877	0.748459	0.863075	0.000596635	0.0184656	2.40852
46746258	rs3136457	9.01389e-15	-0.314808	-1.48527	6.65296e-07	-2.02297	-1.62408	4.46841e-06	-1.81498	-0.65231
46747065	rs3136460	9.09763e-15	-0.308717	-1.48211	6.68354e-07	-2.01706	-1.62541	4.56305e-06	-1.80166	-0.644662
46747979	rs1799867	9.54638e-15	-0.2412	-1.50148	6.76294e-07	-2.01279	-1.61787	4.47599e-06	-1.78731	-0.678286
46749234	rs3136467	1.83411e-06	17.331	-4.8174e-10	1.81852e-05	-0.338926	-4.8174e-10	2.67407e-05	-0.678133	-4.8174e-10
46749246	rs3136468	1.20241e-06	16.9087	-4.8174e-10	1.53798e-05	-0.506475	-4.8174e-10	2.22586e-05	-0.861592	-4.8174e-10
46749334	rs3136469	1.00582e-06	16.7302	-4.8174e-10	1.462e-05	-0.557142	-4.8174e-10	2.12916e-05	-0.906007	-4.8174e-10
46749648	rs5898	1.30298e-06	16.9891	-4.8174e-10	1.57376e-05	-0.48348	-4.8174e-10	2.27126e-05	-0.8414	-4.8174e-10
46750064	rs3136472	1.30298e-06	16.9891	-4.8174e-10	1.57376e-05	-0.48348	-4.8174e-10	2.27126e-05	-0.8414	-4.8174e-10
46750525	rs3136524	1.78418e-14	-1.1173	-4.8174e-10	2.06126e-05	-0.213629	-4.8174e-10	2.52159e-05	-0.736844	-4.8174e-10
46750638	rs2282686	8.12255e-11	7.10656	0.199578	2.86675e-06	-2.0502	-0.136153	1.38773e-06	-2.03688	-1.59977
46750819	rs3136474	1.18212e-11	0.426349	4.95245	7.27761e-05	0.602377	0.445478	0.000299424	-0.0793175	1.81686
46751059	rs5900	1.59718e-13	1.07456	-4.8174e-10	5.22007e-05	0.715562	-4.8174e-10	4.77643e-05	-0.0980413	-4.8174e-10
46751401	rs75185853	9.36104e-15	-0.257203	-1.50509	6.76816e-07	-2.01512	-1.61477	4.4626e-06	-1.7934	-0.675186
46751848	rs3136480	1.53092e-06	17.1503	-4.8174e-10	1.64869e-05	-0.436967	-4.8174e-10	2.36609e-05	-0.800496	-4.8174e-10
46752659	rs3136481	1.53092e-06	17.1503	-4.8174e-10	1.64869e-05	-0.436967	-4.8174e-10	2.36609e-05	-0.800496	-4.8174e-10
46752958	rs3136482	1.41223e-06	17.0696	-4.8174e-10	1.61065e-05	-0.460311	-4.8174e-10	2.31799e-05	-0.821035	-4.8174e-10
46755388	rs61884307	8.94051e-07	16.6124	-4.8174e-10	1.79546e-05	-0.351688	-4.8174e-10	2.80895e-05	-0.628922	-4.8174e-10
46755441	rs140067493	9.49831e-15	-1.74773	-4.8174e-10	3.37511e-06	-2.02311	-4.8174e-10	7.17138e-06	-1.99422	-4.8174e-10
46755464	rs3136487	1.71806e-06	17.2656	-4.8174e-10	2.17584e-05	-0.159534	-4.8174e-10	3.73803e-05	-0.343174	-4.8174e-10
46755653	rs3136489	1.20241e-06	16.9087	-4.8174e-10	1.53798e-05	-0.506475	-4.8174e-10	2.22586e-05	-0.861592	-4.8174e-10
46755794	rs3136490	2.26534e-11	0.584583	5.44464	8.8489e-05	0.443601	0.799745	0.000405228	-0.215857	2.25599
46757206	rs187481936	1.54148e-14	-1.26351	-4.8174e-10	4.57089e-06	-1.71983	-4.8174e-10	8.02081e-06	-1.88228	-4.8174e-10
46758037	rs3136496	2.40512e-06	17.602	-4.8174e-10	1.88297e-05	-0.304096	-4.8174e-10	2.66051e-05	-0.683216	-4.8174e-10
46758290	rs3136499	9.46363e-15	-0.197206	-1.55418	7.06553e-07	-2.00609	-1.5808	3.96388e-06	-1.77032	-0.816773
46758383	rs3136500	2.11813e-06	17.475	-4.8174e-10	1.81322e-05	-0.341844	-4.8174e-10	2.57317e-05	-0.716597	-4.8174e-10
46758882	rs3136504	2.11813e-06	17.475	-4.8174e-10	1.81322e-05	-0.341844	-4.8174e-10	2.57317e-05	-0.716597	-4.8174e-10
46758908	rs3136530	8.57114e-15	-1.85044	-4.8174e-10	3.74403e-06	-1.91937	-4.8174e-10	7.47028e-06	-1.95339	-4.8174e-10
46759284	rs116429524	3.04504e-14	-0.582744	-4.8174e-10	5.60712e-06	-1.5155	-4.8174e-10	1.45523e-05	-1.28657	-4.8174e-10
46759571	rs3136505	7.63947e-11	6.22429	1.02053	7.17657e-06	-2.04972	0.781009	2.09792e-06	-1.98892	-1.23446
46759587	rs117303522	1.52958e-12	3.33391	-4.8174e-10	0.000215512	2.13348	-4.8174e-10	0.000394118	2.01233	-4.8174e-10
46759709	rs3136508	1.81361e-14	-1.10094	-4.8174e-10	3.28198e-06	-2.05109	-4.8174e-10	7.04637e-06	-2.01181	-4.8174e-10
46760120	rs3136512	5.57268e-12	4.2558	0.37099	4.82667e-06	-1.75436	0.08898	1.97329e-06	-1.86011	-1.4245
46760262	rs3136513	2.38929e-14	-2.32892e-10	-0.825261	1.46336e-05	-2.32892e-10	-0.556216	3.18693e-05	-2.32892e-10	-0.502675
46760756	rs3136516	1.21962e-11	5.90225	-0.492219	4.84514e-06	-0.968152	-0.693406	2.98754e-06	-1.31616	-1.55371
46761055	rs1799963	8.20542e-15	-1.89405	-4.8174e-10	4.08169e-06	-1.83302	-4.8174e-10	1.01297e-05	-1.64885	-4.8174e-10
46762142	rs6485688	5.09013e-14	-0.0689559	-4.8174e-10	7.76577e-06	-1.18981	-4.8174e-10	2.13123e-05	-0.905033	-4.8174e-10
46762419	rs11038982	1.02378e-11	5.79149	-0.556493	4.166e-06	-1.05589	-0.75669	2.82338e-06	-1.35597	-1.57042
46762462	rs146095539	1.10611e-14	-1.59541	-4.8174e-10	1.29061e-05	-0.681832	-4.8174e-10	1.77071e-05	-1.09035	-4.8174e-10
46762487	rs550024733	8.9882e-15	-1.80293	-4.8174e-10	3.41186e-06	-2.01228	-4.8174e-10	7.61418e-06	-1.93431	-4.8174e-10
46762516	rs4752931	1.65632e-14	0.385126	-1.57679	7.86927e-07	-1.92222	-1.55693	4.4675e-06	-1.55699	-0.910499
46762817	rs61884324	1.60331e-11	0.177628	5.50594	2.8259e-05	-0.766428	0.868307	0.000152117	-1.29187	2.3522
46764649	rs4076557	1.63901e-14	0.377115	-1.57928	7.96381e-07	-1.91312	-1.5541	4.49424e-06	-1.54328	-0.91824
46764957	rs71474191	7.29718e-15	-2.01136	-4.8174e-10	3.81924e-06	-1.89948	-4.8174e-10	8.81409e-06	-1.78797	-4.8174e-10
46766701	rs77285996	7.00717e-15	-2.05191	-4.8174e-10	3.67443e-06	-1.93814	-4.8174e-10	7.15178e-06	-1.99696	-4.8174e-10
46766890	rs61884327	1.38844e-11	0.123516	5.41616	2.79358e-05	-0.724754	0.815129	0.00014689	-1.25975	2.28512
46767873	rs117334959	1.20114e-14	-2.32892e-10	-1.51299	5.19274e-06	-2.32892e-10	-1.59227	1.01269e-05	-2.32892e-10	-1.64912
46768041	rs11604876	1.58563e-14	0.377115	-1.61239	8.176e-07	-1.91312	-1.5278	3.86405e-06	-1.54328	-1.06932
46768405	rs12574512	1.53112e-14	0.34384	-1.6141	8.13633e-07	-1.92099	-1.52479	3.78164e-06	-1.55845	-1.07571
46769788	rs78500566	1.67337e-14	0.428047	-1.60947	8.13696e-07	-1.91403	-1.53167	3.84426e-06	-1.53758	-1.08016
46770274	rs147781336	3.0835e-13	1.73239	-4.8174e-10	6.83337e-05	0.984869	-4.8174e-10	6.52401e-05	0.213756	-4.8174e-10
46770359	rs57704144	1.46039e-14	0.276323	-1.59388	7.92599e-07	-1.93641	-1.53557	4.09627e-06	-1.58883	-0.965412
46771358	rs11038985	7.91789e-06	18.7935	-4.8174e-10	2.93268e-05	0.138968	-4.8174e-10	3.97842e-05	-0.280848	-4.8174e-10
46773354	rs4752932	1.6024e-14	0.393837	-1.6186	8.3029e-07	-1.9091	-1.51642	3.80278e-06	-1.53561	-1.09297
46774672	rs72895811	1.711e-15	-1.93724	-1.52453	9.1379e-07	-1.76107	-1.56862	1.72174e-06	-1.76594	-1.65504
46775721	rs146618390	1.19391e-14	-2.32892e-10	-1.51903	5.29211e-06	-2.32892e-10	-1.57332	1.02069e-05	-2.32892e-10	-1.64125
46776093	rs4500447	6.11198e-06	18.5347	-4.8174e-10	2.69807e-05	0.0555875	-4.8174e-10	3.69138e-05	-0.355734	-4.8174e-10
46776176	rs7929294	1.86674e-13	2.85276	-1.62224	1.99622e-06	-1.02781	-1.52047	3.60287e-06	-1.61452	-1.06807
46777065	rs141348433	7.32282e-15	-2.00785	-4.8174e-10	4.3413e-06	-1.77136	-4.8174e-10	9.44443e-06	-1.71889	-4.8174e-10
46777392	rs7940682	1.86971e-13	2.85276	-1.62064	1.99511e-06	-1.02781	-1.52102	3.58793e-06	-1.61452	-1.07222
46778680	rs78079253	1.44209e-14	-2.32892e-10	-1.33017	6.30768e-06	-2.32892e-10	-1.39777	1.05844e-05	-2.32892e-10	-1.60494
46779200	rs184651902	1.01822e-14	-1.6782	-4.8174e-10	3.32293e-06	-2.03869	-4.8174e-10	7.44182e-06	-1.9572	-4.8174e-10
46780335	rs143319576	2.29823e-14	-2.32892e-10	-0.86412	1.44921e-05	-2.32892e-10	-0.565928	2.80526e-05	-2.32892e-10	-0.630238
46780569	rs117725720	1.04336e-14	-2.32892e-10	-1.65381	4.9232e-06	-2.32892e-10	-1.64557	1.39902e-05	-2.32892e-10	-1.32596
46781718	rs10466476	4.55353e-06	18.2403	-4.8174e-10	2.45733e-05	-0.0378731	-4.8174e-10	3.39486e-05	-0.439472	-4.8174e-10
46782179	rs57477011	1.50841e-14	-2.32892e-10	-1.28521	6.60891e-06	-2.32892e-10	-1.35111	1.07597e-05	-2.32892e-10	-1.58851
46782472	rs10466477	7.58856e-06	18.7511	-4.8174e-10	2.89261e-05	0.12521	-4.8174e-10	3.92952e-05	-0.293216	-4.8174e-10
46783435	rs61884328	1.5862e-11	0.191981	5.48085	2.75409e-05	-0.777287	0.853426	0.00014805	-1.30022	2.33345
46783476	rs114959916	2.80638e-14	-0.664364	-4.8174e-10	5.33974e-06	-1.56436	-4.8174e-10	1.37242e-05	-1.34516	-4.8174e-10
46784448	rs112507008	2.81757e-14	-0.660384	-4.8174e-10	5.35236e-06	-1.562	-4.8174e-10	1.37632e-05	-1.34232	-4.8174e-10
46784697	rs7928445	7.27328e-06	18.7086	-4.8174e-10	2.85321e-05	0.111496	-4.8174e-10	3.88139e-05	-0.30554	-4.8174e-10
46785693	rs146218162	1.19597e-14	-1.5173	-4.8174e-10	4.038e-06	-1.84378	-4.8174e-10	8.0336e-06	-1.88069	-4.8174e-10
46787357	rs143001121	2.40092e-14	-2.32892e-10	-0.820405	9.80435e-06	-2.32892e-10	-0.956707	1.26582e-05	-2.32892e-10	-1.42601
46787374	rs4453194	1.35842e-14	0.242104	-1.63204	8.26916e-07	-1.94393	-1.48565	3.35355e-06	-1.60402	-1.15028
46787406	rs4453193	1.55111e-14	0.377115	-1.63441	8.58489e-07	-1.91312	-1.479	3.52347e-06	-1.54328	-1.16159
46787573	rs10734548	2.3285e-13	3.06606	-1.61451	2.17723e-06	-0.929102	-1.53238	3.92485e-06	-1.54922	-1.04777
46788691	rs4534535	1.38295e-14	0.259997	-1.63204	8.30156e-07	-1.94002	-1.48565	3.38024e-06	-1.59609	-1.15028
46788837	rs147870340	1.33125e-14	-1.41014	-4.8174e-10	9.57658e-06	-0.980213	-4.8174e-10	1.81681e-05	-1.06465	-4.8174e-10
46792695	rs11038987	8.62127e-06	18.8787	-4.8174e-10	3.0149e-05	0.166618	-4.8174e-10	4.0786e-05	-0.255979	-4.8174e-10
46792735	rs137876009	1.56113e-14	-1.25085	-4.8174e-10	3.88239e-06	-1.88308	-4.8174e-10	1.02301e-05	-1.63898	-4.8174e-10
46792833	rs117937213	7.05352e-15	-2.04532	-4.8174e-10	3.87528e-06	-1.88492	-4.8174e-10	7.43291e-06	-1.9584	-4.8174e-10
46794642	rs11604116	1.55479e-12	3.35025	-4.8174e-10	0.000287986	2.42338	-4.8174e-10	0.000434382	2.10961	-4.8174e-10
46794848	rs7947517	8.62127e-06	18.8787	-4.8174e-10	3.0149e-05	0.166618	-4.8174e-10	4.0786e-05	-0.255979	-4.8174e-10
46794885	rs11602036	1.49872e-14	0.34384	-1.63549	8.54502e-07	-1.92099	-1.47578	3.45195e-06	-1.55845	-1.16693
46796683	rs7111811	8.2619e-06	18.8361	-4.8174e-10	2.97344e-05	0.152771	-4.8174e-10	4.02811e-05	-0.268436	-4.8174e-10
46797541	rs75439556	9.80407e-14	0.586538	-4.8174e-10	4.16298e-06	-1.8133	-4.8174e-10	7.2076e-06	-1.98918	-4.8174e-10
46798230	rs61897302	1.42753e-06	17.0804	-4.8174e-10	1.77517e-05	-0.363053	-4.8174e-10	2.50395e-05	-0.743864	-4.8174e-10
46798631	rs6485690	1.48005e-10	7.03117	0.874989	5.76646e-06	-1.98118	0.493706	1.71231e-06	-2.04085	-1.38562
46798852	rs141190497	1.5532e-14	-1.25594	-4.8174e-10	3.87334e-06	-1.88542	-4.8174e-10	1.01928e-05	-1.64264	-4.8174e-10
46798872	rs147307694	7.94576e-15	-1.92621	-4.8174e-10	5.4051e-06	-1.55219	-4.8174e-10	1.60268e-05	-1.19006	-4.8174e-10
46799287	rs75775957	1.07275e-14	-1.62604	-4.8174e-10	3.37436e-06	-2.02333	-4.8174e-10	8.41482e-06	-1.83432	-4.8174e-10
46800460	rs61897303	8.62127e-06	18.8787	-4.8174e-10	3.0149e-05	0.166618	-4.8174e-10	4.0786e-05	-0.255979	-4.8174e-10
46800845	rs72895821	7.02343e-15	-2.04959	-4.8174e-10	3.29581e-06	-2.04688	-4.8174e-10	6.77892e-06	-2.0505	-4.8174e-10
46802494	rs189059502	1.47478e-14	-1.30775	-4.8174e-10	3.78441e-06	-1.90864	-4.8174e-10	9.82349e-06	-1.67954	-4.8174e-10
46803418	rs189659760	1.42498e-14	-1.3421	-4.8174e-10	6.76849e-06	-1.32726	-4.8174e-10	9.84228e-06	-1.67763	-4.8174e-10
46803700	rs57485117	6.37568e-06	18.5769	-4.8174e-10	2.73482e-05	0.0691174	-4.8174e-10	3.73646e-05	-0.343594	-4.8174e-10
46803708	rs7111517	6.21835e-15	-2.04937	-0.121968	5.42858e-06	-1.44491	-0.10295	2.91587e-06	-1.31492	-1.57923
46803710	rs11038989	1.38425e-14	-0.288991	-1.08211	3.60017e-05	1.42033	-1.0763	2.62165e-05	0.904399	-1.60233
46803785	rs4752933	1.42236e-14	0.292704	-1.63664	8.47542e-07	-1.93273	-1.47221	3.3536e-06	-1.58151	-1.17278
46804583	rs6485692	2.62232e-13	3.19252	-1.62213	2.34443e-06	-0.869459	-1.51803	3.96241e-06	-1.50905	-1.07841
46804761	rs11038990	3.85414e-14	-0.347112	-4.8174e-10	3.89276e-06	-1.88041	-4.8174e-10	9.29594e-06	-1.73474	-4.8174e-10
46805571	rs116846611	2.53818e-10	-2.32892e-10	8.44553	0.00020287	-2.32892e-10	2.07303	0.000986315	-2.32892e-10	2.92966
46805575	rs7941964	3.24993e-15	-1.20407	-1.61614	7.28625e-07	-2.03505	-1.52108	2.35816e-06	-2.02297	-1.08347
46805673	rs7941894	2.03697e-13	2.94406	-1.62627	2.10539e-06	-0.985859	-1.50917	3.60095e-06	-1.58696	-1.09617
46806553	rs11822959	6.37568e-06	18.5769	-4.8174e-10	2.73482e-05	0.0691174	-4.8174e-10	3.73646e-05	-0.343594	-4.8174e-10
46806582	rs142214387	1.60533e-14	-1.22293	-4.8174e-10	3.933e-06	-1.87013	-4.8174e-10	1.0438e-05	-1.61887	-4.8174e-10
46807378	rs12575609	1.42091e-14	0.292704	-1.63766	8.50323e-07	-1.93273	-1.46894	3.33593e-06	-1.58151	-1.17806
46808024	rs4752934	3.33653e-14	-0.491327	-4.8174e-10	5.92882e-06	-1.45971	-4.8174e-10	1.55508e-05	-1.22021	-4.8174e-10
46808600	rs7105052	4.74841e-06	18.2822	-4.8174e-10	2.49003e-05	-0.0246553	-4.8174e-10	3.43526e-05	-0.427642	-4.8174e-10
46809210	rs61897304	8.2619e-06	18.8361	-4.8174e-10	2.97344e-05	0.152771	-4.8174e-10	4.02811e-05	-0.268436	-4.8174e-10
46809382	rs9735937	5.85947e-06	18.4925	-4.8174e-10	2.66193e-05	0.0421022	-4.8174e-10	3.647e-05	-0.36783	-4.8174e-10
46809446	rs148300248	7.51104e-15	-1.98247	-4.8174e-10	3.29189e-06	-2.04807	-4.8174e-10	6.77025e-06	-2.05178	-4.8174e-10
46810916	rs11038993	2.67271e-11	6.65858	-0.463995	7.60516e-06	-0.543078	-0.667629	4.26599e-06	-0.967623	-1.54602
46812122	rs145005311	1.70099e-14	-1.16505	-4.8174e-10	3.36935e-06	-2.02481	-4.8174e-10	6.76866e-06	-2.05202	-4.8174e-10
46812227	rs7940578	2.10384e-13	2.97368	-1.62359	2.12204e-06	-0.972149	-1.51501	3.67615e-06	-1.57789	-1.08457
46812258	rs186843587	2.95453e-14	-0.612918	-4.8174e-10	1.16188e-05	-0.786907	-4.8174e-10	1.85136e-05	-1.04582	-4.8174e-10
46813487	rs80016477	3.62748e-14	-2.32892e-10	-0.407721	2.32652e-05	-2.32892e-10	-0.0925733	8.58887e-05	-2.32892e-10	0.488734
46813548	rs77234969	2.18434e-14	-2.32892e-10	-0.914944	9.25805e-06	-2.32892e-10	-1.01404	1.24262e-05	-2.32892e-10	-1.44452
46813717	rs4752935	3.34986e-14	-0.48734	-4.8174e-10	5.9434e-06	-1.45725	-4.8174e-10	1.55962e-05	-1.21729	-4.8174e-10
46814785	rs73456126	8.2619e-06	18.8361	-4.8174e-10	2.97344e-05	0.152771	-4.8174e-10	4.02811e-05	-0.268436	-4.8174e-10
46814844	rs79167034	2.90596e-14	-0.629496	-4.8174e-10	6.80873e-05	0.981258	-4.8174e-10	5.07509e-05	-0.0373897	-4.8174e-10
46815452	rs147564665	1.04209e-14	-2.32892e-10	-1.65503	4.92422e-06	-2.32892e-10	-1.64537	1.35027e-05	-2.32892e-10	-1.36143
46815633	rs4506602	3.1048e-11	6.76687	-0.422425	8.66574e-06	-0.450409	-0.629747	4.70394e-06	-0.882721	-1.5332
46816022	rs142391120	1.43709e-14	-1.33364	-4.8174e-10	9.60204e-06	-0.977558	-4.8174e-10	2.04078e-05	-0.948402	-4.8174e-10
46816024	rs117910357	1.38574e-10	-2.32892e-10	7.84031	0.00014097	-2.32892e-10	1.70902	0.000658049	-2.32892e-10	2.52496
46816240	rs117757755	9.15355e-15	-1.7847	-4.8174e-10	3.31673e-06	-2.04055	-4.8174e-10	6.85208e-06	-2.03977	-4.8174e-10
46816670	rs4075619	1.96302e-13	2.91452	-1.63371	2.11578e-06	-0.999482	-1.49063	3.44717e-06	-1.59594	-1.13083
46818043	rs56311746	8.2619e-06	18.8361	-4.8174e-10	2.97344e-05	0.152771	-4.8174e-10	4.02811e-05	-0.268436	-4.8174e-10
46818081	rs150228583	8.71204e-15	-1.83414	-4.8174e-10	3.30623e-06	-2.04372	-4.8174e-10	6.87617e-06	-2.03626	-4.8174e-10
46818098	rs10838620	1.9025e-13	2.88212	-1.63263	2.07838e-06	-1.01437	-1.49358	3.43178e-06	-1.60572	-1.12552
46818508	rs149369830	1.53107e-14	-1.27029	-4.8174e-10	3.84813e-06	-1.89194	-4.8174e-10	1.00886e-05	-1.65291	-4.8174e-10
46818631	rs78279886	8.17684e-15	-1.89754	-4.8174e-10	5.81601e-06	-1.47892	-4.8174e-10	1.32536e-05	-1.38005	-4.8174e-10
46818814	rs7109707	1.90044e-13	2.88212	-1.63371	2.08452e-06	-1.01437	-1.49063	3.41362e-06	-1.60572	-1.13083
46818870	rs11038994	1.64436e-14	0.446027	-1.64494	9.0692e-07	-1.89627	-1.44096	3.42992e-06	-1.51148	-1.2203
46820783	rs79625022	2.8042e-11	6.24262	-4.8174e-10	1.73018e-05	-0.388723	-4.8174e-10	2.4475e-05	-0.766668	-4.8174e-10
46820788	rs12577969	2.78736e-11	0.357819	5.87877	2.02739e-05	-1.32175	1.09155	0.000135762	-1.68572	2.6323
46820817	rs80203738	2.15684e-14	-0.927617	-4.8174e-10	1.06546e-05	-0.873546	-4.8174e-10	4.57605e-05	-0.140898	-4.8174e-10
46820899	rs7118097	8.2619e-06	18.8361	-4.8174e-10	2.97344e-05	0.152771	-4.8174e-10	4.02811e-05	-0.268436	-4.8174e-10
46821078	rs4752936	1.75937e-14	0.515874	-1.64718	9.33507e-07	-1.87847	-1.42987	3.48971e-06	-1.47874	-1.23576
46821110	rs139103335	2.16672e-12	3.68213	-4.8174e-10	9.85999e-06	-0.951048	-4.8174e-10	1.85196e-05	-1.04549	-4.8174e-10
46821120	rs11038995	2.01666e-14	-2.32892e-10	-0.994815	6.63742e-06	-2.32892e-10	-1.34681	0.0682229	-2.32892e-10	7.16622
46822240	rs10769208	1.7262e-13	2.79137	-1.63912	2.03333e-06	-1.05576	-1.4741	3.22965e-06	-1.63272	-1.15923
46822686	rs10734549	1.83739e-13	2.85276	-1.63808	2.08378e-06	-1.02781	-1.47754	3.30787e-06	-1.61452	-1.1535
46823681	rs12575721	3.82623e-11	0.460487	6.09289	1.94413e-05	-1.49356	1.22143	0.000142579	-1.79861	2.79419
46823857	rs61897306	1.0932e-13	0.695436	-4.8174e-10	4.0346e-06	-1.84463	-4.8174e-10	7.0965e-06	-2.00472	-4.8174e-10
46823945	rs72895830	7.70906e-15	-1.95645	-4.8174e-10	4.30239e-06	-1.78036	-4.8174e-10	9.20237e-06	-1.74486	-4.8174e-10
46824241	rs7101374	1.72446e-13	2.79137	-1.64013	2.04039e-06	-1.05576	-1.47063	3.2113e-06	-1.63272	-1.16492
46825316	rs74843072	2.08688e-14	-0.960591	-4.8174e-10	5.46855e-06	-1.54052	-4.8174e-10	8.86789e-06	-1.78188	-4.8174e-10
46826710	rs142337556	1.19349e-14	-2.32892e-10	-1.51938	5.29066e-06	-2.32892e-10	-1.57359	1.02058e-05	-2.32892e-10	-1.64136
46828273	rs7111760	7.91789e-06	18.7935	-4.8174e-10	2.93268e-05	0.138968	-4.8174e-10	3.97842e-05	-0.280848	-4.8174e-10
46828799	rs4294527	2.15686e-13	3.00637	-1.63139	2.19403e-06	-0.956969	-1.49682	3.58555e-06	-1.56781	-1.1196
46828895	rs7129622	7.91789e-06	18.7935	-4.8174e-10	2.93268e-05	0.138968	-4.8174e-10	3.97842e-05	-0.280848	-4.8174e-10
46829174	rs7115986	8.62127e-06	18.8787	-4.8174e-10	3.0149e-05	0.166618	-4.8174e-10	4.0786e-05	-0.255979	-4.8174e-10
46830085	rs142447882	1.53297e-14	-2.32892e-10	-1.26905	8.541e-06	-2.32892e-10	-1.09465	2.09841e-05	-2.32892e-10	-0.920552
46830123	rs146468659	4.45718e-14	-2.32892e-10	-0.201743	1.74288e-05	-2.32892e-10	-0.381408	1.92168e-05	-2.32892e-10	-1.00853
46830575	rs7123729	7.91789e-06	18.7935	-4.8174e-10	2.93268e-05	0.138968	-4.8174e-10	3.97842e-05	-0.280848	-4.8174e-10
46830675	rs4752937	3.23555e-14	-0.522061	-4.8174e-10	5.81796e-06	-1.47858	-4.8174e-10	1.52064e-05	-1.2426	-4.8174e-10
46830847	rs7108147	7.91789e-06	18.7935	-4.8174e-10	2.93268e-05	0.138968	-4.8174e-10	3.97842e-05	-0.280848	-4.8174e-10
46831556	rs12796154	7.29734e-13	2.59384	-4.8174e-10	0.000193535	2.02592	-4.8174e-10	0.000135073	0.941494	-4.8174e-10
46832158	rs61897307	4.14626e-11	0.522812	6.11089	1.87792e-05	-1.53918	1.2324	0.000138942	-1.8381	2.80784
46833092	rs7102474	5.61765e-06	18.4503	-4.8174e-10	2.62639e-05	0.0286615	-4.8174e-10	3.60331e-05	-0.379882	-4.8174e-10
46834251	rs61897308	1.4863e-06	17.1207	-4.8174e-10	1.7966e-05	-0.351051	-4.8174e-10	2.53054e-05	-0.733299	-4.8174e-10
46836165	rs6485695	2.15959e-13	3.00637	-1.63013	2.18699e-06	-0.956969	-1.50004	3.60698e-06	-1.56781	-1.11364
46836611	rs61593070	3.54192e-11	0.477169	5.999	1.87943e-05	-1.35861	1.05263	0.000138298	-1.70372	2.66881
46836747	rs4469848	1.68139e-14	0.462976	-1.63962	8.91561e-07	-1.89202	-1.4623	3.56868e-06	-1.50358	-1.18854
46837201	rs4128315	5.85947e-06	18.4925	-4.8174e-10	2.66193e-05	0.0421022	-4.8174e-10	3.647e-05	-0.36783	-4.8174e-10
46837557	rs4382863	2.13991e-15	-1.95569	-1.28239	1.2296e-06	-1.68302	-1.34983	2.0032e-06	-1.67763	-1.59195
46838611	rs180687806	7.00747e-15	-2.05187	-4.8174e-10	3.2829e-06	-2.05081	-4.8174e-10	6.80767e-06	-2.04627	-4.8174e-10
46838838	rs7105217	6.11198e-06	18.5347	-4.8174e-10	2.69807e-05	0.0555875	-4.8174e-10	3.69138e-05	-0.355734	-4.8174e-10
46839155	rs112174847	2.40476e-13	1.48377	-4.8174e-10	4.4453e-05	0.554899	-4.8174e-10	9.32902e-05	0.571396	-4.8174e-10
46839516	rs144664323	1.5838e-13	1.06615	-4.8174e-10	5.11931e-05	0.696071	-4.8174e-10	4.43921e-05	-0.171257	-4.8174e-10
46841764	rs72895841	7.02655e-15	-2.04915	-4.8174e-10	3.29791e-06	-2.04625	-4.8174e-10	6.77677e-06	-2.05082	-4.8174e-10
46842045	rs6485696	1.71045e-10	6.88911	1.16172	7.05832e-06	-1.99322	0.707891	1.88264e-06	-2.0453	-1.28635
46842841	rs7106323	5.38607e-06	18.4082	-4.8174e-10	2.59144e-05	0.0152654	-4.8174e-10	3.5603e-05	-0.391888	-4.8174e-10
46843222	rs138507434	3.37282e-14	-2.32892e-10	-0.48051	2.14422e-05	-2.32892e-10	-0.174171	7.80451e-05	-2.32892e-10	0.392968
46843512	rs11038999	1.47091e-14	0.327286	-1.63766	8.57066e-07	-1.92484	-1.46894	3.38825e-06	-1.56595	-1.17806
46843577	rs7480260	2.46119e-13	3.12911	-1.62213	2.27512e-06	-0.89947	-1.51803	3.88289e-06	-1.52933	-1.07841
46844688	rs117441165	1.47166e-14	-2.32892e-10	-1.30987	8.12924e-06	-2.32892e-10	-1.14407	1.98268e-05	-2.32892e-10	-0.977285
46844849	rs59197251	5.63548e-06	18.4535	-4.8174e-10	2.46588e-05	-0.0343996	-4.8174e-10	3.36516e-05	-0.448259	-4.8174e-10
46845213	rs139937086	3.16181e-14	-0.545114	-4.8174e-10	5.73662e-06	-1.49266	-4.8174e-10	1.49539e-05	-1.25935	-4.8174e-10
46845685	rs77936379	1.73945e-14	-2.32892e-10	-1.14269	7.47038e-06	-2.32892e-10	-1.22859	1.15411e-05	-2.32892e-10	-1.5184
46845814	rs118038329	1.87567e-14	-1.06729	-4.8174e-10	3.43477e-06	-2.00558	-4.8174e-10	6.78777e-06	-2.0492	-4.8174e-10
46847279	rs12577603	4.18039e-11	0.430153	6.21175	2.31204e-05	-1.34863	1.24981	0.000195973	-1.67577	2.98942
46847715	rs4752940	1.78493e-14	0.498752	-1.61563	8.47558e-07	-1.8829	-1.52203	4.03907e-06	-1.48681	-1.0815
46848018	rs76404449	9.25887e-11	-2.32892e-10	7.43708	0.000114281	-2.32892e-10	1.49913	0.000557886	-2.32892e-10	2.35983
46849360	rs1007738	1.62743e-13	2.70946	-1.61613	1.97265e-06	-1.03064	-1.52951	3.55862e-06	-1.64086	-1.05409
46850165	rs115346310	3.20981e-14	-0.530046	-4.8174e-10	5.78961e-06	-1.48347	-4.8174e-10	1.51184e-05	-1.24841	-4.8174e-10
46851459	rs10838621	1.46826e-10	6.88911	1.00904	6.23798e-06	-1.99322	0.58434	1.77548e-06	-2.0453	-1.34495
46852753	rs7934421	2.32139e-13	3.06606	-1.61757	2.20335e-06	-0.929102	-1.52045	3.82224e-06	-1.54922	-1.07426
46852839	rs7947747	8.74944e-12	4.82584	0.252059	5.49569e-06	-1.54982	0.0142515	2.1319e-06	-1.74453	-1.46277
46854977	rs2867206	5.38607e-06	18.4082	-4.8174e-10	2.59144e-05	0.0152654	-4.8174e-10	3.5603e-05	-0.391888	-4.8174e-10
46855018	rs117989100	1.04268e-14	-2.32892e-10	-1.65447	4.93325e-06	-2.32892e-10	-1.64353	1.35351e-05	-2.32892e-10	-1.35903
46855123	rs4752941	1.40766e-14	0.259997	-1.61433	8.03806e-07	-1.94002	-1.51791	3.58754e-06	-1.59609	-1.09076
46855521	rs192181541	3.73266e-14	-2.32892e-10	-0.379139	2.37286e-05	-2.32892e-10	-0.0728542	8.56978e-05	-2.32892e-10	0.486508
46856001	rs12806577	2.11654e-13	2.97368	-1.61757	2.11051e-06	-0.972149	-1.52045	3.71422e-06	-1.57789	-1.07426
46856335	rs7480140	2.19033e-13	3.00637	-1.61599	2.13648e-06	-0.956969	-1.5234	3.77509e-06	-1.56781	-1.06808
46857059	rs12287376	5.85947e-06	18.4925	-4.8174e-10	2.66193e-05	0.0421022	-4.8174e-10	3.647e-05	-0.36783	-4.8174e-10
46857279	rs11039002	3.09792e-14	1.05047	-1.616	1.02042e-06	-1.70453	-1.51479	5.41684e-06	-1.17778	-1.09703
46857504	rs56904688	5.48532e-11	0.544114	6.36946	2.17267e-05	-1.43574	1.27475	0.00017374	-1.7551	2.94834
46857947	rs139451895	1.58942e-14	-1.23289	-4.8174e-10	5.07836e-06	-1.61455	-4.8174e-10	8.76082e-06	-1.79403	-4.8174e-10
46858416	rs114488277	3.17372e-14	-0.541355	-4.8174e-10	5.74978e-06	-1.49037	-4.8174e-10	1.49948e-05	-1.25662	-4.8174e-10
46858925	rs116426561	3.10188e-14	-0.56425	-4.8174e-10	5.67026e-06	-1.5043	-4.8174e-10	1.47481e-05	-1.27321	-4.8174e-10
46858973	rs61898461	4.64915e-11	0.44641	6.30177	2.24983e-05	-1.36	1.23391	0.000175519	-1.69368	2.89711
46859787	rs56356278	2.72299e-10	0.808492	7.70732	3.28415e-05	-1.98278	2.23494	0.00038652	-2.04322	4.03608
46859867	rs117103154	7.61068e-15	-1.96929	-4.8174e-10	3.85973e-06	-1.88894	-4.8174e-10	6.76861e-06	-2.05202	-4.8174e-10
46860855	rs7107778	2.18382e-13	3.00637	-1.61897	2.14855e-06	-0.956969	-1.51777	3.73114e-06	-1.56781	-1.07979
46864672	rs117734176	3.69358e-13	1.91292	-4.8174e-10	0.00011371	1.49412	-4.8174e-10	8.66643e-05	0.497723	-4.8174e-10
46864705	rs11824327	4.98143e-06	18.3301	-4.8174e-10	2.99735e-05	0.160781	-4.8174e-10	3.77273e-05	-0.333934	-4.8174e-10
46865000	rs1551744	1.77029e-13	2.79944	-1.62198	2.09401e-06	-0.98874	-1.51171	3.51911e-06	-1.61412	-1.09199
46865208	rs141347232	1.65572e-14	-2.32892e-10	-1.19202	5.87465e-06	-2.32892e-10	-1.46889	1.17471e-05	-2.32892e-10	-1.50071
46865259	rs60354035	1.98726e-14	-2.32892e-10	-1.0095	6.01217e-06	-2.32892e-10	-1.44575	0.00389255	-2.32892e-10	4.3025
46865443	rs116844355	5.86643e-11	-2.32892e-10	6.98074	8.52143e-05	-2.32892e-10	1.20564	0.000374587	-2.32892e-10	1.96151
46866139	rs117678010	7.02558e-15	-2.04929	-4.8174e-10	3.29274e-06	-2.04781	-4.8174e-10	6.88271e-06	-2.03531	-4.8174e-10
46867961	rs118064653	8.07554e-15	-1.91001	-4.8174e-10	9.35087e-06	-1.00406	-4.8174e-10	2.16546e-05	-0.889102	-4.8174e-10
46870078	rs113318071	2.12013e-14	-0.944783	-4.8174e-10	6.6958e-06	-1.33805	-4.8174e-10	1.3421e-05	-1.3675	-4.8174e-10
46870322	rs12277006	5.61765e-06	18.4503	-4.8174e-10	2.62639e-05	0.0286615	-4.8174e-10	3.60331e-05	-0.379882	-4.8174e-10
46870593	rs60940896	6.11198e-06	18.5347	-4.8174e-10	2.69807e-05	0.0555875	-4.8174e-10	3.69138e-05	-0.355734	-4.8174e-10
46871282	rs139764009	1.47588e-14	-1.30701	-4.8174e-10	3.78564e-06	-1.90832	-4.8174e-10	9.82866e-06	-1.67902	-4.8174e-10
46871812	rs150050330	1.20731e-14	-2.32892e-10	-1.50787	5.33835e-06	-2.32892e-10	-1.56462	1.02448e-05	-2.32892e-10	-1.63755
46872873	rs10769211	2.18051e-13	3.00637	-1.62049	2.15503e-06	-0.956969	-1.51476	3.7084e-06	-1.56781	-1.08591
46873406	rs61898463	6.68242e-06	18.6239	-4.8174e-10	2.77639e-05	0.084203	-4.8174e-10	3.78741e-05	-0.330053	-4.8174e-10
46875933	rs6485700	4.36978e-06	18.1991	-4.8174e-10	2.42568e-05	-0.0508353	-4.8174e-10	3.35572e-05	-0.451068	-4.8174e-10
46876350	rs78349974	9.51174e-15	-1.74632	-4.8174e-10	4.95494e-05	0.663437	-4.8174e-10	2.75837e-05	-0.647093	-4.8174e-10
46876378	rs117311613	9.52685e-15	-1.74473	-4.8174e-10	4.72116e-05	0.615106	-4.8174e-10	2.55648e-05	-0.723101	-4.8174e-10
46876502	rs1809293	3.76062e-15	-1.06306	-1.6112	7.16936e-07	-2.04881	-1.52349	2.44148e-06	-1.99245	-1.07926
46877082	rs7938960	5.16429e-06	18.3662	-4.8174e-10	2.55707e-05	0.00191395	-4.8174e-10	3.51797e-05	-0.403851	-4.8174e-10
46878684	rs2306034	1.29861e-14	-2.32892e-10	-1.43496	6.16532e-06	-2.32892e-10	-1.42059	1.50219e-05	-2.32892e-10	-1.25481
46879089	rs75558883	2.94337e-14	-0.616705	-4.8174e-10	5.49365e-06	-1.53594	-4.8174e-10	1.42007e-05	-1.31103	-4.8174e-10
46879517	rs10838623	1.67959e-14	-2.32892e-10	-1.17771	5.50587e-06	-2.32892e-10	-1.53372	0.00538575	-2.32892e-10	4.62719
46879973	rs3829940	1.99216e-13	2.91452	-1.61897	2.05913e-06	-0.999482	-1.51777	3.62765e-06	-1.59594	-1.07979
46880480	rs147627264	1.15442e-14	-1.55266	-4.8174e-10	5.74346e-06	-1.49147	-4.8174e-10	1.08889e-05	-1.57658	-4.8174e-10
46881583	rs190506170	1.36818e-14	-1.38278	-4.8174e-10	3.6659e-06	-1.94046	-4.8174e-10	9.32109e-06	-1.73204	-4.8174e-10
46881954	rs7943866	2.00133e-13	2.91452	-1.61438	2.04159e-06	-0.999482	-1.52632	3.69325e-06	-1.59594	-1.06187
46883318	rs11039012	4.75211e-06	18.283	-4.8174e-10	2.49064e-05	-0.0244091	-4.8174e-10	3.43601e-05	-0.427422	-4.8174e-10
46884447	rs72897626	8.12939e-15	-1.90336	-4.8174e-10	4.00066e-06	-1.85307	-4.8174e-10	8.40699e-06	-1.83526	-4.8174e-10
46884713	rs1585453	8.09871e-15	-1.90714	-4.8174e-10	4.0184e-06	-1.84865	-4.8174e-10	8.44591e-06	-1.83064	-4.8174e-10
46885016	rs56331152	5.61765e-06	18.4503	-4.8174e-10	2.62639e-05	0.0286615	-4.8174e-10	3.60331e-05	-0.379882	-4.8174e-10
46886077	rs117936904	8.68056e-15	-1.83776	-4.8174e-10	1.17099e-05	-0.7791	-4.8174e-10	2.04468e-05	-0.946491	-4.8174e-10
46887058	rs182148782	8.26194e-15	-1.88718	-4.8174e-10	3.487e-06	-1.99049	-4.8174e-10	6.79708e-06	-2.04783	-4.8174e-10
46887384	rs16938534	5.16429e-06	18.3662	-4.8174e-10	2.55707e-05	0.00191395	-4.8174e-10	3.51797e-05	-0.403851	-4.8174e-10
46889607	rs111426027	9.46577e-15	-1.75116	-4.8174e-10	4.64615e-06	-1.70349	-4.8174e-10	1.30671e-05	-1.39422	-4.8174e-10
46889713	rs2306026	1.95038e-13	2.88212	-1.60777	1.98929e-06	-1.01437	-1.53739	3.74818e-06	-1.60572	-1.03733
46889719	rs12273360	5.38607e-06	18.4082	-4.8174e-10	2.59144e-05	0.0152654	-4.8174e-10	3.5603e-05	-0.391888	-4.8174e-10
46890165	rs3816614	1.88742e-13	2.85276	-1.61122	1.97378e-06	-1.02781	-1.53177	3.66864e-06	-1.61452	-1.04998
46890197	rs2290883	1.45587e-14	0.276323	-1.59698	7.84843e-07	-1.93641	-1.5454	3.83875e-06	-1.58883	-1.03034
46890388	rs2290884	1.8393e-13	2.82008	-1.60437	1.93172e-06	-1.03852	-1.5426	3.67421e-06	-1.63779	-1.02519
46890427	rs112479534	3.02105e-14	-0.590654	-4.8174e-10	5.5804e-06	-1.52027	-4.8174e-10	1.44695e-05	-1.29228	-4.8174e-10
46891397	rs145561523	8.84038e-15	-1.81951	-4.8174e-10	5.05395e-06	-1.61936	-4.8174e-10	1.16322e-05	-1.51054	-4.8174e-10
46891789	rs10838624	1.50723e-14	0.309141	-1.59513	7.88696e-07	-1.929	-1.5479	3.91915e-06	-1.57413	-1.02432
46891901	rs7112060	5.16429e-06	18.3662	-4.8174e-10	2.55707e-05	0.00191395	-4.8174e-10	3.51797e-05	-0.403851	-4.8174e-10
46893108	rs2306029	5.77494e-12	4.55096	0.111477	4.63149e-06	-1.59807	-0.108582	1.97221e-06	-1.77768	-1.50748
46893498	rs10769212	2.15775e-13	2.97368	-1.59829	2.04907e-06	-0.972149	-1.55	4.02767e-06	-1.57789	-0.993244
46893637	rs144217901	1.22415e-14	-1.49401	-4.8174e-10	7.87764e-06	-1.1755	-4.8174e-10	1.79303e-05	-1.07783	-4.8174e-10
46893667	rs61898465	3.18711e-11	0.481154	5.88946	1.87356e-05	-1.40449	1.09538	0.000133451	-1.73329	2.6627
46893769	rs58389391	1.23e-14	0.160028	-1.64927	9.79016e-07	-1.96116	-1.29958	1.97764e-06	-1.63987	-1.64254
46894122	rs139143529	1.05776e-14	-1.6401	-4.8174e-10	2.04164e-05	-0.223193	-4.8174e-10	2.19911e-05	-0.873683	-4.8174e-10
46895253	rs141085397	8.90746e-15	-1.81196	-4.8174e-10	5.10623e-06	-1.60907	-4.8174e-10	1.17668e-05	-1.49904	-4.8174e-10
46895378	rs11039014	3.75997e-13	3.53691	-1.60617	2.55191e-06	-0.762818	-1.53987	4.60256e-06	-1.40611	-1.03159
46896126	rs72897640	2.41786e-15	-1.92582	-1.19014	1.2147e-06	-1.77554	-1.2695	1.92043e-06	-1.77043	-1.54134
46896908	rs4752946	3.33722e-15	-1.20449	-1.58922	7.04028e-07	-2.03499	-1.55548	2.54929e-06	-2.02305	-1.00546
46897253	rs2306032	1.4001e-10	7.0901	0.760524	5.54696e-06	-1.955	0.428713	1.68537e-06	-2.03066	-1.41167
46897446	rs2306033	1.42847e-14	0.242104	-1.58176	7.61994e-07	-1.94393	-1.56742	3.96488e-06	-1.60402	-0.982822
46897787	rs60258676	3.88221e-15	-1.06375	-1.57869	6.86052e-07	-2.04877	-1.56756	2.71417e-06	-1.99262	-0.97321
46897792	rs7115038	5.1687e-06	18.367	-4.8174e-10	2.55776e-05	0.00218503	-4.8174e-10	3.51882e-05	-0.403608	-4.8174e-10
46897865	rs11039015	5.39082e-06	18.4091	-4.8174e-10	2.59216e-05	0.0155451	-4.8174e-10	3.56119e-05	-0.391638	-4.8174e-10
46897995	rs964551	2.40308e-13	3.06606	-1.58299	2.09731e-06	-0.929102	-1.56978	4.30828e-06	-1.54922	-0.954559
46898533	rs3816615	1.67975e-14	-2.32892e-10	-1.17762	5.50614e-06	-2.32892e-10	-1.53367	0.00538762	-2.32892e-10	4.62754
46898610	rs112168929	2.94308e-14	-0.616804	-4.8174e-10	5.49333e-06	-1.536	-4.8174e-10	1.41997e-05	-1.3111	-4.8174e-10
46898771	rs6485702	1.23123e-10	7.0901	0.631996	4.9471e-06	-1.955	0.314264	1.62664e-06	-2.03066	-1.44714
46899282	rs10742784	2.38712e-13	3.06606	-1.58965	2.11516e-06	-0.929102	-1.5613	4.12518e-06	-1.54922	-0.997989
46900280	rs7945548	8.2619e-06	18.8361	-4.8174e-10	2.97344e-05	0.152771	-4.8174e-10	4.02811e-05	-0.268436	-4.8174e-10
46900659	rs2306028	1.38616e-14	0.225896	-1.59562	7.75529e-07	-1.94743	-1.54631	3.69069e-06	-1.61117	-1.04734
46901156	rs4752947	1.36395e-14	0.209744	-1.59562	7.72867e-07	-1.95087	-1.54631	3.66461e-06	-1.61826	-1.04734
46901574	rs11825434	9.38893e-06	18.964	-4.8174e-10	3.09998e-05	0.194448	-4.8174e-10	4.18206e-05	-0.230931	-4.8174e-10
46901766	rs147091734	1.1512e-14	-2.32892e-10	-1.55545	5.17042e-06	-2.32892e-10	-1.59658	1.01027e-05	-2.32892e-10	-1.65152
46902395	rs143389897	1.68577e-14	-1.17403	-4.8174e-10	4.0256e-06	-1.84686	-4.8174e-10	1.08155e-05	-1.58333	-4.8174e-10
46903223	rs181438771	1.21273e-14	-1.50339	-4.8174e-10	3.50214e-06	-1.98616	-4.8174e-10	8.59112e-06	-1.81359	-4.8174e-10
46904323	rs12790110	7.02222e-15	-2.04977	-4.8174e-10	3.27925e-06	-2.05192	-4.8174e-10	6.95122e-06	-2.0254	-4.8174e-10
46905318	rs17790156	2.66808e-11	0.367402	5.82545	1.87226e-05	-1.41627	1.10647	0.000120211	-1.81528	2.64021
46905731	rs61898529	1.12047e-05	19.1408	-4.8174e-10	3.46629e-05	0.306135	-4.8174e-10	4.39838e-05	-0.180497	-4.8174e-10
46905838	rs11039017	1.61137e-14	0.409518	-1.6287	8.73122e-07	-1.91678	-1.45844	3.21025e-06	-1.54301	-1.25496
46905983	rs10838627	1.63948e-14	0.428035	-1.62991	8.79911e-07	-1.91241	-1.45506	3.222e-06	-1.53457	-1.25975
46906009	rs7119247	3.87651e-15	-1.01521	-1.6287	7.64447e-07	-2.04971	-1.45843	2.07822e-06	-1.97783	-1.25498
46906231	rs7105172	6.17348e-06	18.5447	-4.8174e-10	2.84933e-05	0.110134	-4.8174e-10	3.6954e-05	-0.354644	-4.8174e-10
46906706	rs10838628	1.64186e-14	0.381021	-1.58145	7.84309e-07	-1.91053	-1.57196	3.40058e-06	-1.53575	-1.20463
46906845	rs10838629	1.64977e-13	2.73571	-1.62875	2.08405e-06	-1.03672	-1.4685	2.92369e-06	-1.66107	-1.23041
46907085	rs185855455	1.20723e-14	-1.50793	-4.8174e-10	1.29684e-05	-0.67702	-4.8174e-10	1.34013e-05	-1.36896	-4.8174e-10
46907503	rs112838289	1.97571e-14	-1.01533	-4.8174e-10	4.38205e-06	-1.76202	-4.8174e-10	1.07615e-05	-1.58834	-4.8174e-10
46907827	rs2306027	1.63326e-13	2.73571	-1.6388	2.15924e-06	-1.03672	-1.43306	2.79154e-06	-1.66107	-1.27666
46908250	rs12281784	8.38124e-06	18.8504	-4.8174e-10	3.14842e-05	0.209952	-4.8174e-10	4.03764e-05	-0.266074	-4.8174e-10
46908721	rs7118170	1.5386e-13	2.67507	-1.63787	2.09293e-06	-1.06453	-1.43643	2.75614e-06	-1.67826	-1.27223
46908730	rs7118404	9.00473e-11	6.31833	1.09092	8.40029e-06	-1.9922	0.880928	2.08422e-06	-2.04083	-1.18909
46909112	rs11819969	1.0814e-05	19.1053	-4.8174e-10	3.42552e-05	0.294305	-4.8174e-10	4.35228e-05	-0.191035	-4.8174e-10
46909498	rs75186174	1.63863e-14	0.428035	-1.63044	8.84826e-07	-1.91241	-1.44949	3.20821e-06	-1.53457	-1.26404
46911457	rs2306035	5.92261e-13	4.02141	-1.63631	2.57166e-06	-0.849727	-1.44525	3.32713e-06	-1.50282	-1.25939
46911704	rs2306036	2.05663e-15	-1.62405	-1.65372	8.87079e-07	-2.02388	-1.33548	1.72572e-06	-2.03304	-1.38563
46911781	rs2306037	5.38372e-15	-0.691433	-1.62403	7.90371e-07	-2.00498	-1.4698	2.65754e-06	-1.75322	-1.2337
46914583	rs10838631	1.62788e-14	-1.20898	-4.8174e-10	3.97413e-06	-1.85973	-4.8174e-10	9.48567e-06	-1.71454	-4.8174e-10
46914917	rs3763963	5.08654e-11	7.39475	-0.556652	8.30051e-06	-0.353889	-0.769328	5.68911e-06	-0.575199	-1.65057
46915192	rs12294921	9.51821e-06	18.9776	-4.8174e-10	3.28339e-05	0.25193	-4.8174e-10	4.19117e-05	-0.228753	-4.8174e-10
46915562	rs2867219	2.05638e-15	-1.62405	-1.65384	8.80729e-07	-2.02388	-1.34266	1.73835e-06	-2.03304	-1.37834
46915601	rs2903522	3.83915e-13	3.60479	-1.65322	2.24684e-06	-1.06952	-1.36049	2.53256e-06	-1.67869	-1.3564
46915993	rs2035068	3.78627e-13	3.59161	-1.65391	2.34479e-06	-1.04176	-1.34558	2.56195e-06	-1.65541	-1.36814
46916179	rs72897663	7.0352e-15	-2.04792	-4.8174e-10	6.01282e-06	-1.44564	-4.8174e-10	1.28415e-05	-1.41164	-4.8174e-10
46916693	rs3751097	1.17514e-11	0.261421	5.11146	3.63452e-06	-1.36014	-0.588913	1.21908e-05	-1.78057	0.316929
46916891	rs189768863	9.53133e-15	-1.74426	-4.8174e-10	3.29534e-06	-2.04702	-4.8174e-10	7.41658e-06	-1.9606	-4.8174e-10
46917042	rs113362246	5.57857e-15	-0.624933	-1.65498	9.41724e-07	-1.99197	-1.3076	2.26007e-06	-1.72163	-1.42729
46917501	rs118009068	2.64625e-14	-0.723114	-4.8174e-10	3.30339e-06	-2.04458	-4.8174e-10	6.79188e-06	-2.04859	-4.8174e-10
46917812	rs61744209	1.62577e-14	-2.32892e-10	-1.21028	5.72351e-06	-2.32892e-10	-1.49495	1.17454e-05	-2.32892e-10	-1.50086
46917983	rs898604	2.07805e-15	-1.61244	-1.65498	9.18821e-07	-2.03381	-1.29038	1.66063e-06	-2.02195	-1.43517
46919797	rs74933738	1.45252e-14	-2.32892e-10	-1.32296	5.3659e-06	-2.32892e-10	-1.55947	0.0134266	-2.32892e-10	5.54068
46919895	rs7112518	1.03631e-05	19.0627	-4.8174e-10	3.37732e-05	0.280136	-4.8174e-10	4.29771e-05	-0.203652	-4.8174e-10
46921066	rs139371503	1.58867e-14	-1.23336	-4.8174e-10	3.92849e-06	-1.87128	-4.8174e-10	9.34108e-06	-1.7299	-4.8174e-10
46922133	rs57368576	2.95565e-06	17.8081	-4.8174e-10	2.6241e-05	0.0277898	-4.8174e-10	3.39827e-05	-0.438466	-4.8174e-10
46922489	rs7110643	1.58228e-14	-1.23739	-4.8174e-10	3.92107e-06	-1.87317	-4.8174e-10	9.31751e-06	-1.73242	-4.8174e-10
46922499	rs10742785	1.57812e-14	-1.24002	-4.8174e-10	3.91624e-06	-1.8744	-4.8174e-10	9.30217e-06	-1.73407	-4.8174e-10
46922596	rs61898531	2.67618e-06	17.7088	-4.8174e-10	2.25735e-05	-0.122756	-4.8174e-10	2.95717e-05	-0.577501	-4.8174e-10
46923107	rs61382645	8.03403e-06	18.8081	-4.8174e-10	3.10495e-05	0.196049	-4.8174e-10	3.98807e-05	-0.278426	-4.8174e-10
46923168	rs11039024	5.77858e-15	-0.589893	-1.65479	9.57949e-07	-2.00063	-1.28186	2.16797e-06	-1.71948	-1.47104
46924174	rs12807111	4.61539e-13	3.78934	-1.65362	2.70624e-06	-0.898287	-1.34569	2.63898e-06	-1.58374	-1.41018
46926019	rs75295334	1.17695e-14	-2.32892e-10	-1.53334	5.03702e-06	-2.32892e-10	-1.62272	2.53382e-05	-2.32892e-10	-0.732007
46926246	rs7930852	1.51162e-14	-1.28308	-4.8174e-10	3.83937e-06	-1.89423	-4.8174e-10	9.05689e-06	-1.76079	-4.8174e-10
46926438	rs7930991	1.50738e-14	-1.28589	-4.8174e-10	3.83449e-06	-1.8955	-4.8174e-10	9.04125e-06	-1.76252	-4.8174e-10
46927532	rs7123634	1.47116e-14	-1.31021	-4.8174e-10	3.79297e-06	-1.90638	-4.8174e-10	8.90776e-06	-1.7774	-4.8174e-10
46927877	rs6485706	4.33975e-06	18.1922	-4.8174e-10	3.1047e-05	0.19597	-4.8174e-10	3.7627e-05	-0.336597	-4.8174e-10
46928336	rs116855242	9.08791e-11	7.41844	-4.8174e-10	2.7957e-05	0.0911332	-4.8174e-10	3.70239e-05	-0.352756	-4.8174e-10
46928455	rs7128102	7.70156e-06	18.7658	-4.8174e-10	3.06221e-05	0.182189	-4.8174e-10	3.93929e-05	-0.290734	-4.8174e-10
46929295	rs112442973	7.76522e-15	-1.94919	-4.8174e-10	3.3145e-06	-2.04123	-4.8174e-10	6.92773e-06	-2.02879	-4.8174e-10
46929777	rs7102325	1.35094e-05	19.3278	-4.8174e-10	3.87045e-05	0.416422	-4.8174e-10	4.61476e-05	-0.132473	-4.8174e-10
46929954	rs10838634	0.000171644	21.8698	-4.8174e-10	9.00345e-05	1.26066	-4.8174e-10	0.000114829	0.779127	-4.8174e-10
46931505	rs147835321	1.70595e-13	-2.32892e-10	1.14045	0.000128831	-2.32892e-10	1.61897	0.000435658	-2.32892e-10	2.11254
46931941	rs11606992	7.47136e-15	-0.576509	-1.41126	2.59639e-06	-1.9981	-0.287311	1.86716e-06	-1.71308	-1.62682
46932320	rs35959877	7.01757e-15	-2.05043	-4.8174e-10	4.52546e-06	-1.72981	-4.8174e-10	1.09002e-05	-1.57554	-4.8174e-10
46932624	rs898603	1.48721e-14	-1.29936	-4.8174e-10	3.81133e-06	-1.90155	-4.8174e-10	8.96689e-06	-1.77078	-4.8174e-10
46933049	rs140863102	9.37408e-15	-1.7609	-4.8174e-10	3.28902e-06	-2.04894	-4.8174e-10	7.35042e-06	-1.96956	-4.8174e-10
46933159	rs2054307	3.41243e-10	8.7415	-4.8174e-10	0.0110082	6.06686	-4.8174e-10	0.0629413	7.08564	-4.8174e-10
46933311	rs191945075	8.34466e-15	-1.87722	-4.8174e-10	3.72798e-06	-1.92367	-4.8174e-10	8.9648e-06	-1.77101	-4.8174e-10
46934260	rs79920646	3.56383e-14	-0.61412	0.188696	3.30572e-06	-2.02607	-0.0178053	1.1837e-05	-1.79318	0.300096
46934309	rs6485709	1.49715e-14	-1.2927	-4.8174e-10	3.82274e-06	-1.89857	-4.8174e-10	9.00354e-06	-1.7667	-4.8174e-10
46934369	rs7120113	4.16186e-06	18.1504	-4.8174e-10	3.06175e-05	0.182038	-4.8174e-10	3.71719e-05	-0.348765	-4.8174e-10
46934595	rs6485710	1.49098e-14	-1.29683	-4.8174e-10	3.81566e-06	-1.90042	-4.8174e-10	8.98079e-06	-1.76923	-4.8174e-10
46935185	rs9667108	3.65486e-06	18.0205	-4.8174e-10	2.93271e-05	0.138979	-4.8174e-10	3.58013e-05	-0.386336	-4.8174e-10
46937611	rs59613483	6.63202e-12	-0.0433175	4.84414	3.95967e-06	-1.16997	-0.6934	1.22252e-05	-1.63467	0.173855
46938077	rs144977936	2.50114e-14	-2.32892e-10	-0.779514	1.05624e-05	-2.32892e-10	-0.882233	2.10103e-05	-2.32892e-10	-0.919305
46939027	rs7940441	8.34961e-13	4.11164	-1.3831	8.4742e-06	-0.830038	-0.272469	2.19926e-06	-1.54311	-1.63309
46942241	rs140745184	1.2375e-13	0.819418	-4.8174e-10	3.6682e-05	0.362752	-4.8174e-10	3.68608e-05	-0.35717	-4.8174e-10
46942931	rs79287465	3.31539e-14	-2.32892e-10	-0.497686	1.355e-05	-2.32892e-10	-0.633149	1.61607e-05	-2.32892e-10	-1.18174
46944196	rs11039028	5.38164e-14	1.29114	-1.3044	5.83281e-06	-1.42645	-0.0495857	1.68769e-06	-1.92916	-1.5118
46945227	rs10838635	1.41689e-13	2.24548	-1.29069	7.72908e-06	-1.17415	-0.0203974	1.91281e-06	-1.81276	-1.50299
46945719	rs146409168	1.46396e-14	-1.31512	-4.8174e-10	6.23477e-06	-1.40939	-4.8174e-10	9.1369e-06	-1.752	-4.8174e-10
46947366	rs17787912	4.06297e-14	-0.294345	-4.8174e-10	3.34185e-06	-2.03301	-4.8174e-10	7.03761e-06	-2.01305	-4.8174e-10
46947837	rs141935404	4.55315e-12	0.646655	3.77808	2.14501e-06	-1.66062	-0.815773	4.62085e-06	-1.89006	-0.543678
46949256	rs61898535	1.98625e-11	5.89775	-4.8174e-10	1.00973e-05	-0.927269	-4.8174e-10	1.44953e-05	-1.2905	-4.8174e-10
46949601	rs78744550	7.26743e-15	-0.687629	-1.32781	3.17886e-06	-2.0125	-0.0705146	1.99842e-06	-1.76018	-1.51178
46950131	rs184361021	3.28342e-14	-0.507374	-4.8174e-10	2.30025e-05	-0.103929	-4.8174e-10	7.46822e-05	0.348923	-4.8174e-10
46952189	rs1460827	1.87913e-15	-1.91605	-1.45199	3.84135e-06	-0.405513	-1.4882	8.52194e-06	-0.191745	-1.62993
46952774	rs7946739	1.89572e-13	2.54583	-1.2999	8.7017e-06	-1.03604	-0.0399781	2.05432e-06	-1.73546	-1.50892
46953154	rs34340483	1.87722e-13	2.51748	-1.28136	8.93065e-06	-1.04934	-0.000702594	2.06373e-06	-1.74287	-1.49694
46953342	rs139193892	2.22962e-14	-0.894426	-4.8174e-10	3.1528e-05	0.211343	-4.8174e-10	4.09562e-05	-0.251816	-4.8174e-10
46956437	rs187701156	7.29621e-15	-2.01149	-4.8174e-10	3.32859e-06	-2.03698	-4.8174e-10	6.7698e-06	-2.05185	-4.8174e-10
46957428	rs141996373	1.57217e-14	-1.2438	-4.8174e-10	4.22563e-06	-1.79837	-4.8174e-10	1.27103e-05	-1.42191	-4.8174e-10
46957630	rs183974855	1.05109e-14	-1.64643	-4.8174e-10	3.47581e-06	-1.9937	-4.8174e-10	8.9795e-06	-1.76937	-4.8174e-10
46957808	rs7945558	1.77819e-13	2.48639	-1.30447	8.3807e-06	-1.06388	-0.0497257	2.01691e-06	-1.75091	-1.51184
46958250	rs77436432	7.83292e-15	-1.94051	-4.8174e-10	2.36334e-05	-0.0768729	-4.8174e-10	1.6622e-05	-1.15359	-4.8174e-10
46958299	rs17787930	4.43785e-07	15.912	-4.8174e-10	2.18347e-05	-0.156034	-4.8174e-10	2.68141e-05	-0.67539	-4.8174e-10
46958698	rs11600292	4.91021e-14	1.22615	-1.33109	5.17488e-06	-1.48841	-0.107302	1.61732e-06	-1.95488	-1.52867
46960562	rs145125576	1.57158e-11	5.66358	-4.8174e-10	9.25603e-06	-1.01426	-4.8174e-10	1.34982e-05	-1.36176	-4.8174e-10
46961227	rs11039031	2.80588e-13	2.98508	-1.34704	9.98543e-06	-0.793001	-0.145405	2.39195e-06	-1.54886	-1.54335
46961995	rs12574939	1.31144e-14	-2.32892e-10	-1.42513	5.13511e-06	-2.32892e-10	-1.60343	0.00501945	-2.32892e-10	4.55676
46962451	rs4581406	6.48979e-14	1.50069	-1.32672	5.85444e-06	-1.37457	-0.0977587	1.72227e-06	-1.89475	-1.52593
46965526	rs11039033	1.76284e-13	2.51748	-1.34423	7.79921e-06	-1.04934	-0.136169	1.98305e-06	-1.74287	-1.53682
46965730	rs11602250	5.00133e-14	1.24934	-1.3359	5.17034e-06	-1.47877	-0.117819	1.61899e-06	-1.95086	-1.53166
46966633	rs61899280	4.38031e-06	18.2015	-4.8174e-10	0.000181433	1.96135	-4.8174e-10	0.000162627	1.12714	-4.8174e-10
46966808	rs2903517	1.83988e-15	-2.00539	-1.38376	1.15887e-06	-1.55976	-1.53233	2.19947e-06	-1.5838	-1.59231
46966904	rs11608083	4.88668e-14	1.22615	-1.3359	5.12075e-06	-1.48841	-0.117819	1.61249e-06	-1.95488	-1.53166
46966963	rs189472458	7.07578e-15	-2.04217	-4.8174e-10	3.2803e-06	-2.0516	-4.8174e-10	6.82223e-06	-2.04413	-4.8174e-10
46967081	rs192215277	7.90366e-15	-1.93152	-4.8174e-10	4.91671e-06	-1.64689	-4.8174e-10	7.53191e-06	-1.94517	-4.8174e-10
46967415	rs11039035	6.96818e-15	-0.699198	-1.35829	2.94763e-06	-2.02005	-0.13848	1.90744e-06	-1.78687	-1.53169
46968823	rs117492100	1.52888e-14	-2.32892e-10	-1.27172	5.89697e-06	-2.32892e-10	-1.46509	1.14512e-05	-2.32892e-10	-1.52622
46969281	rs17790204	6.1059e-15	-0.827117	-1.36247	2.8756e-06	-2.03533	-0.147945	1.75784e-06	-1.86585	-1.53438
46969768	rs74676045	8.20096e-14	-2.32892e-10	0.407992	2.74047e-05	-2.32892e-10	0.071183	3.6048e-05	-2.32892e-10	-0.379469
46969899	rs117343218	1.30479e-14	-1.43022	-4.8174e-10	3.47484e-06	-1.99399	-4.8174e-10	7.24695e-06	-1.98374	-4.8174e-10
46970431	rs75707618	2.91205e-14	-0.627402	-4.8174e-10	4.48266e-06	-1.73932	-4.8174e-10	7.61582e-06	-1.93409	-4.8174e-10
46971440	rs187847597	2.85205e-14	-0.648221	-4.8174e-10	4.52711e-06	-1.72945	-4.8174e-10	7.66233e-06	-1.928	-4.8174e-10
46971539	rs7938169	1.81493e-13	2.55565	-1.35328	8.09278e-06	-0.992295	-0.156266	2.0418e-06	-1.70811	-1.54238
46975125	rs6485715	1.70285e-13	2.49615	-1.35751	7.79189e-06	-1.02073	-0.165719	2.00398e-06	-1.72422	-1.54496
46976025	rs113036140	8.27747e-15	-1.88531	-4.8174e-10	3.51025e-06	-1.98384	-4.8174e-10	7.65606e-06	-1.92882	-4.8174e-10
46976116	rs7939786	1.90797e-13	2.60565	-1.35328	7.96814e-06	-1.00782	-0.156266	2.01843e-06	-1.71962	-1.54238
46976941	rs9795051	6.39769e-14	1.49135	-1.33167	5.95549e-06	-1.34665	-0.108567	1.7438e-06	-1.87922	-1.52903
46977160	rs71474196	1.50257e-14	-1.28908	-4.8174e-10	3.2799e-06	-2.05172	-4.8174e-10	6.80093e-06	-2.04726	-4.8174e-10
46977408	rs61899282	4.36859e-07	15.8963	-4.8174e-10	2.27639e-05	-0.114356	-4.8174e-10	2.7973e-05	-0.63308	-4.8174e-10
46977922	rs183987623	1.41381e-14	-1.34997	-4.8174e-10	3.74054e-06	-1.9203	-4.8174e-10	7.7819e-06	-1.91252	-4.8174e-10
46978698	rs4752815	4.74165e-14	1.20053	-1.3404	5.0168e-06	-1.49901	-0.127733	1.60097e-06	-1.95925	-1.53446
46979023	rs4752816	5.60967e-14	1.35947	-1.33124	5.64226e-06	-1.40164	-0.107612	1.68242e-06	-1.91533	-1.52876
46979694	rs117128752	1.43161e-11	5.5703	-4.8174e-10	8.94635e-06	-1.04829	-4.8174e-10	1.31294e-05	-1.38947	-4.8174e-10
46981192	rs182119825	2.33103e-14	-2.32892e-10	-0.849947	1.55004e-05	-2.32892e-10	-0.498666	2.87993e-05	-2.32892e-10	-0.603968
46981646	rs6485716	7.07864e-15	-0.687473	-1.35429	2.99701e-06	-2.01247	-0.129446	1.96423e-06	-1.76011	-1.52911
46982163	rs118016470	4.54232e-07	15.9353	-4.8174e-10	2.30578e-05	-0.101529	-4.8174e-10	2.82818e-05	-0.6221	-4.8174e-10
46982275	rs7929688	4.91876e-14	1.23285	-1.33605	5.28631e-06	-1.45625	-0.118165	1.63697e-06	-1.93972	-1.53176
46982481	rs10769225	4.80172e-14	1.20877	-1.33605	5.2325e-06	-1.46648	-0.118165	1.62975e-06	-1.94413	-1.53176
46982516	rs146146113	8.55249e-15	-1.85262	-4.8174e-10	3.38737e-06	-2.01948	-4.8174e-10	6.77645e-06	-2.05087	-4.8174e-10
46983238	rs61899283	4.54232e-07	15.9353	-4.8174e-10	2.30578e-05	-0.101529	-4.8174e-10	2.82818e-05	-0.6221	-4.8174e-10
46984629	rs10838640	1.69348e-13	2.48639	-1.35328	7.53374e-06	-1.06388	-0.156266	1.95625e-06	-1.75091	-1.54238
46984803	rs10769226	6.43619e-14	1.49294	-1.32726	5.54052e-06	-1.4285	-0.0989403	1.69044e-06	-1.91306	-1.52627
46985275	rs72899618	7.49369e-15	-1.98478	-4.8174e-10	3.38762e-06	-2.0194	-4.8174e-10	6.80302e-06	-2.04695	-4.8174e-10
46986975	rs61899284	4.37359e-12	0.605319	3.77918	2.11387e-06	-1.67322	-0.817794	4.3601e-06	-1.91625	-0.57557
46987701	rs7123632	1.77217e-13	2.49615	-1.31762	8.58406e-06	-1.02073	-0.0688954	2.03471e-06	-1.72422	-1.52974
46987704	rs7123635	8.11452e-10	8.34572	1.26201	0.000389254	1.30819	1.41651	4.57417e-05	0.641435	-0.782743
46988983	rs7128193	2.05429e-13	2.49615	-1.16989	1.12833e-05	-1.02073	0.204524	2.18922e-06	-1.72422	-1.45655
46989382	rs181218750	1.06513e-14	-2.32892e-10	-1.63317	4.87822e-06	-2.32892e-10	-1.65475	1.46547e-05	-2.32892e-10	-1.27956
46990462	rs76716952	4.33584e-12	0.605319	3.77051	2.1067e-06	-1.67322	-0.821194	4.3433e-06	-1.91625	-0.579432
46990587	rs4394802	1.86765e-13	2.46794	-1.23694	9.93677e-06	-1.03414	0.0908468	2.11321e-06	-1.73176	-1.48435
46990625	rs190846394	8.76737e-15	-1.82781	-4.8174e-10	1.22924e-05	-0.730549	-4.8174e-10	1.49306e-05	-1.2609	-4.8174e-10
46990680	rs150245995	3.27872e-14	-0.508805	-4.8174e-10	5.28497e-06	-1.57467	-4.8174e-10	9.13392e-06	-1.75232	-4.8174e-10
46990695	rs11039045	3.06495e-15	-1.22434	-1.65447	3.85016e-06	-0.242774	-1.64864	6.08732e-06	-0.532042	-1.62607
46991207	rs117308482	7.6247e-15	-1.96745	-4.8174e-10	2.09744e-05	-0.196232	-4.8174e-10	1.53456e-05	-1.23349	-4.8174e-10
46991808	rs112192770	7.04199e-15	-2.04695	-4.8174e-10	3.60722e-06	-1.9566	-4.8174e-10	7.61207e-06	-1.93458	-4.8174e-10
46994279	rs117086725	1.47123e-14	-1.31016	-4.8174e-10	3.37293e-06	-2.02375	-4.8174e-10	7.01356e-06	-2.01647	-4.8174e-10
46996144	rs61899285	4.23247e-12	0.589851	3.76185	2.11192e-06	-1.66735	-0.824588	4.34186e-06	-1.91273	-0.583287
46998512	rs4548577	6.03365e-14	1.42392	-1.32282	6.05606e-06	-1.34919	-0.0892848	1.74517e-06	-1.88399	-1.52348
46998915	rs11039049	3.92927e-15	-0.978258	-1.65213	5.91096e-06	0.18022	-1.64295	8.12735e-06	-0.233704	-1.63538
46998947	rs4752817	2.2375e-15	-1.69572	-1.49776	9.50312e-06	0.54454	-1.53245	1.96739e-05	0.663248	-1.64827
47001211	rs7126981	1.91661e-10	7.21712	0.947523	0.000115837	0.429297	1.08336	2.14594e-05	0.0283649	-0.926519
47001908	rs7130812	4.5271e-13	3.65422	-1.53782	0.000470996	3.40674	-0.491426	7.74989e-05	1.96225	-1.5763
47002005	rs7130947	1.65346e-13	2.45822	-1.34902	7.50636e-06	-1.077	-0.146784	1.94724e-06	-1.75814	-1.53977
47002614	rs10769227	5.03154e-14	1.25114	-1.33167	5.22232e-06	-1.47802	-0.108567	1.62377e-06	-1.95054	-1.52903
47003304	rs10838641	1.80487e-13	2.54583	-1.34902	7.82022e-06	-1.03604	-0.146784	1.99191e-06	-1.73546	-1.53977
47003317	rs10769228	5.03154e-14	1.25114	-1.33167	5.22232e-06	-1.47802	-0.108567	1.62377e-06	-1.95054	-1.52903
47008125	rs61142746	4.07357e-12	0.605319	3.70811	2.03368e-06	-1.67322	-0.85647	4.2524e-06	-1.91625	-0.600583
47008379	rs7935346	2.53022e-13	2.85914	-1.32451	9.89298e-06	-0.848391	-0.0993167	2.28862e-06	-1.60765	-1.52872
47010491	rs112181005	1.11891e-13	-0.87212	1.5908	1.23188e-05	-2.04321	1.3148	4.60405e-05	-1.87287	1.73807
47011118	rs117649178	5.08566e-12	-2.32892e-10	4.53533	3.21277e-05	-2.32892e-10	0.230185	5.88902e-05	-2.32892e-10	0.111356
47011429	rs4528282	6.48347e-14	1.49135	-1.31835	6.13052e-06	-1.34665	-0.0796005	1.75845e-06	-1.87922	-1.52066
47013441	rs7107703	6.00192e-07	16.2139	-4.8174e-10	2.52918e-05	-0.00905445	-4.8174e-10	3.06169e-05	-0.542768	-4.8174e-10
47013473	rs4752951	6.86432e-14	1.5416	-1.31152	6.32251e-06	-1.32414	-0.0712816	1.77834e-06	-1.86799	-1.52065
47013480	rs10838642	1.54359e-10	6.95898	0.989212	0.000106787	0.305185	1.12612	1.90097e-05	-0.114986	-0.904385
47013853	rs187517977	2.59177e-14	-0.743918	-4.8174e-10	4.4331e-06	-1.75043	-4.8174e-10	7.89219e-06	-1.89845	-4.8174e-10
47013855	rs192052493	2.59177e-14	-0.743918	-4.8174e-10	4.4331e-06	-1.75043	-4.8174e-10	7.89219e-06	-1.89845	-4.8174e-10
47014180	rs147917183	2.03867e-14	-0.983964	-4.8174e-10	1.73796e-05	-0.384238	-4.8174e-10	5.78946e-05	0.0943052	-4.8174e-10
47014216	rs184341224	3.07196e-14	-0.573944	-4.8174e-10	2.78474e-05	0.0872051	-4.8174e-10	8.61903e-05	0.492239	-4.8174e-10
47015296	rs11039057	2.43732e-13	2.84572	-1.3485	9.03718e-06	-0.892555	-0.145631	2.16321e-06	-1.65328	-1.53945
47017157	rs138872528	8.15808e-15	-1.89984	-4.8174e-10	3.44294e-06	-2.00321	-4.8174e-10	6.77323e-06	-2.05134	-4.8174e-10
47018502	rs9919642	1.4344e-10	6.87437	1.00045	0.000108049	0.305413	1.13764	1.92266e-05	-0.109632	-0.898391
47019777	rs7111270	7.23891e-14	1.59473	-1.31152	6.47622e-06	-1.30012	-0.0712816	1.80013e-06	-1.85582	-1.52065
47020899	rs36021853	7.38307e-15	-1.99965	-4.8174e-10	3.42169e-06	-2.0094	-4.8174e-10	6.81325e-06	-2.04545	-4.8174e-10
47022454	rs76356713	9.93585e-14	0.59989	-4.8174e-10	2.5701e-05	0.00699545	-4.8174e-10	2.51913e-05	-0.737819	-4.8174e-10
47023697	rs72899647	7.23744e-15	-2.01958	-4.8174e-10	3.31682e-06	-2.04053	-4.8174e-10	6.77205e-06	-2.05151	-4.8174e-10
47024533	rs35705366	1.06954e-13	0.673553	-4.8174e-10	2.46991e-05	-0.0327657	-4.8174e-10	2.6122e-05	-0.701543	-4.8174e-10
47028169	rs71474198	1.05618e-13	0.660987	-4.8174e-10	2.44335e-05	-0.0435799	-4.8174e-10	2.5892e-05	-0.710384	-4.8174e-10
47028531	rs7947878	5.0842e-11	5.43402	1.40361	1.54494e-05	-1.95481	1.45284	2.85615e-06	-2.04749	-0.867358
47031538	rs56291673	2.34495e-15	-2.01057	-1.13601	1.30178e-06	-1.62314	-1.35266	2.73574e-06	-1.50543	-1.45248
47031734	rs146399108	2.92542e-14	-0.62282	-4.8174e-10	1.48236e-05	-0.543314	-4.8174e-10	4.64902e-05	-0.125077	-4.8174e-10
47035573	rs10769230	5.51012e-11	5.51447	1.40361	1.55946e-05	-1.94545	1.45284	2.86241e-06	-2.0453	-0.867358
47035761	rs10838644	6.67735e-14	1.50487	-1.3024	6.16101e-06	-1.36952	-0.0517732	1.72841e-06	-1.9022	-1.51492
47036794	rs10838646	6.67735e-14	1.50487	-1.3024	6.16101e-06	-1.36952	-0.0517732	1.72841e-06	-1.9022	-1.51492
47036950	rs61899292	6.49393e-07	16.2927	-4.8174e-10	2.59685e-05	0.0173518	-4.8174e-10	3.13201e-05	-0.520059	-4.8174e-10
47037104	rs55968738	3.28719e-12	0.416676	3.68227	2.05885e-06	-1.65096	-0.866423	4.23868e-06	-1.90804	-0.612026
47037644	rs147909371	1.22299e-14	-1.49496	-4.8174e-10	1.22248e-05	-0.736069	-4.8174e-10	1.63488e-05	-1.17016	-4.8174e-10
47037806	rs59689332	3.28719e-12	0.416676	3.68227	2.05885e-06	-1.65096	-0.866423	4.23868e-06	-1.90804	-0.612026
47038066	rs61899293	3.44084e-12	0.416676	3.72795	2.11857e-06	-1.65096	-0.837827	4.29711e-06	-1.90804	-0.598334
47038220	rs4494268	6.27237e-15	-0.865775	-1.29692	3.29636e-06	-2.04103	-0.00568433	1.84207e-06	-1.85756	-1.49586
47039357	rs142412095	7.07471e-15	-2.04232	-4.8174e-10	3.89975e-06	-1.87862	-4.8174e-10	7.50718e-06	-1.94846	-4.8174e-10
47040131	rs71474199	7.33758e-15	-2.00584	-4.8174e-10	3.39653e-06	-2.01678	-4.8174e-10	6.77921e-06	-2.05046	-4.8174e-10
47040581	rs7125350	3.78893e-15	-1.02044	-1.64632	5.61831e-06	0.119217	-1.63272	7.61955e-06	-0.28872	-1.64488
47040854	rs6485721	4.7295e-11	5.33533	1.42999	1.63043e-05	-1.92753	1.47943	2.91957e-06	-2.03894	-0.853945
47041065	rs7126005	6.55288e-14	1.48842	-1.30477	6.32492e-06	-1.34466	-0.0503741	1.75721e-06	-1.88856	-1.51203
47041163	rs7125807	4.4881e-11	5.29551	1.41741	1.60167e-05	-1.93265	1.46675	2.89623e-06	-2.04056	-0.860346
47043863	rs139556800	3.82794e-14	-2.32892e-10	-0.353933	1.4816e-05	-2.32892e-10	-0.543824	1.73315e-05	-2.32892e-10	-1.11179
47044040	rs189817094	1.3987e-14	-1.36072	-4.8174e-10	3.59489e-06	-1.96002	-4.8174e-10	7.61299e-06	-1.93446	-4.8174e-10
47044103	rs61899294	3.16625e-12	0.358511	3.70295	2.14888e-06	-1.62703	-0.847551	4.31181e-06	-1.89356	-0.609396
47044249	rs7124648	5.7866e-14	1.35947	-1.30018	6.03347e-06	-1.40164	-0.0405743	1.71582e-06	-1.91533	-1.5091
47044355	rs7108822	5.7866e-14	1.35947	-1.30018	6.03347e-06	-1.40164	-0.0405743	1.71582e-06	-1.91533	-1.5091
47046554	rs7128325	4.7295e-11	5.33533	1.42999	1.63043e-05	-1.92753	1.47943	2.91957e-06	-2.03894	-0.853945
47047059	rs7128650	5.84043e-14	1.35947	-1.29092	6.15342e-06	-1.40164	-0.020888	1.72608e-06	-1.91533	-1.50314
47047120	rs147467792	1.00715e-14	-1.68914	-4.8174e-10	1.56739e-05	-0.487537	-4.8174e-10	2.02126e-05	-0.958013	-4.8174e-10
47047410	rs74318746	9.15733e-15	-1.78429	-4.8174e-10	3.69984e-06	-1.93124	-4.8174e-10	7.66521e-06	-1.92763	-4.8174e-10
47049659	rs139226547	1.14996e-14	-1.55653	-4.8174e-10	6.5453e-05	0.941799	-4.8174e-10	5.35289e-05	0.0159026	-4.8174e-10
47050534	rs6485722	4.69427e-11	5.37925	1.37859	1.55705e-05	-1.92177	1.42762	2.84984e-06	-2.03703	-0.880029
47051474	rs191783596	9.67763e-15	-1.72903	-4.8174e-10	1.57579e-05	-0.482192	-4.8174e-10	1.98856e-05	-0.974324	-4.8174e-10
47054448	rs7101470	1.44689e-14	-1.32684	-4.8174e-10	3.28082e-06	-2.05144	-4.8174e-10	6.78216e-06	-2.05002	-4.8174e-10
47056760	rs55960458	1.01396e-14	-1.68239	-4.8174e-10	5.62359e-06	-1.51256	-4.8174e-10	1.12635e-05	-1.54275	-4.8174e-10
47057009	rs7479189	3.86454e-11	5.13335	1.42999	1.59017e-05	-1.95253	1.47943	2.89874e-06	-2.0461	-0.853945
47062538	rs7113108	3.92052e-15	-1.56196	-1.07066	1.02899e-06	-1.58266	-1.62829	1.52986e-06	-1.92519	-1.61395
47063102	rs61896118	2.69117e-11	6.20147	-4.8174e-10	1.91403e-05	-0.287737	-4.8174e-10	2.68804e-05	-0.67292	-4.8174e-10
47065072	rs10838651	1.43483e-14	-1.33522	-4.8174e-10	3.28168e-06	-2.05118	-4.8174e-10	6.77933e-06	-2.05044	-4.8174e-10
47065753	rs192542427	1.01215e-14	-1.68419	-4.8174e-10	1.51764e-05	-0.519794	-4.8174e-10	1.92635e-05	-1.00611	-4.8174e-10
47066931	rs61896119	1.57173e-11	5.66367	-4.8174e-10	9.67143e-06	-0.970357	-4.8174e-10	1.4067e-05	-1.32049	-4.8174e-10
47068391	rs183824172	2.55604e-14	-2.32892e-10	-0.757801	1.91854e-05	-2.32892e-10	-0.285386	3.75609e-05	-2.32892e-10	-0.338357
47069748	rs12574558	3.05485e-12	0.301063	3.72458	2.19681e-06	-1.60242	-0.850108	4.44884e-06	-1.8784	-0.593275
47070425	rs17787966	5.87404e-10	8.17614	1.10848	0.000275379	1.14085	1.23776	3.86274e-05	0.510683	-0.821041
47070915	rs74713772	3.08147e-12	0.301063	3.73326	2.2042e-06	-1.60242	-0.846749	4.46604e-06	-1.8784	-0.589417
47071045	rs72899681	4.65186e-14	-0.158992	-4.8174e-10	1.64554e-05	-0.438877	-4.8174e-10	1.60831e-05	-1.18655	-4.8174e-10
47071513	rs17790246	3.12699e-12	0.315725	3.73326	2.19019e-06	-1.6088	-0.846749	4.44841e-06	-1.88235	-0.589417
47071897	rs7950753	7.17128e-14	1.56195	-1.28812	6.6417e-06	-1.31496	-0.031204	1.80383e-06	-1.86336	-1.51105
47071900	rs61896120	3.0603e-12	0.286448	3.74098	2.22505e-06	-1.596	-0.843757	4.49936e-06	-1.8744	-0.585983
47072655	rs10769233	4.43037e-11	5.25739	1.44258	1.63552e-05	-1.93711	1.49213	2.93479e-06	-2.04016	-0.84752
47072805	rs7103581	3.6781e-11	5.21224	1.30166	1.41051e-05	-1.94306	1.35006	2.72379e-06	-2.04362	-0.918672
47074479	rs7127741	5.60722e-14	1.35947	-1.33167	5.63687e-06	-1.40164	-0.108567	1.68196e-06	-1.91533	-1.52903
47077032	rs17197500	3.21227e-12	0.301063	3.77483	2.24009e-06	-1.60242	-0.8306	4.54957e-06	-1.8784	-0.570887
47077246	rs7114683	5.61995e-14	1.35947	-1.3294	5.62907e-06	-1.40164	-0.109952	1.67741e-06	-1.91533	-1.53174
47077837	rs10838652	5.61995e-14	1.35947	-1.3294	5.62907e-06	-1.40164	-0.109952	1.67741e-06	-1.91533	-1.53174
47078398	rs78158251	7.75698e-15	-1.95025	-4.8174e-10	5.09274e-06	-1.61172	-4.8174e-10	1.16418e-05	-1.50972	-4.8174e-10
47079722	rs141784057	9.8702e-14	0.593261	-4.8174e-10	2.57121e-05	0.00742761	-4.8174e-10	2.64247e-05	-0.690018	-4.8174e-10
47081110	rs74891308	3.69807e-15	-1.04093	-1.6501	5.43789e-06	0.0894407	-1.63558	7.45757e-06	-0.315543	-1.63955
47081130	rs75742124	2.12364e-14	-0.943128	-4.8174e-10	4.35339e-06	-1.76858	-4.8174e-10	7.62928e-06	-1.93233	-4.8174e-10
47081470	rs61896121	3.28827e-12	0.315725	3.78355	2.23343e-06	-1.6088	-0.827198	4.54932e-06	-1.88235	-0.566987
47081732	rs11039074	3.5157e-11	5.09014	1.37859	1.50232e-05	-1.95756	1.42762	2.82078e-06	-2.04727	-0.880029
47082122	rs6485726	5.31489e-14	1.30805	-1.3338	5.45215e-06	-1.42398	-0.119547	1.65601e-06	-1.92547	-1.53444
47082255	rs12576831	3.31711e-12	0.315725	3.79228	2.24106e-06	-1.6088	-0.82379	4.56713e-06	-1.88235	-0.563079
47082464	rs12576839	3.28827e-12	0.315725	3.78355	2.23343e-06	-1.6088	-0.827198	4.54932e-06	-1.88235	-0.566987
47082858	rs4752952	9.75802e-11	6.13716	1.35243	1.55948e-05	-1.89384	1.40125	2.83995e-06	-2.02731	-0.893226
47084061	rs10769234	3.55991e-11	5.09014	1.39109	1.52136e-05	-1.95756	1.44022	2.83868e-06	-2.04727	-0.873706
47084871	rs61896122	3.56273e-12	0.315725	3.86371	2.33106e-06	-1.6088	-0.784414	4.68447e-06	-1.88235	-0.537712
47085189	rs151276560	2.07054e-14	-2.32892e-10	-0.968452	8.81241e-06	-2.32892e-10	-1.06337	1.76775e-05	-2.32892e-10	-1.09202
47087120	rs147341981	1.40127e-14	-1.35888	-4.8174e-10	8.95408e-06	-1.04742	-4.8174e-10	2.50145e-05	-0.744862	-4.8174e-10
47087128	rs7118546	5.63061e-11	5.29551	1.6442	1.82989e-05	-1.93265	1.59996	2.78031e-06	-2.04056	-0.901194
47087340	rs11039076	6.8548e-10	8.25672	1.18231	0.000308574	1.17914	1.31329	4.12612e-05	0.535867	-0.780263
47087394	rs192874576	1.15967e-14	-1.54813	-4.8174e-10	3.61978e-06	-1.95312	-4.8174e-10	9.75608e-06	-1.68643	-4.8174e-10
47088155	rs141680698	1.01919e-13	0.625331	-4.8174e-10	2.64503e-05	0.0357354	-4.8174e-10	2.70406e-05	-0.666979	-4.8174e-10
47088303	rs7931260	3.65487e-11	5.09014	1.41741	1.56227e-05	-1.95756	1.46675	2.87686e-06	-2.04727	-0.860346
47089562	rs79905736	5.55298e-14	0.0180747	-4.8174e-10	5.08803e-06	-1.61264	-4.8174e-10	1.53468e-05	-1.23341	-4.8174e-10
47089637	rs139346768	1.28771e-14	-1.44339	-4.8174e-10	5.45563e-06	-1.54289	-4.8174e-10	1.39291e-05	-1.33034	-4.8174e-10
47089690	rs17790306	3.52007e-12	0.315725	3.85167	2.29388e-06	-1.6088	-0.800492	4.69062e-06	-1.88235	-0.536401
47091555	rs78715301	3.76183e-12	0.373357	3.86046	2.24627e-06	-1.63323	-0.797026	4.63919e-06	-1.89734	-0.532436
47091571	rs7108902	3.74803e-11	5.09014	1.44258	1.60242e-05	-1.95756	1.49213	2.91399e-06	-2.04727	-0.84752
47092682	rs61896124	3.38478e-12	0.328961	3.79924	2.31719e-06	-1.6145	-0.784682	4.79523e-06	-1.88587	-0.510823
47093084	rs11039080	5.39471e-14	1.30954	-1.32038	5.61721e-06	-1.42334	-0.0903619	1.67026e-06	-1.92518	-1.52616
47093465	rs11039081	6.02165e-14	1.41041	-1.31131	5.8136e-06	-1.39892	-0.0804114	1.71841e-06	-1.89768	-1.52524
47094293	rs113864727	8.79545e-15	-1.82461	-4.8174e-10	5.99512e-06	-1.44859	-4.8174e-10	1.10668e-05	-1.56037	-4.8174e-10
47094546	rs4572092	3.91932e-12	0.328961	3.94587	2.36764e-06	-1.6145	-0.763142	4.87793e-06	-1.88587	-0.493725
47095056	rs117856051	1.59412e-14	-1.22994	-4.8174e-10	1.22868e-05	-0.731004	-4.8174e-10	1.64418e-05	-1.16449	-4.8174e-10
47095511	rs10838654	1.17933e-10	6.20991	1.46912	1.81999e-05	-1.85699	1.51887	3.04896e-06	-2.01558	-0.833944
47096436	rs79583305	1.47687e-11	5.60142	-4.8174e-10	9.44937e-06	-0.993586	-4.8174e-10	1.38011e-05	-1.33957	-4.8174e-10
47096981	rs34942378	7.09342e-15	-2.03968	-4.8174e-10	3.86965e-06	-1.88637	-4.8174e-10	9.23908e-06	-1.74088	-4.8174e-10
47097298	rs61896125	3.6536e-12	0.301063	3.90356	2.35641e-06	-1.60242	-0.779976	4.82096e-06	-1.8784	-0.512945
47097364	rs4579897	6.13981e-11	5.55717	1.46912	1.73633e-05	-1.90404	1.51887	2.99186e-06	-2.03448	-0.833944
47098445	rs7937950	4.65751e-11	5.24149	1.50849	1.78204e-05	-1.91774	1.55855	3.04188e-06	-2.03814	-0.813702
47098706	rs559191640	1.05504e-14	-1.64268	-4.8174e-10	6.17188e-06	-1.41953	-4.8174e-10	1.67858e-05	-1.14379	-4.8174e-10
47098884	rs139240747	1.57087e-13	1.05796	-4.8174e-10	3.69618e-06	-1.93223	-4.8174e-10	7.0902e-06	-2.0056	-4.8174e-10
47099125	rs4315028	7.03233e-14	1.557	-1.30274	6.63222e-06	-1.2686	-0.0789915	1.81663e-06	-1.84676	-1.52058
47099167	rs61896126	4.37053e-12	0.315725	4.06807	2.58692e-06	-1.6088	-0.680271	5.215e-06	-1.88235	-0.430426
47099759	rs140776993	1.41165e-14	-2.32892e-10	-1.3515	6.99474e-06	-2.32892e-10	-1.29437	1.56557e-05	-2.32892e-10	-1.21348
47099867	rs61896127	8.27105e-07	16.5346	-4.8174e-10	2.81812e-05	0.0991212	-4.8174e-10	3.36067e-05	-0.449594	-4.8174e-10
47100796	rs7946709	1.15274e-10	6.09531	1.56091	1.91309e-05	-1.89961	1.61139	3.15252e-06	-2.02956	-0.786562
47100833	rs187378907	7.23403e-14	0.282537	-4.8174e-10	4.41236e-05	0.547463	-4.8174e-10	6.79464e-05	0.254401	-4.8174e-10
47100834	rs190249524	7.34392e-14	0.297614	-4.8174e-10	4.48312e-05	0.563371	-4.8174e-10	6.89724e-05	0.269387	-4.8174e-10
47102183	rs78506520	8.70737e-15	-1.83467	-4.8174e-10	5.36429e-06	-1.55977	-4.8174e-10	1.13333e-05	-1.53657	-4.8174e-10
47102886	rs118075106	3.86212e-14	-0.345043	-4.8174e-10	3.63161e-06	-1.94986	-4.8174e-10	1.35306e-05	-1.35937	-4.8174e-10
47103600	rs112158599	9.19755e-15	-1.77991	-4.8174e-10	3.5061e-06	-1.98503	-4.8174e-10	7.5849e-06	-1.93816	-4.8174e-10
47103877	rs72901605	1.85057e-15	-2.03865	-1.3447	2.3174e-06	-0.900664	-1.49842	4.69296e-06	-0.835913	-1.58234
47104140	rs138950269	1.06481e-14	-1.63346	-4.8174e-10	6.38867e-06	-1.38501	-4.8174e-10	1.69375e-05	-1.13479	-4.8174e-10
47104589	rs116964683	2.11407e-13	1.35494	-4.8174e-10	3.5845e-05	0.339671	-4.8174e-10	3.9388e-05	-0.290857	-4.8174e-10
47106314	rs7938933	3.63328e-15	-1.06307	-1.64564	5.29102e-06	0.0571702	-1.63069	7.22122e-06	-0.34459	-1.6427
47106994	rs60174717	4.03006e-12	0.358511	3.94418	2.42611e-06	-1.62703	-0.726212	5.08774e-06	-1.89356	-0.443922
47107269	rs149099529	2.2893e-14	-0.868012	-4.8174e-10	3.44923e-06	-2.00138	-4.8174e-10	7.01441e-06	-2.01635	-4.8174e-10
47109060	rs4498951	4.54603e-14	1.19374	-1.37574	4.96501e-06	-1.41585	-0.221264	1.59976e-06	-1.93922	-1.55524
47109463	rs4269876	4.54603e-14	1.19374	-1.37574	4.96501e-06	-1.41585	-0.221264	1.59976e-06	-1.93922	-1.55524
47109498	rs149639773	1.80226e-14	-1.10722	-4.8174e-10	7.44293e-06	-1.23227	-4.8174e-10	2.00209e-05	-0.967544	-4.8174e-10
47109514	rs4319472	3.16406e-11	5.04242	1.32093	1.45345e-05	-1.94216	1.37915	2.80618e-06	-2.04734	-0.885154
47109833	rs111990885	1.11296e-13	0.713345	-4.8174e-10	1.19655e-05	-0.757506	-4.8174e-10	3.58789e-05	-0.38417	-4.8174e-10
47110349	rs7942473	3.31089e-11	5.12494	1.28377	1.41466e-05	-1.93168	1.34163	2.76028e-06	-2.04499	-0.903999
47110592	rs60201196	5.28672e-12	0.609498	3.96461	2.22122e-06	-1.7236	-0.71788	4.85399e-06	-1.95011	-0.43441
47110652	rs7945315	4.27748e-11	5.35498	1.30988	1.5064e-05	-1.91057	1.38334	2.79245e-06	-2.03816	-0.899239
47111806	rs61896131	5.41788e-12	0.625123	3.97349	2.21716e-06	-1.72905	-0.714251	4.85939e-06	-1.95314	-0.430269
47113303	rs61896132	4.46973e-12	0.445272	3.96097	2.35795e-06	-1.66237	-0.719368	5.01968e-06	-1.91485	-0.436108
47114461	rs185101760	7.91112e-15	-1.93057	-4.8174e-10	3.33973e-06	-2.03364	-4.8174e-10	6.8314e-06	-2.04279	-4.8174e-10
47114824	rs74333972	1.25406e-14	-2.32892e-10	-1.46987	5.75673e-06	-2.32892e-10	-1.48916	1.01642e-05	-2.32892e-10	-1.64545
47115719	rs61896133	4.67383e-14	1.21939	-1.37367	5.01495e-06	-1.40447	-0.222639	1.60363e-06	-1.9344	-1.55765
47115768	rs74436131	1.23077e-14	-2.32892e-10	-1.48862	5.00708e-06	-2.32892e-10	-1.62868	0.00387747	-2.32892e-10	4.29862
47115967	rs60088916	4.53782e-12	0.460391	3.96097	2.34398e-06	-1.66831	-0.719368	5.00206e-06	-1.91836	-0.436108
47116823	rs7112854	4.55548e-14	1.19374	-1.37367	4.95818e-06	-1.41585	-0.222639	1.59592e-06	-1.93922	-1.55765
47117296	rs138243601	8.43351e-15	-1.86663	-4.8174e-10	3.29868e-06	-2.04601	-4.8174e-10	6.80047e-06	-2.04733	-4.8174e-10
47118103	rs117304885	2.01204e-14	-2.32892e-10	-0.997109	1.33339e-05	-2.32892e-10	-0.649225	4.1282e-05	-2.32892e-10	-0.243893
47120299	rs61896136	4.35785e-14	1.14529	-1.36957	4.89844e-06	-1.4372	-0.213416	1.58563e-06	-1.94811	-1.55523
47121176	rs3922684	4.53699e-14	1.19374	-1.37774	4.91281e-06	-1.41585	-0.231832	1.59211e-06	-1.93922	-1.56003
47121547	rs4576779	7.39755e-15	-0.614983	-1.38271	2.75271e-06	-2.01183	-0.215117	1.99374e-06	-1.7239	-1.55041
47125357	rs111930252	1.60757e-15	-2.04255	-1.48157	2.1938e-06	-0.863964	-1.58993	3.89745e-06	-0.965604	-1.63839
47125402	rs11039095	3.58432e-15	-1.07844	-1.64384	5.18426e-06	0.0346956	-1.6286	7.0466e-06	-0.364805	-1.64697
47125632	rs4752957	3.25051e-11	5.08177	1.30854	1.44249e-05	-1.93722	1.36664	2.79153e-06	-2.04628	-0.891452
47127153	rs7117404	1.00722e-12	4.14535	-1.22924	6.77943e-05	2.12793	-1.15098	4.4537e-05	1.43445	-1.60245
47127549	rs17790336	6.04045e-12	0.625123	4.08227	2.3187e-06	-1.72905	-0.669472	5.11374e-06	-1.95314	-0.37925
47127706	rs17790342	6.58697e-12	0.609498	4.18451	2.4694e-06	-1.7236	-0.611963	5.37056e-06	-1.95011	-0.33328
47128039	rs144871531	1.05247e-14	-1.64512	-4.8174e-10	5.08357e-06	-1.61352	-4.8174e-10	1.16673e-05	-1.50753	-4.8174e-10
47128212	rs116841564	1.6833e-12	3.42967	-4.8174e-10	0.000405003	2.76436	-4.8174e-10	0.000631771	2.48421	-4.8174e-10
47128288	rs12417149	1.07051e-14	-2.32892e-10	-1.62812	5.83218e-06	-2.32892e-10	-1.47614	2.23729e-05	-2.32892e-10	-0.856469
47128728	rs56301239	8.05005e-15	-1.91317	-4.8174e-10	6.13583e-06	-1.42539	-4.8174e-10	8.88767e-06	-1.77965	-4.8174e-10
47128852	rs147107839	1.39193e-14	-1.36557	-4.8174e-10	3.81996e-06	-1.89929	-4.8174e-10	1.03668e-05	-1.62571	-4.8174e-10
47129397	rs12417519	4.20585e-14	1.11389	-1.37367	4.93192e-06	-1.42117	-0.222639	1.59794e-06	-1.93796	-1.55765
47129854	rs4587689	3.8246e-14	0.993359	-1.34817	5.05641e-06	-1.45487	-0.164007	1.57364e-06	-1.97244	-1.53848
47130361	rs183105550	7.3439e-15	-2.00497	-4.8174e-10	3.46339e-06	-1.99729	-4.8174e-10	6.85009e-06	-2.04006	-4.8174e-10
47130540	rs10769239	1.57178e-10	6.50458	1.46171	1.98587e-05	-1.74634	1.49545	3.1757e-06	-1.97212	-0.836673
47130778	rs10838658	3.79791e-14	0.999711	-1.36152	4.64099e-06	-1.50009	-0.204517	1.55946e-06	-1.97296	-1.54702
47131881	rs11039097	2.90587e-11	4.87887	1.39936	1.54281e-05	-1.96168	1.45834	2.91156e-06	-2.05061	-0.845015
47132724	rs12796744	7.95154e-11	5.91147	1.37339	1.59975e-05	-1.89923	1.43213	2.91467e-06	-2.03621	-0.858357
47132760	rs17197619	5.99233e-12	0.625123	4.07427	2.31103e-06	-1.72905	-0.672786	5.09449e-06	-1.95314	-0.383021
47133419	rs61897776	5.78028e-12	0.593921	4.06944	2.36377e-06	-1.71809	-0.66118	5.39072e-06	-1.94703	-0.332607
47133604	rs61897777	7.14927e-12	0.579941	4.29598	2.61417e-06	-1.7131	-0.565485	5.6744e-06	-1.94423	-0.284128
47133682	rs117440209	2.48263e-14	-2.32892e-10	-0.78694	8.10954e-06	-2.32892e-10	-1.14649	1.64305e-05	-2.32892e-10	-1.16518
47135102	rs183469470	1.09554e-14	-1.60501	-4.8174e-10	3.53305e-06	-1.97737	-4.8174e-10	9.29701e-06	-1.73463	-4.8174e-10
47135682	rs191345768	2.20197e-14	-0.906907	-4.8174e-10	2.15282e-05	-0.170168	-4.8174e-10	6.9467e-05	0.276533	-4.8174e-10
47135879	rs149785019	1.06977e-14	-2.32892e-10	-1.62881	5.8218e-06	-2.32892e-10	-1.47792	2.22887e-05	-2.32892e-10	-0.860238
47137507	rs138290455	8.09357e-15	-1.90777	-4.8174e-10	4.25457e-06	-1.79154	-4.8174e-10	8.68637e-06	-1.80256	-4.8174e-10
47137854	rs61897778	1.64428e-11	5.7088	-4.8174e-10	9.83665e-06	-0.953418	-4.8174e-10	1.42645e-05	-1.30655	-4.8174e-10
47138212	rs150727693	1.55596e-14	-2.32892e-10	-1.25417	6.05197e-06	-2.32892e-10	-1.43915	1.0106e-05	-2.32892e-10	-1.65119
47139254	rs143386970	8.00774e-15	-1.91844	-4.8174e-10	4.31804e-06	-1.77673	-4.8174e-10	8.8132e-06	-1.78807	-4.8174e-10
47140060	rs144337516	3.9875e-14	-2.32892e-10	-0.313094	2.91638e-05	-2.32892e-10	0.133396	9.04854e-05	-2.32892e-10	0.54087
47140077	rs189344894	8.88308e-15	-1.8147	-4.8174e-10	8.48231e-06	-1.10155	-4.8174e-10	1.34908e-05	-1.36231	-4.8174e-10
47141232	rs11039098	4.83061e-14	1.24	-1.36129	5.18774e-06	-1.39836	-0.194877	1.63402e-06	-1.92297	-1.55031
47141496	rs11039099	2.62413e-15	-1.38244	-1.65166	3.05622e-06	-0.480528	-1.64183	4.84971e-06	-0.749263	-1.63614
47141670	rs4752962	2.76631e-11	4.85636	1.37265	1.50997e-05	-1.95623	1.43138	2.87286e-06	-2.05027	-0.858738
47142066	rs61897779	1.87941e-12	3.53987	-4.8174e-10	1.04428e-05	-0.893617	-4.8174e-10	1.34467e-05	-1.36558	-4.8174e-10
47144542	rs2087215	4.83061e-14	1.24	-1.36129	5.18774e-06	-1.39836	-0.194877	1.63402e-06	-1.92297	-1.55031
47145072	rs6485739	4.67396e-11	5.39388	1.35962	1.53799e-05	-1.92469	1.41822	2.872e-06	-2.04389	-0.865415
47145358	rs117557190	7.44585e-15	-1.99119	-4.8174e-10	4.16928e-06	-1.81179	-4.8174e-10	7.13487e-06	-1.99932	-4.8174e-10
47146599	rs57964319	4.92924e-12	0.386758	4.11734	2.575e-06	-1.63878	-0.654906	5.47905e-06	-1.9007	-0.362684
47147389	rs4752963	2.98952e-11	4.92062	1.38599	1.52949e-05	-1.95686	1.44484	2.89351e-06	-2.04996	-0.851892
47148210	rs10838659	4.87523e-11	5.39388	1.40178	1.57996e-05	-1.92469	1.44514	2.89738e-06	-2.04389	-0.856619
47148663	rs11039103	3.98589e-15	-0.970323	-1.64576	7.17613e-06	0.36283	-1.6316	1.03069e-05	0.0136666	-1.64517
47148728	rs60335739	5.04883e-12	0.401694	4.12637	2.56895e-06	-1.64489	-0.651142	5.48226e-06	-1.9044	-0.358406
47149985	rs12575923	1.12489e-14	-2.32892e-10	-1.57858	7.49137e-06	-2.32892e-10	-1.22578	4.20566e-05	-2.32892e-10	-0.225302
47150177	rs61897782	4.97399e-12	0.386758	4.12637	2.58471e-06	-1.63878	-0.651142	5.50254e-06	-1.9007	-0.358406
47151897	rs17790390	4.95237e-12	0.373357	4.13542	2.6089e-06	-1.63323	-0.64737	5.54478e-06	-1.89734	-0.35412
47151945	rs61897783	1.7575e-12	3.4728	-4.8174e-10	1.013e-05	-0.924031	-4.8174e-10	1.31362e-05	-1.38895	-4.8174e-10
47152273	rs10838660	7.98627e-11	5.82492	1.4643	1.73298e-05	-1.91101	1.52391	3.04372e-06	-2.03984	-0.811402
47153017	rs74344820	3.40514e-15	-1.12843	-1.64513	4.80725e-06	-0.0387967	-1.63061	6.60416e-06	-0.430823	-1.6458
47154514	rs61897784	4.64938e-12	0.376923	4.06872	2.42049e-06	-1.68048	-0.675081	5.27025e-06	-1.91661	-0.385633
47154959	rs113866131	7.77078e-15	-1.94847	-4.8174e-10	4.47456e-06	-1.74112	-4.8174e-10	8.9004e-06	-1.77822	-4.8174e-10
47156114	rs117689184	1.0502e-14	-2.32892e-10	-1.64728	5.05932e-06	-2.32892e-10	-1.6183	1.01311e-05	-2.32892e-10	-1.64871
47156453	rs76443466	1.04335e-14	-2.32892e-10	-1.65382	4.88336e-06	-2.32892e-10	-1.6537	1.08663e-05	-2.32892e-10	-1.57865
47156705	rs75798900	7.46494e-15	-1.98863	-4.8174e-10	5.90026e-06	-1.46454	-4.8174e-10	1.38261e-05	-1.33776	-4.8174e-10
47157230	rs11039104	3.3777e-15	-1.13816	-1.64349	4.75068e-06	-0.0531773	-1.62807	6.50997e-06	-0.443725	-1.64726
47157677	rs11039105	3.01188e-11	4.87887	1.43519	1.576e-05	-1.96168	1.47962	2.996e-06	-2.05061	-0.816428
47157865	rs11039106	2.23774e-15	-1.75722	-1.43615	8.05692e-06	0.361018	-1.51402	1.64241e-05	0.476785	-1.64236
47157866	rs11039107	2.97563e-11	4.87887	1.42308	1.5569e-05	-1.96168	1.46743	2.97718e-06	-2.05061	-0.822729
47158392	rs11601798	4.48839e-14	1.14529	-1.34006	5.22961e-06	-1.4372	-0.147995	1.61403e-06	-1.94811	-1.53748
47159053	rs4752965	7.88789e-15	-0.588152	-1.34536	3.00867e-06	-2.00724	-0.130796	2.06785e-06	-1.71101	-1.5268
47159566	rs188499866	1.05211e-14	-1.64546	-4.8174e-10	8.72867e-06	-1.07292	-4.8174e-10	2.10114e-05	-0.919252	-4.8174e-10
47159969	rs75619877	1.05643e-14	-1.64137	-4.8174e-10	7.65644e-06	-1.20399	-4.8174e-10	1.86108e-05	-1.04058	-4.8174e-10
47160623	rs1872896	4.78646e-11	5.39388	1.3834	1.55227e-05	-1.92469	1.42746	2.93623e-06	-2.04389	-0.8433
47160969	rs112487171	5.47357e-14	0.00367149	-4.8174e-10	7.99442e-06	-1.16079	-4.8174e-10	4.16664e-05	-0.234625	-4.8174e-10
47162604	rs10466478	4.02991e-11	5.2469	1.35834	1.46275e-05	-1.95885	1.40222	2.88005e-06	-2.05028	-0.856229
47164208	rs923324	5.88228e-14	1.43229	-1.35661	5.32282e-06	-1.33953	-0.228003	1.67253e-06	-1.89253	-1.55745
47165106	rs7121418	4.66916e-11	5.27803	1.47444	1.68383e-05	-1.93503	1.51915	3.06804e-06	-2.04736	-0.795919
47166249	rs78059266	3.9013e-14	-2.32892e-10	-0.334949	1.54653e-05	-2.32892e-10	-0.500934	1.79139e-05	-2.32892e-10	-1.07874
47166832	rs139819628	7.64222e-15	-1.96516	-4.8174e-10	3.29008e-06	-2.04862	-4.8174e-10	7.0573e-06	-2.01026	-4.8174e-10
47166910	rs184854322	1.2457e-13	0.826027	-4.8174e-10	1.98027e-05	-0.253717	-4.8174e-10	2.99329e-05	-0.565362	-4.8174e-10
47167703	rs61897786	3.81678e-12	0.386758	3.86156	2.23689e-06	-1.63878	-0.795668	4.88716e-06	-1.9007	-0.477004
47167789	rs61897787	4.06098e-14	1.01875	-1.31359	5.23506e-06	-1.49343	-0.0907269	1.59674e-06	-1.97526	-1.5211
47168254	rs1352307	6.49393e-07	16.2927	-4.8174e-10	2.59685e-05	0.0173518	-4.8174e-10	3.13201e-05	-0.520059	-4.8174e-10
47168303	rs957602	7.01063e-15	-2.05142	-4.8174e-10	3.28851e-06	-2.0491	-4.8174e-10	6.95194e-06	-2.0253	-4.8174e-10
47169228	rs12574410	8.74412e-15	-0.511351	-1.31911	3.2414e-06	-1.99032	-0.0732053	2.22368e-06	-1.65544	-1.50971
47169376	rs4752967	2.4129e-11	4.64587	1.44646	1.58354e-05	-1.98317	1.50589	2.97929e-06	-2.05196	-0.82067
47169379	rs1471934	1.06997e-13	0.673952	-4.8174e-10	2.76114e-05	0.0786967	-4.8174e-10	2.80047e-05	-0.631947	-4.8174e-10
47169555	rs17790420	3.77261e-12	0.386758	3.84992	2.30802e-06	-1.63878	-0.764366	4.83591e-06	-1.9007	-0.487546
47171714	rs79232684	1.27049e-13	0.845729	-4.8174e-10	3.54552e-06	-1.97385	-4.8174e-10	6.77433e-06	-2.05118	-4.8174e-10
47174062	rs10501319	3.55448e-14	0.938069	-1.36612	4.67443e-06	-1.50276	-0.194671	1.54606e-06	-1.97614	-1.55246
47174296	rs11039112	1.8176e-11	4.56829	1.24073	1.27124e-05	-1.99084	1.29388	2.70225e-06	-2.0515	-0.918729
47174361	rs12224096	1.86867e-11	4.60906	1.22766	1.25958e-05	-1.98686	1.28069	2.68373e-06	-2.0518	-0.92531
47175150	rs752850	1.71774e-10	7.14113	0.913965	0.000158895	0.688847	1.13987	2.18322e-05	-0.022472	-0.85846
47175176	rs752848	1.60688e-10	7.07441	0.913965	0.000161317	0.703975	1.13987	2.18979e-05	-0.0194696	-0.85846
47175327	rs752849	2.85435e-15	-1.48556	-1.46444	1.02503e-05	0.621264	-1.53349	2.02459e-05	0.692125	-1.64849
47175809	rs2018527	1.89554e-11	4.58536	1.26564	1.32103e-05	-1.97756	1.31902	2.73508e-06	-2.05202	-0.90614
47175849	rs117733009	1.72404e-14	-2.32892e-10	-1.15159	6.52891e-06	-2.32892e-10	-1.36329	1.02871e-05	-2.32892e-10	-1.63343
47176005	rs747650	1.92238e-11	4.6374	1.22766	1.26192e-05	-1.985	1.28069	2.68359e-06	-2.05185	-0.92531
47179143	rs2291444	1.70602e-10	7.08449	0.963753	0.000159104	0.633892	1.19613	2.16957e-05	-0.0516096	-0.835595
47179161	rs142662303	8.20043e-15	-1.89466	-4.8174e-10	3.27912e-06	-2.05196	-4.8174e-10	7.03638e-06	-2.01322	-4.8174e-10
47179324	rs190300633	7.25473e-15	-2.01719	-4.8174e-10	3.4611e-06	-1.99795	-4.8174e-10	7.02057e-06	-2.01547	-4.8174e-10
47179777	rs116870615	8.12397e-15	-1.90403	-4.8174e-10	3.27896e-06	-2.05201	-4.8174e-10	6.7698e-06	-2.05185	-4.8174e-10
47179829	rs1060573	2.28079e-11	4.78192	1.2541	1.32122e-05	-1.95546	1.29707	2.69401e-06	-2.05075	-0.92254
47179861	rs2291443	1.48533e-10	6.94597	0.963753	0.000151173	0.58276	1.19613	2.03913e-05	-0.113614	-0.835595
47180444	rs75912046	2.47796e-13	1.51376	-4.8174e-10	5.52428e-06	-1.53038	-4.8174e-10	8.65643e-06	-1.80602	-4.8174e-10
47180968	rs140985398	1.17955e-14	-2.32892e-10	-1.53113	6.7325e-06	-2.32892e-10	-1.33259	1.45121e-05	-2.32892e-10	-1.28933
47181017	rs191810289	7.00755e-15	-2.05186	-4.8174e-10	5.33375e-06	-1.56548	-4.8174e-10	7.58795e-06	-1.93776	-4.8174e-10
47181040	rs1965952	2.12697e-11	4.7807	1.1855	1.21881e-05	-1.98225	1.24318	2.61498e-06	-2.05201	-0.951048
47181051	rs61897788	3.54013e-12	0.393182	3.77989	2.28608e-06	-1.62024	-0.79246	4.76199e-06	-1.8832	-0.520456
47181487	rs61897789	1.95517e-11	5.88197	-4.8174e-10	1.05051e-05	-0.887668	-4.8174e-10	1.50609e-05	-1.25222	-4.8174e-10
47182353	rs7940473	2.7993e-15	-1.48976	-1.47972	9.34093e-06	0.537225	-1.54235	1.8349e-05	0.597575	-1.65232
47182368	rs10769244	1.6141e-11	4.52877	1.1615	9.31018e-06	-1.96147	0.953044	3.18573e-06	-2.0518	-0.753843
47182370	rs10769245	1.71516e-11	4.61578	1.13522	1.16428e-05	-1.97724	1.19239	2.55065e-06	-2.052	-0.975965
47182926	rs3740694	1.73968e-15	-2.01279	-1.43235	1.01569e-06	-1.7021	-1.52186	2.62807e-06	-1.35064	-1.64743
47182985	rs3740693	1.28073e-14	-2.32892e-10	-1.44883	7.94154e-06	-2.32892e-10	-1.16743	3.11158e-05	-2.32892e-10	-0.526603
47183376	rs79545080	1.59389e-13	1.0725	-4.8174e-10	3.68572e-06	-1.93507	-4.8174e-10	7.07775e-06	-2.00736	-4.8174e-10
47183690	rs78112569	1.76652e-14	-1.12725	-4.8174e-10	6.79252e-06	-1.32371	-4.8174e-10	1.29778e-05	-1.40108	-4.8174e-10
47183691	rs75741689	1.85806e-14	-1.07673	-4.8174e-10	6.10253e-06	-1.43083	-4.8174e-10	1.22917e-05	-1.45539	-4.8174e-10
47184117	rs10838662	4.10296e-14	1.11916	-1.40371	4.8398e-06	-1.38002	-0.282637	1.59352e-06	-1.92112	-1.57726
47184756	rs7130989	2.6292e-15	-1.51064	-1.52152	9.26034e-06	0.564265	-1.57806	1.84321e-05	0.604726	-1.65495
47184971	rs10838663	8.60483e-15	-0.458878	-1.38764	2.79022e-06	-1.99448	-0.218935	2.13601e-06	-1.66041	-1.54497
47185457	rs4752968	7.47201e-15	-0.604901	-1.38278	2.68174e-06	-2.04882	-0.204246	1.86957e-06	-1.78893	-1.54968
47185510	rs4752969	3.69681e-14	1.01779	-1.40658	6.08731e-06	-1.14579	-0.28754	1.6751e-06	-1.87249	-1.57595
47185680	rs11039114	1.98516e-15	-1.79646	-1.51669	6.46754e-06	0.201639	-1.57438	1.28877e-05	0.246735	-1.65478
47186424	rs1055447	2.94212e-13	1.20488	0.48057	5.08164e-06	-2.05109	0.437191	1.97226e-06	-2.03988	-1.24526
47186472	rs145402984	2.00769e-14	-0.999272	-4.8174e-10	3.43723e-06	-2.00487	-4.8174e-10	7.00497e-06	-2.0177	-4.8174e-10
47186561	rs61897791	8.26749e-13	0.594082	2.12458	1.56208e-06	-1.72559	-1.06792	3.05068e-06	-1.9572	-0.891755
47187067	rs7117346	1.48792e-11	5.5479	0.0609719	0.000695681	4.6113	-1.30594	0.000237041	2.74807	-1.24416
47187549	rs61897843	1.21644e-12	0.336711	2.76813	1.80154e-06	-1.61525	-1.03564	3.38604e-06	-1.89163	-0.853024
47188411	rs3740691	5.55252e-14	0.191346	-0.173353	1.65834e-06	-1.16252	-1.5712	6.62388e-06	-0.790117	-1.28352
47188592	rs3740690	2.2641e-10	7.25959	1.07167	0.000200411	0.763854	1.29698	2.50617e-05	0.0501383	-0.793118
47190851	rs12365578	1.62812e-10	7.066	0.935504	0.000166944	0.701454	1.17667	2.31368e-05	0.0159174	-0.838813
47190860	rs61897844	4.67214e-14	1.27315	-1.42779	4.8072e-06	-1.34447	-0.324949	1.57455e-06	-1.92298	-1.58737
47191238	rs2867972	2.49821e-15	-1.53644	-1.54683	8.05263e-06	0.441028	-1.59456	1.72426e-05	0.536708	-1.65364
47191309	rs60041842	4.09046e-12	0.443488	3.87408	2.00337e-06	-1.75398	-0.790722	4.53028e-06	-1.98232	-0.471214
47191321	rs12803718	2.57281e-10	7.44748	1.0116	0.000338747	1.32951	1.25621	3.37739e-05	0.351224	-0.795855
47193367	rs57323109	9.65949e-12	4.18117	0.995683	9.92416e-06	-1.99887	1.05431	2.37521e-06	-2.05089	-1.04834
47193403	rs117845027	3.1439e-15	-1.20076	-1.65262	3.96556e-06	-0.219808	-1.64208	5.75894e-06	-0.57984	-1.63373
47193566	rs11600668	1.13735e-11	4.33201	1.00819	1.01998e-05	-1.98412	1.06695	2.38681e-06	-2.05201	-1.04235
47194286	rs76966935	1.20648e-14	-2.32892e-10	-1.50856	7.25874e-06	-2.32892e-10	-1.25733	3.29417e-05	-2.32892e-10	-0.46958
47194751	rs74402657	2.0317e-14	-2.32892e-10	-0.987386	9.11493e-06	-2.32892e-10	-1.02962	2.85321e-05	-2.32892e-10	-0.613291
47194924	rs57012996	2.35918e-12	8.36478e-05	3.76714	2.30434e-06	-1.57205	-0.832688	4.84423e-06	-1.86611	-0.520417
47196238	rs140209019	1.54765e-14	-1.25952	-4.8174e-10	1.40404e-05	-0.597594	-4.8174e-10	1.52552e-05	-1.2394	-4.8174e-10
47196982	rs2279439	4.09315e-14	1.15529	-1.44224	4.25336e-06	-1.42483	-0.366992	1.50293e-06	-1.95891	-1.59799
47197153	rs75290815	1.4674e-14	-1.31277	-4.8174e-10	0.000127307	1.60706	-4.8174e-10	9.10209e-05	0.54677	-4.8174e-10
47197642	rs78563058	7.28417e-15	-2.01314	-4.8174e-10	3.75382e-06	-1.91676	-4.8174e-10	6.88986e-06	-2.03427	-4.8174e-10
47198638	rs61897848	2.4412e-07	15.3143	-4.8174e-10	1.77949e-05	-0.360624	-4.8174e-10	2.31924e-05	-0.820493	-4.8174e-10
47200402	rs79044335	2.80433e-12	-0.0176994	3.95777	2.45035e-06	-1.58586	-0.757442	5.21095e-06	-1.88124	-0.432319
47200654	rs143360638	6.85842e-14	0.229217	-4.8174e-10	4.00575e-05	0.450783	-4.8174e-10	5.60159e-05	0.0613164	-4.8174e-10
47201924	rs11039119	8.10159e-12	3.8624	1.13857	1.23883e-05	-1.92153	1.19875	2.54534e-06	-2.05105	-0.979003
47201981	rs61897851	2.95503e-12	-0.00418869	3.99661	2.47284e-06	-1.59229	-0.741872	5.28587e-06	-1.88512	-0.414158
47202120	rs2291445	1.17411e-14	-2.32892e-10	-1.53575	5.60535e-06	-2.32892e-10	-1.51581	1.00692e-05	-2.32892e-10	-1.65484
47202682	rs113954134	5.8885e-14	0.0767427	-4.8174e-10	4.34558e-06	-1.77037	-4.8174e-10	1.67834e-05	-1.14393	-4.8174e-10
47202685	rs189339351	1.52304e-12	3.32962	-4.8174e-10	7.8436e-06	-1.17983	-4.8174e-10	1.43351e-05	-1.30161	-4.8174e-10
47202946	rs7925137	2.6663e-15	-1.41975	-1.5984	9.01952e-06	0.593528	-1.63367	1.93756e-05	0.643273	-1.64358
47203068	rs7940240	5.7937e-14	1.48158	-1.42106	7.03429e-06	-0.9731	-0.315636	1.75248e-06	-1.8165	-1.58679
47203155	rs61897852	3.0934e-12	-0.031164	4.06934	2.57966e-06	-1.57938	-0.712495	5.51273e-06	-1.87731	-0.379952
47203245	rs11603373	4.72466e-14	1.27686	-1.42032	6.30173e-06	-1.08486	-0.313854	1.6667e-06	-1.86709	-1.58638
47203628	rs117035270	3.53465e-14	-0.433646	-4.8174e-10	2.49856e-05	-0.0212356	-4.8174e-10	8.18551e-05	0.440631	-4.8174e-10
47203904	rs10838664	4.86597e-14	1.27686	-1.39085	6.7229e-06	-1.08486	-0.249159	1.68135e-06	-1.86709	-1.57763
47204175	rs2279438	5.48183e-14	1.48158	-1.4764	6.23105e-06	-0.9731	-0.436889	1.70484e-06	-1.8165	-1.61434
47204370	rs568927214	2.5394e-14	-0.764333	-4.8174e-10	0.000110832	1.46848	-4.8174e-10	7.78893e-05	0.39097	-4.8174e-10
47204611	rs186071894	1.22706e-14	-2.32892e-10	-1.49164	5.53206e-06	-2.32892e-10	-1.52897	1.11915e-05	-2.32892e-10	-1.54916
47204848	rs77675579	8.01604e-15	-1.9174	-4.8174e-10	4.0095e-06	-1.85087	-4.8174e-10	8.23169e-06	-1.85633	-4.8174e-10
47204981	rs901747	4.75208e-14	1.28722	-1.4249	6.44508e-06	-1.01926	-0.356959	1.66731e-06	-1.85465	-1.59846
47206082	rs7937410	5.35994e-14	1.40384	-1.42115	6.52478e-06	-1.01586	-0.348065	1.70145e-06	-1.83625	-1.59659
47206594	rs77654484	3.34585e-12	-0.0432428	4.15988	2.82819e-06	-1.57351	-0.626384	6.20504e-06	-1.87373	-0.265224
47207010	rs180812406	7.38455e-15	-1.99945	-4.8174e-10	3.3541e-06	-2.02935	-4.8174e-10	6.7801e-06	-2.05033	-4.8174e-10
47207362	rs4463814	9.59018e-08	14.38	-4.8174e-10	1.51776e-05	-0.519715	-4.8174e-10	1.9357e-05	-1.00126	-4.8174e-10
47208982	rs4752970	8.46798e-15	-0.426569	-1.43598	2.69737e-06	-1.86379	-0.383465	1.38086e-06	-2.03773	-1.60388
47209472	rs901750	2.17733e-10	6.97875	1.31343	0.000333363	1.0047	1.565	2.76928e-05	-0.00239245	-0.640753
47211568	rs111927021	2.75579e-15	-1.36734	-1.6178	9.65074e-06	0.671513	-1.64401	2.01654e-05	0.668264	-1.62861
47211786	rs184907858	3.54696e-12	-0.0432428	4.21824	2.89873e-06	-1.57351	-0.60175	6.38513e-06	-1.87373	-0.236614
47212032	rs7948786	2.72322e-15	-1.3785	-1.61853	9.444e-06	0.649215	-1.64337	1.98063e-05	0.645979	-1.6243
47212543	rs9633886	3.38516e-11	5.24278	1.18812	1.58391e-05	-1.72587	1.24882	2.74576e-06	-1.99974	-0.954519
47212561	rs7951979	4.41068e-14	1.22724	-1.43947	5.67533e-06	-1.11151	-0.391892	1.61626e-06	-1.87864	-1.60556
47212638	rs192570022	8.2315e-15	-1.89088	-4.8174e-10	3.5844e-06	-1.96294	-4.8174e-10	6.95096e-06	-2.02544	-4.8174e-10
47213117	rs11039122	3.16254e-10	7.31097	1.35449	0.000417069	1.19408	1.59964	3.40782e-05	0.17399	-0.609651
47214223	rs11039124	1.29646e-11	4.37021	1.10092	1.32578e-05	-1.83511	1.18016	2.55245e-06	-2.03236	-0.994902
47215370	rs181986503	1.56449e-14	-1.2487	-4.8174e-10	4.40447e-06	-1.75691	-4.8174e-10	7.92522e-06	-1.89427	-4.8174e-10
47217513	rs17788145	8.84984e-15	-1.81844	-4.8174e-10	3.96937e-06	-1.86093	-4.8174e-10	7.24163e-06	-1.98447	-4.8174e-10
47217602	rs143002335	7.48495e-15	-1.98595	-4.8174e-10	3.38364e-06	-2.02058	-4.8174e-10	6.9234e-06	-2.02941	-4.8174e-10
47217688	rs4752971	1.372e-11	4.39294	1.13482	1.24627e-05	-1.86603	1.14924	2.42701e-06	-2.04161	-1.03604
47217883	rs7130006	3.00419e-14	0.84973	-1.44598	5.41889e-06	-1.10809	-0.441551	1.69615e-06	-1.81635	-1.61961
47217906	rs61897853	4.40009e-12	0.0513327	4.3392	3.06379e-06	-1.61066	-0.509217	6.55896e-06	-1.9005	-0.182982
47217998	rs138431945	7.14295e-15	-2.03272	-4.8174e-10	3.29042e-06	-2.04852	-4.8174e-10	6.77566e-06	-2.05098	-4.8174e-10
47218957	rs12807887	1.21215e-11	4.28126	1.12263	1.17526e-05	-1.91248	1.13702	2.39142e-06	-2.05065	-1.04178
47219310	rs10769248	5.34355e-14	1.40384	-1.42421	6.2577e-06	-1.01586	-0.389859	1.67822e-06	-1.83625	-1.61033
47220127	rs144009148	8.65475e-15	-1.84074	-4.8174e-10	3.32149e-06	-2.03912	-4.8174e-10	6.85345e-06	-2.03957	-4.8174e-10
47220778	rs182879407	1.88987e-14	-1.05975	-4.8174e-10	7.50049e-06	-1.22456	-4.8174e-10	1.87183e-05	-1.03482	-4.8174e-10
47222390	rs141849126	8.30947e-15	-1.88145	-4.8174e-10	3.50497e-06	-1.98535	-4.8174e-10	7.1298e-06	-2.00004	-4.8174e-10
47225534	rs1976143	1.60549e-11	4.52252	1.1624	1.35868e-05	-1.80712	1.17669	2.48934e-06	-2.02362	-1.02868
47225694	rs1976142	1.65312e-11	4.564	1.15016	1.35296e-05	-1.79906	1.16441	2.48193e-06	-2.02084	-1.03445
47225730	rs74898661	5.40767e-12	0.0253478	4.57138	3.58554e-06	-1.59864	-0.363982	6.95073e-06	-1.89343	-0.132045
47225996	rs17197710	5.45843e-12	0.0253478	4.58072	3.60083e-06	-1.59864	-0.359725	6.98293e-06	-1.89343	-0.127422
47226383	rs11039128	3.00587e-15	-1.24521	-1.65306	3.7288e-06	-0.280309	-1.64314	5.13323e-06	-0.696268	-1.63232
47226488	rs7937101	4.83233e-11	5.50931	1.27751	1.71816e-05	-1.68778	1.29209	2.76439e-06	-1.9737	-0.973796
47228023	rs61897854	4.01017e-12	0.0253478	4.2724	3.18172e-06	-1.59864	-0.48347	5.97274e-06	-1.89343	-0.283686
47228403	rs78998999	5.49484e-12	0.0117385	4.60098	3.65757e-06	-1.59225	-0.350484	7.08013e-06	-1.88964	-0.117387
47229040	rs72901669	7.4337e-15	-1.99282	-4.8174e-10	3.36897e-06	-2.02492	-4.8174e-10	6.78928e-06	-2.04897	-4.8174e-10
47229316	rs11039130	1.81612e-15	-1.96726	-1.43488	2.57408e-06	-0.733793	-1.56025	4.21997e-06	-0.902485	-1.62201
47231040	rs61897855	5.70695e-12	0.0117385	4.63886	3.72149e-06	-1.59225	-0.333157	7.21454e-06	-1.88964	-0.0985812
47232038	rs11039131	6.32219e-11	5.7133	1.34227	0.00104112	2.27741	1.43111	5.41003e-05	0.772126	-0.745605
47232184	rs4567413	1.7631e-11	4.62199	1.15659	1.32913e-05	-1.82328	1.17086	2.4983e-06	-2.01729	-1.03142
47232821	rs61897856	5.9023e-12	-0.00182474	4.68608	3.82764e-06	-1.58582	-0.311468	7.41466e-06	-1.88581	-0.0750542
47233209	rs7111764	1.49811e-11	4.48492	1.13078	1.30682e-05	-1.81433	1.14498	2.44668e-06	-2.02604	-1.04354
47233458	rs61897857	5.2454e-14	1.42006	-1.45897	6.38366e-06	-0.902109	-0.483682	1.78354e-06	-1.76465	-1.62107
47234601	rs12578030	6.38537e-12	0.0390033	4.72392	3.82104e-06	-1.60499	-0.294021	7.47085e-06	-1.89717	-0.0561385
47234658	rs143717194	7.57054e-15	-1.97458	-4.8174e-10	3.28435e-06	-2.05036	-4.8174e-10	6.77752e-06	-2.05071	-4.8174e-10
47234718	rs2029298	1.50869e-11	4.52252	1.10022	1.27656e-05	-1.80712	1.11434	2.41785e-06	-2.02362	-1.05782
47235263	rs61897858	6.42651e-12	0.0253478	4.74399	3.88123e-06	-1.59864	-0.284738	7.57469e-06	-1.89343	-0.0460785
47235425	rs144773443	4.30829e-13	-2.32892e-10	2.06687	0.000118823	-2.32892e-10	1.53811	0.000122916	-2.32892e-10	0.847181
47236294	rs3758666	5.8133e-14	1.52644	-1.46255	6.56477e-06	-0.837027	-0.520788	1.8279e-06	-1.74531	-1.61584
47236298	rs3758667	5.8133e-14	1.52644	-1.46255	6.56477e-06	-0.837027	-0.520788	1.8279e-06	-1.74531	-1.61584
47236405	rs4237547	4.1124e-11	5.42497	1.20053	1.56166e-05	-1.70611	1.21491	2.6422e-06	-1.98207	-1.01064
47237359	rs4647709	2.06658e-07	15.1477	-4.8174e-10	2.59016e-05	0.0147729	-4.8174e-10	3.45233e-05	-0.422684	-4.8174e-10
47237680	rs2291120	9.72476e-15	-0.58216	-1.14201	2.04066e-06	-1.43845	-1.08781	2.16419e-06	-1.71193	-1.48035
47238249	rs3740682	1.09936e-14	-2.32892e-10	-1.60153	4.98975e-06	-2.32892e-10	-1.63215	1.01161e-05	-2.32892e-10	-1.65019
47238818	rs4647712	1.04371e-14	-2.32892e-10	-1.65348	5.20351e-06	-2.32892e-10	-1.5902	6.08352e-05	-2.32892e-10	0.14385
47239270	rs4647713	1.09053e-11	0.289002	5.00916	4.08009e-06	-1.67283	-0.160586	8.28305e-06	-1.93833	0.0882266
47240490	rs10742797	5.54926e-14	1.47181	-1.4544	6.67383e-06	-0.868771	-0.472569	1.79322e-06	-1.76115	-1.61916
47242472	rs11039134	3.38843e-11	5.25766	1.1742	1.46107e-05	-1.74135	1.18357	2.59956e-06	-1.9974	-1.01158
47242761	rs12291341	1.21929e-11	4.32771	1.08205	1.20869e-05	-1.84354	1.09613	2.37026e-06	-2.03506	-1.06626
47243665	rs1685404	3.36612e-11	5.49198	0.933274	0.000629446	2.1184	1.08691	4.85723e-05	0.77347	-0.854735
47244981	rs4647718	1.55881e-15	-1.90117	-1.65375	7.21237e-07	-1.91167	-1.65465	1.5011e-06	-1.98851	-1.56961
47245085	rs4647719	4.2457e-14	-2.32892e-10	-0.250353	1.51194e-05	-2.32892e-10	-0.523554	2.05022e-05	-2.32892e-10	-0.943786
47245145	rs4647720	5.80326e-12	0.175721	4.49161	2.93403e-06	-2.05202	-0.111134	7.74627e-06	-2.04184	0.124729
47245389	rs4647725	2.09301e-15	-1.66777	-1.59248	1.49955e-06	-1.92509	-0.909275	1.30115e-06	-2.04717	-1.6539
47245494	rs4647726	2.09828e-15	-1.66777	-1.58996	1.56292e-06	-1.92509	-0.867889	1.30066e-06	-2.04717	-1.65428
47245803	rs7395496	2.0663e-15	-1.68297	-1.59011	1.57619e-06	-1.91611	-0.868415	1.29864e-06	-2.04874	-1.65426
47246397	rs7395581	1.55604e-14	-1.70365	0.44954	5.66794e-06	-1.92726	0.422555	1.98641e-06	-2.05031	-1.22768
47246542	rs12576935	5.94825e-12	0.220205	4.4718	2.90576e-06	-2.05178	-0.121053	7.68886e-06	-2.03862	0.114078
47246985	rs7947269	1.70937e-15	-1.85887	-1.60385	1.54459e-06	-1.84644	-0.958329	1.29634e-06	-2.05201	-1.65276
47247002	rs61897859	5.91038e-12	0.204814	4.48081	2.9185e-06	-2.05192	-0.116546	7.71722e-06	-2.03978	0.118917
47247287	rs76832686	2.06233e-15	-1.70431	-1.5707	1.5574e-06	-1.90265	-0.893867	1.29552e-06	-2.05046	-1.65494
47247560	rs2633080	2.05648e-15	-1.70875	-1.5691	1.56762e-06	-1.89169	-0.898279	1.29337e-06	-2.05202	-1.65505
47247621	rs2596397	2.3636e-15	-1.85312	-1.28553	3.27119e-06	-1.85229	-0.20209	1.67695e-06	-2.05201	-1.39533
47248050	rs2633082	1.74729e-15	-1.86454	-1.57624	1.68572e-06	-1.84051	-0.876829	1.30548e-06	-2.05193	-1.64581
47249223	rs11039138	2.17297e-13	2.65656	-1.27414	2.24061e-05	1.34413	-1.47433	3.98533e-05	1.18358	-1.46269
47249294	rs2957873	1.76359e-15	-1.85312	-1.57837	1.65483e-06	-1.85229	-0.883545	1.30445e-06	-2.05201	-1.64653
47249420	rs2633083	2.2156e-15	-1.63821	-1.56511	1.52356e-06	-1.94122	-0.877269	1.30462e-06	-2.04336	-1.65505
47249463	rs2596398	2.15277e-15	-1.65342	-1.57867	1.4743e-06	-1.93313	-0.91822	1.30268e-06	-2.04544	-1.65446
47250319	rs11039139	1.77207e-13	2.50437	-1.32589	1.81708e-05	1.17338	-1.51309	3.2619e-05	1.02985	-1.50927
47250806	rs75282560	3.05472e-14	-0.579573	-4.8174e-10	4.49627e-06	-1.73629	-4.8174e-10	8.09684e-06	-1.87285	-4.8174e-10
47250807	rs56023479	1.5908e-15	-1.8817	-1.65291	7.3751e-07	-1.89287	-1.65114	1.47703e-06	-1.97566	-1.59862
47250845	rs61124822	1.5908e-15	-1.8817	-1.65291	7.3751e-07	-1.89287	-1.65114	1.47703e-06	-1.97566	-1.59862
47251199	rs830085	1.47226e-14	-1.67706	0.367603	5.30968e-06	-1.91115	0.341151	1.91971e-06	-2.04799	-1.26415
47251652	rs830084	2.00951e-15	-1.72446	-1.57649	1.55134e-06	-1.88894	-0.91147	1.29454e-06	-2.05153	-1.65463
47251791	rs117575057	1.50544e-14	-1.28717	-4.8174e-10	2.12549e-05	-0.182944	-4.8174e-10	2.89296e-05	-0.599454	-4.8174e-10
47252107	rs4647728	7.04654e-15	-2.04631	-4.8174e-10	4.27716e-06	-1.78624	-4.8174e-10	9.40859e-06	-1.7227	-4.8174e-10
47252237	rs4647730	1.5844e-15	-1.8869	-1.65174	7.3494e-07	-1.89789	-1.64961	1.46426e-06	-1.97913	-1.60384
47252254	rs4647731	1.5844e-15	-1.8869	-1.65174	7.3494e-07	-1.89789	-1.64961	1.46426e-06	-1.97913	-1.60384
47252456	rs4647733	7.15087e-15	-2.03161	-4.8174e-10	3.58213e-06	-1.96358	-4.8174e-10	6.77728e-06	-2.05074	-4.8174e-10
47253075	rs4647735	2.10075e-12	0.160486	3.49072	2.08014e-06	-2.052	-0.455097	4.99251e-06	-2.04284	-0.313537
47253137	rs4647736	1.38166e-12	-0.208004	3.4402	1.8547e-06	-2.04485	-0.576963	4.8953e-06	-2.00826	-0.367786
47253244	rs4647737	2.16572e-15	-1.64543	-1.58066	1.45888e-06	-1.93743	-0.92443	1.30431e-06	-2.04438	-1.65427
47253310	rs4647738	1.56719e-15	-1.8968	-1.65275	7.26978e-07	-1.90746	-1.65094	1.46123e-06	-1.98566	-1.59938
47254010	rs4647741	2.00923e-15	-1.71815	-1.58295	1.5137e-06	-1.89335	-0.931625	1.29569e-06	-2.05126	-1.65401
47254051	rs830083	1.95227e-15	-1.75118	-1.57867	1.57175e-06	-1.86913	-0.91822	1.29413e-06	-2.05202	-1.65446
47255317	rs3781619	1.8929e-15	-1.77373	-1.58701	1.59189e-06	-1.83	-0.944613	1.29847e-06	-2.04967	-1.65346
47255598	rs326224	1.68563e-15	-1.86545	-1.61126	1.40864e-06	-1.86801	-1.0289	1.31453e-06	-2.04415	-1.64669
47256682	rs4647752	2.482e-15	-1.43491	-1.65487	2.77267e-06	-0.566281	-1.65344	4.22142e-06	-0.945392	-1.57875
47256708	rs2306353	1.782e-15	-1.8119	-1.60921	1.54251e-06	-1.76911	-1.03701	1.31303e-06	-2.041	-1.65097
47257340	rs4647754	1.92468e-15	-1.74157	-1.60252	1.45928e-06	-1.85706	-1.00453	1.2996e-06	-2.05167	-1.65059
47258369	rs76229852	1.51228e-15	-1.93157	-1.65366	7.05978e-07	-1.94093	-1.64677	1.42252e-06	-2.00763	-1.60426
47258853	rs3824866	1.88689e-15	-1.74814	-1.61578	1.39672e-06	-1.85179	-1.05362	1.30659e-06	-2.05141	-1.64549
47258979	rs4647756	1.60552e-14	-2.32892e-10	-1.22281	8.17941e-06	-2.32892e-10	-1.13791	1.10851e-05	-2.32892e-10	-1.55872
47259264	rs3781620	1.87473e-15	-1.76107	-1.60931	1.44698e-06	-1.84103	-1.02902	1.30386e-06	-2.05068	-1.64831
47259668	rs326222	1.11937e-14	-1.779	0.195506	3.91335e-06	-1.98064	0.105496	1.77171e-06	-2.05053	-1.34184
47259993	rs4647757	1.60163e-15	-1.91867	-1.60915	1.58656e-06	-1.75185	-1.02611	1.30742e-06	-2.0419	-1.65437
47260142	rs4647759	1.05114e-12	-0.445197	3.40398	2.02564e-06	-2.01416	-0.519483	4.85717e-06	-2.04325	-0.340612
47260272	rs2013867	1.08408e-14	-1.77115	0.155625	3.7793e-06	-1.9766	0.0666031	1.7422e-06	-2.05105	-1.35812
47260319	rs901746	1.04164e-14	-1.80222	0.146752	3.68853e-06	-1.99226	0.0579513	1.74081e-06	-2.04826	-1.36171
47260477	rs1050244	1.49623e-15	-1.9421	-1.6538	6.98647e-07	-1.95103	-1.64711	1.41479e-06	-2.01393	-1.60341
47260551	rs4647760	1.11726e-12	3.01979	-4.8174e-10	0.000192888	2.02258	-4.8174e-10	0.000313196	1.78251	-4.8174e-10
47261071	rs4640	1.49623e-15	-1.9421	-1.6538	6.98647e-07	-1.95103	-1.64711	1.41479e-06	-2.01393	-1.60341
47261260	rs11988	5.81686e-14	1.33256	-1.26806	8.77588e-06	0.406788	-1.47431	1.2527e-05	0.0335726	-1.47001
47261762	rs145420520	1.17053e-14	-1.53881	-4.8174e-10	7.31009e-06	-1.25028	-4.8174e-10	1.0527e-05	-1.61038	-4.8174e-10
47262506	rs74961003	3.26282e-13	1.78892	-4.8174e-10	0.000106585	1.42941	-4.8174e-10	9.49004e-05	0.588509	-4.8174e-10
47262592	rs11039143	1.52657e-15	-1.92118	-1.65464	7.1107e-07	-1.93095	-1.64957	1.44302e-06	-2.00124	-1.59634
47262648	rs7933246	1.83668e-15	-1.77995	-1.61093	1.46243e-06	-1.82437	-1.03507	1.30681e-06	-2.04906	-1.64767
47262840	rs2167080	5.66362e-14	1.30587	-1.26806	8.5785e-06	0.38404	-1.47431	1.22673e-05	0.0126268	-1.47001
47263060	rs4752972	1.876e-15	-1.76049	-1.60921	1.49929e-06	-1.81219	-1.02235	1.30917e-06	-2.04969	-1.64524
47264044	rs11039144	1.89913e-15	-1.74814	-1.60931	1.43151e-06	-1.85179	-1.02902	1.30291e-06	-2.05141	-1.64831
47264529	rs11039145	1.50124e-15	-1.93852	-1.65403	7.00615e-07	-1.9476	-1.64773	1.42008e-06	-2.01181	-1.6018
47265194	rs7120158	1.84308e-15	-1.77373	-1.61368	1.43916e-06	-1.83	-1.04548	1.30756e-06	-2.04967	-1.64648
47265543	rs7109203	1.04735e-14	-1.78691	0.13692	3.68121e-06	-1.98466	0.0483646	1.73112e-06	-2.04988	-1.36567
47265745	rs74948330	2.61242e-15	-1.41883	-1.61974	1.22736e-06	-1.96811	-1.06657	1.33476e-06	-2.02872	-1.64685
47266471	rs75393320	4.32066e-14	-1.4779	1.24505	1.09579e-05	-1.93618	1.09071	3.10971e-05	-2.04454	1.51733
47266540	rs2242262	1.80427e-15	-1.7982	-1.61049	1.49044e-06	-1.80707	-1.03339	1.30952e-06	-2.04681	-1.64785
47266762	rs11039146	1.51392e-15	-1.93001	-1.65414	7.06166e-07	-1.93943	-1.64801	1.42847e-06	-2.00668	-1.60103
47266808	rs2242261	1.80137e-15	-1.7982	-1.6121	1.48144e-06	-1.80707	-1.03945	1.3104e-06	-2.04681	-1.64718
47267079	rs10838677	1.50432e-15	-1.93637	-1.65414	7.01868e-07	-1.94554	-1.64801	1.42299e-06	-2.01052	-1.60103
47268193	rs144049011	1.5311e-15	-1.91872	-1.65414	6.59478e-07	-2.00783	-1.64801	1.38158e-06	-2.04006	-1.60103
47268310	rs35677603	1.20609e-12	3.45235	-0.35606	6.08429e-05	1.14778	-0.279021	9.06837e-06	-0.248866	-1.51066
47268437	rs326225	1.37496e-14	-1.37783	-4.8174e-10	8.78335e-06	-1.06668	-4.8174e-10	2.16785e-05	-0.887999	-4.8174e-10
47268550	rs7129661	1.08495e-14	-1.77115	0.156426	3.78225e-06	-1.9766	0.0673838	1.74276e-06	-2.05105	-1.3578
47269129	rs45603841	1.50712e-15	-1.93441	-1.65423	7.02993e-07	-1.94366	-1.64828	1.42576e-06	-2.00935	-1.60026
47269159	rs4752973	1.60932e-15	-1.91388	-1.60915	1.57537e-06	-1.75893	-1.02611	1.30577e-06	-2.04316	-1.65437
47269369	rs58528246	1.50685e-15	-1.93441	-1.65441	7.0262e-07	-1.94366	-1.64881	1.42798e-06	-2.00935	-1.59871
47269936	rs7118396	1.90818e-15	-1.74722	-1.60547	1.47819e-06	-1.83368	-1.01503	1.30354e-06	-2.04956	-1.64968
47270255	rs2167079	1.10021e-14	-1.78609	0.185324	3.97029e-06	-1.95626	0.0955659	1.76187e-06	-2.05192	-1.34602
47270775	rs3758668	1.08564e-13	-0.441949	1.13045	1.01597e-06	-2.05193	-1.17176	3.4718e-06	-2.05099	-0.668659
47271039	rs16938581	1.81776e-15	-1.80331	-1.59793	1.59024e-06	-1.78095	-0.994703	1.31247e-06	-2.04141	-1.651
47272345	rs139112983	2.75675e-14	-0.682206	-4.8174e-10	1.41441e-05	-0.590234	-4.8174e-10	4.56722e-05	-0.142829	-4.8174e-10
47272579	rs3758669	1.12246e-14	-1.78925	0.208509	4.07851e-06	-1.93983	0.106027	1.76591e-06	-2.05126	-1.3444
47272665	rs3758670	1.80347e-15	-1.80919	-1.59994	1.58919e-06	-1.77473	-1.00157	1.31486e-06	-2.04015	-1.65044
47272746	rs12575157	1.03055e-13	-0.486352	1.12277	1.0127e-06	-2.05196	-1.17495	3.45315e-06	-2.05181	-0.673223
47272928	rs12577319	1.04585e-13	-0.471621	1.12277	1.01264e-06	-2.05202	-1.17495	3.45386e-06	-2.0516	-0.673223
47273089	rs3758671	1.04585e-13	-0.471621	1.12277	1.01264e-06	-2.05202	-1.17495	3.45386e-06	-2.0516	-0.673223
47273881	rs76486546	1.06037e-13	-0.465506	1.13045	1.01707e-06	-2.05085	-1.17176	3.48046e-06	-2.04849	-0.668659
47274126	rs11039148	1.87005e-15	-1.78524	-1.58764	1.63729e-06	-1.79916	-0.947327	1.30501e-06	-2.04476	-1.65335
47275064	rs10838681	8.42537e-15	-1.7861	-0.0814994	3.19936e-06	-1.9491	-0.12748	1.50449e-06	-2.04799	-1.50788
47275882	rs35879051	1.18415e-14	-1.71095	0.183715	4.19252e-06	-1.87562	0.0693896	1.78362e-06	-2.03829	-1.34738
47276142	rs79957508	2.5409e-15	-1.41292	-1.65341	2.86451e-06	-0.532258	-1.65488	4.41583e-06	-0.916003	-1.56312
47276298	rs113538237	8.17214e-14	0.404472	-4.8174e-10	1.81642e-05	-0.340083	-4.8174e-10	3.99699e-05	-0.276192	-4.8174e-10
47276350	rs59663860	1.18415e-14	-1.71095	0.183715	4.19252e-06	-1.87562	0.0693896	1.78362e-06	-2.03829	-1.34738
47276675	rs11039149	3.69914e-15	-1.51906	-1.17168	9.45176e-07	-1.84705	-1.44887	1.85501e-06	-1.87463	-1.4718
47276818	rs77682558	1.62465e-14	-1.21097	-4.8174e-10	4.55543e-06	-1.72321	-4.8174e-10	1.41813e-05	-1.31239	-4.8174e-10
47276858	rs76002224	1.08873e-14	-2.32892e-10	-1.61125	5.85378e-06	-2.32892e-10	-1.47244	1.4189e-05	-2.32892e-10	-1.31185
47277652	rs4752822	1.19607e-14	-1.71095	0.193729	4.23338e-06	-1.87562	0.0790884	1.79095e-06	-2.03829	-1.34328
47278417	rs3758672	1.20673e-14	-1.70208	0.193729	4.26055e-06	-1.86922	0.0790884	1.79422e-06	-2.03647	-1.34328
47278502	rs11039154	3.85563e-15	-1.46079	-1.18851	8.94704e-07	-1.89099	-1.45981	1.7678e-06	-1.91248	-1.48211
47278917	rs3758673	1.20814e-14	-1.71095	0.203772	4.27476e-06	-1.87562	0.0888153	1.79837e-06	-2.03829	-1.33915
47278938	rs3758674	1.21081e-13	-0.293732	1.09135	1.00633e-06	-2.04526	-1.18797	3.4303e-06	-2.0398	-0.69187
47279096	rs41275184	2.671e-12	3.89136	-4.8174e-10	5.3539e-06	-1.56171	-4.8174e-10	8.82887e-06	-1.78629	-4.8174e-10
47279765	rs74924988	1.04572e-12	-0.204067	3.15768	1.63273e-06	-2.04454	-0.704742	4.07537e-06	-2.05157	-0.507785
47279928	rs61896015	1.22055e-13	-0.278105	1.08373	1.00418e-06	-2.04426	-1.1911	3.41943e-06	-2.03847	-0.696378
47280345	rs138395745	1.06575e-14	-2.32892e-10	-1.63258	4.87736e-06	-2.32892e-10	-1.65493	1.02467e-05	-2.32892e-10	-1.63736
47280597	rs112624241	9.19188e-14	0.522062	-4.8174e-10	1.71051e-05	-0.400155	-4.8174e-10	3.98247e-05	-0.279831	-4.8174e-10
47280653	rs12221497	1.21028e-13	-0.278105	1.07529	1.0007e-06	-2.04426	-1.19458	3.40239e-06	-2.03847	-0.701373
47280762	rs11039155	4.82473e-14	-1.53535	1.41285	1.36036e-05	-1.88324	1.25404	3.67933e-05	-2.05173	1.69272
47281780	rs2279239	1.23276e-14	-1.71095	0.223943	4.3591e-06	-1.87562	0.108354	1.81344e-06	-2.03829	-1.3308
47282024	rs2279238	1.84984e-15	-1.79736	-1.58639	1.6201e-06	-1.78709	-0.969956	1.30792e-06	-2.0426	-1.65328
47283415	rs41275186	2.59256e-12	3.86156	-4.8174e-10	5.703e-06	-1.49854	-4.8174e-10	9.00241e-06	-1.76683	-4.8174e-10
47283862	rs10838684	1.23772e-14	-1.71605	0.233056	4.32794e-06	-1.89163	0.117183	1.81118e-06	-2.04334	-1.32701
47283884	rs181443960	1.52044e-15	-1.92552	-1.65432	7.08833e-07	-1.93512	-1.64855	1.43462e-06	-2.00393	-1.59949
47284279	rs143187557	7.01521e-15	-2.05076	-4.8174e-10	3.94087e-06	-1.86813	-4.8174e-10	9.29663e-06	-1.73467	-4.8174e-10
47284317	rs77532017	1.10964e-14	-2.32892e-10	-1.59222	5.39932e-06	-2.32892e-10	-1.55326	1.35925e-05	-2.32892e-10	-1.3548
47285278	rs11039156	1.23319e-14	-1.71971	0.233056	4.37021e-06	-1.8819	0.117183	1.81722e-06	-2.04001	-1.32701
47285353	rs143506177	1.38461e-14	-1.37084	-4.8174e-10	6.01041e-06	-1.44604	-4.8174e-10	9.80217e-06	-1.68172	-4.8174e-10
47285396	rs147157127	9.52304e-15	-1.74513	-4.8174e-10	4.03388e-06	-1.84481	-4.8174e-10	7.98359e-06	-1.88693	-4.8174e-10
47286290	rs7120118	1.26646e-14	-1.69309	0.233056	4.4549e-06	-1.86271	0.117183	1.8272e-06	-2.03453	-1.32701
47286414	rs12574081	2.41149e-15	-1.52551	-1.59309	1.41567e-06	-1.90701	-0.984925	1.30054e-06	-2.04883	-1.65271
47286666	rs6485746	1.25513e-14	-1.70208	0.233056	4.42599e-06	-1.86922	0.117183	1.82366e-06	-2.03647	-1.32701
47286723	rs142289341	1.99799e-14	-1.00412	-4.8174e-10	0.00011873	1.53732	-4.8174e-10	0.000120154	0.824453	-4.8174e-10
47287284	rs11039157	9.13486e-14	-0.459157	0.974995	9.53927e-07	-2.05149	-1.23521	3.17673e-06	-2.04821	-0.760261
47288075	rs145672619	9.29792e-13	-0.204067	3.04018	1.5503e-06	-2.04454	-0.756549	3.84959e-06	-2.05157	-0.56478
47289399	rs77782011	1.08986e-14	-2.32892e-10	-1.61021	5.06342e-06	-2.32892e-10	-1.61749	1.00951e-05	-2.32892e-10	-1.65227
47290759	rs1449626	2.13683e-15	-1.63754	-1.60198	1.18917e-06	-1.9034	-1.16288	1.35776e-06	-2.05195	-1.60654
47290967	rs116869426	1.02053e-14	-1.67593	-4.8174e-10	2.89517e-05	0.126095	-4.8174e-10	2.2857e-05	-0.835064	-4.8174e-10
47290984	rs1449627	7.90177e-15	-1.82361	-0.10815	2.37247e-06	-1.928	-0.447595	1.43343e-06	-2.04836	-1.55589
47291635	rs45489595	7.9607e-13	-0.106475	2.78732	1.37839e-06	-2.04941	-0.869203	3.50464e-06	-2.04881	-0.661418
47291774	rs75960102	1.51897e-15	-1.92778	-1.65303	7.09579e-07	-1.93729	-1.64533	1.42101e-06	-2.00531	-1.60763
47292237	rs1055510	8.06232e-15	-1.81619	-0.0954545	2.4e-06	-1.92252	-0.441542	1.44226e-06	-2.04737	-1.55074
47292411	rs79093948	1.53864e-15	-1.91478	-1.65316	7.35344e-07	-1.90133	-1.64562	1.45286e-06	-1.9838	-1.60699
47292655	rs1133880	8.14653e-14	0.401333	-4.8174e-10	1.55328e-05	-0.496581	-4.8174e-10	3.60375e-05	-0.379759	-4.8174e-10
47293457	rs7114704	7.31787e-15	-2.00852	-4.8174e-10	3.29278e-06	-2.0478	-4.8174e-10	6.78698e-06	-2.04931	-4.8174e-10
47293553	rs78310113	1.05874e-13	-0.12285	0.786253	8.92471e-07	-2.03095	-1.32235	2.90897e-06	-2.02192	-0.874599
47293702	rs10742799	8.02084e-15	-1.80865	-0.10815	2.39892e-06	-1.91692	-0.447595	1.43644e-06	-2.04626	-1.55589
47293799	rs10501320	1.47593e-14	-1.30697	-4.8174e-10	3.73873e-06	-1.92079	-4.8174e-10	7.5724e-06	-1.93981	-4.8174e-10
47294021	rs11039159	3.43433e-14	0.84493	-1.30737	5.42531e-06	-0.0476166	-1.50084	7.79411e-06	-0.414091	-1.49686
47294087	rs147805947	2.68038e-14	-2.32892e-10	-0.7103	9.89496e-06	-2.32892e-10	-0.947508	1.53102e-05	-2.32892e-10	-1.2358
47294393	rs75830605	1.52949e-15	-1.92118	-1.65273	7.14562e-07	-1.93095	-1.64467	1.42479e-06	-2.00124	-1.60906
47294626	rs10501321	8.262e-15	-1.78769	-0.0994908	2.34784e-06	-1.9461	-0.439944	1.43344e-06	-2.05055	-1.55369
47296052	rs118167998	2.00221e-14	-2.32892e-10	-1.00201	6.70378e-06	-2.32892e-10	-1.33686	1.40189e-05	-2.32892e-10	-1.32391
47298201	rs2291119	8.46495e-13	3.31379	-0.571532	4.0442e-05	1.20299	-0.742659	8.51724e-06	-0.189445	-1.63278
47298360	rs326214	8.61082e-15	-1.74716	-0.0986611	2.41189e-06	-1.91991	-0.439211	1.44001e-06	-2.04619	-1.55348
47298402	rs34602269	7.6172e-15	-1.96844	-4.8174e-10	3.28057e-06	-2.05152	-4.8174e-10	7.00914e-06	-2.0171	-4.8174e-10
47300155	rs59567949	2.16617e-15	-1.63754	-1.58834	1.23762e-06	-1.9034	-1.12294	1.34221e-06	-2.05195	-1.61805
47300429	rs4752977	2.06056e-15	-1.68353	-1.59234	1.26046e-06	-1.87371	-1.13435	1.34734e-06	-2.05123	-1.61496
47300535	rs7943429	1.55259e-15	-1.90724	-1.65168	7.25749e-07	-1.91752	-1.64256	1.43147e-06	-1.99242	-1.61319
47300999	rs11039160	1.56407e-15	-1.89988	-1.65168	7.3092e-07	-1.91042	-1.64256	1.4383e-06	-1.98766	-1.61319
47301074	rs11039161	1.56437e-15	-1.89988	-1.65148	7.31191e-07	-1.91042	-1.64219	1.43733e-06	-1.98766	-1.61386
47301209	rs141389574	7.36039e-13	-0.0646873	2.66713	1.30937e-06	-2.05071	-0.919277	3.31876e-06	-2.0469	-0.717827
47301225	rs7944419	3.83292e-15	-1.40125	-1.25397	8.08531e-07	-1.95079	-1.50128	1.61428e-06	-1.96444	-1.52099
47301405	rs61896047	7.00241e-13	-0.114546	2.66713	1.30799e-06	-2.05176	-0.919277	3.32271e-06	-2.04571	-0.717827
47302120	rs326218	2.10416e-15	-1.6158	-1.63913	7.72597e-07	-1.85065	-1.64688	1.80244e-06	-1.79533	-1.57985
47302733	rs11606683	3.6773e-14	0.900107	-1.29419	5.73067e-06	-0.00167623	-1.49202	8.19768e-06	-0.372537	-1.48793
47303049	rs41299181	5.81347e-14	0.0639192	-4.8174e-10	7.57274e-06	-1.21498	-4.8174e-10	1.22343e-05	-1.46007	-4.8174e-10
47303275	rs326217	9.21392e-13	3.44458	-0.617541	4.74542e-05	1.40507	-0.784838	1.02426e-05	0.00118269	-1.63895
47303612	rs11039162	3.4601e-14	0.84493	-1.29989	5.45246e-06	-0.0476166	-1.49585	7.83361e-06	-0.414091	-1.4918
47303821	rs41301449	7.36238e-13	-0.0501719	2.65288	1.30125e-06	-2.05106	-0.925148	3.29935e-06	-2.04614	-0.724454
47304596	rs79732683	7.15273e-13	-0.0646873	2.63851	1.29403e-06	-2.05071	-0.931057	3.27491e-06	-2.0469	-0.731128
47304709	rs148120524	7.15273e-13	-0.0646873	2.63851	1.29403e-06	-2.05071	-0.931057	3.27491e-06	-2.0469	-0.731128
47304861	rs541359654	2.89829e-14	-0.632138	-4.8174e-10	4.56161e-05	0.580728	-4.8174e-10	7.38365e-05	0.337534	-4.8174e-10
47304881	rs7125432	7.07563e-15	-2.04219	-4.8174e-10	3.27927e-06	-2.05191	-4.8174e-10	6.77146e-06	-2.0516	-4.8174e-10
47305176	rs10838685	2.17469e-15	-1.62962	-1.59234	1.21786e-06	-1.90809	-1.13435	1.34655e-06	-2.05181	-1.61496
47305660	rs12573962	5.142e-13	-0.0646873	2.30846	1.18066e-06	-2.05071	-1.02275	2.86546e-06	-2.0469	-0.864687
47305669	rs3816725	6.98098e-15	-1.78532	-0.270334	2.11193e-06	-1.8994	-0.592526	1.38724e-06	-2.04221	-1.59479
47306585	rs1051006	2.12249e-15	-1.62962	-1.61664	1.1181e-06	-1.90809	-1.21981	1.37406e-06	-2.05181	-1.59474
47306628	rs3736101	7.8911e-13	0.0639024	2.60816	1.2832e-06	-2.04669	-0.943488	3.37899e-06	-2.00157	-0.745178
47306630	rs35233100	7.49947e-15	-1.98401	-4.8174e-10	3.38617e-06	-2.01983	-4.8174e-10	7.3665e-06	-1.96738	-4.8174e-10
47308499	rs56886689	9.77164e-14	-0.0900086	0.673234	8.59777e-07	-2.02739	-1.36322	2.74204e-06	-2.0177	-0.937919
47308783	rs192160235	1.7968e-14	-2.32892e-10	-1.11025	8.59586e-06	-2.32892e-10	-1.08825	2.14049e-05	-2.32892e-10	-0.9007
47309063	rs61896050	7.49896e-15	-1.80099	-0.183086	2.25836e-06	-1.9112	-0.513693	1.41216e-06	-2.04503	-1.57417
47309373	rs12802374	3.47348e-14	0.84493	-1.29603	5.46658e-06	-0.0476166	-1.49326	7.85416e-06	-0.414091	-1.48919
47310397	rs75994385	9.52099e-15	-1.74535	-4.8174e-10	5.27647e-06	-1.57628	-4.8174e-10	1.04348e-05	-1.61917	-4.8174e-10
47311367	rs10838686	2.228e-15	-1.6054	-1.59234	1.20141e-06	-1.92169	-1.13435	1.34773e-06	-2.05093	-1.61496
47312045	rs3816724	8.62238e-13	0.12218	2.63851	1.2934e-06	-2.0512	-0.931057	3.31932e-06	-2.03343	-0.731128
47312374	rs58023804	3.04769e-15	-1.28806	-1.5964	1.10306e-06	-1.99525	-1.1462	1.39241e-06	-2.02169	-1.61159
47312689	rs11039165	5.53383e-15	-1.2281	-1.05987	8.81524e-07	-1.98056	-1.38507	1.79751e-06	-1.99506	-1.38285
47312892	rs10838687	1.73363e-15	-1.84298	-1.60565	1.27364e-06	-1.80913	-1.18852	1.3202e-06	-2.04711	-1.63942
47313569	rs61896051	8.49275e-13	0.13738	2.60816	1.27783e-06	-2.05088	-0.943488	3.27769e-06	-2.032	-0.745178
47314340	rs41301447	9.21642e-13	2.82731	-4.8174e-10	0.000162355	1.85025	-4.8174e-10	0.000264996	1.6154	-4.8174e-10
47315003	rs3781621	7.86505e-15	-1.75426	-0.182154	2.32894e-06	-1.87314	-0.520981	1.42741e-06	-2.03298	-1.57548
47315274	rs7124955	7.94363e-15	-1.74745	-0.179027	2.23504e-06	-1.9201	-0.515173	1.41421e-06	-2.04623	-1.57152
47316691	rs11039166	7.65488e-15	-1.76175	-0.201753	2.28865e-06	-1.88145	-0.530123	1.41698e-06	-2.03729	-1.5785
47317987	rs56168519	1.08729e-13	0.0237758	0.666239	8.69895e-07	-2.01322	-1.3657	2.7767e-06	-2.00126	-0.941798
47318157	rs749067	3.0981e-14	0.791306	-1.35678	4.99023e-06	-0.101117	-1.53093	7.33428e-06	-0.44321	-1.52855
47318797	rs74940231	1.04225e-14	-2.32892e-10	-1.65488	5.13347e-06	-2.32892e-10	-1.60375	5.0064e-05	-2.32892e-10	-0.0510169
47319111	rs61896053	8.31475e-13	0.093448	2.63091	1.28877e-06	-2.05167	-0.934175	3.29915e-06	-2.036	-0.734651
47319212	rs11039167	7.65488e-15	-1.76175	-0.201753	2.28865e-06	-1.88145	-0.530123	1.41698e-06	-2.03729	-1.5785
47319432	rs148220132	1.54924e-15	-1.91181	-1.64927	7.25701e-07	-1.92192	-1.63823	1.41731e-06	-1.99534	-1.62022
47319705	rs76495350	1.55394e-15	-1.91181	-1.64624	7.27205e-07	-1.92192	-1.63615	1.41477e-06	-1.99534	-1.62201
47319706	rs17726390	1.07653e-13	0.00683663	0.673234	8.70058e-07	-2.0155	-1.36322	2.7802e-06	-2.00388	-0.937919
47319801	rs79576081	3.14206e-13	-2.32892e-10	1.7512	1.15494e-05	-2.32892e-10	-0.792899	2.15802e-05	-2.32892e-10	-0.892541
47320772	rs12576461	8.50121e-13	0.0784051	2.66813	1.30844e-06	-2.05184	-0.918864	3.35242e-06	-2.03728	-0.71736
47320985	rs12575296	8.13031e-13	0.0634167	2.63851	1.29243e-06	-2.05195	-0.931057	3.30254e-06	-2.0385	-0.731128
47321509	rs12576690	8.56636e-13	0.0784051	2.67576	1.31257e-06	-2.05184	-0.915711	3.36436e-06	-2.03728	-0.713802
47321966	rs11530166	1.79477e-15	-1.80476	-1.60921	1.2128e-06	-1.847	-1.1996	1.31769e-06	-2.05112	-1.63732
47322090	rs140325630	7.56516e-15	-1.97529	-4.8174e-10	3.28603e-06	-2.04985	-4.8174e-10	6.77593e-06	-2.05094	-4.8174e-10
47322091	rs61896054	8.43893e-13	0.0634167	2.67576	1.31242e-06	-2.05195	-0.915711	3.36025e-06	-2.0385	-0.713802
47322327	rs7116451	3.38783e-14	0.818118	-1.29419	5.3307e-06	-0.0740272	-1.49202	7.53007e-06	-0.457484	-1.48793
47322728	rs11530167	1.55044e-15	-1.91181	-1.64849	7.26649e-07	-1.92192	-1.63692	1.41473e-06	-1.99534	-1.62204
47322986	rs11530168	1.05819e-13	-0.0251518	0.688037	8.71019e-07	-2.01966	-1.35797	2.78978e-06	-2.00866	-0.929693
47323727	rs118134583	9.86137e-15	-1.71022	-4.8174e-10	5.06141e-06	-1.61789	-4.8174e-10	1.00292e-05	-1.65882	-4.8174e-10
47323821	rs11493249	3.04194e-15	-1.28806	-1.59829	1.09691e-06	-1.99525	-1.15179	1.39472e-06	-2.02169	-1.60994
47324472	rs7127907	7.46703e-15	-1.77731	-0.21104	2.24323e-06	-1.89333	-0.538292	1.40927e-06	-2.04063	-1.58062
47324666	rs4752824	7.59205e-15	-1.76999	-0.201753	2.27426e-06	-1.88775	-0.530123	1.41442e-06	-2.0391	-1.5785
47324862	rs4752978	2.16178e-15	-1.62962	-1.59829	1.19681e-06	-1.90809	-1.15179	1.35334e-06	-2.05181	-1.60994
47325438	rs12576751	8.83021e-13	0.093448	2.69106	1.32112e-06	-2.05167	-0.909384	3.39279e-06	-2.036	-0.706666
47326073	rs12575456	7.58412e-15	-1.76175	-0.21104	2.27003e-06	-1.88145	-0.538292	1.41398e-06	-2.03729	-1.58062
47326184	rs56825896	1.10807e-13	0.00683663	0.702106	8.79047e-07	-2.0155	-1.35295	2.82522e-06	-2.00388	-0.921855
47327217	rs1375688	7.58412e-15	-1.76175	-0.21104	2.27003e-06	-1.88145	-0.538292	1.41398e-06	-2.03729	-1.58062
47327240	rs12575753	1.0422e-14	-2.32892e-10	-1.65493	5.10512e-06	-2.32892e-10	-1.60929	5.06774e-05	-2.32892e-10	-0.0388392
47327242	rs118113107	2.15966e-14	-2.32892e-10	-0.92631	7.07196e-06	-2.32892e-10	-1.2834	1.48042e-05	-2.32892e-10	-1.26941
47327571	rs74757308	2.77356e-14	-0.676128	-4.8174e-10	2.4334e-05	-0.0476598	-4.8174e-10	3.31802e-05	-0.462365	-4.8174e-10
47327660	rs118164882	3.14417e-14	-0.550709	-4.8174e-10	8.31616e-06	-1.12133	-4.8174e-10	1.22363e-05	-1.45991	-4.8174e-10
47328197	rs55764401	1.08371e-13	-0.0083478	0.695066	8.75087e-07	-2.0175	-1.35546	2.80769e-06	-2.00618	-0.92578
47328213	rs140025272	1.97336e-14	-1.01652	-4.8174e-10	5.29048e-06	-1.57362	-4.8174e-10	8.39177e-06	-1.83707	-4.8174e-10
47328377	rs56177220	1.09137e-13	-0.0083478	0.702106	8.77293e-07	-2.0175	-1.35295	2.81873e-06	-2.00618	-0.921855
47328446	rs57741802	1.52993e-15	-1.92778	-1.64585	7.20761e-07	-1.93729	-1.62969	1.401e-06	-2.00531	-1.62182
47329344	rs57852039	1.54213e-15	-1.91887	-1.64681	7.23706e-07	-1.92872	-1.63418	1.40356e-06	-1.9998	-1.62551
47329345	rs11039171	1.13895e-14	-2.32892e-10	-1.56616	4.88868e-06	-2.32892e-10	-1.65261	0.000804011	-2.32892e-10	2.72529
47330991	rs41304347	9.1006e-13	0.0784051	2.73626	1.34596e-06	-2.05184	-0.890592	3.46099e-06	-2.03728	-0.685487
47332532	rs139015574	2.07871e-14	-0.964512	-4.8174e-10	2.16845e-05	-0.162934	-4.8174e-10	2.23493e-05	-0.857522	-4.8174e-10
47333729	rs75350544	1.8012e-15	-1.76458	-1.64581	7.34944e-07	-1.95857	-1.58893	2.35762e-05	-1.96676	1.16268
47333786	rs74236439	3.11925e-15	-1.25572	-1.60553	1.06402e-06	-2.00364	-1.17384	1.41387e-06	-2.01498	-1.60301
47334524	rs10838689	2.10752e-15	-1.6184	-1.63493	1.0216e-06	-1.91452	-1.30365	1.4167e-06	-2.05148	-1.56451
47335075	rs10838690	7.33029e-15	-1.77731	-0.229523	2.20708e-06	-1.89333	-0.554539	1.40343e-06	-2.04063	-1.58477
47335341	rs7940809	7.45256e-15	-1.76999	-0.220297	2.23748e-06	-1.88775	-0.546431	1.40848e-06	-2.0391	-1.58271
47335838	rs67871383	3.96415e-13	2.61819	-0.634573	9.08315e-05	2.06463	-0.795153	1.6104e-05	0.452127	-1.63738
47336320	rs7944584	3.9631e-15	-1.43289	-1.18893	8.88532e-07	-1.91641	-1.44131	1.71891e-06	-1.93303	-1.4896
47336442	rs6485751	1.7433e-15	-1.82427	-1.6188	1.19726e-06	-1.82847	-1.23103	1.32891e-06	-2.04952	-1.63044
47336927	rs147862453	4.95013e-13	2.20574	-4.8174e-10	7.07357e-06	-1.28317	-4.8174e-10	1.13828e-05	-1.53221	-4.8174e-10
47338384	rs7109147	7.40742e-15	-1.78532	-0.21104	2.22963e-06	-1.8994	-0.538292	1.40703e-06	-2.04221	-1.58062
47338586	rs61897360	3.46837e-12	4.1526	-4.8174e-10	5.78263e-06	-1.48467	-4.8174e-10	9.35096e-06	-1.72884	-4.8174e-10
47339169	rs11039176	1.8154e-15	-1.75175	-1.65079	7.57222e-07	-1.95119	-1.56644	1.885e-05	-1.95971	0.931902
47339180	rs4752979	1.72141e-15	-1.84008	-1.61562	1.23181e-06	-1.81071	-1.22034	1.33043e-06	-2.04588	-1.63294
47339341	rs11039177	1.53204e-15	-1.92325	-1.649	7.18089e-07	-1.93293	-1.63776	1.40624e-06	-2.00252	-1.62088
47339425	rs4752980	7.77192e-15	-1.75589	-0.192435	2.20775e-06	-1.92564	-0.521923	1.40583e-06	-2.04734	-1.57635
47339492	rs4752981	1.13174e-14	-2.32892e-10	-1.5725	5.67235e-06	-2.32892e-10	-1.50393	1.89182e-05	-2.32892e-10	-1.0242
47339935	rs117441822	3.25424e-14	-0.516302	-4.8174e-10	2.08871e-05	-0.200402	-4.8174e-10	5.53943e-05	0.0501574	-4.8174e-10
47340649	rs7120957	7.54653e-15	-1.78532	-0.192435	2.26643e-06	-1.8994	-0.521923	1.41306e-06	-2.04221	-1.57635
47341426	rs147206042	6.65507e-14	0.199119	-4.8174e-10	1.62509e-05	-0.451383	-4.8174e-10	1.77459e-05	-1.08816	-4.8174e-10
47341729	rs10838691	7.61741e-15	-1.78532	-0.183086	2.28516e-06	-1.8994	-0.513693	1.41614e-06	-2.04221	-1.57417
47342019	rs12222581	1.79059e-15	-1.80297	-1.61333	1.34192e-06	-1.73264	-1.21279	1.34087e-06	-2.0364	-1.6346
47342220	rs10742801	7.634e-15	-1.80099	-0.165239	2.29415e-06	-1.9112	-0.497971	1.41814e-06	-2.04503	-1.56995
47343189	rs75673872	1.52817e-15	-1.92552	-1.64925	7.16213e-07	-1.93512	-1.63819	1.40512e-06	-2.00393	-1.62027
47343955	rs10769252	7.82812e-15	-1.78532	-0.155801	2.34077e-06	-1.8994	-0.489652	1.42536e-06	-2.04221	-1.56768
47344111	rs149150460	8.70837e-13	-0.0410926	2.8117	1.43384e-06	-2.05101	-0.828169	3.73853e-06	-2.03923	-0.606397
47344768	rs190484826	2.06698e-14	-2.32892e-10	-0.970171	8.15632e-06	-2.32892e-10	-1.14074	2.13447e-05	-2.32892e-10	-0.903516
47345100	rs10838692	7.82812e-15	-1.78532	-0.155801	2.34077e-06	-1.8994	-0.489652	1.42536e-06	-2.04221	-1.56768
47345659	rs147229203	7.66029e-15	-1.96279	-4.8174e-10	4.89006e-06	-1.65233	-4.8174e-10	1.17184e-05	-1.50316	-4.8174e-10
47345799	rs11039179	2.6835e-15	-1.35688	-1.65485	2.67398e-06	-0.605144	-1.65082	4.36238e-06	-0.891879	-1.59942
47346145	rs2290148	2.07118e-15	-1.66586	-1.60486	1.18461e-06	-1.88565	-1.18448	1.36218e-06	-2.05183	-1.6034
47346378	rs61897361	9.45176e-13	0.0350886	2.81744	1.39237e-06	-2.05202	-0.856505	3.58406e-06	-2.04068	-0.647146
47346465	rs79187134	9.27921e-15	-1.77107	-4.8174e-10	5.45515e-06	-1.54297	-4.8174e-10	1.07719e-05	-1.58738	-4.8174e-10
47346723	rs11039182	3.8025e-15	-1.48899	-1.1742	9.05583e-07	-1.8882	-1.45051	1.794e-06	-1.90652	-1.47335
47346940	rs11039183	2.59956e-14	0.551311	-1.29223	1.22188e-05	0.754151	-1.49071	1.58047e-05	0.282584	-1.4866
47347260	rs7124958	2.08097e-15	-1.66586	-1.60015	1.21718e-06	-1.88565	-1.15735	1.35559e-06	-2.05183	-1.60825
47347644	rs75958295	8.82278e-15	-1.82151	-4.8174e-10	4.29464e-06	-1.78216	-4.8174e-10	1.09936e-05	-1.56701	-4.8174e-10
47348057	rs41310332	9.75032e-13	0.0350886	2.84854	1.41083e-06	-2.05202	-0.843333	3.63747e-06	-2.04068	-0.632354
47348266	rs41303843	5.90395e-13	2.38195	-4.8174e-10	6.39456e-06	-1.38409	-4.8174e-10	9.36168e-06	-1.72769	-4.8174e-10
47348702	rs3781622	7.7797e-15	-1.80099	-0.146332	2.33271e-06	-1.9112	-0.481302	1.42463e-06	-2.04503	-1.56538
47349699	rs11039185	1.89896e-15	-1.7048	-1.65274	8.4104e-07	-1.75763	-1.65502	1.69478e-06	-1.87823	-1.55854
47349846	rs753992	2.84761e-15	-1.52703	-1.42534	1.75329e-06	-1.96867	-0.709366	1.31194e-06	-2.0387	-1.65412
47349969	rs753993	1.7972e-15	-1.83765	-1.57497	1.26249e-06	-1.88205	-1.1244	1.30114e-06	-2.05201	-1.64907
47350287	rs2305280	5.58847e-15	-0.706688	-1.57145	1.13721e-06	-2.02604	-1.08492	1.5253e-06	-1.89079	-1.65134
47350500	rs79357688	1.09469e-14	-2.32892e-10	-1.60579	5.40964e-06	-2.32892e-10	-1.55135	1.73161e-05	-2.32892e-10	-1.11268
47350553	rs10838693	9.22117e-15	-1.74867	-0.0286761	2.604e-06	-1.91518	-0.367305	1.46454e-06	-2.04117	-1.54161
47351760	rs10838694	1.01538e-13	-0.0734817	0.695066	8.68109e-07	-2.02551	-1.35546	2.78168e-06	-2.01548	-0.92578
47352138	rs4752983	2.2888e-15	-1.60198	-1.56884	1.28017e-06	-1.92353	-1.06901	1.3293e-06	-2.05076	-1.62891
47352409	rs4752825	8.97579e-15	-1.80865	0.0043376	2.66804e-06	-1.91692	-0.341269	1.47761e-06	-2.04626	-1.52764
47352757	rs3729805	2.2888e-15	-1.60198	-1.56884	1.28017e-06	-1.92353	-1.06901	1.3293e-06	-2.05076	-1.62891
47352862	rs3729804	2.17081e-15	-1.65034	-1.5734	1.30077e-06	-1.89558	-1.081	1.33109e-06	-2.05202	-1.6263
47353498	rs2290146	2.19293e-15	-1.64247	-1.57113	1.30223e-06	-1.90043	-1.07502	1.32936e-06	-2.052	-1.62762
47353899	rs11039186	8.06186e-14	-0.95466	1.34554	7.48744e-06	0.167612	-1.39392	1.28741e-05	-0.140117	-1.26899
47354068	rs3729802	2.28157e-15	-1.60198	-1.572	1.2742e-06	-1.92353	-1.07368	1.3293e-06	-2.05076	-1.62891
47354787	rs1052373	1.00624e-14	-1.80865	0.118613	2.85324e-06	-1.91692	-0.274155	1.52634e-06	-2.04626	-1.49519
47354905	rs11570115	1.42938e-14	-1.33902	-4.8174e-10	3.29674e-06	-2.0466	-4.8174e-10	6.82302e-06	-2.04402	-4.8174e-10
47355475	rs11570112	2.01769e-14	-2.32892e-10	-0.994305	8.73823e-06	-2.32892e-10	-1.07183	1.72542e-05	-2.32892e-10	-1.11626
47356870	rs2301216	6.86629e-15	-1.79059	-0.281632	1.99517e-06	-1.93565	-0.613153	1.41368e-06	-2.03532	-1.5828
47357170	rs2254240	2.09922e-15	-1.64435	-1.61293	1.15105e-06	-1.88748	-1.21138	1.36318e-06	-2.05198	-1.60252
47357416	rs3729936	1.39847e-15	-2.05117	-1.6123	9.22003e-07	-1.69023	-1.6305	2.02216e-06	-1.81379	-1.44636
47358997	rs3729953	1.53028e-15	-1.92023	-1.65316	7.4041e-07	-1.89446	-1.64562	1.48538e-06	-1.96166	-1.60699
47359706	rs11570094	2.98265e-13	2.3328	-0.633666	0.000154777	2.58649	-0.784036	2.35356e-05	0.831642	-1.63745
47359954	rs3729949	7.00786e-15	-2.05181	-4.8174e-10	4.68263e-06	-1.69567	-4.8174e-10	7.37242e-06	-1.96657	-4.8174e-10
47360053	rs3729948	1.56571e-15	-1.90627	-1.64424	7.38095e-07	-1.91302	-1.63019	1.42841e-06	-1.97789	-1.62987
47360412	rs2269434	5.99394e-15	-1.9455	-0.262599	2.07605e-06	-1.94741	-0.561659	1.39385e-06	-2.04761	-1.58464
47360609	rs117703979	2.46721e-14	-2.32892e-10	-0.793172	7.78978e-06	-2.32892e-10	-1.18672	1.63346e-05	-2.32892e-10	-1.17104
47361084	rs2856653	3.2935e-14	0.826091	-1.3304	1.38068e-05	0.901677	-1.51605	1.65871e-05	0.356576	-1.51227
47361838	rs2596407	3.87056e-14	0.991134	-1.33399	1.77409e-05	1.15474	-1.5184	1.98535e-05	0.538706	-1.51465
47361857	rs7928073	2.17682e-15	-1.58183	-1.63914	9.27431e-07	-1.97515	-1.33972	1.46756e-06	-2.03901	-1.54171
47362339	rs10769253	2.28437e-15	-1.5269	-1.64586	8.72905e-07	-1.99068	-1.38478	1.46468e-06	-2.03098	-1.5517
47362465	rs10769254	1.74083e-15	-1.86221	-1.58227	9.84344e-07	-2.04975	-1.20556	1.51151e-06	-1.9647	-1.58651
47362642	rs11570086	7.12205e-15	-2.03565	-4.8174e-10	3.28316e-06	-2.05073	-4.8174e-10	7.08692e-06	-2.00607	-4.8174e-10
47363215	rs2697923	3.9633e-14	0.979596	-1.29878	1.70834e-05	1.09368	-1.4951	1.90461e-05	0.473596	-1.49105
47363285	rs10838696	4.67397e-14	1.09684	-1.25109	2.06621e-05	1.25143	-1.46266	2.41809e-05	0.679459	-1.45822
47365014	rs11570078	1.70286e-12	-0.179261	3.62048	2.38153e-06	-1.96015	-0.411642	6.68962e-06	-1.8586	-0.205164
47365199	rs2856650	2.67408e-13	2.37251	-0.782579	0.000124433	2.50367	-0.919436	2.31129e-05	0.82805	-1.65198
47365276	rs11570072	8.04757e-14	-0.387197	0.776308	1.06199e-06	-1.90972	-1.26966	3.60359e-06	-1.8593	-0.823088
47366095	rs11570067	1.1338e-12	-0.538273	3.57276	2.45508e-06	-2.01813	-0.323238	5.78109e-06	-1.95304	-0.256685
47366648	rs58912703	1.6991e-15	-1.91109	-1.55766	8.09104e-07	-1.91773	-1.53363	1.3913e-06	-1.98131	-1.65277
47367371	rs10769255	2.83846e-15	-1.31829	-1.63729	9.06064e-07	-1.98758	-1.3506	1.47105e-06	-2.03142	-1.54692
47368153	rs3729991	1.34984e-14	-1.39627	-4.8174e-10	1.53101e-05	-0.511019	-4.8174e-10	2.27386e-05	-0.840257	-4.8174e-10
47369443	rs11570058	1.87757e-14	-0.416842	-0.649438	7.16775e-07	-2.0174	-1.55513	1.80002e-06	-1.94656	-1.42997
47369760	rs11570057	1.21025e-10	7.7049	-4.8174e-10	0.000140203	1.70356	-4.8174e-10	0.000202086	1.34437	-4.8174e-10
47370041	rs3729989	5.29147e-15	-0.854862	-1.47789	6.29532e-07	-2.04985	-1.65246	1.3314e-06	-2.02309	-1.655
47370510	rs78188100	3.33773e-14	-2.32892e-10	-0.490968	2.41457e-05	-2.32892e-10	-0.0554254	6.40739e-05	-2.32892e-10	0.195718
47370607	rs2697920	1.86246e-14	-1.84734	0.77298	3.49251e-06	-2.046	0.0570932	1.59613e-06	-1.9293	-1.56744
47370957	rs2071305	3.34987e-13	3.24348	-1.42824	0.000163308	3.29873	-1.44263	6.40821e-05	1.71236	-1.51651
47370985	rs118165686	1.66726e-14	-2.32892e-10	-1.18508	6.00918e-06	-2.32892e-10	-1.44624	1.21904e-05	-2.32892e-10	-1.46367
47371032	rs2697919	2.48262e-15	-1.87764	-1.21189	2.25888e-06	-1.31836	-1.10631	2.40875e-06	-1.53248	-1.55273
47371130	rs11570054	3.25551e-08	13.2996	-4.8174e-10	0.00012972	1.62585	-4.8174e-10	0.000153674	1.07051	-4.8174e-10
47371442	rs11570051	3.86854e-15	-1.38117	-1.2648	1.17205e-06	-1.72441	-1.35637	3.44883e-06	-1.51712	-1.20916
47371578	rs3218719	1.32347e-14	-1.416	-4.8174e-10	1.14587e-05	-0.800786	-4.8174e-10	2.15424e-05	-0.894294	-4.8174e-10
47371598	rs3729986	3.18173e-08	13.2767	-4.8174e-10	0.00108108	3.74618	-4.8174e-10	0.0006985	2.58462	-4.8174e-10
47372377	rs2071304	9.69044e-15	-0.230689	-1.49702	5.46297e-06	-0.002743	-1.5388	5.72404e-06	-0.780478	-1.43917
47372749	rs3729985	4.38746e-15	-1.13772	-1.38237	5.83547e-06	-0.108962	-1.36662	5.8223e-06	-0.61269	-1.58993
47373425	rs2856656	7.71671e-15	-1.95546	-4.8174e-10	4.24192e-06	-1.79452	-4.8174e-10	8.27384e-06	-1.85122	-4.8174e-10
47374633	rs11570041	1.09196e-14	-1.60829	-4.8174e-10	8.68934e-06	-1.07744	-4.8174e-10	1.652e-05	-1.15975	-4.8174e-10
47374911	rs6485752	7.33078e-15	-0.686285	-1.32048	1.17175e-05	0.514676	-1.29312	1.10646e-05	0.00749162	-1.56806
47374928	rs11039194	1.46046e-15	-1.98037	-1.63972	2.32185e-06	-0.882106	-1.51506	1.01279e-05	-1.47919	-0.16984
47374998	rs2856661	1.019e-14	-0.146096	-1.53134	5.89972e-06	0.104211	-1.56884	6.65926e-06	-0.675487	-1.39282
47375193	rs11039195	9.05313e-15	-0.143156	-1.65258	5.33933e-06	0.0905846	-1.65502	8.74953e-06	-0.754834	-1.04049
47375553	rs7112154	4.96759e-15	-0.753276	-1.64263	7.66273e-07	-2.04597	-1.45978	1.40089e-06	-2.01127	-1.61594
47375889	rs11570034	8.62869e-15	-1.84375	-4.8174e-10	3.73684e-06	-1.92129	-4.8174e-10	7.89318e-06	-1.89832	-4.8174e-10
47376363	rs3740686	1.12903e-14	0.0469274	-1.62183	7.0263e-06	0.346061	-1.63593	9.26214e-06	-0.507625	-1.23076
47376446	rs182746140	1.49266e-14	-1.2957	-4.8174e-10	3.71884e-06	-1.92612	-4.8174e-10	7.1074e-06	-2.00318	-4.8174e-10
47376448	rs1057233	1.1986e-14	0.113	-1.62811	7.50497e-06	0.416649	-1.64062	1.00405e-05	-0.450876	-1.20682
47376544	rs10747	8.80243e-15	-1.82382	-4.8174e-10	3.68129e-06	-1.93627	-4.8174e-10	7.76573e-06	-1.9146	-4.8174e-10
47377459	rs142754483	7.04883e-15	-2.04598	-4.8174e-10	3.42295e-06	-2.00903	-4.8174e-10	8.45302e-06	-1.82979	-4.8174e-10
47378245	rs3824869	1.48266e-15	-1.97885	-1.62615	7.76809e-07	-1.85571	-1.63638	2.23907e-05	-1.91285	1.05718
47378396	rs10769256	1.64319e-15	-1.848	-1.6542	1.05999e-06	-1.5264	-1.65486	2.64687e-05	-1.68832	0.999964
47378399	rs11039197	1.48984e-15	-1.96956	-1.63061	2.07915e-06	-0.98759	-1.51998	9.00185e-06	-1.5793	-0.187584
47379023	rs117847273	1.10745e-14	-1.5942	-4.8174e-10	8.87216e-06	-1.05661	-4.8174e-10	1.68525e-05	-1.13982	-4.8174e-10
47379212	rs11039199	1.02821e-14	-0.0378851	-1.63055	6.04463e-06	0.20203	-1.64239	8.16596e-06	-0.667805	-1.19654
47379407	rs2084946	1.12696e-14	-0.0575643	-1.51917	6.22826e-06	0.148201	-1.55864	6.90097e-06	-0.622825	-1.40983
47379615	rs1542321	1.16603e-14	-0.0181088	-1.52455	7.00134e-06	0.269722	-1.56315	7.21708e-06	-0.585379	-1.40249
47379646	rs11039200	1.08412e-14	-0.0990621	-1.51643	6.13511e-06	0.130816	-1.55632	6.12097e-06	-0.739106	-1.41349
47380061	rs10734557	1.20266e-14	0.00209836	-1.51383	6.62949e-06	0.211069	-1.55907	6.88174e-06	-0.615342	-1.42011
47380087	rs61897389	4.67417e-15	-0.803516	-1.65328	8.13597e-07	-2.04947	-1.39636	1.43737e-06	-2.02527	-1.57623
47380290	rs182990413	9.80719e-15	-1.71573	-4.8174e-10	3.79124e-06	-1.90684	-4.8174e-10	7.70532e-06	-1.92241	-4.8174e-10
47380340	rs3740688	2.26481e-15	-1.65464	-1.52671	6.32059e-06	-0.00952192	-1.3862	4.48071e-06	-0.923862	-1.54068
47380422	rs75402116	1.21059e-14	-2.32892e-10	-1.50515	6.49421e-06	-2.32892e-10	-1.36862	1.48063e-05	-2.32892e-10	-1.26927
47380593	rs3740689	3.24471e-12	5.44576	-1.35982	3.03651e-05	1.47787	-1.30411	0.000250486	0.430877	1.12821
47380995	rs79498485	1.43899e-15	-2.01747	-1.61744	1.77159e-06	-1.138	-1.52965	5.87966e-06	-1.6975	-0.495321
47381642	rs61897390	4.63723e-15	-0.89684	-1.56789	1.31938e-06	-2.02645	-0.93592	2.02865e-06	-1.96685	-1.2901
47381887	rs61897391	3.94522e-15	-0.985638	-1.6407	9.90342e-07	-2.04725	-1.20199	1.61711e-06	-2.01265	-1.47103
47382426	rs11039202	7.61999e-15	-0.319609	-1.64846	4.91506e-06	0.00163376	-1.64886	9.52931e-06	-0.751433	-0.958514
47383275	rs7105851	7.26859e-15	-0.360772	-1.65451	5.17643e-06	0.0418211	-1.63724	1.11352e-05	-0.683577	-0.870629
47383373	rs77908907	1.81242e-14	-1.10159	-4.8174e-10	4.58649e-06	-1.71642	-4.8174e-10	8.83735e-06	-1.78533	-4.8174e-10
47384189	rs141442768	3.33797e-14	0.92998	-1.42088	0.000112602	2.88223	-1.3979	9.2737e-05	2.18033	-1.61488
47384597	rs11039203	7.41044e-15	-0.341153	-1.6548	4.8478e-06	-0.0218284	-1.63918	1.00785e-05	-0.770091	-0.883826
47385194	rs67116452	7.26755e-15	-0.360623	-1.6548	4.74604e-06	-0.0430429	-1.63918	9.91011e-06	-0.786937	-0.883826
47385350	rs141947880	7.6995e-13	2.64748	-4.8174e-10	9.49166e-05	1.31347	-4.8174e-10	9.68727e-05	0.609078	-4.8174e-10
47385400	rs150863859	4.28114e-15	-0.895636	-1.64899	9.44901e-07	-2.03953	-1.25668	1.59231e-06	-1.99388	-1.50525
47385923	rs10838698	7.10799e-15	-0.415255	-1.62237	4.8015e-06	-0.0188508	-1.65175	8.04663e-06	-0.732541	-1.14653
47386073	rs10838699	6.74653e-15	-0.435316	-1.6545	4.76423e-06	-0.041216	-1.63718	1.04179e-05	-0.750546	-0.870248
47386552	rs11039204	7.11108e-15	-2.03719	-4.8174e-10	4.01532e-06	-1.84942	-4.8174e-10	7.58679e-06	-1.93791	-4.8174e-10
47386707	rs61468175	3.40368e-14	0.95678	-1.42818	0.000115661	2.91669	-1.40556	9.54586e-05	2.21224	-1.61787
47387599	rs935914	8.6188e-15	-0.29116	-1.55374	5.38034e-06	-0.0137504	-1.54303	5.92305e-06	-0.68089	-1.50458
47388214	rs12801188	1.3703e-15	-2.05157	-1.63224	6.37807e-07	-2.05039	-1.63886	2.01887e-05	-2.05201	1.09282
47389063	rs145363919	1.14055e-14	-1.56475	-4.8174e-10	1.7304e-05	-0.388597	-4.8174e-10	1.7809e-05	-1.08462	-4.8174e-10
47389223	rs35996350	7.12169e-15	-0.380816	-1.65488	3.96754e-06	-0.217352	-1.64404	8.63792e-06	-0.891592	-0.916566
47389638	rs34937994	1.39904e-15	-2.04104	-1.62202	6.4267e-07	-2.05155	-1.6301	1.83199e-05	-2.04823	0.991904
47389676	rs4752827	6.90902e-15	-0.415292	-1.65072	4.11097e-06	-0.173536	-1.65234	8.49342e-06	-0.820371	-1.00466
47389687	rs139014611	2.25315e-13	1.41865	-4.8174e-10	3.58691e-05	0.340343	-4.8174e-10	7.8555e-05	0.39948	-4.8174e-10
47389771	rs140541052	7.04143e-15	-2.04703	-4.8174e-10	3.35755e-06	-2.02832	-4.8174e-10	6.79767e-06	-2.04774	-4.8174e-10
47390692	rs4752987	7.16912e-15	-0.374802	-1.65426	4.31613e-06	-0.130176	-1.647	9.36154e-06	-0.785215	-0.942495
47391039	rs10769258	7.53621e-15	-0.374802	-1.60432	4.31981e-06	-0.130176	-1.64615	7.27433e-06	-0.785215	-1.19475
47391745	rs67472071	6.73997e-15	-0.437012	-1.65378	4.00096e-06	-0.204699	-1.6483	8.25035e-06	-0.898837	-0.955226
47391879	rs7928163	7.39439e-15	-0.39511	-1.60301	4.22924e-06	-0.151919	-1.64559	7.11924e-06	-0.802856	-1.19866
47391948	rs10437655	1.56415e-15	-1.89712	-1.65438	9.26092e-07	-1.66128	-1.65503	2.39235e-05	-1.79914	1.00968
47392114	rs7928419	8.43384e-15	-0.212082	-1.65451	5.13792e-06	0.0437408	-1.64663	1.09225e-05	-0.643305	-0.930185
47392121	rs183559991	1.36547e-13	0.917827	-4.8174e-10	5.622e-05	0.78974	-4.8174e-10	0.000201385	1.3409	-4.8174e-10
47392568	rs56756748	1.55608e-15	-1.90511	-1.65156	2.32109e-06	-0.779998	-1.6175	7.75567e-06	-1.43788	-0.478015
47393303	rs11039212	7.45227e-15	-0.341987	-1.64834	4.08792e-06	-0.176679	-1.65482	7.56608e-06	-0.859199	-1.08144
47393494	rs79513206	3.21806e-15	-1.23753	-1.59254	6.62755e-07	-2.04714	-1.60374	1.3063e-06	-2.04263	-1.65449
47393638	rs4992357	6.93892e-15	-0.415292	-1.64641	4.09991e-06	-0.173536	-1.65503	7.736e-06	-0.820371	-1.09806
47394305	rs896817	1.59466e-15	-1.87761	-1.65458	9.53012e-07	-1.63261	-1.65505	2.39595e-05	-1.7648	0.976843
47394338	rs896816	7.52915e-15	-0.415292	-1.56477	4.25084e-06	-0.173536	-1.61888	6.13193e-06	-0.820371	-1.33044
47395209	rs11601200	7.59607e-13	2.63396	-4.8174e-10	9.61672e-05	1.32656	-4.8174e-10	0.000103938	0.679473	-4.8174e-10
47395240	rs7940536	7.5123e-15	-0.415292	-1.56701	4.24483e-06	-0.173536	-1.62029	6.15829e-06	-0.820371	-1.32615
47395672	rs142817897	6.37386e-13	2.45853	-4.8174e-10	8.30466e-06	-1.12272	-4.8174e-10	1.3142e-05	-1.3885	-4.8174e-10
47396299	rs76749806	1.65397e-14	-1.19308	-4.8174e-10	4.98706e-06	-1.63269	-4.8174e-10	9.63944e-06	-1.69846	-4.8174e-10
47396654	rs4752829	3.28951e-15	-1.15538	-1.65273	1.18247e-06	-1.41814	-1.65379	4.71438e-06	-1.62374	-0.789965
47396703	rs4752830	3.75639e-14	0.83393	-1.20673	0.000123407	2.75846	-1.1825	9.04664e-05	2.06575	-1.52509
47396989	rs184068703	7.38451e-15	-1.99946	-4.8174e-10	3.49687e-06	-1.98766	-4.8174e-10	7.6324e-06	-1.93192	-4.8174e-10
47397005	rs55957907	7.24246e-15	-2.01888	-4.8174e-10	3.32838e-06	-2.03705	-4.8174e-10	6.78148e-06	-2.05012	-4.8174e-10
47397353	rs56030824	7.4286e-15	-0.345804	-1.6477	4.23084e-06	-0.142438	-1.65469	7.73855e-06	-0.820065	-1.09804
47397714	rs55677087	8.53651e-15	-0.30272	-1.55177	4.42971e-06	-0.135568	-1.61563	6.03273e-06	-0.826367	-1.34075
47398120	rs148548574	2.19113e-14	-0.911841	-4.8174e-10	3.09918e-05	0.194188	-4.8174e-10	2.82895e-05	-0.621829	-4.8174e-10
47398963	rs12146565	6.94576e-15	-0.413013	-1.6477	3.7779e-06	-0.255445	-1.65492	7.10584e-06	-0.916194	-1.08721
47399602	rs2278890	1.37225e-15	-2.04467	-1.63773	6.35457e-07	-2.05187	-1.64108	2.11545e-05	-2.05023	1.13776
47400309	rs78245530	3.27898e-15	-1.19703	-1.61429	6.77166e-07	-2.04975	-1.57963	1.31262e-06	-2.03784	-1.65445
47400602	rs3758675	1.37417e-15	-2.04327	-1.63773	6.35373e-07	-2.052	-1.64108	2.11697e-05	-2.04951	1.13776
47401058	rs11601173	8.08206e-15	-0.318505	-1.59069	4.26913e-06	-0.153638	-1.63449	6.37132e-06	-0.837564	-1.27495
47401060	rs11607981	7.52147e-15	-0.398172	-1.58291	3.94517e-06	-0.237051	-1.62999	5.85401e-06	-0.904093	-1.2931
47401171	rs11601603	7.98711e-15	-0.338105	-1.58291	4.20129e-06	-0.174152	-1.62999	6.15497e-06	-0.853961	-1.2931
47402615	rs11827106	1.54804e-15	-1.90836	-1.65349	2.67779e-06	-0.632931	-1.62161	8.17103e-06	-1.3396	-0.524122
47403656	rs147882184	8.94101e-15	-1.8082	-4.8174e-10	4.01302e-06	-1.84999	-4.8174e-10	9.48346e-06	-1.71477	-4.8174e-10
47404018	rs61897423	3.35446e-15	-1.16519	-1.62336	6.85582e-07	-2.05108	-1.56594	1.32064e-06	-2.03349	-1.65271
47404314	rs11828339	1.56897e-15	-1.89493	-1.65349	2.79144e-06	-0.591364	-1.62161	8.41599e-06	-1.31006	-0.524122
47405806	rs181504585	1.79557e-13	-2.32892e-10	1.19165	1.3141e-05	-2.32892e-10	-0.663794	2.09597e-05	-2.32892e-10	-0.921719
47406065	rs61897424	3.58777e-15	-1.12268	-1.59864	6.63361e-07	-2.05182	-1.59815	1.32334e-06	-2.03071	-1.65346
47406239	rs116905649	5.33837e-13	2.28125	-4.8174e-10	3.70324e-05	0.372259	-4.8174e-10	0.000110151	0.737535	-4.8174e-10
47406416	rs142344037	9.41964e-15	-1.75605	-4.8174e-10	1.38801e-05	-0.609075	-4.8174e-10	2.80977e-05	-0.628631	-4.8174e-10
47406510	rs34899864	9.25548e-15	-1.77363	-4.8174e-10	8.37875e-06	-1.11383	-4.8174e-10	1.8516e-05	-1.04568	-4.8174e-10
47406592	rs11039216	5.1788e-15	-0.704383	-1.64989	1.11724e-06	-1.50033	-1.62834	2.81467e-05	-1.53114	0.904252
47407161	rs74390551	1.10292e-12	3.00687	-4.8174e-10	4.40451e-06	-1.75691	-4.8174e-10	7.52998e-06	-1.94543	-4.8174e-10
47407431	rs141963953	3.53925e-13	1.87024	-4.8174e-10	3.22681e-05	0.234545	-4.8174e-10	7.86194e-05	0.4003	-4.8174e-10
47407439	rs11606287	1.37222e-15	-2.04947	-1.63294	6.40507e-07	-2.04828	-1.63675	1.9951e-05	-2.05202	1.08098
47407721	rs78777726	3.8372e-15	-1.04139	-1.61271	6.76802e-07	-2.04792	-1.58199	1.30568e-06	-2.04262	-1.65498
47408258	rs7945314	8.67941e-15	-1.83789	-4.8174e-10	3.66468e-06	-1.94079	-4.8174e-10	9.02617e-06	-1.76419	-4.8174e-10
47408592	rs35032070	1.37627e-15	-2.04863	-1.63084	6.41161e-07	-2.04918	-1.63483	1.95022e-05	-2.052	1.0582
47409051	rs11500477	1.67486e-15	-1.82809	-1.65502	8.74242e-07	-1.72038	-1.65355	2.75549e-05	-1.72321	1.07507
47409212	rs7111957	1.1186e-14	0.00562925	-1.58981	7.08365e-06	0.354626	-1.63637	9.75046e-06	-0.423077	-1.26393
47410090	rs12422023	3.63826e-14	1.10698	-1.51174	0.000179929	3.42749	-1.47446	0.00013544	2.58601	-1.6418
47410166	rs11821917	1.54818e-15	-1.90715	-1.65461	2.96374e-06	-0.525287	-1.6278	8.13098e-06	-1.26855	-0.600088
47410200	rs6485753	1.12233e-14	0.001124	-1.58198	6.72568e-06	0.298474	-1.63207	9.10266e-06	-0.473402	-1.28235
47410393	rs4752990	8.80399e-15	-0.176092	-1.64755	5.24278e-06	0.071813	-1.65449	8.94019e-06	-0.692905	-1.08086
47410751	rs4752992	1.59759e-15	-1.87559	-1.65476	3.35904e-06	-0.400063	-1.62782	9.35453e-06	-1.12499	-0.603472
47410888	rs10838702	1.6875e-15	-1.8243	-1.65129	1.09951e-06	-1.49039	-1.65427	2.36867e-05	-1.65885	0.859446
47410951	rs4752993	1.10359e-14	0.0516978	-1.64939	7.36105e-06	0.4105	-1.65383	1.27322e-05	-0.356667	-1.06352
47411065	rs4752994	1.16558e-14	0.0283003	-1.57134	7.33549e-06	0.37914	-1.62595	9.54689e-06	-0.402898	-1.30521
47411581	rs10769262	1.16309e-14	0.0283003	-1.57348	7.32627e-06	0.37914	-1.62721	9.58923e-06	-0.402898	-1.30078
47411736	rs11824864	1.59689e-15	-1.87668	-1.6541	2.64976e-06	-0.641446	-1.62362	7.70599e-06	-1.33727	-0.58505
47411911	rs118097789	7.13645e-15	-2.03363	-4.8174e-10	3.98445e-06	-1.85714	-4.8174e-10	8.63036e-06	-1.80903	-4.8174e-10
47413475	rs12803525	1.03149e-14	-0.112239	-1.55301	5.83854e-06	0.139721	-1.61477	7.2859e-06	-0.638474	-1.3399
47413733	rs11605672	9.12302e-15	-0.238896	-1.54915	5.11802e-06	0.00495373	-1.61172	6.55028e-06	-0.746282	-1.33853
47414132	rs117890463	2.62415e-14	-0.731503	-4.8174e-10	4.95588e-06	-1.63896	-4.8174e-10	9.36642e-06	-1.72719	-4.8174e-10
47414842	rs185251440	9.74716e-14	0.580716	-4.8174e-10	0.000390067	2.72679	-4.8174e-10	0.000367817	1.94327	-4.8174e-10
47414869	rs78529890	1.63282e-14	-1.20595	-4.8174e-10	5.74652e-06	-1.49094	-4.8174e-10	1.20334e-05	-1.47664	-4.8174e-10
47415895	rs78524236	1.59358e-15	-1.88005	-1.65281	3.26138e-06	-0.439925	-1.61746	9.08681e-06	-1.20707	-0.550424
47416004	rs34422548	1.06611e-14	-1.63224	-4.8174e-10	3.38071e-06	-2.02145	-4.8174e-10	7.26029e-06	-1.9819	-4.8174e-10
47416569	rs61897426	3.16595e-15	-1.23266	-1.61373	6.77392e-07	-2.0484	-1.58064	1.30298e-06	-2.04465	-1.65502
47416636	rs55876153	1.0242e-14	-0.0261763	-1.64617	6.14649e-06	0.231143	-1.6548	1.00451e-05	-0.564871	-1.09236
47416746	rs1377416	1.80926e-15	-1.75266	-1.65327	1.19577e-06	-1.40577	-1.65497	2.76047e-05	-1.56686	0.92053
47417183	rs10769263	1.84227e-15	-1.75266	-1.63519	1.2287e-06	-1.40577	-1.62781	4.47677e-05	-1.56686	1.40403
47418049	rs61897427	7.08431e-15	-2.04096	-4.8174e-10	3.56384e-06	-1.96869	-4.8174e-10	7.96267e-06	-1.88955	-4.8174e-10
47418306	rs12802273	1.21159e-14	0.0519005	-1.55622	7.60299e-06	0.404647	-1.61564	9.44472e-06	-0.381879	-1.33698
47418465	rs58965622	1.00497e-14	-0.0473362	-1.64396	6.00855e-06	0.208676	-1.65503	9.70359e-06	-0.582992	-1.10883
47419129	rs7924485	1.25494e-14	0.15109	-1.62026	8.66111e-06	0.569516	-1.65021	1.29388e-05	-0.19358	-1.21051
47419301	rs896815	1.17006e-14	0.0837545	-1.62296	8.03955e-06	0.496017	-1.65118	1.22841e-05	-0.255381	-1.20063
47419663	rs1534576	1.68686e-15	-1.82347	-1.6525	1.10712e-06	-1.48911	-1.64866	3.12545e-05	-1.6249	1.10275
47419757	rs1317164	1.03032e-14	-0.0370707	-1.62932	6.42948e-06	0.274519	-1.65316	1.005e-05	-0.481716	-1.17503
47421628	rs530803857	8.95429e-15	-1.80671	-4.8174e-10	5.92056e-06	-1.4611	-4.8174e-10	1.45944e-05	-1.28368	-4.8174e-10
47422005	rs78575823	1.50902e-14	-2.32892e-10	-1.2848	8.89102e-06	-2.32892e-10	-1.05449	2.38168e-05	-2.32892e-10	-0.793926
47422216	rs116887820	3.05467e-15	-1.32189	-1.56028	2.55486e-06	-0.669201	-1.63233	5.79891e-06	-0.715509	-1.49114
47422772	rs74206205	1.3521e-15	-2.04317	-1.65401	1.74054e-06	-1.06276	-1.62258	5.79608e-06	-1.63502	-0.572113
47422861	rs10838703	4.12075e-15	-0.937907	-1.6449	1.24216e-06	-1.37335	-1.64934	3.7922e-05	-1.42688	1.09809
47422876	rs116932174	7.77497e-15	-1.94793	-4.8174e-10	3.44172e-06	-2.00356	-4.8174e-10	7.21203e-06	-1.98857	-4.8174e-10
47423340	rs10769264	1.7655e-15	-1.79173	-1.63868	1.187e-06	-1.43988	-1.62822	3.7941e-05	-1.58189	1.2536
47423553	rs4752832	1.58947e-14	0.417207	-1.65007	1.15041e-05	0.854952	-1.65178	1.96573e-05	0.0781097	-1.06398
47424278	rs9919657	3.35403e-15	-1.14734	-1.64135	7.17498e-07	-2.04492	-1.5266	1.30958e-06	-2.0476	-1.64701
47424400	rs11039219	1.41354e-14	0.301764	-1.65192	9.27459e-06	0.63763	-1.64988	1.5519e-05	-0.181052	-1.0412
47424717	rs10838704	1.06932e-14	0.0223333	-1.65157	7.14105e-06	0.37664	-1.65031	1.23479e-05	-0.40486	-1.04597
47424864	rs61897429	3.31826e-15	-1.15795	-1.64145	7.12925e-07	-2.05163	-1.52628	1.32485e-06	-2.03609	-1.64693
47424931	rs10838705	1.77925e-15	-1.78207	-1.64059	1.17577e-06	-1.44693	-1.63068	3.59375e-05	-1.60998	1.22744
47424963	rs11820650	2.00337e-15	-1.6501	-1.65392	4.575e-06	-0.0968579	-1.62207	1.20309e-05	-0.907653	-0.569191
47425813	rs186060859	8.20269e-15	-1.89438	-4.8174e-10	3.78168e-06	-1.90937	-4.8174e-10	7.45703e-06	-1.95516	-4.8174e-10
47426956	rs112060627	1.38135e-14	0.279506	-1.65271	9.00574e-06	0.607078	-1.64875	1.50207e-05	-0.225502	-1.02939
47427424	rs117659271	8.15949e-13	2.70551	-4.8174e-10	0.000163081	1.85472	-4.8174e-10	0.000176759	1.21047	-4.8174e-10
47427621	rs61897430	3.25156e-15	-1.17951	-1.6402	7.10686e-07	-2.05104	-1.53001	1.31998e-06	-2.03885	-1.64785
47427694	rs192882207	1.28772e-14	-2.32892e-10	-1.44339	5.83374e-06	-2.32892e-10	-1.47587	1.0074e-05	-2.32892e-10	-1.65437
47427739	rs11039221	1.81116e-15	-1.76646	-1.63842	1.2301e-06	-1.40455	-1.62789	3.88509e-05	-1.56166	1.25707
47428369	rs10838707	7.35862e-14	1.41418	-1.11456	0.000398642	3.82981	-1.08128	0.000228886	2.95673	-1.48782
47428565	rs4752999	1.51766e-14	0.373617	-1.65271	9.95728e-06	0.70752	-1.64875	1.63272e-05	-0.142098	-1.02939
47429245	rs7107726	1.47955e-14	0.348189	-1.65271	9.6908e-06	0.680393	-1.64875	1.59631e-05	-0.164654	-1.02939
47429844	rs149368018	1.53392e-14	-1.26843	-4.8174e-10	1.19476e-05	-0.758999	-4.8174e-10	2.48095e-05	-0.75309	-4.8174e-10
47429904	rs7947450	1.87103e-15	-1.73209	-1.64026	1.29425e-06	-1.35134	-1.63026	4.01531e-05	-1.50361	1.232
47430458	rs7937331	1.48026e-14	0.347449	-1.65149	1.06028e-05	0.771994	-1.65041	1.82499e-05	-0.0130786	-1.04708
47430599	rs11039225	1.87124e-15	-1.73198	-1.64026	1.29194e-06	-1.35313	-1.63026	3.96279e-05	-1.51678	1.232
47431529	rs753812	1.83578e-15	-1.73701	-1.65436	4.72529e-06	-0.0618911	-1.62471	1.19587e-05	-0.898229	-0.584631
47431554	rs117499446	1.16251e-14	-2.32892e-10	-1.54567	6.482e-06	-2.32892e-10	-1.3705	1.08435e-05	-2.32892e-10	-1.58075
47431703	rs61897432	3.36227e-15	-1.14734	-1.63889	7.12416e-07	-2.04492	-1.53371	1.30735e-06	-2.0476	-1.64871
47431764	rs35741412	7.14179e-15	-2.03288	-4.8174e-10	3.73e-06	-1.92312	-4.8174e-10	8.5226e-06	-1.8216	-4.8174e-10
47431961	rs61000762	1.83314e-15	-1.74016	-1.65266	4.58402e-06	-0.100666	-1.61629	1.22392e-05	-0.922532	-0.537143
47431966	rs755555	1.10888e-14	0.0594182	-1.65233	6.98656e-06	0.353785	-1.64933	1.17268e-05	-0.467137	-1.03531
47432034	rs755554	1.59435e-14	0.419694	-1.64949	1.07742e-05	0.78984	-1.65222	1.75961e-05	-0.0265252	-1.07012
47432303	rs755553	1.64896e-14	0.454455	-1.65057	1.04189e-05	0.75544	-1.65135	1.88199e-05	0.0289648	-1.05837
47432725	rs10742802	1.83202e-15	-1.75407	-1.63935	1.22611e-06	-1.40659	-1.62909	3.85018e-05	-1.55813	1.24452
47433070	rs7108608	3.33852e-15	-1.15821	-1.63511	7.06294e-07	-2.04392	-1.54334	1.30373e-06	-2.04833	-1.65076
47433071	rs189878979	4.11584e-14	-0.281416	-4.8174e-10	0.000212293	2.11843	-4.8174e-10	0.000137582	0.959901	-4.8174e-10
47434493	rs141470879	3.34722e-15	-1.15842	-1.63229	6.98289e-07	-2.04897	-1.54968	1.30684e-06	-2.04478	-1.65193
47434777	rs6485756	1.69498e-14	0.480898	-1.64949	1.17461e-05	0.87621	-1.65222	2.01737e-05	0.110177	-1.07012
47434986	rs2293576	1.72384e-15	-1.83549	-1.6188	6.62172e-07	-2.04789	-1.60387	2.96969e-05	-2.04377	1.4705
47437033	rs11602837	1.14264e-12	3.04225	-4.8174e-10	0.000180493	1.95616	-4.8174e-10	0.000206907	1.36795	-4.8174e-10
47437202	rs2293577	1.57041e-14	0.405647	-1.65057	1.07721e-05	0.788776	-1.65135	1.85152e-05	0.0126455	-1.05837
47437403	rs2293578	1.0326e-14	-0.0122537	-1.65192	6.04916e-06	0.210271	-1.64988	1.09326e-05	-0.531366	-1.0412
47439228	rs61897434	3.38723e-15	-1.15821	-1.62062	6.8702e-07	-2.04392	-1.57101	1.29873e-06	-2.04833	-1.6546
47439250	rs117433472	1.21976e-14	-2.32892e-10	-1.49761	5.02532e-06	-2.32892e-10	-1.62504	1.01214e-05	-2.32892e-10	-1.64967
47439444	rs2053979	1.32186e-14	0.234163	-1.65139	8.26812e-06	0.524798	-1.65192	1.4973e-05	-0.196138	-1.06193
47439938	rs10742803	1.65131e-14	0.455381	-1.65007	1.13587e-05	0.842228	-1.65178	1.92708e-05	0.0582508	-1.06398
47440146	rs117724286	1.23451e-14	-2.32892e-10	-1.48558	5.02735e-06	-2.32892e-10	-1.62464	1.01789e-05	-2.32892e-10	-1.64401
47440244	rs138795369	9.98358e-14	0.604682	-4.8174e-10	0.00040286	2.75906	-4.8174e-10	0.000378834	1.97278	-4.8174e-10
47440283	rs2293580	1.81765e-14	0.543597	-1.64231	1.18228e-05	0.885441	-1.65495	1.87613e-05	0.0856588	-1.11818
47440758	rs2293579	2.05489e-15	-1.62829	-1.65034	1.41443e-06	-1.2505	-1.64231	3.73786e-05	-1.42918	1.08596
47441138	rs3781629	1.13083e-14	-2.32892e-10	-1.57331	5.03716e-06	-2.32892e-10	-1.62269	1.00707e-05	-2.32892e-10	-1.65469
47441356	rs3781628	1.54965e-15	-1.90632	-1.6545	2.78535e-06	-0.588789	-1.62637	7.93608e-06	-1.28215	-0.610746
47441472	rs3781627	7.80859e-15	-0.328434	-1.61519	5.06901e-06	0.0348418	-1.65123	8.36208e-06	-0.601916	-1.2387
47441513	rs10838708	1.14224e-12	4.51287	-1.47097	5.18522e-05	2.25321	-1.54434	4.62687e-05	1.40185	-1.5317
47441664	rs2242511	1.34193e-15	-2.05004	-1.6547	1.58176e-06	-1.15878	-1.62221	5.23273e-06	-1.69651	-0.612877
47441683	rs72903900	3.39625e-14	-0.473589	-4.8174e-10	1.27765e-05	-0.691929	-4.8174e-10	2.47098e-05	-0.757119	-4.8174e-10
47441707	rs151325747	2.3135e-14	-2.32892e-10	-0.857496	1.08315e-05	-2.32892e-10	-0.85707	3.26067e-05	-2.32892e-10	-0.479802
47442051	rs140461616	1.49485e-14	-2.32892e-10	-1.29423	8.45674e-06	-2.32892e-10	-1.10457	1.85426e-05	-2.32892e-10	-1.04425
47442893	rs3781626	1.71505e-14	0.486388	-1.6432	1.04561e-05	0.762147	-1.65449	1.6538e-05	-0.048113	-1.11055
47443080	rs3781625	1.33686e-14	0.242275	-1.64821	7.58768e-06	0.439568	-1.65258	1.29093e-05	-0.335081	-1.07129
47443654	rs141325867	7.09233e-15	-2.03983	-4.8174e-10	3.659e-06	-1.94234	-4.8174e-10	7.32648e-06	-1.97282	-4.8174e-10
47446292	rs55927797	1.39701e-14	0.287604	-1.64953	7.95771e-06	0.486796	-1.65219	1.34478e-05	-0.295838	-1.06966
47447202	rs17790804	1.34554e-15	-2.05202	-1.65002	1.47654e-06	-1.24085	-1.60898	5.53599e-06	-1.74755	-0.505499
47447346	rs10838709	2.00066e-15	-1.67148	-1.63389	1.35601e-06	-1.3129	-1.62209	4.22494e-05	-1.53511	1.31438
47447955	rs7948705	4.09319e-15	-0.958486	-1.63103	1.36493e-06	-1.27839	-1.65004	6.3554e-06	-1.49826	-0.616753
47448497	rs11600581	1.18773e-14	0.118109	-1.64232	7.28457e-06	0.400944	-1.65472	1.25748e-05	-0.324555	-1.10807
47448547	rs61895077	3.67719e-15	-1.09447	-1.60222	6.71059e-07	-2.04371	-1.59473	1.30044e-06	-2.0471	-1.65451
47448685	rs4753000	4.10322e-15	-0.958486	-1.62859	1.3665e-06	-1.27839	-1.64889	6.45637e-06	-1.49826	-0.60099
47449072	rs12292911	2.06149e-15	-1.64046	-1.63496	1.45124e-06	-1.2437	-1.62342	4.70619e-05	-1.41449	1.30164
47449101	rs60075622	1.70257e-14	0.470791	-1.63491	1.05871e-05	0.775067	-1.65496	1.64054e-05	-0.00846211	-1.15825
47449378	rs7101772	4.1087e-15	-0.958486	-1.62725	1.36739e-06	-1.27839	-1.64823	6.51047e-06	-1.49826	-0.592645
47449544	rs7105122	4.01067e-15	-0.982635	-1.62725	1.30613e-06	-1.32423	-1.64823	6.29433e-06	-1.53203	-0.592645
47449591	rs116930066	9.18512e-13	2.82391	-4.8174e-10	0.000145278	1.73912	-4.8174e-10	0.000159178	1.1057	-4.8174e-10
47449864	rs56007045	3.7272e-15	-1.08321	-1.59997	6.68803e-07	-2.04472	-1.59708	1.30186e-06	-2.04626	-1.65427
47450318	rs7105907	4.1796e-15	-0.942748	-1.62588	1.38658e-06	-1.26515	-1.64755	6.6393e-06	-1.48705	-0.584267
47450338	rs35496532	1.47501e-14	0.335667	-1.64326	8.34704e-06	0.536854	-1.65448	1.34639e-05	-0.254164	-1.11014
47451282	rs9733983	6.69997e-14	0.205843	-4.8174e-10	2.7955e-05	0.0910618	-4.8174e-10	5.60073e-05	0.0611632	-4.8174e-10
47451517	rs9734013	4.24639e-15	-0.926895	-1.62588	1.40523e-06	-1.25179	-1.64755	6.71495e-06	-1.47572	-0.584267
47451623	rs9919526	4.37162e-15	-0.896459	-1.62725	1.44082e-06	-1.22609	-1.64823	6.80595e-06	-1.45388	-0.592645
47451829	rs9919527	3.81675e-15	-1.0605	-1.59895	6.66886e-07	-2.04655	-1.59812	1.30446e-06	-2.04439	-1.65414
47452321	rs7130693	4.1455e-15	-0.95094	-1.62588	1.38202e-06	-1.26844	-1.64755	6.51879e-06	-1.50536	-0.584267
47452744	rs11820680	4.1455e-15	-0.95094	-1.62588	1.38202e-06	-1.26844	-1.64755	6.51879e-06	-1.50536	-0.584267
47453518	rs7107853	4.21151e-15	-0.935142	-1.62588	1.40057e-06	-1.25511	-1.64755	6.59187e-06	-1.49422	-0.584267
47453722	rs7108143	4.30188e-15	-0.91517	-1.62462	1.55288e-06	-1.15252	-1.6469	7.265e-06	-1.40455	-0.576697
47453725	rs144597969	1.7761e-13	-2.32892e-10	1.18074	1.21536e-05	-2.32892e-10	-0.741912	1.91481e-05	-2.32892e-10	-1.01211
47453828	rs80241400	4.28445e-15	-0.91923	-1.62462	1.42045e-06	-1.24166	-1.6469	6.71718e-06	-1.48295	-0.576697
47454210	rs77998085	1.69196e-15	-1.83141	-1.64155	3.81979e-06	-0.311857	-1.58748	1.18399e-05	-1.08656	-0.406285
47454271	rs4237544	4.15546e-15	-0.949823	-1.6246	1.38423e-06	-1.2675	-1.64689	6.57443e-06	-1.50458	-0.576554
47454551	rs4434960	1.99393e-15	-1.67922	-1.62952	1.35497e-06	-1.31908	-1.61668	4.62515e-05	-1.49422	1.36399
47454701	rs10742805	4.21398e-15	-0.934515	-1.62592	1.40128e-06	-1.25458	-1.64757	6.59319e-06	-1.49377	-0.584509
47454724	rs11601934	6.94067e-13	2.54372	-4.8174e-10	9.8349e-05	1.34899	-4.8174e-10	0.000103014	0.670543	-4.8174e-10
47454725	rs144929883	8.96128e-15	-1.80593	-4.8174e-10	6.1709e-06	-1.41969	-4.8174e-10	9.64603e-06	-1.69777	-4.8174e-10
47454866	rs34603363	7.16398e-13	2.57539	-4.8174e-10	0.000101066	1.37624	-4.8174e-10	0.000105557	0.69493	-4.8174e-10
47454972	rs2868459	1.74202e-14	0.494747	-1.63596	1.08584e-05	0.800423	-1.65502	1.6852e-05	0.0131044	-1.15296
47456067	rs111228939	1.35022e-15	-2.05155	-1.64702	1.41448e-06	-1.29217	-1.6006	5.5229e-06	-1.79037	-0.465042
47456202	rs4282946	4.23771e-15	-0.934515	-1.62031	1.40545e-06	-1.25458	-1.6446	6.81301e-06	-1.49377	-0.551712
47456226	rs10742806	4.23771e-15	-0.934515	-1.62031	1.40545e-06	-1.25458	-1.6446	6.81301e-06	-1.49377	-0.551712
47456627	rs61895081	4.10334e-15	-0.991912	-1.59513	6.61848e-07	-2.05041	-1.60184	1.31442e-06	-2.03732	-1.6536
47457539	rs11604680	1.50175e-14	0.354542	-1.64417	8.12597e-06	0.50979	-1.65426	1.34361e-05	-0.262544	-1.10383
47457789	rs7117277	4.21335e-15	-0.934515	-1.62607	1.40232e-06	-1.25458	-1.64683	6.63547e-06	-1.49377	-0.578117
47458640	rs147463152	8.60785e-13	2.759	-4.8174e-10	0.0001372	1.68191	-4.8174e-10	0.000151083	1.05351	-4.8174e-10
47458765	rs7106956	1.87961e-14	0.569715	-1.63491	1.17553e-05	0.879731	-1.65496	1.79347e-05	0.0806665	-1.15825
47459253	rs191637777	1.25849e-14	-2.32892e-10	-1.46635	5.18683e-06	-2.32892e-10	-1.59341	1.01605e-05	-2.32892e-10	-1.64581
47459469	rs45617144	4.11956e-15	-0.991912	-1.59119	6.59473e-07	-2.05041	-1.60544	1.3153e-06	-2.03732	-1.65293
47459963	rs35705029	1.68969e-14	0.407493	-1.57921	9.22915e-06	0.611622	-1.62879	1.13578e-05	-0.191768	-1.34265
47460005	rs12282783	4.23771e-15	-0.934515	-1.62031	1.40545e-06	-1.25458	-1.6446	6.81301e-06	-1.49377	-0.551712
47460098	rs10769267	4.22519e-15	-0.934515	-1.62326	1.40446e-06	-1.25458	-1.6453	6.74779e-06	-1.49377	-0.561331
47460306	rs7126210	4.41377e-15	-0.889301	-1.62481	1.48024e-06	-1.202	-1.64532	7.27745e-06	-1.41616	-0.563381
47460901	rs11039238	1.26765e-14	0.143391	-1.60248	7.221e-06	0.380389	-1.64293	9.55224e-06	-0.37306	-1.33448
47461003	rs7130107	4.66319e-14	1.36567	-1.52223	0.000241934	3.76658	-1.51745	0.000183763	2.89839	-1.64906
47461480	rs7119556	4.24384e-15	-0.934515	-1.61886	1.40657e-06	-1.25458	-1.6438	6.86823e-06	-1.49377	-0.543639
47461693	rs7103835	3.18366e-15	-1.18629	-1.65452	1.02443e-06	-1.56035	-1.65505	3.64428e-05	-1.61736	1.24879
47461783	rs7103648	1.96718e-15	-1.66933	-1.65291	1.32928e-06	-1.30524	-1.64966	2.98754e-05	-1.48214	0.914851
47462115	rs7104366	4.25714e-15	-0.934515	-1.61573	1.40907e-06	-1.25458	-1.64203	6.98631e-06	-1.49377	-0.526594
47462140	rs7104036	1.96536e-15	-1.66933	-1.65384	1.32723e-06	-1.30524	-1.6512	2.88086e-05	-1.48214	0.878489
47462176	rs78559029	2.53939e-14	-2.32892e-10	-0.764334	1.35709e-05	-2.32892e-10	-0.631608	3.83574e-05	-2.32892e-10	-0.31737
47462435	rs7104800	4.12454e-15	-0.991912	-1.58998	6.58777e-07	-2.05041	-1.60649	1.31559e-06	-2.03732	-1.65271
47462522	rs117944027	8.75576e-13	2.77604	-4.8174e-10	0.000139275	1.69692	-4.8174e-10	0.000153166	1.0672	-4.8174e-10
47463220	rs45603036	4.12454e-15	-0.991912	-1.58998	6.58777e-07	-2.05041	-1.60649	1.31559e-06	-2.03732	-1.65271
47463763	rs146243589	1.22834e-14	-2.32892e-10	-1.49059	5.11729e-06	-2.32892e-10	-1.60691	1.01127e-05	-2.32892e-10	-1.65053
47464033	rs116941314	7.0767e-15	-2.04204	-4.8174e-10	4.22788e-06	-1.79783	-4.8174e-10	8.68017e-06	-1.80328	-4.8174e-10
47464284	rs34625105	8.8927e-15	-1.81361	-4.8174e-10	6.09514e-06	-1.43204	-4.8174e-10	9.5574e-06	-1.707	-4.8174e-10
47464519	rs3847503	1.74374e-15	-1.79575	-1.64706	3.70609e-06	-0.328862	-1.60069	1.13172e-05	-1.07254	-0.465459
47464584	rs7116534	3.98202e-15	-1.02708	-1.58998	6.59884e-07	-2.04873	-1.60649	1.3105e-06	-2.0412	-1.65271
47464713	rs112261189	6.72508e-13	2.51217	-4.8174e-10	9.5716e-05	1.32185	-4.8174e-10	0.000100543	0.646269	-4.8174e-10
47465095	rs4752836	4.28845e-15	-0.915555	-1.62736	1.35829e-06	-1.28579	-1.64751	6.496e-06	-1.50707	-0.586066
47465955	rs4752837	4.28845e-15	-0.915555	-1.62736	1.35829e-06	-1.28579	-1.64751	6.496e-06	-1.50707	-0.586066
47466006	rs4752838	1.92538e-14	0.554549	-1.59568	1.07559e-05	0.774416	-1.6385	1.3864e-05	0.0139239	-1.34894
47466442	rs11039244	1.55228e-15	-1.91916	-1.63995	6.41779e-07	-2.05051	-1.63253	2.17402e-05	-2.05162	1.16646
47466790	rs7925389	2.87383e-14	0.932771	-1.57338	1.80267e-05	1.27823	-1.62591	2.0546e-05	0.468916	-1.41057
47467921	rs79890712	1.35153e-14	-2.32892e-10	-1.39502	7.03279e-06	-2.32892e-10	-1.28895	1.82201e-05	-2.32892e-10	-1.06179
47468515	rs113908435	7.14126e-15	-2.03295	-4.8174e-10	3.28812e-06	-2.04922	-4.8174e-10	6.88184e-06	-2.03543	-4.8174e-10
47468545	rs12419342	3.78733e-15	-1.04694	-1.62025	1.2584e-06	-1.36521	-1.64448	6.45364e-06	-1.5403	-0.559375
47468569	rs3824867	3.8859e-15	-0.996391	-1.6451	1.2931e-06	-1.3277	-1.65479	5.33958e-06	-1.55563	-0.733539
47468791	rs3740685	3.30758e-15	-1.16079	-1.64184	1.12279e-06	-1.46992	-1.6538	4.87903e-06	-1.68956	-0.689815
47468820	rs3740684	4.47009e-15	-0.870666	-1.63077	1.47632e-06	-1.2005	-1.64948	6.843e-06	-1.44838	-0.592707
47469203	rs78647153	3.44114e-14	-0.460457	-4.8174e-10	5.72656e-06	-1.49442	-4.8174e-10	9.85465e-06	-1.67638	-4.8174e-10
47469439	rs7111873	5.17146e-15	-0.723469	-1.63222	1.68795e-06	-1.06545	-1.65057	7.61862e-06	-1.30909	-0.624633
47469717	rs45547231	4.07074e-15	-0.994159	-1.60086	6.65676e-07	-2.05032	-1.59616	1.31306e-06	-2.03759	-1.65437
47470345	rs34312154	9.15331e-15	-1.9583	0.173567	1.43273e-05	-0.551916	-0.0254466	2.54041e-05	-1.26849	0.539082
47470588	rs117947983	9.65543e-15	-1.73132	-4.8174e-10	3.35209e-06	-2.02995	-4.8174e-10	6.90929e-06	-2.03145	-4.8174e-10
47471053	rs74385561	9.15179e-15	-1.96142	0.176525	1.41879e-05	-0.564493	-0.0226541	2.52562e-05	-1.27757	0.542322
47471062	rs77367548	1.04227e-14	-2.32892e-10	-1.65486	4.92801e-06	-2.32892e-10	-1.6446	1.27482e-05	-2.32892e-10	-1.41893
47471675	rs76551269	1.42474e-14	-2.32892e-10	-1.34227	5.57994e-06	-2.32892e-10	-1.52036	0.00141905	-2.32892e-10	3.29343
47474146	rs12361415	2.12988e-14	0.705281	-1.64548	1.10853e-06	-1.4868	-1.6497	2.54092e-05	-1.70898	0.979775
47474302	rs76103988	7.36241e-15	-2.00246	-4.8174e-10	6.61214e-06	-1.35063	-4.8174e-10	1.17463e-05	-1.50078	-4.8174e-10
47475189	rs35184771	3.02079e-15	-1.31329	-1.58003	6.90259e-06	0.323021	-1.63066	1.078e-05	-0.206673	-1.37995
47475675	rs60882887	1.9013e-15	-1.70595	-1.65035	5.17904e-06	0.0150728	-1.60999	1.36581e-05	-0.839454	-0.510531
47476377	rs17726706	5.23907e-15	-0.709106	-1.63359	7.17214e-07	-2.02525	-1.54666	1.43528e-06	-1.95282	-1.65015
47477849	rs17198158	1.68108e-15	-1.83418	-1.64523	3.41759e-06	-0.414519	-1.59608	1.07111e-05	-1.14883	-0.444212
47479092	rs143701995	1.06354e-11	5.2731	-4.8174e-10	8.21622e-05	1.16916	-4.8174e-10	0.000194089	1.304	-4.8174e-10
47479168	rs74335517	2.06241e-15	-1.63232	-1.64265	5.84395e-06	0.120328	-1.59445	1.71673e-05	-0.672985	-0.44833
47480403	rs11607855	8.75576e-13	2.77604	-4.8174e-10	0.000139275	1.69692	-4.8174e-10	0.000153166	1.0672	-4.8174e-10
47481533	rs7950696	1.43898e-15	-1.97988	-1.65504	6.65409e-07	-2.04493	-1.60195	1.58527e-05	-2.04168	0.840698
47483164	rs80202445	2.79294e-14	-0.669163	-4.8174e-10	8.41733e-06	-1.10924	-4.8174e-10	1.34292e-05	-1.36689	-4.8174e-10
47483257	rs117464992	8.1426e-15	-1.90173	-4.8174e-10	4.63104e-06	-1.70675	-4.8174e-10	1.09625e-05	-1.56984	-4.8174e-10
47483461	rs148320776	1.02938e-14	-1.6673	-4.8174e-10	1.43779e-05	-0.573844	-4.8174e-10	1.57825e-05	-1.20542	-4.8174e-10
47483918	rs11603587	8.34856e-13	2.72842	-4.8174e-10	0.000133554	1.65497	-4.8174e-10	0.000147417	1.02895	-4.8174e-10
47484035	rs12574601	1.35559e-14	-2.32892e-10	-1.39202	5.38767e-06	-2.32892e-10	-1.55542	0.00125462	-2.32892e-10	3.17027
47485239	rs143737612	8.47711e-13	2.7437	-4.8174e-10	0.000135363	1.66843	-4.8174e-10	0.000149237	1.04121	-4.8174e-10
47485694	rs76029806	2.14452e-14	-0.933343	-4.8174e-10	4.39604e-06	-1.75883	-4.8174e-10	8.65244e-06	-1.80648	-4.8174e-10
47486616	rs139657810	1.3573e-13	-2.32892e-10	0.911826	1.11711e-05	-2.32892e-10	-0.826201	1.78195e-05	-2.32892e-10	-1.08403
47486885	rs1317149	3.22336e-15	-1.21941	-1.60901	7.46906e-06	0.415433	-1.6442	1.26208e-05	-0.0857943	-1.34318
47487740	rs1044269	1.53462e-15	-1.91838	-1.65218	2.48589e-06	-0.709555	-1.61935	7.2622e-06	-1.41853	-0.563105
47489700	rs1052657	2.79294e-14	-0.669163	-4.8174e-10	8.41733e-06	-1.10924	-4.8174e-10	1.34292e-05	-1.36689	-4.8174e-10
47490809	rs74571537	1.15823e-14	-2.32892e-10	-1.54937	5.07073e-06	-2.32892e-10	-1.61605	1.00711e-05	-2.32892e-10	-1.65465
47492173	rs139730569	7.72004e-15	-1.95502	-4.8174e-10	4.76024e-06	-1.67923	-4.8174e-10	8.01131e-06	-1.88346	-4.8174e-10
47494830	rs117041141	1.85859e-12	-2.32892e-10	3.52873	0.00053652	-2.32892e-10	3.04557	0.000501413	-2.32892e-10	2.25311
47495202	rs4752839	1.78736e-15	-1.78428	-1.63382	4.5648e-06	-0.161391	-1.55977	1.34669e-05	-0.944811	-0.419271
47495746	rs11039255	2.71698e-15	-1.41073	-1.5886	5.52169e-06	0.107121	-1.63797	9.22893e-06	-0.386705	-1.35527
47496827	rs7102372	4.58752e-15	-0.884167	-1.59134	6.58632e-07	-2.05193	-1.60519	1.32763e-06	-2.02716	-1.65376
47500267	rs2242081	1.45639e-15	-1.96949	-1.6534	6.78448e-07	-2.04169	-1.58579	1.79108e-05	-2.04399	0.965079
47500400	rs12224672	2.59447e-14	0.90986	-1.65274	1.36455e-06	-1.27417	-1.65453	3.58771e-05	-1.54125	1.15703
47500661	rs144616048	2.28109e-14	-2.32892e-10	-0.871604	1.0724e-05	-2.32892e-10	-0.867051	1.97971e-05	-2.32892e-10	-0.978784
47501619	rs59631865	1.83146e-15	-1.76458	-1.62915	3.82815e-06	-0.331001	-1.56615	1.36404e-05	-1.03727	-0.314013
47501888	rs57680742	4.58291e-15	-0.883621	-1.59289	6.59521e-07	-2.05197	-1.6038	1.32746e-06	-2.02708	-1.65397
47503036	rs75818156	7.28523e-15	-2.013	-4.8174e-10	4.68163e-06	-1.69589	-4.8174e-10	1.2572e-05	-1.43285	-4.8174e-10
47504075	rs3740699	1.49458e-15	-1.94248	-1.65452	6.62418e-07	-2.03192	-1.61948	1.30913e-05	-2.05193	0.659559
47504442	rs3740698	3.05283e-12	-2.32892e-10	4.02498	0.000866089	-2.32892e-10	3.52445	0.000700741	-2.32892e-10	2.58782
47504677	rs150330265	7.73708e-15	-1.95282	-4.8174e-10	4.7808e-06	-1.67493	-4.8174e-10	8.03459e-06	-1.88056	-4.8174e-10
47504935	rs11607518	7.96229e-13	2.68104	-4.8174e-10	0.000128099	1.61327	-4.8174e-10	0.000141919	0.990938	-4.8174e-10
47505313	rs77204316	7.82919e-13	2.66418	-4.8174e-10	0.000126213	1.59843	-4.8174e-10	0.000140014	0.977424	-4.8174e-10
47506286	rs11821273	2.12197e-15	-1.6069	-1.6396	5.49773e-06	0.0512008	-1.5864	1.78061e-05	-0.697176	-0.387603
47506458	rs187603222	1.05122e-14	-2.32892e-10	-1.64631	4.8888e-06	-2.32892e-10	-1.65259	1.16493e-05	-2.32892e-10	-1.50908
47509017	rs10838721	3.91725e-14	1.08647	-1.41734	9.62717e-05	2.75232	-1.42468	8.04817e-05	2.0419	-1.61819
47509137	rs7933019	4.55518e-15	-0.837553	-1.64503	6.37216e-07	-2.04902	-1.64116	1.82672e-05	-2.05181	0.992594
47509368	rs78520583	1.48155e-15	-1.95077	-1.65498	6.48937e-07	-2.04305	-1.6289	1.41465e-06	-2.04545	-1.57199
47509700	rs11039260	1.42013e-14	-2.32892e-10	-1.34551	5.54815e-06	-2.32892e-10	-1.52607	0.0015217	-2.32892e-10	3.36326
47510747	rs142534918	1.33516e-14	-2.32892e-10	-1.40721	7.54553e-06	-2.32892e-10	-1.21858	1.81214e-05	-2.32892e-10	-1.06723
47511461	rs138936804	1.26623e-14	-2.32892e-10	-1.46021	5.17504e-06	-2.32892e-10	-1.59569	1.36663e-05	-2.32892e-10	-1.34938
47512075	rs141913318	7.01831e-15	-2.05032	-4.8174e-10	3.69838e-06	-1.93164	-4.8174e-10	7.01677e-06	-2.01602	-4.8174e-10
47512138	rs7945021	5.8575e-13	2.37405	-4.8174e-10	8.50111e-05	1.20325	-4.8174e-10	9.04352e-05	0.540314	-4.8174e-10
47514822	rs117267012	1.40676e-14	-1.35497	-4.8174e-10	3.32648e-06	-2.03762	-4.8174e-10	8.02096e-06	-1.88226	-4.8174e-10
47515035	rs151293308	2.26324e-15	-1.53605	-1.646	3.7604e-06	-0.499781	-1.41523	6.32323e-06	-0.529987	-1.5901
47517900	rs4752842	1.09152e-14	-2.32892e-10	-1.60869	5.4427e-06	-2.32892e-10	-1.54526	1.67861e-05	-2.32892e-10	-1.14376
47517976	rs113825956	7.17095e-15	-2.02881	-4.8174e-10	3.28091e-06	-2.05141	-4.8174e-10	6.83139e-06	-2.04279	-4.8174e-10
47519492	rs72907957	1.31445e-14	-1.42284	-4.8174e-10	6.03141e-06	-1.44255	-4.8174e-10	1.16756e-05	-1.50682	-4.8174e-10
47521325	rs118037178	1.04981e-14	-2.32892e-10	-1.64765	4.87809e-06	-2.32892e-10	-1.65478	1.02616e-05	-2.32892e-10	-1.63591
47521557	rs67132220	8.94074e-15	-1.80823	-4.8174e-10	3.62781e-06	-1.9509	-4.8174e-10	9.45606e-06	-1.71766	-4.8174e-10
47522714	rs80188785	8.91779e-15	-1.8108	-4.8174e-10	3.36066e-06	-2.0274	-4.8174e-10	7.59097e-06	-1.93736	-4.8174e-10
47522809	rs181513551	1.4442e-14	-2.32892e-10	-1.3287	8.23013e-06	-2.32892e-10	-1.13173	1.98421e-05	-2.32892e-10	-0.976515
47523573	rs190807985	2.56785e-14	-0.753189	-4.8174e-10	1.52459e-05	-0.515223	-4.8174e-10	5.01009e-05	-0.0502802	-4.8174e-10
47523589	rs60929305	1.82793e-15	-1.75961	-1.63605	3.90305e-06	-0.299511	-1.57826	1.36714e-05	-0.975505	-0.37351
47524157	rs11824990	1.81697e-15	-1.76578	-1.63589	3.83612e-06	-0.314667	-1.5804	1.33135e-05	-0.987376	-0.388168
47524172	rs11824971	1.80974e-15	-1.77189	-1.63377	3.7943e-06	-0.329756	-1.57628	1.33805e-05	-0.999181	-0.371337
47526178	rs61895102	5.83216e-15	-0.582291	-1.65317	8.04172e-07	-2.00387	-1.45361	1.49995e-06	-1.9228	-1.63608
47527052	rs10838724	2.23569e-15	-1.60823	-1.58607	3.67462e-06	-0.303618	-1.63447	9.40508e-06	-0.351909	-1.37116
47527392	rs11823490	2.069e-15	-1.63589	-1.63589	4.89297e-06	-0.0713284	-1.5804	1.64161e-05	-0.777887	-0.388168
47527795	rs61895104	5.73706e-15	-0.667211	-1.58469	6.59085e-07	-2.04057	-1.61587	1.39567e-06	-1.97998	-1.65097
47528843	rs76570755	7.87586e-15	-1.93504	-4.8174e-10	3.88544e-06	-1.8823	-4.8174e-10	7.84086e-06	-1.90497	-4.8174e-10
47528965	rs117575420	2.99776e-14	-2.32892e-10	-0.598392	1.88504e-05	-2.32892e-10	-0.302997	5.10812e-05	-2.32892e-10	-0.0309032
47529037	rs17726787	5.15956e-15	-0.783794	-1.5742	6.55281e-07	-2.04379	-1.61843	1.37743e-06	-1.99365	-1.65045
47529849	rs77145435	1.10927e-14	-2.32892e-10	-1.59256	5.12489e-06	-2.32892e-10	-1.60542	1.05266e-05	-2.32892e-10	-1.61041
47529947	rs7124681	1.40055e-15	-2.05189	-1.61009	1.06765e-06	-1.52844	-1.64563	2.8134e-06	-1.61696	-1.31296
47530024	rs6485758	4.26737e-15	-0.904129	-1.64372	6.38534e-07	-2.04938	-1.63873	1.94477e-05	-2.05133	1.05474
47531884	rs4752843	1.98041e-15	-1.67199	-1.64355	4.8431e-06	-0.0677019	-1.59428	1.45889e-05	-0.842239	-0.441819
47532395	rs11039266	2.01853e-14	0.659694	-1.65359	1.08e-06	-1.50795	-1.65462	3.02751e-05	-1.71122	1.15723
47533438	rs74380998	1.0878e-14	-1.61211	-4.8174e-10	1.60863e-05	-0.461565	-4.8174e-10	3.39746e-05	-0.438706	-4.8174e-10
47533756	rs148591617	1.0732e-14	-2.32892e-10	-1.62562	5.03159e-06	-2.32892e-10	-1.6238	1.09545e-05	-2.32892e-10	-1.57057
47534637	rs139689864	5.52532e-13	2.31567	-4.8174e-10	3.79973e-06	-1.9046	-4.8174e-10	6.96049e-06	-2.02407	-4.8174e-10
47538102	rs117784947	6.39523e-13	2.46188	-4.8174e-10	0.000103267	1.39779	-4.8174e-10	0.000109861	0.734899	-4.8174e-10
47538134	rs74445441	5.20045e-13	2.25507	-4.8174e-10	3.75831e-06	-1.91556	-4.8174e-10	6.92818e-06	-2.02872	-4.8174e-10
47538705	rs190310756	1.3961e-14	-1.36257	-4.8174e-10	4.90316e-06	-1.64965	-4.8174e-10	9.85031e-06	-1.67682	-4.8174e-10
47539697	rs4752845	3.33086e-15	-1.2216	-1.57402	6.44368e-06	0.249688	-1.62612	1.09232e-05	-0.172213	-1.40122
47540007	rs9666924	1.61119e-15	-1.87077	-1.6511	2.43779e-06	-0.735857	-1.61258	7.73783e-06	-1.38618	-0.532018
47541392	rs150657631	1.30961e-14	-1.42653	-4.8174e-10	1.7199e-05	-0.39468	-4.8174e-10	1.95047e-05	-0.993665	-4.8174e-10
47543321	rs76516661	5.24253e-13	2.26313	-4.8174e-10	9.11223e-06	-1.02992	-4.8174e-10	1.14812e-05	-1.52361	-4.8174e-10
47544621	rs75387502	7.5652e-15	-1.97529	-4.8174e-10	3.28832e-06	-2.04916	-4.8174e-10	6.7794e-06	-2.05043	-4.8174e-10
47544851	rs75025986	7.5652e-15	-1.97529	-4.8174e-10	3.28832e-06	-2.04916	-4.8174e-10	6.7794e-06	-2.05043	-4.8174e-10
47545511	rs143820215	3.48825e-12	4.15831	-4.8174e-10	3.55642e-05	0.331806	-4.8174e-10	5.80639e-05	0.0972252	-4.8174e-10
47547046	rs34958982	3.44087e-15	-1.19192	-1.5712	6.75917e-06	0.298924	-1.62756	1.1529e-05	-0.127692	-1.39176
47548318	rs59409728	1.49129e-14	-2.32892e-10	-1.29662	6.25308e-06	-2.32892e-10	-1.40646	1.03366e-05	-2.32892e-10	-1.62863
47550691	rs189775353	1.6062e-14	-2.32892e-10	-1.22239	7.38206e-06	-2.32892e-10	-1.24048	1.50626e-05	-2.32892e-10	-1.2521
47554337	rs10742814	1.46794e-15	-1.96002	-1.65496	6.64813e-07	-2.03818	-1.6096	1.4509e-05	-2.04661	0.757057
47554789	rs118125106	7.03209e-15	-2.04836	-4.8174e-10	3.72023e-06	-1.92575	-4.8174e-10	7.8777e-06	-1.90028	-4.8174e-10
47555003	rs11821860	1.85879e-15	-1.75366	-1.62526	3.95309e-06	-0.304422	-1.56061	1.39761e-05	-1.01684	-0.310136
47555268	rs145619451	7.01714e-15	-2.05049	-4.8174e-10	3.59673e-06	-1.95951	-4.8174e-10	7.52853e-06	-1.94562	-4.8174e-10
47555331	rs11822402	1.8563e-15	-1.75366	-1.6266	3.94363e-06	-0.304422	-1.56301	1.38496e-05	-1.01684	-0.319225
47555679	rs11602333	6.014e-13	2.40042	-4.8174e-10	0.000100119	1.36683	-4.8174e-10	0.00011342	0.766776	-4.8174e-10
47556083	rs142816639	1.66572e-14	-1.186	-4.8174e-10	5.4821e-06	-1.53804	-4.8174e-10	1.0351e-05	-1.62723	-4.8174e-10
47556548	rs182503583	1.28566e-14	-2.32892e-10	-1.44498	5.57423e-06	-2.32892e-10	-1.52138	1.22651e-05	-2.32892e-10	-1.45756
47556558	rs75203562	1.16325e-14	-1.54504	-4.8174e-10	1.03317e-05	-0.904321	-4.8174e-10	2.65571e-05	-0.685022	-4.8174e-10
47556583	rs146001850	7.15633e-15	-2.03085	-4.8174e-10	3.46621e-06	-1.99647	-4.8174e-10	6.8794e-06	-2.03579	-4.8174e-10
47557160	rs61895110	1.71365e-14	-1.15763	-4.8174e-10	5.62605e-06	-1.51213	-4.8174e-10	9.04043e-06	-1.76261	-4.8174e-10
47557356	rs11039278	1.68624e-15	-1.82918	-1.64716	2.73747e-06	-0.627416	-1.60509	8.65776e-06	-1.30843	-0.497433
47557871	rs10838725	4.45142e-15	-0.870236	-1.63539	6.44713e-07	-2.04837	-1.63012	2.12754e-05	-2.05144	1.14467
47558220	rs4752783	1.39157e-15	-2.03708	-1.63133	1.65909e-06	-1.159	-1.57426	6.95457e-06	-1.65531	-0.36961
47558516	rs61895111	4.56015e-15	-0.920991	-1.5605	6.44547e-07	-2.05198	-1.62676	1.33588e-06	-2.02796	-1.64677
47558858	rs11039280	1.46233e-15	-1.96482	-1.654	6.76975e-07	-2.04	-1.58966	1.68779e-05	-2.04536	0.907049
47559802	rs117206250	8.44077e-14	0.436815	-4.8174e-10	4.95538e-05	0.663525	-4.8174e-10	4.39623e-05	-0.180986	-4.8174e-10
47559972	rs11039281	6.47396e-14	0.171528	-4.8174e-10	4.814e-06	-1.668	-4.8174e-10	1.07725e-05	-1.58732	-4.8174e-10
47560433	rs61895112	2.16924e-14	0.733024	-1.65491	1.22677e-06	-1.38107	-1.65408	3.94527e-05	-1.60082	1.31161
47562241	rs144358463	7.23588e-13	2.58538	-4.8174e-10	0.000117763	1.52914	-4.8174e-10	0.000131453	0.914329	-4.8174e-10
47563933	rs11603911	7.23588e-13	2.58538	-4.8174e-10	0.000117763	1.52914	-4.8174e-10	0.000131453	0.914329	-4.8174e-10
47564587	rs7115371	1.8099e-15	-1.7778	-1.62778	3.70927e-06	-0.363556	-1.56514	1.31275e-05	-1.06223	-0.327377
47564722	rs113459934	5.60211e-15	-2.00367	-0.27203	6.78075e-06	-0.956421	-0.369025	1.30216e-05	-1.52932	0.131612
47564785	rs11039284	2.14967e-14	0.723542	-1.65449	1.18698e-06	-1.41309	-1.65503	3.39216e-05	-1.63057	1.1903
47564956	rs61895113	4.8643e-15	-0.847731	-1.56919	6.43658e-07	-2.05126	-1.62886	1.35279e-06	-2.01629	-1.64586
47565103	rs12285933	4.73072e-15	-0.885275	-1.55949	6.4424e-07	-2.05191	-1.6273	1.34358e-06	-2.02251	-1.64647
47565138	rs77977823	7.59004e-15	-1.97201	-4.8174e-10	3.29158e-06	-2.04817	-4.8174e-10	6.85384e-06	-2.03951	-4.8174e-10
47566232	rs72907976	4.06984e-14	-0.292656	-4.8174e-10	3.38478e-05	0.28234	-4.8174e-10	0.000104164	0.681649	-4.8174e-10
47566352	rs7928842	1.39751e-15	-2.05112	-1.61303	1.0064e-06	-1.58546	-1.64769	2.73521e-06	-1.65173	-1.30638
47566748	rs113397202	4.51094e-14	-0.189754	-4.8174e-10	1.90235e-05	-0.293859	-4.8174e-10	3.82212e-05	-0.32093	-4.8174e-10
47566762	rs113344815	8.9432e-15	-1.80795	-4.8174e-10	3.3739e-06	-2.02346	-4.8174e-10	7.58614e-06	-1.938	-4.8174e-10
47567156	rs74892114	1.0492e-14	-2.32892e-10	-1.64823	4.90902e-06	-2.32892e-10	-1.64846	1.17773e-05	-2.32892e-10	-1.49815
47567252	rs77689899	1.35777e-14	-2.32892e-10	-1.39041	5.78941e-06	-2.32892e-10	-1.4835	1.01402e-05	-2.32892e-10	-1.64781
47567555	rs533834835	1.49306e-14	-2.32892e-10	-1.29543	8.76986e-06	-2.32892e-10	-1.06821	1.99005e-05	-2.32892e-10	-0.973573
47568074	rs66749409	3.34691e-15	-1.20753	-1.58328	6.56047e-06	0.27307	-1.63154	1.13497e-05	-0.151076	-1.38405
47568302	rs75159144	7.10139e-15	-2.03855	-4.8174e-10	5.5943e-06	-1.51779	-4.8174e-10	1.01415e-05	-1.64769	-4.8174e-10
47568344	rs10838726	4.18547e-15	-0.917662	-1.64956	6.33263e-07	-2.05055	-1.64586	1.74079e-05	-2.04989	0.942492
47569176	rs11604233	6.64483e-13	2.50017	-4.8174e-10	0.000106596	1.42951	-4.8174e-10	0.000108822	0.725397	-4.8174e-10
47570611	rs77173113	4.08201e-14	-0.289669	-4.8174e-10	6.57252e-05	0.945949	-4.8174e-10	8.83762e-05	0.517283	-4.8174e-10
47571457	rs189865011	1.46861e-14	-1.31195	-4.8174e-10	7.46991e-06	-1.22865	-4.8174e-10	1.35345e-05	-1.35908	-4.8174e-10
47571808	rs12226590	1.43029e-15	-1.98688	-1.65409	6.54244e-07	-2.04718	-1.61663	1.41155e-05	-2.03722	0.720174
47571855	rs7944532	1.73461e-15	-1.79566	-1.6524	3.36708e-06	-0.408337	-1.61715	1.00928e-05	-1.09645	-0.556047
47571921	rs150299113	7.53343e-13	2.62568	-4.8174e-10	0.00013792	1.68714	-4.8174e-10	0.000154005	1.07267	-4.8174e-10
47571956	rs58119589	1.73461e-15	-1.79566	-1.6524	3.36708e-06	-0.408337	-1.61715	1.00928e-05	-1.09645	-0.556047
47571967	rs12225051	2.16216e-14	0.723542	-1.64869	1.19109e-06	-1.41309	-1.65158	2.80071e-05	-1.63057	0.99871
47572279	rs11039290	4.31946e-15	-0.886151	-1.64956	6.34115e-07	-2.0492	-1.64586	1.73881e-05	-2.05103	0.942492
47573342	rs71475921	4.25172e-15	-0.90196	-1.64956	6.33655e-07	-2.04993	-1.64586	1.73971e-05	-2.05051	0.942492
47573356	rs140183429	7.58267e-15	-1.97298	-4.8174e-10	3.70519e-06	-1.9298	-4.8174e-10	7.13182e-06	-1.99975	-4.8174e-10
47573930	rs145240718	3.01521e-12	4.01258	-4.8174e-10	2.93923e-05	0.141199	-4.8174e-10	4.75473e-05	-0.102593	-4.8174e-10
47574064	rs116929680	8.58549e-13	2.7564	-4.8174e-10	0.000183494	1.97265	-4.8174e-10	0.000342256	1.87124	-4.8174e-10
47574081	rs60206633	7.63592e-15	-1.96598	-4.8174e-10	3.29622e-06	-2.04676	-4.8174e-10	6.87065e-06	-2.03706	-4.8174e-10
47574278	rs76673547	1.05951e-14	-1.63846	-4.8174e-10	1.52946e-05	-0.512034	-4.8174e-10	3.22907e-05	-0.48954	-4.8174e-10
47575357	rs7479463	1.77618e-14	-2.32892e-10	-1.1218	9.67644e-06	-2.32892e-10	-0.969839	1.31393e-05	-2.32892e-10	-1.38871
47575372	rs28364769	1.86141e-15	-1.72246	-1.65505	3.69584e-06	-0.303484	-1.62884	9.48344e-06	-1.02991	-0.684863
47580486	rs199556616	2.13276e-14	-2.32892e-10	-0.938841	1.26833e-05	-2.32892e-10	-0.699245	2.10852e-05	-2.32892e-10	-0.915747
47581436	rs117677903	7.8208e-14	0.360528	-4.8174e-10	7.68386e-05	1.10217	-4.8174e-10	0.000121971	0.839462	-4.8174e-10
47581443	rs11039297	4.26196e-15	-0.898975	-1.65014	6.32116e-07	-2.0516	-1.64661	1.71874e-05	-2.04972	0.929573
47582614	rs57828885	1.72382e-15	-1.80666	-1.64763	3.32241e-06	-0.436379	-1.60246	1.06367e-05	-1.1178	-0.482209
47583121	rs12798346	3.47935e-15	-1.1776	-1.57439	6.93984e-06	0.32255	-1.6248	1.17434e-05	-0.106311	-1.39471
47583145	rs74932661	7.3803e-13	2.60514	-4.8174e-10	0.000108469	1.44693	-4.8174e-10	0.000121648	0.836816	-4.8174e-10
47584269	rs181350618	3.51124e-14	-0.44029	-4.8174e-10	3.58914e-06	-1.96162	-4.8174e-10	7.73447e-06	-1.91863	-4.8174e-10
47584600	rs4752848	1.7098e-15	-1.8207	-1.64177	3.38029e-06	-0.432382	-1.58919	1.1256e-05	-1.11232	-0.431095
47585000	rs143474110	7.03497e-15	-2.04795	-4.8174e-10	3.66594e-06	-1.94045	-4.8174e-10	7.86759e-06	-1.90157	-4.8174e-10
47585087	rs185727645	1.80266e-14	-2.32892e-10	-1.107	6.8042e-06	-2.32892e-10	-1.32199	1.21685e-05	-2.32892e-10	-1.46547
47585348	rs7126378	1.61278e-15	-1.86943	-1.65145	6.87416e-07	-1.98862	-1.62573	1.32181e-05	-2.04342	0.660689
47586376	rs56400411	3.57206e-15	-1.16317	-1.56253	7.13897e-06	0.346291	-1.62025	1.18606e-05	-0.0848152	-1.40628
47587062	rs11039300	1.59948e-15	-1.87561	-1.65356	2.38201e-06	-0.748953	-1.62264	7.20034e-06	-1.39548	-0.594706
47587452	rs11537751	7.39978e-13	2.60778	-4.8174e-10	0.000120104	1.54883	-4.8174e-10	0.000133829	0.932247	-4.8174e-10
47587664	rs148130040	1.3392e-14	-2.32892e-10	-1.40419	5.71548e-06	-2.32892e-10	-1.49635	1.36707e-05	-2.32892e-10	-1.34906
47587997	rs4752851	1.07748e-14	-1.62164	-4.8174e-10	8.11458e-06	-1.14587	-4.8174e-10	1.5078e-05	-1.25108	-4.8174e-10
47589106	rs118011483	5.00171e-15	-0.776899	-1.61217	6.81789e-07	-2.04681	-1.57576	1.36921e-06	-1.9953	-1.65478
47589707	rs7945473	3.27702e-15	-1.24938	-1.56253	6.18761e-06	0.203271	-1.62025	1.04218e-05	-0.214137	-1.40628
47589715	rs143016699	7.39978e-13	2.60778	-4.8174e-10	0.000120104	1.54883	-4.8174e-10	0.000133829	0.932247	-4.8174e-10
47591661	rs117309942	7.39978e-13	2.60778	-4.8174e-10	0.000120104	1.54883	-4.8174e-10	0.000133829	0.932247	-4.8174e-10
47596756	rs61223380	1.51511e-14	-2.32892e-10	-1.28077	6.37122e-06	-2.32892e-10	-1.38774	1.03684e-05	-2.32892e-10	-1.62556
47598361	rs112686874	6.09804e-14	0.111708	-4.8174e-10	5.84537e-05	0.828701	-4.8174e-10	9.22021e-05	0.559664	-4.8174e-10
47598481	rs144915398	1.20719e-14	-1.50796	-4.8174e-10	6.1793e-06	-1.41833	-4.8174e-10	1.38446e-05	-1.33643	-4.8174e-10
47599322	rs75352463	1.3378e-14	-1.40523	-4.8174e-10	4.70632e-06	-1.69063	-4.8174e-10	9.24281e-06	-1.74047	-4.8174e-10
47600438	rs2280231	2.01499e-14	0.651181	-1.64683	1.15221e-06	-1.44756	-1.65029	2.73321e-05	-1.65848	1.00222
47602729	rs2030166	3.28902e-15	-1.24938	-1.55887	6.17207e-06	0.203271	-1.62277	1.04594e-05	-0.214137	-1.40268
47602879	rs75422278	4.71423e-15	-0.920991	-1.52727	6.35387e-07	-2.05198	-1.64107	1.35145e-06	-2.02796	-1.63518
47603006	rs71475924	7.76913e-14	0.353899	-4.8174e-10	4.93392e-06	-1.6434	-4.8174e-10	1.10626e-05	-1.56075	-4.8174e-10
47604639	rs12798028	1.42548e-15	-2.05193	-1.59241	1.06178e-06	-1.54001	-1.63958	2.75133e-06	-1.6144	-1.33783
47605427	rs4147730	1.73278e-15	-1.80666	-1.64245	3.34693e-06	-0.436379	-1.59511	1.07713e-05	-1.1178	-0.469635
47606306	rs7109918	4.21816e-14	1.19729	-1.45415	0.0002069	3.54623	-1.45353	0.000152002	2.6953	-1.63573
47606483	rs11605348	4.19065e-15	-0.954415	-1.61157	1.07062e-05	0.776724	-1.64543	2.02515e-05	0.404481	-1.36057
47606865	rs12287076	2.76369e-15	-1.33045	-1.65182	6.69882e-07	-1.99682	-1.64337	7.42736e-06	-1.99659	0.0374452
47606984	rs10742816	1.73498e-15	-1.79443	-1.65342	3.35628e-06	-0.405217	-1.62348	9.54851e-06	-1.09407	-0.613866
47607135	rs10838731	3.84008e-15	-1.00321	-1.65014	6.32035e-07	-2.05173	-1.64661	1.73122e-05	-2.04248	0.929573
47607197	rs140634392	7.17941e-15	-2.02763	-4.8174e-10	5.9419e-06	-1.4575	-4.8174e-10	1.06898e-05	-1.59503	-4.8174e-10
47607912	rs77465292	1.34221e-15	-2.05	-1.65452	1.34513e-06	-1.2991	-1.64395	4.40616e-06	-1.7467	-0.734619
47607940	rs10838732	1.4113e-15	-2.0011	-1.65324	6.48672e-07	-2.05131	-1.62105	1.37731e-05	-2.02607	0.684468
47608949	rs36016346	7.2765e-13	2.59098	-4.8174e-10	0.000118344	1.53406	-4.8174e-10	0.000132043	0.918806	-4.8174e-10
47609061	rs56836683	4.85722e-14	-0.115793	-4.8174e-10	2.04413e-05	-0.221975	-4.8174e-10	4.10472e-05	-0.249596	-4.8174e-10
47610569	rs140366535	7.70694e-15	-1.95672	-4.8174e-10	4.74438e-06	-1.68257	-4.8174e-10	7.99337e-06	-1.88571	-4.8174e-10
47611152	rs11039307	1.39414e-15	-2.05193	-1.61464	1.0512e-06	-1.54001	-1.64959	2.94581e-06	-1.6144	-1.26953
47611940	rs142453721	1.50434e-14	-1.28791	-4.8174e-10	2.86262e-05	0.11479	-4.8174e-10	6.06898e-05	0.141457	-4.8174e-10
47612798	rs140490588	1.27011e-14	-2.32892e-10	-1.45715	6.68239e-06	-2.32892e-10	-1.34006	1.71529e-05	-2.32892e-10	-1.12215
47613249	rs146583392	1.09784e-14	-1.60291	-4.8174e-10	7.05562e-06	-1.28571	-4.8174e-10	1.02869e-05	-1.63345	-4.8174e-10
47613657	rs150142619	7.60334e-15	-1.97026	-4.8174e-10	4.6173e-06	-1.70972	-4.8174e-10	7.85042e-06	-1.90375	-4.8174e-10
47614575	rs11601694	2.41686e-14	-0.813788	-4.8174e-10	2.74819e-05	0.0739956	-4.8174e-10	3.76588e-05	-0.335751	-4.8174e-10
47615729	rs149860042	7.54517e-15	-1.97794	-4.8174e-10	5.04383e-06	-1.62137	-4.8174e-10	1.00698e-05	-1.65478	-4.8174e-10
47615798	rs35624992	3.40247e-15	-1.19005	-1.58429	6.87616e-06	0.323074	-1.63455	1.18042e-05	-0.124958	-1.3709
47616603	rs76563374	8.17176e-14	-2.32892e-10	0.404424	4.41058e-05	-2.32892e-10	0.547059	0.000352356	-2.32892e-10	1.90032
47616810	rs118102336	7.16602e-15	-2.02949	-4.8174e-10	5.88655e-06	-1.46686	-4.8174e-10	1.06024e-05	-1.60323	-4.8174e-10
47617369	rs149175346	9.45068e-15	-1.75276	-4.8174e-10	1.1687e-05	-0.781054	-4.8174e-10	1.31924e-05	-1.38468	-4.8174e-10
47617452	rs151202997	6.63086e-13	2.49806	-4.8174e-10	3.93519e-06	-1.86957	-4.8174e-10	7.07493e-06	-2.00776	-4.8174e-10
47619088	rs192358498	2.92701e-14	-2.32892e-10	-0.622276	1.49912e-05	-2.32892e-10	-0.53207	2.22659e-05	-2.32892e-10	-0.861264
47619554	rs76968529	1.06589e-14	-2.32892e-10	-1.63245	4.93238e-06	-2.32892e-10	-1.64371	1.22057e-05	-2.32892e-10	-1.46241
47620137	rs117963484	6.59644e-13	2.49286	-4.8174e-10	0.000107581	1.43871	-4.8174e-10	0.000120354	0.826118	-4.8174e-10
47620969	rs78339356	7.14777e-15	-2.03204	-4.8174e-10	3.35498e-06	-2.02909	-4.8174e-10	6.83741e-06	-2.04191	-4.8174e-10
47621909	rs182738219	1.76673e-14	-2.32892e-10	-1.12713	6.79466e-06	-2.32892e-10	-1.3234	1.22127e-05	-2.32892e-10	-1.46184
47622139	rs12799623	3.24422e-15	-1.23373	-1.58824	6.37949e-06	0.250204	-1.63665	1.11448e-05	-0.19054	-1.36281
47622207	rs112000051	1.67393e-15	-1.82866	-1.65501	3.03639e-06	-0.493637	-1.63523	8.37819e-06	-1.16122	-0.677471
47622412	rs11039308	1.39117e-15	-2.05172	-1.61699	1.03938e-06	-1.55109	-1.64983	2.85594e-06	-1.62464	-1.29028
47623890	rs12363232	3.21876e-15	-1.23373	-1.59612	6.34777e-06	0.250204	-1.64163	1.12609e-05	-0.19054	-1.35244
47623983	rs117305924	6.49873e-13	2.47793	-4.8174e-10	0.000106184	1.42564	-4.8174e-10	0.000118933	0.814244	-4.8174e-10
47624714	rs12419692	3.32322e-15	-1.20414	-1.59377	7.19203e-06	0.372935	-1.6395	1.23431e-05	-0.10035	-1.35087
47624823	rs117007979	1.14937e-14	-2.32892e-10	-1.55705	4.97642e-06	-2.32892e-10	-1.63482	1.95795e-05	-2.32892e-10	-0.989837
47625046	rs7123576	1.27172e-14	-1.45589	-4.8174e-10	1.63928e-05	-0.44269	-4.8174e-10	1.87719e-05	-1.03196	-4.8174e-10
47626492	rs10769282	4.10761e-15	-0.947185	-1.63882	6.4364e-07	-2.05143	-1.62872	1.67919e-05	-2.05106	0.907635
47626586	rs189216437	4.89187e-14	-0.108685	-4.8174e-10	8.31119e-05	1.18065	-4.8174e-10	0.00010986	0.734891	-4.8174e-10
47626805	rs143088995	7.59318e-15	-1.97159	-4.8174e-10	6.43879e-06	-1.37719	-4.8174e-10	1.68563e-05	-1.13959	-4.8174e-10
47626860	rs144381580	1.25814e-14	-2.32892e-10	-1.46663	5.86419e-06	-2.32892e-10	-1.47067	1.52412e-05	-2.32892e-10	-1.24032
47626930	rs76833577	1.83416e-11	5.81808	-4.8174e-10	0.000205591	2.08636	-4.8174e-10	0.00229587	3.77455	-4.8174e-10
47627302	rs6485763	1.40815e-15	-2.00808	-1.64849	6.41249e-07	-2.05191	-1.63196	1.23697e-05	-2.02065	0.571583
47628536	rs4752786	1.69263e-15	-1.81751	-1.65505	3.11972e-06	-0.464413	-1.63738	8.43412e-06	-1.13909	-0.692946
47629793	rs2138767	1.70226e-15	-1.81184	-1.65505	3.16597e-06	-0.449698	-1.63738	8.52883e-06	-1.12792	-0.692946
47630843	rs185520162	2.61764e-14	-2.32892e-10	-0.733986	1.3109e-05	-2.32892e-10	-0.666232	2.19753e-05	-2.32892e-10	-0.874399
47631833	rs143091008	7.01001e-15	-2.05151	-4.8174e-10	3.36574e-06	-2.02588	-4.8174e-10	7.61695e-06	-1.93394	-4.8174e-10
47632212	rs60133324	4.19761e-14	1.18829	-1.45004	0.00020475	3.53441	-1.45216	0.000151039	2.68442	-1.6312
47632707	rs1474056	1.67628e-15	-1.82903	-1.65324	3.08268e-06	-0.49461	-1.61912	9.26666e-06	-1.16195	-0.575944
47633018	rs75092034	4.56134e-15	-0.888346	-1.59288	6.641e-07	-2.04505	-1.60381	1.36819e-06	-1.99686	-1.65397
47633506	rs7931089	1.67628e-15	-1.82903	-1.65324	3.08268e-06	-0.49461	-1.61912	9.26666e-06	-1.16195	-0.575944
47634413	rs11601083	6.59644e-13	2.49286	-4.8174e-10	0.000107581	1.43871	-4.8174e-10	0.000120354	0.826118	-4.8174e-10
47635610	rs185399316	3.3543e-14	-0.486017	-4.8174e-10	1.85226e-05	-0.32054	-4.8174e-10	8.5384e-05	0.482839	-4.8174e-10
47637815	rs147238791	6.58651e-13	2.49135	-4.8174e-10	3.91256e-06	-1.87534	-4.8174e-10	7.14779e-06	-1.99752	-4.8174e-10
47638453	rs116956478	1.73424e-14	-1.14569	-4.8174e-10	9.74349e-06	-0.962934	-4.8174e-10	1.29312e-05	-1.40467	-4.8174e-10
47639063	rs9089	6.49873e-13	2.47793	-4.8174e-10	0.000106184	1.42564	-4.8174e-10	0.000118933	0.814244	-4.8174e-10
47640201	rs79845520	6.49873e-13	2.47793	-4.8174e-10	0.000106184	1.42564	-4.8174e-10	0.000118933	0.814244	-4.8174e-10
47640429	rs1064608	3.16395e-15	-1.26131	-1.58571	6.12107e-06	0.203782	-1.63158	1.04734e-05	-0.232259	-1.38322
47640661	rs55656834	8.12316e-15	-1.90413	-4.8174e-10	5.2328e-06	-1.58459	-4.8174e-10	8.55272e-06	-1.81807	-4.8174e-10
47640762	rs79754936	1.97244e-14	-1.01699	-4.8174e-10	4.48945e-06	-1.7378	-4.8174e-10	8.92927e-06	-1.77498	-4.8174e-10
47640891	rs7116299	1.603e-15	-1.87272	-1.65425	2.42488e-06	-0.730761	-1.62299	7.19809e-06	-1.36419	-0.626311
47641887	rs118061507	1.07265e-14	-2.32892e-10	-1.62613	5.21763e-06	-2.32892e-10	-1.58749	1.13356e-05	-2.32892e-10	-1.53637
47642397	rs117661678	1.05932e-14	-2.32892e-10	-1.63863	4.87689e-06	-2.32892e-10	-1.65503	1.17872e-05	-2.32892e-10	-1.4973
47643891	rs3817335	2.99616e-15	-1.33195	-1.56956	5.95497e-06	0.170994	-1.6263	1.01945e-05	-0.244151	-1.39832
47645367	rs113359244	1.16061e-14	-1.54731	-4.8174e-10	3.95141e-06	-1.86546	-4.8174e-10	1.16407e-05	-1.50981	-4.8174e-10
47646770	rs192581559	1.0791e-14	-2.32892e-10	-1.62013	4.97753e-06	-2.32892e-10	-1.6346	1.26203e-05	-2.32892e-10	-1.42901
47647100	rs187899857	1.18089e-14	-2.32892e-10	-1.52999	4.96246e-06	-2.32892e-10	-1.63763	1.02134e-05	-2.32892e-10	-1.64061
47647544	rs79964006	1.06847e-14	-2.32892e-10	-1.63004	4.9409e-06	-2.32892e-10	-1.64199	1.22906e-05	-2.32892e-10	-1.45549
47648042	rs4752856	3.27034e-15	-1.23373	-1.58022	6.40709e-06	0.250204	-1.63233	1.09671e-05	-0.19054	-1.37888
47648562	rs78695990	4.58178e-14	-0.174172	-4.8174e-10	1.93137e-05	-0.278718	-4.8174e-10	3.87997e-05	-0.305906	-4.8174e-10
47649618	rs17788853	7.08061e-15	-2.04148	-4.8174e-10	3.87656e-06	-1.88459	-4.8174e-10	7.10689e-06	-2.00325	-4.8174e-10
47650993	rs3817334	1.42362e-15	-2.05089	-1.59475	1.02624e-06	-1.57365	-1.63998	2.6384e-06	-1.64546	-1.34869
47651332	rs117505188	6.14923e-14	-2.32892e-10	0.120068	8.08392e-06	-2.32892e-10	-1.14966	1.2416e-05	-2.32892e-10	-1.44533
47651404	rs151327192	1.14905e-14	-2.32892e-10	-1.55733	6.09641e-06	-2.32892e-10	-1.43183	1.42158e-05	-2.32892e-10	-1.30997
47651872	rs75716035	8.87107e-15	-1.81605	-4.8174e-10	3.49472e-06	-1.98828	-4.8174e-10	7.04401e-06	-2.01214	-4.8174e-10
47652476	rs117523937	8.37674e-15	-1.87339	-4.8174e-10	6.97051e-06	-1.29784	-4.8174e-10	1.52653e-05	-1.23873	-4.8174e-10
47653711	rs11600974	6.49873e-13	2.47793	-4.8174e-10	0.000106184	1.42564	-4.8174e-10	0.000118933	0.814244	-4.8174e-10
47654442	rs190620626	8.37889e-15	-1.87313	-4.8174e-10	3.36681e-06	-2.02557	-4.8174e-10	6.98575e-06	-2.02045	-4.8174e-10
47655380	rs7945312	1.43778e-15	-2.0011	-1.63465	6.33974e-07	-2.05131	-1.64397	1.03963e-05	-2.02607	0.4032
47655752	rs4752857	3.44231e-15	-1.20427	-1.55844	6.81601e-06	0.299446	-1.61971	1.10388e-05	-0.146235	-1.41667
47656634	rs143181452	9.86569e-15	-1.70978	-4.8174e-10	8.26638e-06	-1.12734	-4.8174e-10	2.16114e-05	-0.8911	-4.8174e-10
47658174	rs7935802	4.67851e-14	-0.15328	-4.8174e-10	1.97099e-05	-0.258414	-4.8174e-10	3.95894e-05	-0.285757	-4.8174e-10
47658314	rs12794570	3.34454e-15	-1.21976	-1.57175	6.59003e-06	0.273589	-1.62756	1.10268e-05	-0.169506	-1.39449
47658483	rs118137448	1.04268e-14	-2.32892e-10	-1.65447	4.88741e-06	-2.32892e-10	-1.65287	1.08286e-05	-2.32892e-10	-1.58213
47659135	rs7118178	1.92178e-14	0.592772	-1.63578	1.10906e-06	-1.49714	-1.63888	2.16748e-05	-1.69329	0.805123
47661498	rs7129948	4.91479e-15	-0.920991	-1.4856	6.29143e-07	-2.05198	-1.65095	1.37628e-06	-2.02796	-1.61697
47662589	rs11039322	5.20748e-15	-0.861791	-1.48696	6.29777e-07	-2.05119	-1.65073	1.40105e-06	-2.00948	-1.61761
47662932	rs7120548	3.76528e-15	-1.01821	-1.65481	6.2698e-07	-2.05143	-1.65495	1.34518e-05	-2.04099	0.675784
47663049	rs10838738	3.62176e-15	-1.16128	-1.5506	7.39319e-06	0.370678	-1.60965	1.14754e-05	-0.0820554	-1.44206
47664531	rs76078197	1.15086e-14	-2.32892e-10	-1.55575	5.23309e-06	-2.32892e-10	-1.58453	1.02845e-05	-2.32892e-10	-1.63368
47665686	rs11039324	1.42939e-15	-2.04077	-1.60083	1.23381e-06	-1.39079	-1.63863	3.14757e-06	-1.45707	-1.36062
47665864	rs181663483	1.14853e-14	-2.32892e-10	-1.55777	4.94026e-06	-2.32892e-10	-1.64212	1.18296e-05	-2.32892e-10	-1.49371
47667028	rs190053076	1.52673e-12	3.33204	-4.8174e-10	0.000257397	2.31109	-4.8174e-10	0.000410695	2.05353	-4.8174e-10
47667167	rs7129797	1.38306e-15	-2.03512	-1.63942	6.313e-07	-2.05125	-1.64825	1.05093e-05	-2.00926	0.3972
47668495	rs146396609	2.09179e-14	-2.32892e-10	-0.958238	1.14933e-05	-2.32892e-10	-0.797772	2.97945e-05	-2.32892e-10	-0.569997
47669074	rs61897973	4.61202e-14	-0.167593	-4.8174e-10	4.35498e-06	-1.76821	-4.8174e-10	9.60773e-06	-1.70175	-4.8174e-10
47669175	rs59360790	1.4126e-15	-2.04651	-1.60691	1.16787e-06	-1.44155	-1.6428	3.05695e-06	-1.50516	-1.34174
47669249	rs7107792	1.36639e-15	-2.03849	-1.64818	6.38744e-07	-2.0498	-1.63798	1.20438e-05	-1.9987	0.522929
47669289	rs7107922	1.3757e-15	-2.0414	-1.63848	6.36059e-07	-2.04414	-1.64786	1.08503e-05	-1.96989	0.389768
47669619	rs12419507	1.4163e-15	-2.04389	-1.60691	1.19759e-06	-1.41642	-1.6428	3.13056e-06	-1.48137	-1.34174
47669665	rs12787646	3.64456e-15	-1.14009	-1.56552	6.90012e-06	0.312213	-1.62021	1.08712e-05	-0.156527	-1.42167
47670056	rs11039325	7.32487e-15	-2.00757	-4.8174e-10	3.33217e-06	-2.03591	-4.8174e-10	6.77603e-06	-2.05093	-4.8174e-10
47672587	rs148716586	7.47277e-13	2.61759	-4.8174e-10	0.000108543	1.44761	-4.8174e-10	0.000122784	0.846107	-4.8174e-10
47672605	rs7945911	1.56504e-15	-1.89598	-1.65496	2.4389e-06	-0.708467	-1.63952	7.11055e-06	-1.31701	-0.685725
47672743	rs10838739	1.37761e-15	-2.03562	-1.64288	6.34044e-07	-2.05077	-1.6444	1.10568e-05	-2.004	0.442724
47673300	rs72911714	3.78581e-14	-0.364999	-4.8174e-10	2.51813e-05	-0.0134306	-4.8174e-10	8.0867e-05	0.428487	-4.8174e-10
47674084	rs11039327	4.19384e-15	-0.987819	-1.57741	8.65062e-06	0.542721	-1.62462	1.44309e-05	0.11677	-1.41172
47674101	rs2869024	1.39778e-15	-2.02369	-1.64026	6.32062e-07	-2.0517	-1.6466	1.05013e-05	-2.02301	0.410191
47674934	rs7103013	1.4058e-15	-2.01807	-1.64017	6.3254e-07	-2.05088	-1.64667	1.04357e-05	-2.02819	0.409102
47674953	rs150268487	1.93985e-12	3.57152	-4.8174e-10	2.48499e-05	-0.0266803	-4.8174e-10	4.13699e-05	-0.241765	-4.8174e-10
47675316	rs7119517	1.39648e-15	-2.02372	-1.64116	6.32506e-07	-2.05171	-1.64589	1.06158e-05	-2.02298	0.421003
47675642	rs1234903	7.74223e-15	-1.95215	-4.8174e-10	3.38974e-06	-2.01878	-4.8174e-10	7.58738e-06	-1.93783	-4.8174e-10
47676085	rs7107535	1.41023e-15	-2.02801	-1.62708	6.28247e-07	-2.05145	-1.65291	9.43607e-06	-2.00084	0.281059
47676143	rs7945100	1.6637e-15	-1.83521	-1.6546	3.00884e-06	-0.496576	-1.6414	8.11407e-06	-1.16776	-0.702962
47676170	rs7107356	2.46471e-15	-1.49947	-1.59731	1.14617e-06	-1.44877	-1.65433	1.60852e-05	-1.26952	0.0831049
47677407	rs61897976	1.62655e-14	-1.2098	-4.8174e-10	5.96955e-06	-1.45286	-4.8174e-10	9.74853e-06	-1.6872	-4.8174e-10
47678093	rs72911715	8.34815e-15	-1.8768	-4.8174e-10	3.31825e-06	-2.0401	-4.8174e-10	6.7967e-06	-2.04788	-4.8174e-10
47679176	rs61897977	7.06143e-15	-2.0442	-4.8174e-10	3.78589e-06	-1.90825	-4.8174e-10	8.31746e-06	-1.84596	-4.8174e-10
47679313	rs188271080	1.10659e-14	-2.32892e-10	-1.59498	4.98196e-06	-2.32892e-10	-1.63371	1.06804e-05	-2.32892e-10	-1.5959
47679980	rs10838740	1.39044e-15	-2.04215	-1.62708	6.29693e-07	-2.04915	-1.65291	9.6072e-06	-1.98287	0.281059
47680735	rs79469239	5.84864e-15	-0.765062	-1.46757	6.27313e-07	-2.05079	-1.65505	1.43738e-06	-2.01275	-1.58875
47681083	rs11608017	7.83443e-13	2.66485	-4.8174e-10	0.000113078	1.48854	-4.8174e-10	0.000127445	0.883365	-4.8174e-10
47681096	rs569009794	1.4725e-14	-2.32892e-10	-1.30929	8.68392e-06	-2.32892e-10	-1.07806	1.37724e-05	-2.32892e-10	-1.34165
47681370	rs1056387	1.39319e-15	-2.03207	-1.63518	6.31131e-07	-2.04838	-1.6514	9.4162e-06	-1.99677	0.274882
47682402	rs7933184	1.40452e-15	-2.03126	-1.62788	6.28842e-07	-2.05033	-1.65308	9.3762e-06	-1.98731	0.261168
47682671	rs12362318	1.38746e-15	-2.02973	-1.64164	6.3206e-07	-2.05197	-1.64634	1.05302e-05	-2.0093	0.399229
47682725	rs60515486	1.35821e-14	0.264595	-1.65468	3.87149e-05	2.05656	-1.63986	4.98999e-05	0.657751	-0.712051
47682763	rs79656183	7.45622e-15	-1.9898	-4.8174e-10	3.51986e-06	-1.98111	-4.8174e-10	7.95708e-06	-1.89026	-4.8174e-10
47683061	rs188672465	2.03305e-14	-2.32892e-10	-0.986721	1.16307e-05	-2.32892e-10	-0.785887	1.68697e-05	-2.32892e-10	-1.1388
47683765	rs10838741	1.38996e-15	-2.02973	-1.63984	6.31209e-07	-2.05197	-1.64768	1.03062e-05	-2.0093	0.377726
47684908	rs11039329	1.41009e-15	-2.03126	-1.62392	6.2828e-07	-2.05033	-1.65398	9.08094e-06	-1.98731	0.22917
47685354	rs4543938	1.40512e-15	-2.01706	-1.64167	6.32561e-07	-2.0512	-1.64631	1.03572e-05	-2.02626	0.39962
47685829	rs4752858	1.40824e-15	-2.01393	-1.64258	6.33385e-07	-2.05066	-1.64555	1.04501e-05	-2.02882	0.411111
47686436	rs561284856	1.00549e-12	-2.32892e-10	2.91438	0.000372364	-2.32892e-10	2.68034	0.000332571	-2.32892e-10	1.84253
47687147	rs12787112	4.18066e-15	-0.963217	-1.60516	9.00858e-06	0.596948	-1.6383	1.65418e-05	0.20195	-1.36038
47687885	rs7113438	8.34255e-13	2.72769	-4.8174e-10	0.000119408	1.54302	-4.8174e-10	0.000133928	0.932982	-4.8174e-10
47688459	rs7939069	4.32069e-14	-0.232844	-4.8174e-10	1.53598e-05	-0.507777	-4.8174e-10	3.23994e-05	-0.486179	-4.8174e-10
47689342	rs144424138	1.80759e-12	3.5009	-4.8174e-10	2.17045e-05	-0.162013	-4.8174e-10	3.57485e-05	-0.387811	-4.8174e-10
47689343	rs10742817	1.40329e-15	-2.03351	-1.62651	6.29079e-07	-2.0496	-1.65343	9.3086e-06	-1.98316	0.249784
47689691	rs142550690	8.34255e-13	2.72769	-4.8174e-10	0.000119408	1.54302	-4.8174e-10	0.000133928	0.932982	-4.8174e-10
47691039	rs2903989	8.77325e-13	2.77803	-4.8174e-10	0.000116799	1.52092	-4.8174e-10	0.000127907	0.886987	-4.8174e-10
47692160	rs58357937	1.35028e-15	-2.05064	-1.64789	1.3584e-06	-1.28167	-1.65155	4.0463e-06	-1.74129	-0.825231
47693182	rs75348631	1.31252e-14	-1.42431	-4.8174e-10	4.63983e-06	-1.70486	-4.8174e-10	9.12161e-06	-1.75367	-4.8174e-10
47694699	rs4539273	1.40167e-15	-2.01393	-1.64725	6.36858e-07	-2.05066	-1.64008	1.10468e-05	-2.02882	0.466648
47694931	rs2869532	1.52807e-14	0.381135	-1.65339	4.49868e-05	2.21128	-1.64444	5.48479e-05	0.783675	-0.74343
47695378	rs139030470	2.15749e-13	-2.32892e-10	1.37527	1.26362e-05	-2.32892e-10	-0.702964	2.22144e-05	-2.32892e-10	-0.863577
47695508	rs7116970	1.39167e-15	-2.03563	-1.63271	6.30842e-07	-2.04874	-1.65149	9.86819e-06	-1.97889	0.303886
47695840	rs11039332	3.47518e-15	-1.09868	-1.65451	6.35883e-07	-2.03876	-1.65351	1.48183e-05	-2.01087	0.742422
47696214	rs74608150	1.38605e-15	-2.0259	-1.64649	6.3514e-07	-2.052	-1.64144	1.12083e-05	-2.01425	0.46658
47696596	rs12365079	3.53079e-15	-1.08299	-1.65433	6.34941e-07	-2.04054	-1.65321	1.49376e-05	-2.01406	0.753621
47697247	rs141279659	1.77137e-12	3.48067	-4.8174e-10	2.14499e-05	-0.173811	-4.8174e-10	3.53549e-05	-0.398881	-4.8174e-10
```
