## Supplementary material for "Characterization of shared and ancestry-specific signals driving complex traits using multi-ancestry fine-mapping": susiex_nc3.cs80.summary

```
# chr11:45843189-47698638
CS_ID	CS_LENGTH	CS_PURITY	MAX_PIP_SNP	BP	REF_ALLELE	ALT_ALLELE	REF_FRQ	BETA	SE	-LOG10P	MAX_PIP	POST-HOC_PROB_POP1	POST-HOC_PROB_POP2
1	35	0.849417	rs7108770	46648432	A,A	G,G	0.824056,0.947421	0.0389451,0.0606694	0.00519247,0.0191524	13.1961,2.81349	0.0488859	1	0.82355
2	27	0.690944	rs7108186	45965129	C,C	A,A	0.347913,0.768849	-0.0185858,-0.019666	0.00415099,0.0101399	5.12183,1.28029	0.0566746	0.930558	0.505007
3	4	0	rs4568980	46539483	NA,T	NA,G	NA,0.795635	NA,-0.0537745	NA,0.0106009	NA,6.40633	0.436053	0.49232	0.861713
```
