## Supplementary material for "Characterization of shared and ancestry-specific signals driving complex traits using multi-ancestry fine-mapping": susiex_nc1.cs80.cs

```
CS_ID	SNP	BP	REF_ALLELE	ALT_ALLELE	REF_FRQ	BETA	SE	-LOG10P	CS_PIP	OVRL_PIP
1	chr11:47584931:G:A	47584931	A,A	G,G	1,1	inf,-inf	inf,inf	3.92583,2.53967	0.088844	0.088844
1	chr11:47544800:T:C	47544800	C,C	T,T	1,1	inf,-inf	inf,inf	4.91137,0.742563	0.0284611	0.0284611
1	chr11:47429474:TTTTG:T	47429474	T,T	TTTTG,TTTTG	1,1	-inf,inf	inf,inf	5.21445,0.156875	0.0257031	0.0257031
1	chr11:47600860:G:A	47600860	A,A	G,G	1,1	inf,-inf	inf,inf	4.7318,0.82673	0.0222889	0.0222889
1	chr11:47644134:G:A	47644134	A,A	G,G	1,1	inf,-inf	inf,inf	4.79107,0.70156	0.0207794	0.0207794
1	chr11:47410213:G:A	47410213	A,NA	G,NA	1,NA	-inf,NA	inf,NA	4.53828,NA	0.0184793	0.0184793
1	chr11:47648067:G:A	47648067	A,A	G,G	1,1	inf,-inf	inf,inf	4.68597,0.718097	0.0171037	0.0171037
1	chr11:47629441:C:T	47629441	T,T	C,C	1,1	inf,-inf	inf,inf	4.64572,0.769705	0.0170246	0.0170246
1	chr11:47589600:C:T	47589600	T,T	C,C	1,1	inf,-inf	inf,inf	4.69667,0.694843	0.0168834	0.0168834
1	chr11:47657624:A:T	47657624	T,NA	A,NA	1,NA	-inf,NA	inf,NA	4.47864,NA	0.0163172	0.0163172
1	chr11:47447268:C:T	47447268	T,T	C,C	1,1	inf,-inf	inf,inf	4.25112,1.24211	0.0163091	0.0163091
1	chr11:47533237:A:G	47533237	G,NA	A,NA	1,NA	-inf,NA	inf,NA	4.43315,NA	0.0148409	0.0148409
1	chr11:47508395:C:A	47508395	A,A	C,C	1,1	inf,-inf	inf,inf	4.54802,0.799103	0.0145349	0.0145349
1	chr11:47811241:G:A	47811241	A,A	G,G	1,1	inf,-inf	inf,inf	3.44912,2.0927	0.0143725	0.0143725
1	chr11:47430770:T:C	47430770	C,C	T,T	1,1	-inf,inf	inf,inf	4.1585,1.12824	0.0110724	0.0110724
1	chr11:47842461:G:A	47842461	A,NA	G,NA	1,NA	-inf,NA	inf,NA	4.29213,NA	0.0110636	0.0110636
1	chr11:47431967:T:C	47431967	C,C	T,T	1,1	-inf,inf	inf,inf	4.15752,1.12346	0.0109609	0.0109609
1	chr11:47432171:T:G	47432171	G,G	T,T	1,1	-inf,inf	inf,inf	4.20565,1.0634	0.0109484	0.0109484
1	chr11:47946077:G:A	47946077	A,A	G,G	1,1	-inf,inf	inf,inf	4.8057,0.147848	0.0108336	0.0108336
1	chr11:47431193:C:T	47431193	T,T	C,C	1,1	-inf,inf	inf,inf	4.17456,1.08523	0.0106464	0.0106464
1	chr11:47748012:G:A	47748012	A,A	G,G	1,1	inf,-inf	inf,inf	3.21518,2.18558	0.0105802	0.0105802
1	chr11:47430072:C:T	47430072	T,T	C,C	1,1	-inf,inf	inf,inf	4.62336,0.427108	0.00993076	0.00993076
1	chr11:47413226:G:A	47413226	A,A	G,G	1,1	-inf,inf	inf,inf	4.77597,0.090243	0.00981772	0.00981772
1	chr11:47429966:G:T	47429966	T,T	G,G	1,1	-inf,inf	inf,inf	4.62532,0.40836	0.00973645	0.00973645
1	chr11:47397578:A:G	47397578	G,G	A,A	1,1	-inf,inf	inf,inf	4.49867,0.56394	0.00921384	0.00921384
1	chr11:47426404:C:G	47426404	G,G	C,C	1,1	-inf,inf	inf,inf	4.56281,0.446414	0.00897262	0.00897262
1	chr11:47426783:CA:C	47426783	C,C	CA,CA	1,1	-inf,inf	inf,inf	4.54511,0.433708	0.00850568	0.00850568
1	chr11:47419962:G:A	47419962	A,A	G,G	1,1	inf,-inf	inf,inf	3.8521,1.33667	0.00840014	0.00840014
1	chr11:47427993:C:T	47427993	T,T	C,C	1,1	-inf,inf	inf,inf	4.54964,0.405101	0.00827921	0.00827921
1	chr11:47533716:A:G	47533716	G,NA	A,NA	1,NA	-inf,NA	inf,NA	4.14549,NA	0.00815654	0.00815654
1	chr11:47438547:C:T	47438547	T,T	C,C	1,1	inf,-inf	inf,inf	4.03849,1.09314	0.00813431	0.00813431
1	chr11:47438454:T:C	47438454	C,C	T,T	1,1	inf,-inf	inf,inf	4.02627,1.07107	0.00764187	0.00764187
1	chr11:47444454:G:A	47444454	A,A	G,G	1,1	inf,-inf	inf,inf	4.24098,0.763402	0.00725081	0.00725081
1	chr11:47741464:T:C	47741464	C,C	T,T	1,1	inf,-inf	inf,inf	3.75128,1.36735	0.00719682	0.00719682
1	chr11:47421687:CTG:C	47421687	C,C	CTG,CTG	1,1	-inf,inf	inf,inf	4.61759,0.11214	0.00713735	0.00713735
1	chr11:47694829:T:G	47694829	G,G	T,T	1,1	inf,-inf	inf,inf	3.81715,1.27835	0.00706064	0.00706064
1	chr11:47432720:A:C	47432720	C,C	A,A	1,1	inf,-inf	inf,inf	4.03512,1.01226	0.00705616	0.00705616
1	chr11:47437214:T:C	47437214	C,C	T,T	1,1	inf,-inf	inf,inf	4.14048,0.876228	0.00703192	0.00703192
1	chr11:47861214:A:G	47861214	G,NA	A,NA	1,NA	-inf,NA	inf,NA	4.05801,NA	0.00680217	0.00680217
1	chr11:47434675:T:A	47434675	A,A	T,T	1,1	inf,-inf	inf,inf	3.99538,1.03748	0.00677646	0.00677646
1	chr11:47434651:G:A	47434651	A,A	G,G	1,1	inf,-inf	inf,inf	3.99781,1.01669	0.00657923	0.00657923
1	chr11:47433150:A:G	47433150	G,G	A,A	1,1	inf,-inf	inf,inf	3.98221,1.03479	0.00656445	0.00656445
1	chr11:47418732:T:A	47418732	A,A	T,T	1,1	-inf,inf	inf,inf	4.58347,0.0820746	0.0065387	0.0065387
1	chr11:47440564:G:A	47440564	A,A	G,G	1,1	inf,-inf	inf,inf	3.94259,1.07314	0.0064478	0.0064478
1	chr11:47705425:C:G	47705425	G,G	C,C	1,1	inf,-inf	inf,inf	3.71198,1.34253	0.00635381	0.00635381
1	chr11:47418387:A:G	47418387	G,G	A,A	1,1	-inf,inf	inf,inf	4.56579,0.0788195	0.00629205	0.00629205
1	chr11:47793735:T:G	47793735	G,G	T,T	1,1	inf,-inf	inf,inf	4.19358,0.729607	0.0062368	0.0062368
1	chr11:47410752:G:A	47410752	A,A	G,G	1,1	-inf,inf	inf,inf	4.55829,0.0759246	0.00618614	0.00618614
1	chr11:47428362:T:C	47428362	C,C	T,T	1,1	-inf,inf	inf,inf	4.3826,0.427494	0.00601253	0.00601253
1	chr11:47439929:T:C	47439929	C,C	T,T	1,1	inf,-inf	inf,inf	3.92577,1.04664	0.00595681	0.00595681
1	chr11:47410483:G:C	47410483	C,C	G,G	1,1	-inf,inf	inf,inf	4.53821,0.0837614	0.00595398	0.00595398
1	chr11:47436238:G:A	47436238	A,A	G,G	1,1	inf,-inf	inf,inf	3.93827,1.03072	0.00595298	0.00595298
1	chr11:47408907:T:C	47408907	C,C	T,T	1,1	-inf,inf	inf,inf	4.52962,0.105013	0.00591486	0.00591486
1	chr11:47461705:C:T	47461705	T,NA	C,NA	1,NA	-inf,NA	inf,NA	3.98812,NA	0.00588456	0.00588456
1	chr11:47444403:G:A	47444403	A,A	G,G	1,1	inf,-inf	inf,inf	3.97115,0.972579	0.00578807	0.00578807
1	chr11:47921356:C:T	47921356	T,T	C,C	1,1	-inf,-inf	inf,inf	4.43753,0.253221	0.00550882	0.00550882
1	chr11:47929568:AT:A	47929568	A,A	AT,AT	1,1	-inf,-inf	inf,inf	4.43963,0.215929	0.00533686	0.00533686
1	chr11:47896810:A:T	47896810	T,T	A,A	1,1	-inf,-inf	inf,inf	4.34047,0.39728	0.00530092	0.00530092
1	chr11:47703754:C:T	47703754	T,T	C,C	1,1	inf,-inf	inf,inf	3.59572,1.37436	0.00528663	0.00528663
1	chr11:47665595:A:G	47665595	G,G	A,A	1,1	inf,-inf	inf,inf	3.41195,1.57804	0.00520059	0.00520059
1	chr11:47740209:G:A	47740209	A,NA	G,NA	1,NA	-inf,NA	inf,NA	3.91971,NA	0.00510719	0.00510719
1	chr11:47422043:G:C	47422043	C,C	G,G	1,1	-inf,-inf	inf,inf	4.47224,0.0293482	0.00509027	0.00509027
1	chr11:47427134:T:C	47427134	C,C	T,T	1,1	-inf,inf	inf,inf	4.31176,0.407066	0.00505502	0.00505502
1	chr11:47407014:C:T	47407014	T,T	C,C	1,1	inf,-inf	inf,inf	3.84953,1.01156	0.00479914	0.00479914
1	chr11:47405405:G:A	47405405	A,A	G,G	1,1	inf,-inf	inf,inf	3.82229,1.02983	0.00467603	0.00467603
1	chr11:47443543:T:C	47443543	C,C	T,T	1,1	inf,-inf	inf,inf	3.89082,0.917009	0.00447599	0.00447599
1	chr11:47694772:G:C	47694772	C,C	G,G	1,1	inf,-inf	inf,inf	3.51344,1.35485	0.00431326	0.00431326
1	chr11:47407694:T:A	47407694	A,A	T,T	1,1	inf,-inf	inf,inf	3.83415,0.959752	0.00426829	0.00426829
1	chr11:47731223:A:G	47731223	G,G	A,A	1,1	inf,-inf	inf,inf	3.42798,1.44589	0.00424762	0.00424762
1	chr11:47774743:C:G	47774743	G,G	C,C	1,1	inf,-inf	inf,inf	3.42933,1.43059	0.00414583	0.00414583
1	chr11:47438412:T:A	47438412	A,A	T,T	1,1	inf,-inf	inf,inf	3.86155,0.898587	0.00408915	0.00408915
1	chr11:47736897:T:C	47736897	C,C	T,T	1,1	inf,-inf	inf,inf	3.43262,1.41284	0.00404517	0.00404517
1	chr11:47441931:AG:A	47441931	A,A	AG,AG	1,1	inf,-inf	inf,inf	3.79423,0.949105	0.00386239	0.00386239
1	chr11:47728408:C:T	47728408	T,T	C,C	1,1	inf,-inf	inf,inf	3.41618,1.40468	0.00385521	0.00385521
1	chr11:47427550:T:G	47427550	G,G	T,T	1,1	inf,-inf	inf,inf	4.06224,0.585674	0.0038334	0.0038334
1	chr11:47600587:G:A	47600587	A,A	G,G	1,1	inf,-inf	inf,inf	3.46201,1.34189	0.00379377	0.00379377
1	chr11:47759754:A:G	47759754	G,G	A,A	1,1	inf,-inf	inf,inf	3.36152,1.43687	0.00364773	0.00364773
1	chr11:47428947:T:C	47428947	C,C	T,T	1,1	-inf,inf	inf,inf	4.1468,0.416691	0.00363117	0.00363117
1	chr11:47722585:T:C	47722585	C,NA	T,NA	1,NA	-inf,NA	inf,NA	3.75311,NA	0.00361902	0.00361902
1	chr11:47447887:A:G	47447887	G,G	A,A	1,1	inf,-inf	inf,inf	3.74279,0.955581	0.00351012	0.00351012
1	chr11:47707065:G:A	47707065	A,A	G,G	1,1	inf,-inf	inf,inf	3.3821,1.37856	0.00343357	0.00343357
1	chr11:47775110:G:A	47775110	A,A	G,G	1,1	inf,-inf	inf,inf	3.32956,1.42964	0.00337313	0.00337313
1	chr11:47764632:C:T	47764632	T,T	C,C	1,1	inf,-inf	inf,inf	3.39,1.34912	0.0033141	0.0033141
1	chr11:47758034:C:T	47758034	T,T	C,C	1,1	inf,-inf	inf,inf	3.3811,1.33939	0.00319932	0.00319932
1	chr11:47945317:A:G	47945317	G,G	A,A	1,1	-inf,inf	inf,inf	4.2322,0.0879252	0.00315388	0.00315388
1	chr11:47739919:C:T	47739919	T,T	C,C	1,1	inf,-inf	inf,inf	3.37912,1.3269	0.00311759	0.00311759
1	chr11:47761524:G:A	47761524	A,A	G,G	1,1	inf,-inf	inf,inf	3.33234,1.3662	0.00303412	0.00303412
1	chr11:47626490:G:A	47626490	A,A	G,G	1,1	inf,-inf	inf,inf	3.40588,1.24917	0.00287782	0.00287782
1	chr11:47634200:C:T	47634200	T,T	C,C	1,1	inf,-inf	inf,inf	3.41667,1.22785	0.00283605	0.00283605
1	chr11:47944008:A:G	47944008	G,NA	A,NA	1,NA	-inf,NA	inf,NA	3.6258,NA	0.00278333	0.00278333
1	chr11:47933214:T:A	47933214	A,A	T,T	1,1	-inf,inf	inf,inf	4.1321,0.200116	0.00277447	0.00277447
1	chr11:47398206:G:T	47398206	T,T	G,G	1,1	inf,-inf	inf,inf	3.99829,0.429291	0.00271158	0.00271158
```
