## Supplementary material for "Characterization of shared and ancestry-specific signals driving complex traits using multi-ancestry fine-mapping": susiex_nc1.cs80.snp

```
BP	SNP	PIP(CS1)	LogBF(CS1,Pop1)	LogBF(CS1,Pop2)
47396914	chr11:47396914:C:G	0.0022259	5.47574	-0.788941
47397385	chr11:47397385:C:T	8.38411e-06	-1.03664e-10	-0.89478
47397578	chr11:47397578:A:G	0.00921384	6.72063	-0.613289
47397653	chr11:47397653:CA:C	6.56839e-06	-1.03664e-10	-1.13885
47397905	chr11:47397905:G:A	6.61135e-06	-1.03664e-10	-1.13233
47398045	chr11:47398045:A:G	7.56814e-06	-1.03664e-10	-0.99717
47398206	chr11:47398206:G:T	0.00271158	5.68004	-0.795873
47398739	chr11:47398739:T:C	1.26016e-05	-1.03664e-10	-0.487293
47398877	chr11:47398877:CT:C	0.000123993	1.79911	-2.27101e-10
47398927	chr11:47398927:G:A	6.67603e-06	-1.03664e-10	-1.12259
47399046	chr11:47399046:G:T	6.8038e-06	-1.03664e-10	-1.10364
47399062	chr11:47399062:A:G	1.25823e-05	-1.03664e-10	-0.488823
47399318	chr11:47399318:G:A	6.53389e-06	-1.03664e-10	-1.14412
47399456	chr11:47399456:G:A	6.47514e-06	-1.03664e-10	-1.15315
47400338	chr11:47400338:G:GC	1.94751e-05	-0.0519792	-2.27101e-10
47401221	chr11:47401221:T:C	0.000120399	2.60702	-0.837333
47401325	chr11:47401325:A:G	5.27385e-06	-1.35836	-2.27101e-10
47401442	chr11:47401442:A:G	6.52392e-06	-1.03664e-10	-1.14564
47401636	chr11:47401636:T:C	8.08928e-06	-1.03664e-10	-0.930579
47402469	chr11:47402469:G:A	8.4948e-06	-1.03664e-10	-0.881663
47402622	chr11:47402622:G:A	8.67663e-06	-1.03664e-10	-0.860485
47402727	chr11:47402727:T:G	0.000189614	3.37501	-1.15113
47403166	chr11:47403166:T:C	0.0015176	4.70145	-0.397686
47403313	chr11:47403313:G:A	0.000173823	3.27071	-1.1338
47403380	chr11:47403380:G:A	2.71488e-06	-1.49531	-0.527055
47403412	chr11:47403412:A:G	4.0611e-05	0.99568	-0.312757
47404031	chr11:47404031:C:T	6.49178e-06	-1.03664e-10	-1.15058
47404262	chr11:47404262:C:T	6.28346e-06	-1.1832	-2.27101e-10
47404894	chr11:47404894:G:A	7.49205e-06	-1.03664e-10	-1.00728
47405405	chr11:47405405:G:A	0.00467603	5.31576	0.113326
47406070	chr11:47406070:G:A	0.000209389	3.43514	-1.11207
47406116	chr11:47406116:T:C	2.38885e-06	-1.49171	-0.658594
47406188	chr11:47406188:C:T	2.54931e-06	-1.50014	-0.585156
47406624	chr11:47406624:A:C	6.77056e-06	-1.03664e-10	-1.10853
47406818	chr11:47406818:C:T	1.71492e-06	-1.41545	-1.0663
47407014	chr11:47407014:C:T	0.00479914	5.37209	0.0829879
47407694	chr11:47407694:T:A	0.00426829	5.34028	-0.00242416
47408293	chr11:47408293:G:C	5.45793e-06	-1.32405	-2.27101e-10
47408907	chr11:47408907:T:C	0.00591486	6.78522	-1.12112
47409048	chr11:47409048:G:A	2.46474e-06	-1.51644	-0.602589
47409630	chr11:47409630:G:A	6.50825e-06	-1.03664e-10	-1.14805
47409752	chr11:47409752:A:G	8.84412e-06	-1.03664e-10	-0.841364
47409771	chr11:47409771:G:A	6.81712e-06	-1.03664e-10	-1.10168
47409959	chr11:47409959:C:T	7.8232e-06	-1.03664e-10	-0.964025
47409978	chr11:47409978:G:A	3.4016e-05	0.830767	-0.325055
47410014	chr11:47410014:G:A	2.14934e-05	-1.03664e-10	0.0466281
47410152	chr11:47410152:A:G	0.000186256	3.35997	-1.15397
47410177	chr11:47410177:A:G	1.12741e-05	-1.03664e-10	-0.598614
47410213	chr11:47410213:G:A	0.0184793	6.80329	-2.27101e-10
47410410	chr11:47410410:G:A	3.03229e-05	0.986841	-0.596054
47410415	chr11:47410415:C:T	0.000862935	4.32898	-0.589759
47410483	chr11:47410483:G:C	0.00595398	6.80314	-1.13244
47410752	chr11:47410752:G:A	0.00618614	6.84507	-1.13612
47410854	chr11:47410854:G:A	6.77465e-06	-1.03664e-10	-1.10793
47411174	chr11:47411174:T:G	2.21288e-06	-1.50718	-0.719647
47412669	chr11:47412669:A:AGG	2.45652e-06	-1.51046	-0.611912
47412829	chr11:47412829:G:T	7.93592e-06	-1.03664e-10	-0.949719
47412942	chr11:47412942:A:G	0.000248	3.60156	-1.10925
47413159	chr11:47413159:C:G	7.13363e-06	-1.03664e-10	-1.0563
47413174	chr11:47413174:T:A	6.51928e-06	-1.03664e-10	-1.14635
47413226	chr11:47413226:G:A	0.00981772	7.30002	-1.12919
47413538	chr11:47413538:G:A	1.85797e-05	-1.03664e-10	-0.0990457
47414354	chr11:47414354:T:C	1.95374e-05	-1.03664e-10	-0.0487882
47415235	chr11:47415235:G:A	7.68894e-06	-1.03664e-10	-0.981335
47415482	chr11:47415482:C:T	4.1115e-06	-0.557845	-1.04949
47415737	chr11:47415737:T:TC	9.54514e-06	-1.03664e-10	-0.765086
47415852	chr11:47415852:C:T	0.00102903	4.63895	-0.723695
47416518	chr11:47416518:G:A	6.53914e-06	-1.03664e-10	-1.14331
47417677	chr11:47417677:C:T	0.000242634	3.62395	-1.15351
47417891	chr11:47417891:C:G	1.83381e-05	-1.03664e-10	-0.112136
47417908	chr11:47417908:G:A	6.49471e-06	-1.03664e-10	-1.15013
47418048	chr11:47418048:G:C	6.66447e-06	-1.03664e-10	-1.12433
47418255	chr11:47418255:A:G	1.14537e-05	-1.03664e-10	-0.582806
47418387	chr11:47418387:A:G	0.00629205	6.86072	-1.13479
47418693	chr11:47418693:T:G	7.91166e-06	-0.952781	-2.27101e-10
47418732	chr11:47418732:T:A	0.0065387	6.89764	-1.13326
47418811	chr11:47418811:G:A	6.62659e-06	-1.03664e-10	-1.13003
47419207	chr11:47419207:G:A	2.70914e-06	-1.51605	-0.508434
47419836	chr11:47419836:G:A	6.60574e-06	-1.03664e-10	-1.13318
47419946	chr11:47419946:G:A	6.84134e-06	-1.03664e-10	-1.09813
47419962	chr11:47419962:G:A	0.00840014	5.37739	0.637498
47420113	chr11:47420113:C:T	0.000225841	3.28816	-0.889451
47420132	chr11:47420132:C:T	2.03968e-05	-0.19951	0.193772
47421175	chr11:47421175:G:A	7.00204e-06	-1.03664e-10	-1.07492
47421529	chr11:47421529:T:C	0.00253762	5.28142	-0.463558
47421687	chr11:47421687:CTG:C	0.00713735	6.96888	-1.1169
47421700	chr11:47421700:C:T	0.00186773	4.77842	-0.267058
47422043	chr11:47422043:G:C	0.00509027	6.66551	-1.15154
47422911	chr11:47422911:T:C	1.40229e-05	-1.03664e-10	-0.380429
47423456	chr11:47423456:T:C	6.65003e-06	-1.03664e-10	-1.1265
47424741	chr11:47424741:A:T	0.00229862	5.22837	-0.509421
47425412	chr11:47425412:G:A	1.54921e-05	-1.03664e-10	-0.280787
47425651	chr11:47425651:T:C	0.00012136	2.67988	-0.902235
47426404	chr11:47426404:C:G	0.00897262	6.8545	-0.773689
47426783	chr11:47426783:CA:C	0.00850568	6.81755	-0.790182
47426996	chr11:47426996:G:C	0.000239072	3.60252	-1.14687
47427134	chr11:47427134:T:C	0.00505502	6.33117	-0.824147
47427550	chr11:47427550:T:G	0.0038334	5.81266	-0.582266
47427993	chr11:47427993:C:T	0.00827921	6.827	-0.826617
47428040	chr11:47428040:G:A	3.97639e-06	-0.606546	-1.0342
47428313	chr11:47428313:G:A	0.000172479	3.28344	-1.15428
47428362	chr11:47428362:T:C	0.00601253	6.47866	-0.79818
47428613	chr11:47428613:A:G	8.34734e-06	-1.03664e-10	-0.899175
47428947	chr11:47428947:T:C	0.00363117	5.98817	-0.811976
47429474	chr11:47429474:TTTTG:T	0.0257031	8.21946	-1.08621
47429731	chr11:47429731:C:T	5.45957e-06	-0.676915	-0.646833
47429966	chr11:47429966:G:T	0.00973645	6.98503	-0.822518
47430072	chr11:47430072:C:T	0.00993076	6.98095	-0.798675
47430278	chr11:47430278:C:T	0.000214279	3.5007	-1.15454
47430336	chr11:47430336:A:G	7.85776e-06	-1.03664e-10	-0.959617
47430770	chr11:47430770:T:C	0.0110724	6.01247	0.278623
47431193	chr11:47431193:C:T	0.0106464	6.04584	0.206022
47431443	chr11:47431443:AC:A	7.26188e-06	-1.03664e-10	-1.03848
47431967	chr11:47431967:T:C	0.0109609	6.01045	0.270523
47432010	chr11:47432010:A:G	7.60206e-06	-1.03664e-10	-0.992699
47432171	chr11:47432171:T:G	0.0109484	6.11046	0.169376
47432571	chr11:47432571:G:A	1.37862e-05	-1.03664e-10	-0.397452
47432593	chr11:47432593:A:T	8.1068e-06	-1.03664e-10	-0.928415
47432659	chr11:47432659:C:T	2.47734e-05	0.965189	-0.776537
47432720	chr11:47432720:A:C	0.00705616	5.7564	0.0841401
47433030	chr11:47433030:A:G	2.56185e-05	0.108215	0.113983
47433079	chr11:47433079:C:T	8.57343e-06	-1.03664e-10	-0.87245
47433150	chr11:47433150:A:G	0.00656445	5.64672	0.121584
47433173	chr11:47433173:C:A	3.82481e-06	-0.538106	-1.1415
47433174	chr11:47433174:A:C	6.14845e-06	-1.20492	-2.27101e-10
47433315	chr11:47433315:G:A	4.79379e-06	-0.482989	-0.970808
47433600	chr11:47433600:C:T	6.46769e-06	-1.03664e-10	-1.1543
47434516	chr11:47434516:T:C	5.83787e-05	1.75321	-0.707381
47434651	chr11:47434651:G:A	0.00657923	5.67905	0.091501
47434675	chr11:47434675:T:A	0.00677646	5.67401	0.12608
47435076	chr11:47435076:G:A	0.000320929	3.83601	-1.08591
47435988	chr11:47435988:A:G	0.00204019	4.98489	-0.385216
47436238	chr11:47436238:G:A	0.00595298	5.55572	0.114809
47437089	chr11:47437089:A:T	4.54833e-06	-0.472535	-1.03382
47437178	chr11:47437178:C:T	6.78309e-06	-1.03664e-10	-1.10668
47437214	chr11:47437214:T:C	0.00703192	5.97506	-0.137961
47437674	chr11:47437674:G:A	2.14424e-05	-1.03664e-10	0.0442537
47437768	chr11:47437768:G:T	1.31256e-05	-1.03664e-10	-0.446554
47437918	chr11:47437918:G:A	0.000319831	3.84474	-1.09807
47438351	chr11:47438351:ACTC:A	7.2938e-06	-1.03664e-10	-1.03409
47438412	chr11:47438412:T:A	0.00408915	5.39693	-0.101957
47438454	chr11:47438454:T:C	0.00764187	5.73805	0.182233
47438474	chr11:47438474:C:A	6.6157e-06	-1.03664e-10	-1.13167
47438547	chr11:47438547:C:T	0.00813431	5.76339	0.219336
47439350	chr11:47439350:T:C	0.00120543	4.78313	-0.709656
47439929	chr11:47439929:T:C	0.00595681	5.52983	0.141346
47440142	chr11:47440142:G:A	6.01612e-06	-1.12819	-0.0984837
47440232	chr11:47440232:A:G	1.67367e-06	-1.51355	-0.992551
47440564	chr11:47440564:G:A	0.0064478	5.56467	0.185711
47440589	chr11:47440589:A:G	1.66798e-06	-1.50932	-1.00018
47440653	chr11:47440653:C:T	6.4684e-06	-1.03664e-10	-1.15419
47440884	chr11:47440884:G:A	0.000298394	3.83179	-1.1545
47440971	chr11:47440971:T:G	4.71089e-06	-0.413383	-1.05786
47441668	chr11:47441668:C:T	0.000361202	3.96692	-1.0986
47441931	chr11:47441931:AG:A	0.00386239	5.25778	-0.0198537
47442732	chr11:47442732:C:T	6.43882e-06	-1.15877	-2.27101e-10
47442874	chr11:47442874:G:T	6.4684e-06	-1.03664e-10	-1.15419
47442967	chr11:47442967:G:A	2.34433e-05	0.973456	-0.83999
47443032	chr11:47443032:C:T	0.000264297	3.71004	-1.15409
47443161	chr11:47443161:C:T	4.38821e-06	-0.393018	-1.14918
47443249	chr11:47443249:C:T	6.46723e-06	-1.03664e-10	-1.15437
47443543	chr11:47443543:T:C	0.00447599	5.4575	-0.0721351
47444403	chr11:47444403:G:A	0.00578807	5.6238	0.0186326
47444454	chr11:47444454:G:A	0.00725081	6.1839	-0.316151
47446154	chr11:47446154:C:G	6.49714e-06	-1.03664e-10	-1.14976
47446516	chr11:47446516:C:G	6.49022e-06	-1.03664e-10	-1.15082
47446963	chr11:47446963:C:T	4.53091e-05	0.792389	-2.27101e-10
47446993	chr11:47446993:C:T	0.0015325	4.49167	-0.178133
47447017	chr11:47447017:A:G	0.00143262	4.41218	-0.166044
47447239	chr11:47447239:C:T	0.00167057	4.44702	-0.0472134
47447268	chr11:47447268:C:T	0.0163091	6.205	0.47336
47447651	chr11:47447651:A:G	4.43545e-06	-1.53149	-2.27101e-10
47447887	chr11:47447887:A:G	0.00351012	5.15155	-0.00925679
47448102	chr11:47448102:A:G	1.21135e-05	-1.03664e-10	-0.5268
47448164	chr11:47448164:C:T	7.83374e-06	-1.03664e-10	-0.962678
47448270	chr11:47448270:G:A	6.48399e-06	-1.03664e-10	-1.15178
47448393	chr11:47448393:C:T	1.2377e-05	-1.03664e-10	-0.50528
47448727	chr11:47448727:C:T	8.78274e-06	-1.03664e-10	-0.848329
47448793	chr11:47448793:G:A	4.03434e-05	1.75099	-1.07468
47449306	chr11:47449306:C:T	8.12701e-06	-1.03664e-10	-0.925925
47449635	chr11:47449635:C:T	1.07546e-05	-1.03664e-10	-0.645783
47450250	chr11:47450250:G:A	6.54723e-06	-1.03664e-10	-1.14208
47450496	chr11:47450496:A:G	1.26003e-05	-1.03664e-10	-0.487397
47451014	chr11:47451014:G:A	6.65785e-06	-1.03664e-10	-1.12532
47451020	chr11:47451020:T:C	1.70261e-05	-1.03664e-10	-0.186367
47452594	chr11:47452594:T:G	2.12564e-06	-1.19956	-1.06749
47452750	chr11:47452750:G:A	5.23071e-06	-1.36657	-2.27101e-10
47452969	chr11:47452969:A:C	6.81457e-06	-1.03664e-10	-1.10205
47453195	chr11:47453195:G:A	6.69993e-06	-1.03664e-10	-1.11902
47453199	chr11:47453199:T:G	6.53093e-06	-1.03664e-10	-1.14457
47453401	chr11:47453401:G:A	6.53381e-06	-1.03664e-10	-1.14413
47453637	chr11:47453637:G:T	0.00164666	4.18474	0.20065
47453842	chr11:47453842:T:C	7.09909e-06	-1.03664e-10	-1.06115
47454101	chr11:47454101:C:T	6.64592e-06	-1.03664e-10	-1.12711
47454123	chr11:47454123:G:A	1.9775e-05	0.811754	-0.848454
47454825	chr11:47454825:A:C	0.000189068	3.35068	-1.12969
47454849	chr11:47454849:T:C	6.58843e-06	-1.03664e-10	-1.1358
47455179	chr11:47455179:A:G	8.48112e-06	-1.03664e-10	-0.883275
47455654	chr11:47455654:C:A	7.27138e-06	-1.03664e-10	-1.03717
47455997	chr11:47455997:G:A	7.76207e-06	-1.03664e-10	-0.971869
47456297	chr11:47456297:A:G	3.95044e-05	0.352092	0.303201
47456344	chr11:47456344:G:A	7.13552e-06	-1.03664e-10	-1.05603
47456986	chr11:47456986:T:C	7.09565e-06	-1.03664e-10	-1.06164
47457540	chr11:47457540:C:T	4.6511e-06	-1.48401	-2.27101e-10
47457671	chr11:47457671:T:C	6.47194e-06	-1.03664e-10	-1.15364
47457821	chr11:47457821:T:G	7.83874e-06	-1.03664e-10	-0.96204
47457870	chr11:47457870:GA:G	6.90556e-06	-1.03664e-10	-1.08879
47458033	chr11:47458033:T:C	7.81112e-06	-1.03664e-10	-0.965569
47458451	chr11:47458451:A:G	1.3415e-05	-1.03664e-10	-0.424744
47458725	chr11:47458725:T:C	7.73367e-06	-1.03664e-10	-0.975534
47458851	chr11:47458851:C:T	5.79347e-06	-0.223257	-1.04113
47459889	chr11:47459889:G:T	1.03386e-05	-1.03664e-10	-0.685233
47459981	chr11:47459981:T:C	0.000210921	3.24843	-0.91807
47460493	chr11:47460493:C:T	7.1696e-06	-1.03664e-10	-1.05127
47461612	chr11:47461612:C:T	1.20989e-05	-0.528002	-2.27101e-10
47461677	chr11:47461677:C:T	6.97882e-06	-1.03664e-10	-1.07824
47461705	chr11:47461705:C:T	0.00588456	5.65897	-2.27101e-10
47462366	chr11:47462366:T:C	4.19805e-06	-0.53897	-1.04753
47463111	chr11:47463111:C:T	7.12475e-06	-1.03664e-10	-1.05754
47463687	chr11:47463687:G:A	1.25424e-05	-0.492001	-2.27101e-10
47463716	chr11:47463716:CTGGAGT:C	1.91471e-05	0.78365	-0.852618
47463911	chr11:47463911:G:A	7.44279e-06	-1.03664e-10	-1.01387
47464142	chr11:47464142:C:T	8.42718e-06	-0.889656	-2.27101e-10
47464242	chr11:47464242:G:A	8.20685e-06	-1.03664e-10	-0.916148
47464561	chr11:47464561:G:A	6.63857e-06	-1.03664e-10	-1.12822
47465075	chr11:47465075:C:T	6.67832e-06	-1.03664e-10	-1.12225
47465739	chr11:47465739:A:T	6.66628e-06	-1.03664e-10	-1.12406
47465785	chr11:47465785:C:A	7.16202e-06	-1.03664e-10	-1.05233
47465846	chr11:47465846:C:T	6.58325e-06	-1.03664e-10	-1.13659
47466188	chr11:47466188:G:A	1.64861e-05	-0.598658	0.380058
47467319	chr11:47467319:A:C	6.50009e-06	-1.03664e-10	-1.1493
47469723	chr11:47469723:G:A	6.60701e-06	-1.03664e-10	-1.13299
47470621	chr11:47470621:C:T	4.72664e-06	-1.4679	-2.27101e-10
47472709	chr11:47472709:C:T	1.81094e-05	-1.03664e-10	-0.124685
47473367	chr11:47473367:G:C	6.842e-06	-1.03664e-10	-1.09804
47473650	chr11:47473650:G:A	1.88701e-05	-0.1566	0.0730602
47474194	chr11:47474194:G:T	0.000696783	3.90264	-0.377288
47474661	chr11:47474661:A:G	7.45521e-06	-1.03664e-10	-1.0122
47474971	chr11:47474971:C:A	6.62711e-06	-1.03664e-10	-1.12995
47475275	chr11:47475275:C:T	0.000514235	4.31461	-1.09304
47475729	chr11:47475729:A:C	6.96729e-06	-1.03664e-10	-1.07989
47476220	chr11:47476220:T:C	6.56803e-06	-1.03664e-10	-1.1389
47476397	chr11:47476397:C:G	6.48639e-06	-1.03664e-10	-1.15141
47476435	chr11:47476435:T:C	1.38038e-05	-1.03664e-10	-0.396174
47477108	chr11:47477108:T:C	6.46628e-06	-1.03664e-10	-1.15452
47478848	chr11:47478848:C:T	2.30923e-06	-1.23447	-0.949734
47478887	chr11:47478887:G:A	6.98174e-06	-1.03664e-10	-1.07782
47479656	chr11:47479656:C:G	1.43332e-05	-1.03664e-10	-0.358539
47480336	chr11:47480336:C:T	0.000495316	4.33386	-1.14978
47480437	chr11:47480437:G:T	7.31289e-06	-1.03664e-10	-1.03148
47481484	chr11:47481484:C:T	6.02376e-06	-1.22541	-2.27101e-10
47481740	chr11:47481740:C:T	6.50289e-06	-1.03664e-10	-1.14887
47482030	chr11:47482030:C:T	6.54069e-06	-1.03664e-10	-1.14308
47482183	chr11:47482183:AGAGT:A	6.52661e-06	-1.03664e-10	-1.14523
47482523	chr11:47482523:G:T	0.000674218	4.07617	-0.583732
47483125	chr11:47483125:G:A	4.7641e-06	-1.46001	-2.27101e-10
47483400	chr11:47483400:G:A	6.46904e-06	-1.03664e-10	-1.15409
47484588	chr11:47484588:G:C	1.46163e-05	-1.03664e-10	-0.338979
47484734	chr11:47484734:A:G	1.89159e-05	0.83794	-0.919055
47486495	chr11:47486495:C:T	7.03644e-06	-1.03664e-10	-1.07002
47486910	chr11:47486910:T:C	1.49715e-05	-1.03664e-10	-0.314972
47486922	chr11:47486922:G:C	2.88868e-05	-1.03664e-10	0.342266
47487585	chr11:47487585:G:C	3.13714e-06	-1.10695	-0.770852
47487816	chr11:47487816:G:A	7.5095e-06	-1.00495	-2.27101e-10
47488077	chr11:47488077:T:A	6.5066e-06	-1.03664e-10	-1.1483
47488161	chr11:47488161:T:C	6.97753e-06	-1.03664e-10	-1.07842
47489536	chr11:47489536:AATGC:A	6.50126e-06	-1.03664e-10	-1.14912
47490183	chr11:47490183:G:A	6.4768e-06	-1.03664e-10	-1.15289
47490523	chr11:47490523:T:C	9.66169e-06	-0.752949	-2.27101e-10
47490586	chr11:47490586:G:A	4.38798e-06	-0.4082	-1.13405
47490850	chr11:47490850:C:T	6.50161e-06	-1.03664e-10	-1.14907
47491255	chr11:47491255:CA:C	1.5216e-05	-1.03664e-10	-0.298772
47492354	chr11:47492354:C:T	6.46598e-06	-1.03664e-10	-1.15456
47492391	chr11:47492391:T:G	1.70373e-05	-1.03664e-10	-0.18571
47492713	chr11:47492713:CAG:C	1.11011e-05	-1.03664e-10	-0.614076
47493238	chr11:47493238:GCA:G	6.46612e-06	-1.03664e-10	-1.15454
47493270	chr11:47493270:G:A	5.91277e-06	-1.244	-2.27101e-10
47493408	chr11:47493408:T:C	7.03395e-06	-1.03664e-10	-1.07037
47493483	chr11:47493483:G:A	2.87648e-06	-1.38956	-0.574995
47493782	chr11:47493782:G:C	6.54096e-06	-1.03664e-10	-1.14303
47494345	chr11:47494345:A:G	7.63177e-06	-1.03664e-10	-0.988798
47494502	chr11:47494502:A:G	6.46599e-06	-1.03664e-10	-1.15456
47494504	chr11:47494504:C:T	6.74313e-06	-1.03664e-10	-1.11259
47496045	chr11:47496045:T:A	5.56716e-06	-1.30423	-2.27101e-10
47496649	chr11:47496649:C:T	8.66867e-06	-1.03664e-10	-0.861402
47496800	chr11:47496800:C:T	6.5036e-06	-1.03664e-10	-1.14876
47497123	chr11:47497123:G:C	6.49153e-06	-1.03664e-10	-1.15062
47497733	chr11:47497733:G:A	6.56478e-06	-1.03664e-10	-1.1394
47497940	chr11:47497940:G:C	6.66937e-06	-1.12359	-2.27101e-10
47498022	chr11:47498022:C:G	7.19825e-06	-1.03664e-10	-1.04728
47498242	chr11:47498242:ACAAAAAGTT:A	0.000534576	4.41049	-1.15014
47498768	chr11:47498768:G:C	6.56374e-06	-1.03664e-10	-1.13956
47499201	chr11:47499201:A:G	6.98585e-06	-1.03664e-10	-1.07723
47500393	chr11:47500393:C:A	6.52511e-06	-1.03664e-10	-1.14546
47500936	chr11:47500936:C:T	6.47011e-06	-1.03664e-10	-1.15392
47501117	chr11:47501117:T:A	7.17413e-06	-1.03664e-10	-1.05064
47501162	chr11:47501162:T:C	5.29356e-06	-1.35463	-2.27101e-10
47502021	chr11:47502021:G:A	4.57886e-06	-1.49967	-2.27101e-10
47502037	chr11:47502037:C:T	1.91749e-05	0.860379	-0.927893
47502301	chr11:47502301:C:T	6.4933e-06	-1.03664e-10	-1.15035
47502605	chr11:47502605:G:T	1.95583e-05	0.867963	-0.915678
47502620	chr11:47502620:C:A	1.78703e-05	0.783864	-0.921839
47502765	chr11:47502765:G:A	7.11203e-06	-1.03664e-10	-1.05933
47502847	chr11:47502847:A:G	9.00478e-06	-1.03664e-10	-0.823363
47503700	chr11:47503700:T:C	1.01134e-05	-1.03664e-10	-0.707255
47503831	chr11:47503831:T:C	6.48477e-06	-1.03664e-10	-1.15166
47504121	chr11:47504121:A:G	6.56722e-06	-1.03664e-10	-1.13903
47505304	chr11:47505304:T:C	9.87677e-06	-1.03664e-10	-0.730932
47505716	chr11:47505716:C:T	8.70664e-06	-1.03664e-10	-0.857032
47505840	chr11:47505840:C:T	7.15142e-06	-1.03664e-10	-1.05381
47506074	chr11:47506074:A:T	1.20139e-05	-1.03664e-10	-0.535054
47506243	chr11:47506243:G:A	6.46611e-06	-1.03664e-10	-1.15454
47506286	chr11:47506286:C:T	6.46699e-06	-1.03664e-10	-1.15441
47506416	chr11:47506416:G:A	1.0633e-05	-1.03664e-10	-0.657155
47506433	chr11:47506433:AAAAG:A	6.65817e-06	-1.03664e-10	-1.12527
47506563	chr11:47506563:G:A	6.46663e-06	-1.03664e-10	-1.15446
47507016	chr11:47507016:C:A	7.7261e-06	-1.03664e-10	-0.976514
47507291	chr11:47507291:T:C	5.59213e-06	-1.29976	-2.27101e-10
47507462	chr11:47507462:A:C	6.60016e-06	-1.03664e-10	-1.13402
47508395	chr11:47508395:C:A	0.0145349	6.82363	-0.260439
47508703	chr11:47508703:T:C	6.66004e-06	-1.03664e-10	-1.12499
47509014	chr11:47509014:C:A	6.48534e-06	-1.03664e-10	-1.15157
47509445	chr11:47509445:T:C	1.43518e-05	-1.03664e-10	-0.357245
47509509	chr11:47509509:G:C	6.49142e-06	-1.03664e-10	-1.15064
47510011	chr11:47510011:G:A	7.26464e-06	-1.03664e-10	-1.0381
47510856	chr11:47510856:G:C	1.56704e-05	-1.03664e-10	-0.269345
47510861	chr11:47510861:G:A	6.47306e-06	-1.03664e-10	-1.15347
47510953	chr11:47510953:G:C	2.04755e-05	-1.03664e-10	-0.0018865
47511100	chr11:47511100:T:C	7.03092e-06	-1.03664e-10	-1.0708
47511818	chr11:47511818:A:AG	6.50627e-06	-1.03664e-10	-1.14835
47512148	chr11:47512148:G:A	6.84677e-06	-1.03664e-10	-1.09734
47512399	chr11:47512399:T:C	7.01058e-06	-1.03664e-10	-1.0737
47512584	chr11:47512584:C:A	6.54222e-06	-1.03664e-10	-1.14284
47513085	chr11:47513085:A:G	4.49837e-06	-1.5174	-2.27101e-10
47513408	chr11:47513408:GT:G	6.56969e-06	-1.03664e-10	-1.13865
47513461	chr11:47513461:CCT:C	2.9811e-06	-1.12836	-0.800462
47514144	chr11:47514144:G:A	7.41524e-06	-1.03664e-10	-1.01758
47514304	chr11:47514304:T:C	9.61093e-06	-1.03664e-10	-0.758216
47514942	chr11:47514942:A:G	6.50997e-06	-1.03664e-10	-1.14778
47515068	chr11:47515068:T:C	8.76076e-06	-1.03664e-10	-0.850835
47515297	chr11:47515297:C:G	6.48537e-06	-1.03664e-10	-1.15157
47515426	chr11:47515426:A:G	6.51152e-06	-1.03664e-10	-1.14754
47516106	chr11:47516106:G:A	9.85949e-06	-1.03664e-10	-0.732683
47516231	chr11:47516231:C:T	6.50549e-06	-1.03664e-10	-1.14847
47516550	chr11:47516550:T:C	4.98423e-06	-0.37841	-1.03643
47516582	chr11:47516582:T:A	4.47531e-06	-1.52254	-2.27101e-10
47517153	chr11:47517153:G:A	6.16381e-06	-1.20242	-2.27101e-10
47517967	chr11:47517967:T:C	6.47354e-06	-1.03664e-10	-1.15339
47518145	chr11:47518145:T:C	0.00159235	4.36056	-0.00871165
47518765	chr11:47518765:G:C	7.91366e-06	-1.03664e-10	-0.952527
47519350	chr11:47519350:G:A	7.19825e-06	-1.03664e-10	-1.04728
47519840	chr11:47519840:G:A	1.32624e-05	-0.436181	-2.27101e-10
47519842	chr11:47519842:G:A	7.41422e-06	-1.03664e-10	-1.01772
47520023	chr11:47520023:CAGG:C	5.39018e-06	-1.33654	-2.27101e-10
47520765	chr11:47520765:T:C	6.50886e-06	-1.03664e-10	-1.14795
47521079	chr11:47521079:A:G	6.50264e-06	-1.03664e-10	-1.14891
47521204	chr11:47521204:G:A	6.5096e-06	-1.03664e-10	-1.14784
47521597	chr11:47521597:A:G	1.03136e-05	-1.03664e-10	-0.687653
47521662	chr11:47521662:G:A	2.0138e-05	-1.03664e-10	-0.0185109
47521769	chr11:47521769:A:C	4.87074e-06	-1.43787	-2.27101e-10
47522310	chr11:47522310:G:A	6.55263e-06	-1.03664e-10	-1.14125
47522322	chr11:47522322:T:TG	6.57478e-06	-1.03664e-10	-1.13788
47522355	chr11:47522355:A:G	6.8223e-06	-1.03664e-10	-1.10092
47522523	chr11:47522523:C:T	6.50351e-06	-1.03664e-10	-1.14878
47522702	chr11:47522702:T:C	6.49218e-06	-1.03664e-10	-1.15052
47523069	chr11:47523069:A:G	6.4798e-06	-1.15243	-2.27101e-10
47523105	chr11:47523105:A:T	6.50656e-06	-1.03664e-10	-1.14831
47523235	chr11:47523235:G:C	8.33324e-06	-1.03664e-10	-0.900866
47523299	chr11:47523299:A:T	6.40564e-06	-1.16394	-2.27101e-10
47523415	chr11:47523415:C:T	7.35224e-06	-1.03664e-10	-1.02611
47523522	chr11:47523522:A:T	6.46602e-06	-1.03664e-10	-1.15456
47523551	chr11:47523551:A:G	9.44344e-06	-1.03664e-10	-0.775797
47523673	chr11:47523673:T:C	1.60087e-05	-1.03664e-10	-0.247984
47523959	chr11:47523959:G:A	4.79446e-06	-1.45366	-2.27101e-10
47523970	chr11:47523970:T:C	7.46978e-06	-1.03664e-10	-1.01025
47525253	chr11:47525253:A:G	7.28506e-06	-1.03664e-10	-1.03529
47526609	chr11:47526609:T:G	6.53405e-06	-1.03664e-10	-1.14409
47526766	chr11:47526766:C:T	4.5786e-06	-1.49972	-2.27101e-10
47526907	chr11:47526907:T:C	6.58691e-06	-1.03664e-10	-1.13603
47527068	chr11:47527068:T:C	6.98585e-06	-1.03664e-10	-1.07723
47527218	chr11:47527218:A:G	6.55208e-06	-1.03664e-10	-1.14134
47527724	chr11:47527724:T:C	7.31694e-06	-1.03664e-10	-1.03093
47528208	chr11:47528208:A:G	5.47505e-06	-1.32092	-2.27101e-10
47529026	chr11:47529026:A:T	9.15924e-05	-1.03664e-10	1.49623
47529166	chr11:47529166:C:T	8.6573e-06	-1.03664e-10	-0.862714
47529254	chr11:47529254:T:C	8.74807e-06	-1.03664e-10	-0.852284
47532208	chr11:47532208:G:T	7.96812e-06	-1.03664e-10	-0.945669
47532211	chr11:47532211:A:G	8.74816e-06	-1.03664e-10	-0.852274
47532785	chr11:47532785:G:A	0.000261777	3.35542	-0.809046
47533225	chr11:47533225:G:A	6.46602e-06	-1.03664e-10	-1.15456
47533237	chr11:47533237:A:G	0.0148409	6.58402	-2.27101e-10
47533716	chr11:47533716:A:G	0.00815654	5.98546	-2.27101e-10
47533779	chr11:47533779:C:T	7.30768e-06	-1.03664e-10	-1.03219
47533842	chr11:47533842:T:A	6.46668e-06	-1.03664e-10	-1.15445
47535031	chr11:47535031:G:C	6.5303e-06	-1.14466	-2.27101e-10
47535581	chr11:47535581:G:A	1.72962e-05	-1.03664e-10	-0.17063
47535608	chr11:47535608:G:A	0.0016334	3.95958	0.417717
47535804	chr11:47535804:C:T	2.01985e-05	-0.461501	0.445995
47536037	chr11:47536037:T:C	6.61684e-06	-1.03664e-10	-1.1315
47536319	chr11:47536319:T:C	3.24872e-06	-1.11254	-0.730315
47536668	chr11:47536668:G:A	9.22519e-05	2.28009	-0.776681
47536757	chr11:47536757:C:G	6.56539e-06	-1.03664e-10	-1.13931
47537306	chr11:47537306:G:A	0.000254096	3.34091	-0.824319
47537874	chr11:47537874:C:T	6.93441e-06	-1.03664e-10	-1.08462
47538420	chr11:47538420:G:A	5.73778e-06	-1.51914	0.245092
47538555	chr11:47538555:A:C	6.58332e-06	-1.03664e-10	-1.13658
47538881	chr11:47538881:T:C	2.46072e-06	-1.24866	-0.872001
47540684	chr11:47540684:G:C	8.44365e-06	-1.03664e-10	-0.887704
47540689	chr11:47540689:C:T	4.66094e-06	-0.444452	-1.03745
47541292	chr11:47541292:A:AC	7.19825e-06	-1.03664e-10	-1.04728
47542381	chr11:47542381:C:A	1.38485e-05	-0.392941	-2.27101e-10
47542383	chr11:47542383:G:A	6.62663e-06	-1.03664e-10	-1.13002
47542433	chr11:47542433:G:T	1.04782e-05	-1.03664e-10	-0.671821
47542506	chr11:47542506:T:C	6.51194e-06	-1.03664e-10	-1.14748
47542889	chr11:47542889:T:C	6.98503e-06	-1.03664e-10	-1.07735
47543035	chr11:47543035:G:A	1.94178e-05	0.867282	-0.922211
47543170	chr11:47543170:G:A	4.51879e-05	1.9008	-1.11108
47543182	chr11:47543182:T:C	6.9763e-06	-1.03664e-10	-1.0786
47543233	chr11:47543233:A:G	2.43527e-06	-1.20125	-0.929805
47543551	chr11:47543551:G:T	0.000500123	4.22924	-1.03551
47543582	chr11:47543582:A:G	1.72317e-05	-1.03664e-10	-0.174367
47543586	chr11:47543586:T:C	4.46403e-06	-0.421597	-1.10347
47543639	chr11:47543639:G:A	6.46604e-06	-1.03664e-10	-1.15455
47544800	chr11:47544800:T:C	0.0284611	7.58354	-0.34836
47544859	chr11:47544859:G:A	6.56804e-06	-1.03664e-10	-1.1389
47544946	chr11:47544946:C:G	7.19825e-06	-1.03664e-10	-1.04728
47545210	chr11:47545210:A:G	4.784e-06	-1.45584	-2.27101e-10
47545502	chr11:47545502:A:G	6.5128e-06	-1.03664e-10	-1.14735
47545643	chr11:47545643:A:G	7.88711e-06	-1.03664e-10	-0.955887
47545700	chr11:47545700:T:C	4.69721e-06	-1.47415	-2.27101e-10
47546012	chr11:47546012:G:A	6.4743e-06	-1.15328	-2.27101e-10
47546522	chr11:47546522:C:T	0.00266754	4.35662	0.511176
47546699	chr11:47546699:T:C	8.6093e-06	-1.03664e-10	-0.868275
47546750	chr11:47546750:T:C	4.83198e-06	-1.44586	-2.27101e-10
47546792	chr11:47546792:C:G	2.58494e-06	-1.14686	-0.924555
47547681	chr11:47547681:AAAG:A	8.97043e-05	2.47016	-0.994762
47548054	chr11:47548054:A:G	6.73497e-06	-1.03664e-10	-1.1138
47548111	chr11:47548111:C:A	1.89435e-05	-1.03664e-10	-0.0796572
47549059	chr11:47549059:T:G	3.9813e-05	0.663077	-2.27101e-10
47549171	chr11:47549171:G:A	6.46602e-06	-1.03664e-10	-1.15456
47549479	chr11:47549479:A:G	6.50349e-06	-1.03664e-10	-1.14878
47549848	chr11:47549848:G:A	6.59198e-06	-1.03664e-10	-1.13526
47549905	chr11:47549905:C:T	4.02566e-05	0.674157	-2.27101e-10
47550256	chr11:47550256:T:C	0.000174351	3.03251	-0.892554
47550303	chr11:47550303:G:A	1.97775e-05	0.682672	-0.719247
47550340	chr11:47550340:G:A	6.49411e-06	-1.03664e-10	-1.15022
47550369	chr11:47550369:A:G	5.07564e-06	-0.389172	-1.00749
47550404	chr11:47550404:G:A	1.66541e-05	0.615741	-0.824199
47550415	chr11:47550415:C:T	2.36824e-06	-1.23535	-0.923616
47550460	chr11:47550460:G:C	6.50072e-06	-1.03664e-10	-1.1492
47550727	chr11:47550727:G:A	2.83349e-06	-1.09177	-0.88784
47550742	chr11:47550742:G:A	6.50234e-06	-1.03664e-10	-1.14896
47551404	chr11:47551404:G:C	7.20974e-06	-1.03664e-10	-1.04568
47551542	chr11:47551542:G:A	6.60442e-06	-1.03664e-10	-1.13338
47551574	chr11:47551574:C:T	7.03081e-06	-1.03664e-10	-1.07082
47551804	chr11:47551804:A:T	5.63892e-06	-1.29143	-2.27101e-10
47552380	chr11:47552380:G:C	6.50199e-06	-1.03664e-10	-1.14901
47552726	chr11:47552726:G:A	4.51685e-06	-1.5133	-2.27101e-10
47552864	chr11:47552864:A:G	1.30927e-05	-1.03664e-10	-0.44906
47553448	chr11:47553448:C:T	6.54621e-06	-1.03664e-10	-1.14223
47553575	chr11:47553575:G:T	6.50349e-06	-1.03664e-10	-1.14878
47553807	chr11:47553807:T:A	6.46816e-06	-1.03664e-10	-1.15423
47553896	chr11:47553896:C:T	6.503e-06	-1.03664e-10	-1.14885
47554669	chr11:47554669:T:G	6.62411e-06	-1.03664e-10	-1.1304
47554851	chr11:47554851:G:A	6.73655e-06	-1.03664e-10	-1.11357
47555185	chr11:47555185:G:C	7.19825e-06	-1.03664e-10	-1.04728
47555256	chr11:47555256:T:C	0.000162295	2.0683	-2.27101e-10
47555529	chr11:47555529:G:T	7.0317e-06	-1.03664e-10	-1.07069
47555850	chr11:47555850:G:A	6.49614e-06	-1.03664e-10	-1.14991
47556141	chr11:47556141:G:A	6.50731e-06	-1.03664e-10	-1.14819
47556159	chr11:47556159:G:C	1.66069e-05	-1.03664e-10	-0.2113
47556949	chr11:47556949:G:C	9.53902e-06	-1.03664e-10	-0.765727
47557005	chr11:47557005:T:C	6.67404e-06	-1.03664e-10	-1.12289
47557231	chr11:47557231:T:G	7.24818e-06	-1.03664e-10	-1.04037
47557237	chr11:47557237:G:T	7.225e-06	-1.03664e-10	-1.04357
47557631	chr11:47557631:T:A	6.54092e-06	-1.03664e-10	-1.14304
47557817	chr11:47557817:A:G	6.46596e-06	-1.03664e-10	-1.15457
47557843	chr11:47557843:T:C	1.85788e-05	-1.03664e-10	-0.0990946
47557933	chr11:47557933:A:G	6.51164e-06	-1.03664e-10	-1.14753
47557988	chr11:47557988:T:C	7.07703e-06	-1.03664e-10	-1.06426
47558510	chr11:47558510:AAAT:A	5.13529e-06	-1.38498	-2.27101e-10
47558982	chr11:47558982:A:T	6.46598e-06	-1.03664e-10	-1.15456
47559068	chr11:47559068:TA:T	6.57125e-06	-1.03664e-10	-1.13841
47559174	chr11:47559174:C:T	7.05275e-06	-1.03664e-10	-1.0677
47559884	chr11:47559884:C:T	4.43733e-06	-1.53106	-2.27101e-10
47559891	chr11:47559891:G:A	2.42972e-06	-1.26017	-0.873173
47561011	chr11:47561011:G:A	1.89644e-05	-1.03664e-10	-0.0785534
47561025	chr11:47561025:C:T	1.60122e-05	-1.03664e-10	-0.247765
47561062	chr11:47561062:C:T	2.29347e-05	0.984685	-0.873151
47561401	chr11:47561401:C:G	6.46934e-06	-1.03664e-10	-1.15404
47561569	chr11:47561569:C:T	0.00246087	4.35782	0.429333
47561593	chr11:47561593:A:G	1.40709e-05	-0.377011	-2.27101e-10
47561772	chr11:47561772:T:C	6.50094e-06	-1.03664e-10	-1.14917
47562708	chr11:47562708:T:G	6.46704e-06	-1.03664e-10	-1.1544
47562864	chr11:47562864:C:T	7.89067e-06	-1.03664e-10	-0.955437
47563048	chr11:47563048:C:T	2.33418e-05	1.01397	-0.884838
47563359	chr11:47563359:T:G	7.19825e-06	-1.03664e-10	-1.04728
47563448	chr11:47563448:G:A	4.80933e-06	-1.45056	-2.27101e-10
47564206	chr11:47564206:G:A	5.64506e-06	-1.29034	-2.27101e-10
47564605	chr11:47564605:T:C	6.49387e-06	-1.03664e-10	-1.15026
47565416	chr11:47565416:A:G	7.96824e-06	-1.03664e-10	-0.945654
47565505	chr11:47565505:T:G	3.56695e-05	-1.03664e-10	0.553179
47565691	chr11:47565691:C:G	6.50364e-06	-1.03664e-10	-1.14876
47565900	chr11:47565900:C:T	4.98502e-06	-0.37848	-1.0362
47566238	chr11:47566238:G:C	6.97865e-06	-1.03664e-10	-1.07826
47566445	chr11:47566445:T:G	6.79762e-06	-1.10455	-2.27101e-10
47567467	chr11:47567467:A:T	1.04624e-05	-1.03664e-10	-0.673333
47567554	chr11:47567554:C:A	6.82155e-06	-1.03664e-10	-1.10103
47568155	chr11:47568155:C:T	0.00107418	4.40002	-0.441818
47568573	chr11:47568573:T:C	1.90513e-05	-1.03664e-10	-0.0739835
47569425	chr11:47569425:T:G	9.84162e-06	-1.03664e-10	-0.734497
47570109	chr11:47570109:G:T	5.10386e-06	-0.333167	-1.05795
47570241	chr11:47570241:A:G	2.45454e-05	-1.03664e-10	0.179406
47571509	chr11:47571509:C:T	7.27553e-06	-1.03664e-10	-1.0366
47572393	chr11:47572393:A:C	6.50744e-06	-1.03664e-10	-1.14817
47572990	chr11:47572990:G:A	6.56839e-06	-1.03664e-10	-1.13885
47574219	chr11:47574219:G:A	6.99207e-06	-1.03664e-10	-1.07634
47574434	chr11:47574434:T:A	7.2415e-06	-1.03664e-10	-1.04129
47574887	chr11:47574887:TC:T	6.65776e-06	-1.03664e-10	-1.12533
47575072	chr11:47575072:G:A	8.47782e-06	-1.03664e-10	-0.883664
47575231	chr11:47575231:G:A	2.06697e-05	0.99325	-0.985701
47576049	chr11:47576049:C:G	6.49582e-06	-1.03664e-10	-1.14996
47576236	chr11:47576236:G:A	6.83249e-06	-1.03664e-10	-1.09943
47576433	chr11:47576433:A:G	6.4867e-06	-1.03664e-10	-1.15136
47576637	chr11:47576637:C:G	6.50349e-06	-1.03664e-10	-1.14878
47576809	chr11:47576809:T:A	2.56627e-05	0.22392	-2.27101e-10
47576929	chr11:47576929:G:A	0.0001145	1.71945	-2.27101e-10
47577770	chr11:47577770:T:C	7.62455e-06	-0.989745	-2.27101e-10
47578162	chr11:47578162:G:A	6.46649e-06	-1.03664e-10	-1.15448
47578227	chr11:47578227:C:G	6.8463e-06	-1.03664e-10	-1.09741
47578530	chr11:47578530:G:A	7.32541e-06	-1.03664e-10	-1.02977
47578800	chr11:47578800:A:G	8.76334e-06	-1.03664e-10	-0.85054
47578886	chr11:47578886:C:T	2.38442e-06	-1.22001	-0.93215
47579510	chr11:47579510:T:C	6.98174e-06	-1.03664e-10	-1.07782
47580114	chr11:47580114:G:T	6.50608e-06	-1.03664e-10	-1.14838
47580123	chr11:47580123:A:C	6.97778e-06	-1.03664e-10	-1.07839
47580189	chr11:47580189:C:T	1.66128e-05	-1.03664e-10	-0.210945
47580384	chr11:47580384:G:A	6.77992e-06	-1.03664e-10	-1.10715
47581177	chr11:47581177:C:T	0.000888714	4.23854	-0.469879
47581327	chr11:47581327:G:A	0.000549888	4.44315	-1.15456
47581454	chr11:47581454:C:T	5.31686e-06	-1.51979	0.16955
47582003	chr11:47582003:C:T	6.48317e-06	-1.03664e-10	-1.15191
47582642	chr11:47582642:C:T	6.48311e-06	-1.03664e-10	-1.15192
47583535	chr11:47583535:T:G	1.81299e-05	-1.03664e-10	-0.123554
47583875	chr11:47583875:G:A	2.37802e-05	1.0985	-0.950767
47583912	chr11:47583912:G:C	6.80739e-06	-1.03664e-10	-1.10311
47584862	chr11:47584862:A:G	6.79453e-06	-1.03664e-10	-1.105
47584931	chr11:47584931:G:A	0.088844	5.52996	2.84356
47585125	chr11:47585125:G:A	6.60342e-06	-1.03664e-10	-1.13353
47585313	chr11:47585313:G:C	5.19711e-06	-0.969158	-0.403858
47585432	chr11:47585432:C:T	1.41199e-05	0.505277	-0.878808
47585556	chr11:47585556:T:TCTTGGTTCA	6.96498e-06	-1.03664e-10	-1.08022
47585596	chr11:47585596:C:T	6.55479e-06	-1.03664e-10	-1.14092
47585855	chr11:47585855:T:C	7.88283e-06	-1.03664e-10	-0.95643
47586360	chr11:47586360:T:C	0.000105837	2.43018	-0.789403
47587174	chr11:47587174:C:T	6.58976e-06	-1.03664e-10	-1.1356
47587397	chr11:47587397:T:A	4.91112e-06	-0.39066	-1.03895
47587488	chr11:47587488:T:C	4.96715e-06	-1.41827	-2.27101e-10
47587509	chr11:47587509:T:C	5.35309e-06	-0.6807	-0.662743
47587557	chr11:47587557:T:C	1.78748e-05	-1.03664e-10	-0.137728
47587845	chr11:47587845:T:C	1.8508e-05	-1.03664e-10	-0.102914
47588528	chr11:47588528:G:A	7.06328e-06	-1.03664e-10	-1.06621
47588729	chr11:47588729:T:A	7.97472e-06	0.207553	-1.15239
47589014	chr11:47589014:CA:C	6.95929e-06	-1.03664e-10	-1.08104
47589059	chr11:47589059:A:G	6.91658e-06	-1.03664e-10	-1.0872
47589600	chr11:47589600:C:T	0.0168834	7.13415	-0.421186
47591224	chr11:47591224:G:A	6.56289e-06	-1.03664e-10	-1.13969
47592105	chr11:47592105:C:G	5.53969e-06	-1.30918	-2.27101e-10
47592571	chr11:47592571:ACT:A	6.52817e-06	-1.03664e-10	-1.14499
47592972	chr11:47592972:C:T	7.03056e-06	-1.03664e-10	-1.07085
47593023	chr11:47593023:C:T	2.69959e-05	0.274567	-2.27101e-10
47593697	chr11:47593697:T:C	6.46639e-06	-1.03664e-10	-1.1545
47594093	chr11:47594093:T:C	8.5522e-06	-1.03664e-10	-0.874929
47594656	chr11:47594656:TC:T	9.79168e-06	-0.739584	-2.27101e-10
47594659	chr11:47594659:TAGTGTGGGG:T	9.92984e-06	-0.725573	-2.27101e-10
47594912	chr11:47594912:TCTGCAGGCATCAGAGGGGCAGC:T	6.64283e-06	-1.03664e-10	-1.12758
47595116	chr11:47595116:A:G	7.85061e-06	-1.03664e-10	-0.960527
47595141	chr11:47595141:C:A	7.36602e-06	-1.03664e-10	-1.02424
47595200	chr11:47595200:G:A	7.24757e-06	-1.03664e-10	-1.04045
47595454	chr11:47595454:A:C	6.68794e-06	-1.03664e-10	-1.12081
47595817	chr11:47595817:A:G	6.3884e-06	-1.16663	-2.27101e-10
47595900	chr11:47595900:G:T	4.54316e-06	-1.5075	-2.27101e-10
47596077	chr11:47596077:G:A	8.66764e-06	-1.03664e-10	-0.861521
47596309	chr11:47596309:T:C	6.53128e-06	-1.03664e-10	-1.14452
47597020	chr11:47597020:GTTC:G	6.53041e-06	-1.03664e-10	-1.14465
47597071	chr11:47597071:C:A	6.47272e-06	-1.03664e-10	-1.15352
47597196	chr11:47597196:C:T	6.47178e-06	-1.03664e-10	-1.15367
47597299	chr11:47597299:G:A	6.98124e-06	-1.03664e-10	-1.07789
47598145	chr11:47598145:C:T	6.50673e-06	-1.03664e-10	-1.14828
47599417	chr11:47599417:A:T	0.000179235	1.67429	0.493288
47599757	chr11:47599757:A:G	1.17252e-05	-1.03664e-10	-0.559377
47600205	chr11:47600205:G:A	6.95558e-06	-1.03664e-10	-1.08157
47600587	chr11:47600587:G:A	0.00379377	4.57337	0.64663
47600860	chr11:47600860:G:A	0.0222889	7.20761	-0.216886
47600898	chr11:47600898:G:T	7.58495e-06	-1.03664e-10	-0.994952
47601219	chr11:47601219:C:T	6.60257e-06	-1.03664e-10	-1.13366
47601410	chr11:47601410:TTGAACTCC:T	7.20416e-06	-1.03664e-10	-1.04646
47602037	chr11:47602037:A:C	8.41337e-06	-1.03664e-10	-0.891296
47602338	chr11:47602338:C:T	0.000884653	3.76408	-2.27101e-10
47602431	chr11:47602431:C:T	5.11616e-06	-0.415881	-0.972833
47602821	chr11:47602821:A:AT	2.86611e-06	-1.10839	-0.859772
47603166	chr11:47603166:G:A	7.41887e-06	-1.03664e-10	-1.01709
47603494	chr11:47603494:C:T	1.63986e-05	-0.223921	-2.27101e-10
47603804	chr11:47603804:G:A	1.05285e-05	-1.03664e-10	-0.667035
47604538	chr11:47604538:C:G	6.64092e-06	-1.03664e-10	-1.12787
47604940	chr11:47604940:T:G	2.11037e-06	-1.1246	-1.14966
47605034	chr11:47605034:C:T	4.05778e-05	0.682103	-2.27101e-10
47605253	chr11:47605253:C:A	5.92183e-06	-1.24247	-2.27101e-10
47605323	chr11:47605323:C:T	6.49417e-06	-1.03664e-10	-1.15021
47605378	chr11:47605378:C:T	5.57876e-06	-1.30215	-2.27101e-10
47605750	chr11:47605750:C:T	0.000242479	3.28644	-0.81664
47605875	chr11:47605875:G:A	6.46839e-06	-1.03664e-10	-1.15419
47605953	chr11:47605953:A:G	8.28499e-06	-1.03664e-10	-0.906672
47606083	chr11:47606083:A:G	7.84152e-06	-1.03664e-10	-0.961685
47606107	chr11:47606107:T:A	6.47551e-06	-1.03664e-10	-1.15309
47606953	chr11:47606953:A:G	7.14173e-06	-1.03664e-10	-1.05516
47606984	chr11:47606984:C:T	1.96755e-05	0.711541	-0.753284
47607941	chr11:47607941:A:G	6.98693e-06	-1.03664e-10	-1.07708
47608150	chr11:47608150:T:C	1.05113e-05	-1.03664e-10	-0.668666
47608241	chr11:47608241:T:C	1.98165e-05	0.728165	-0.762769
47609097	chr11:47609097:T:C	7.17153e-06	-1.03664e-10	-1.051
47609728	chr11:47609728:G:T	7.19044e-06	-1.03664e-10	-1.04837
47609900	chr11:47609900:T:C	4.99872e-06	-1.41194	-2.27101e-10
47610281	chr11:47610281:C:T	1.17203e-05	-0.5598	-2.27101e-10
47610660	chr11:47610660:G:A	4.98753e-06	-1.41418	-2.27101e-10
47610843	chr11:47610843:A:G	6.65273e-06	-1.03664e-10	-1.12609
47610904	chr11:47610904:T:C	7.1312e-06	-1.03664e-10	-1.05664
47611011	chr11:47611011:G:A	6.54235e-06	-1.03664e-10	-1.14282
47611155	chr11:47611155:G:A	2.29328e-05	1.01976	-0.908313
47611474	chr11:47611474:C:G	6.82569e-06	-1.03664e-10	-1.10042
47612639	chr11:47612639:T:C	1.95568e-05	-1.03664e-10	-0.0477934
47612914	chr11:47612914:T:C	6.98494e-06	-1.03664e-10	-1.07736
47613168	chr11:47613168:A:C	6.4891e-06	-1.03664e-10	-1.15099
47613344	chr11:47613344:T:C	7.13536e-06	-1.03664e-10	-1.05605
47613401	chr11:47613401:T:A	7.81869e-06	-1.03664e-10	-0.964601
47613437	chr11:47613437:AG:A	7.10625e-06	-1.03664e-10	-1.06014
47613498	chr11:47613498:C:T	8.46385e-06	-1.03664e-10	-0.885314
47613733	chr11:47613733:A:AG	8.88997e-06	-1.03664e-10	-0.836194
47614286	chr11:47614286:CTTAA:C	7.68413e-06	-1.03664e-10	-0.98196
47614324	chr11:47614324:T:C	6.60521e-06	-1.03664e-10	-1.13326
47614350	chr11:47614350:T:C	6.98149e-06	-1.03664e-10	-1.07786
47614524	chr11:47614524:T:G	6.48752e-06	-1.03664e-10	-1.15124
47614867	chr11:47614867:C:T	6.69103e-06	-1.03664e-10	-1.12035
47616263	chr11:47616263:C:T	4.69237e-06	-1.47518	-2.27101e-10
47617458	chr11:47617458:C:A	1.32873e-05	-1.03664e-10	-0.434306
47617601	chr11:47617601:A:C	1.64306e-05	-1.03664e-10	-0.221971
47618042	chr11:47618042:C:G	7.2047e-06	-1.03664e-10	-1.04638
47618649	chr11:47618649:G:A	6.9654e-06	-0.35018	-0.729984
47619109	chr11:47619109:T:C	5.60942e-06	-1.29667	-2.27101e-10
47619210	chr11:47619210:T:C	8.17564e-06	-0.919959	-2.27101e-10
47619339	chr11:47619339:C:T	1.47341e-05	0.55941	-0.890366
47619623	chr11:47619623:T:C	6.47406e-06	-1.03664e-10	-1.15332
47619915	chr11:47619915:A:G	8.46432e-06	-1.03664e-10	-0.885258
47620666	chr11:47620666:A:G	1.98412e-05	-1.03664e-10	-0.0333585
47620677	chr11:47620677:A:C	6.4931e-06	-1.03664e-10	-1.15038
47621581	chr11:47621581:C:T	8.44487e-06	-1.03664e-10	-0.887559
47622339	chr11:47622339:T:A	0.00109182	4.31751	-0.343018
47623377	chr11:47623377:A:T	6.49148e-06	-1.03664e-10	-1.15063
47624286	chr11:47624286:T:A	7.09357e-06	-1.03664e-10	-1.06193
47624823	chr11:47624823:C:CA	7.24786e-06	-1.03664e-10	-1.04041
47624943	chr11:47624943:C:A	1.71712e-05	-1.03664e-10	-0.177887
47625028	chr11:47625028:C:T	6.49516e-06	-1.03664e-10	-1.15006
47626490	chr11:47626490:G:A	0.00287782	4.45814	0.48553
47627010	chr11:47627010:C:G	5.3684e-06	-0.69389	-0.646697
47628066	chr11:47628066:G:A	1.25063e-05	-0.494885	-2.27101e-10
47628586	chr11:47628586:AT:A	0.000993631	4.27167	-0.391427
47628607	chr11:47628607:T:C	6.46657e-06	-1.03664e-10	-1.15447
47629194	chr11:47629194:A:C	8.98296e-06	-1.03664e-10	-0.825788
47629441	chr11:47629441:C:T	0.0170246	7.02766	-0.306364
47630287	chr11:47630287:G:A	6.48426e-06	-1.03664e-10	-1.15174
47630924	chr11:47630924:A:T	6.80788e-06	-1.10304	-2.27101e-10
47630951	chr11:47630951:G:A	6.60913e-06	-1.03664e-10	-1.13267
47631811	chr11:47631811:T:C	7.12633e-06	-1.03664e-10	-1.05732
47632000	chr11:47632000:A:G	6.92449e-06	-1.03664e-10	-1.08605
47632159	chr11:47632159:C:T	1.17894e-05	-0.553914	-2.27101e-10
47632513	chr11:47632513:C:T	5.11644e-06	-1.38866	-2.27101e-10
47632839	chr11:47632839:C:T	6.56477e-06	-1.03664e-10	-1.1394
47633361	chr11:47633361:C:T	2.60535e-05	-1.03664e-10	0.239036
47634200	chr11:47634200:C:T	0.00283605	4.48027	0.448776
47634962	chr11:47634962:G:A	6.46648e-06	-1.03664e-10	-1.15449
47635082	chr11:47635082:G:A	1.42731e-05	-0.362743	-2.27101e-10
47635111	chr11:47635111:G:A	6.4876e-06	-1.03664e-10	-1.15122
47635374	chr11:47635374:C:T	6.82609e-06	-1.03664e-10	-1.10037
47635421	chr11:47635421:T:C	6.9773e-06	-1.03664e-10	-1.07846
47635712	chr11:47635712:CTTCAG:C	6.71667e-06	-1.03664e-10	-1.11653
47636762	chr11:47636762:C:T	0.0023331	4.35473	0.379107
47637452	chr11:47637452:G:A	8.04425e-06	-1.03664e-10	-0.93616
47639803	chr11:47639803:A:G	6.69729e-06	-1.03664e-10	-1.11941
47640556	chr11:47640556:C:T	8.30965e-06	-1.03664e-10	-0.9037
47640580	chr11:47640580:T:C	6.50087e-06	-1.03664e-10	-1.14918
47641226	chr11:47641226:C:T	6.56692e-06	-1.03664e-10	-1.13907
47641497	chr11:47641497:A:G	0.00264951	4.42921	0.431801
47642572	chr11:47642572:G:C	6.70406e-06	-1.03664e-10	-1.11841
47643052	chr11:47643052:A:G	6.62722e-06	-1.03664e-10	-1.12993
47643197	chr11:47643197:A:G	1.0517e-05	-1.03664e-10	-0.668126
47643639	chr11:47643639:C:A	7.1427e-06	-1.03664e-10	-1.05503
47644134	chr11:47644134:G:A	0.0207794	7.33161	-0.411016
47644609	chr11:47644609:C:A	7.30964e-06	-1.03664e-10	-1.03192
47645476	chr11:47645476:A:G	5.02448e-06	-1.4068	-2.27101e-10
47645801	chr11:47645801:GGGTT:G	1.67047e-05	-1.03664e-10	-0.205425
47645806	chr11:47645806:C:A	1.67047e-05	-1.03664e-10	-0.205425
47646033	chr11:47646033:C:T	7.56367e-06	-1.03664e-10	-0.997761
47646397	chr11:47646397:C:T	7.31648e-06	-1.03664e-10	-1.03099
47646403	chr11:47646403:A:C	7.56901e-06	-1.03664e-10	-0.997055
47646654	chr11:47646654:C:CTG	6.56419e-06	-1.03664e-10	-1.13949
47647415	chr11:47647415:T:C	7.71917e-06	-1.03664e-10	-0.977411
47647436	chr11:47647436:A:G	7.05537e-06	-1.03664e-10	-1.06733
47648067	chr11:47648067:G:A	0.0171037	7.1118	-0.385864
47648504	chr11:47648504:C:T	8.76342e-06	-0.850531	-2.27101e-10
47648551	chr11:47648551:T:C	1.6853e-05	-1.03664e-10	-0.196591
47649068	chr11:47649068:G:T	1.68342e-05	-1.03664e-10	-0.197706
47649867	chr11:47649867:G:A	6.56283e-06	-1.03664e-10	-1.1397
47650205	chr11:47650205:C:T	1.48422e-05	-1.03664e-10	-0.323642
47650590	chr11:47650590:T:C	7.66052e-06	-1.03664e-10	-0.985038
47651035	chr11:47651035:G:A	5.92046e-06	-0.130215	-1.11249
47651053	chr11:47651053:G:A	2.42083e-05	1.20413	-1.03855
47651449	chr11:47651449:A:G	6.7658e-06	-1.03664e-10	-1.10924
47651748	chr11:47651748:T:C	2.61332e-05	0.135236	0.106854
47652008	chr11:47652008:A:G	7.29917e-06	-1.03664e-10	-1.03336
47652549	chr11:47652549:G:A	9.71101e-05	2.62842	-1.07369
47652586	chr11:47652586:A:G	8.73282e-06	-1.03664e-10	-0.854029
47652911	chr11:47652911:C:T	7.82252e-06	-1.03664e-10	-0.964111
47653382	chr11:47653382:G:A	0.000141052	2.84515	-0.917144
47653637	chr11:47653637:T:A	7.15086e-06	-1.03664e-10	-1.05388
47654090	chr11:47654090:G:A	5.01828e-06	-1.40803	-2.27101e-10
47654533	chr11:47654533:G:A	0.000139249	3.02516	-1.11002
47655014	chr11:47655014:G:A	8.7247e-06	-1.03664e-10	-0.85496
47655424	chr11:47655424:C:T	7.40488e-06	-1.03664e-10	-1.01898
47655689	chr11:47655689:G:A	1.80017e-05	-1.03664e-10	-0.130652
47655855	chr11:47655855:T:A	0.000345952	2.66745	0.157734
47656215	chr11:47656215:A:G	6.97201e-06	-1.03664e-10	-1.07921
47656792	chr11:47656792:A:G	6.7532e-06	-1.03664e-10	-1.1111
47657624	chr11:47657624:A:T	0.0163172	6.67886	-2.27101e-10
47657645	chr11:47657645:G:C	7.6551e-06	-1.03664e-10	-0.985746
47657657	chr11:47657657:C:T	8.53601e-06	-1.03664e-10	-0.876824
47658209	chr11:47658209:C:T	8.40358e-06	-1.03664e-10	-0.89246
47658428	chr11:47658428:A:G	0.000151754	3.03801	-1.03686
47658853	chr11:47658853:G:A	7.16535e-06	-1.03664e-10	-1.05186
47659183	chr11:47659183:C:T	0.000212581	3.49264	-1.15444
47659237	chr11:47659237:T:C	1.22193e-05	-1.03664e-10	-0.518098
47659531	chr11:47659531:G:A	5.03372e-06	-0.366645	-1.03831
47659708	chr11:47659708:C:T	6.74325e-06	-1.03664e-10	-1.11258
47659818	chr11:47659818:T:G	0.000138328	2.84717	-0.938659
47660326	chr11:47660326:T:C	7.02947e-06	-1.03664e-10	-1.07101
47660850	chr11:47660850:C:T	0.000210223	3.30589	-0.978838
47661119	chr11:47661119:T:C	0.000100843	2.53218	-0.939734
47661231	chr11:47661231:C:T	7.31515e-06	-1.03664e-10	-1.03117
47661469	chr11:47661469:G:C	6.55412e-06	-1.03664e-10	-1.14102
47662213	chr11:47662213:A:G	0.000137533	2.89221	-0.989466
47662898	chr11:47662898:C:A	7.08882e-06	-1.03664e-10	-1.0626
47662910	chr11:47662910:C:A	1.49666e-05	-1.03664e-10	-0.315295
47663356	chr11:47663356:T:C	0.00022036	3.27029	-0.896143
47663802	chr11:47663802:C:T	5.12682e-05	1.84358	-0.927632
47664018	chr11:47664018:C:T	6.62842e-06	-1.03664e-10	-1.12975
47664189	chr11:47664189:G:T	6.4785e-06	-1.03664e-10	-1.15263
47664277	chr11:47664277:C:T	5.14527e-05	1.86001	-0.940465
47664390	chr11:47664390:G:C	7.24211e-06	-1.03664e-10	-1.04121
47664895	chr11:47664895:A:T	1.00701e-05	-1.03664e-10	-0.711543
47665595	chr11:47665595:A:G	0.00520059	4.4706	1.06481
47665831	chr11:47665831:G:A	4.42967e-06	-1.53279	-2.27101e-10
47666313	chr11:47666313:G:T	1.42048e-05	-1.03664e-10	-0.367538
47666907	chr11:47666907:G:A	2.86946e-06	-1.25023	-0.716761
47667399	chr11:47667399:C:T	7.75819e-06	-1.03664e-10	-0.972369
47667791	chr11:47667791:C:T	0.000242558	3.3982	-0.928079
47668139	chr11:47668139:G:A	5.08889e-06	-0.32789	-1.06617
47669487	chr11:47669487:C:T	1.47271e-05	-0.331427	-2.27101e-10
47670333	chr11:47670333:A:T	8.51158e-06	-1.03664e-10	-0.87969
47670608	chr11:47670608:C:T	8.34472e-05	2.23257	-0.829477
47671332	chr11:47671332:T:C	1.0861e-05	-1.03664e-10	-0.635943
47671630	chr11:47671630:T:G	7.80537e-06	-0.966306	-2.27101e-10
47672292	chr11:47672292:T:C	6.46664e-06	-1.03664e-10	-1.15446
47672863	chr11:47672863:G:A	1.87928e-05	-1.03664e-10	-0.0876464
47673147	chr11:47673147:C:T	5.04896e-05	1.83547	-0.93482
47673379	chr11:47673379:A:G	2.99284e-06	-0.988723	-0.936174
47674122	chr11:47674122:A:G	9.07447e-06	-1.03664e-10	-0.815652
47674151	chr11:47674151:G:A	1.68379e-05	-1.03664e-10	-0.197485
47674155	chr11:47674155:C:G	1.68951e-05	-1.03664e-10	-0.194093
47674288	chr11:47674288:G:A	2.95464e-06	-1.14144	-0.7963
47674662	chr11:47674662:A:T	0.000117753	2.70065	-0.95318
47674765	chr11:47674765:C:T	8.3337e-06	-1.03664e-10	-0.90081
47674875	chr11:47674875:C:G	8.37384e-06	-1.03664e-10	-0.896005
47675044	chr11:47675044:A:T	3.07958e-06	-1.10267	-0.793653
47675695	chr11:47675695:T:C	5.08212e-06	-1.39539	-2.27101e-10
47676429	chr11:47676429:A:G	6.50177e-06	-1.03664e-10	-1.14904
47677738	chr11:47677738:C:A	8.07937e-06	-1.03664e-10	-0.931804
47677846	chr11:47677846:C:A	0.00032408	3.84047	-1.08059
47678459	chr11:47678459:G:A	6.73207e-06	-1.03664e-10	-1.11424
47678616	chr11:47678616:G:T	2.97104e-06	-1.08159	-0.850613
47679076	chr11:47679076:A:G	4.57036e-06	-1.50153	-2.27101e-10
47679976	chr11:47679976:C:A	4.82592e-05	1.78757	-0.932103
47680267	chr11:47680267:T:C	0.000117061	2.74828	-1.0067
47680747	chr11:47680747:C:T	6.13916e-06	-1.20643	-2.27101e-10
47680843	chr11:47680843:A:G	1.71789e-05	0.830514	-1.00795
47681377	chr11:47681377:CA:C	6.46942e-06	-1.03664e-10	-1.15403
47681759	chr11:47681759:G:A	1.38085e-05	0.189081	-0.584911
47682303	chr11:47682303:GTT:G	6.25129e-05	2.26108	-1.14683
47682306	chr11:47682306:A:AG	6.33581e-05	2.27451	-1.14683
47682391	chr11:47682391:T:C	0.000292119	3.57419	-0.918141
47682859	chr11:47682859:G:A	4.7805e-06	-1.45657	-2.27101e-10
47682930	chr11:47682930:T:C	1.15799e-05	-1.03664e-10	-0.571846
47683177	chr11:47683177:C:T	7.74356e-06	-1.03664e-10	-0.974256
47683191	chr11:47683191:C:T	4.86986e-06	-0.349266	-1.08879
47683463	chr11:47683463:C:A	6.19907e-05	2.11773	-1.01187
47683851	chr11:47683851:G:A	1.17212e-05	-1.03664e-10	-0.559722
47684589	chr11:47684589:A:G	5.60807e-05	2.00161	-0.995938
47684739	chr11:47684739:A:G	0.000270565	3.56514	-0.985743
47684813	chr11:47684813:C:A	7.12437e-06	-1.03664e-10	-1.0576
47685063	chr11:47685063:AG:A	0.000269565	3.56277	-0.98708
47685198	chr11:47685198:C:T	6.49306e-06	-1.03664e-10	-1.15038
47685201	chr11:47685201:C:T	5.79722e-06	-0.926565	-0.337175
47685525	chr11:47685525:G:A	5.17549e-06	-0.279565	-1.09762
47685604	chr11:47685604:T:C	0.00025178	3.5094	-1.00197
47686178	chr11:47686178:G:A	8.25242e-06	-1.03664e-10	-0.910611
47686376	chr11:47686376:C:T	4.5155e-06	-1.5136	-2.27101e-10
47686634	chr11:47686634:C:T	6.91116e-06	-1.03664e-10	-1.08798
47686678	chr11:47686678:T:C	1.75008e-05	-1.03664e-10	-0.158873
47686731	chr11:47686731:T:C	1.3072e-05	-1.03664e-10	-0.450646
47687141	chr11:47687141:AT:A	0.000269841	3.45297	-0.876258
47687363	chr11:47687363:C:T	6.70925e-06	-1.03664e-10	-1.11763
47687660	chr11:47687660:C:T	0.000263129	3.53154	-0.980013
47688078	chr11:47688078:G:A	0.000551692	4.40861	-1.11674
47688159	chr11:47688159:G:A	6.73128e-06	-1.03664e-10	-1.11435
47688461	chr11:47688461:A:G	5.29676e-06	-1.35402	-2.27101e-10
47688699	chr11:47688699:T:C	1.40035e-05	-1.03664e-10	-0.381811
47688762	chr11:47688762:T:G	7.18304e-06	-1.03664e-10	-1.0494
47689469	chr11:47689469:T:C	2.46419e-05	1.16899	-0.985657
47689957	chr11:47689957:C:T	6.58276e-06	-1.03664e-10	-1.13666
47691581	chr11:47691581:G:A	6.50155e-06	-1.03664e-10	-1.14908
47692499	chr11:47692499:C:T	7.72748e-06	-1.03664e-10	-0.976334
47693058	chr11:47693058:G:A	2.9011e-06	-0.996591	-0.959437
47693213	chr11:47693213:G:C	7.82914e-06	-1.03664e-10	-0.963265
47693933	chr11:47693933:T:G	7.05345e-06	-1.0676	-2.27101e-10
47693935	chr11:47693935:A:T	6.85175e-06	-1.09661	-2.27101e-10
47693972	chr11:47693972:T:C	0.000301103	3.61292	-0.926581
47694022	chr11:47694022:T:C	5.59817e-06	-0.148497	-1.15018
47694772	chr11:47694772:G:C	0.00431326	4.67904	0.66929
47694829	chr11:47694829:T:G	0.00706064	5.30515	0.536025
47696557	chr11:47696557:C:T	6.46759e-06	-1.03664e-10	-1.15431
47696634	chr11:47696634:A:G	6.46738e-06	-1.03664e-10	-1.15435
47697150	chr11:47697150:C:A	1.35762e-05	-1.03664e-10	-0.412798
47697842	chr11:47697842:G:A	2.9706e-06	-0.941336	-0.991016
47698042	chr11:47698042:A:G	7.46834e-06	-1.03664e-10	-1.01045
47698121	chr11:47698121:C:CA	1.37426e-05	-1.03664e-10	-0.400616
47698235	chr11:47698235:C:T	8.48409e-06	-0.882925	-2.27101e-10
47698676	chr11:47698676:A:G	0.000129703	2.87652	-1.03239
47698957	chr11:47698957:T:C	0.000626976	3.41979	-2.27101e-10
47699760	chr11:47699760:G:A	2.59085e-05	1.31336	-1.07991
47700591	chr11:47700591:AAAAC:A	3.98487e-05	1.63181	-0.967839
47700603	chr11:47700603:CCAACA:C	8.02714e-06	-1.03664e-10	-0.938289
47701019	chr11:47701019:G:A	6.82375e-06	0.0533541	-1.15406
47701246	chr11:47701246:G:A	0.000236296	3.33607	-0.892106
47701271	chr11:47701271:C:G	0.000218821	3.43483	-1.06769
47701858	chr11:47701858:C:T	4.70587e-06	-0.371126	-1.10118
47702386	chr11:47702386:A:G	5.72455e-05	1.96911	-0.942875
47702736	chr11:47702736:C:T	8.41674e-06	-0.890895	-2.27101e-10
47703754	chr11:47703754:C:T	0.00528663	4.84834	0.70348
47703984	chr11:47703984:C:G	1.01594e-05	-0.702719	-2.27101e-10
47704137	chr11:47704137:C:T	6.4691e-06	-1.03664e-10	-1.15408
47704439	chr11:47704439:C:T	6.56959e-06	-1.03664e-10	-1.13867
47704602	chr11:47704602:A:C	6.46747e-06	-1.03664e-10	-1.15433
47705425	chr11:47705425:C:G	0.00635381	5.08795	0.64774
47706038	chr11:47706038:A:C	2.54594e-05	1.27274	-1.05677
47706245	chr11:47706245:G:A	6.52451e-06	-1.03664e-10	-1.14555
47706497	chr11:47706497:C:T	4.42467e-05	0.0651767	0.703486
47706522	chr11:47706522:A:T	3.02574e-05	1.27814	-0.889517
47706824	chr11:47706824:G:A	1.01812e-05	-1.03664e-10	-0.700573
47707065	chr11:47707065:G:A	0.00343357	4.40938	0.710863
47707372	chr11:47707372:C:T	1.12439e-05	0.520312	-1.12161
47707628	chr11:47707628:G:A	0.00195981	5.58333	-1.02385
47707692	chr11:47707692:T:C	5.309e-06	-1.35171	-2.27101e-10
47708098	chr11:47708098:C:T	7.17555e-06	-1.03664e-10	-1.05044
47708514	chr11:47708514:T:G	9.91777e-06	-1.03664e-10	-0.726789
47708598	chr11:47708598:G:A	6.53054e-06	-1.03664e-10	-1.14463
47708639	chr11:47708639:C:T	4.70063e-06	-1.47342	-2.27101e-10
47709699	chr11:47709699:T:C	1.25102e-05	-1.03664e-10	-0.494574
47709836	chr11:47709836:G:C	3.15123e-06	-1.11891	-0.754414
47710299	chr11:47710299:G:C	5.54491e-05	0.197043	0.797306
47710389	chr11:47710389:C:G	6.7001e-06	-1.03664e-10	-1.119
47711323	chr11:47711323:G:C	6.64203e-06	-1.03664e-10	-1.1277
47711482	chr11:47711482:T:C	5.57325e-06	-1.30314	-2.27101e-10
47712606	chr11:47712606:T:C	7.52679e-06	-1.03664e-10	-1.00265
47712892	chr11:47712892:G:A	0.000234214	3.4841	-1.04898
47713284	chr11:47713284:C:T	6.57779e-06	-1.03664e-10	-1.13742
47713581	chr11:47713581:T:A	8.08961e-06	-1.03664e-10	-0.930538
47714471	chr11:47714471:T:C	2.97786e-05	1.3967	-1.02403
47714762	chr11:47714762:C:G	1.1916e-05	-1.03664e-10	-0.543239
47714765	chr11:47714765:G:A	6.84415e-06	-1.03664e-10	-1.09772
47714936	chr11:47714936:A:G	1.08003e-05	-1.03664e-10	-0.64154
47715631	chr11:47715631:A:AG	1.35707e-05	-0.413205	-2.27101e-10
47715848	chr11:47715848:G:A	4.50725e-05	0.787155	-2.27101e-10
47715997	chr11:47715997:C:T	8.11864e-05	2.14059	-0.764957
47716757	chr11:47716757:C:CTCCATGTGTT	2.35203e-05	-1.03664e-10	0.136746
47717621	chr11:47717621:CTA:C	7.39988e-06	-1.03664e-10	-1.01965
47717933	chr11:47717933:TA:T	0.000111201	2.49755	-0.807322
47718326	chr11:47718326:G:T	6.51623e-06	-1.03664e-10	-1.14682
47718999	chr11:47718999:G:A	4.42868e-06	-1.53302	-2.27101e-10
47719073	chr11:47719073:A:G	7.68867e-06	-1.03664e-10	-0.981369
47719135	chr11:47719135:G:A	6.58223e-06	-1.03664e-10	-1.13674
47719151	chr11:47719151:G:C	7.47723e-06	-1.03664e-10	-1.00926
47719714	chr11:47719714:T:C	0.000203133	3.41607	-1.12333
47719831	chr11:47719831:A:G	6.8669e-06	-1.09441	-2.27101e-10
47719832	chr11:47719832:T:C	7.75936e-06	-1.03664e-10	-0.972217
47720192	chr11:47720192:C:T	6.47462e-06	-1.03664e-10	-1.15323
47720427	chr11:47720427:A:G	1.32825e-05	-1.03664e-10	-0.434667
47720603	chr11:47720603:C:A	7.31039e-06	-1.03664e-10	-1.03182
47720793	chr11:47720793:T:A	1.20504e-05	-1.03664e-10	-0.532018
47722585	chr11:47722585:T:C	0.00361902	5.17284	-2.27101e-10
47722815	chr11:47722815:T:C	6.64267e-06	-1.03664e-10	-1.1276
47722877	chr11:47722877:C:T	7.13735e-06	-1.03664e-10	-1.05578
47723727	chr11:47723727:G:A	8.5254e-06	-1.03664e-10	-0.878068
47723806	chr11:47723806:G:A	7.29772e-06	-1.03664e-10	-1.03356
47723822	chr11:47723822:C:T	0.000172714	3.23136	-1.10083
47724037	chr11:47724037:T:C	0.000265173	2.43345	0.125812
47724112	chr11:47724112:T:C	7.66234e-06	-1.03664e-10	-0.984801
47725062	chr11:47725062:C:T	1.2527e-05	-1.03664e-10	-0.493231
47725410	chr11:47725410:A:G	1.2491e-05	0.44821	-0.944316
47725513	chr11:47725513:C:T	8.95454e-06	-1.03664e-10	-0.828957
47726257	chr11:47726257:T:C	0.000195643	1.47243	0.782744
47726470	chr11:47726470:T:C	7.02493e-06	-1.03664e-10	-1.07165
47726783	chr11:47726783:C:T	1.32139e-05	-1.03664e-10	-0.439849
47726801	chr11:47726801:T:C	0.000208564	3.44671	-1.12758
47726957	chr11:47726957:T:C	7.13735e-06	-1.03664e-10	-1.05578
47727093	chr11:47727093:AAC:A	1.02325e-05	-0.695553	-2.27101e-10
47727244	chr11:47727244:T:G	6.70563e-06	-1.03664e-10	-1.11817
47727272	chr11:47727272:C:T	6.51844e-06	-1.03664e-10	-1.14648
47727328	chr11:47727328:C:T	6.07269e-06	-1.21732	-2.27101e-10
47727417	chr11:47727417:T:G	1.18864e-05	-1.03664e-10	-0.545722
47728352	chr11:47728352:C:T	6.50779e-06	-1.03664e-10	-1.14812
47728408	chr11:47728408:C:T	0.00385521	4.47928	0.756781
47729314	chr11:47729314:C:T	6.63627e-06	-1.03664e-10	-1.12857
47729841	chr11:47729841:T:G	7.50132e-06	-1.03664e-10	-1.00604
47731223	chr11:47731223:A:G	0.00424762	4.50349	0.829507
47731818	chr11:47731818:C:T	4.60281e-05	1.50885	-0.700715
47732855	chr11:47732855:C:T	1.04227e-05	-1.03664e-10	-0.677135
47733377	chr11:47733377:T:C	7.81893e-06	-1.03664e-10	-0.96457
47733496	chr11:47733496:C:T	8.01299e-06	-1.03664e-10	-0.940054
47733733	chr11:47733733:T:C	7.61093e-06	-1.03664e-10	-0.991532
47735299	chr11:47735299:A:G	1.17059e-05	-1.03664e-10	-0.561026
47735429	chr11:47735429:A:C	6.47253e-06	-1.03664e-10	-1.15355
47735802	chr11:47735802:C:T	6.52833e-06	-1.03664e-10	-1.14497
47736195	chr11:47736195:C:T	6.5983e-06	-1.03664e-10	-1.13431
47736600	chr11:47736600:T:C	3.13416e-05	1.40107	-0.977243
47736753	chr11:47736753:C:A	7.77848e-06	-1.03664e-10	-0.969756
47736755	chr11:47736755:T:C	6.52147e-06	-1.03664e-10	-1.14602
47736897	chr11:47736897:T:C	0.00404517	4.51301	0.77115
47736901	chr11:47736901:T:C	6.53501e-06	-1.03664e-10	-1.14394
47736979	chr11:47736979:A:G	8.68116e-05	2.55512	-1.1125
47736980	chr11:47736980:A:C	8.56721e-05	2.53788	-1.10847
47737123	chr11:47737123:G:A	2.38261e-05	0.995222	-0.845559
47737280	chr11:47737280:C:T	3.17032e-06	-1.15265	-0.71464
47737433	chr11:47737433:A:G	5.35028e-06	-1.34397	-2.27101e-10
47737593	chr11:47737593:C:T	4.95967e-06	-1.41978	-2.27101e-10
47737701	chr11:47737701:A:G	1.54977e-05	-0.280424	-2.27101e-10
47737849	chr11:47737849:T:TA	4.97912e-06	-1.41586	-2.27101e-10
47737965	chr11:47737965:C:T	0.000119782	1.76456	-2.27101e-10
47737989	chr11:47737989:C:T	2.49441e-05	1.29567	-1.10016
47738038	chr11:47738038:C:T	0.000123412	2.53798	-0.743569
47738254	chr11:47738254:C:G	6.56237e-06	-1.03664e-10	-1.13977
47738289	chr11:47738289:G:A	4.58224e-05	1.474	-0.670349
47738969	chr11:47738969:C:T	1.76816e-05	-1.03664e-10	-0.148594
47739216	chr11:47739216:T:C	1.55615e-05	-1.03664e-10	-0.276319
47739537	chr11:47739537:T:G	6.85986e-06	-1.03664e-10	-1.09543
47739919	chr11:47739919:C:T	0.00311759	4.40326	0.620443
47740046	chr11:47740046:T:C	1.59293e-05	-1.03664e-10	-0.25296
47740209	chr11:47740209:G:A	0.00510719	5.51729	-2.27101e-10
47740973	chr11:47740973:C:CCA	6.83321e-06	-1.03664e-10	-1.09932
47741447	chr11:47741447:T:G	7.93535e-06	-1.03664e-10	-0.94979
47741464	chr11:47741464:T:C	0.00719682	5.16908	0.691195
47741679	chr11:47741679:A:AAG	8.73277e-06	-1.03664e-10	-0.854035
47741754	chr11:47741754:T:A	6.49565e-06	-1.03664e-10	-1.14998
47741756	chr11:47741756:C:CA	5.55553e-06	-0.341754	-0.96457
47741778	chr11:47741778:G:A	1.11819e-05	-1.03664e-10	-0.606823
47741858	chr11:47741858:G:A	7.20186e-06	-1.03664e-10	-1.04678
47741957	chr11:47741957:A:G	0.00015573	3.12551	-1.0985
47742742	chr11:47742742:T:C	5.34817e-06	-1.34436	-2.27101e-10
47742934	chr11:47742934:GTCTT:G	4.73112e-06	-0.320457	-1.1465
47743258	chr11:47743258:G:A	4.69111e-06	-1.47545	-2.27101e-10
47743354	chr11:47743354:G:A	5.89203e-06	-0.248065	-0.999452
47743740	chr11:47743740:A:G	1.23002e-05	-1.03664e-10	-0.511501
47744420	chr11:47744420:CAT:C	0.000164362	3.19168	-1.11073
47745316	chr11:47745316:G:A	7.28579e-06	-1.03664e-10	-1.03519
47745481	chr11:47745481:G:C	6.65433e-06	-1.03664e-10	-1.12585
47745593	chr11:47745593:C:T	1.30316e-05	-1.03664e-10	-0.45374
47745676	chr11:47745676:T:G	1.27622e-05	-1.03664e-10	-0.474632
47746006	chr11:47746006:A:C	1.19029e-05	-1.03664e-10	-0.544336
47746660	chr11:47746660:G:A	2.01642e-05	-0.0172076	-2.27101e-10
47746663	chr11:47746663:C:T	6.48361e-06	-1.03664e-10	-1.15184
47747145	chr11:47747145:C:T	7.39755e-06	-1.03664e-10	-1.01997
47747672	chr11:47747672:G:A	6.60126e-06	-1.03664e-10	-1.13386
47748012	chr11:47748012:G:A	0.0105802	4.0677	2.17792
47748623	chr11:47748623:C:T	6.64626e-06	-1.03664e-10	-1.12706
47748712	chr11:47748712:C:T	7.59155e-06	-1.03664e-10	-0.994082
47748748	chr11:47748748:C:T	8.1513e-06	-1.03664e-10	-0.922941
47748836	chr11:47748836:G:A	8.23231e-06	-1.03664e-10	-0.913051
47749391	chr11:47749391:G:A	6.66448e-06	-1.03664e-10	-1.12433
47749427	chr11:47749427:G:A	6.82294e-06	-1.03664e-10	-1.10083
47749924	chr11:47749924:T:C	0.000146867	3.07549	-1.10707
47751674	chr11:47751674:C:T	2.24739e-06	-1.06326	-1.14809
47751780	chr11:47751780:T:C	4.42958e-06	-1.53281	-2.27101e-10
47751966	chr11:47751966:A:G	4.70369e-05	1.66099	-0.831179
47752884	chr11:47752884:C:T	6.63467e-06	-1.03664e-10	-1.12881
47753302	chr11:47753302:T:C	7.24582e-06	-1.03664e-10	-1.04069
47754400	chr11:47754400:A:G	1.07216e-05	-1.37532	0.726462
47754604	chr11:47754604:T:C	9.22106e-06	-0.799628	-2.27101e-10
47754731	chr11:47754731:C:T	0.000143987	3.05818	-1.10957
47755411	chr11:47755411:T:C	5.49183e-06	-1.31786	-2.27101e-10
47755666	chr11:47755666:A:G	6.47257e-06	-1.03664e-10	-1.15354
47756134	chr11:47756134:T:C	7.64746e-06	-1.03664e-10	-0.986744
47756368	chr11:47756368:G:C	3.72799e-05	1.49322	-0.895882
47756573	chr11:47756573:C:T	1.26004e-05	-1.39914	0.911754
47756977	chr11:47756977:C:G	6.00177e-06	-1.22906	-2.27101e-10
47757487	chr11:47757487:T:C	7.93411e-06	-1.03664e-10	-0.949946
47757493	chr11:47757493:T:C	8.29589e-05	2.52524	-1.12801
47758034	chr11:47758034:C:T	0.00319932	4.40731	0.642263
47758494	chr11:47758494:G:A	8.66363e-06	-1.03664e-10	-0.861984
47758864	chr11:47758864:A:G	1.00447e-05	-1.03664e-10	-0.714075
47759505	chr11:47759505:C:T	4.50094e-05	1.45351	-0.667758
47759754	chr11:47759754:A:G	0.00364773	4.36718	0.813563
47760207	chr11:47760207:T:C	6.50398e-06	-1.03664e-10	-1.1487
47760232	chr11:47760232:CAG:C	4.65566e-06	-0.338644	-1.14439
47760313	chr11:47760313:A:G	0.000345085	3.97191	-1.14923
47760524	chr11:47760524:C:T	0.000141105	3.03172	-1.10333
47760645	chr11:47760645:G:A	1.21659e-05	-0.522484	-2.27101e-10
47761051	chr11:47761051:C:T	6.81636e-06	-1.03664e-10	-1.10179
47761524	chr11:47761524:G:A	0.00303412	4.30738	0.689177
47762052	chr11:47762052:G:A	6.79207e-06	-1.03664e-10	-1.10536
47762196	chr11:47762196:G:A	6.48417e-06	-1.03664e-10	-1.15175
47762637	chr11:47762637:G:C	6.50371e-06	-1.03664e-10	-1.14874
47764107	chr11:47764107:T:A	1.28197e-05	-1.03664e-10	-0.470135
47764632	chr11:47764632:C:T	0.0033141	4.42556	0.659261
47764862	chr11:47764862:A:G	0.000145587	3.06841	-1.10875
47764939	chr11:47764939:A:G	7.88216e-06	-1.03664e-10	-0.956515
47765882	chr11:47765882:T:G	9.88583e-06	-1.03664e-10	-0.730015
47765986	chr11:47765986:G:A	0.000195488	3.34253	-1.08815
47766511	chr11:47766511:T:C	1.01668e-05	-1.03664e-10	-0.701989
47766772	chr11:47766772:A:G	0.000209572	3.45101	-1.12706
47767111	chr11:47767111:CGGTGGT:C	0.000160845	3.17468	-1.11536
47767179	chr11:47767179:G:C	1.36744e-05	-0.405589	-2.27101e-10
47767211	chr11:47767211:C:A	6.61845e-06	-1.03664e-10	-1.13126
47767256	chr11:47767256:A:G	6.49311e-06	-1.03664e-10	-1.15038
47767530	chr11:47767530:T:G	3.14801e-06	-1.1003	-0.774045
47767819	chr11:47767819:G:A	6.47857e-06	-1.03664e-10	-1.15262
47767827	chr11:47767827:G:A	2.5408e-05	1.30247	-1.08853
47768030	chr11:47768030:T:C	0.000235189	3.57103	-1.13176
47768224	chr11:47768224:C:T	8.73633e-05	2.55919	-1.11023
47768845	chr11:47768845:G:A	5.28486e-06	-0.226482	-1.12979
47768885	chr11:47768885:G:A	7.28306e-06	-1.03664e-10	-1.03557
47769233	chr11:47769233:G:A	6.55176e-06	-1.03664e-10	-1.14138
47769364	chr11:47769364:T:C	1.25687e-05	0.352105	-0.842012
47769451	chr11:47769451:C:T	0.00015465	3.12661	-1.10656
47769480	chr11:47769480:CAAAG:C	7.61135e-06	-1.03664e-10	-0.991477
47769500	chr11:47769500:A:G	7.67879e-06	-1.03664e-10	-0.982656
47769877	chr11:47769877:C:T	6.57497e-05	1.88316	-0.718427
47770288	chr11:47770288:AT:A	0.000155331	3.14481	-1.12037
47770292	chr11:47770292:T:A	0.000169542	3.21857	-1.10659
47770479	chr11:47770479:C:T	8.4111e-06	-1.03664e-10	-0.891566
47770649	chr11:47770649:G:A	7.61169e-06	-1.03664e-10	-0.991432
47770769	chr11:47770769:GT:G	5.43591e-06	-1.32809	-2.27101e-10
47770917	chr11:47770917:G:A	4.65638e-05	0.403794	0.415912
47771052	chr11:47771052:T:G	1.42326e-05	-1.03664e-10	-0.365582
47771255	chr11:47771255:C:T	8.29453e-06	-1.03664e-10	-0.905521
47772316	chr11:47772316:T:C	6.56354e-06	-1.03664e-10	-1.13959
47772796	chr11:47772796:A:G	1.00544e-05	-1.05346	0.340358
47772968	chr11:47772968:ATTT:A	6.88441e-06	-1.03664e-10	-1.09186
47773051	chr11:47773051:A:G	6.97522e-06	-1.03664e-10	-1.07875
47773526	chr11:47773526:A:AT	6.48151e-06	-1.03664e-10	-1.15216
47773531	chr11:47773531:A:C	6.55235e-06	-1.03664e-10	-1.14129
47773590	chr11:47773590:G:T	8.01993e-06	-0.613901	-0.325286
47773753	chr11:47773753:G:A	6.48351e-06	-1.03664e-10	-1.15185
47774024	chr11:47774024:G:A	6.90186e-06	-1.03664e-10	-1.08933
47774329	chr11:47774329:A:AAAT	4.71245e-05	-1.03664e-10	0.831676
47774391	chr11:47774391:C:T	8.23114e-06	-1.03664e-10	-0.913193
47774435	chr11:47774435:A:G	6.57451e-06	-1.03664e-10	-1.13792
47774743	chr11:47774743:C:G	0.00414583	4.50627	0.802469
47775110	chr11:47775110:G:A	0.00337313	4.30169	0.80079
47775749	chr11:47775749:C:T	1.21868e-05	-1.03664e-10	-0.520764
47775791	chr11:47775791:T:C	1.03655e-05	-1.03664e-10	-0.682635
47775850	chr11:47775850:G:C	2.33159e-05	1.17366	-1.04565
47775857	chr11:47775857:A:G	1.00498e-05	0.140362	-0.85393
47776168	chr11:47776168:T:C	4.79025e-06	-1.45454	-2.27101e-10
47776365	chr11:47776365:A:T	9.07474e-05	2.59821	-1.11124
47776548	chr11:47776548:A:G	7.14256e-06	-1.03664e-10	-1.05505
47776988	chr11:47776988:T:C	6.58256e-06	-1.03664e-10	-1.13669
47777091	chr11:47777091:G:A	6.48348e-06	-1.03664e-10	-1.15186
47777201	chr11:47777201:A:G	8.94275e-05	2.57728	-1.10497
47777658	chr11:47777658:C:T	7.23286e-06	-1.03664e-10	-1.04248
47777820	chr11:47777820:A:G	6.56629e-06	-1.03664e-10	-1.13917
47778223	chr11:47778223:C:G	0.001704	4.30395	0.115669
47779171	chr11:47779171:T:C	1.20295e-05	-1.03664e-10	-0.533756
47779352	chr11:47779352:T:C	0.000220709	3.51244	-1.13671
47779458	chr11:47779458:G:A	6.49733e-06	-1.03664e-10	-1.14973
47779549	chr11:47779549:A:G	0.000161081	3.17628	-1.11549
47780519	chr11:47780519:G:A	2.5106e-06	-1.52763	-0.572964
47781250	chr11:47781250:A:T	6.5662e-06	-1.03664e-10	-1.13918
47781584	chr11:47781584:T:A	6.51687e-06	-1.03664e-10	-1.14672
47781834	chr11:47781834:G:C	7.65205e-06	-1.03664e-10	-0.986145
47782585	chr11:47782585:G:A	1.14198e-05	-1.03664e-10	-0.585769
47782819	chr11:47782819:T:C	7.44322e-06	-1.03664e-10	-1.01381
47782861	chr11:47782861:G:A	8.10071e-06	-1.03664e-10	-0.929166
47782947	chr11:47782947:C:T	9.69064e-06	-0.749957	-2.27101e-10
47783042	chr11:47783042:T:C	4.56187e-06	-1.50339	-2.27101e-10
47783630	chr11:47783630:T:C	7.11168e-06	-1.03664e-10	-1.05938
47783926	chr11:47783926:T:C	0.00144151	4.22791	0.0244144
47784304	chr11:47784304:G:A	0.000159669	3.16483	-1.11284
47784791	chr11:47784791:G:A	6.48123e-06	-1.15221	-2.27101e-10
47786758	chr11:47786758:C:T	6.7106e-06	-1.03664e-10	-1.11743
47787507	chr11:47787507:G:A	8.42837e-06	-1.03664e-10	-0.889514
47789065	chr11:47789065:C:T	0.000169655	3.22615	-1.1135
47789182	chr11:47789182:A:C	4.7018e-06	-1.47317	-2.27101e-10
47789378	chr11:47789378:G:GT	7.11471e-06	-1.05895	-2.27101e-10
47789975	chr11:47789975:C:T	9.77665e-06	-1.03664e-10	-0.741121
47790211	chr11:47790211:G:A	6.76466e-06	-1.03664e-10	-1.10941
47790381	chr11:47790381:A:G	6.20186e-05	2.1886	-1.08228
47790759	chr11:47790759:C:T	0.00142358	4.22563	0.0141838
47791413	chr11:47791413:C:T	7.41026e-06	-1.03664e-10	-1.01825
47791669	chr11:47791669:A:T	7.96753e-06	-1.03664e-10	-0.945743
47791884	chr11:47791884:C:T	7.8427e-06	-1.03664e-10	-0.961535
47792053	chr11:47792053:G:A	7.12509e-06	-1.03664e-10	-1.05749
47792228	chr11:47792228:T:C	9.82993e-06	-1.03664e-10	-0.735686
47792728	chr11:47792728:A:G	0.000154176	3.12638	-1.1094
47793096	chr11:47793096:C:T	1.02474e-05	0.201179	-0.89527
47793733	chr11:47793733:T:G	7.22142e-06	-1.03664e-10	-1.04407
47793735	chr11:47793735:T:G	0.0062368	6.08537	-0.368263
47793886	chr11:47793886:G:A	7.13641e-06	-1.03664e-10	-1.05591
47794150	chr11:47794150:G:A	4.83345e-05	1.46047	-0.603439
47794221	chr11:47794221:C:T	1.16984e-05	-1.03664e-10	-0.561668
47794500	chr11:47794500:G:A	0.000172426	3.25226	-1.1234
47794886	chr11:47794886:C:T	6.56854e-06	-1.03664e-10	-1.13883
47795738	chr11:47795738:A:G	0.000159946	3.16238	-1.10866
47796758	chr11:47796758:C:T	5.70447e-06	-0.257711	-1.02216
47796931	chr11:47796931:G:A	5.54023e-06	-1.30908	-2.27101e-10
47796961	chr11:47796961:G:C	1.29954e-05	-1.03664e-10	-0.456522
47796962	chr11:47796962:G:A	7.11625e-06	-1.03664e-10	-1.05874
47797627	chr11:47797627:G:C	6.78573e-06	-1.1063	-2.27101e-10
47798388	chr11:47798388:C:T	9.66745e-06	-1.03664e-10	-0.752354
47798675	chr11:47798675:T:A	6.98105e-06	-1.03664e-10	-1.07792
47799154	chr11:47799154:C:T	6.55375e-06	-1.03664e-10	-1.14108
47799418	chr11:47799418:C:T	9.67059e-06	-0.752028	-2.27101e-10
47799601	chr11:47799601:A:G	7.21622e-06	-1.03664e-10	-1.04479
47799966	chr11:47799966:C:T	1.70529e-05	-1.03664e-10	-0.184796
47800290	chr11:47800290:C:G	8.86747e-06	-1.03664e-10	-0.838728
47800359	chr11:47800359:A:C	6.5878e-06	-1.03664e-10	-1.1359
47800611	chr11:47800611:C:T	6.20396e-06	-1.19593	-2.27101e-10
47800665	chr11:47800665:C:T	3.3868e-06	-1.06472	-0.736512
47800883	chr11:47800883:A:C	7.26829e-06	-1.03664e-10	-1.0376
47802122	chr11:47802122:T:G	9.02209e-06	0.0655127	-0.886954
47802639	chr11:47802639:C:T	7.21637e-06	-1.03664e-10	-1.04477
47803270	chr11:47803270:T:TAGTC	6.61227e-06	-1.03664e-10	-1.13219
47803685	chr11:47803685:CCT:C	7.12907e-06	-1.03664e-10	-1.05694
47803781	chr11:47803781:A:G	3.62109e-05	1.4414	-0.873156
47804038	chr11:47804038:G:A	0.000152045	3.10032	-1.09726
47804420	chr11:47804420:A:G	2.10943e-05	1.1443	-1.11642
47805113	chr11:47805113:T:TA	1.15603e-05	-1.03664e-10	-0.573541
47805802	chr11:47805802:T:TA	5.19621e-06	-1.37319	-2.27101e-10
47806562	chr11:47806562:C:T	6.50433e-06	-1.03664e-10	-1.14865
47807006	chr11:47807006:A:G	0.000199513	3.40546	-1.13069
47807213	chr11:47807213:G:A	6.7592e-06	-1.03664e-10	-1.11021
47807358	chr11:47807358:T:C	4.67e-06	-1.47996	-2.27101e-10
47807436	chr11:47807436:C:T	3.42212e-05	1.40267	-0.890945
47807793	chr11:47807793:T:C	2.38963e-05	1.28493	-1.13232
47807919	chr11:47807919:C:T	7.30613e-06	-1.03664e-10	-1.0324
47808001	chr11:47808001:C:T	5.6172e-06	-0.31827	-0.977014
47808014	chr11:47808014:G:A	6.54801e-06	-1.03664e-10	-1.14196
47808100	chr11:47808100:T:C	2.723e-05	1.40361	-1.12041
47809038	chr11:47809038:T:C	0.000152259	3.13145	-1.12698
47809058	chr11:47809058:G:A	6.52727e-06	-1.03664e-10	-1.14513
47809084	chr11:47809084:G:A	8.55155e-06	-1.03664e-10	-0.875006
47809444	chr11:47809444:ATAAT:A	8.41587e-06	-1.03664e-10	-0.890999
47809757	chr11:47809757:AAG:A	3.20006e-05	1.53749	-1.09285
47809780	chr11:47809780:A:G	5.12457e-05	1.71754	-0.802027
47809882	chr11:47809882:CACAA:C	7.23716e-06	-1.03664e-10	-1.04189
47810708	chr11:47810708:C:T	2.01533e-06	-1.18073	-1.13961
47811019	chr11:47811019:T:C	7.37427e-06	-1.03664e-10	-1.02312
47811241	chr11:47811241:G:A	0.0143725	4.54689	2.00507
47811256	chr11:47811256:C:T	5.30964e-06	-1.35159	-2.27101e-10
47811676	chr11:47811676:A:T	1.18458e-05	-1.03664e-10	-0.549148
47811839	chr11:47811839:C:T	7.50073e-06	-1.03664e-10	-1.00612
47811846	chr11:47811846:A:T	3.8667e-05	1.45782	-0.823947
47812384	chr11:47812384:C:T	7.82325e-06	-0.964018	-2.27101e-10
47812669	chr11:47812669:AT:A	1.6457e-05	-0.220369	-2.27101e-10
47813040	chr11:47813040:G:A	7.07072e-06	-1.03664e-10	-1.06515
47814419	chr11:47814419:A:G	1.16127e-05	-1.03664e-10	-0.569022
47814455	chr11:47814455:C:T	9.21501e-06	-1.03664e-10	-0.800284
47814474	chr11:47814474:G:A	3.58112e-06	-0.990961	-0.754482
47814510	chr11:47814510:T:C	0.00156889	4.38347	-0.046468
47814750	chr11:47814750:T:A	3.69358e-06	-0.940732	-0.773791
47815004	chr11:47815004:G:T	0.000242856	3.61505	-1.1437
47815149	chr11:47815149:C:T	7.64533e-06	-1.03664e-10	-0.987023
47815377	chr11:47815377:A:G	8.70957e-06	-1.03664e-10	-0.856695
47815781	chr11:47815781:T:C	0.000242818	3.60845	-1.13726
47815856	chr11:47815856:G:C	0.000145461	3.07174	-1.11295
47816086	chr11:47816086:G:A	1.17917e-05	-1.03664e-10	-0.553725
47816321	chr11:47816321:G:A	1.15502e-05	-1.03664e-10	-0.574416
47818386	chr11:47818386:C:T	1.03318e-05	-1.03664e-10	-0.685893
47819170	chr11:47819170:G:C	6.61938e-06	-1.03664e-10	-1.13112
47819205	chr11:47819205:C:T	6.94704e-06	-1.03664e-10	-1.0828
47819333	chr11:47819333:A:G	1.17459e-05	-1.03664e-10	-0.55761
47819775	chr11:47819775:T:C	6.67798e-06	-1.03664e-10	-1.1223
47819777	chr11:47819777:A:T	6.67337e-06	-1.03664e-10	-1.12299
47820029	chr11:47820029:G:A	0.00213538	4.4748	0.170481
47820031	chr11:47820031:C:T	7.13735e-06	-1.03664e-10	-1.05578
47820395	chr11:47820395:C:T	1.21107e-05	-1.03664e-10	-0.527027
47821154	chr11:47821154:T:C	6.48886e-06	-1.03664e-10	-1.15103
47821581	chr11:47821581:A:C	3.79711e-05	1.4763	-0.860595
47821878	chr11:47821878:G:A	6.92927e-06	-1.03664e-10	-1.08536
47822015	chr11:47822015:A:T	8.68303e-06	-1.03664e-10	-0.859747
47822816	chr11:47822816:G:A	4.00283e-05	1.49561	-0.827141
47822935	chr11:47822935:T:C	1.42208e-05	-1.03664e-10	-0.366411
47823031	chr11:47823031:T:C	0.000101891	2.71976	-1.11697
47824262	chr11:47824262:A:G	0.000176102	3.26435	-1.1144
47824322	chr11:47824322:T:A	6.6049e-06	-1.03664e-10	-1.13331
47824650	chr11:47824650:T:C	9.44213e-05	2.29646	-0.769809
47824904	chr11:47824904:C:T	1.10393e-05	-1.03664e-10	-0.619659
47825159	chr11:47825159:G:A	0.00166866	4.31543	0.08323
47825295	chr11:47825295:T:C	1.06447e-05	-1.03664e-10	-0.656052
47825302	chr11:47825302:G:A	1.89703e-05	-0.0782447	-2.27101e-10
47825876	chr11:47825876:G:A	0.0020247	4.48981	0.102252
47826755	chr11:47826755:G:T	6.67405e-06	-1.03664e-10	-1.12289
47826780	chr11:47826780:C:T	6.46989e-06	-1.03664e-10	-1.15396
47826890	chr11:47826890:T:G	0.000146531	3.10418	-1.13806
47826943	chr11:47826943:G:T	6.4216e-06	-1.16145	-2.27101e-10
47827183	chr11:47827183:G:A	7.14163e-06	-1.03664e-10	-1.05518
47827256	chr11:47827256:T:C	8.52935e-06	-1.03664e-10	-0.877604
47827723	chr11:47827723:C:T	7.13735e-06	-1.03664e-10	-1.05578
47827918	chr11:47827918:T:G	0.000172737	3.26448	-1.13383
47828360	chr11:47828360:T:C	7.14792e-06	-1.03664e-10	-1.0543
47828597	chr11:47828597:CAT:C	0.000174146	3.27271	-1.13393
47828939	chr11:47828939:A:C	5.90623e-06	-0.212412	-1.0327
47829184	chr11:47829184:G:GC	2.36536e-06	-1.01603	-1.14416
47829481	chr11:47829481:A:G	7.66227e-06	-1.03664e-10	-0.984809
47829699	chr11:47829699:C:T	7.29993e-06	-1.03664e-10	-1.03325
47829824	chr11:47829824:C:T	0.00218533	4.51147	0.156934
47830505	chr11:47830505:T:C	9.88837e-05	2.69255	-1.11972
47830879	chr11:47830879:A:G	1.5182e-05	-1.03664e-10	-0.301009
47830926	chr11:47830926:A:G	1.42976e-05	-1.03664e-10	-0.361027
47831061	chr11:47831061:A:G	7.53105e-06	-1.03664e-10	-1.00208
47831247	chr11:47831247:C:T	6.77797e-06	-1.03664e-10	-1.10744
47832122	chr11:47832122:G:A	6.54108e-06	-1.03664e-10	-1.14302
47832241	chr11:47832241:C:T	2.47297e-06	-0.982681	-1.13302
47832243	chr11:47832243:T:C	0.000107442	2.3697	-0.713865
47832255	chr11:47832255:G:C	6.00525e-06	-1.22848	-2.27101e-10
47832610	chr11:47832610:TCCAA:T	7.65205e-06	-1.03664e-10	-0.986145
47832723	chr11:47832723:C:T	6.52217e-06	-1.03664e-10	-1.14591
47833729	chr11:47833729:C:T	6.47104e-06	-1.03664e-10	-1.15378
47833810	chr11:47833810:TG:T	0.000172161	3.24943	-1.12212
47833837	chr11:47833837:CA:C	0.000109145	2.38712	-0.715566
47833975	chr11:47833975:T:C	4.66674e-06	-1.48066	-2.27101e-10
47834331	chr11:47834331:C:A	6.51501e-06	-1.03664e-10	-1.14701
47834562	chr11:47834562:A:G	0.000175401	3.26007	-1.11412
47835181	chr11:47835181:C:T	0.000276334	3.73005	-1.12955
47835481	chr11:47835481:AC:A	0.000365483	4.02005	-1.13995
47835616	chr11:47835616:A:G	1.93189e-05	1.07551	-1.13554
47835701	chr11:47835701:T:C	9.3285e-05	2.63165	-1.11711
47835968	chr11:47835968:C:T	0.00216052	4.55717	0.0998126
47837194	chr11:47837194:T:C	7.09447e-06	-1.03664e-10	-1.0618
47837203	chr11:47837203:C:T	2.45686e-06	-0.975947	-1.14629
47837816	chr11:47837816:A:C	1.21908e-05	-1.03664e-10	-0.520437
47837958	chr11:47837958:T:C	6.64171e-06	-1.03664e-10	-1.12775
47838514	chr11:47838514:C:T	7.42796e-06	-1.03664e-10	-1.01587
47839014	chr11:47839014:AAAG:A	1.89119e-06	-1.23439	-1.14952
47839194	chr11:47839194:C:T	1.56468e-05	0.881809	-1.15266
47839195	chr11:47839195:G:A	7.9362e-06	-1.03664e-10	-0.949683
47839402	chr11:47839402:A:C	0.000153008	3.126	-1.11663
47840091	chr11:47840091:C:A	6.63874e-06	-1.03664e-10	-1.1282
47840305	chr11:47840305:A:G	2.58463e-06	-0.951389	-1.12015
47840327	chr11:47840327:G:A	8.31524e-06	-1.03664e-10	-0.903028
47840920	chr11:47840920:A:G	9.87058e-06	-1.03664e-10	-0.73156
47841061	chr11:47841061:T:C	1.2432e-05	-1.03664e-10	-0.500844
47841074	chr11:47841074:A:T	6.41735e-06	-1.16211	-2.27101e-10
47841088	chr11:47841088:A:G	8.15394e-06	-0.922617	-2.27101e-10
47841374	chr11:47841374:T:A	6.59898e-06	-1.03664e-10	-1.1342
47841399	chr11:47841399:A:G	7.06706e-06	-1.03664e-10	-1.06567
47841567	chr11:47841567:G:A	0.0014793	4.40954	-0.131329
47841918	chr11:47841918:G:A	1.7373e-05	-1.03664e-10	-0.166198
47842461	chr11:47842461:G:A	0.0110636	6.2903	-2.27101e-10
47842780	chr11:47842780:A:C	8.2494e-06	-1.03664e-10	-0.910977
47843290	chr11:47843290:C:T	0.000184436	3.32736	-1.13117
47843444	chr11:47843444:C:T	1.09301e-05	-1.03664e-10	-0.629601
47843608	chr11:47843608:G:T	0.00011437	2.84361	-1.12528
47844008	chr11:47844008:C:T	0.000183555	3.31152	-1.12012
47845439	chr11:47845439:T:C	1.6708e-05	-1.03664e-10	-0.205229
47845507	chr11:47845507:C:T	0.000184387	3.32241	-1.12649
47846144	chr11:47846144:A:G	4.61261e-06	-1.49232	-2.27101e-10
47846623	chr11:47846623:C:T	9.92445e-06	-0.726116	-2.27101e-10
47846922	chr11:47846922:T:C	2.4024e-06	-0.99683	-1.14782
47847243	chr11:47847243:C:G	1.0837e-05	-1.03664e-10	-0.638149
47847301	chr11:47847301:C:G	0.00209077	4.45616	0.16801
47848596	chr11:47848596:C:T	6.5679e-06	-1.03664e-10	-1.13892
47849440	chr11:47849440:C:T	3.56141e-05	0.551624	-2.27101e-10
47849465	chr11:47849465:T:C	9.23092e-05	2.62613	-1.12211
47849816	chr11:47849816:G:C	0.00119988	3.7753	0.293556
47850055	chr11:47850055:A:G	1.25013e-05	-1.03664e-10	-0.495282
47850104	chr11:47850104:A:G	1.36375e-05	-1.03664e-10	-0.408294
47850291	chr11:47850291:C:G	7.12373e-06	-1.03664e-10	-1.05769
47850436	chr11:47850436:A:G	7.49839e-06	-1.03664e-10	-1.00643
47850460	chr11:47850460:G:T	0.000159477	3.17543	-1.12464
47850612	chr11:47850612:T:G	4.94845e-06	-1.42204	-2.27101e-10
47851513	chr11:47851513:C:T	6.4671e-06	-1.03664e-10	-1.15439
47851775	chr11:47851775:G:A	0.000157891	3.16264	-1.12185
47852331	chr11:47852331:A:G	2.33125e-06	-1.02774	-1.14697
47852693	chr11:47852693:TA:T	6.51841e-06	-1.03664e-10	-1.14649
47852702	chr11:47852702:T:C	0.000176899	3.28187	-1.12741
47852771	chr11:47852771:A:G	1.27161e-05	-1.03664e-10	-0.478252
47853222	chr11:47853222:C:T	7.70132e-06	-1.03664e-10	-0.979726
47853439	chr11:47853439:TTAAA:T	8.01095e-06	-1.03664e-10	-0.940308
47853746	chr11:47853746:TG:T	7.47092e-06	-1.03664e-10	-1.0101
47853913	chr11:47853913:A:G	7.52934e-06	-1.03664e-10	-1.00231
47854079	chr11:47854079:G:A	1.17815e-05	-1.03664e-10	-0.554586
47854358	chr11:47854358:T:C	0.000193757	3.35418	-1.10869
47854551	chr11:47854551:A:G	7.38637e-06	-1.03664e-10	-1.02148
47855651	chr11:47855651:TGCTGGGATTACAGGCGTAA:T	8.43566e-06	-1.03664e-10	-0.88865
47855761	chr11:47855761:A:T	6.9201e-06	-1.03664e-10	-1.08669
47856000	chr11:47856000:T:C	1.52754e-05	-1.03664e-10	-0.294877
47856061	chr11:47856061:C:T	8.65741e-06	-1.03664e-10	-0.862702
47856171	chr11:47856171:A:G	7.44921e-06	-1.03664e-10	-1.01301
47856493	chr11:47856493:A:T	6.50457e-06	-1.03664e-10	-1.14861
47856712	chr11:47856712:G:A	0.000149182	3.10979	-1.12574
47856858	chr11:47856858:C:T	1.11191e-05	-1.03664e-10	-0.612453
47857085	chr11:47857085:C:T	7.96399e-06	-1.03664e-10	-0.946187
47858629	chr11:47858629:A:G	8.25937e-06	-1.03664e-10	-0.909769
47859001	chr11:47859001:G:A	8.18217e-06	-1.03664e-10	-0.91916
47859840	chr11:47859840:C:T	1.2611e-05	-1.03664e-10	-0.486549
47859935	chr11:47859935:G:A	1.74462e-05	0.992383	-1.15438
47860073	chr11:47860073:G:C	1.06548e-05	-1.03664e-10	-0.655112
47860410	chr11:47860410:C:T	1.99614e-05	-1.03664e-10	-0.027319
47860789	chr11:47860789:G:A	0.000197441	3.33408	-1.06976
47860798	chr11:47860798:G:A	7.5564e-06	-1.03664e-10	-0.998723
47861214	chr11:47861214:A:G	0.00680217	5.80388	-2.27101e-10
47861469	chr11:47861469:G:A	2.37114e-05	-1.03664e-10	0.14484
47861785	chr11:47861785:C:T	3.3055e-06	-1.04395	-0.781581
47861914	chr11:47861914:G:C	6.63397e-06	-1.03664e-10	-1.12891
47862708	chr11:47862708:T:C	0.000177345	3.26979	-1.11281
47863110	chr11:47863110:A:T	1.23173e-05	-1.03664e-10	-0.51011
47863295	chr11:47863295:G:A	3.81225e-06	-0.580333	-1.10257
47863423	chr11:47863423:G:T	2.37129e-05	-1.03664e-10	0.144902
47864131	chr11:47864131:C:T	1.2383e-05	-1.03664e-10	-0.504795
47864461	chr11:47864461:C:T	7.97392e-06	-1.03664e-10	-0.944941
47864571	chr11:47864571:T:C	8.3569e-06	-1.03664e-10	-0.898031
47864670	chr11:47864670:T:C	6.54377e-06	-1.03664e-10	-1.1426
47864812	chr11:47864812:T:C	4.78805e-05	1.453	-0.605406
47864878	chr11:47864878:A:T	6.65261e-06	-1.03664e-10	-1.12611
47864989	chr11:47864989:T:G	1.09509e-05	0.252019	-0.879715
47865087	chr11:47865087:T:A	0.000108344	2.75142	-1.08722
47865535	chr11:47865535:T:C	0.000100726	2.71132	-1.12004
47866981	chr11:47866981:A:G	8.30181e-06	-1.03664e-10	-0.904644
47866990	chr11:47866990:T:C	1.48803e-05	-1.03664e-10	-0.321082
47867077	chr11:47867077:A:G	0.00010114	2.30684	-0.711445
47867162	chr11:47867162:C:T	0.000143155	2.65122	-0.708409
47867759	chr11:47867759:C:T	8.65008e-06	-1.03664e-10	-0.863549
47867993	chr11:47867993:C:T	5.5805e-05	1.61577	-0.615024
47868078	chr11:47868078:G:T	5.11945e-06	-1.38807	-2.27101e-10
47868185	chr11:47868185:C:T	5.57822e-06	-0.15911	-1.14314
47868292	chr11:47868292:A:G	1.29239e-05	-1.03664e-10	-0.462043
47868620	chr11:47868620:G:A	2.88653e-06	-1.17832	-0.782738
47869703	chr11:47869703:A:T	1.63722e-05	-1.03664e-10	-0.225532
47869782	chr11:47869782:A:G	7.83689e-06	-1.03664e-10	-0.962276
47869883	chr11:47869883:C:G	7.58744e-06	-1.03664e-10	-0.994624
47869958	chr11:47869958:A:G	7.2708e-06	-1.03664e-10	-1.03725
47870031	chr11:47870031:T:C	5.17836e-06	-0.230059	-1.14657
47870047	chr11:47870047:GA:G	1.01314e-05	-1.03664e-10	-0.705479
47870065	chr11:47870065:T:C	7.32824e-06	-1.03664e-10	-1.02938
47870334	chr11:47870334:A:G	1.08661e-05	-1.03664e-10	-0.635468
47871568	chr11:47871568:A:T	2.46377e-06	-0.970814	-1.14861
47871868	chr11:47871868:A:G	6.51872e-06	-1.03664e-10	-1.14644
47872182	chr11:47872182:G:A	2.53853e-06	-1.41769	-0.671841
47873353	chr11:47873353:C:T	1.8598e-05	-1.03664e-10	-0.0980649
47873791	chr11:47873791:T:G	7.8867e-06	-1.03664e-10	-0.95594
47873801	chr11:47873801:G:A	7.95617e-06	-1.03664e-10	-0.947171
47874108	chr11:47874108:A:G	6.51767e-06	-1.03664e-10	-1.1466
47874457	chr11:47874457:C:T	1.8002e-05	-1.03664e-10	-0.130634
47874707	chr11:47874707:T:A	1.15122e-05	-1.03664e-10	-0.577709
47875217	chr11:47875217:G:A	8.23372e-06	-1.03664e-10	-0.91288
47875328	chr11:47875328:C:T	6.50442e-06	-1.03664e-10	-1.14864
47875553	chr11:47875553:C:T	8.16823e-06	-1.03664e-10	-0.920865
47875785	chr11:47875785:A:G	7.04987e-06	-1.03664e-10	-1.06811
47875903	chr11:47875903:G:A	1.17038e-05	-1.03664e-10	-0.5612
47877068	chr11:47877068:A:C	7.11079e-06	-1.03664e-10	-1.0595
47877358	chr11:47877358:A:G	1.00385e-05	-1.03664e-10	-0.714694
47877463	chr11:47877463:C:T	6.73139e-06	-1.03664e-10	-1.11434
47877648	chr11:47877648:G:T	1.1549e-05	-1.03664e-10	-0.574521
47879019	chr11:47879019:C:T	0.000141812	2.60586	-0.672478
47879117	chr11:47879117:T:A	1.12965e-05	-1.03664e-10	-0.596621
47879717	chr11:47879717:C:T	1.52222e-05	0.856206	-1.15457
47879943	chr11:47879943:C:T	5.9357e-06	-1.24013	-2.27101e-10
47879958	chr11:47879958:G:A	7.83292e-06	-1.03664e-10	-0.962783
47880105	chr11:47880105:C:T	7.73921e-06	-1.03664e-10	-0.974818
47880817	chr11:47880817:A:T	7.16299e-06	-1.03664e-10	-1.05219
47881097	chr11:47881097:G:A	6.53101e-06	-1.03664e-10	-1.14456
47881443	chr11:47881443:G:A	1.30032e-05	-1.03664e-10	-0.45592
47881451	chr11:47881451:C:T	5.98151e-06	-1.23244	-2.27101e-10
47881604	chr11:47881604:G:T	7.45385e-06	-1.03664e-10	-1.01239
47882314	chr11:47882314:T:C	6.63924e-06	-1.03664e-10	-1.12812
47883101	chr11:47883101:A:G	6.5225e-06	-1.03664e-10	-1.14586
47884485	chr11:47884485:C:T	6.46609e-06	-1.03664e-10	-1.15455
47884591	chr11:47884591:T:G	9.06108e-06	-1.03664e-10	-0.817129
47885096	chr11:47885096:T:C	1.19681e-05	0.566256	-1.10513
47885798	chr11:47885798:C:T	3.18115e-05	1.48284	-1.04413
47886023	chr11:47886023:T:G	0.000294958	3.67056	-1.00484
47886030	chr11:47886030:A:C	8.23975e-06	-1.03664e-10	-0.912147
47886089	chr11:47886089:A:G	0.000827743	4.75882	-1.06124
47886700	chr11:47886700:AT:A	6.53375e-06	-1.03664e-10	-1.14414
47886917	chr11:47886917:G:T	8.53718e-06	-1.03664e-10	-0.876687
47886938	chr11:47886938:C:T	7.19323e-06	-1.04798	-2.27101e-10
47887015	chr11:47887015:C:T	7.68133e-06	-1.03664e-10	-0.982325
47887165	chr11:47887165:C:A	7.73851e-06	-1.03664e-10	-0.974908
47887559	chr11:47887559:C:A	1.48421e-05	-1.03664e-10	-0.323647
47887761	chr11:47887761:C:T	0.000170784	3.24047	-1.12118
47887934	chr11:47887934:T:C	8.10918e-06	-1.03664e-10	-0.928121
47888515	chr11:47888515:G:A	6.36317e-05	2.19688	-1.06488
47888832	chr11:47888832:G:A	8.2262e-06	-1.03664e-10	-0.913794
47889501	chr11:47889501:G:A	9.40941e-06	-1.03664e-10	-0.779407
47890598	chr11:47890598:G:A	3.76042e-05	1.76046	-1.15447
47890604	chr11:47890604:C:T	8.20416e-06	-1.03664e-10	-0.916476
47892746	chr11:47892746:G:A	8.54305e-06	-1.03664e-10	-0.876
47892943	chr11:47892943:T:C	7.88047e-06	-1.03664e-10	-0.95673
47893161	chr11:47893161:G:A	8.16343e-06	-1.03664e-10	-0.921453
47893303	chr11:47893303:C:T	8.86145e-06	-0.839407	-2.27101e-10
47893406	chr11:47893406:G:C	8.97229e-06	-1.52111	0.694131
47893747	chr11:47893747:A:G	0.000493857	4.0428	-0.861668
47894374	chr11:47894374:T:C	8.23074e-06	-1.03664e-10	-0.913242
47894474	chr11:47894474:C:T	6.63915e-06	-1.03664e-10	-1.12813
47894697	chr11:47894697:T:A	1.18777e-05	-0.546458	-2.27101e-10
47894925	chr11:47894925:A:G	1.22118e-05	-1.03664e-10	-0.518712
47894995	chr11:47894995:A:T	6.82317e-06	-1.03664e-10	-1.10079
47896079	chr11:47896079:G:A	3.80705e-05	1.77278	-1.15446
47896299	chr11:47896299:A:G	8.22936e-06	-1.03664e-10	-0.91341
47896454	chr11:47896454:T:G	0.000409797	3.88262	-0.888076
47896588	chr11:47896588:G:A	1.20457e-05	0.549431	-1.08184
47896810	chr11:47896810:A:T	0.00530092	6.39092	-0.836402
47896864	chr11:47896864:G:T	4.05615e-05	1.83612	-1.15442
47897576	chr11:47897576:C:T	7.60243e-06	-1.03664e-10	-0.99265
47897583	chr11:47897583:T:A	7.96025e-06	-1.03664e-10	-0.946658
47897931	chr11:47897931:T:C	6.47459e-06	-1.03664e-10	-1.15323
47898175	chr11:47898175:G:A	1.01929e-05	-1.03664e-10	-0.699422
47898542	chr11:47898542:C:T	6.53232e-06	-1.03664e-10	-1.14436
47898852	chr11:47898852:A:AG	1.45113e-05	-1.03664e-10	-0.346191
47899009	chr11:47899009:G:T	9.12471e-06	-1.03664e-10	-0.810132
47899441	chr11:47899441:G:T	1.63452e-05	-0.227185	-2.27101e-10
47899553	chr11:47899553:G:A	1.20178e-05	-1.02822	0.493497
47900057	chr11:47900057:CTA:C	9.48784e-06	-1.03664e-10	-0.771107
47900257	chr11:47900257:G:A	6.71307e-06	-1.03664e-10	-1.11706
47900348	chr11:47900348:C:T	1.27764e-05	-1.03664e-10	-0.473517
47900595	chr11:47900595:C:G	7.69473e-05	2.3016	-0.979596
47900968	chr11:47900968:G:GA	0.000245059	3.07779	-0.597405
47901120	chr11:47901120:C:T	6.90948e-06	-1.03664e-10	-1.08822
47901163	chr11:47901163:C:T	8.13214e-05	2.33098	-0.953687
47901291	chr11:47901291:G:A	6.80435e-06	-1.03664e-10	-1.10356
47901878	chr11:47901878:A:G	9.92037e-06	-1.03664e-10	-0.726527
47901899	chr11:47901899:T:C	7.08929e-06	-1.03664e-10	-1.06253
47902094	chr11:47902094:G:A	1.60398e-05	-1.03664e-10	-0.246043
47902211	chr11:47902211:T:A	6.7036e-06	-1.03664e-10	-1.11847
47902380	chr11:47902380:G:A	6.47791e-06	-1.03664e-10	-1.15272
47902750	chr11:47902750:A:T	6.54621e-06	-1.03664e-10	-1.14223
47903140	chr11:47903140:TC:T	5.8305e-05	2.01	-0.965426
47903287	chr11:47903287:T:C	7.30779e-06	-1.03664e-10	-1.03218
47903535	chr11:47903535:C:T	6.4833e-06	-1.03664e-10	-1.15189
47903565	chr11:47903565:A:AT	6.80471e-06	-1.03664e-10	-1.1035
47903589	chr11:47903589:G:A	8.30248e-06	-1.03664e-10	-0.904564
47904572	chr11:47904572:G:A	6.94167e-06	-1.03664e-10	-1.08358
47904700	chr11:47904700:G:C	6.71679e-06	-1.03664e-10	-1.11651
47904809	chr11:47904809:C:T	2.15536e-06	-1.10172	-1.15144
47905033	chr11:47905033:C:T	6.60196e-06	-1.03664e-10	-1.13375
47905992	chr11:47905992:A:G	0.000404409	3.95949	-0.978186
47906812	chr11:47906812:C:G	6.52981e-06	-1.03664e-10	-1.14474
47906841	chr11:47906841:G:A	6.75441e-06	-1.03664e-10	-1.11092
47907029	chr11:47907029:C:T	1.03433e-05	-1.03664e-10	-0.684776
47907163	chr11:47907163:G:A	6.03523e-05	2.0524	-0.973319
47907228	chr11:47907228:G:A	5.78821e-06	-1.2653	-2.27101e-10
47907470	chr11:47907470:A:C	7.26349e-06	-1.03664e-10	-1.03826
47907596	chr11:47907596:A:G	6.77246e-06	-1.03664e-10	-1.10825
47907899	chr11:47907899:C:T	7.654e-06	-0.985889	-2.27101e-10
47908052	chr11:47908052:C:T	8.07945e-05	2.35692	-0.98613
47908294	chr11:47908294:G:A	3.37695e-06	-1.02908	-0.775061
47908323	chr11:47908323:T:C	8.12153e-06	-1.03664e-10	-0.926599
47908744	chr11:47908744:A:G	6.52963e-06	-1.03664e-10	-1.14477
47909259	chr11:47909259:C:T	7.35954e-06	-1.03664e-10	-1.02512
47909527	chr11:47909527:C:T	8.31487e-05	2.45378	-1.05427
47909561	chr11:47909561:G:A	6.59926e-06	-1.03664e-10	-1.13416
47909955	chr11:47909955:C:T	1.74087e-05	-1.03664e-10	-0.164146
47910005	chr11:47910005:C:T	8.06444e-05	2.33467	-0.965737
47910054	chr11:47910054:G:A	0.000642712	4.59695	-1.15237
47910058	chr11:47910058:C:A	0.000661575	4.62637	-1.15286
47910185	chr11:47910185:G:A	2.68202e-05	1.38322	-1.11518
47910458	chr11:47910458:C:T	4.58562e-06	-1.49819	-2.27101e-10
47910512	chr11:47910512:G:A	6.53159e-06	-1.03664e-10	-1.14447
47910569	chr11:47910569:G:A	1.64405e-05	0.725394	-0.946766
47910602	chr11:47910602:G:A	6.47505e-06	-1.03664e-10	-1.15316
47911114	chr11:47911114:G:A	0.00031006	3.29848	-0.582835
47912291	chr11:47912291:A:C	8.18045e-06	-1.03664e-10	-0.919371
47912601	chr11:47912601:G:A	9.05849e-06	-1.03664e-10	-0.817415
47912908	chr11:47912908:G:T	7.9645e-06	-1.03664e-10	-0.946124
47913171	chr11:47913171:G:A	6.89798e-05	2.11202	-0.899325
47913620	chr11:47913620:G:A	6.68287e-06	-1.03664e-10	-1.12157
47913777	chr11:47913777:A:G	6.66649e-06	-1.03664e-10	-1.12402
47914663	chr11:47914663:C:T	7.61482e-06	-1.03664e-10	-0.991022
47915137	chr11:47915137:A:G	8.02006e-06	-1.03664e-10	-0.939172
47915467	chr11:47915467:C:T	6.70214e-06	-1.03664e-10	-1.11869
47915502	chr11:47915502:C:T	8.51365e-06	-1.03664e-10	-0.879446
47915619	chr11:47915619:T:C	7.02624e-06	-1.03664e-10	-1.07147
47915630	chr11:47915630:G:A	4.47518e-06	-1.52257	-2.27101e-10
47915648	chr11:47915648:T:C	7.03264e-06	-1.03664e-10	-1.07056
47915783	chr11:47915783:C:T	7.33422e-06	-1.03664e-10	-1.02857
47916498	chr11:47916498:T:C	6.60992e-06	-1.03664e-10	-1.13255
47916499	chr11:47916499:A:G	8.00009e-06	-1.03664e-10	-0.941665
47916982	chr11:47916982:C:T	0.00020336	2.29386	-2.27101e-10
47917266	chr11:47917266:A:T	4.56339e-06	-1.50305	-2.27101e-10
47917963	chr11:47917963:C:G	4.57205e-05	0.801429	-2.27101e-10
47918110	chr11:47918110:G:A	6.89482e-06	-1.03664e-10	-1.09035
47918662	chr11:47918662:C:T	6.49631e-06	-1.03664e-10	-1.14988
47919373	chr11:47919373:T:C	1.5905e-06	-1.4646	-1.09247
47920125	chr11:47920125:C:T	9.70033e-06	-1.18343	0.434477
47920171	chr11:47920171:G:A	1.97522e-05	1.11334	-1.1512
47921070	chr11:47921070:ATTC:A	1.48248e-06	-1.48697	-1.14043
47921356	chr11:47921356:C:T	0.00550882	6.59315	-1.00017
47921506	chr11:47921506:T:C	8.54458e-06	-1.03664e-10	-0.87582
47921867	chr11:47921867:C:T	2.9465e-06	-1.27734	-0.663165
47922187	chr11:47922187:T:C	1.51328e-06	-1.45888	-1.14796
47922333	chr11:47922333:A:C	6.53472e-06	-1.03664e-10	-1.14399
47922431	chr11:47922431:G:A	7.04975e-06	-1.03664e-10	-1.06813
47922755	chr11:47922755:A:T	7.30249e-06	-1.03664e-10	-1.0329
47922826	chr11:47922826:G:A	8.57935e-06	-1.03664e-10	-0.87176
47923260	chr11:47923260:G:A	7.24495e-06	-1.03664e-10	-1.04081
47923714	chr11:47923714:G:A	6.50374e-06	-1.03664e-10	-1.14874
47923761	chr11:47923761:C:T	5.33591e-05	-1.03664e-10	0.955927
47924027	chr11:47924027:G:A	0.000175731	3.07671	-0.928872
47924366	chr11:47924366:G:A	0.000149795	2.90532	-0.917171
47924610	chr11:47924610:G:A	0.000182981	3.11413	-0.925861
47924876	chr11:47924876:C:T	4.09717e-05	0.691763	-2.27101e-10
47925284	chr11:47925284:G:A	0.000519406	4.38257	-1.151
47925314	chr11:47925314:G:C	0.000167662	2.98711	-0.886278
47925973	chr11:47925973:T:C	7.4354e-06	-1.03664e-10	-1.01487
47926106	chr11:47926106:T:C	1.42387e-06	-1.51439	-1.15335
47926126	chr11:47926126:G:T	6.54143e-06	-1.03664e-10	-1.14296
47926265	chr11:47926265:C:T	6.49832e-06	-1.03664e-10	-1.14957
47926342	chr11:47926342:C:T	8.08028e-06	-1.03664e-10	-0.931691
47926389	chr11:47926389:T:G	1.32408e-05	-1.03664e-10	-0.437814
47926569	chr11:47926569:T:A	0.000174834	3.11899	-0.976272
47926761	chr11:47926761:A:C	6.50814e-06	-1.03664e-10	-1.14806
47926798	chr11:47926798:G:A	7.3905e-06	-1.03664e-10	-1.02092
47927265	chr11:47927265:C:T	6.57541e-06	-1.03664e-10	-1.13778
47927493	chr11:47927493:C:T	8.52513e-06	-1.03664e-10	-0.8781
47927717	chr11:47927717:G:T	7.03193e-06	-1.03664e-10	-1.07066
47927898	chr11:47927898:TG:T	6.89402e-06	-1.03664e-10	-1.09046
47928656	chr11:47928656:C:T	6.53185e-06	-1.03664e-10	-1.14443
47928927	chr11:47928927:T:C	7.6165e-06	-1.03664e-10	-0.9908
47929185	chr11:47929185:A:AC	0.00183548	5.30301	-0.809065
47929516	chr11:47929516:A:AT	6.5052e-06	-1.03664e-10	-1.14852
47929519	chr11:47929519:T:A	7.90487e-06	-1.03664e-10	-0.953639
47929568	chr11:47929568:AT:A	0.00533686	6.59751	-1.03624
47929658	chr11:47929658:TA:T	1.49878e-06	-1.49102	-1.12544
47929667	chr11:47929667:A:G	6.61154e-06	-1.03664e-10	-1.1323
47929715	chr11:47929715:AT:A	6.57699e-06	-1.03664e-10	-1.13754
47929801	chr11:47929801:C:A	5.16308e-05	2.02319	-1.10019
47930133	chr11:47930133:G:C	6.79964e-06	-1.03664e-10	-1.10425
47930193	chr11:47930193:G:C	6.88402e-06	-1.03664e-10	-1.09192
47930219	chr11:47930219:C:G	0.00156854	5.08057	-0.743785
47930756	chr11:47930756:T:C	4.57208e-06	-1.50115	-2.27101e-10
47931147	chr11:47931147:A:G	7.58351e-06	-1.03664e-10	-0.995142
47931201	chr11:47931201:G:C	0.00145607	5.09993	-0.837544
47931338	chr11:47931338:G:A	1.01397e-05	-1.03664e-10	-0.704662
47931406	chr11:47931406:G:T	8.50065e-06	-1.03664e-10	-0.880975
47931590	chr11:47931590:G:A	0.001656	5.14872	-0.757678
47931925	chr11:47931925:C:T	0.000195638	3.12475	-0.869602
47932635	chr11:47932635:G:C	0.00138211	5.04588	-0.835636
47933214	chr11:47933214:T:A	0.00277447	5.95764	-1.05054
47933304	chr11:47933304:C:T	8.4559e-06	-1.03664e-10	-0.886254
47933410	chr11:47933410:C:A	0.000222946	3.28235	-0.896534
47933885	chr11:47933885:A:T	6.56539e-06	-1.03664e-10	-1.13931
47933944	chr11:47933944:A:C	0.0013569	5.02096	-0.829116
47934075	chr11:47934075:T:G	4.91039e-06	-1.42976	-2.27101e-10
47934222	chr11:47934222:A:G	6.03551e-06	-1.22346	-2.27101e-10
47934502	chr11:47934502:C:T	4.42954e-06	-1.53282	-2.27101e-10
47934789	chr11:47934789:G:A	6.51371e-06	-1.03664e-10	-1.14721
47935456	chr11:47935456:C:T	9.00804e-06	-0.823	-2.27101e-10
47935629	chr11:47935629:G:A	7.65374e-06	-1.03664e-10	-0.985923
47936304	chr11:47936304:C:T	0.00227597	5.85226	-1.14321
47937070	chr11:47937070:C:T	0.00246457	5.93758	-1.14893
47937904	chr11:47937904:T:A	6.86026e-06	-1.03664e-10	-1.09537
47938321	chr11:47938321:A:G	8.53257e-06	-1.03664e-10	-0.877227
47938658	chr11:47938658:C:T	6.21055e-05	2.19864	-1.09092
47939193	chr11:47939193:T:C	7.11626e-06	-1.03664e-10	-1.05874
47939600	chr11:47939600:G:A	6.91924e-06	-1.03664e-10	-1.08681
47940014	chr11:47940014:G:C	1.60493e-06	-1.41935	-1.12869
47940377	chr11:47940377:C:T	4.47961e-06	-1.52158	-2.27101e-10
47940746	chr11:47940746:C:T	3.13532e-06	-0.747106	-1.13128
47941481	chr11:47941481:T:C	8.63185e-06	-1.03664e-10	-0.865659
47941719	chr11:47941719:A:G	1.10654e-05	-1.03664e-10	-0.617295
47941730	chr11:47941730:T:C	7.29321e-06	-1.03664e-10	-1.03417
47942344	chr11:47942344:C:A	7.12532e-06	-1.03664e-10	-1.05746
47942517	chr11:47942517:AT:A	0.000151963	2.00252	-2.27101e-10
47942847	chr11:47942847:A:G	7.94069e-06	-1.03664e-10	-0.949117
47943396	chr11:47943396:T:C	5.37388e-05	0.963018	-2.27101e-10
47943637	chr11:47943637:C:G	5.77483e-05	2.10982	-1.07484
47944008	chr11:47944008:A:G	0.00278333	4.91029	-2.27101e-10
47944235	chr11:47944235:G:A	7.29742e-06	-1.03664e-10	-1.0336
47944409	chr11:47944409:T:C	3.33886e-06	-0.730158	-1.08533
47944583	chr11:47944583:ACT:A	6.82611e-06	-1.03664e-10	-1.10036
47945317	chr11:47945317:A:G	0.00315388	6.16565	-1.13038
47945530	chr11:47945530:G:A	1.43327e-05	-1.03664e-10	-0.358572
47945601	chr11:47945601:G:A	5.47878e-06	-1.32024	-2.27101e-10
47945696	chr11:47945696:G:T	4.53641e-05	-1.03664e-10	0.793602
47945740	chr11:47945740:T:G	8.6535e-06	-0.863154	-2.27101e-10
47945947	chr11:47945947:G:A	0.00253727	5.9562	-1.13847
47946077	chr11:47946077:G:A	0.0108336	7.36224	-1.09295
47946095	chr11:47946095:C:G	0.000197647	2.26536	-2.27101e-10
47946491	chr11:47946491:C:A	6.47806e-06	-1.03664e-10	-1.1527
47946506	chr11:47946506:T:C	6.83311e-06	-1.03664e-10	-1.09934
47946566	chr11:47946566:A:G	5.12117e-05	0.91485	-2.27101e-10
47946906	chr11:47946906:G:T	1.00377e-05	-0.714766	-2.27101e-10
47947191	chr11:47947191:C:G	6.99139e-06	-1.03664e-10	-1.07644
47947600	chr11:47947600:T:C	5.58758e-05	2.07392	-1.07191
47947619	chr11:47947619:A:G	0.0024929	5.93085	-1.13077
47947627	chr11:47947627:T:C	0.000675261	4.32163	-0.827652
47948369	chr11:47948369:T:G	6.6232e-06	-1.03664e-10	-1.13054
47949314	chr11:47949314:C:T	0.000252417	3.5053	-0.995336
47949540	chr11:47949540:G:A	0.00208924	5.76025	-1.13681
47949694	chr11:47949694:T:A	0.000411656	2.68184	0.317232
47949802	chr11:47949802:A:T	7.28961e-06	-1.03664e-10	-1.03467
47949815	chr11:47949815:A:G	7.03421e-06	-1.03664e-10	-1.07033
47950106	chr11:47950106:C:T	0.00122395	5.01669	-0.927962
47950197	chr11:47950197:A:G	1.36131e-05	-1.03664e-10	-0.410085
47950328	chr11:47950328:T:C	7.19448e-06	-1.03664e-10	-1.0478
47950729	chr11:47950729:T:G	1.26696e-05	-1.03664e-10	-0.481915
47950831	chr11:47950831:A:G	0.00211531	5.76219	-1.12635
47951358	chr11:47951358:T:A	1.081e-05	-1.03664e-10	-0.640649
47951537	chr11:47951537:C:T	2.51059e-06	-1.10334	-0.997259
47951724	chr11:47951724:C:T	7.44806e-06	-1.03664e-10	-1.01316
47951764	chr11:47951764:T:C	7.3092e-06	-1.03664e-10	-1.03198
47951925	chr11:47951925:G:A	2.81437e-06	-0.834881	-1.1515
47952028	chr11:47952028:AAG:A	1.60548e-06	-1.42622	-1.12147
47952051	chr11:47952051:A:G	7.41616e-06	-1.03664e-10	-1.01746
47952104	chr11:47952104:G:A	7.11206e-06	-1.03664e-10	-1.05933
47952282	chr11:47952282:T:C	6.74159e-06	-1.03664e-10	-1.11282
47952648	chr11:47952648:G:A	8.61845e-06	-1.03664e-10	-0.867213
47953853	chr11:47953853:G:C	6.87573e-06	-1.03664e-10	-1.09312
47954080	chr11:47954080:T:A	0.000462382	4.17954	-1.06427
47954686	chr11:47954686:T:A	7.3224e-06	-1.03664e-10	-1.03018
47955251	chr11:47955251:C:T	4.44548e-06	-1.52923	-2.27101e-10
47955330	chr11:47955330:A:G	2.19014e-06	-1.13949	-1.09766
47955712	chr11:47955712:T:C	1.37492e-05	-1.03664e-10	-0.400139
47955902	chr11:47955902:A:G	0.00026532	3.57689	-1.01707
47956701	chr11:47956701:C:T	7.45389e-06	-1.03664e-10	-1.01238
47957465	chr11:47957465:T:C	0.000216716	3.43361	-1.07613
47958100	chr11:47958100:A:G	5.10864e-06	-1.39018	-2.27101e-10
47958899	chr11:47958899:C:A	5.72255e-06	-1.2767	-2.27101e-10
47958909	chr11:47958909:G:T	5.50749e-06	-1.31501	-2.27101e-10
47959016	chr11:47959016:T:G	1.47314e-06	-1.49773	-1.13599
47960136	chr11:47960136:C:G	8.06382e-06	-1.03664e-10	-0.933731
47960555	chr11:47960555:C:CA	4.93912e-06	-1.42393	-2.27101e-10
47961091	chr11:47961091:G:A	7.06541e-06	-1.03664e-10	-1.06591
47961217	chr11:47961217:TC:T	0.00191996	5.67086	-1.13192
47961925	chr11:47961925:G:A	0.00149693	3.94845	0.341605
47962729	chr11:47962729:T:C	6.75251e-06	-1.03664e-10	-1.1112
47962938	chr11:47962938:T:C	5.07247e-06	-1.39729	-2.27101e-10
47962998	chr11:47962998:C:T	6.49043e-06	-1.03664e-10	-1.15079
47963231	chr11:47963231:C:T	6.8184e-06	-1.03664e-10	-1.10149
47963917	chr11:47963917:T:A	7.52665e-06	-1.03664e-10	-1.00267
47964566	chr11:47964566:A:G	7.00103e-06	-1.03664e-10	-1.07506
47964692	chr11:47964692:T:A	0.000856549	4.72658	-0.994789
47965442	chr11:47965442:A:T	0.000622614	4.44285	-1.03004
47965500	chr11:47965500:C:T	8.47327e-06	-1.03664e-10	-0.884202
47966078	chr11:47966078:A:G	0.000213778	3.24529	-0.90147
47966297	chr11:47966297:C:A	1.16101e-05	-1.03664e-10	-0.569246
47966431	chr11:47966431:C:T	8.30233e-06	-1.03664e-10	-0.904582
47966682	chr11:47966682:C:T	8.47707e-06	-1.03664e-10	-0.883753
47966728	chr11:47966728:T:C	6.57158e-06	-1.03664e-10	-1.13836
47966913	chr11:47966913:G:A	7.32731e-06	-1.03664e-10	-1.02951
47966944	chr11:47966944:G:A	0.000446195	4.05826	-0.978623
47967004	chr11:47967004:T:C	0.00043549	4.04929	-0.99394
47967225	chr11:47967225:A:G	0.000251648	2.50691	-2.27101e-10
47967451	chr11:47967451:C:T	0.0018421	4.18099	0.316558
47967987	chr11:47967987:C:T	1.55505e-05	-1.03664e-10	-0.277028
47968129	chr11:47968129:C:A	7.05635e-06	-1.03664e-10	-1.06719
47968284	chr11:47968284:G:C	0.000352892	3.88142	-1.03638
47968728	chr11:47968728:G:A	6.97349e-06	-1.03664e-10	-1.079
47969177	chr11:47969177:C:T	8.55622e-06	-1.03664e-10	-0.874459
47969237	chr11:47969237:G:A	4.5873e-06	-1.49783	-2.27101e-10
47969309	chr11:47969309:G:A	0.000526269	4.27138	-1.02669
47969627	chr11:47969627:G:A	4.60171e-06	-1.49469	-2.27101e-10
47970011	chr11:47970011:A:G	6.7344e-06	-1.03664e-10	-1.11389
47970659	chr11:47970659:C:T	0.0020308	5.73575	-1.14068
47971663	chr11:47971663:T:C	4.43578e-06	-1.53141	-2.27101e-10
47971952	chr11:47971952:G:A	0.000528277	4.28791	-1.03941
47972110	chr11:47972110:G:C	0.00225801	5.83438	-1.13325
47972172	chr11:47972172:A:G	6.81189e-06	-1.03664e-10	-1.10245
47972254	chr11:47972254:C:T	6.66358e-06	-1.03664e-10	-1.12446
47972561	chr11:47972561:C:A	7.48926e-06	-1.03664e-10	-1.00765
47973259	chr11:47973259:A:G	7.52193e-06	-1.03664e-10	-1.0033
47973706	chr11:47973706:G:A	7.46102e-06	-1.03664e-10	-1.01143
47973950	chr11:47973950:C:G	6.70317e-06	-1.03664e-10	-1.11854
47974313	chr11:47974313:C:T	9.85671e-06	-0.732966	-2.27101e-10
47975378	chr11:47975378:C:A	8.22383e-06	-1.03664e-10	-0.914081
47975923	chr11:47975923:T:C	0.0020991	5.71812	-1.08997
47976558	chr11:47976558:T:C	1.15704e-05	-1.03664e-10	-0.572671
47976702	chr11:47976702:CTTGGTTTATTAGCCTT:C	0.000108056	1.66153	-2.27101e-10
47977625	chr11:47977625:C:T	8.2069e-06	-1.03664e-10	-0.916142
47977666	chr11:47977666:C:T	1.46946e-06	-1.49416	-1.14206
47977899	chr11:47977899:G:T	7.30576e-06	-1.03664e-10	-1.03245
47978277	chr11:47978277:C:T	6.46986e-06	-1.03664e-10	-1.15396
47978817	chr11:47978817:C:T	6.47058e-06	-1.03664e-10	-1.15385
47979091	chr11:47979091:C:T	7.143e-06	-1.03664e-10	-1.05498
47979228	chr11:47979228:T:C	0.000155642	3.09547	-1.06903
47979286	chr11:47979286:G:A	1.03543e-05	-1.03664e-10	-0.683717
47979530	chr11:47979530:A:G	1.47619e-05	-0.32907	-2.27101e-10
47979919	chr11:47979919:G:C	8.02841e-06	-1.03664e-10	-0.938131
47980050	chr11:47980050:G:A	3.09356e-05	-1.03664e-10	0.410791
47981171	chr11:47981171:G:T	1.07282e-05	-1.03664e-10	-0.648243
47981349	chr11:47981349:G:A	7.17501e-06	-1.03664e-10	-1.05051
47981643	chr11:47981643:T:A	3.14582e-05	-1.03664e-10	0.427541
47981644	chr11:47981644:C:T	3.13215e-05	-1.03664e-10	0.423186
47981788	chr11:47981788:C:T	1.07445e-05	-1.03664e-10	-0.646724
47982069	chr11:47982069:C:CA	7.34952e-06	-1.03664e-10	-1.02648
47982372	chr11:47982372:A:G	8.97324e-06	-1.03664e-10	-0.826871
47983613	chr11:47983613:C:T	1.09198e-05	-1.03664e-10	-0.63054
47984229	chr11:47984229:G:A	7.03126e-06	-1.03664e-10	-1.07075
47984508	chr11:47984508:T:C	7.308e-06	-1.03664e-10	-1.03215
47984543	chr11:47984543:T:C	6.79262e-06	-1.03664e-10	-1.10528
47984908	chr11:47984908:G:A	6.53346e-06	-1.03664e-10	-1.14418
47985494	chr11:47985494:A:G	7.56802e-06	-1.03664e-10	-0.997186
47985723	chr11:47985723:C:T	6.546e-06	-1.03664e-10	-1.14226
47986585	chr11:47986585:C:T	6.47669e-06	-1.03664e-10	-1.15291
47987522	chr11:47987522:C:T	2.62913e-05	-1.45699	1.70511
47987664	chr11:47987664:A:G	0.00249348	4.80032	-2.27101e-10
47987702	chr11:47987702:G:GT	7.64409e-06	-1.03664e-10	-0.987185
47987985	chr11:47987985:T:C	1.93919e-05	1.02666	-1.08292
47988110	chr11:47988110:G:C	8.22245e-06	-1.03664e-10	-0.91425
47988580	chr11:47988580:G:A	6.63537e-06	-1.03664e-10	-1.1287
47988713	chr11:47988713:A:G	8.47958e-06	-1.03664e-10	-0.883456
47989129	chr11:47989129:C:T	6.46598e-06	-1.03664e-10	-1.15456
47989344	chr11:47989344:G:A	7.5607e-06	-1.03664e-10	-0.998155
47989349	chr11:47989349:C:T	4.50419e-05	0.786475	-2.27101e-10
47989620	chr11:47989620:A:T	8.12968e-06	-1.03664e-10	-0.925596
47989657	chr11:47989657:A:T	1.28126e-05	-1.03664e-10	-0.47069
47989731	chr11:47989731:C:G	2.19141e-05	1.21159	-1.14558
47990259	chr11:47990259:G:A	6.64815e-06	-1.03664e-10	-1.12678
47990342	chr11:47990342:C:T	6.46809e-06	-1.03664e-10	-1.15424
47991011	chr11:47991011:C:T	2.29325e-05	-1.03664e-10	0.111436
47991085	chr11:47991085:C:G	1.09199e-05	-1.03664e-10	-0.630528
47991465	chr11:47991465:C:T	0.000177962	2.59834	-0.43789
47991533	chr11:47991533:A:G	7.09092e-06	-1.03664e-10	-1.0623
47991604	chr11:47991604:A:G	7.07285e-06	-1.03664e-10	-1.06485
47991893	chr11:47991893:T:A	6.98578e-06	-1.03664e-10	-1.07724
47992237	chr11:47992237:G:A	0.000128916	2.9113	-1.07326
47993316	chr11:47993316:C:T	2.17411e-06	-1.11031	-1.13419
47993596	chr11:47993596:G:A	8.46288e-06	-1.03664e-10	-0.885428
47994672	chr11:47994672:T:A	1.29432e-05	-1.03664e-10	-0.460551
47994844	chr11:47994844:G:A	6.99716e-06	-1.03664e-10	-1.07561
47995595	chr11:47995595:G:A	0.00018257	2.69055	-0.504533
47995753	chr11:47995753:G:A	0.000133179	2.44829	-0.577715
47996530	chr11:47996530:C:T	7.60235e-06	-1.03664e-10	-0.99266
47996544	chr11:47996544:T:C	6.51724e-06	-1.03664e-10	-1.14667
47996548	chr11:47996548:A:G	1.07304e-05	-1.03664e-10	-0.648038
47996828	chr11:47996828:G:A	6.51367e-06	-1.03664e-10	-1.14722
47996843	chr11:47996843:G:A	4.48365e-06	-1.52068	-2.27101e-10
47997355	chr11:47997355:T:A	7.05368e-06	-1.03664e-10	-1.06757
47997609	chr11:47997609:T:C	7.37413e-06	-1.03664e-10	-1.02314
47997797	chr11:47997797:G:A	6.64285e-06	-1.03664e-10	-1.12758
47997845	chr11:47997845:T:G	6.56216e-06	-1.03664e-10	-1.1398
47998216	chr11:47998216:C:T	6.48515e-06	-1.03664e-10	-1.1516
47998651	chr11:47998651:T:C	4.52773e-06	-1.5109	-2.27101e-10
47998991	chr11:47998991:A:G	6.73788e-06	-1.03664e-10	-1.11337
47999013	chr11:47999013:T:G	6.83364e-06	-1.03664e-10	-1.09926
48000226	chr11:48000226:A:G	0.0001271	-1.1041	2.92796
48000311	chr11:48000311:T:A	7.91903e-06	0.200402	-1.15225
48000382	chr11:48000382:A:G	6.64297e-06	-1.03664e-10	-1.12756
48000513	chr11:48000513:G:C	6.59965e-06	-1.03664e-10	-1.1341
48000560	chr11:48000560:C:T	9.09629e-06	-1.03664e-10	-0.813251
48000633	chr11:48000633:A:G	6.59946e-06	-1.03664e-10	-1.13413
48000960	chr11:48000960:C:T	2.78875e-05	-1.51809	1.82515
48001230	chr11:48001230:T:A	1.36162e-05	-1.03664e-10	-0.409855
48002509	chr11:48002509:C:G	6.99761e-06	-1.03664e-10	-1.07555
48003111	chr11:48003111:G:T	7.88332e-06	-1.03664e-10	-0.956369
48003192	chr11:48003192:A:T	4.54115e-06	-1.50794	-2.27101e-10
48003193	chr11:48003193:T:G	7.69507e-06	-1.03664e-10	-0.980538
48003341	chr11:48003341:A:G	9.8494e-05	2.63612	-1.06724
48003424	chr11:48003424:T:C	6.67245e-06	-1.03664e-10	-1.12313
48003444	chr11:48003444:T:C	6.59142e-06	-1.03664e-10	-1.13535
48003488	chr11:48003488:T:A	0.00184899	4.50128	-2.27101e-10
48003558	chr11:48003558:C:T	1.48917e-05	-1.03664e-10	-0.320316
48003667	chr11:48003667:T:C	4.47818e-06	-1.5219	-2.27101e-10
48003842	chr11:48003842:T:A	1.07923e-05	-1.03664e-10	-0.642281
48004122	chr11:48004122:C:T	3.26332e-05	0.464213	-2.27101e-10
48004181	chr11:48004181:C:T	6.67349e-06	-1.03664e-10	-1.12298
48004538	chr11:48004538:C:T	6.4664e-06	-1.03664e-10	-1.1545
48005082	chr11:48005082:CATG:C	2.95367e-06	-0.788332	-1.14974
48006116	chr11:48006116:C:T	9.92987e-06	-1.03664e-10	-0.72557
48006284	chr11:48006284:G:A	0.000134767	2.53646	-0.654032
48006556	chr11:48006556:G:A	6.6867e-06	-1.03664e-10	-1.121
48006559	chr11:48006559:C:T	6.68326e-06	-1.03664e-10	-1.12151
48006791	chr11:48006791:G:T	2.45086e-05	1.33023	-1.15233
48006972	chr11:48006972:T:C	6.72048e-06	-1.03664e-10	-1.11596
48007137	chr11:48007137:G:A	8.34797e-06	-1.03664e-10	-0.8991
48007649	chr11:48007649:C:T	7.12146e-06	-1.03664e-10	-1.05801
48008013	chr11:48008013:G:A	8.37363e-06	-1.03664e-10	-0.89603
48009040	chr11:48009040:A:G	6.75963e-06	-1.03664e-10	-1.11015
48009088	chr11:48009088:A:G	6.98085e-06	-1.03664e-10	-1.07795
48009478	chr11:48009478:C:T	6.52935e-06	-1.03664e-10	-1.14481
48009539	chr11:48009539:C:T	4.7392e-06	-1.46525	-2.27101e-10
48010778	chr11:48010778:C:T	5.64639e-06	-1.2901	-2.27101e-10
48012112	chr11:48012112:G:C	6.59472e-06	-1.03664e-10	-1.13485
48012367	chr11:48012367:A:G	0.000195014	3.30317	-1.05121
48012579	chr11:48012579:G:A	5.50908e-06	-1.31472	-2.27101e-10
48013081	chr11:48013081:G:A	4.83012e-06	-1.44625	-2.27101e-10
48013446	chr11:48013446:A:G	9.37082e-06	0.192788	-0.976305
48013513	chr11:48013513:G:A	6.8e-06	-1.03664e-10	-1.1042
48013557	chr11:48013557:A:G	7.10078e-06	-0.0403867	-1.02053
48013922	chr11:48013922:G:A	7.48937e-06	-0.0018092	-1.00582
48014579	chr11:48014579:C:A	6.91229e-06	-1.03664e-10	-1.08782
48014709	chr11:48014709:T:A	8.03427e-06	-1.03664e-10	-0.937402
48015510	chr11:48015510:T:C	6.93825e-06	-1.08407	-2.27101e-10
48017751	chr11:48017751:G:A	6.56898e-06	-1.03664e-10	-1.13876
48018082	chr11:48018082:T:C	0.000259225	2.85029	-0.31371
48018367	chr11:48018367:G:A	8.06552e-06	-1.03664e-10	-0.933519
48018488	chr11:48018488:G:A	7.19067e-06	-1.03664e-10	-1.04833
48018709	chr11:48018709:C:T	1.54442e-05	-0.283887	-2.27101e-10
48020244	chr11:48020244:C:T	8.64013e-06	-1.03664e-10	-0.8647
48020351	chr11:48020351:G:A	6.81521e-06	-1.03664e-10	-1.10196
48021021	chr11:48021021:A:G	1.53089e-05	-1.03664e-10	-0.292684
48021501	chr11:48021501:T:G	6.84163e-06	-1.03664e-10	-1.09809
48022207	chr11:48022207:TA:T	9.44947e-05	-1.26382	2.79125
48022315	chr11:48022315:T:G	6.66918e-06	-1.03664e-10	-1.12362
48022549	chr11:48022549:C:A	7.6313e-06	-1.03664e-10	-0.98886
48022854	chr11:48022854:A:C	1.37014e-05	-1.03664e-10	-0.40362
48023018	chr11:48023018:G:A	6.79712e-06	-1.03664e-10	-1.10462
48023079	chr11:48023079:G:A	7.94817e-06	-1.03664e-10	-0.948176
48023511	chr11:48023511:C:T	6.48359e-06	-1.03664e-10	-1.15184
48023909	chr11:48023909:A:C	8.4206e-06	-1.03664e-10	-0.890437
48024258	chr11:48024258:C:T	6.61303e-06	-1.03664e-10	-1.13208
48024418	chr11:48024418:G:A	7.25214e-06	-1.03664e-10	-1.03982
48024816	chr11:48024816:C:T	0.000167463	2.04155	0.0580896
48024857	chr11:48024857:C:T	6.78222e-06	-1.03664e-10	-1.10681
48025748	chr11:48025748:A:G	8.57117e-06	-1.03664e-10	-0.872714
48026892	chr11:48026892:C:T	6.51822e-06	-1.03664e-10	-1.14652
48027200	chr11:48027200:G:A	0.001736	4.43822	-2.27101e-10
48027488	chr11:48027488:A:G	9.30948e-06	-1.03664e-10	-0.790085
48027905	chr11:48027905:G:A	8.92601e-06	-1.03664e-10	-0.832148
48028096	chr11:48028096:A:T	6.85203e-06	-1.03664e-10	-1.09657
48028329	chr11:48028329:A:G	6.87086e-06	-1.03664e-10	-1.09383
48028495	chr11:48028495:A:G	7.83896e-06	-1.03664e-10	-0.962012
48028611	chr11:48028611:T:G	6.60164e-06	-1.1338	-2.27101e-10
48028667	chr11:48028667:C:T	6.46738e-06	-1.03664e-10	-1.15435
48028753	chr11:48028753:T:C	8.1984e-06	-1.03664e-10	-0.917179
48028839	chr11:48028839:G:A	1.17038e-05	-0.893566	0.33236
48029009	chr11:48029009:A:T	6.71189e-06	-1.03664e-10	-1.11724
48029443	chr11:48029443:A:G	1.50571e-06	-1.50373	-1.10812
48030514	chr11:48030514:C:T	7.80123e-05	1.33575	-2.27101e-10
48030649	chr11:48030649:A:T	6.48136e-06	-1.03664e-10	-1.15219
48030782	chr11:48030782:G:C	3.78046e-05	1.36622	-0.754904
48030800	chr11:48030800:GCT:G	7.4997e-06	-1.03664e-10	-1.00626
48030993	chr11:48030993:T:C	5.20111e-05	0.93034	-2.27101e-10
48031096	chr11:48031096:C:T	4.43933e-06	-1.53061	-2.27101e-10
48031124	chr11:48031124:G:A	6.50423e-06	-1.14867	-2.27101e-10
48031167	chr11:48031167:G:T	1.22876e-05	0.639292	-1.15182
48031331	chr11:48031331:TC:T	7.00684e-06	-1.03664e-10	-1.07423
48031471	chr11:48031471:A:G	6.50988e-06	-0.0090387	-1.13876
48031571	chr11:48031571:G:A	5.43168e-05	2.11692	-1.1432
48031595	chr11:48031595:G:A	6.80215e-06	-1.03664e-10	-1.10388
48031636	chr11:48031636:C:T	7.04074e-06	-1.03664e-10	-1.0694
48032377	chr11:48032377:A:G	7.36199e-06	-1.03664e-10	-1.02479
48033021	chr11:48033021:C:T	2.28156e-06	-1.14171	-1.05455
48033242	chr11:48033242:G:A	1.04451e-05	0.477117	-1.1521
48033365	chr11:48033365:G:A	1.62367e-05	-1.03664e-10	-0.233844
48033595	chr11:48033595:C:T	3.35514e-05	0.49196	-2.27101e-10
48033824	chr11:48033824:G:A	7.52207e-06	-1.03664e-10	-1.00328
48033895	chr11:48033895:G:A	9.42018e-06	-1.03664e-10	-0.778263
48033938	chr11:48033938:C:T	1.42405e-05	-1.03664e-10	-0.365025
48034578	chr11:48034578:T:G	1.10828e-05	0.538826	-1.15455
48034652	chr11:48034652:T:G	8.49938e-06	-1.03664e-10	-0.881124
48035379	chr11:48035379:C:T	8.29107e-06	-1.03664e-10	-0.905939
48036088	chr11:48036088:G:A	2.79194e-05	1.3429	-1.03469
48036714	chr11:48036714:T:G	8.47336e-06	0.19774	-1.08193
48036761	chr11:48036761:A:C	5.38052e-05	-1.4489	2.41315
48037069	chr11:48037069:T:C	1.05926e-05	-0.660963	-2.27101e-10
48037075	chr11:48037075:G:C	6.52485e-06	-1.03664e-10	-1.1455
48037104	chr11:48037104:T:C	0.000174083	-0.451793	2.59021
48037308	chr11:48037308:A:C	6.98039e-06	-1.03664e-10	-1.07801
48037599	chr11:48037599:T:G	6.46619e-06	-1.03664e-10	-1.15453
48037902	chr11:48037902:T:C	1.46616e-05	0.341289	-0.677173
48037972	chr11:48037972:C:T	8.68936e-06	-1.03664e-10	-0.859018
48038382	chr11:48038382:C:A	6.47757e-06	-1.03664e-10	-1.15277
48038402	chr11:48038402:A:G	6.64812e-06	-1.03664e-10	-1.12678
48038610	chr11:48038610:G:C	1.2767e-05	-1.03664e-10	-0.474256
48039177	chr11:48039177:T:C	6.64797e-06	-1.03664e-10	-1.12681
48039186	chr11:48039186:A:G	6.47232e-06	-1.03664e-10	-1.15358
48039274	chr11:48039274:T:C	6.46595e-06	-1.03664e-10	-1.15457
48039551	chr11:48039551:G:A	8.20342e-06	-1.03664e-10	-0.916566
48040266	chr11:48040266:C:T	7.45561e-06	-1.03664e-10	-1.01215
48040285	chr11:48040285:G:A	6.4927e-06	-1.03664e-10	-1.15044
48040331	chr11:48040331:A:G	7.56835e-06	-1.03664e-10	-0.997143
48040540	chr11:48040540:C:T	7.57922e-06	-1.03664e-10	-0.995707
48040563	chr11:48040563:A:G	6.5475e-06	-1.03664e-10	-1.14204
48040854	chr11:48040854:G:A	5.19917e-06	-1.37262	-2.27101e-10
48040897	chr11:48040897:C:T	2.93862e-05	1.37312	-1.01371
48040922	chr11:48040922:A:G	7.68316e-06	-1.03664e-10	-0.982087
48041301	chr11:48041301:G:A	1.34964e-05	-1.03664e-10	-0.418696
48041324	chr11:48041324:G:A	6.98183e-06	-1.03664e-10	-1.07781
48042542	chr11:48042542:G:C	6.54468e-06	-1.03664e-10	-1.14246
48042642	chr11:48042642:G:A	8.92018e-05	1.46978	-2.27101e-10
48042648	chr11:48042648:G:A	1.88015e-05	-1.03664e-10	-0.0871837
48042666	chr11:48042666:T:C	1.06315e-05	-1.03664e-10	-0.657297
48042761	chr11:48042761:T:G	1.14109e-05	-1.03664e-10	-0.586547
48043710	chr11:48043710:A:T	8.70905e-06	-1.03664e-10	-0.856755
48044690	chr11:48044690:G:A	7.08872e-06	-1.03664e-10	-1.06261
48044822	chr11:48044822:C:T	0.000103984	-1.03611	2.65923
48045524	chr11:48045524:C:T	2.66952e-05	-1.03664e-10	0.263367
48045584	chr11:48045584:G:A	0.00010319	1.61546	-2.27101e-10
48045776	chr11:48045776:C:G	2.70428e-05	1.30344	-1.02713
48045954	chr11:48045954:G:A	6.74115e-06	-1.03664e-10	-1.11289
48046191	chr11:48046191:T:C	6.50062e-06	-1.03664e-10	-1.14922
48046262	chr11:48046262:G:A	9.08268e-06	0.269196	-1.08394
48046329	chr11:48046329:C:T	6.47592e-06	-1.03664e-10	-1.15303
48046548	chr11:48046548:T:C	6.53333e-06	-1.03664e-10	-1.1442
48046917	chr11:48046917:T:A	6.21136e-06	-1.19474	-2.27101e-10
48047296	chr11:48047296:A:AT	6.51997e-06	-1.03664e-10	-1.14625
48048341	chr11:48048341:C:T	1.45775e-05	-1.03664e-10	-0.341636
48048729	chr11:48048729:G:A	8.18724e-06	-1.03664e-10	-0.918541
48049607	chr11:48049607:G:A	9.38265e-06	-1.03664e-10	-0.782256
48050165	chr11:48050165:C:T	6.05888e-05	2.20427	-1.12128
48051346	chr11:48051346:C:T	5.51562e-06	-0.164068	-1.14946
48051968	chr11:48051968:C:T	7.65372e-06	-1.03664e-10	-0.985926
48052849	chr11:48052849:G:A	6.74644e-06	-1.03664e-10	-1.1121
48053602	chr11:48053602:A:G	3.82907e-06	-0.605934	-1.07256
48054292	chr11:48054292:G:A	1.23531e-05	-1.03664e-10	-0.507214
48054448	chr11:48054448:CT:C	1.21367e-05	-1.03664e-10	-0.524884
48054767	chr11:48054767:A:G	6.46703e-06	-1.03664e-10	-1.1544
48055196	chr11:48055196:A:AT	9.51158e-06	-1.03664e-10	-0.768608
48055665	chr11:48055665:G:T	7.29416e-06	-1.03664e-10	-1.03404
48056270	chr11:48056270:C:A	1.71187e-05	-1.03664e-10	-0.180944
48056572	chr11:48056572:T:G	1.18677e-05	-1.03664e-10	-0.547299
48056875	chr11:48056875:C:A	2.22711e-05	-1.52744	1.60961
48056981	chr11:48056981:A:G	1.14374e-05	-1.03664e-10	-0.584225
48057293	chr11:48057293:C:T	5.2696e-05	0.955461	-0.012039
48057352	chr11:48057352:T:A	5.85376e-05	2.17001	-1.12146
48058152	chr11:48058152:C:T	5.09532e-05	0.822773	0.0870163
48058489	chr11:48058489:G:A	3.33023e-05	0.484509	-2.27101e-10
48058896	chr11:48058896:T:C	2.51758e-05	0.791276	-0.586511
48058979	chr11:48058979:G:T	3.05711e-05	-1.52721	1.92615
48059181	chr11:48059181:G:A	2.33983e-05	0.701011	-0.569463
48059323	chr11:48059323:A:G	7.69791e-06	-1.03664e-10	-0.980169
48059396	chr11:48059396:T:C	6.47106e-06	-1.03664e-10	-1.15378
48059618	chr11:48059618:A:T	4.70967e-06	-0.539275	-0.932224
48059700	chr11:48059700:G:C	1.80028e-05	0.900035	-1.03063
48060469	chr11:48060469:A:T	1.24087e-05	-1.03664e-10	-0.502721
48060765	chr11:48060765:A:T	7.66505e-06	-1.03664e-10	-0.984447
48061671	chr11:48061671:C:T	6.65294e-06	-1.03664e-10	-1.12606
48061938	chr11:48061938:T:A	2.38193e-05	0.905966	-0.756586
48062121	chr11:48062121:A:G	6.58113e-06	-1.03664e-10	-1.13691
48062151	chr11:48062151:G:A	3.27179e-05	0.466805	-2.27101e-10
48062499	chr11:48062499:C:T	1.25859e-05	-0.450687	-0.0378515
48062903	chr11:48062903:A:G	6.80181e-06	-1.03664e-10	-1.10393
48063637	chr11:48063637:G:A	0.000119274	0.631187	1.12912
48063835	chr11:48063835:C:T	9.8804e-06	-1.03664e-10	-0.730565
48064296	chr11:48064296:A:G	3.20007e-05	0.444641	-2.27101e-10
48064401	chr11:48064401:G:A	0.00047944	2.90848	0.243024
48064416	chr11:48064416:C:T	0.000346867	2.60505	0.222772
48064665	chr11:48064665:G:A	3.3356e-05	0.486121	-2.27101e-10
48064753	chr11:48064753:A:T	6.54675e-06	-1.03664e-10	-1.14215
48064977	chr11:48064977:G:GGGC	4.56666e-06	-1.50234	-2.27101e-10
48065293	chr11:48065293:T:C	3.72802e-05	0.597344	-2.27101e-10
48065913	chr11:48065913:C:A	7.17862e-06	-1.03664e-10	-1.05001
48066318	chr11:48066318:CTTTCCACTTG:C	7.24497e-05	1.26178	-2.27101e-10
48066641	chr11:48066641:G:A	1.1807e-05	-1.03664e-10	-0.552425
48066893	chr11:48066893:C:T	2.75697e-05	0.295599	-2.27101e-10
48067763	chr11:48067763:C:T	6.88444e-05	2.3644	-1.15367
48067963	chr11:48067963:G:C	9.79086e-05	2.62191	-1.05899
48068112	chr11:48068112:A:G	1.78683e-05	-1.03664e-10	-0.138088
48068163	chr11:48068163:CTGAA:C	6.56411e-06	-1.03664e-10	-1.1395
48068195	chr11:48068195:C:T	7.81736e-06	-1.03664e-10	-0.964771
48068323	chr11:48068323:TC:T	3.48988e-05	0.531334	-2.27101e-10
48068510	chr11:48068510:C:T	9.20101e-06	-0.801805	-2.27101e-10
48068511	chr11:48068511:G:A	6.78325e-06	-1.03664e-10	-1.10666
48068748	chr11:48068748:G:A	7.79957e-06	-1.03664e-10	-0.967049
48068926	chr11:48068926:G:A	6.91439e-06	-1.03664e-10	-1.08751
48069048	chr11:48069048:A:G	2.62808e-05	0.795917	-0.548197
48069146	chr11:48069146:C:A	8.20113e-06	-1.03664e-10	-0.916845
48069480	chr11:48069480:C:T	4.00803e-05	1.479	-0.809231
48069641	chr11:48069641:C:T	7.60198e-06	-1.03664e-10	-0.992709
48069736	chr11:48069736:C:T	7.23325e-06	-1.03664e-10	-1.04243
48069751	chr11:48069751:T:G	2.04311e-05	-1.52829	1.52423
48070080	chr11:48070080:T:C	4.78878e-06	-1.45484	-2.27101e-10
48070137	chr11:48070137:T:C	2.07246e-05	-1.52641	1.53661
48070226	chr11:48070226:C:T	3.2302e-05	0.454012	-2.27101e-10
48070375	chr11:48070375:G:A	8.30013e-06	-1.03664e-10	-0.904846
48070424	chr11:48070424:G:C	4.13967e-05	-0.896755	1.59884
48071419	chr11:48071419:C:T	8.21323e-06	-1.03664e-10	-0.915372
48071784	chr11:48071784:A:G	6.46603e-06	-1.03664e-10	-1.15456
48071839	chr11:48071839:T:G	6.8745e-06	-1.03664e-10	-1.0933
48071893	chr11:48071893:C:T	2.23172e-05	-1.51972	1.60396
48072105	chr11:48072105:A:G	5.20816e-05	2.05949	-1.1278
48072315	chr11:48072315:C:A	3.54473e-05	0.546928	-2.27101e-10
48072867	chr11:48072867:C:T	5.45516e-05	0.978029	-2.27101e-10
48073217	chr11:48073217:A:G	2.01492e-05	-1.52492	1.50697
48073327	chr11:48073327:C:T	2.1776e-05	-1.52906	1.58875
48073433	chr11:48073433:C:T	8.04722e-06	-1.03664e-10	-0.935791
48073607	chr11:48073607:G:A	1.87036e-05	-1.03664e-10	-0.0924039
48073610	chr11:48073610:T:G	6.56991e-06	-1.03664e-10	-1.13862
48073992	chr11:48073992:A:G	1.11503e-05	0.533797	-1.14344
48074004	chr11:48074004:G:A	1.48911e-05	-1.03664e-10	-0.320357
48074552	chr11:48074552:A:C	6.616e-06	-1.03664e-10	-1.13163
48075116	chr11:48075116:A:C	1.19485e-05	-1.03664e-10	-0.540513
48075140	chr11:48075140:G:T	3.40307e-06	-1.42404	-0.372404
48075144	chr11:48075144:G:T	5.23372e-05	1.99748	-1.06089
48075221	chr11:48075221:A:G	1.32396e-05	-1.03664e-10	-0.437908
48075258	chr11:48075258:T:C	4.576e-05	-0.821807	1.6241
48075303	chr11:48075303:C:A	6.66179e-06	-1.03664e-10	-1.12473
48075386	chr11:48075386:A:G	2.39802e-05	-1.53297	1.68908
48075599	chr11:48075599:G:T	4.92681e-05	2.01321	-1.13706
48075855	chr11:48075855:C:G	1.13108e-05	-1.03664e-10	-0.595357
48075914	chr11:48075914:A:G	2.09298e-05	-1.52185	1.54191
48075928	chr11:48075928:C:T	1.76922e-05	-0.71485	0.566857
48076068	chr11:48076068:C:T	2.1463e-05	-1.52123	1.56645
48076325	chr11:48076325:TG:T	6.78692e-06	-1.03664e-10	-1.10612
48076364	chr11:48076364:T:C	5.87142e-06	-1.25102	-2.27101e-10
48076396	chr11:48076396:A:G	2.21008e-05	-1.53287	1.60737
48076583	chr11:48076583:A:G	1.27935e-05	-1.03664e-10	-0.47218
48076728	chr11:48076728:G:A	2.78195e-05	-1.519	1.82361
48076944	chr11:48076944:T:C	8.61998e-06	-1.16703	0.299995
48077039	chr11:48077039:G:A	8.52037e-06	-1.03664e-10	-0.878658
48077690	chr11:48077690:G:A	5.13774e-06	-1.3845	-2.27101e-10
48077758	chr11:48077758:A:G	4.92278e-06	-1.42724	-2.27101e-10
48078127	chr11:48078127:T:C	1.10789e-05	-1.03664e-10	-0.616077
48078292	chr11:48078292:A:G	5.40617e-05	2.11652	-1.14751
48078340	chr11:48078340:G:T	3.37155e-05	0.496841	-2.27101e-10
48078400	chr11:48078400:C:T	2.77421e-06	-1.33508	-0.665667
48078658	chr11:48078658:A:G	1.6393e-05	-1.03664e-10	-0.224263
48078707	chr11:48078707:A:G	6.95402e-06	-1.03664e-10	-1.0818
48078940	chr11:48078940:T:G	7.71336e-06	-1.03664e-10	-0.978164
48079285	chr11:48079285:T:C	2.33896e-05	-0.225273	0.356449
48079416	chr11:48079416:G:A	9.79424e-06	0.414571	-1.15389
48079490	chr11:48079490:C:T	1.30887e-05	-1.03664e-10	-0.449367
48079856	chr11:48079856:G:T	7.07127e-06	-1.03664e-10	-1.06508
48080108	chr11:48080108:T:A	2.77959e-05	-1.52273	1.82651
48080171	chr11:48080171:C:T	4.72534e-05	1.79652	-0.962118
48080214	chr11:48080214:A:G	1.79027e-05	-0.679889	0.543724
48080295	chr11:48080295:C:T	1.08637e-05	-1.03664e-10	-0.635687
48080654	chr11:48080654:G:A	8.62225e-06	-1.03664e-10	-0.866772
48080798	chr11:48080798:T:C	1.9464e-05	-0.646715	0.594166
48080926	chr11:48080926:C:T	2.80749e-05	-0.694783	1.00854
48080953	chr11:48080953:C:T	3.97134e-05	0.660571	-2.27101e-10
48081095	chr11:48081095:G:A	1.27083e-05	-1.03664e-10	-0.47886
48081254	chr11:48081254:C:T	2.85464e-05	-0.154153	0.484568
48081315	chr11:48081315:G:A	2.49592e-05	-1.52062	1.71674
48081449	chr11:48081449:G:T	9.2783e-06	-1.03664e-10	-0.79344
48082094	chr11:48082094:G:C	9.92871e-06	-1.03664e-10	-0.725687
48082374	chr11:48082374:G:C	1.23724e-05	-1.03664e-10	-0.505653
48082419	chr11:48082419:T:G	1.23699e-05	-1.03664e-10	-0.505853
48082442	chr11:48082442:G:T	6.56834e-06	-1.03664e-10	-1.13886
48083003	chr11:48083003:A:G	3.29119e-05	-0.182546	0.655261
48083058	chr11:48083058:G:C	7.02151e-06	-1.03664e-10	-1.07214
48083730	chr11:48083730:T:C	5.36109e-06	-1.34195	-2.27101e-10
48083893	chr11:48083893:G:A	6.88549e-06	-1.03664e-10	-1.0917
48083954	chr11:48083954:T:A	1.06948e-05	-0.651363	-2.27101e-10
48084010	chr11:48084010:G:A	3.36909e-05	0.496109	-2.27101e-10
48084496	chr11:48084496:C:T	3.53438e-05	0.544006	-2.27101e-10
48084715	chr11:48084715:T:G	0.000392818	2.63605	0.316177
48084800	chr11:48084800:G:A	1.6449e-05	-0.220852	-2.27101e-10
48084827	chr11:48084827:C:T	4.61637e-06	-1.49151	-2.27101e-10
48084934	chr11:48084934:G:A	0.00124086	3.76619	0.336248
48085210	chr11:48085210:C:G	7.71626e-06	-1.03664e-10	-0.977788
48085652	chr11:48085652:C:T	1.28935e-05	-0.759897	0.295504
48086024	chr11:48086024:A:C	6.88385e-06	-1.03664e-10	-1.09194
48087008	chr11:48087008:A:C	1.42088e-05	-0.367254	-2.27101e-10
48087217	chr11:48087217:C:T	1.27083e-05	-1.03664e-10	-0.47886
48088023	chr11:48088023:C:T	8.13957e-06	-0.92438	-2.27101e-10
48088046	chr11:48088046:A:G	0.00038851	2.47467	0.46653
48088241	chr11:48088241:G:A	2.3722e-05	-1.51259	1.65787
48088396	chr11:48088396:A:G	2.13548e-05	-1.51033	1.55049
48088440	chr11:48088440:G:A	3.54903e-05	0.548141	-2.27101e-10
48088491	chr11:48088491:A:G	3.45446e-05	0.521135	-2.27101e-10
48088745	chr11:48088745:C:T	3.91766e-05	0.646962	-2.27101e-10
48089181	chr11:48089181:G:A	2.09011e-05	-1.03664e-10	0.0186817
48089663	chr11:48089663:C:T	6.86082e-06	-1.03664e-10	-1.09529
48090171	chr11:48090171:C:A	7.21019e-06	-1.03664e-10	-1.04562
48090374	chr11:48090374:A:T	6.86236e-06	-1.03664e-10	-1.09507
48090881	chr11:48090881:G:C	2.15771e-05	0.0505168	-2.27101e-10
48090916	chr11:48090916:C:T	0.000173095	3.25086	-1.11813
48091371	chr11:48091371:T:C	2.3924e-05	0.153763	-2.27101e-10
48091680	chr11:48091680:A:G	0.000198442	3.3588	-1.08942
48091977	chr11:48091977:G:A	2.91311e-06	-1.41227	-0.539629
48092483	chr11:48092483:G:A	6.46823e-06	-1.03664e-10	-1.15422
48092590	chr11:48092590:T:C	0.000170681	3.22127	-1.10259
48092657	chr11:48092657:T:A	7.82298e-06	-1.03664e-10	-0.964052
48092864	chr11:48092864:C:T	4.63852e-05	-1.03664e-10	0.815863
48092931	chr11:48092931:G:C	6.60858e-06	-1.03664e-10	-1.13275
48093299	chr11:48093299:G:A	6.66142e-06	-1.03664e-10	-1.12478
48093537	chr11:48093537:C:T	8.07325e-05	2.51849	-1.14846
48093727	chr11:48093727:A:T	0.000193689	3.22475	-0.979617
48093866	chr11:48093866:C:T	6.63284e-06	-1.03664e-10	-1.12909
48094054	chr11:48094054:A:G	3.45723e-06	-0.968274	-0.812376
48094285	chr11:48094285:T:C	0.000104391	2.76674	-1.13972
48094589	chr11:48094589:G:C	1.04699e-05	-1.03664e-10	-0.672615
48094593	chr11:48094593:T:C	6.56251e-06	-1.03664e-10	-1.13974
48094680	chr11:48094680:T:C	6.59039e-06	-1.03664e-10	-1.1355
48094834	chr11:48094834:C:T	6.76998e-06	-1.03664e-10	-1.10862
48094983	chr11:48094983:G:A	2.01449e-05	-0.0181677	-2.27101e-10
48095010	chr11:48095010:G:A	7.55702e-06	-1.03664e-10	-0.998641
48095926	chr11:48095926:C:T	7.92844e-06	0.194752	-1.14541
48095967	chr11:48095967:GA:G	6.46786e-06	-1.03664e-10	-1.15427
48095994	chr11:48095994:G:A	6.62151e-06	-1.03664e-10	-1.13079
48096265	chr11:48096265:C:T	6.55772e-06	-1.03664e-10	-1.14048
48096321	chr11:48096321:A:G	0.000109086	2.81926	-1.14825
48096454	chr11:48096454:C:T	6.52484e-06	-1.03664e-10	-1.1455
48096608	chr11:48096608:C:T	4.83106e-06	-1.44605	-2.27101e-10
48096725	chr11:48096725:T:C	2.54454e-05	-1.03664e-10	0.215418
48096795	chr11:48096795:T:TA	0.000260398	3.60914	-1.06805
48096822	chr11:48096822:A:T	6.57175e-06	-1.03664e-10	-1.13834
48096899	chr11:48096899:G:T	6.98864e-06	-1.03664e-10	-1.07683
48096918	chr11:48096918:A:AT	9.77075e-06	-1.03664e-10	-0.741724
48097052	chr11:48097052:C:T	8.1921e-06	0.221923	-1.13987
48097205	chr11:48097205:G:A	3.4572e-06	-1.43763	-0.343024
48097614	chr11:48097614:T:C	1.01483e-05	0.423138	-1.12695
48097624	chr11:48097624:G:A	9.27865e-05	-1.03664e-10	1.50918
48097922	chr11:48097922:C:T	7.34126e-06	0.108507	-1.13611
48098139	chr11:48098139:G:A	0.000174693	3.13084	-0.988928
48098337	chr11:48098337:C:T	1.19731e-05	-1.03664e-10	-0.538453
48099325	chr11:48099325:A:G	5.26364e-06	-1.36029	-2.27101e-10
48099584	chr11:48099584:T:C	0.000102218	1.60599	-2.27101e-10
48100669	chr11:48100669:G:T	1.05927e-05	-1.03664e-10	-0.660952
48100907	chr11:48100907:A:G	1.35919e-05	-1.03664e-10	-0.411642
48100950	chr11:48100950:A:C	9.14625e-05	-1.03664e-10	1.49481
48101647	chr11:48101647:A:G	1.2705e-05	-1.03664e-10	-0.479124
48102108	chr11:48102108:A:G	8.4398e-05	1.41443	-2.27101e-10
48102109	chr11:48102109:C:T	8.42321e-05	1.41246	-2.27101e-10
48102116	chr11:48102116:G:T	2.12519e-05	0.0353296	-2.27101e-10
48102198	chr11:48102198:A:C	1.81231e-05	-1.03664e-10	-0.123929
48102605	chr11:48102605:T:A	6.61646e-05	-0.165992	1.33702
48103685	chr11:48103685:G:A	7.00025e-06	-1.03664e-10	-1.07517
48103728	chr11:48103728:C:A	6.52798e-06	-1.03664e-10	-1.14502
48103819	chr11:48103819:G:A	8.82433e-05	2.60439	-1.14541
48104094	chr11:48104094:T:A	2.3466e-05	0.134436	-2.27101e-10
48104155	chr11:48104155:G:C	1.08206e-05	-1.03664e-10	-0.639665
48104179	chr11:48104179:T:C	8.33061e-06	0.253155	-1.15434
48104395	chr11:48104395:G:A	6.87471e-06	-1.03664e-10	-1.09327
48105601	chr11:48105601:T:C	6.55286e-06	-1.03664e-10	-1.14122
48105923	chr11:48105923:G:A	6.87289e-06	-1.03664e-10	-1.09353
48106150	chr11:48106150:A:G	1.37147e-05	-1.03664e-10	-0.402647
48106243	chr11:48106243:G:T	9.31924e-06	0.33863	-1.12767
48106253	chr11:48106253:C:A	6.89433e-06	-1.03664e-10	-1.09042
48106665	chr11:48106665:G:A	9.44311e-05	-1.03664e-10	1.52675
48106733	chr11:48106733:T:C	3.20478e-06	-1.4512	-0.405274
48107199	chr11:48107199:T:G	7.43726e-06	0.130274	-1.14489
48107332	chr11:48107332:G:T	0.000525936	3.24406	-2.27101e-10
48107597	chr11:48107597:A:G	6.92973e-06	-1.03664e-10	-1.0853
48107751	chr11:48107751:C:T	4.62193e-06	-1.49031	-2.27101e-10
48108397	chr11:48108397:A:C	6.75625e-05	1.13833	0.0536099
48108465	chr11:48108465:A:G	7.40985e-06	-1.03664e-10	-1.01831
48108597	chr11:48108597:CT:C	2.19744e-05	0.0687584	-2.27101e-10
48109071	chr11:48109071:A:G	7.39274e-06	-1.03664e-10	-1.02062
48109277	chr11:48109277:T:A	6.6463e-06	-1.03664e-10	-1.12706
48109336	chr11:48109336:G:A	9.30204e-06	0.336987	-1.12787
48109639	chr11:48109639:G:C	1.61166e-05	-1.03664e-10	-0.241267
48110235	chr11:48110235:C:T	7.40978e-05	-1.03664e-10	1.28427
48110596	chr11:48110596:G:A	2.40048e-05	0.157136	-2.27101e-10
48110645	chr11:48110645:G:A	1.89238e-06	-1.43094	-0.95234
48110998	chr11:48110998:C:T	4.68347e-06	-0.385747	-1.09133
48111179	chr11:48111179:C:T	3.09e-06	-1.45559	-0.437354
48111332	chr11:48111332:T:A	4.27557e-06	-0.458766	-1.10943
48111595	chr11:48111595:A:C	6.5105e-06	-1.03664e-10	-1.1477
48111845	chr11:48111845:G:A	2.128e-06	-1.1513	-1.11464
48111974	chr11:48111974:G:A	7.60267e-06	0.158194	-1.15081
48112017	chr11:48112017:C:T	7.71155e-06	-1.03664e-10	-0.978398
48112156	chr11:48112156:T:C	2.32768e-05	0.126338	-2.27101e-10
48112709	chr11:48112709:A:G	2.52052e-05	0.205934	-2.27101e-10
48113280	chr11:48113280:A:G	8.98523e-05	-1.03664e-10	1.47705
48113480	chr11:48113480:G:T	7.21211e-06	-1.03664e-10	-1.04536
48113719	chr11:48113719:T:G	3.11779e-06	-1.39899	-0.485007
48113734	chr11:48113734:A:G	2.2669e-05	0.0998794	-2.27101e-10
48114634	chr11:48114634:G:A	9.34573e-06	0.333058	-1.11926
48114676	chr11:48114676:A:T	7.43257e-06	-1.03664e-10	-1.01525
48114890	chr11:48114890:C:T	4.1226e-05	-1.03664e-10	0.697952
48115438	chr11:48115438:G:A	0.000117885	2.81255	-1.06396
48115486	chr11:48115486:CTT:C	9.17838e-06	0.320145	-1.12441
48115774	chr11:48115774:A:G	7.86241e-05	-1.03664e-10	1.34356
48115800	chr11:48115800:TG:T	7.19676e-06	-1.03664e-10	-1.04749
48115950	chr11:48115950:G:A	0.000102664	1.61035	-2.27101e-10
48116053	chr11:48116053:A:G	7.81104e-05	-1.03664e-10	1.33701
48116130	chr11:48116130:G:A	6.49906e-06	-1.03664e-10	-1.14946
48116684	chr11:48116684:G:C	7.03756e-06	-1.03664e-10	-1.06986
48116822	chr11:48116822:T:C	6.85247e-06	-1.03664e-10	-1.09651
48116884	chr11:48116884:A:G	2.42637e-05	0.167865	-2.27101e-10
48117110	chr11:48117110:G:A	7.78797e-05	-1.03664e-10	1.33405
48117239	chr11:48117239:C:A	7.20551e-06	-1.03664e-10	-1.04627
48117646	chr11:48117646:T:C	6.58622e-06	-1.03664e-10	-1.13614
48118802	chr11:48118802:C:A	5.11652e-05	-0.231103	1.14505
48118934	chr11:48118934:C:T	6.93109e-06	-1.0851	-2.27101e-10
48118969	chr11:48118969:A:G	6.63372e-06	-1.03664e-10	-1.12895
48119194	chr11:48119194:G:A	6.54667e-06	-1.03664e-10	-1.14216
48119348	chr11:48119348:G:A	0.000123556	2.95012	-1.15454
48119700	chr11:48119700:G:A	8.49221e-06	0.265498	-1.14747
48119788	chr11:48119788:G:C	2.28869e-05	0.109448	-2.27101e-10
48119870	chr11:48119870:C:G	6.55829e-06	-1.03664e-10	-1.14039
48120239	chr11:48120239:T:A	2.30134e-05	0.11496	-2.27101e-10
48120303	chr11:48120303:T:G	5.36594e-05	-0.328514	1.29005
48120335	chr11:48120335:A:T	7.35391e-05	-1.03664e-10	1.2767
48120384	chr11:48120384:G:A	4.61326e-05	-1.03664e-10	0.810402
48120456	chr11:48120456:G:A	1.00423e-05	-1.03664e-10	-0.714316
48120494	chr11:48120494:T:C	0.000106507	2.80166	-1.15457
48120504	chr11:48120504:C:T	6.87982e-06	-1.03664e-10	-1.09253
48120685	chr11:48120685:C:T	1.06312e-05	-1.03664e-10	-0.65732
48121225	chr11:48121225:A:G	6.79825e-06	-1.03664e-10	-1.10445
48121336	chr11:48121336:G:A	2.34699e-05	0.134599	-2.27101e-10
48121798	chr11:48121798:C:CT	7.82687e-05	-1.03664e-10	1.33903
48122194	chr11:48122194:A:C	1.47805e-05	-1.03664e-10	-0.327806
48122562	chr11:48122562:C:T	2.15631e-05	0.0498654	-2.27101e-10
48122672	chr11:48122672:G:A	4.26576e-05	-0.444184	1.17627
48122754	chr11:48122754:T:A	1.18262e-05	-1.03664e-10	-0.550797
48122793	chr11:48122793:G:A	9.51738e-06	-1.52207	0.754073
48123388	chr11:48123388:C:T	4.60597e-05	-1.03664e-10	0.80882
48123525	chr11:48123525:C:G	0.00014124	3.08379	-1.15445
48123614	chr11:48123614:G:A	6.28921e-05	1.6377	-0.5174
48123695	chr11:48123695:T:C	4.68574e-05	-0.3625	1.18849
48123823	chr11:48123823:A:C	3.40929e-06	-1.40562	-0.388991
48123893	chr11:48123893:C:T	7.6488e-06	-1.03664e-10	-0.986569
48124194	chr11:48124194:C:T	0.000205391	0.162282	2.14152
48124540	chr11:48124540:T:C	1.32993e-05	0.721163	-1.15457
48124892	chr11:48124892:G:A	6.17904e-06	-1.19995	-2.27101e-10
48124970	chr11:48124970:G:A	1.06218e-05	-1.03664e-10	-0.658206
48125070	chr11:48125070:G:A	1.06321e-05	-1.53256	0.875317
48125439	chr11:48125439:G:A	1.19389e-05	-1.03664e-10	-0.541313
48125589	chr11:48125589:C:T	7.37825e-05	-1.03664e-10	1.28
48125853	chr11:48125853:G:A	1.05862e-05	-1.03664e-10	-0.661566
48126684	chr11:48126684:T:G	1.04974e-05	-1.03664e-10	-0.669989
48126898	chr11:48126898:A:G	6.16657e-06	-1.52257	0.320593
48126923	chr11:48126923:A:G	3.35326e-05	0.491402	-2.27101e-10
48127054	chr11:48127054:T:C	1.45356e-05	0.800547	-1.14507
48127227	chr11:48127227:G:A	0.000121084	-0.191153	1.96652
48127373	chr11:48127373:C:T	3.88231e-06	-1.40447	-0.260214
48127443	chr11:48127443:CAT:C	6.50406e-06	-1.03664e-10	-1.14869
48127800	chr11:48127800:G:A	6.88015e-06	-1.03664e-10	-1.09248
48128020	chr11:48128020:C:T	1.89151e-05	-1.03664e-10	-0.081159
48128038	chr11:48128038:A:G	7.58231e-06	-1.03664e-10	-0.9953
48128090	chr11:48128090:C:T	6.49847e-06	-1.03664e-10	-1.14955
48128203	chr11:48128203:C:T	8.69913e-06	0.288557	-1.14645
48128291	chr11:48128291:A:G	7.54708e-05	-1.03664e-10	1.30263
48128552	chr11:48128552:G:A	7.04834e-06	-1.03664e-10	-1.06833
48128800	chr11:48128800:CAG:C	1.02835e-05	-1.03664e-10	-0.69058
48129024	chr11:48129024:G:A	6.19757e-05	1.77975	-0.674125
48129160	chr11:48129160:T:C	8.07386e-06	0.218295	-1.15078
48129230	chr11:48129230:A:G	0.000373209	2.90102	-2.27101e-10
48129267	chr11:48129267:G:T	9.66028e-06	-1.53008	0.776981
48129312	chr11:48129312:C:T	2.54819e-05	0.21685	-2.27101e-10
48129735	chr11:48129735:C:G	3.70505e-06	-1.46518	-0.246244
48130269	chr11:48130269:C:A	7.48531e-05	-1.03664e-10	1.29441
48131079	chr11:48131079:T:A	6.56329e-06	-1.03664e-10	-1.13963
48131467	chr11:48131467:A:G	6.57662e-06	-1.03664e-10	-1.1376
48131961	chr11:48131961:A:G	6.5743e-06	-1.03664e-10	-1.13795
48132392	chr11:48132392:G:A	6.47908e-06	-1.03664e-10	-1.15254
48132409	chr11:48132409:A:G	0.00267491	4.79778	0.0727756
48132688	chr11:48132688:A:G	6.57247e-06	-1.03664e-10	-1.13823
48132759	chr11:48132759:G:A	6.76654e-06	-1.03664e-10	-1.10913
48132962	chr11:48132962:G:C	1.93854e-05	-0.0565973	-2.27101e-10
48133051	chr11:48133051:A:G	0.000113767	-0.317361	2.0304
48133362	chr11:48133362:A:G	2.78268e-05	0.304883	-2.27101e-10
48133438	chr11:48133438:A:T	6.16445e-05	1.76053	-0.660266
48133499	chr11:48133499:A:G	7.66516e-06	-1.03664e-10	-0.984432
48133582	chr11:48133582:T:C	6.57067e-06	-1.03664e-10	-1.1385
48133649	chr11:48133649:T:C	6.99146e-05	-1.03664e-10	1.22616
48133900	chr11:48133900:G:A	6.97185e-06	-1.03664e-10	-1.07924
48134154	chr11:48134154:A:G	6.89708e-06	-1.03664e-10	-1.09002
48134514	chr11:48134514:T:C	1.06407e-05	-1.03664e-10	-0.656435
48134579	chr11:48134579:G:A	0.00013002	-0.237658	2.08423
48135028	chr11:48135028:T:C	7.31031e-06	-1.03664e-10	-1.03183
48135413	chr11:48135413:G:C	7.07273e-06	-1.03664e-10	-1.06487
48135419	chr11:48135419:C:T	6.99797e-06	-1.03664e-10	-1.0755
48135881	chr11:48135881:AGT:A	6.84861e-06	-1.03664e-10	-1.09707
48136317	chr11:48136317:T:C	8.94179e-05	-0.112611	1.58481
48136604	chr11:48136604:T:TA	2.71992e-05	0.282071	-2.27101e-10
48136657	chr11:48136657:T:C	7.6451e-06	-1.03664e-10	-0.987053
48136767	chr11:48136767:A:G	4.52242e-06	-1.51207	-2.27101e-10
48137034	chr11:48137034:T:A	1.63336e-05	-1.03664e-10	-0.227893
48137297	chr11:48137297:A:G	6.59802e-06	-1.03664e-10	-1.13435
48137852	chr11:48137852:G:A	7.36124e-06	-1.03664e-10	-1.02489
48138151	chr11:48138151:A:G	4.14147e-05	-1.03664e-10	0.702518
48138554	chr11:48138554:C:G	7.00902e-06	-1.03664e-10	-1.07392
48138754	chr11:48138754:C:T	1.2724e-05	-0.47763	-2.27101e-10
48138874	chr11:48138874:C:T	6.91725e-06	-1.03664e-10	-1.0871
48138877	chr11:48138877:A:G	6.86193e-06	-1.04391	-0.0512185
48138996	chr11:48138996:G:A	8.04619e-06	-1.03664e-10	-0.935919
48139012	chr11:48139012:A:G	1.19995e-05	-1.03664e-10	-0.536254
48139058	chr11:48139058:G:A	1.46758e-05	-1.03664e-10	-0.334921
48139127	chr11:48139127:C:T	1.32331e-05	-1.03664e-10	-0.438398
48140261	chr11:48140261:C:T	4.24413e-05	-0.0151078	0.742112
48140340	chr11:48140340:C:T	6.9651e-06	-1.03664e-10	-1.08021
48140490	chr11:48140490:A:G	2.59844e-06	-0.94349	-1.12272
48140548	chr11:48140548:G:A	7.05846e-06	-1.03664e-10	-1.06689
48140597	chr11:48140597:C:T	3.90446e-05	0.643587	-2.27101e-10
48140656	chr11:48140656:T:C	6.59607e-06	-0.0144802	-1.12016
48140901	chr11:48140901:C:T	3.55603e-06	-1.20883	-0.54364
48140942	chr11:48140942:C:T	6.84881e-06	-0.00435088	-1.09269
48141917	chr11:48141917:CA:C	5.9151e-06	-1.24361	-2.27101e-10
48141946	chr11:48141946:T:G	7.4606e-05	-1.03664e-10	1.2911
48142463	chr11:48142463:C:T	1.20769e-05	-1.03664e-10	-0.529824
48142571	chr11:48142571:TATTCTA:T	1.18623e-05	-1.03664e-10	-0.547755
48142659	chr11:48142659:G:C	7.26441e-06	-1.03664e-10	-1.03813
48143169	chr11:48143169:T:C	2.18665e-06	-1.19874	-1.04001
48143295	chr11:48143295:C:T	1.82999e-06	-1.36198	-1.05483
48144213	chr11:48144213:T:C	6.90371e-06	-1.03664e-10	-1.08906
48145065	chr11:48145065:C:T	1.61466e-05	-1.03664e-10	-0.239408
48145090	chr11:48145090:C:T	9.30416e-06	-1.03664e-10	-0.790656
48145785	chr11:48145785:C:G	6.86478e-06	-1.03664e-10	-1.09471
48145928	chr11:48145928:C:T	6.6331e-06	-1.03664e-10	-1.12905
48146186	chr11:48146186:C:T	2.27419e-06	-1.05835	-1.14114
48146276	chr11:48146276:G:A	2.68486e-06	-0.932411	-1.10108
48146551	chr11:48146551:G:A	4.16299e-05	0.0663865	0.641313
48147112	chr11:48147112:T:G	8.123e-06	0.222098	-1.14852
48147364	chr11:48147364:G:A	5.91142e-06	-1.24423	-2.27101e-10
48148551	chr11:48148551:T:C	6.48801e-06	-1.03664e-10	-1.15116
48148700	chr11:48148700:G:T	7.57462e-06	-1.03664e-10	-0.996314
48149029	chr11:48149029:G:A	2.33065e-05	-0.583686	0.711303
48149231	chr11:48149231:A:G	3.18706e-05	0.440565	-2.27101e-10
48149378	chr11:48149378:A:G	0.000132318	-1.03664e-10	1.86409
48149888	chr11:48149888:A:G	4.51344e-06	-1.51406	-2.27101e-10
48150241	chr11:48150241:T:C	6.48003e-06	-1.03664e-10	-1.15239
48150256	chr11:48150256:G:A	7.26154e-06	-1.03664e-10	-1.03853
48150425	chr11:48150425:C:T	9.01606e-06	-1.03664e-10	-0.82211
48150442	chr11:48150442:C:T	6.48223e-06	-1.03664e-10	-1.15205
48150482	chr11:48150482:T:C	6.75355e-06	-1.03664e-10	-1.11105
48150813	chr11:48150813:C:T	1.76401e-05	0.755514	-0.906459
48150949	chr11:48150949:G:A	9.97748e-06	-1.03664e-10	-0.720787
48151256	chr11:48151256:G:A	7.46419e-06	-1.03664e-10	-1.011
48151852	chr11:48151852:G:T	2.82615e-05	-0.602532	0.922915
48151980	chr11:48151980:T:C	8.056e-06	-1.03664e-10	-0.934701
48152198	chr11:48152198:C:T	7.09154e-06	0.0573843	-1.1196
48152460	chr11:48152460:A:C	6.50029e-06	-1.03664e-10	-1.14927
48152886	chr11:48152886:C:T	1.6972e-06	-1.51184	-0.980294
48152961	chr11:48152961:C:T	6.48801e-06	-1.03664e-10	-1.15116
48153112	chr11:48153112:G:C	3.43013e-05	-1.03664e-10	0.514065
48153114	chr11:48153114:C:T	6.48718e-06	-1.03664e-10	-1.15129
48153152	chr11:48153152:G:A	3.11241e-05	0.416864	-2.27101e-10
48153271	chr11:48153271:AC:A	2.49142e-05	-0.585023	0.779342
48153447	chr11:48153447:C:T	7.10597e-06	-1.03664e-10	-1.06018
48153600	chr11:48153600:T:C	7.77055e-06	0.152661	-1.12344
48154279	chr11:48154279:G:A	6.72312e-06	0.00327232	-1.11884
48154766	chr11:48154766:G:A	6.54555e-06	-1.03664e-10	-1.14233
48154936	chr11:48154936:T:C	3.64099e-05	0.573723	-2.27101e-10
48155021	chr11:48155021:G:A	6.7596e-06	0.0121223	-1.12228
48156861	chr11:48156861:T:A	6.49037e-06	-1.03664e-10	-1.1508
48156901	chr11:48156901:T:C	8.21932e-06	-1.03664e-10	-0.914631
48156962	chr11:48156962:C:T	6.90459e-06	-1.03664e-10	-1.08893
48157046	chr11:48157046:G:A	1.8401e-06	-1.52338	-0.88792
48157334	chr11:48157334:A:G	5.89024e-06	-1.40226	0.154438
48157597	chr11:48157597:T:C	3.87818e-05	0.636834	-2.27101e-10
48157636	chr11:48157636:A:G	6.48035e-06	-1.03664e-10	-1.15234
48157888	chr11:48157888:T:C	6.49872e-06	-1.03664e-10	-1.14951
48157935	chr11:48157935:C:T	3.25458e-05	0.461532	-2.27101e-10
48158363	chr11:48158363:T:C	7.41395e-06	-1.03664e-10	-1.01775
48158532	chr11:48158532:G:A	4.12624e-05	-1.03664e-10	0.698834
48159017	chr11:48159017:A:T	6.85642e-06	-1.03664e-10	-1.09593
48159369	chr11:48159369:G:T	5.71375e-06	-1.27824	-2.27101e-10
48159508	chr11:48159508:G:A	6.36139e-06	-0.0310621	-1.13981
48159760	chr11:48159760:C:G	3.26342e-05	0.464244	-2.27101e-10
48160169	chr11:48160169:G:T	7.35445e-06	-1.03664e-10	-1.02581
48160483	chr11:48160483:T:C	7.21112e-06	-1.03664e-10	-1.04549
48160557	chr11:48160557:T:C	6.49176e-06	-1.03664e-10	-1.15058
48160685	chr11:48160685:G:A	7.06162e-06	0.0544277	-1.12087
48161047	chr11:48161047:A:G	2.24947e-05	-0.693356	0.785516
48161150	chr11:48161150:T:C	6.52596e-06	-1.03664e-10	-1.14533
48161612	chr11:48161612:T:C	0.000718728	3.55637	-2.27101e-10
48161634	chr11:48161634:A:G	0.0003021	3.52506	-0.83542
48161752	chr11:48161752:A:G	3.76807e-05	0.608031	-2.27101e-10
48161947	chr11:48161947:A:T	3.13093e-05	0.422797	-2.27101e-10
48162155	chr11:48162155:G:T	7.46419e-06	-1.03664e-10	-1.011
48163209	chr11:48163209:G:A	1.76491e-06	-1.51955	-0.933469
48163419	chr11:48163419:CCTTT:C	2.24461e-05	-0.633422	0.723421
48163603	chr11:48163603:T:C	7.40634e-06	-1.03664e-10	-1.01878
48164714	chr11:48164714:G:A	2.15456e-05	-0.660634	0.70969
48165372	chr11:48165372:T:C	6.1367e-06	-0.0629856	-1.14385
48165417	chr11:48165417:C:A	6.037e-06	-0.0800397	-1.14317
48165626	chr11:48165626:G:A	6.40815e-06	-0.0279459	-1.1356
48165832	chr11:48165832:A:G	3.37457e-05	0.497736	-2.27101e-10
48165876	chr11:48165876:T:G	2.00261e-05	-0.699768	0.675687
48165917	chr11:48165917:G:A	6.5057e-06	-1.03664e-10	-1.14844
48166180	chr11:48166180:T:G	6.51549e-06	-1.03664e-10	-1.14694
48166287	chr11:48166287:A:G	3.86039e-06	-0.531367	-1.13898
48166345	chr11:48166345:G:C	8.15125e-06	-1.03664e-10	-0.922947
48166606	chr11:48166606:C:T	1.0884e-05	-1.03664e-10	-0.63382
48166840	chr11:48166840:A:G	1.09924e-05	-0.623916	-2.27101e-10
48167095	chr11:48167095:A:G	9.77727e-06	-1.03664e-10	-0.741057
48167196	chr11:48167196:T:C	7.69225e-06	-1.03664e-10	-0.980904
48167320	chr11:48167320:G:A	3.6376e-06	-0.676279	-1.05351
48168831	chr11:48168831:A:T	6.51888e-06	-1.03664e-10	-1.14641
48169751	chr11:48169751:T:C	6.48483e-06	-1.03664e-10	-1.15165
48169821	chr11:48169821:G:A	7.53446e-06	-1.03664e-10	-1.00163
48170123	chr11:48170123:A:G	6.49154e-06	-1.03664e-10	-1.15062
48170519	chr11:48170519:G:T	1.86853e-05	-1.03664e-10	-0.0933821
48170575	chr11:48170575:G:T	6.83358e-06	-1.03664e-10	-1.09927
48171140	chr11:48171140:G:T	7.64619e-06	-1.03664e-10	-0.98691
48171149	chr11:48171149:C:T	8.22599e-06	-1.03664e-10	-0.913819
48171329	chr11:48171329:C:T	7.08531e-06	-1.03664e-10	-1.06309
48171519	chr11:48171519:G:A	3.33811e-05	1.58886	-1.10198
48172829	chr11:48172829:C:T	8.10273e-06	-1.03664e-10	-0.928917
48172933	chr11:48172933:C:T	1.85546e-05	0.953098	-1.0535
48173399	chr11:48173399:A:G	9.49306e-06	-1.03664e-10	-0.770557
48174198	chr11:48174198:T:G	3.69333e-05	0.587995	-2.27101e-10
48174684	chr11:48174684:G:T	6.52735e-06	-1.03664e-10	-1.14512
48175089	chr11:48175089:A:G	2.92473e-06	-1.21214	-0.73577
48175237	chr11:48175237:C:T	1.27198e-05	-1.27678	0.79882
48175412	chr11:48175412:C:T	3.6328e-06	-0.577365	-1.15375
48175417	chr11:48175417:C:T	3.52754e-05	0.542069	-2.27101e-10
48175811	chr11:48175811:C:CA	1.10471e-05	-1.03664e-10	-0.618946
48175917	chr11:48175917:G:A	1.87608e-05	-1.03664e-10	-0.0893497
48176092	chr11:48176092:G:C	4.4005e-06	-0.502503	-1.0369
48176333	chr11:48176333:G:A	6.46982e-06	-1.03664e-10	-1.15397
48176734	chr11:48176734:C:T	1.22298e-05	-1.29343	0.776188
48177090	chr11:48177090:T:G	7.22929e-06	-1.03664e-10	-1.04298
48177153	chr11:48177153:C:T	3.11505e-06	-1.10291	-0.78196
48177204	chr11:48177204:C:T	6.49008e-06	-1.03664e-10	-1.15084
48177675	chr11:48177675:A:G	2.39756e-05	0.811647	-0.655729
48177717	chr11:48177717:TC:T	6.49161e-06	-1.03664e-10	-1.15061
48178345	chr11:48178345:T:C	1.85735e-06	-1.52931	-0.872651
48178509	chr11:48178509:A:G	8.70299e-06	-1.03664e-10	-0.857451
48178563	chr11:48178563:C:T	2.66603e-05	-0.690076	0.952135
48178839	chr11:48178839:C:T	7.34326e-06	-1.03664e-10	-1.02733
48179034	chr11:48179034:C:T	1.50925e-06	-1.52239	-1.08711
48179219	chr11:48179219:C:T	7.26373e-06	-1.03664e-10	-1.03822
48179379	chr11:48179379:G:A	3.51611e-06	-1.34599	-0.417775
48179731	chr11:48179731:T:A	1.61132e-05	-1.40512	1.16364
48179740	chr11:48179740:TAA:T	2.77951e-05	1.45536	-1.15162
48179815	chr11:48179815:G:A	9.6631e-06	-1.41744	0.664641
48180305	chr11:48180305:A:G	7.42138e-06	-1.03664e-10	-1.01675
48180411	chr11:48180411:T:A	2.37172e-05	1.04443	-0.89935
48180436	chr11:48180436:A:G	7.23499e-06	-1.03664e-10	-1.04219
48180632	chr11:48180632:A:C	1.66149e-05	-1.03664e-10	-0.210815
48180740	chr11:48180740:T:C	0.000179149	2.1671	-2.27101e-10
48181337	chr11:48181337:T:G	6.50645e-06	-1.03664e-10	-1.14832
48181568	chr11:48181568:A:G	9.4811e-06	-0.771818	-2.27101e-10
48181761	chr11:48181761:T:C	7.70916e-06	-1.38926	0.41055
48181821	chr11:48181821:C:A	1.26211e-05	-1.29376	0.80801
48182108	chr11:48182108:C:T	4.03045e-05	0.675345	-2.27101e-10
48182191	chr11:48182191:C:T	4.97481e-06	-1.41673	-2.27101e-10
48182370	chr11:48182370:A:G	9.44741e-06	-1.03664e-10	-0.775377
48182591	chr11:48182591:A:G	5.22191e-06	-1.36825	-2.27101e-10
48182824	chr11:48182824:G:T	7.01204e-06	-1.03664e-10	-1.07349
48183227	chr11:48183227:T:G	0.00012664	1.82023	-2.27101e-10
48183437	chr11:48183437:G:C	7.42429e-06	-1.03664e-10	-1.01636
48183522	chr11:48183522:T:C	2.33445e-06	-1.33325	-0.840093
48183826	chr11:48183826:G:A	3.01613e-05	1.43929	-1.05385
48184172	chr11:48184172:G:T	7.41474e-06	-1.03664e-10	-1.01765
48184277	chr11:48184277:G:A	2.72337e-05	-0.473217	0.756553
48184621	chr11:48184621:C:T	6.46642e-06	-1.03664e-10	-1.15449
48185152	chr11:48185152:C:T	3.81202e-05	-1.03664e-10	0.619627
48185185	chr11:48185185:A:G	5.92023e-06	-1.24274	-2.27101e-10
48185254	chr11:48185254:A:G	1.1558e-05	-1.34475	0.771011
48185487	chr11:48185487:T:C	7.52405e-06	-1.3478	0.344792
48185707	chr11:48185707:G:A	2.3801e-05	0.944572	-0.795963
48185852	chr11:48185852:G:A	7.44634e-06	-1.03664e-10	-1.0134
48186398	chr11:48186398:G:A	9.82744e-06	-1.03664e-10	-0.735939
48186790	chr11:48186790:T:G	2.30393e-05	0.116083	-2.27101e-10
48186841	chr11:48186841:C:T	6.46597e-06	-1.03664e-10	-1.15456
48186876	chr11:48186876:T:C	1.34254e-05	-1.31443	0.890462
48187077	chr11:48187077:A:G	7.62842e-06	-1.03664e-10	-0.989237
48187086	chr11:48187086:T:G	1.95477e-05	-1.03664e-10	-0.0482578
48187361	chr11:48187361:C:T	0.000209088	2.32164	-2.27101e-10
48187635	chr11:48187635:T:C	7.22037e-06	-1.43303	0.388817
48187919	chr11:48187919:C:T	1.83065e-06	-1.52383	-0.89262
48187992	chr11:48187992:C:T	8.14017e-06	-1.03664e-10	-0.924306
48188090	chr11:48188090:G:A	7.9536e-06	-0.947493	-2.27101e-10
48188109	chr11:48188109:T:C	6.98818e-06	-1.03664e-10	-1.0769
48188251	chr11:48188251:G:T	5.20571e-06	-1.37136	-2.27101e-10
48188957	chr11:48188957:C:T	8.1796e-06	-1.03664e-10	-0.919474
48188987	chr11:48188987:C:T	2.49975e-06	-1.22443	-0.880497
48189729	chr11:48189729:A:C	2.46756e-06	-1.35546	-0.762429
48189738	chr11:48189738:A:G	5.28825e-06	-1.35563	-2.27101e-10
48189741	chr11:48189741:A:T	2.59661e-06	-1.24431	-0.822606
48189928	chr11:48189928:A:G	7.72559e-06	-0.976579	-2.27101e-10
48189946	chr11:48189946:A:G	2.07661e-05	0.767372	-0.755167
48190075	chr11:48190075:C:T	3.77872e-05	-1.03664e-10	0.610852
48190106	chr11:48190106:A:G	7.2298e-06	-1.37914	0.336236
48190271	chr11:48190271:C:T	6.66417e-06	-1.4061	0.281728
48190351	chr11:48190351:G:T	6.71666e-06	-1.03664e-10	-1.11653
48190424	chr11:48190424:C:T	7.29486e-06	-1.03664e-10	-1.03395
48190708	chr11:48190708:G:T	7.8384e-06	-1.03664e-10	-0.962083
48190796	chr11:48190796:G:A	7.43052e-06	-1.38642	0.370898
48191127	chr11:48191127:A:G	6.47812e-06	-1.03664e-10	-1.15269
48191135	chr11:48191135:G:A	7.68964e-06	-1.40215	0.420902
48191189	chr11:48191189:T:C	3.62751e-06	-0.578023	-1.15455
48191310	chr11:48191310:G:C	1.17694e-05	-0.555612	-2.27101e-10
48191461	chr11:48191461:A:G	1.27128e-05	-1.32979	0.85128
48191462	chr11:48191462:G:A	4.44281e-05	0.772754	-2.27101e-10
48191638	chr11:48191638:G:A	6.81346e-06	-1.03664e-10	-1.10222
48191825	chr11:48191825:A:C	7.28386e-06	-1.4046	0.369142
48191894	chr11:48191894:C:T	1.69101e-06	-1.52893	-0.966866
48191901	chr11:48191901:C:T	1.69774e-06	-1.52706	-0.964763
48192076	chr11:48192076:G:A	5.53601e-06	-1.30984	-2.27101e-10
48192281	chr11:48192281:C:A	6.70538e-06	-1.41448	0.296273
48192315	chr11:48192315:C:T	9.14027e-06	-1.03664e-10	-0.808428
48192476	chr11:48192476:T:C	6.47374e-06	-1.03664e-10	-1.15336
48192512	chr11:48192512:A:G	1.13654e-05	-0.590547	-2.27101e-10
48192872	chr11:48192872:G:T	6.56746e-06	-1.03664e-10	-1.13899
48193440	chr11:48193440:T:C	2.47933e-06	-1.25969	-0.853438
48194048	chr11:48194048:G:A	6.00634e-06	-1.2283	-2.27101e-10
48194788	chr11:48194788:T:G	6.47605e-06	-1.03664e-10	-1.15301
48194872	chr11:48194872:C:T	3.12637e-05	0.421341	-2.27101e-10
48194873	chr11:48194873:G:A	7.06123e-06	-1.03664e-10	-1.0665
48195100	chr11:48195100:TTAGA:T	2.108e-05	0.813702	-0.786496
48195197	chr11:48195197:T:C	7.48892e-06	-1.42211	0.414418
48195363	chr11:48195363:A:C	7.14591e-06	-1.03664e-10	-1.05458
48195364	chr11:48195364:T:C	8.23012e-06	-1.39031	0.476994
48195447	chr11:48195447:A:G	7.3735e-06	-1.03664e-10	-1.02323
48195624	chr11:48195624:A:T	4.47407e-06	-1.52282	-2.27101e-10
48195870	chr11:48195870:C:T	7.40916e-06	-1.03664e-10	-1.0184
48196000	chr11:48196000:G:A	8.69027e-06	-1.03664e-10	-0.858914
48196001	chr11:48196001:C:A	8.6922e-06	-1.03664e-10	-0.858692
48196350	chr11:48196350:T:C	9.49825e-06	-1.03664e-10	-0.77001
48196712	chr11:48196712:C:T	2.33212e-06	-1.0382	-1.13614
48197666	chr11:48197666:T:C	1.7905e-06	-1.44891	-0.98971
48198096	chr11:48198096:G:A	2.38935e-06	-1.34094	-0.809157
48198314	chr11:48198314:G:T	1.43322e-05	-0.103262	-0.255348
48198889	chr11:48198889:G:A	4.72476e-06	-1.4683	-2.27101e-10
48198928	chr11:48198928:T:C	6.88597e-06	-1.03664e-10	-1.09163
48200217	chr11:48200217:G:T	4.07299e-05	0.685844	-2.27101e-10
48200387	chr11:48200387:C:A	8.02356e-06	-1.41942	0.480689
48200615	chr11:48200615:C:T	2.34807e-05	0.989119	-0.854057
48200665	chr11:48200665:T:C	2.22383e-06	-1.37305	-0.848837
48200672	chr11:48200672:G:A	2.27487e-06	-1.36137	-0.837826
48200881	chr11:48200881:T:C	7.1165e-06	-1.03664e-10	-1.0587
48201769	chr11:48201769:G:A	6.46779e-06	-1.03664e-10	-1.15428
48201827	chr11:48201827:G:T	7.22958e-06	-1.03664e-10	-1.04294
48201895	chr11:48201895:C:T	6.49262e-06	-1.03664e-10	-1.15045
48201913	chr11:48201913:T:C	8.49073e-06	-1.40978	0.527641
48202079	chr11:48202079:A:T	5.02021e-05	0.894939	-2.27101e-10
48202206	chr11:48202206:A:G	0.000281296	3.49363	-0.87534
48202329	chr11:48202329:C:T	7.25665e-06	-1.03664e-10	-1.0392
48202508	chr11:48202508:A:T	1.78131e-06	-1.52668	-0.917088
48202714	chr11:48202714:A:G	6.87689e-06	-1.03664e-10	-1.09295
48202835	chr11:48202835:A:G	2.00969e-06	-1.20588	-1.11725
48203111	chr11:48203111:C:G	7.27759e-06	-1.03664e-10	-1.03632
48203498	chr11:48203498:C:T	6.47012e-06	-1.03664e-10	-1.15392
48203563	chr11:48203563:G:T	3.07207e-05	1.55502	-1.1512
48204233	chr11:48204233:T:A	9.83907e-06	-1.03664e-10	-0.734756
48204404	chr11:48204404:T:C	7.18364e-06	-1.03664e-10	-1.04931
48204461	chr11:48204461:C:A	6.6492e-06	-1.03664e-10	-1.12662
48204716	chr11:48204716:A:G	7.28578e-06	-1.03519	-2.27101e-10
48204925	chr11:48204925:C:T	4.2826e-06	-0.448439	-1.11812
48205475	chr11:48205475:C:T	6.46795e-06	-1.03664e-10	-1.15426
48206544	chr11:48206544:A:G	3.23901e-05	-0.475912	0.932648
48206884	chr11:48206884:T:C	2.14474e-05	0.943857	-0.899371
48206945	chr11:48206945:G:T	8.66017e-06	-1.39015	0.527766
48207043	chr11:48207043:C:A	2.34629e-06	-1.38261	-0.785673
48207146	chr11:48207146:C:T	6.51245e-06	-1.03664e-10	-1.1474
48207355	chr11:48207355:G:A	2.19458e-05	0.0674578	-2.27101e-10
48207837	chr11:48207837:C:G	6.13268e-05	1.0951	-2.27101e-10
48207915	chr11:48207915:TTATTTATTTATGTATTTATA:T	8.15781e-06	-1.03664e-10	-0.922142
48208020	chr11:48208020:A:G	6.4694e-06	-1.03664e-10	-1.15403
48208084	chr11:48208084:G:C	1.42691e-05	-1.03664e-10	-0.363018
48208483	chr11:48208483:A:G	4.26662e-06	-0.443275	-1.12702
48208721	chr11:48208721:T:C	7.62246e-06	-1.03664e-10	-0.990018
48208770	chr11:48208770:G:A	5.13273e-06	-1.38548	-2.27101e-10
48208876	chr11:48208876:T:C	6.5021e-06	-1.03664e-10	-1.14899
48208967	chr11:48208967:C:T	6.14674e-06	-1.2052	-2.27101e-10
48208970	chr11:48208970:T:G	4.24987e-05	1.61581	-0.887453
48209277	chr11:48209277:A:T	1.39762e-05	-1.03664e-10	-0.383761
48209305	chr11:48209305:C:T	8.33808e-06	-1.03664e-10	-0.900285
48209630	chr11:48209630:A:G	3.8973e-06	-0.569673	-1.09116
48210111	chr11:48210111:A:T	7.36494e-06	-1.03664e-10	-1.02439
48210359	chr11:48210359:C:T	6.46713e-06	-1.03664e-10	-1.15439
48210578	chr11:48210578:T:C	6.50942e-06	-1.03664e-10	-1.14787
48210750	chr11:48210750:T:A	3.09466e-05	0.411144	-2.27101e-10
48210934	chr11:48210934:A:G	8.68971e-06	-1.42723	0.568256
48210995	chr11:48210995:A:T	1.79081e-06	-1.52299	-0.915464
48211379	chr11:48211379:C:T	1.55717e-05	0.878667	-1.15433
48211420	chr11:48211420:T:C	2.40325e-06	-1.23783	-0.906462
48211677	chr11:48211677:C:A	3.19764e-05	0.443881	-2.27101e-10
48212220	chr11:48212220:T:C	1.08515e-05	0.516155	-1.15297
48212240	chr11:48212240:G:A	7.38289e-05	-1.03664e-10	1.28063
48212321	chr11:48212321:G:A	7.09086e-05	-1.35662	2.5969
48212380	chr11:48212380:A:G	9.98373e-06	-1.08036	0.3602
48212584	chr11:48212584:C:T	6.5342e-06	-1.03664e-10	-1.14407
48212678	chr11:48212678:A:C	3.66688e-06	-0.569621	-1.15216
48213128	chr11:48213128:G:A	1.52368e-05	0.850963	-1.14836
48213372	chr11:48213372:G:A	2.62801e-05	-0.62739	0.875085
48213669	chr11:48213669:C:G	7.34213e-06	-1.03664e-10	-1.02749
48213747	chr11:48213747:C:T	6.50695e-06	-1.03664e-10	-1.14825
48213919	chr11:48213919:A:G	5.80177e-06	-1.26295	-2.27101e-10
48214044	chr11:48214044:G:A	7.27927e-06	-1.03664e-10	-1.03609
48214176	chr11:48214176:G:A	7.6968e-06	-1.03664e-10	-0.980313
48214803	chr11:48214803:C:G	1.97266e-05	-0.0391506	-2.27101e-10
48214971	chr11:48214971:G:A	8.55242e-06	-1.03664e-10	-0.874904
48215001	chr11:48215001:G:A	8.40492e-06	-1.36885	0.476549
48215173	chr11:48215173:C:A	7.62605e-06	-1.378	0.388451
48215225	chr11:48215225:C:T	1.47245e-05	-1.03664e-10	-0.331607
48215543	chr11:48215543:T:C	7.91176e-06	-1.03664e-10	-0.952767
48216467	chr11:48216467:C:T	1.27351e-05	-1.27153	0.794774
48216944	chr11:48216944:G:C	1.31379e-05	-1.03664e-10	-0.445618
48216948	chr11:48216948:G:A	6.96817e-06	-1.03664e-10	-1.07976
48216997	chr11:48216997:G:A	8.14749e-06	-1.34948	0.426069
48217221	chr11:48217221:C:T	0.000202099	2.28764	-2.27101e-10
48217328	chr11:48217328:C:T	1.31695e-05	0.710476	-1.15369
48217464	chr11:48217464:A:G	7.10936e-06	-1.03664e-10	-1.05971
48218095	chr11:48218095:C:T	2.72198e-05	0.282825	-2.27101e-10
48218144	chr11:48218144:C:T	6.51978e-06	-1.03664e-10	-1.14628
48218179	chr11:48218179:C:T	1.07626e-05	-0.199378	-0.445664
48218421	chr11:48218421:T:C	7.70605e-06	-1.03664e-10	-0.979112
48218726	chr11:48218726:C:T	3.32312e-06	-0.665839	-1.15438
48218923	chr11:48218923:T:C	1.63888e-05	0.929742	-1.15426
48219048	chr11:48219048:G:A	8.83473e-06	-1.03664e-10	-0.842427
48219529	chr11:48219529:C:G	7.1128e-06	-1.03664e-10	-1.05922
48219545	chr11:48219545:C:A	2.43177e-05	-1.03664e-10	0.170087
48219839	chr11:48219839:G:A	7.09684e-06	-1.03664e-10	-1.06147
48220078	chr11:48220078:T:C	6.65275e-06	-1.03664e-10	-1.12609
48220087	chr11:48220087:A:G	3.42013e-06	-0.758056	-1.03338
48220246	chr11:48220246:A:G	6.71072e-06	-1.03664e-10	-1.11741
48220269	chr11:48220269:G:A	3.0446e-06	-1.24133	-0.666415
48220526	chr11:48220526:G:A	7.78815e-06	-0.968515	-2.27101e-10
48220589	chr11:48220589:G:T	8.88784e-05	1.46615	-2.27101e-10
48220590	chr11:48220590:T:C	8.87491e-05	1.4647	-2.27101e-10
48220591	chr11:48220591:G:T	8.76157e-05	1.45184	-2.27101e-10
48221000	chr11:48221000:C:T	6.4688e-06	-1.03664e-10	-1.15413
48221114	chr11:48221114:G:A	7.50595e-06	-1.03664e-10	-1.00542
48221373	chr11:48221373:A:T	6.46597e-06	-1.03664e-10	-1.15456
48221686	chr11:48221686:A:G	7.83169e-06	-1.03664e-10	-0.962939
48221929	chr11:48221929:G:A	3.96428e-06	-0.975632	-0.668161
48222108	chr11:48222108:G:A	6.7462e-06	-1.03664e-10	-1.11214
48222110	chr11:48222110:C:A	6.7462e-06	-1.03664e-10	-1.11214
48222400	chr11:48222400:G:T	6.466e-06	-1.03664e-10	-1.15456
48222755	chr11:48222755:A:G	4.06907e-06	-0.972212	-0.64549
48222823	chr11:48222823:G:A	6.51043e-06	-1.03664e-10	-1.14771
48222847	chr11:48222847:T:C	6.71415e-06	-1.03664e-10	-1.1169
48222950	chr11:48222950:G:A	7.57973e-06	-1.03664e-10	-0.995641
48223626	chr11:48223626:T:C	6.81727e-06	-1.03664e-10	-1.10166
48223630	chr11:48223630:T:G	6.73959e-06	-1.03664e-10	-1.11312
48223816	chr11:48223816:G:A	6.46655e-06	-1.03664e-10	-1.15448
48224168	chr11:48224168:T:C	3.45618e-06	-0.734285	-1.04667
48224477	chr11:48224477:G:A	6.77896e-06	-1.03664e-10	-1.10729
48224483	chr11:48224483:A:G	6.50043e-06	-1.03664e-10	-1.14925
48224784	chr11:48224784:A:G	3.93224e-06	-1.06642	-0.585489
48224802	chr11:48224802:T:C	7.6691e-06	-1.03664e-10	-0.983918
48224904	chr11:48224904:A:G	6.65449e-06	-1.03664e-10	-1.12583
48225129	chr11:48225129:T:C	7.01743e-06	-1.03664e-10	-1.07272
48225272	chr11:48225272:G:A	3.59168e-06	-1.04233	-0.700171
48225610	chr11:48225610:A:G	2.43311e-05	0.170639	-2.27101e-10
48225746	chr11:48225746:G:A	6.86115e-06	-1.03664e-10	-1.09524
48225753	chr11:48225753:T:C	3.76637e-06	-1.01092	-0.684089
48226201	chr11:48226201:C:T	1.41141e-05	-1.34931	0.975367
48226305	chr11:48226305:A:G	2.2702e-05	0.101335	-2.27101e-10
48226441	chr11:48226441:G:A	6.53434e-06	-1.03664e-10	-1.14405
48226944	chr11:48226944:T:G	6.51372e-06	-1.03664e-10	-1.14721
48227428	chr11:48227428:C:T	1.26583e-05	-1.03664e-10	-0.482804
48228223	chr11:48228223:C:T	7.17145e-06	-1.03664e-10	-1.05101
48228227	chr11:48228227:G:A	5.81351e-06	-1.24405	-0.0168791
48228452	chr11:48228452:G:A	6.61644e-06	-1.03664e-10	-1.13156
48228844	chr11:48228844:GGGA:G	6.93208e-06	-1.03664e-10	-1.08496
48228894	chr11:48228894:C:T	6.8003e-06	0.00137768	-1.10553
48228991	chr11:48228991:C:A	5.56353e-06	-1.30488	-2.27101e-10
48229069	chr11:48229069:G:A	2.34164e-05	0.13232	-2.27101e-10
48229123	chr11:48229123:C:T	2.90081e-06	-1.53108	-0.425043
48229172	chr11:48229172:T:C	7.63539e-06	-1.03664e-10	-0.988323
48229212	chr11:48229212:T:A	1.13787e-05	-1.1248	0.535417
48229651	chr11:48229651:A:G	6.0889e-06	-1.21465	-2.27101e-10
48230864	chr11:48230864:C:T	4.56187e-06	-0.515361	-0.988024
48231173	chr11:48231173:T:C	3.55129e-05	-1.03664e-10	0.548779
48231405	chr11:48231405:A:G	3.41506e-05	-1.26621	1.77587
48231498	chr11:48231498:G:A	8.26244e-06	-1.03664e-10	-0.909398
48231699	chr11:48231699:G:A	4.05094e-06	-0.96492	-0.657248
48231752	chr11:48231752:C:T	2.21455e-05	0.0765171	-2.27101e-10
48231784	chr11:48231784:T:C	7.84031e-06	-1.03664e-10	-0.961839
48231870	chr11:48231870:C:T	6.9593e-06	-1.03664e-10	-1.08104
48231913	chr11:48231913:C:T	2.29262e-05	-1.03664e-10	0.111161
48232037	chr11:48232037:T:C	1.18349e-05	-1.03664e-10	-0.550061
48232148	chr11:48232148:C:A	6.9231e-06	-1.03664e-10	-1.08625
48232182	chr11:48232182:T:C	4.94929e-06	-0.439346	-0.982528
48232334	chr11:48232334:C:T	7.84976e-06	-1.03664e-10	-0.960635
48232780	chr11:48232780:T:C	4.76247e-06	-1.46035	-2.27101e-10
48232826	chr11:48232826:T:C	2.55489e-05	0.219478	-2.27101e-10
48232883	chr11:48232883:AG:A	4.91886e-06	-0.472881	-0.955159
48232955	chr11:48232955:T:G	6.49307e-06	-1.03664e-10	-1.15038
48233102	chr11:48233102:C:T	6.68663e-06	-1.03664e-10	-1.12101
48233253	chr11:48233253:T:C	6.48567e-06	-1.03664e-10	-1.15152
48233414	chr11:48233414:T:C	1.57861e-05	-1.32649	1.0645
48233536	chr11:48233536:G:A	6.8314e-06	-1.03664e-10	-1.09959
48233673	chr11:48233673:C:T	7.9541e-06	-1.03664e-10	-0.94743
48234009	chr11:48234009:T:A	7.44522e-06	-1.03664e-10	-1.01355
48234048	chr11:48234048:A:C	7.17482e-06	-1.03664e-10	-1.05054
48234182	chr11:48234182:T:A	9.76529e-06	-0.742284	-2.27101e-10
48234293	chr11:48234293:C:T	7.63973e-06	-1.03664e-10	-0.987755
48234380	chr11:48234380:G:A	2.23528e-05	0.0858332	-2.27101e-10
48234390	chr11:48234390:C:T	1.4744e-05	-1.34297	1.01269
48234401	chr11:48234401:G:A	5.63487e-06	-0.415298	-0.876845
48234440	chr11:48234440:C:T	2.41072e-05	-0.800371	0.961764
48234455	chr11:48234455:T:C	6.50172e-06	-1.03664e-10	-1.14905
48234608	chr11:48234608:G:A	6.57313e-06	-1.03664e-10	-1.13813
48234890	chr11:48234890:T:C	4.08054e-06	-0.996887	-0.618001
48234990	chr11:48234990:C:G	6.82798e-06	-1.03664e-10	-1.10009
48235079	chr11:48235079:G:A	4.27118e-06	-0.557741	-1.01149
48235133	chr11:48235133:A:G	9.08798e-06	-1.03664e-10	-0.814165
48235173	chr11:48235173:G:A	3.79462e-06	-0.927644	-0.759889
48235589	chr11:48235589:T:C	1.75899e-05	0.855064	-1.00886
48235973	chr11:48235973:C:A	7.61588e-06	-1.03664e-10	-0.990883
48236249	chr11:48236249:C:A	6.71383e-06	-1.03664e-10	-1.11695
48236444	chr11:48236444:C:T	4.07869e-06	-1.05037	-0.564971
48236458	chr11:48236458:C:A	4.68917e-06	-0.856162	-0.619699
48236622	chr11:48236622:C:G	6.54932e-06	-1.03664e-10	-1.14176
48236679	chr11:48236679:C:T	1.16504e-05	0.585601	-1.15138
48236682	chr11:48236682:A:G	3.97643e-06	-0.814445	-0.826287
48237065	chr11:48237065:A:G	3.03262e-05	-1.03664e-10	0.390894
48237267	chr11:48237267:C:T	5.28131e-05	-1.03664e-10	0.945642
48237339	chr11:48237339:G:C	6.5335e-06	-1.03664e-10	-1.14417
48237642	chr11:48237642:T:C	7.06627e-06	-1.03664e-10	-1.06578
48237988	chr11:48237988:T:A	7.17179e-06	-1.03664e-10	-1.05096
48238260	chr11:48238260:G:T	6.54612e-06	-1.03664e-10	-1.14225
48238483	chr11:48238483:C:T	3.8003e-06	-0.893725	-0.792313
48238511	chr11:48238511:A:G	6.57008e-06	-1.03664e-10	-1.13859
48238849	chr11:48238849:G:T	6.22496e-06	-0.528145	-0.664407
48238951	chr11:48238951:G:A	5.45611e-05	-1.03664e-10	0.978203
48239074	chr11:48239074:AT:A	6.62616e-06	-1.03664e-10	-1.13009
48239189	chr11:48239189:A:C	1.3896e-05	-1.33179	0.942272
48239265	chr11:48239265:T:C	1.51647e-05	-1.31206	1.00992
48240199	chr11:48240199:T:C	1.43113e-05	-1.3021	0.942032
48240211	chr11:48240211:T:C	6.67816e-06	-1.03664e-10	-1.12228
48240225	chr11:48240225:A:G	1.47304e-05	-1.30977	0.97856
48240244	chr11:48240244:T:C	4.71572e-06	-1.47022	-2.27101e-10
48240335	chr11:48240335:A:T	3.84113e-06	-1.02797	-0.647381
48240776	chr11:48240776:G:A	1.49839e-06	-1.53179	-1.08494
48240830	chr11:48240830:G:A	6.58048e-06	-1.03664e-10	-1.13701
48240969	chr11:48240969:C:T	9.13281e-06	-1.03664e-10	-0.809245
48241027	chr11:48241027:C:T	6.70049e-06	-1.03664e-10	-1.11894
48241797	chr11:48241797:T:C	4.21419e-06	-0.563826	-1.01883
48241999	chr11:48241999:C:T	6.51558e-06	-1.03664e-10	-1.14692
48242060	chr11:48242060:G:T	8.84657e-06	-1.03664e-10	-0.841088
48242257	chr11:48242257:A:G	6.5701e-06	-1.03664e-10	-1.13859
48242818	chr11:48242818:A:G	2.46063e-06	-1.1328	-0.987897
48243023	chr11:48243023:A:T	7.7239e-06	-1.03664e-10	-0.976799
48243095	chr11:48243095:G:A	3.79806e-06	-1.00154	-0.685086
48243159	chr11:48243159:A:G	1.20659e-05	0.622114	-1.15285
48243220	chr11:48243220:G:A	1.41514e-05	-1.31534	0.944036
48243283	chr11:48243283:T:A	4.09204e-06	-0.792963	-0.81911
48243551	chr11:48243551:G:T	6.67557e-06	-1.03664e-10	-1.12266
48244170	chr11:48244170:T:C	7.40962e-06	-1.03664e-10	-1.01834
48244178	chr11:48244178:A:G	7.43534e-06	-1.03664e-10	-1.01487
48244414	chr11:48244414:G:A	7.9254e-06	-0.896187	-0.0548583
48244993	chr11:48244993:A:G	8.32034e-06	-1.03664e-10	-0.902415
48245030	chr11:48245030:A:C	7.12159e-06	-1.03664e-10	-1.05799
48245067	chr11:48245067:G:T	6.60783e-06	-1.03664e-10	-1.13286
48245069	chr11:48245069:C:A	6.51413e-06	-1.03664e-10	-1.14714
48245916	chr11:48245916:C:T	6.57008e-06	-1.03664e-10	-1.13859
48246304	chr11:48246304:G:C	5.13893e-06	-0.428838	-0.955435
48246930	chr11:48246930:G:A	1.45444e-05	-1.19864	0.854727
48247087	chr11:48247087:C:A	1.52181e-05	-1.03664e-10	-0.298629
48247180	chr11:48247180:G:A	6.46597e-06	-1.03664e-10	-1.15456
48247544	chr11:48247544:A:G	7.41607e-06	-1.03664e-10	-1.01747
48247599	chr11:48247599:T:A	6.42847e-06	-0.0776672	-1.08271
48247639	chr11:48247639:C:T	2.53559e-06	-1.12899	-0.961707
48248276	chr11:48248276:C:T	2.54577e-05	-0.723334	0.939234
48248373	chr11:48248373:TC:T	0.000191595	2.23076	0.00350356
48248376	chr11:48248376:C:A	0.000193715	2.24319	0.00207894
48248905	chr11:48248905:G:A	2.31973e-05	0.122917	-2.27101e-10
48248981	chr11:48248981:A:G	3.80607e-06	-0.858587	-0.825934
48249410	chr11:48249410:T:G	2.59125e-05	0.233608	-2.27101e-10
48250231	chr11:48250231:C:T	8.09391e-06	-1.33249	0.402483
48250789	chr11:48250789:T:C	4.05676e-06	-0.828652	-0.792082
48250977	chr11:48250977:C:T	7.15688e-06	-1.03664e-10	-1.05304
48251144	chr11:48251144:T:C	4.36493e-06	-0.933984	-0.613532
48251656	chr11:48251656:G:C	3.75016e-06	-1.02276	-0.676563
48251788	chr11:48251788:T:C	3.78792e-06	-1.01388	-0.675419
48252398	chr11:48252398:A:G	1.24419e-05	-1.33287	0.832825
48252715	chr11:48252715:A:T	7.16131e-06	-1.03664e-10	-1.05242
48252895	chr11:48252895:C:T	8.05498e-06	-1.03664e-10	-0.934827
48252918	chr11:48252918:T:C	3.54685e-05	-1.03664e-10	0.547527
48252962	chr11:48252962:A:C	1.5038e-05	-0.310536	-2.27101e-10
48253105	chr11:48253105:TTTTA:T	4.43505e-06	-1.53158	-2.27101e-10
48253206	chr11:48253206:T:A	2.02045e-05	-1.03664e-10	-0.0152139
48253226	chr11:48253226:G:A	9.88239e-06	0.422972	-1.15334
48253237	chr11:48253237:C:G	3.15535e-06	-1.37427	-0.497747
48253259	chr11:48253259:A:G	1.39815e-05	-0.38338	-2.27101e-10
48253308	chr11:48253308:A:G	6.49008e-06	-1.03664e-10	-1.15084
48253560	chr11:48253560:T:A	4.23327e-06	-0.438886	-1.13926
48253762	chr11:48253762:T:C	4.64631e-06	-1.48504	-2.27101e-10
48253813	chr11:48253813:T:C	8.18223e-06	-1.03664e-10	-0.919152
48254274	chr11:48254274:A:C	4.88631e-06	-1.43468	-2.27101e-10
48254338	chr11:48254338:T:C	3.6108e-06	-0.983492	-0.753697
48254654	chr11:48254654:C:G	6.71664e-06	-1.03664e-10	-1.11653
48254995	chr11:48254995:C:T	6.4913e-06	-1.03664e-10	-1.15066
48255023	chr11:48255023:CA:C	2.44789e-06	-1.14171	-0.984182
48255142	chr11:48255142:A:C	7.12159e-06	-1.03664e-10	-1.05799
48255434	chr11:48255434:G:T	7.45562e-06	-1.03664e-10	-1.01215
48255476	chr11:48255476:T:C	4.83234e-06	-1.44579	-2.27101e-10
48255700	chr11:48255700:A:G	6.62116e-06	-1.03664e-10	-1.13085
48255993	chr11:48255993:A:G	6.5168e-06	-1.03664e-10	-1.14674
48256162	chr11:48256162:A:C	7.21568e-06	-1.03664e-10	-1.04486
48256201	chr11:48256201:T:C	7.22466e-06	-1.03664e-10	-1.04362
48256592	chr11:48256592:C:T	6.70859e-06	-1.03664e-10	-1.11773
48256692	chr11:48256692:A:T	6.09489e-06	-1.21367	-2.27101e-10
48256741	chr11:48256741:A:T	9.27347e-06	-1.03664e-10	-0.793961
48257006	chr11:48257006:C:T	6.47272e-06	-1.03664e-10	-1.15352
48257361	chr11:48257361:A:G	6.08605e-06	-0.330233	-0.884885
48257413	chr11:48257413:T:A	3.40439e-06	-1.03329	-0.762759
48257512	chr11:48257512:C:T	1.27965e-05	-0.471944	-2.27101e-10
48257864	chr11:48257864:G:A	3.32507e-06	-1.03479	-0.784841
48258244	chr11:48258244:G:A	1.21631e-05	0.629436	-1.15215
48258403	chr11:48258403:C:T	6.46956e-06	-1.03664e-10	-1.15401
48258747	chr11:48258747:C:T	3.36794e-06	-0.817149	-0.989666
48259099	chr11:48259099:A:G	2.35525e-05	0.138114	-2.27101e-10
48259117	chr11:48259117:T:C	7.13153e-06	-1.03664e-10	-1.05659
48259238	chr11:48259238:G:A	4.12111e-06	-0.524963	-1.08003
48259425	chr11:48259425:A:G	6.47881e-06	-1.03664e-10	-1.15258
48259482	chr11:48259482:T:C	7.74108e-06	-1.03664e-10	-0.974576
48259617	chr11:48259617:C:T	6.57008e-06	-1.03664e-10	-1.13859
48259659	chr11:48259659:A:C	2.58946e-06	-1.47521	-0.594456
48259664	chr11:48259664:T:C	9.08028e-06	-1.03664e-10	-0.815013
48259727	chr11:48259727:A:G	0.00051172	3.21666	-2.27101e-10
48259797	chr11:48259797:A:G	6.51524e-06	-1.03664e-10	-1.14697
48259874	chr11:48259874:C:A	6.51444e-06	-1.03664e-10	-1.1471
48260033	chr11:48260033:T:C	2.43173e-06	-1.14204	-0.990469
48260042	chr11:48260042:G:A	7.17309e-06	-1.03664e-10	-1.05078
48260154	chr11:48260154:T:C	8.81512e-06	-0.844649	-2.27101e-10
48260230	chr11:48260230:A:C	6.53135e-06	-1.03664e-10	-1.1445
48260423	chr11:48260423:G:C	7.32589e-06	-1.03664e-10	-1.0297
48260801	chr11:48260801:C:A	2.49662e-06	-1.14177	-0.964404
48261081	chr11:48261081:A:G	6.52654e-06	-1.03664e-10	-1.14524
48261129	chr11:48261129:AC:A	4.58035e-06	-0.812428	-0.686915
48261367	chr11:48261367:T:C	6.91928e-06	-1.03664e-10	-1.08681
48261425	chr11:48261425:A:C	6.66457e-06	-1.03664e-10	-1.12431
48261740	chr11:48261740:A:T	3.91321e-06	-1.0068	-0.649962
48262211	chr11:48262211:G:T	6.47627e-06	-1.03664e-10	-1.15297
48262481	chr11:48262481:C:T	1.48207e-06	-1.53235	-1.09533
48262557	chr11:48262557:T:C	2.50166e-06	-1.11654	-0.987628
48262587	chr11:48262587:C:T	6.47248e-06	-1.03664e-10	-1.15356
48262706	chr11:48262706:C:A	3.4346e-06	-1.01049	-0.776722
48262863	chr11:48262863:T:C	2.26981e-05	0.101162	-2.27101e-10
48262873	chr11:48262873:A:G	2.30465e-05	0.116395	-2.27101e-10
48262877	chr11:48262877:A:G	7.453e-06	-1.03664e-10	-1.0125
48262925	chr11:48262925:G:A	4.13077e-06	-0.791317	-0.811337
48263191	chr11:48263191:C:T	6.65278e-06	-1.03664e-10	-1.12608
48263269	chr11:48263269:A:G	6.48393e-06	-1.03664e-10	-1.15179
48263326	chr11:48263326:T:C	2.56604e-05	-1.03664e-10	0.22383
48263473	chr11:48263473:G:A	3.9748e-06	-0.811907	-0.829236
48263512	chr11:48263512:T:C	3.71229e-06	-1.04189	-0.667577
48263632	chr11:48263632:C:A	8.96809e-06	-1.03664e-10	-0.827446
48263749	chr11:48263749:A:G	2.48218e-06	-1.15406	-0.957923
48263809	chr11:48263809:A:G	5.92171e-06	-1.24249	-2.27101e-10
48263872	chr11:48263872:A:G	8.7841e-06	-1.03664e-10	-0.848174
48264290	chr11:48264290:A:G	7.07129e-06	-1.03664e-10	-1.06507
48264304	chr11:48264304:C:T	4.05099e-06	-1.03233	-0.589826
48264354	chr11:48264354:C:T	9.38917e-06	0.372333	-1.15389
48264534	chr11:48264534:G:A	3.781e-05	-1.03664e-10	0.611455
48264627	chr11:48264627:A:G	1.70417e-05	-1.03664e-10	-0.185454
48264679	chr11:48264679:T:A	3.77035e-06	-1.00529	-0.688659
48264682	chr11:48264682:A:G	4.46854e-06	-1.52406	-2.27101e-10
48264691	chr11:48264691:A:C	6.54954e-06	-1.03664e-10	-1.14172
48264704	chr11:48264704:C:T	4.10292e-06	-0.565307	-1.04411
48265293	chr11:48265293:A:G	2.50364e-06	-1.12366	-0.979709
48265302	chr11:48265302:C:T	4.63589e-06	-1.48729	-2.27101e-10
48266004	chr11:48266004:G:A	7.12456e-06	-1.03664e-10	-1.05757
48266016	chr11:48266016:G:T	6.47772e-06	-1.03664e-10	-1.15275
48266047	chr11:48266047:T:C	2.31668e-05	0.121601	-2.27101e-10
48266325	chr11:48266325:A:G	7.44777e-06	-1.03664e-10	-1.0132
48266379	chr11:48266379:T:C	4.54833e-06	-0.408227	-1.09813
48266538	chr11:48266538:G:T	1.28315e-05	-0.469215	-2.27101e-10
48266850	chr11:48266850:C:T	6.52613e-06	-1.03664e-10	-1.1453
48266873	chr11:48266873:T:C	6.52492e-06	-1.03664e-10	-1.14549
48266893	chr11:48266893:C:T	1.25429e-05	0.657681	-1.14964
48266900	chr11:48266900:CT:C	2.4907e-05	0.194029	-2.27101e-10
48266933	chr11:48266933:T:C	6.47135e-06	-1.03664e-10	-1.15373
48266968	chr11:48266968:G:A	7.96252e-06	-1.03664e-10	-0.946372
48267266	chr11:48267266:G:T	6.53542e-06	-1.03664e-10	-1.14388
48267612	chr11:48267612:A:G	2.29068e-05	0.110316	-2.27101e-10
48267803	chr11:48267803:A:G	1.75678e-05	-1.01446	0.859412
48267816	chr11:48267816:A:AT	1.44164e-05	-1.30084	0.948082
48268015	chr11:48268015:C:T	2.35412e-05	0.137633	-2.27101e-10
48268098	chr11:48268098:A:T	5.7087e-06	-1.27913	-2.27101e-10
48268139	chr11:48268139:C:G	6.50151e-06	-1.03664e-10	-1.14908
48268151	chr11:48268151:A:G	6.48895e-06	-1.03664e-10	-1.15102
48268516	chr11:48268516:T:A	7.21062e-06	-1.03664e-10	-1.04556
48268754	chr11:48268754:T:A	4.43919e-06	-1.53065	-2.27101e-10
48268768	chr11:48268768:A:G	3.47097e-06	-0.994402	-0.782281
48269013	chr11:48269013:T:C	5.53177e-06	-1.31061	-2.27101e-10
48269014	chr11:48269014:G:A	5.59118e-06	-1.29993	-2.27101e-10
48269038	chr11:48269038:T:C	1.92505e-05	-0.0635823	-2.27101e-10
48269351	chr11:48269351:G:A	3.86167e-05	-1.03664e-10	0.632566
48269928	chr11:48269928:C:T	4.57741e-06	-1.49999	-2.27101e-10
48270006	chr11:48270006:T:A	3.34683e-06	-1.02645	-0.78665
48270479	chr11:48270479:G:A	6.7118e-06	-1.03664e-10	-1.11725
48270567	chr11:48270567:T:C	6.48355e-06	-1.03664e-10	-1.15185
48270617	chr11:48270617:T:TTA	1.34346e-05	-1.32946	0.906175
48270650	chr11:48270650:A:G	7.16401e-06	-1.03664e-10	-1.05205
48270706	chr11:48270706:T:A	1.42751e-05	-1.32683	0.964229
48270787	chr11:48270787:T:C	4.84733e-06	-0.871348	-0.571342
48271042	chr11:48271042:G:C	2.60434e-06	-1.10522	-0.958716
48271068	chr11:48271068:C:A	5.0473e-06	-0.438113	-0.964151
48271238	chr11:48271238:G:A	7.21945e-06	-1.03664e-10	-1.04434
48271456	chr11:48271456:GA:G	4.01449e-06	-0.594161	-1.03705
48271643	chr11:48271643:C:A	6.69289e-06	-1.03664e-10	-1.12007
48271746	chr11:48271746:T:A	7.16673e-06	-1.03664e-10	-1.05167
48271978	chr11:48271978:T:C	3.98074e-06	-0.526771	-1.11288
48272379	chr11:48272379:C:T	2.59962e-05	-0.722203	0.959038
48272485	chr11:48272485:C:T	9.1469e-06	-0.807702	-2.27101e-10
48272704	chr11:48272704:A:G	4.551e-06	-0.747406	-0.758365
48272709	chr11:48272709:T:C	6.52637e-06	-1.03664e-10	-1.14527
48272744	chr11:48272744:T:A	2.48089e-06	-1.13066	-0.981841
48273022	chr11:48273022:C:T	6.84652e-06	-1.03664e-10	-1.09738
48273146	chr11:48273146:A:C	7.65938e-06	-1.03664e-10	-0.985187
48273295	chr11:48273295:A:G	7.28506e-06	-1.03664e-10	-1.03529
48273318	chr11:48273318:A:G	6.63694e-06	-1.03664e-10	-1.12847
48273956	chr11:48273956:C:G	3.88636e-06	-1.02029	-0.643353
48274233	chr11:48274233:T:C	5.46272e-06	-1.32317	-2.27101e-10
48274642	chr11:48274642:G:T	5.42493e-06	-1.33011	-2.27101e-10
48274890	chr11:48274890:C:T	6.51935e-06	-1.03664e-10	-1.14634
48274934	chr11:48274934:T:C	3.42635e-06	-0.981446	-0.808177
48275008	chr11:48275008:G:A	6.5747e-06	-1.03664e-10	-1.13789
48275109	chr11:48275109:G:T	3.84582e-06	-1.02946	-0.644667
48275298	chr11:48275298:T:C	2.3138e-05	0.120357	-2.27101e-10
48275510	chr11:48275510:A:G	3.76084e-06	-1.03006	-0.666421
48275728	chr11:48275728:C:T	2.48705e-05	-0.725778	0.918342
48276329	chr11:48276329:T:C	7.40818e-06	-1.03664e-10	-1.01853
48276570	chr11:48276570:A:T	6.46608e-06	-1.03664e-10	-1.15455
48276596	chr11:48276596:G:A	3.84891e-06	-1.00261	-0.670719
48276717	chr11:48276717:G:A	1.48729e-06	-1.5314	-1.09276
48277289	chr11:48277289:T:C	7.44651e-06	-1.03664e-10	-1.01337
48277349	chr11:48277349:G:A	3.75008e-06	-1.02117	-0.678175
48277546	chr11:48277546:T:A	3.8679e-06	-1.02476	-0.64365
48277635	chr11:48277635:G:A	7.47544e-06	-1.03664e-10	-1.00949
48277687	chr11:48277687:T:C	6.51521e-06	-1.03664e-10	-1.14698
48278196	chr11:48278196:C:G	4.16296e-06	-0.488206	-1.10669
48278412	chr11:48278412:T:C	2.36092e-05	0.14052	-2.27101e-10
48278543	chr11:48278543:A:G	9.04363e-06	-1.03664e-10	-0.819057
48278848	chr11:48278848:G:A	6.48803e-06	-1.03664e-10	-1.15116
48278902	chr11:48278902:T:A	6.82439e-06	-1.03664e-10	-1.10061
48279930	chr11:48279930:G:A	2.48135e-06	-1.13169	-0.980625
48279948	chr11:48279948:T:A	7.47885e-06	-1.03664e-10	-1.00904
48279971	chr11:48279971:AT:A	6.54032e-06	-1.03664e-10	-1.14313
48279973	chr11:48279973:G:A	6.56343e-06	-1.03664e-10	-1.13961
48280031	chr11:48280031:C:T	4.556e-06	-1.50467	-2.27101e-10
48280044	chr11:48280044:G:T	6.49281e-06	-1.03664e-10	-1.15042
48280203	chr11:48280203:C:T	3.61673e-06	-1.0332	-0.702351
48280303	chr11:48280303:C:T	3.98915e-06	-0.839053	-0.798486
48280467	chr11:48280467:A:C	7.34532e-06	-1.03664e-10	-1.02705
48280582	chr11:48280582:C:T	2.26946e-05	0.101011	-2.27101e-10
48280959	chr11:48280959:G:A	6.68074e-06	-1.03664e-10	-1.12189
48281183	chr11:48281183:C:T	3.86113e-06	-0.999678	-0.67048
48281961	chr11:48281961:T:A	9.04336e-06	-1.03664e-10	-0.819087
48282177	chr11:48282177:C:T	6.49635e-06	-1.03664e-10	-1.14988
48282191	chr11:48282191:T:C	6.82222e-06	-1.03664e-10	-1.10093
48282511	chr11:48282511:G:A	4.91284e-06	-1.42926	-2.27101e-10
48282871	chr11:48282871:T:TGTAATTTG	6.50515e-06	-1.03664e-10	-1.14852
48282884	chr11:48282884:A:G	3.37333e-06	-1.02295	-0.782263
48282909	chr11:48282909:A:T	3.76687e-06	-1.01979	-0.675088
48283146	chr11:48283146:A:G	6.6795e-06	-1.03664e-10	-1.12207
48283323	chr11:48283323:G:A	7.20413e-06	-1.03664e-10	-1.04646
48283390	chr11:48283390:C:T	6.47903e-06	-1.03664e-10	-1.15255
48283552	chr11:48283552:G:A	7.99637e-06	-1.03664e-10	-0.94213
48283970	chr11:48283970:A:G	7.1605e-06	-1.03664e-10	-1.05254
48284015	chr11:48284015:T:C	7.16398e-06	-1.03664e-10	-1.05205
48284058	chr11:48284058:C:T	6.47269e-06	-1.03664e-10	-1.15353
48284203	chr11:48284203:G:A	1.21479e-05	-1.03664e-10	-0.523961
48284807	chr11:48284807:G:A	0.000138582	1.91034	-2.27101e-10
48284853	chr11:48284853:A:G	6.5129e-06	-1.03664e-10	-1.14733
48285066	chr11:48285066:C:T	3.90424e-06	-0.892984	-0.766071
48285202	chr11:48285202:C:T	4.7514e-06	-1.46268	-2.27101e-10
48285341	chr11:48285341:G:A	7.61301e-06	-1.03664e-10	-0.991259
48285468	chr11:48285468:C:T	1.6914e-05	-1.30892	1.11594
48285587	chr11:48285587:C:T	4.7147e-06	-0.887214	-0.58322
48285802	chr11:48285802:G:A	6.51512e-06	-1.03664e-10	-1.14699
48285822	chr11:48285822:T:C	3.66524e-06	-1.04241	-0.679817
48286127	chr11:48286127:A:G	3.48579e-05	-1.03664e-10	0.530163
48286318	chr11:48286318:C:T	7.44705e-06	-1.03664e-10	-1.0133
48286351	chr11:48286351:G:A	7.16673e-06	-1.03664e-10	-1.05167
48286509	chr11:48286509:C:T	7.41277e-06	-1.03664e-10	-1.01791
48286575	chr11:48286575:T:C	7.52969e-06	-1.03664e-10	-1.00226
48286766	chr11:48286766:A:G	3.77975e-06	-1.01383	-0.677627
48287211	chr11:48287211:C:T	3.31529e-06	-1.03333	-0.789242
48287237	chr11:48287237:A:G	7.28696e-06	-0.313433	-0.721598
48287419	chr11:48287419:T:C	6.47002e-06	-1.03664e-10	-1.15394
48287506	chr11:48287506:G:A	1.93598e-05	-1.2871	1.22919
48287604	chr11:48287604:C:A	1.48951e-05	-1.31446	0.994376
48287624	chr11:48287624:T:G	1.66351e-05	-1.33125	1.12165
48287678	chr11:48287678:A:G	7.32139e-06	-1.03664e-10	-1.03032
48287687	chr11:48287687:T:C	3.33229e-06	-1.03317	-0.78429
48287771	chr11:48287771:C:T	4.68008e-06	-1.4778	-2.27101e-10
48287852	chr11:48287852:G:A	6.58856e-06	-1.03664e-10	-1.13578
48287963	chr11:48287963:T:G	7.41327e-06	-0.539284	-0.478562
48288002	chr11:48288002:G:A	3.27513e-06	-1.04051	-0.794247
48288316	chr11:48288316:T:C	4.92991e-06	-0.871268	-0.554528
48288367	chr11:48288367:A:T	7.20853e-06	-1.03664e-10	-1.04585
48288578	chr11:48288578:A:G	7.43082e-06	-1.03664e-10	-1.01548
48288611	chr11:48288611:A:G	6.55036e-06	-1.03664e-10	-1.1416
48288799	chr11:48288799:T:G	6.50322e-06	-1.03664e-10	-1.14882
48289001	chr11:48289001:G:A	5.84018e-06	-0.358028	-0.898327
48289235	chr11:48289235:C:T	7.42074e-06	-1.03664e-10	-1.01684
48289369	chr11:48289369:C:G	2.6843e-05	0.268887	-2.27101e-10
48289376	chr11:48289376:T:C	3.4952e-06	-1.01359	-0.756134
48289613	chr11:48289613:A:G	7.96387e-06	-1.03664e-10	-0.946202
48289875	chr11:48289875:AG:A	7.32383e-06	-1.03664e-10	-1.02998
48290028	chr11:48290028:C:T	9.28574e-06	-1.03664e-10	-0.792638
48290075	chr11:48290075:G:T	7.30527e-05	1.27006	-2.27101e-10
48290122	chr11:48290122:T:C	7.45509e-06	-1.03664e-10	-1.01222
48290435	chr11:48290435:T:A	7.24339e-06	-1.03664e-10	-1.04103
48290574	chr11:48290574:T:C	1.7408e-05	-1.33221	1.16802
48290608	chr11:48290608:C:T	3.51375e-06	-1.01536	-0.749072
48290858	chr11:48290858:C:T	6.79191e-06	-1.03664e-10	-1.10539
48291178	chr11:48291178:C:A	6.51921e-06	-1.03664e-10	-1.14636
48291327	chr11:48291327:T:C	5.55326e-06	-1.30673	-2.27101e-10
48291347	chr11:48291347:G:A	6.67776e-06	-1.03664e-10	-1.12234
48291664	chr11:48291664:C:T	1.34753e-05	0.728561	-1.14882
48292168	chr11:48292168:G:A	7.17027e-06	-1.03664e-10	-1.05117
48292427	chr11:48292427:G:A	5.46934e-05	-1.03664e-10	0.980625
48292509	chr11:48292509:G:C	7.17489e-06	-1.03664e-10	-1.05053
48292611	chr11:48292611:G:A	7.79255e-06	-1.03664e-10	-0.967949
48292673	chr11:48292673:A:G	2.43735e-06	-1.14288	-0.987328
48292765	chr11:48292765:A:C	3.69005e-06	-1.02812	-0.687362
48292791	chr11:48292791:C:T	1.43618e-05	-1.03664e-10	-0.356545
48292882	chr11:48292882:G:A	8.08475e-06	-1.03664e-10	-0.931138
48292939	chr11:48292939:G:A	2.09172e-06	-1.12914	-1.15399
48292968	chr11:48292968:T:G	3.71348e-06	-1.01944	-0.68971
48293034	chr11:48293034:G:T	6.59222e-06	-1.03664e-10	-1.13523
48293176	chr11:48293176:G:T	7.2234e-06	-0.250172	-0.79362
48293556	chr11:48293556:G:A	6.5358e-06	-1.03664e-10	-1.14382
48293713	chr11:48293713:G:A	3.41998e-06	-1.01709	-0.774394
48293728	chr11:48293728:G:A	8.05118e-06	-1.03664e-10	-0.935298
48293836	chr11:48293836:A:G	2.46783e-05	0.184806	-2.27101e-10
48293982	chr11:48293982:G:A	9.57401e-06	-0.762065	-2.27101e-10
48294274	chr11:48294274:C:T	7.73948e-06	-1.03664e-10	-0.974784
48294430	chr11:48294430:G:A	7.45045e-06	-1.03664e-10	-1.01284
48294768	chr11:48294768:A:T	8.18794e-06	-1.03664e-10	-0.918455
48294800	chr11:48294800:A:C	2.2419e-05	0.706697	-0.617907
48295740	chr11:48295740:C:G	3.51926e-06	-0.973736	-0.789132
48296810	chr11:48296810:A:C	4.91287e-06	-0.800987	-0.628272
48296932	chr11:48296932:A:G	3.53016e-06	-0.967668	-0.792107
48296958	chr11:48296958:T:G	9.04393e-06	-1.03664e-10	-0.819024
48297026	chr11:48297026:T:A	2.19782e-05	-1.03664e-10	0.068932
48297035	chr11:48297035:C:A	2.05492e-05	-1.03664e-10	0.00170245
48297100	chr11:48297100:T:C	3.72942e-06	-1.0563	-0.648565
48297414	chr11:48297414:C:T	1.69296e-05	0.802348	-0.994404
48297613	chr11:48297613:A:T	7.20932e-06	-1.03664e-10	-1.04574
48297657	chr11:48297657:C:T	7.55711e-06	-1.03664e-10	-0.998629
48297708	chr11:48297708:C:T	1.25402e-05	0.654204	-1.14638
48297814	chr11:48297814:G:A	6.52104e-06	-1.03664e-10	-1.14608
48298068	chr11:48298068:G:T	7.45649e-06	-1.03664e-10	-1.01203
48298140	chr11:48298140:A:T	5.35741e-06	-0.441427	-0.901211
48298215	chr11:48298215:A:G	6.18567e-06	-1.19888	-2.27101e-10
48298254	chr11:48298254:A:T	4.92403e-06	-0.841771	-0.585219
48298422	chr11:48298422:G:A	3.51643e-06	-1.0087	-0.754973
48298792	chr11:48298792:G:T	1.82862e-05	-1.30252	1.18755
48299016	chr11:48299016:C:T	2.17615e-05	-0.700188	0.759213
48299057	chr11:48299057:T:C	7.20691e-06	-1.03664e-10	-1.04608
48299153	chr11:48299153:T:G	3.2168e-06	-1.06348	-0.789253
48299487	chr11:48299487:C:G	6.49749e-06	-1.03664e-10	-1.1497
48299782	chr11:48299782:G:A	3.68858e-06	-1.00679	-0.709082
48299974	chr11:48299974:G:A	7.15367e-06	-1.03664e-10	-1.05349
48300052	chr11:48300052:T:C	5.5473e-06	-0.382669	-0.925137
48300721	chr11:48300721:C:G	5.23968e-06	-0.47993	-0.884926
48300934	chr11:48300934:A:G	6.51519e-06	-1.03664e-10	-1.14698
48301010	chr11:48301010:C:A	7.15992e-06	-1.03664e-10	-1.05262
48301571	chr11:48301571:T:C	7.13058e-06	-1.03664e-10	-1.05672
48301609	chr11:48301609:C:T	2.4753e-05	0.187829	-2.27101e-10
48301657	chr11:48301657:C:T	6.54546e-06	-1.03664e-10	-1.14235
48301704	chr11:48301704:G:A	6.48433e-06	-1.03664e-10	-1.15173
48301763	chr11:48301763:T:C	7.28284e-06	-1.03664e-10	-1.0356
48301893	chr11:48301893:T:G	2.04104e-05	-0.00507545	-2.27101e-10
48302658	chr11:48302658:A:G	6.68875e-06	-1.03664e-10	-1.12069
48302671	chr11:48302671:A:T	8.17789e-06	-1.03664e-10	-0.919684
48302797	chr11:48302797:G:A	6.48644e-06	-1.03664e-10	-1.1514
48302947	chr11:48302947:G:A	7.18006e-06	-1.03664e-10	-1.04981
48303053	chr11:48303053:A:G	7.9165e-06	-1.03664e-10	-0.952169
48303603	chr11:48303603:G:T	7.43774e-06	-1.03664e-10	-1.01455
48304072	chr11:48304072:G:A	4.43788e-06	-1.53094	-2.27101e-10
48304379	chr11:48304379:G:A	7.2869e-06	-1.03664e-10	-1.03504
48304439	chr11:48304439:T:A	7.15247e-06	-1.03664e-10	-1.05366
48304511	chr11:48304511:C:G	3.80103e-06	-1.02742	-0.658422
48304927	chr11:48304927:A:G	3.85623e-06	-0.984029	-0.6874
48305040	chr11:48305040:G:A	3.60426e-06	-1.03703	-0.701973
48305055	chr11:48305055:G:A	6.49142e-06	-1.03664e-10	-1.15064
48305067	chr11:48305067:C:T	5.28385e-06	-0.457341	-0.899121
48305221	chr11:48305221:G:A	3.94618e-06	-0.604549	-1.04382
48305411	chr11:48305411:C:A	3.90598e-06	-0.976176	-0.682432
48306242	chr11:48306242:T:C	7.32361e-06	-1.03664e-10	-1.03001
48306569	chr11:48306569:T:C	4.59302e-06	-1.49658	-2.27101e-10
48306632	chr11:48306632:G:A	6.53262e-06	-1.03664e-10	-1.14431
48307092	chr11:48307092:C:T	1.43645e-06	-1.53078	-1.12816
48307266	chr11:48307266:C:T	1.16237e-05	0.578308	-1.14638
48307446	chr11:48307446:G:A	8.09057e-06	-1.03664e-10	-0.930419
48307768	chr11:48307768:T:G	6.5179e-06	-1.03664e-10	-1.14657
48307848	chr11:48307848:GAAC:G	3.41548e-06	-1.00423	-0.788565
48307929	chr11:48307929:C:T	6.85884e-06	-1.03664e-10	-1.09558
48308007	chr11:48308007:G:A	6.99646e-05	1.22687	-2.27101e-10
48308039	chr11:48308039:G:T	6.93235e-06	-1.03664e-10	-1.08492
48308161	chr11:48308161:T:C	4.28834e-06	-0.887873	-0.677345
48308169	chr11:48308169:G:A	6.47277e-06	-1.03664e-10	-1.15351
48308249	chr11:48308249:A:T	7.73516e-06	-1.03664e-10	-0.975341
48308680	chr11:48308680:A:G	7.16673e-06	-1.03664e-10	-1.05167
48308893	chr11:48308893:C:T	3.47446e-06	-0.963701	-0.811978
48309052	chr11:48309052:C:T	7.51118e-06	-1.03664e-10	-1.00472
48309339	chr11:48309339:C:G	6.51519e-06	-1.03664e-10	-1.14698
48309505	chr11:48309505:C:A	6.92284e-06	-1.03664e-10	-1.08629
48309516	chr11:48309516:T:C	0.000108348	2.4711	-0.806872
48309959	chr11:48309959:C:G	6.92253e-06	-1.03664e-10	-1.08634
48310005	chr11:48310005:G:A	6.92253e-06	-1.03664e-10	-1.08634
48310187	chr11:48310187:T:C	3.55529e-06	-1.01728	-0.735407
48310419	chr11:48310419:G:A	7.28492e-06	-1.03531	-2.27101e-10
48310443	chr11:48310443:A:T	7.23586e-06	-1.03664e-10	-1.04207
48310476	chr11:48310476:A:G	3.8338e-06	-0.999279	-0.677981
48310663	chr11:48310663:A:G	6.64738e-06	-1.03664e-10	-1.1269
48310931	chr11:48310931:A:G	7.4236e-06	-1.03664e-10	-1.01645
48311009	chr11:48311009:C:A	7.16954e-06	-1.03664e-10	-1.05128
48311398	chr11:48311398:A:G	6.63786e-06	-1.03664e-10	-1.12833
48311433	chr11:48311433:G:C	3.44837e-06	-0.995268	-0.787949
48311807	chr11:48311807:C:T	6.56956e-06	-1.03664e-10	-1.13867
48312817	chr11:48312817:A:T	2.69933e-05	-0.738766	1.01324
48312851	chr11:48312851:T:C	1.35126e-05	-1.03664e-10	-0.417498
48313003	chr11:48313003:T:C	3.82807e-06	-0.997662	-0.681094
48313174	chr11:48313174:T:A	6.47582e-06	-1.03664e-10	-1.15304
48313236	chr11:48313236:G:A	3.74577e-06	-0.968776	-0.731714
48313296	chr11:48313296:G:A	3.57618e-06	-0.981524	-0.765299
48313604	chr11:48313604:G:A	2.42237e-05	-0.720181	0.886393
48313797	chr11:48313797:A:G	5.31064e-06	-1.35141	-2.27101e-10
48313984	chr11:48313984:G:C	7.61576e-06	-1.03664e-10	-0.990898
48314383	chr11:48314383:G:A	0.000123199	1.79268	-2.27101e-10
48314564	chr11:48314564:C:T	1.19098e-05	0.605935	-1.14969
48314595	chr11:48314595:C:G	4.15514e-06	-0.758515	-0.838258
48314735	chr11:48314735:T:C	3.9376e-06	-0.997408	-0.653138
48314749	chr11:48314749:A:G	3.61071e-06	-0.991845	-0.745369
48314975	chr11:48314975:T:C	2.24049e-05	0.0881613	-2.27101e-10
48315014	chr11:48315014:G:A	5.85468e-06	-1.25388	-2.27101e-10
48315093	chr11:48315093:A:G	1.44407e-05	-0.351066	-2.27101e-10
48315580	chr11:48315580:C:A	4.13582e-06	-1.2951	-0.306334
48315636	chr11:48315636:T:C	3.79548e-06	-0.996626	-0.69068
48315872	chr11:48315872:C:A	2.31346e-05	-1.03664e-10	0.120212
48315914	chr11:48315914:T:C	3.73923e-06	-1.00022	-0.702015
48316072	chr11:48316072:C:G	8.12448e-06	-1.03664e-10	-0.926236
48316104	chr11:48316104:A:G	3.77282e-06	-1.00375	-0.689548
48316180	chr11:48316180:C:T	4.66636e-06	-1.48074	-2.27101e-10
48316213	chr11:48316213:T:C	9.72218e-06	0.393133	-1.13984
48316478	chr11:48316478:C:T	3.46545e-06	-1.00094	-0.77734
48316565	chr11:48316565:T:G	6.49227e-06	-1.03664e-10	-1.15051
48316739	chr11:48316739:T:C	6.51504e-06	-1.03664e-10	-1.147
48316969	chr11:48316969:G:A	7.05281e-06	-1.03664e-10	-1.06769
48317086	chr11:48317086:G:A	1.27693e-05	-0.474075	-2.27101e-10
48318014	chr11:48318014:C:T	7.62453e-06	-1.03664e-10	-0.989747
48318608	chr11:48318608:C:T	1.99166e-05	-1.32153	1.29197
48318762	chr11:48318762:C:T	9.4618e-06	0.356915	-1.13077
48318793	chr11:48318793:A:G	6.53692e-06	-1.03664e-10	-1.14365
48319015	chr11:48319015:C:T	7.69547e-06	-1.03664e-10	-0.980486
48319129	chr11:48319129:T:C	6.49399e-06	-1.03664e-10	-1.15024
48319696	chr11:48319696:T:C	7.50358e-06	-1.03664e-10	-1.00574
48319924	chr11:48319924:C:T	4.68788e-06	-0.70485	-0.771287
48320255	chr11:48320255:T:A	6.49408e-06	-1.03664e-10	-1.15023
48320288	chr11:48320288:T:C	3.15411e-06	-1.01432	-0.858088
48321217	chr11:48321217:G:A	7.12588e-06	-0.290328	-0.767057
48321504	chr11:48321504:C:T	4.42337e-06	-0.51706	-1.01716
48321694	chr11:48321694:G:A	4.7029e-06	-0.697146	-0.775792
48321895	chr11:48321895:G:A	6.55398e-06	-1.03664e-10	-1.14105
48322013	chr11:48322013:C:T	3.58638e-06	-1.01245	-0.731527
48322107	chr11:48322107:C:A	3.428e-06	-0.992215	-0.796925
48322352	chr11:48322352:T:C	2.50481e-05	0.199679	-2.27101e-10
48322637	chr11:48322637:A:G	7.63018e-06	-1.03664e-10	-0.989006
48322843	chr11:48322843:T:C	3.78473e-06	-0.98293	-0.707214
48322937	chr11:48322937:A:G	4.41144e-06	-0.475539	-1.06138
48323939	chr11:48323939:T:C	2.49746e-05	0.196742	-2.27101e-10
48323953	chr11:48323953:T:C	6.48889e-06	-1.03664e-10	-1.15103
48324011	chr11:48324011:C:A	3.9666e-06	-0.972285	-0.670924
48324108	chr11:48324108:C:T	3.73782e-06	-0.980951	-0.721663
48324141	chr11:48324141:A:G	6.5063e-06	-1.03664e-10	-1.14835
48324156	chr11:48324156:C:T	6.48027e-06	-1.03664e-10	-1.15236
48324234	chr11:48324234:A:T	7.39276e-06	-1.03664e-10	-1.02062
48324301	chr11:48324301:G:T	1.11057e-05	-1.03664e-10	-0.613661
48324386	chr11:48324386:C:T	7.3273e-06	-1.03664e-10	-1.02951
48324406	chr11:48324406:A:G	6.49283e-06	-1.03664e-10	-1.15042
48324537	chr11:48324537:C:G	7.32689e-06	-1.03664e-10	-1.02957
48324650	chr11:48324650:G:T	1.07368e-05	0.500848	-1.14829
48324809	chr11:48324809:G:A	1.97484e-05	-0.0380441	-2.27101e-10
48324870	chr11:48324870:A:T	7.6127e-06	-1.03664e-10	-0.9913
48325588	chr11:48325588:T:C	3.65512e-06	-0.990282	-0.734708
48325671	chr11:48325671:T:C	1.75253e-05	-1.03664e-10	-0.15747
48325722	chr11:48325722:C:T	8.30249e-06	-1.03664e-10	-0.904563
48325982	chr11:48325982:T:C	7.6127e-06	-1.03664e-10	-0.9913
48326126	chr11:48326126:C:T	7.12146e-06	-1.03664e-10	-1.058
48326207	chr11:48326207:G:A	6.90856e-06	-1.03664e-10	-1.08836
48326315	chr11:48326315:A:G	1.77736e-05	-1.28135	1.13794
48326449	chr11:48326449:C:T	4.08871e-06	-0.560232	-1.05265
48326481	chr11:48326481:G:A	6.50016e-06	-1.03664e-10	-1.14929
48326901	chr11:48326901:C:T	7.75974e-06	-1.03664e-10	-0.972168
48326956	chr11:48326956:A:G	7.10281e-06	-1.03664e-10	-1.06063
48327383	chr11:48327383:T:C	7.15283e-06	-1.03664e-10	-1.05361
48327632	chr11:48327632:T:C	7.16838e-06	-1.03664e-10	-1.05144
48327930	chr11:48327930:T:C	3.68458e-06	-0.899157	-0.817805
48328070	chr11:48328070:C:T	7.58463e-06	-1.03664e-10	-0.994994
48328351	chr11:48328351:G:A	1.81988e-05	-1.27849	1.15872
48328911	chr11:48328911:A:G	1.90264e-05	0.945389	-1.02068
48329040	chr11:48329040:C:T	7.18662e-06	-1.03664e-10	-1.0489
48329140	chr11:48329140:G:A	3.38165e-06	-1.0164	-0.786357
48329329	chr11:48329329:T:G	6.49166e-06	-1.03664e-10	-1.1506
48329503	chr11:48329503:T:C	1.05259e-05	-1.03664e-10	-0.66728
48329686	chr11:48329686:A:G	6.65136e-06	-1.03664e-10	-1.1263
48329725	chr11:48329725:A:G	6.48194e-06	-1.03664e-10	-1.1521
48330185	chr11:48330185:C:T	6.49448e-06	-1.03664e-10	-1.15017
48330209	chr11:48330209:A:C	6.85362e-06	-1.03664e-10	-1.09634
48330346	chr11:48330346:A:T	1.26165e-05	0.658934	-1.14504
48330479	chr11:48330479:G:A	7.18866e-06	-1.03664e-10	-1.04861
48330522	chr11:48330522:C:T	6.59191e-06	-1.03664e-10	-1.13527
48330652	chr11:48330652:C:T	1.46499e-06	-1.53211	-1.10716
48330727	chr11:48330727:G:A	3.45526e-06	-0.976769	-0.804453
48330770	chr11:48330770:T:G	9.10688e-06	-1.03664e-10	-0.812088
48330886	chr11:48330886:A:G	3.48551e-05	-1.03664e-10	0.530081
48330986	chr11:48330986:C:T	9.10674e-06	-1.03664e-10	-0.812103
48331211	chr11:48331211:C:T	7.64666e-06	-1.03664e-10	-0.986848
48331212	chr11:48331212:A:G	6.51156e-06	-1.03664e-10	-1.14754
48331372	chr11:48331372:CT:C	7.6127e-06	-1.03664e-10	-0.9913
48331378	chr11:48331378:G:T	7.61553e-06	-1.03664e-10	-0.990929
48331499	chr11:48331499:T:A	7.6127e-06	-1.03664e-10	-0.9913
48332055	chr11:48332055:G:A	7.34927e-06	-1.03664e-10	-1.02652
48332215	chr11:48332215:A:G	7.40261e-06	-1.03664e-10	-1.01928
48333026	chr11:48333026:T:C	9.0914e-06	-1.03664e-10	-0.813789
48333093	chr11:48333093:G:A	7.6127e-06	-1.03664e-10	-0.9913
48333174	chr11:48333174:A:C	2.58069e-05	-0.636788	0.866312
48333355	chr11:48333355:G:A	8.66411e-06	0.291074	-1.153
48333428	chr11:48333428:T:A	7.67705e-06	-1.03664e-10	-0.982882
48333458	chr11:48333458:A:C	6.9496e-06	-1.03664e-10	-1.08243
48333551	chr11:48333551:G:A	7.48094e-06	-1.03664e-10	-1.00876
48333907	chr11:48333907:A:G	6.63987e-06	-1.03664e-10	-1.12803
48333978	chr11:48333978:T:C	1.28458e-05	-0.468104	-2.27101e-10
48334096	chr11:48334096:T:G	7.6127e-06	-1.03664e-10	-0.9913
48334128	chr11:48334128:A:C	2.52138e-05	0.206275	-2.27101e-10
48334132	chr11:48334132:G:A	7.47842e-06	-1.03664e-10	-1.0091
48334145	chr11:48334145:T:C	2.59944e-05	0.236763	-2.27101e-10
48334195	chr11:48334195:T:C	4.80916e-06	-1.45059	-2.27101e-10
48334203	chr11:48334203:G:T	6.5196e-06	-1.03664e-10	-1.14631
48334234	chr11:48334234:T:A	7.16685e-06	-1.03664e-10	-1.05165
48334328	chr11:48334328:C:T	3.50188e-05	0.534768	-2.27101e-10
48334588	chr11:48334588:G:A	1.41079e-05	-0.374379	-2.27101e-10
48334879	chr11:48334879:T:A	7.58566e-06	-1.03664e-10	-0.994858
48335299	chr11:48335299:T:C	7.05432e-06	-1.03664e-10	-1.06748
48335602	chr11:48335602:C:CA	1.20115e-05	0.610505	-1.14576
48335727	chr11:48335727:G:T	6.90595e-06	-1.03664e-10	-1.08873
48335734	chr11:48335734:G:A	1.05296e-05	-1.03664e-10	-0.666927
48335868	chr11:48335868:A:G	6.49607e-06	-1.03664e-10	-1.14992
48335922	chr11:48335922:G:A	6.50639e-06	-1.03664e-10	-1.14833
48336064	chr11:48336064:C:T	7.45507e-06	-1.03664e-10	-1.01222
48336105	chr11:48336105:C:T	2.27274e-05	-0.70291	0.805364
48336504	chr11:48336504:T:C	6.01921e-06	-1.22616	-2.27101e-10
48336541	chr11:48336541:A:G	6.50798e-06	-1.03664e-10	-1.14809
48336654	chr11:48336654:A:G	6.49568e-06	-1.03664e-10	-1.14998
48336678	chr11:48336678:A:G	0.00013162	2.61026	-0.751466
48337532	chr11:48337532:C:T	7.33054e-06	-1.03664e-10	-1.02907
48337644	chr11:48337644:T:C	6.48179e-06	-1.03664e-10	-1.15212
48337691	chr11:48337691:C:A	2.54028e-05	0.213743	-2.27101e-10
48337715	chr11:48337715:G:A	6.47996e-06	-1.03664e-10	-1.1524
48337974	chr11:48337974:G:A	6.49399e-06	-1.03664e-10	-1.15024
48338598	chr11:48338598:C:G	6.50111e-06	-1.03664e-10	-1.14915
48338637	chr11:48338637:T:C	5.71798e-06	-1.2775	-2.27101e-10
48338665	chr11:48338665:G:A	6.47449e-06	-1.03664e-10	-1.15325
48338677	chr11:48338677:G:A	6.49399e-06	-1.03664e-10	-1.15024
48338940	chr11:48338940:G:A	6.48426e-06	-1.03664e-10	-1.15174
48338955	chr11:48338955:C:T	6.63603e-06	-1.03664e-10	-1.1286
48339050	chr11:48339050:G:T	1.03661e-05	-1.03664e-10	-0.682575
48339096	chr11:48339096:G:A	1.82781e-05	-1.26968	1.15426
48339596	chr11:48339596:A:T	1.80834e-05	-1.03664e-10	-0.126122
48340219	chr11:48340219:G:T	9.48975e-06	-1.03664e-10	-0.770905
48340326	chr11:48340326:C:T	5.72918e-05	1.02704	-2.27101e-10
48340405	chr11:48340405:T:C	6.53585e-06	-1.03664e-10	-1.14382
48340431	chr11:48340431:C:T	1.81307e-06	-1.44016	-0.985931
48340574	chr11:48340574:T:C	4.9747e-05	-1.03664e-10	0.885832
48340787	chr11:48340787:G:A	6.5082e-06	-1.03664e-10	-1.14806
48340822	chr11:48340822:A:G	1.3412e-05	-1.03664e-10	-0.424969
48340936	chr11:48340936:T:C	7.65165e-06	-1.03664e-10	-0.986197
48340988	chr11:48340988:C:A	6.46678e-06	-1.03664e-10	-1.15444
48341187	chr11:48341187:A:C	8.40259e-06	-1.03664e-10	-0.892578
48341189	chr11:48341189:A:G	7.8211e-06	-1.03664e-10	-0.964293
48341255	chr11:48341255:T:C	7.60081e-06	-1.03664e-10	-0.992863
48341268	chr11:48341268:C:A	1.11206e-05	-1.03664e-10	-0.612316
48341269	chr11:48341269:A:G	6.98399e-06	-1.03664e-10	-1.0775
48341308	chr11:48341308:A:G	7.95367e-06	-1.03664e-10	-0.947485
48341530	chr11:48341530:G:T	3.71404e-06	-0.674788	-1.03421
48341558	chr11:48341558:C:T	9.33505e-06	-1.03664e-10	-0.787342
48341696	chr11:48341696:G:A	6.7429e-06	-1.03664e-10	-1.11263
48341769	chr11:48341769:A:C	6.46973e-06	-1.03664e-10	-1.15398
48341825	chr11:48341825:A:G	1.35358e-05	0.724115	-1.1399
48342082	chr11:48342082:T:C	6.46862e-06	-1.03664e-10	-1.15416
48342138	chr11:48342138:G:T	2.13918e-05	0.0418909	-2.27101e-10
48342363	chr11:48342363:A:G	6.6084e-06	-1.03664e-10	-1.13278
48342524	chr11:48342524:C:A	1.28873e-05	-0.464874	-2.27101e-10
48342569	chr11:48342569:T:G	6.58329e-06	-1.03664e-10	-1.13658
48342753	chr11:48342753:G:A	1.03704e-05	-0.682162	-2.27101e-10
48342861	chr11:48342861:A:T	1.32553e-05	0.704108	-1.14083
48343169	chr11:48343169:C:T	2.07744e-06	-1.14866	-1.14133
48343433	chr11:48343433:A:G	2.21413e-05	0.0763255	-2.27101e-10
48343773	chr11:48343773:G:C	1.50563e-05	-1.3256	1.01627
48344200	chr11:48344200:A:G	6.52719e-06	-1.03664e-10	-1.14514
48344205	chr11:48344205:T:C	1.37753e-05	0.744678	-1.14292
48344644	chr11:48344644:G:T	0.000168229	2.92689	-0.822677
48344715	chr11:48344715:C:T	7.20083e-06	-1.03664e-10	-1.04692
48345015	chr11:48345015:C:T	6.50082e-06	-1.03664e-10	-1.14919
48345051	chr11:48345051:A:G	6.55413e-06	-1.03664e-10	-1.14102
48345087	chr11:48345087:T:C	6.52815e-06	-1.03664e-10	-1.14499
48345204	chr11:48345204:T:C	6.55462e-06	-1.03664e-10	-1.14095
48345521	chr11:48345521:A:C	1.99612e-06	-1.18557	-1.14435
48345782	chr11:48345782:G:A	6.4708e-06	-1.03664e-10	-1.15382
48345892	chr11:48345892:C:G	7.65704e-06	-1.03664e-10	-0.985492
48345917	chr11:48345917:T:C	6.54483e-06	-1.03664e-10	-1.14244
48346188	chr11:48346188:AAGGGGTC:A	2.78484e-06	-1.29933	-0.697601
48346273	chr11:48346273:G:C	6.50767e-06	-1.03664e-10	-1.14814
48346448	chr11:48346448:T:G	2.06644e-06	-1.15476	-1.14053
48346672	chr11:48346672:G:A	4.54044e-06	-1.50809	-2.27101e-10
48347461	chr11:48347461:C:A	6.46746e-06	-1.03664e-10	-1.15433
48347699	chr11:48347699:TG:T	6.46608e-06	-1.03664e-10	-1.15455
48347843	chr11:48347843:G:T	7.35424e-06	-1.03664e-10	-1.02584
48347936	chr11:48347936:T:C	6.4688e-06	-1.03664e-10	-1.15413
48348038	chr11:48348038:A:G	4.973e-05	-1.03664e-10	0.885491
48348104	chr11:48348104:G:T	6.5082e-06	-1.03664e-10	-1.14806
48348660	chr11:48348660:A:G	6.47084e-06	-1.03664e-10	-1.15381
48348891	chr11:48348891:A:G	8.10366e-06	-1.03664e-10	-0.928801
48348925	chr11:48348925:G:A	6.54246e-06	-1.03664e-10	-1.1428
48348998	chr11:48348998:T:C	6.46906e-06	-1.03664e-10	-1.15409
48349059	chr11:48349059:A:T	2.46828e-05	-0.820174	1.00516
48349061	chr11:48349061:T:G	7.6407e-06	-1.03664e-10	-0.987628
48349198	chr11:48349198:T:C	6.46597e-06	-1.03664e-10	-1.15456
48349233	chr11:48349233:A:G	3.71679e-06	-1.16308	-0.54518
48349415	chr11:48349415:C:A	6.46648e-06	-1.03664e-10	-1.15449
48349632	chr11:48349632:A:G	2.17276e-06	-1.2387	-1.00642
48349768	chr11:48349768:G:A	1.45849e-05	-1.34293	1.0018
48349899	chr11:48349899:T:C	0.000116445	1.7363	-2.27101e-10
48350450	chr11:48350450:G:C	6.50883e-06	-1.03664e-10	-1.14796
48350460	chr11:48350460:T:G	8.02121e-06	-0.939028	-2.27101e-10
48350513	chr11:48350513:A:G	2.09933e-06	-1.13311	-1.14639
48350584	chr11:48350584:C:T	4.66735e-06	-1.48053	-2.27101e-10
48350658	chr11:48350658:C:T	6.46711e-06	-1.03664e-10	-1.15439
48350715	chr11:48350715:C:T	6.5082e-06	-1.03664e-10	-1.14806
48351233	chr11:48351233:A:T	6.49158e-06	-1.03664e-10	-1.15061
48351290	chr11:48351290:C:A	0.000144778	1.95408	-2.27101e-10
48351458	chr11:48351458:A:G	1.45605e-05	0.80568	-1.14849
48351527	chr11:48351527:T:C	3.72823e-06	-0.675753	-1.02943
48351774	chr11:48351774:T:C	6.90955e-06	-1.03664e-10	-1.08821
48352080	chr11:48352080:T:A	1.65227e-06	-1.43474	-1.08423
48352394	chr11:48352394:C:A	1.39007e-05	-1.36236	0.973177
48352777	chr11:48352777:T:C	6.46903e-06	-1.03664e-10	-1.15409
48352827	chr11:48352827:T:C	6.56741e-06	-1.03664e-10	-1.139
48352834	chr11:48352834:G:A	1.50922e-05	-1.03664e-10	-0.30694
48352961	chr11:48352961:G:A	6.54582e-06	-1.03664e-10	-1.14229
48354013	chr11:48354013:T:A	7.11376e-06	-1.03664e-10	-1.05909
48354052	chr11:48354052:A:G	2.07878e-06	-1.26968	-1.01966
48354440	chr11:48354440:A:G	1.12938e-05	-0.596862	-2.27101e-10
48354647	chr11:48354647:G:C	2.18233e-06	-1.09241	-1.14831
48354802	chr11:48354802:G:A	7.35115e-06	-1.03664e-10	-1.02626
48355029	chr11:48355029:C:T	6.52227e-06	-1.03664e-10	-1.1459
48355265	chr11:48355265:C:T	6.46851e-06	-1.03664e-10	-1.15417
48355504	chr11:48355504:G:A	6.53336e-06	-1.03664e-10	-1.1442
48355708	chr11:48355708:T:A	8.95952e-06	-1.03664e-10	-0.828401
48356002	chr11:48356002:G:A	6.46615e-06	-1.03664e-10	-1.15454
48356554	chr11:48356554:G:A	6.46883e-06	-1.03664e-10	-1.15412
48356634	chr11:48356634:C:T	2.87365e-06	-1.31921	-0.646329
48356827	chr11:48356827:G:A	6.61233e-06	-1.03664e-10	-1.13218
48357032	chr11:48357032:G:A	3.72579e-06	-1.08808	-0.617755
48357131	chr11:48357131:A:G	6.53154e-06	-1.03664e-10	-1.14447
48357406	chr11:48357406:G:A	6.48743e-06	-1.03664e-10	-1.15125
48357641	chr11:48357641:C:T	4.09509e-06	-0.593118	-1.01821
48357649	chr11:48357649:G:A	7.34234e-06	-1.03664e-10	-1.02746
48357970	chr11:48357970:A:G	1.14062e-05	0.555955	-1.14292
48358200	chr11:48358200:G:C	7.60546e-06	-1.03664e-10	-0.992251
48358215	chr11:48358215:T:C	7.52987e-06	-1.03664e-10	-1.00224
48358546	chr11:48358546:A:G	7.34414e-06	-1.03664e-10	-1.02722
48358651	chr11:48358651:A:C	1.42433e-05	-1.35852	0.993687
48358691	chr11:48358691:C:G	9.60972e-06	-1.03664e-10	-0.758342
48358801	chr11:48358801:C:T	7.74532e-06	-1.03664e-10	-0.974028
48358824	chr11:48358824:T:G	5.03491e-06	-1.40472	-2.27101e-10
48358921	chr11:48358921:G:A	2.1391e-06	-1.11745	-1.14328
48359219	chr11:48359219:G:C	9.55189e-06	-1.03664e-10	-0.764379
48359352	chr11:48359352:G:A	2.14471e-06	-1.25983	-0.998286
48359673	chr11:48359673:T:C	6.67243e-06	-1.03664e-10	-1.12313
48359722	chr11:48359722:AT:A	6.46856e-06	-1.03664e-10	-1.15416
48359994	chr11:48359994:A:G	6.54868e-06	-1.03664e-10	-1.14185
48360364	chr11:48360364:C:A	1.78319e-05	-1.03664e-10	-0.140129
48360578	chr11:48360578:C:A	1.80668e-05	-1.03664e-10	-0.12704
48360633	chr11:48360633:C:T	1.47531e-05	-1.03664e-10	-0.329665
48360775	chr11:48360775:T:A	7.4967e-06	-1.03664e-10	-1.00666
48360782	chr11:48360782:A:G	2.15101e-06	-1.10782	-1.14736
48360796	chr11:48360796:GAA:G	6.46842e-06	-1.03664e-10	-1.15419
48360867	chr11:48360867:A:G	6.93801e-06	-1.03664e-10	-1.0841
48360919	chr11:48360919:A:G	1.23165e-05	0.633997	-1.14417
48360987	chr11:48360987:T:C	6.59689e-06	-1.03664e-10	-1.13452
48361498	chr11:48361498:GACA:G	6.86997e-06	-1.03664e-10	-1.09396
48361591	chr11:48361591:A:T	6.46706e-06	-1.03664e-10	-1.1544
48361772	chr11:48361772:T:C	6.46675e-06	-1.03664e-10	-1.15444
48361794	chr11:48361794:C:T	6.47945e-06	-1.03664e-10	-1.15248
48361913	chr11:48361913:C:T	1.50319e-05	-1.34593	1.03498
48361938	chr11:48361938:C:T	7.46873e-06	-1.03664e-10	-1.01039
48362452	chr11:48362452:T:G	6.46795e-06	-1.03664e-10	-1.15426
48362524	chr11:48362524:G:T	6.78149e-06	-1.03664e-10	-1.10692
48362737	chr11:48362737:C:T	6.51421e-06	-1.03664e-10	-1.14713
48363027	chr11:48363027:AG:A	6.63086e-06	-1.03664e-10	-1.12938
48363157	chr11:48363157:A:G	6.466e-06	-1.03664e-10	-1.15456
48363389	chr11:48363389:T:C	6.66785e-06	-1.03664e-10	-1.12382
48363737	chr11:48363737:A:G	0.000173438	2.96025	-0.825551
48364325	chr11:48364325:A:G	6.46702e-06	-1.03664e-10	-1.1544
48364443	chr11:48364443:T:C	6.48991e-06	-1.03664e-10	-1.15087
48364502	chr11:48364502:C:T	6.46845e-06	-1.03664e-10	-1.15418
48364956	chr11:48364956:T:C	6.46686e-06	-1.03664e-10	-1.15443
48364981	chr11:48364981:G:T	6.46965e-06	-1.03664e-10	-1.154
48365377	chr11:48365377:G:A	6.46609e-06	-1.03664e-10	-1.15455
48365425	chr11:48365425:T:C	6.52164e-06	-1.03664e-10	-1.14599
48365436	chr11:48365436:T:G	1.42613e-05	0.770956	-1.13452
48365454	chr11:48365454:A:G	0.000196052	2.25726	-2.27101e-10
48365466	chr11:48365466:G:T	1.13033e-05	-0.596022	-2.27101e-10
48365723	chr11:48365723:T:C	1.36847e-05	0.728813	-1.13365
48365726	chr11:48365726:C:T	6.49663e-06	-1.03664e-10	-1.14983
48366104	chr11:48366104:T:G	7.52049e-06	-1.03664e-10	-1.00349
48366303	chr11:48366303:T:C	6.47073e-06	-1.03664e-10	-1.15383
48366568	chr11:48366568:A:G	6.47746e-06	-1.03664e-10	-1.15279
48366827	chr11:48366827:T:A	6.4682e-06	-1.03664e-10	-1.15422
48368224	chr11:48368224:T:A	7.32088e-06	-1.03664e-10	-1.03039
48368227	chr11:48368227:G:T	6.46599e-06	-1.03664e-10	-1.15456
48368286	chr11:48368286:A:G	3.97927e-06	-0.617134	-1.02288
48368383	chr11:48368383:T:C	4.51348e-06	-0.516255	-0.997794
48369036	chr11:48369036:T:C	6.47589e-06	-1.03664e-10	-1.15303
48369267	chr11:48369267:TTA:T	7.57744e-06	-0.995943	-2.27101e-10
48369285	chr11:48369285:A:T	6.46851e-06	-1.03664e-10	-1.15417
48369540	chr11:48369540:T:G	1.55574e-05	-0.276583	-2.27101e-10
48369564	chr11:48369564:A:T	1.47546e-05	-1.35434	1.02478
48369626	chr11:48369626:GA:G	7.85327e-06	-0.960187	-2.27101e-10
48369655	chr11:48369655:G:A	2.0905e-05	0.0188727	-2.27101e-10
48370458	chr11:48370458:C:G	2.34797e-05	-0.756844	0.891864
48371337	chr11:48371337:G:A	7.61453e-06	-1.03664e-10	-0.99106
48371353	chr11:48371353:T:C	6.47779e-06	-1.03664e-10	-1.15274
48371400	chr11:48371400:A:G	6.49264e-06	-1.03664e-10	-1.15045
48371449	chr11:48371449:A:G	6.46613e-06	-1.03664e-10	-1.15454
48372525	chr11:48372525:A:G	6.46709e-06	-1.03664e-10	-1.15439
48372584	chr11:48372584:G:C	5.56562e-05	0.998076	-2.27101e-10
48372712	chr11:48372712:A:T	6.46718e-06	-1.03664e-10	-1.15438
48372718	chr11:48372718:G:A	6.46707e-06	-1.03664e-10	-1.15439
48373087	chr11:48373087:C:A	7.33521e-06	-1.03664e-10	-1.02843
48373169	chr11:48373169:TA:T	6.59947e-06	-1.03664e-10	-1.13413
48373448	chr11:48373448:G:A	6.50715e-06	-1.03664e-10	-1.14822
48373458	chr11:48373458:G:A	6.47813e-06	-1.03664e-10	-1.15269
48374292	chr11:48374292:G:C	2.05328e-06	-1.1497	-1.15198
48374544	chr11:48374544:C:T	6.52384e-06	-1.03664e-10	-1.14565
48375150	chr11:48375150:T:C	7.12638e-06	-1.05731	-2.27101e-10
48375359	chr11:48375359:C:T	6.47302e-06	-1.03664e-10	-1.15347
48375396	chr11:48375396:TTTTC:T	6.46955e-06	-1.03664e-10	-1.15401
48375466	chr11:48375466:C:T	6.46913e-06	-1.03664e-10	-1.15408
48375981	chr11:48375981:T:G	6.51958e-06	-1.03664e-10	-1.14631
48376756	chr11:48376756:T:A	6.57593e-06	-1.03664e-10	-1.1377
48376839	chr11:48376839:T:G	6.47109e-06	-1.03664e-10	-1.15377
48377101	chr11:48377101:C:T	6.5082e-06	-1.03664e-10	-1.14806
48377114	chr11:48377114:T:C	6.48613e-06	-1.03664e-10	-1.15145
48377145	chr11:48377145:T:G	2.55276e-05	1.13207	-0.913422
48377342	chr11:48377342:T:C	2.06686e-06	-1.14996	-1.14513
48377367	chr11:48377367:C:T	8.39617e-06	-1.03664e-10	-0.893342
48377372	chr11:48377372:C:A	7.36868e-06	-1.03664e-10	-1.02388
48377901	chr11:48377901:G:C	1.9037e-05	-1.03664e-10	-0.0747307
48377980	chr11:48377980:T:C	2.05127e-06	-1.15909	-1.14357
48378019	chr11:48378019:G:A	6.70505e-06	-1.03664e-10	-1.11826
48378278	chr11:48378278:G:A	3.13725e-06	-0.841992	-1.03578
48378293	chr11:48378293:C:T	7.72809e-06	-1.03664e-10	-0.976256
48378347	chr11:48378347:A:G	3.80466e-06	-1.27838	-0.406514
48378464	chr11:48378464:A:G	6.46864e-06	-1.03664e-10	-1.15415
48378739	chr11:48378739:T:C	4.4337e-06	-1.53188	-2.27101e-10
48378822	chr11:48378822:C:T	6.4708e-06	-1.03664e-10	-1.15382
48379235	chr11:48379235:C:T	7.60582e-06	-1.03664e-10	-0.992204
48379377	chr11:48379377:A:G	6.77615e-06	-1.03664e-10	-1.10771
48379515	chr11:48379515:G:A	7.53213e-06	-1.03664e-10	-1.00194
48379912	chr11:48379912:C:A	5.42844e-06	-1.40778	0.0783102
48380096	chr11:48380096:T:C	1.89456e-05	-0.079544	-2.27101e-10
48380460	chr11:48380460:A:G	6.48951e-06	-1.03664e-10	-1.15093
48380549	chr11:48380549:G:A	6.49344e-06	-1.03664e-10	-1.15033
48381227	chr11:48381227:T:TCA	6.46999e-06	-1.03664e-10	-1.15394
48381252	chr11:48381252:T:C	2.13407e-06	-1.12472	-1.13837
48381392	chr11:48381392:T:G	8.49749e-06	-1.03664e-10	-0.881347
48381522	chr11:48381522:A:G	6.46607e-06	-1.03664e-10	-1.15455
48381639	chr11:48381639:T:C	6.47351e-06	-1.03664e-10	-1.1534
48381908	chr11:48381908:T:G	6.4718e-06	-1.03664e-10	-1.15366
48382359	chr11:48382359:T:C	6.48991e-06	-1.03664e-10	-1.15087
48382374	chr11:48382374:G:A	7.18435e-06	-1.04921	-2.27101e-10
48382695	chr11:48382695:C:G	3.76681e-05	-1.03664e-10	0.607695
48383050	chr11:48383050:T:A	6.46862e-06	-1.03664e-10	-1.15415
48383213	chr11:48383213:A:T	7.52049e-06	-1.03664e-10	-1.00349
48383249	chr11:48383249:G:A	6.50658e-06	-1.03664e-10	-1.1483
48383344	chr11:48383344:A:G	6.48405e-06	-1.03664e-10	-1.15177
48383394	chr11:48383394:G:A	6.70961e-06	-1.03664e-10	-1.11758
48383554	chr11:48383554:C:T	6.46955e-06	-1.03664e-10	-1.15401
48383737	chr11:48383737:G:T	1.55501e-05	-1.37234	1.09528
48383856	chr11:48383856:C:G	4.59241e-06	-1.49671	-2.27101e-10
48384174	chr11:48384174:C:A	5.04728e-06	-1.40227	-2.27101e-10
48384540	chr11:48384540:T:A	6.46859e-06	-1.03664e-10	-1.15416
48384625	chr11:48384625:A:G	6.46915e-06	-1.03664e-10	-1.15407
48385175	chr11:48385175:A:C	6.55589e-06	-1.03664e-10	-1.14075
48385184	chr11:48385184:G:C	7.39566e-06	-1.03664e-10	-1.02022
48385309	chr11:48385309:T:A	7.82659e-06	-1.03664e-10	-0.96359
48385351	chr11:48385351:G:A	6.46655e-06	-1.03664e-10	-1.15447
48386280	chr11:48386280:C:T	4.75753e-06	-0.597848	-0.863541
48386354	chr11:48386354:T:C	6.46842e-06	-1.03664e-10	-1.15419
48386470	chr11:48386470:C:A	6.51406e-06	-1.03664e-10	-1.14715
48386585	chr11:48386585:T:G	6.47195e-06	-1.03664e-10	-1.15364
48386635	chr11:48386635:C:T	1.4465e-05	0.793554	-1.14294
48386799	chr11:48386799:G:T	1.43386e-05	-1.36812	1.00995
48386972	chr11:48386972:A:G	7.32159e-06	-1.03664e-10	-1.03029
48387202	chr11:48387202:C:T	6.48629e-06	-1.03664e-10	-1.15143
48387204	chr11:48387204:G:A	8.11529e-06	-1.03664e-10	-0.927367
48387367	chr11:48387367:C:T	6.46603e-06	-1.03664e-10	-1.15455
48387472	chr11:48387472:A:C	2.23513e-06	-1.08295	-1.13386
48387744	chr11:48387744:A:G	4.61893e-06	-1.05492	-0.436036
48387746	chr11:48387746:G:C	6.77645e-06	-1.03664e-10	-1.10766
48387800	chr11:48387800:C:T	2.68741e-05	-0.609155	0.8792
48388115	chr11:48388115:T:G	1.68579e-05	-1.37882	1.18253
48388169	chr11:48388169:C:T	7.74053e-06	-1.03664e-10	-0.974648
48388493	chr11:48388493:G:T	9.52393e-06	-1.03664e-10	-0.76731
48388613	chr11:48388613:G:A	6.33869e-06	-1.17445	-2.27101e-10
48388782	chr11:48388782:A:G	1.62523e-05	-1.35535	1.12247
48388788	chr11:48388788:G:A	6.46641e-06	-1.03664e-10	-1.1545
48388855	chr11:48388855:G:C	5.12628e-06	-1.38674	-2.27101e-10
48388930	chr11:48388930:T:G	1.22524e-05	-1.26835	0.752955
48389052	chr11:48389052:G:A	4.85294e-06	-0.586024	-0.85551
48389082	chr11:48389082:C:T	4.29806e-06	-1.08339	-0.479562
48389139	chr11:48389139:T:G	1.58085e-05	-0.757017	0.496448
48389496	chr11:48389496:A:C	6.472e-06	-1.03664e-10	-1.15363
48389909	chr11:48389909:G:A	6.5082e-06	-1.03664e-10	-1.14806
48390156	chr11:48390156:C:T	6.48748e-06	-1.03664e-10	-1.15124
48390251	chr11:48390251:G:A	7.42834e-06	-1.03664e-10	-1.01581
48390262	chr11:48390262:T:C	6.77323e-06	-1.03664e-10	-1.10814
48390331	chr11:48390331:G:T	1.52584e-05	-1.38468	1.08869
48390403	chr11:48390403:A:G	6.46886e-06	-1.03664e-10	-1.15412
48390623	chr11:48390623:G:A	1.61731e-05	-1.38909	1.15132
48390687	chr11:48390687:A:G	6.93933e-06	-1.03664e-10	-1.08391
48390691	chr11:48390691:A:G	6.46613e-06	-1.03664e-10	-1.15454
48390895	chr11:48390895:A:T	1.54074e-05	-1.36013	1.07386
48391099	chr11:48391099:C:T	6.47292e-06	-1.03664e-10	-1.15349
48391359	chr11:48391359:C:G	1.38403e-05	0.753673	-1.14721
48391414	chr11:48391414:G:A	4.77701e-06	-1.4573	-2.27101e-10
48391623	chr11:48391623:C:G	4.8787e-06	-1.07957	-0.35667
48391753	chr11:48391753:G:A	5.37646e-06	-1.33909	-2.27101e-10
48392003	chr11:48392003:C:G	6.46725e-06	-1.03664e-10	-1.15437
48392072	chr11:48392072:T:C	6.46861e-06	-1.03664e-10	-1.15416
48392245	chr11:48392245:A:T	6.46776e-06	-1.03664e-10	-1.15429
48392271	chr11:48392271:C:T	4.10321e-06	-0.599647	-1.0097
48392509	chr11:48392509:C:T	6.48954e-06	-1.03664e-10	-1.15093
48394027	chr11:48394027:A:G	6.4968e-06	-1.03664e-10	-1.14981
48394102	chr11:48394102:G:C	1.9626e-05	-0.0442628	-2.27101e-10
48394338	chr11:48394338:C:G	6.50114e-06	-1.03664e-10	-1.14914
48394393	chr11:48394393:C:T	3.42604e-05	-0.747119	1.25999
48394467	chr11:48394467:G:A	6.46602e-06	-1.03664e-10	-1.15456
48394663	chr11:48394663:C:T	7.90304e-06	-1.03664e-10	-0.95387
48395114	chr11:48395114:C:T	1.66426e-05	-0.209153	-2.27101e-10
48395469	chr11:48395469:T:C	2.1535e-06	-1.10898	-1.14504
48395868	chr11:48395868:G:C	1.83081e-05	0.949001	-1.06278
48396216	chr11:48396216:T:G	1.99546e-05	-0.0276569	-2.27101e-10
48396309	chr11:48396309:G:A	6.60641e-06	-1.03664e-10	-1.13308
48396431	chr11:48396431:C:T	6.49748e-06	-1.03664e-10	-1.1497
48396543	chr11:48396543:T:C	6.52997e-06	-1.03664e-10	-1.14472
```
