## Supplementary material for "Characterization of shared and ancestry-specific signals driving complex traits using multi-ancestry fine-mapping": susiex_nc1.cs80.summary

```
# chr11:47396809-48396809
CS_ID	CS_LENGTH	CS_PURITY	MAX_PIP_SNP	BP	REF_ALLELE	ALT_ALLELE	REF_FRQ	BETA	SE	-LOG10P	MAX_PIP	POST-HOC_PROB_POP1	POST-HOC_PROB_POP2
1	92	0.00611107	chr11:47584931:G:A	47584931	A,A	G,G	1,1	inf,-inf	inf,inf	3.92583,2.53967	0.088844	0.951228	0.420777
```
