## Supplementary material for "Characterization of shared and ancestry-specific signals driving complex traits using multi-ancestry fine-mapping": susiex_nc2.cs80.cs

```
CS_ID	SNP	BP	REF_ALLELE	ALT_ALLELE	REF_FRQ	BETA	SE	-LOG10P	CS_PIP	OVRL_PIP
1	chr11:47429474:TTTTG:T	47429474	T,T	TTTTG,TTTTG	1,1	-inf,inf	inf,inf	5.21445,0.156875	0.0757895	0.0757895
1	chr11:47447268:C:T	47447268	T,T	C,C	1,1	inf,-inf	inf,inf	4.25112,1.24211	0.0421342	0.0421342
1	chr11:47584931:G:A	47584931	A,A	G,G	1,1	inf,-inf	inf,inf	3.92583,2.53967	0.0301243	0.0301243
1	chr11:47430770:T:C	47430770	C,C	T,T	1,1	-inf,inf	inf,inf	4.1585,1.12824	0.0284897	0.0284897
1	chr11:47432171:T:G	47432171	G,G	T,T	1,1	-inf,inf	inf,inf	4.20565,1.0634	0.0283376	0.0283376
1	chr11:47431967:T:C	47431967	C,C	T,T	1,1	-inf,inf	inf,inf	4.15752,1.12346	0.0281901	0.0281901
1	chr11:47431193:C:T	47431193	T,T	C,C	1,1	-inf,inf	inf,inf	4.17456,1.08523	0.0274359	0.0274359
1	chr11:47430072:C:T	47430072	T,T	C,C	1,1	-inf,inf	inf,inf	4.62336,0.427108	0.0269903	0.0269903
1	chr11:47429966:G:T	47429966	T,T	G,G	1,1	-inf,inf	inf,inf	4.62532,0.40836	0.0264534	0.0264534
1	chr11:47426404:C:G	47426404	G,G	C,C	1,1	-inf,inf	inf,inf	4.56281,0.446414	0.0242188	0.0242188
1	chr11:47426783:CA:C	47426783	C,C	CA,CA	1,1	-inf,inf	inf,inf	4.54511,0.433708	0.0229232	0.0229232
1	chr11:47427993:C:T	47427993	T,T	C,C	1,1	-inf,inf	inf,inf	4.54964,0.405101	0.0223152	0.0223152
1	chr11:47438547:C:T	47438547	T,T	C,C	1,1	inf,-inf	inf,inf	4.03849,1.09314	0.0207847	0.0207847
1	chr11:47438454:T:C	47438454	C,C	T,T	1,1	inf,-inf	inf,inf	4.02627,1.07107	0.0195061	0.0195061
1	chr11:47410213:G:A	47410213	A,NA	G,NA	1,NA	-inf,NA	inf,NA	4.53828,NA	0.0194916	0.0194916
1	chr11:47432720:A:C	47432720	C,C	A,A	1,1	inf,-inf	inf,inf	4.03512,1.01226	0.018038	0.018038
1	chr11:47657624:A:T	47657624	T,NA	A,NA	1,NA	-inf,NA	inf,NA	4.47864,NA	0.0172846	0.0172846
1	chr11:47434675:T:A	47434675	A,A	T,T	1,1	inf,-inf	inf,inf	3.99538,1.03748	0.0172696	0.0172696
1	chr11:47434651:G:A	47434651	A,A	G,G	1,1	inf,-inf	inf,inf	3.99781,1.01669	0.0167771	0.0167771
1	chr11:47433150:A:G	47433150	G,G	A,A	1,1	inf,-inf	inf,inf	3.98221,1.03479	0.0167042	0.0167042
1	chr11:47440564:G:A	47440564	A,A	G,G	1,1	inf,-inf	inf,inf	3.94259,1.07314	0.0163226	0.0163226
1	chr11:47428362:T:C	47428362	C,C	T,T	1,1	-inf,inf	inf,inf	4.3826,0.427494	0.0159876	0.0159876
1	chr11:47436238:G:A	47436238	A,A	G,G	1,1	inf,-inf	inf,inf	3.93827,1.03072	0.0150933	0.0150933
1	chr11:47439929:T:C	47439929	C,C	T,T	1,1	inf,-inf	inf,inf	3.92577,1.04664	0.0150531	0.0150531
1	chr11:47444403:G:A	47444403	A,A	G,G	1,1	inf,-inf	inf,inf	3.97115,0.972579	0.0147495	0.0147495
1	chr11:47427134:T:C	47427134	C,C	T,T	1,1	-inf,inf	inf,inf	4.31176,0.407066	0.0133226	0.0133226
1	chr11:47946077:G:A	47946077	A,A	G,G	1,1	-inf,inf	inf,inf	4.8057,0.147848	0.0121684	0.0121684
1	chr11:47842461:G:A	47842461	A,NA	G,NA	1,NA	-inf,NA	inf,NA	4.29213,NA	0.0116489	0.0116489
1	chr11:47443543:T:C	47443543	C,C	T,T	1,1	inf,-inf	inf,inf	3.89082,0.917009	0.0113003	0.0113003
1	chr11:47428947:T:C	47428947	C,C	T,T	1,1	-inf,inf	inf,inf	4.1468,0.416691	0.0102417	0.0102417
1	chr11:47441931:AG:A	47441931	A,A	AG,AG	1,1	inf,-inf	inf,inf	3.79423,0.949105	0.00969283	0.00969283
1	chr11:47447887:A:G	47447887	G,G	A,A	1,1	inf,-inf	inf,inf	3.74279,0.955581	0.0086634	0.0086634
1	chr11:47861214:A:G	47861214	G,NA	A,NA	1,NA	-inf,NA	inf,NA	4.05801,NA	0.00719881	0.00719881
1	chr11:47544800:T:C	47544800	C,C	T,T	1,1	inf,-inf	inf,inf	4.91137,0.742563	0.00660622	0.00660622
1	chr11:47921356:C:T	47921356	T,T	C,C	1,1	-inf,-inf	inf,inf	4.43753,0.253221	0.0061536	0.0061536
1	chr11:47929568:AT:A	47929568	A,A	AT,AT	1,1	-inf,-inf	inf,inf	4.43963,0.215929	0.00599548	0.00599548
1	chr11:47811241:G:A	47811241	A,A	G,G	1,1	inf,-inf	inf,inf	3.44912,2.0927	0.0054174	0.0054174
1	chr11:47600860:G:A	47600860	A,A	G,G	1,1	inf,-inf	inf,inf	4.7318,0.82673	0.00537506	0.00537506
1	chr11:47644134:G:A	47644134	A,A	G,G	1,1	inf,-inf	inf,inf	4.79107,0.70156	0.0051172	0.0051172
1	chr11:47648067:G:A	47648067	A,A	G,G	1,1	inf,-inf	inf,inf	4.68597,0.718097	0.0042935	0.0042935
1	chr11:47629441:C:T	47629441	T,T	C,C	1,1	inf,-inf	inf,inf	4.64572,0.769705	0.00418008	0.00418008
1	chr11:47748012:G:A	47748012	A,A	G,G	1,1	inf,-inf	inf,inf	3.21518,2.18558	0.00417071	0.00417071
1	chr11:47589600:C:T	47589600	T,T	C,C	1,1	inf,-inf	inf,inf	4.69667,0.694843	0.00410715	0.00410715
1	chr11:47447239:C:T	47447239	T,T	C,C	1,1	inf,-inf	inf,inf	3.40046,0.93234	0.00407113	0.00407113
1	chr11:47446993:C:T	47446993	T,T	C,C	1,1	inf,-inf	inf,inf	3.42222,0.851121	0.00379843	0.00379843
1	chr11:47508395:C:A	47508395	A,A	C,C	1,1	inf,-inf	inf,inf	4.54802,0.799103	0.00364191	0.00364191
1	chr11:47945317:A:G	47945317	G,G	A,A	1,1	-inf,inf	inf,inf	4.2322,0.0879252	0.00363651	0.00363651
1	chr11:47447017:A:G	47447017	G,G	A,A	1,1	inf,-inf	inf,inf	3.38347,0.858695	0.00346822	0.00346822
1	chr11:47944008:A:G	47944008	G,NA	A,NA	1,NA	-inf,NA	inf,NA	3.6258,NA	0.00324404	0.00324404
1	chr11:47933214:T:A	47933214	A,A	T,T	1,1	-inf,inf	inf,inf	4.1321,0.200116	0.00321946	0.00321946
1	chr11:47413226:G:A	47413226	A,A	G,G	1,1	-inf,inf	inf,inf	4.77597,0.090243	0.00312558	0.00312558
1	chr11:47397578:A:G	47397578	G,G	A,A	1,1	-inf,inf	inf,inf	4.49867,0.56394	0.00311423	0.00311423
1	chr11:47945947:G:A	47945947	A,A	G,G	1,1	-inf,inf	inf,inf	4.1314,0.0705538	0.00292169	0.00292169
1	chr11:47947619:A:G	47947619	G,G	A,A	1,1	-inf,inf	inf,inf	4.11919,0.0871488	0.00286957	0.00286957
1	chr11:47937070:C:T	47937070	T,T	C,C	1,1	-inf,inf	inf,inf	4.12244,0.0405358	0.00284426	0.00284426
1	chr11:47419962:G:A	47419962	A,A	G,G	1,1	inf,-inf	inf,inf	3.8521,1.33667	0.00274417	0.00274417
1	chr11:48084934:G:A	48084934	A,A	G,G	1,1	inf,-inf	inf,inf	3.06737,1.16215	0.00267826	0.00267826
1	chr11:47741464:T:C	47741464	C,C	T,T	1,1	inf,-inf	inf,inf	3.75128,1.36735	0.00263415	0.00263415
1	chr11:47936304:C:T	47936304	T,T	C,C	1,1	-inf,inf	inf,inf	4.08133,0.0585767	0.0026229	0.0026229
1	chr11:47972110:G:C	47972110	C,C	G,G	1,1	-inf,inf	inf,inf	4.07271,0.0820858	0.0025825	0.0025825
1	chr11:47694829:T:G	47694829	G,G	T,T	1,1	inf,-inf	inf,inf	3.81715,1.27835	0.00256861	0.00256861
1	chr11:47444454:G:A	47444454	A,A	G,G	1,1	inf,-inf	inf,inf	4.24098,0.763402	0.00250832	0.00250832
```
