## Supplementary material for "Characterization of shared and ancestry-specific signals driving complex traits using multi-ancestry fine-mapping": susiex_nc2.cs80.snp

```
BP	SNP	PIP(CS1)	LogBF(CS1,Pop1)	LogBF(CS1,Pop2)
47396914	chr11:47396914:C:G	0.000843979	4.30909	-0.806008
47397385	chr11:47397385:C:T	1.03667e-05	-1.03664e-10	-0.896454
47397578	chr11:47397578:A:G	0.00311423	5.44207	-0.633378
47397653	chr11:47397653:CA:C	8.1279e-06	-1.03664e-10	-1.13975
47397905	chr11:47397905:G:A	8.17943e-06	-1.03664e-10	-1.13343
47398045	chr11:47398045:A:G	9.37241e-06	-1.03664e-10	-0.997281
47398206	chr11:47398206:G:T	0.00101038	4.49575	-0.812717
47398739	chr11:47398739:T:C	1.51425e-05	-1.03664e-10	-0.517543
47398877	chr11:47398877:CT:C	0.00013048	1.63617	-2.27101e-10
47398927	chr11:47398927:G:A	8.26302e-06	-1.03664e-10	-1.12326
47399046	chr11:47399046:G:T	8.42549e-06	-1.03664e-10	-1.10379
47399062	chr11:47399062:A:G	1.51213e-05	-1.03664e-10	-0.518945
47399318	chr11:47399318:G:A	8.08055e-06	-1.03664e-10	-1.14559
47399456	chr11:47399456:G:A	8.02037e-06	-1.03664e-10	-1.15307
47400338	chr11:47400338:G:GC	2.76205e-05	0.0835084	-2.27101e-10
47401221	chr11:47401221:T:C	0.000244987	3.11026	-0.844106
47401325	chr11:47401325:A:G	6.42516e-06	-1.37483	-2.27101e-10
47401442	chr11:47401442:A:G	8.084e-06	-1.03664e-10	-1.14516
47401636	chr11:47401636:T:C	1.00038e-05	-1.03664e-10	-0.932084
47402469	chr11:47402469:G:A	1.05029e-05	-1.03664e-10	-0.883399
47402622	chr11:47402622:G:A	1.07748e-05	-1.03664e-10	-0.857841
47402727	chr11:47402727:T:G	0.000262713	3.48845	-1.15244
47403166	chr11:47403166:T:C	0.000618175	3.61957	-0.42785
47403313	chr11:47403313:G:A	0.000238878	3.37896	-1.13806
47403380	chr11:47403380:G:A	3.32898e-06	-1.50773	-0.524652
47403412	chr11:47403412:A:G	7.85145e-05	1.44764	-0.319407
47404031	chr11:47404031:C:T	8.03366e-06	-1.03664e-10	-1.15141
47404262	chr11:47404262:C:T	7.37561e-06	-1.23687	-2.27101e-10
47404894	chr11:47404894:G:A	9.26814e-06	-1.03664e-10	-1.00847
47405405	chr11:47405405:G:A	0.00177001	4.16423	0.079458
47406070	chr11:47406070:G:A	0.000287249	3.54363	-1.11833
47406116	chr11:47406116:T:C	2.90957e-06	-1.51073	-0.656316
47406188	chr11:47406188:C:T	3.15095e-06	-1.50337	-0.583979
47406624	chr11:47406624:A:C	8.38995e-06	-1.03664e-10	-1.10802
47406818	chr11:47406818:C:T	2.17356e-06	-1.39609	-1.0626
47407014	chr11:47407014:C:T	0.00180757	4.21514	0.0495457
47407694	chr11:47407694:T:A	0.00161752	4.18828	-0.034675
47408293	chr11:47408293:G:C	6.48719e-06	-1.36522	-2.27101e-10
47408907	chr11:47408907:T:C	0.00197134	5.47137	-1.11995
47409048	chr11:47409048:G:A	3.1615e-06	-1.48258	-0.601421
47409630	chr11:47409630:G:A	8.05176e-06	-1.03664e-10	-1.14916
47409752	chr11:47409752:A:G	1.09143e-05	-1.03664e-10	-0.844977
47409771	chr11:47409771:G:A	8.44224e-06	-1.03664e-10	-1.1018
47409959	chr11:47409959:C:T	9.66276e-06	-1.03664e-10	-0.966771
47409978	chr11:47409978:G:A	6.42899e-05	1.26144	-0.333087
47410014	chr11:47410014:G:A	2.54208e-05	-1.03664e-10	0.000519007
47410152	chr11:47410152:A:G	0.000258356	3.4736	-1.15431
47410177	chr11:47410177:A:G	1.35852e-05	-1.03664e-10	-0.626072
47410213	chr11:47410213:G:A	0.0194916	6.64269	-2.27101e-10
47410410	chr11:47410410:G:A	5.80631e-05	1.42483	-0.598353
47410415	chr11:47410415:C:T	0.000364346	3.2743	-0.611247
47410483	chr11:47410483:G:C	0.00197334	5.4839	-1.13146
47410752	chr11:47410752:G:A	0.00204393	5.52279	-1.13521
47410854	chr11:47410854:G:A	8.3901e-06	-1.03664e-10	-1.108
47411174	chr11:47411174:T:G	2.77798e-06	-1.49582	-0.717502
47412669	chr11:47412669:A:AGG	3.10425e-06	-1.49155	-0.610734
47412829	chr11:47412829:G:T	9.82112e-06	-1.03664e-10	-0.950516
47412942	chr11:47412942:A:G	0.000341581	3.71428	-1.11574
47413159	chr11:47413159:C:G	8.81823e-06	-1.03664e-10	-1.05823
47413174	chr11:47413174:T:A	8.07399e-06	-1.03664e-10	-1.1464
47413226	chr11:47413226:G:A	0.00312558	5.94049	-1.12816
47413538	chr11:47413538:G:A	2.20408e-05	-1.03664e-10	-0.142157
47414354	chr11:47414354:T:C	2.41398e-05	-1.03664e-10	-0.0511882
47415235	chr11:47415235:G:A	9.51376e-06	-1.03664e-10	-0.982311
47415482	chr11:47415482:C:T	4.19158e-06	-0.75584	-1.04613
47415737	chr11:47415737:T:TC	1.15551e-05	-1.03664e-10	-0.787927
47415852	chr11:47415852:C:T	0.000422796	3.55417	-0.742333
47416518	chr11:47416518:G:A	8.08655e-06	-1.03664e-10	-1.14485
47417677	chr11:47417677:C:T	0.000338004	3.74027	-1.15226
47417891	chr11:47417891:C:G	2.23451e-05	-1.03664e-10	-0.128444
47417908	chr11:47417908:G:A	8.04616e-06	-1.03664e-10	-1.14986
47418048	chr11:47418048:G:C	8.26041e-06	-1.03664e-10	-1.12358
47418255	chr11:47418255:A:G	1.37855e-05	-1.03664e-10	-0.611434
47418387	chr11:47418387:A:G	0.00207109	5.53445	-1.13368
47418693	chr11:47418693:T:G	1.00344e-05	-0.92903	-2.27101e-10
47418732	chr11:47418732:T:A	0.0021507	5.5706	-1.1321
47418811	chr11:47418811:G:A	8.18783e-06	-1.03664e-10	-1.1324
47419207	chr11:47419207:G:A	3.44237e-06	-1.48312	-0.515768
47419836	chr11:47419836:G:A	8.18148e-06	-1.03664e-10	-1.13318
47419946	chr11:47419946:G:A	8.50746e-06	-1.03664e-10	-1.09411
47419962	chr11:47419962:G:A	0.00274417	4.09418	0.588005
47420113	chr11:47420113:C:T	0.000477068	3.82818	-0.895572
47420132	chr11:47420132:C:T	2.12153e-05	-0.349132	0.168805
47421175	chr11:47421175:G:A	8.65639e-06	-1.03664e-10	-1.07675
47421529	chr11:47421529:T:C	0.000965017	4.12307	-0.485976
47421687	chr11:47421687:CTG:C	0.00234005	5.63844	-1.11557
47421700	chr11:47421700:C:T	0.000749408	3.68409	-0.299862
47422043	chr11:47422043:G:C	0.00174843	5.38331	-1.15188
47422911	chr11:47422911:T:C	1.67462e-05	-1.03664e-10	-0.416881
47423456	chr11:47423456:T:C	8.23681e-06	-1.03664e-10	-1.12644
47424741	chr11:47424741:A:T	0.000878794	4.07458	-0.531084
47425412	chr11:47425412:G:A	1.84131e-05	-1.03664e-10	-0.321988
47425651	chr11:47425651:T:C	0.000247619	3.18504	-0.908196
47426404	chr11:47426404:C:G	0.0242188	7.62794	-0.768105
47426783	chr11:47426783:CA:C	0.0229232	7.58957	-0.784714
47426996	chr11:47426996:G:C	0.00033323	3.72281	-1.14902
47427134	chr11:47427134:T:C	0.0133226	7.0811	-0.818936
47427550	chr11:47427550:T:G	0.00138268	4.59937	-0.602643
47427993	chr11:47427993:C:T	0.0223152	7.59938	-0.821405
47428040	chr11:47428040:G:A	4.07551e-06	-0.799443	-1.03061
47428313	chr11:47428313:G:A	0.000238919	3.39452	-1.15345
47428362	chr11:47428362:T:C	0.0159876	7.23722	-0.792697
47428613	chr11:47428613:A:G	1.03295e-05	-1.03664e-10	-0.900048
47428947	chr11:47428947:T:C	0.0102417	6.80557	-0.806398
47429474	chr11:47429474:TTTTG:T	0.0757895	9.08448	-1.08382
47429731	chr11:47429731:C:T	6.12147e-06	-0.77207	-0.651177
47429966	chr11:47429966:G:T	0.0264534	7.76537	-0.817283
47430072	chr11:47430072:C:T	0.0269903	7.76144	-0.793256
47430278	chr11:47430278:C:T	0.000298815	3.61912	-1.15434
47430336	chr11:47430336:A:G	9.72471e-06	-1.03664e-10	-0.960381
47430770	chr11:47430770:T:C	0.0284897	6.76506	0.257186
47431193	chr11:47431193:C:T	0.0274359	6.79941	0.185151
47431443	chr11:47431443:AC:A	9.0658e-06	-1.03664e-10	-1.03054
47431967	chr11:47431967:T:C	0.0281901	6.76253	0.249147
47432010	chr11:47432010:A:G	9.41108e-06	-1.03664e-10	-0.993162
47432171	chr11:47432171:T:G	0.0283376	6.86804	0.148848
47432571	chr11:47432571:G:A	1.70507e-05	-1.03664e-10	-0.398861
47432593	chr11:47432593:A:T	9.99932e-06	-1.03664e-10	-0.932534
47432659	chr11:47432659:C:T	4.75619e-05	1.4054	-0.778416
47432720	chr11:47432720:A:C	0.018038	6.50329	0.0619017
47433030	chr11:47433030:A:G	4.4424e-05	0.484384	0.0743456
47433079	chr11:47433079:C:T	1.06103e-05	-1.03664e-10	-0.873228
47433150	chr11:47433150:A:G	0.0167042	6.38943	0.0989336
47433173	chr11:47433173:C:A	3.87095e-06	-0.740792	-1.14076
47433174	chr11:47433174:A:C	7.20193e-06	-1.2607	-2.27101e-10
47433315	chr11:47433315:G:A	4.79506e-06	-0.691325	-0.97614
47433600	chr11:47433600:C:T	8.01087e-06	-1.03664e-10	-1.15425
47434516	chr11:47434516:T:C	0.000112092	2.21448	-0.730216
47434651	chr11:47434651:G:A	0.0167771	6.42363	0.0690894
47434675	chr11:47434675:T:A	0.0172696	6.41831	0.103343
47435076	chr11:47435076:G:A	0.000443801	3.95432	-1.094
47435988	chr11:47435988:A:G	0.000807566	3.87456	-0.415583
47436238	chr11:47436238:G:A	0.0150933	6.2948	0.092154
47437089	chr11:47437089:A:T	4.59601e-06	-0.679633	-1.03023
47437178	chr11:47437178:C:T	8.39769e-06	-1.03664e-10	-1.10709
47437214	chr11:47437214:T:C	0.00248347	4.74796	-0.165596
47437674	chr11:47437674:G:A	2.64352e-05	-1.03664e-10	0.0396475
47437768	chr11:47437768:G:T	1.62206e-05	-1.03664e-10	-0.448767
47437918	chr11:47437918:G:A	0.000441859	3.96131	-1.10537
47438351	chr11:47438351:ACTC:A	9.02354e-06	-1.03664e-10	-1.03521
47438412	chr11:47438412:T:A	0.00152978	4.22788	-0.130052
47438454	chr11:47438454:T:C	0.0195061	6.48444	0.158994
47438474	chr11:47438474:C:A	8.19026e-06	-1.03664e-10	-1.1321
47438547	chr11:47438547:C:T	0.0207847	6.51116	0.195755
47439350	chr11:47439350:T:C	0.000487092	3.68199	-0.728583
47439929	chr11:47439929:T:C	0.0150531	6.26577	0.118513
47440142	chr11:47440142:G:A	5.01347e-06	-1.49474	-0.128182
47440232	chr11:47440232:A:G	2.13095e-06	-1.48683	-0.991652
47440564	chr11:47440564:G:A	0.0163226	6.30281	0.162442
47440589	chr11:47440589:A:G	2.10217e-06	-1.49278	-0.999306
47440653	chr11:47440653:C:T	8.01159e-06	-1.03664e-10	-1.15416
47440884	chr11:47440884:G:A	0.000417322	3.95272	-1.15392
47440971	chr11:47440971:T:G	4.73279e-06	-0.625893	-1.05464
47441668	chr11:47441668:C:T	0.000500933	4.08729	-1.10586
47441931	chr11:47441931:AG:A	0.00969283	5.98979	-0.0457003
47442732	chr11:47442732:C:T	7.51185e-06	-1.21857	-2.27101e-10
47442874	chr11:47442874:G:T	8.01159e-06	-1.03664e-10	-1.15416
47442967	chr11:47442967:G:A	4.49785e-05	1.41195	-0.840817
47443032	chr11:47443032:C:T	0.000368944	3.82995	-1.15436
47443161	chr11:47443161:C:T	4.37529e-06	-0.610432	-1.14865
47443249	chr11:47443249:C:T	8.01197e-06	-1.03664e-10	-1.15411
47443543	chr11:47443543:T:C	0.0113003	6.19041	-0.092872
47444403	chr11:47444403:G:A	0.0147495	6.36861	-0.00470213
47444454	chr11:47444454:G:A	0.00250832	4.93353	-0.341212
47446154	chr11:47446154:C:G	8.0473e-06	-1.03664e-10	-1.14971
47446516	chr11:47446516:C:G	8.03195e-06	-1.03664e-10	-1.15162
47446963	chr11:47446963:C:T	6.44795e-05	0.931296	-2.27101e-10
47446993	chr11:47446993:C:T	0.00379843	5.20446	-0.197172
47447017	chr11:47447017:A:G	0.00346822	5.11262	-0.19627
47447239	chr11:47447239:C:T	0.00407113	5.15602	-0.0793987
47447268	chr11:47447268:C:T	0.0421342	6.97962	0.433942
47447651	chr11:47447651:A:G	5.49146e-06	-1.53186	-2.27101e-10
47447887	chr11:47447887:A:G	0.0086634	5.86249	-0.0306813
47448102	chr11:47448102:A:G	1.497e-05	-1.03664e-10	-0.529
47448164	chr11:47448164:C:T	9.69788e-06	-1.03664e-10	-0.963144
47448270	chr11:47448270:G:A	8.03267e-06	-1.03664e-10	-1.15153
47448393	chr11:47448393:C:T	1.52974e-05	-1.03664e-10	-0.507364
47448727	chr11:47448727:C:T	1.0723e-05	-1.03664e-10	-0.862655
47448793	chr11:47448793:G:A	6.83687e-05	2.06695	-1.07708
47449306	chr11:47449306:C:T	9.94238e-06	-1.03664e-10	-0.938244
47449635	chr11:47449635:C:T	1.32955e-05	-1.03664e-10	-0.647627
47450250	chr11:47450250:G:A	8.11798e-06	-1.03664e-10	-1.14097
47450496	chr11:47450496:A:G	1.55734e-05	-1.03664e-10	-0.489488
47451014	chr11:47451014:G:A	8.22414e-06	-1.03664e-10	-1.12798
47451020	chr11:47451020:T:C	2.02508e-05	-1.03664e-10	-0.226855
47452594	chr11:47452594:T:G	1.89602e-06	-1.52023	-1.07506
47452750	chr11:47452750:G:A	6.61429e-06	-1.34582	-2.27101e-10
47452969	chr11:47452969:A:C	8.44784e-06	-1.03664e-10	-1.10114
47453195	chr11:47453195:G:A	8.29783e-06	-1.03664e-10	-1.11906
47453199	chr11:47453199:T:G	8.09131e-06	-1.03664e-10	-1.14426
47453401	chr11:47453401:G:A	8.09676e-06	-1.03664e-10	-1.14359
47453637	chr11:47453637:G:T	0.000649997	3.08814	0.15378
47453842	chr11:47453842:T:C	8.78854e-06	-1.03664e-10	-1.0616
47454101	chr11:47454101:C:T	8.24412e-06	-1.03664e-10	-1.12555
47454123	chr11:47454123:G:A	3.7327e-05	1.23389	-0.849222
47454825	chr11:47454825:A:C	0.000256286	3.44425	-1.13301
47454849	chr11:47454849:T:C	8.17093e-06	-1.03664e-10	-1.13447
47455179	chr11:47455179:A:G	1.05537e-05	-1.03664e-10	-0.878572
47455654	chr11:47455654:C:A	8.9279e-06	-1.03664e-10	-1.04587
47455997	chr11:47455997:G:A	9.61687e-06	-1.03664e-10	-0.971531
47456297	chr11:47456297:A:G	6.99822e-05	0.745631	0.267559
47456344	chr11:47456344:G:A	8.76784e-06	-1.03664e-10	-1.06396
47456986	chr11:47456986:T:C	8.72052e-06	-1.03664e-10	-1.06937
47457540	chr11:47457540:C:T	5.61503e-06	-1.5096	-2.27101e-10
47457671	chr11:47457671:T:C	8.01463e-06	-1.03664e-10	-1.15378
47457821	chr11:47457821:T:G	9.59665e-06	-1.03664e-10	-0.973636
47457870	chr11:47457870:GA:G	8.49769e-06	-1.03664e-10	-1.09526
47458033	chr11:47458033:T:C	9.66744e-06	-1.03664e-10	-0.966287
47458451	chr11:47458451:A:G	1.65792e-05	-1.03664e-10	-0.426901
47458725	chr11:47458725:T:C	9.47223e-06	-1.03664e-10	-0.986686
47458851	chr11:47458851:C:T	5.70576e-06	-0.459216	-1.03436
47459889	chr11:47459889:G:T	1.27639e-05	-1.03664e-10	-0.68843
47459981	chr11:47459981:T:C	5.33713e-05	1.67895	-0.936727
47460493	chr11:47460493:C:T	8.80789e-06	-1.03664e-10	-1.0594
47461612	chr11:47461612:C:T	1.54809e-05	-0.495441	-2.27101e-10
47461677	chr11:47461677:C:T	8.58374e-06	-1.03664e-10	-1.08518
47461705	chr11:47461705:C:T	1.46514e-05	-0.550514	-2.27101e-10
47462366	chr11:47462366:T:C	4.27037e-06	-0.739189	-1.04416
47463111	chr11:47463111:C:T	8.85103e-06	-1.03664e-10	-1.05452
47463687	chr11:47463687:G:A	1.2642e-05	-0.69803	-2.27101e-10
47463716	chr11:47463716:CTGGAGT:C	3.60499e-05	1.20378	-0.853932
47463911	chr11:47463911:G:A	9.22112e-06	-1.03664e-10	-1.01355
47464142	chr11:47464142:C:T	1.06999e-05	-0.864815	-2.27101e-10
47464242	chr11:47464242:G:A	1.00371e-05	-1.03664e-10	-0.928766
47464561	chr11:47464561:G:A	8.22799e-06	-1.03664e-10	-1.12751
47465075	chr11:47465075:C:T	8.26758e-06	-1.03664e-10	-1.12271
47465739	chr11:47465739:A:T	8.25407e-06	-1.03664e-10	-1.12434
47465785	chr11:47465785:C:A	8.86624e-06	-1.03664e-10	-1.0528
47465846	chr11:47465846:C:T	8.16421e-06	-1.03664e-10	-1.13529
47466188	chr11:47466188:G:A	2.58729e-05	-0.299728	0.317873
47467319	chr11:47467319:A:C	8.05277e-06	-1.03664e-10	-1.14903
47469723	chr11:47469723:G:A	8.19552e-06	-1.03664e-10	-1.13146
47470621	chr11:47470621:C:T	5.96743e-06	-1.44873	-2.27101e-10
47472709	chr11:47472709:C:T	2.20604e-05	-1.03664e-10	-0.141265
47473367	chr11:47473367:G:C	8.46875e-06	-1.03664e-10	-1.09867
47473650	chr11:47473650:G:A	3.16612e-05	0.178752	0.0412886
47474194	chr11:47474194:G:T	0.000287769	2.83312	-0.406015
47474661	chr11:47474661:A:G	9.23352e-06	-1.03664e-10	-1.01221
47474971	chr11:47474971:C:A	8.17654e-06	-1.03664e-10	-1.13378
47475275	chr11:47475275:C:T	0.000718211	4.44042	-1.09871
47475729	chr11:47475729:A:C	8.65509e-06	-1.03664e-10	-1.0769
47476220	chr11:47476220:T:C	8.1448e-06	-1.03664e-10	-1.13767
47476397	chr11:47476397:C:G	8.02432e-06	-1.03664e-10	-1.15257
47476435	chr11:47476435:T:C	1.70566e-05	-1.03664e-10	-0.398514
47477108	chr11:47477108:T:C	8.00984e-06	-1.03664e-10	-1.15438
47478848	chr11:47478848:C:T	2.10899e-06	-1.52771	-0.961129
47478887	chr11:47478887:G:A	8.67344e-06	-1.03664e-10	-1.07478
47479656	chr11:47479656:C:G	1.71128e-05	-1.03664e-10	-0.395223
47480336	chr11:47480336:C:T	0.000699622	4.46296	-1.14747
47480437	chr11:47480437:G:T	9.05241e-06	-1.03664e-10	-1.03202
47481484	chr11:47481484:C:T	6.99266e-06	-1.29019	-2.27101e-10
47481740	chr11:47481740:C:T	8.04085e-06	-1.03664e-10	-1.15052
47482030	chr11:47482030:C:T	8.10062e-06	-1.03664e-10	-1.14311
47482183	chr11:47482183:AGAGT:A	8.06575e-06	-1.03664e-10	-1.14742
47482523	chr11:47482523:G:T	0.000149236	2.38153	-0.611055
47483125	chr11:47483125:G:A	6.02145e-06	-1.43972	-2.27101e-10
47483400	chr11:47483400:G:A	8.01005e-06	-1.03664e-10	-1.15435
47484588	chr11:47484588:G:C	1.74439e-05	-1.03664e-10	-0.376062
47484734	chr11:47484734:A:G	3.58266e-05	1.26333	-0.919693
47486495	chr11:47486495:C:T	8.67432e-06	-1.03664e-10	-1.07468
47486910	chr11:47486910:T:C	1.78577e-05	-1.03664e-10	-0.352614
47486922	chr11:47486922:G:C	3.54553e-05	-1.03664e-10	0.333223
47487585	chr11:47487585:G:C	2.60332e-06	-1.49148	-0.786786
47487816	chr11:47487816:G:A	9.87487e-06	-0.945057	-2.27101e-10
47488077	chr11:47488077:T:A	8.06565e-06	-1.03664e-10	-1.14744
47488161	chr11:47488161:T:C	8.66811e-06	-1.03664e-10	-1.0754
47489536	chr11:47489536:AATGC:A	8.03919e-06	-1.03664e-10	-1.15072
47490183	chr11:47490183:G:A	8.03292e-06	-1.03664e-10	-1.1515
47490523	chr11:47490523:T:C	1.10444e-05	-0.833126	-2.27101e-10
47490586	chr11:47490586:G:A	4.37833e-06	-0.625199	-1.13318
47490850	chr11:47490850:C:T	8.03953e-06	-1.03664e-10	-1.15068
47491255	chr11:47491255:CA:C	1.82004e-05	-1.03664e-10	-0.333606
47492354	chr11:47492354:C:T	8.01052e-06	-1.03664e-10	-1.1543
47492391	chr11:47492391:T:G	2.07669e-05	-1.03664e-10	-0.201691
47492713	chr11:47492713:CAG:C	1.37214e-05	-1.03664e-10	-0.616097
47493238	chr11:47493238:GCA:G	8.01216e-06	-1.03664e-10	-1.15409
47493270	chr11:47493270:G:A	7.17583e-06	-1.26433	-2.27101e-10
47493408	chr11:47493408:T:C	8.73952e-06	-1.03664e-10	-1.06719
47493483	chr11:47493483:G:A	3.69976e-06	-1.36113	-0.565649
47493782	chr11:47493782:G:C	8.08127e-06	-1.03664e-10	-1.1455
47494345	chr11:47494345:A:G	9.44767e-06	-1.03664e-10	-0.989282
47494502	chr11:47494502:A:G	8.00963e-06	-1.03664e-10	-1.15441
47494504	chr11:47494504:C:T	8.34625e-06	-1.03664e-10	-1.11324
47496045	chr11:47496045:T:A	7.24905e-06	-1.25418	-2.27101e-10
47496649	chr11:47496649:C:T	1.079e-05	-1.03664e-10	-0.856429
47496800	chr11:47496800:C:T	8.04158e-06	-1.03664e-10	-1.15042
47497123	chr11:47497123:G:C	8.04044e-06	-1.03664e-10	-1.15057
47497733	chr11:47497733:G:A	8.13347e-06	-1.03664e-10	-1.13906
47497940	chr11:47497940:G:C	7.7873e-06	-1.18256	-2.27101e-10
47498022	chr11:47498022:C:G	8.91093e-06	-1.03664e-10	-1.04777
47498242	chr11:47498242:ACAAAAAGTT:A	0.000744888	4.53007	-1.15189
47498768	chr11:47498768:G:C	8.13575e-06	-1.03664e-10	-1.13878
47499201	chr11:47499201:A:G	8.64889e-06	-1.03664e-10	-1.07762
47500393	chr11:47500393:C:A	8.06411e-06	-1.03664e-10	-1.14763
47500936	chr11:47500936:C:T	8.01073e-06	-1.03664e-10	-1.15427
47501117	chr11:47501117:T:A	8.87584e-06	-1.03664e-10	-1.05172
47501162	chr11:47501162:T:C	6.40692e-06	-1.37767	-2.27101e-10
47502021	chr11:47502021:G:A	5.72395e-06	-1.49039	-2.27101e-10
47502037	chr11:47502037:C:T	3.64942e-05	1.29056	-0.928459
47502301	chr11:47502301:C:T	8.0312e-06	-1.03664e-10	-1.15172
47502605	chr11:47502605:G:T	3.72587e-05	1.2991	-0.916267
47502620	chr11:47502620:C:A	3.37903e-05	1.20754	-0.922421
47502765	chr11:47502765:G:A	8.76472e-06	-1.03664e-10	-1.06432
47502847	chr11:47502847:A:G	1.11083e-05	-1.03664e-10	-0.827362
47503700	chr11:47503700:T:C	1.25026e-05	-1.03664e-10	-0.709112
47503831	chr11:47503831:T:C	8.02295e-06	-1.03664e-10	-1.15274
47504121	chr11:47504121:A:G	8.14376e-06	-1.03664e-10	-1.1378
47505304	chr11:47505304:T:C	1.22128e-05	-1.03664e-10	-0.732564
47505716	chr11:47505716:C:T	1.07438e-05	-1.03664e-10	-0.860724
47505840	chr11:47505840:C:T	8.85267e-06	-1.03664e-10	-1.05433
47506074	chr11:47506074:A:T	1.46301e-05	-1.03664e-10	-0.551968
47506243	chr11:47506243:G:A	8.01241e-06	-1.03664e-10	-1.15406
47506286	chr11:47506286:C:T	8.00953e-06	-1.03664e-10	-1.15442
47506416	chr11:47506416:G:A	1.32066e-05	-1.03664e-10	-0.654333
47506433	chr11:47506433:AAAAG:A	8.21041e-06	-1.03664e-10	-1.12965
47506563	chr11:47506563:G:A	8.01382e-06	-1.03664e-10	-1.15388
47507016	chr11:47507016:C:A	9.56888e-06	-1.03664e-10	-0.976534
47507291	chr11:47507291:T:C	6.66546e-06	-1.33811	-2.27101e-10
47507462	chr11:47507462:A:C	8.14585e-06	-1.03664e-10	-1.13754
47508395	chr11:47508395:C:A	0.00364191	5.24737	-0.282162
47508703	chr11:47508703:T:C	8.22663e-06	-1.03664e-10	-1.12767
47509014	chr11:47509014:C:A	8.02349e-06	-1.03664e-10	-1.15268
47509445	chr11:47509445:T:C	1.79307e-05	-1.03664e-10	-0.348534
47509509	chr11:47509509:G:C	8.02934e-06	-1.03664e-10	-1.15195
47510011	chr11:47510011:G:A	9.03061e-06	-1.03664e-10	-1.03443
47510856	chr11:47510856:G:C	1.86715e-05	-1.03664e-10	-0.308051
47510861	chr11:47510861:G:A	8.01278e-06	-1.03664e-10	-1.15401
47510953	chr11:47510953:G:C	2.5299e-05	-1.03664e-10	-0.00428557
47511100	chr11:47511100:T:C	8.66784e-06	-1.03664e-10	-1.07543
47511818	chr11:47511818:A:AG	8.04433e-06	-1.03664e-10	-1.15008
47512148	chr11:47512148:G:A	8.47925e-06	-1.03664e-10	-1.09743
47512399	chr11:47512399:T:C	8.67943e-06	-1.03664e-10	-1.07409
47512584	chr11:47512584:C:A	8.10538e-06	-1.03664e-10	-1.14252
47513085	chr11:47513085:A:G	5.66014e-06	-1.5016	-2.27101e-10
47513408	chr11:47513408:GT:G	8.14695e-06	-1.03664e-10	-1.13741
47513461	chr11:47513461:CCT:C	2.51907e-06	-1.4954	-0.815757
47514144	chr11:47514144:G:A	9.1803e-06	-1.03664e-10	-1.01799
47514304	chr11:47514304:T:C	1.1883e-05	-1.03664e-10	-0.759939
47514942	chr11:47514942:A:G	8.06465e-06	-1.03664e-10	-1.14756
47515068	chr11:47515068:T:C	1.07017e-05	-1.03664e-10	-0.864647
47515297	chr11:47515297:C:G	8.03762e-06	-1.03664e-10	-1.15092
47515426	chr11:47515426:A:G	8.04978e-06	-1.03664e-10	-1.14941
47516106	chr11:47516106:G:A	1.22021e-05	-1.03664e-10	-0.73344
47516231	chr11:47516231:C:T	8.04352e-06	-1.03664e-10	-1.15018
47516550	chr11:47516550:T:C	4.98512e-06	-0.59569	-1.0329
47516582	chr11:47516582:T:A	5.6179e-06	-1.50909	-2.27101e-10
47517153	chr11:47517153:G:A	7.86822e-06	-1.17222	-2.27101e-10
47517967	chr11:47517967:T:C	8.01315e-06	-1.03664e-10	-1.15397
47518145	chr11:47518145:T:C	0.000621494	3.24924	-0.0521672
47518765	chr11:47518765:G:C	9.77367e-06	-1.03664e-10	-0.955359
47519350	chr11:47519350:G:A	8.91093e-06	-1.03664e-10	-1.04777
47519840	chr11:47519840:G:A	1.39908e-05	-0.596647	-2.27101e-10
47519842	chr11:47519842:G:A	9.10151e-06	-1.03664e-10	-1.02661
47520023	chr11:47520023:CAGG:C	6.52226e-06	-1.35983	-2.27101e-10
47520765	chr11:47520765:T:C	8.047e-06	-1.03664e-10	-1.14975
47521079	chr11:47521079:A:G	8.0406e-06	-1.03664e-10	-1.15055
47521204	chr11:47521204:G:A	8.04776e-06	-1.03664e-10	-1.14966
47521597	chr11:47521597:A:G	1.27499e-05	-1.03664e-10	-0.689524
47521662	chr11:47521662:G:A	2.45138e-05	-1.03664e-10	-0.0358125
47521769	chr11:47521769:A:C	5.88021e-06	-1.46346	-2.27101e-10
47522310	chr11:47522310:G:A	8.11835e-06	-1.03664e-10	-1.14092
47522322	chr11:47522322:T:TG	8.15344e-06	-1.03664e-10	-1.13661
47522355	chr11:47522355:A:G	8.44357e-06	-1.03664e-10	-1.10164
47522523	chr11:47522523:C:T	8.0412e-06	-1.03664e-10	-1.15047
47522702	chr11:47522702:T:C	8.03008e-06	-1.03664e-10	-1.15186
47523069	chr11:47523069:A:G	8.42409e-06	-1.10396	-2.27101e-10
47523105	chr11:47523105:A:T	8.04462e-06	-1.03664e-10	-1.15005
47523235	chr11:47523235:G:C	1.03158e-05	-1.03664e-10	-0.901369
47523299	chr11:47523299:A:T	8.32086e-06	-1.11628	-2.27101e-10
47523415	chr11:47523415:C:T	9.10628e-06	-1.03664e-10	-1.02609
47523522	chr11:47523522:A:T	8.01167e-06	-1.03664e-10	-1.15415
47523551	chr11:47523551:A:G	1.16949e-05	-1.03664e-10	-0.7759
47523673	chr11:47523673:T:C	1.90664e-05	-1.03664e-10	-0.287125
47523959	chr11:47523959:G:A	6.15923e-06	-1.4171	-2.27101e-10
47523970	chr11:47523970:T:C	9.17269e-06	-1.03664e-10	-1.01882
47525253	chr11:47525253:A:G	8.97233e-06	-1.03664e-10	-1.04091
47526609	chr11:47526609:T:G	8.0737e-06	-1.03664e-10	-1.14644
47526766	chr11:47526766:C:T	5.57253e-06	-1.5172	-2.27101e-10
47526907	chr11:47526907:T:C	8.16116e-06	-1.03664e-10	-1.13566
47527068	chr11:47527068:T:C	8.64889e-06	-1.03664e-10	-1.07762
47527218	chr11:47527218:A:G	8.1177e-06	-1.03664e-10	-1.141
47527724	chr11:47527724:T:C	9.05866e-06	-1.03664e-10	-1.03133
47528208	chr11:47528208:A:G	7.10816e-06	-1.27381	-2.27101e-10
47529026	chr11:47529026:A:T	0.000112246	-1.03664e-10	1.48564
47529166	chr11:47529166:C:T	1.0726e-05	-1.03664e-10	-0.862379
47529254	chr11:47529254:T:C	1.06868e-05	-1.03664e-10	-0.866043
47532208	chr11:47532208:G:T	9.86317e-06	-1.03664e-10	-0.946242
47532211	chr11:47532211:A:G	1.06867e-05	-1.03664e-10	-0.86605
47532785	chr11:47532785:G:A	6.44098e-05	1.76196	-0.831747
47533225	chr11:47533225:G:A	8.01167e-06	-1.03664e-10	-1.15415
47533237	chr11:47533237:A:G	2.01721e-05	-0.230751	-2.27101e-10
47533716	chr11:47533716:A:G	1.96014e-05	-0.259448	-2.27101e-10
47533779	chr11:47533779:C:T	9.04562e-06	-1.03664e-10	-1.03277
47533842	chr11:47533842:T:A	8.01417e-06	-1.03664e-10	-1.15384
47535031	chr11:47535031:G:C	7.80143e-06	-1.18074	-2.27101e-10
47535581	chr11:47535581:G:A	2.05649e-05	-1.03664e-10	-0.211463
47535608	chr11:47535608:G:A	0.00196479	3.95654	0.391552
47535804	chr11:47535804:C:T	3.23508e-05	-0.144598	0.386186
47536037	chr11:47536037:T:C	8.19843e-06	-1.03664e-10	-1.13111
47536319	chr11:47536319:T:C	2.70338e-06	-1.49345	-0.747093
47536668	chr11:47536668:G:A	0.000184193	2.76493	-0.783994
47536757	chr11:47536757:C:G	8.14142e-06	-1.03664e-10	-1.13809
47537306	chr11:47537306:G:A	6.27718e-05	1.75097	-0.846517
47537874	chr11:47537874:C:T	8.55244e-06	-1.03664e-10	-1.08883
47538420	chr11:47538420:G:A	6.81113e-06	-1.52928	0.212786
47538555	chr11:47538555:A:C	8.16006e-06	-1.03664e-10	-1.1358
47538881	chr11:47538881:T:C	2.27097e-06	-1.52944	-0.885406
47540684	chr11:47540684:G:C	1.04507e-05	-1.03664e-10	-0.888377
47540689	chr11:47540689:C:T	4.69253e-06	-0.655144	-1.03393
47541292	chr11:47541292:A:AC	8.91093e-06	-1.03664e-10	-1.04777
47542381	chr11:47542381:C:A	1.38239e-05	-0.608649	-2.27101e-10
47542383	chr11:47542383:G:A	8.17568e-06	-1.03664e-10	-1.13389
47542433	chr11:47542433:G:T	1.29529e-05	-1.03664e-10	-0.673733
47542506	chr11:47542506:T:C	8.05021e-06	-1.03664e-10	-1.14935
47542889	chr11:47542889:T:C	8.67762e-06	-1.03664e-10	-1.0743
47543035	chr11:47543035:G:A	3.70342e-05	1.29962	-0.922829
47543170	chr11:47543170:G:A	7.77231e-05	2.23086	-1.11275
47543182	chr11:47543182:T:C	8.65012e-06	-1.03664e-10	-1.07748
47543233	chr11:47543233:A:G	2.16131e-06	-1.52258	-0.941755
47543551	chr11:47543551:G:T	0.000699045	4.35948	-1.04481
47543582	chr11:47543582:A:G	2.12177e-05	-1.03664e-10	-0.180216
47543586	chr11:47543586:T:C	5.70246e-06	-0.396057	-1.0981
47543639	chr11:47543639:G:A	8.01178e-06	-1.03664e-10	-1.15414
47544800	chr11:47544800:T:C	0.00660622	5.92653	-0.365816
47544859	chr11:47544859:G:A	8.14481e-06	-1.03664e-10	-1.13767
47544946	chr11:47544946:C:G	8.91093e-06	-1.03664e-10	-1.04777
47545210	chr11:47545210:A:G	6.05637e-06	-1.43394	-2.27101e-10
47545502	chr11:47545502:A:G	8.05112e-06	-1.03664e-10	-1.14924
47545643	chr11:47545643:A:G	9.75956e-06	-1.03664e-10	-0.956803
47545700	chr11:47545700:T:C	5.67313e-06	-1.49931	-2.27101e-10
47546012	chr11:47546012:G:A	7.3574e-06	-1.23934	-2.27101e-10
47546522	chr11:47546522:C:T	0.00103273	3.24641	0.458496
47546699	chr11:47546699:T:C	1.05159e-05	-1.03664e-10	-0.88216
47546750	chr11:47546750:T:C	6.07297e-06	-1.4312	-2.27101e-10
47546792	chr11:47546792:C:G	2.21415e-06	-1.5034	-0.936784
47547681	chr11:47547681:AAAG:A	2.76002e-05	1.09249	-1.00971
47548054	chr11:47548054:A:G	8.33618e-06	-1.03664e-10	-1.11445
47548111	chr11:47548111:C:A	2.30679e-05	-1.03664e-10	-0.0966086
47549059	chr11:47549059:T:G	5.60786e-05	0.791703	-2.27101e-10
47549171	chr11:47549171:G:A	8.01167e-06	-1.03664e-10	-1.15415
47549479	chr11:47549479:A:G	8.04146e-06	-1.03664e-10	-1.15044
47549848	chr11:47549848:G:A	8.17549e-06	-1.03664e-10	-1.13391
47549905	chr11:47549905:C:T	4.20136e-05	0.502942	-2.27101e-10
47550256	chr11:47550256:T:C	4.5701e-05	1.49932	-0.912249
47550303	chr11:47550303:G:A	3.71189e-05	1.10328	-0.724201
47550340	chr11:47550340:G:A	8.03181e-06	-1.03664e-10	-1.15164
47550369	chr11:47550369:A:G	5.08639e-06	-0.604866	-1.00362
47550404	chr11:47550404:G:A	3.11026e-05	1.03059	-0.828346
47550415	chr11:47550415:C:T	2.16286e-06	-1.52789	-0.935724
47550460	chr11:47550460:G:C	8.03864e-06	-1.03664e-10	-1.15079
47550727	chr11:47550727:G:A	2.33286e-06	-1.48691	-0.901043
47550742	chr11:47550742:G:A	8.04028e-06	-1.03664e-10	-1.15059
47551404	chr11:47551404:G:C	8.88191e-06	-1.03664e-10	-1.05103
47551542	chr11:47551542:G:A	8.18704e-06	-1.03664e-10	-1.1325
47551574	chr11:47551574:C:T	8.66759e-06	-1.03664e-10	-1.07546
47551804	chr11:47551804:A:T	6.65637e-06	-1.33948	-2.27101e-10
47552380	chr11:47552380:G:C	8.03993e-06	-1.03664e-10	-1.15063
47552726	chr11:47552726:G:A	5.64958e-06	-1.50347	-2.27101e-10
47552864	chr11:47552864:A:G	1.57006e-05	-1.03664e-10	-0.481354
47553448	chr11:47553448:C:T	8.10737e-06	-1.03664e-10	-1.14228
47553575	chr11:47553575:G:T	8.04146e-06	-1.03664e-10	-1.15044
47553807	chr11:47553807:T:A	8.01571e-06	-1.03664e-10	-1.15365
47553896	chr11:47553896:C:T	8.04096e-06	-1.03664e-10	-1.1505
47554669	chr11:47554669:T:G	8.20232e-06	-1.03664e-10	-1.13063
47554851	chr11:47554851:G:A	8.34305e-06	-1.03664e-10	-1.11362
47555185	chr11:47555185:G:C	8.91093e-06	-1.03664e-10	-1.04777
47555256	chr11:47555256:T:C	0.000169735	1.89919	-2.27101e-10
47555529	chr11:47555529:G:T	8.66865e-06	-1.03664e-10	-1.07534
47555850	chr11:47555850:G:A	8.05176e-06	-1.03664e-10	-1.14916
47556141	chr11:47556141:G:A	8.0454e-06	-1.03664e-10	-1.14995
47556159	chr11:47556159:G:C	1.97618e-05	-1.03664e-10	-0.251301
47556949	chr11:47556949:G:C	1.16248e-05	-1.03664e-10	-0.781911
47557005	chr11:47557005:T:C	8.27996e-06	-1.03664e-10	-1.12121
47557231	chr11:47557231:T:G	8.90537e-06	-1.03664e-10	-1.0484
47557237	chr11:47557237:G:T	8.89953e-06	-1.03664e-10	-1.04905
47557631	chr11:47557631:T:A	8.08113e-06	-1.03664e-10	-1.14552
47557817	chr11:47557817:A:G	8.01098e-06	-1.03664e-10	-1.15424
47557843	chr11:47557843:T:C	2.19747e-05	-1.03664e-10	-0.145157
47557933	chr11:47557933:A:G	8.04989e-06	-1.03664e-10	-1.14939
47557988	chr11:47557988:T:C	8.72278e-06	-1.03664e-10	-1.06911
47558510	chr11:47558510:AAAT:A	6.16996e-06	-1.41536	-2.27101e-10
47558982	chr11:47558982:A:T	8.0105e-06	-1.03664e-10	-1.1543
47559068	chr11:47559068:TA:T	8.1144e-06	-1.03664e-10	-1.14141
47559174	chr11:47559174:C:T	8.69381e-06	-1.03664e-10	-1.07244
47559884	chr11:47559884:C:T	5.48513e-06	-1.53301	-2.27101e-10
47559891	chr11:47559891:G:A	2.27202e-06	-1.52762	-0.886757
47561011	chr11:47561011:G:A	2.24212e-05	-1.03664e-10	-0.125044
47561025	chr11:47561025:C:T	1.90696e-05	-1.03664e-10	-0.286955
47561062	chr11:47561062:C:T	4.4364e-05	1.43122	-0.87384
47561401	chr11:47561401:C:G	8.0103e-06	-1.03664e-10	-1.15432
47561569	chr11:47561569:C:T	0.000953254	3.24686	0.377974
47561593	chr11:47561593:A:G	1.40219e-05	-0.594427	-2.27101e-10
47561772	chr11:47561772:T:C	8.03887e-06	-1.03664e-10	-1.15076
47562708	chr11:47562708:T:G	8.00953e-06	-1.03664e-10	-1.15442
47562864	chr11:47562864:C:T	9.7763e-06	-1.03664e-10	-0.95509
47563048	chr11:47563048:C:T	4.50869e-05	1.45965	-0.886112
47563359	chr11:47563359:T:G	8.91093e-06	-1.03664e-10	-1.04777
47563448	chr11:47563448:G:A	5.90665e-06	-1.45897	-2.27101e-10
47564206	chr11:47564206:G:A	6.69129e-06	-1.33424	-2.27101e-10
47564605	chr11:47564605:T:C	8.03175e-06	-1.03664e-10	-1.15165
47565416	chr11:47565416:A:G	9.86332e-06	-1.03664e-10	-0.946228
47565505	chr11:47565505:T:G	4.39224e-05	-1.03664e-10	0.547373
47565691	chr11:47565691:C:G	8.04162e-06	-1.03664e-10	-1.15042
47565900	chr11:47565900:C:T	4.98642e-06	-0.595661	-1.03267
47566238	chr11:47566238:G:C	8.66953e-06	-1.03664e-10	-1.07524
47566445	chr11:47566445:T:G	7.90855e-06	-1.16711	-2.27101e-10
47567467	chr11:47567467:A:T	1.29336e-05	-1.03664e-10	-0.675223
47567554	chr11:47567554:C:A	8.4026e-06	-1.03664e-10	-1.10651
47568155	chr11:47568155:C:T	0.000421415	3.27797	-0.469398
47568573	chr11:47568573:T:C	2.35404e-05	-1.03664e-10	-0.0763309
47569425	chr11:47569425:T:G	1.21679e-05	-1.03664e-10	-0.736251
47570109	chr11:47570109:G:T	5.07881e-06	-0.555213	-1.05476
47570241	chr11:47570241:A:G	3.00459e-05	-1.03664e-10	0.167677
47571509	chr11:47571509:C:T	9.01209e-06	-1.03664e-10	-1.03648
47572393	chr11:47572393:A:C	8.04555e-06	-1.03664e-10	-1.14993
47572990	chr11:47572990:G:A	8.14527e-06	-1.03664e-10	-1.13761
47574219	chr11:47574219:G:A	8.62128e-06	-1.03664e-10	-1.08082
47574434	chr11:47574434:T:A	8.96442e-06	-1.03664e-10	-1.04179
47574887	chr11:47574887:TC:T	8.21103e-06	-1.03664e-10	-1.12957
47575072	chr11:47575072:G:A	1.05034e-05	-1.03664e-10	-0.883355
47575231	chr11:47575231:G:A	3.98652e-05	1.43663	-0.986176
47576049	chr11:47576049:C:G	8.0337e-06	-1.03664e-10	-1.15141
47576236	chr11:47576236:G:A	8.45578e-06	-1.03664e-10	-1.1002
47576433	chr11:47576433:A:G	8.03939e-06	-1.03664e-10	-1.1507
47576637	chr11:47576637:C:G	8.04146e-06	-1.03664e-10	-1.15044
47576809	chr11:47576809:T:A	3.57176e-05	0.340593	-2.27101e-10
47576929	chr11:47576929:G:A	0.000143149	1.72883	-2.27101e-10
47577770	chr11:47577770:T:C	9.81021e-06	-0.951627	-2.27101e-10
47578162	chr11:47578162:G:A	8.01346e-06	-1.03664e-10	-1.15393
47578227	chr11:47578227:C:G	8.47867e-06	-1.03664e-10	-1.0975
47578530	chr11:47578530:G:A	9.07568e-06	-1.03664e-10	-1.02945
47578800	chr11:47578800:A:G	1.07048e-05	-1.03664e-10	-0.864357
47578886	chr11:47578886:C:T	2.1497e-06	-1.5257	-0.944026
47579510	chr11:47579510:T:C	8.67344e-06	-1.03664e-10	-1.07478
47580114	chr11:47580114:G:T	8.04413e-06	-1.03664e-10	-1.15011
47580123	chr11:47580123:A:C	8.66844e-06	-1.03664e-10	-1.07536
47580189	chr11:47580189:C:T	1.97677e-05	-1.03664e-10	-0.251003
47580384	chr11:47580384:G:A	8.39364e-06	-1.03664e-10	-1.10758
47581177	chr11:47581177:C:T	0.000354721	3.13317	-0.496885
47581327	chr11:47581327:G:A	0.000773011	4.56936	-1.15412
47581454	chr11:47581454:C:T	6.31847e-06	-1.52967	0.138093
47582003	chr11:47582003:C:T	8.03466e-06	-1.03664e-10	-1.15129
47582642	chr11:47582642:C:T	8.03459e-06	-1.03664e-10	-1.1513
47583535	chr11:47583535:T:G	2.20852e-05	-1.03664e-10	-0.140141
47583875	chr11:47583875:G:A	4.62761e-05	1.55091	-0.951337
47583912	chr11:47583912:G:C	8.42877e-06	-1.03664e-10	-1.1034
47584862	chr11:47584862:A:G	8.41003e-06	-1.03664e-10	-1.10563
47584931	chr11:47584931:G:A	0.0301243	4.31091	2.76713
47585125	chr11:47585125:G:A	8.18092e-06	-1.03664e-10	-1.13325
47585313	chr11:47585313:G:C	3.8941e-06	-1.44064	-0.434946
47585432	chr11:47585432:C:T	2.60249e-05	0.911156	-0.887152
47585556	chr11:47585556:T:TCTTGGTTCA	8.65223e-06	-1.03664e-10	-1.07723
47585596	chr11:47585596:C:T	8.09569e-06	-1.03664e-10	-1.14372
47585855	chr11:47585855:T:C	9.75796e-06	-1.03664e-10	-0.956967
47586360	chr11:47586360:T:C	0.000213427	2.92482	-0.796578
47587174	chr11:47587174:C:T	8.15861e-06	-1.03664e-10	-1.13598
47587397	chr11:47587397:T:A	4.91766e-06	-0.606756	-1.03546
47587488	chr11:47587488:T:C	5.95981e-06	-1.45001	-2.27101e-10
47587509	chr11:47587509:T:C	6.00279e-06	-0.775966	-0.66686
47587557	chr11:47587557:T:C	2.11698e-05	-1.03664e-10	-0.182476
47587845	chr11:47587845:T:C	2.19719e-05	-1.03664e-10	-0.145285
47588528	chr11:47588528:G:A	8.74448e-06	-1.03664e-10	-1.06663
47588729	chr11:47588729:T:A	1.18482e-05	0.389092	-1.15196
47589014	chr11:47589014:CA:C	8.58209e-06	-1.03664e-10	-1.08537
47589059	chr11:47589059:A:G	8.59096e-06	-1.03664e-10	-1.08434
47589600	chr11:47589600:C:T	0.00410715	5.52658	-0.441147
47591224	chr11:47591224:G:A	8.15564e-06	-1.03664e-10	-1.13634
47592105	chr11:47592105:C:G	6.55737e-06	-1.35446	-2.27101e-10
47592571	chr11:47592571:ACT:A	8.0935e-06	-1.03664e-10	-1.14399
47592972	chr11:47592972:C:T	8.70412e-06	-1.03664e-10	-1.07125
47593023	chr11:47593023:C:T	2.66339e-05	0.0471334	-2.27101e-10
47593697	chr11:47593697:T:C	8.01317e-06	-1.03664e-10	-1.15396
47594093	chr11:47594093:T:C	1.04525e-05	-1.03664e-10	-0.888212
47594656	chr11:47594656:TC:T	1.29827e-05	-0.671431	-2.27101e-10
47594659	chr11:47594659:TAGTGTGGGG:T	1.31738e-05	-0.656821	-2.27101e-10
47594912	chr11:47594912:TCTGCAGGCATCAGAGGGGCAGC:T	8.22747e-06	-1.03664e-10	-1.12757
47595116	chr11:47595116:A:G	9.72664e-06	-1.03664e-10	-0.960182
47595141	chr11:47595141:C:A	9.12333e-06	-1.03664e-10	-1.02422
47595200	chr11:47595200:G:A	8.97195e-06	-1.03664e-10	-1.04095
47595454	chr11:47595454:A:C	8.24527e-06	-1.03664e-10	-1.12541
47595817	chr11:47595817:A:G	7.27275e-06	-1.25092	-2.27101e-10
47595900	chr11:47595900:G:T	5.7382e-06	-1.4879	-2.27101e-10
47596077	chr11:47596077:G:A	1.07215e-05	-1.03664e-10	-0.862799
47596309	chr11:47596309:T:C	8.09752e-06	-1.03664e-10	-1.14349
47597020	chr11:47597020:GTTC:G	8.09642e-06	-1.03664e-10	-1.14363
47597071	chr11:47597071:C:A	8.0125e-06	-1.03664e-10	-1.15405
47597196	chr11:47597196:C:T	8.02438e-06	-1.03664e-10	-1.15257
47597299	chr11:47597299:G:A	8.67281e-06	-1.03664e-10	-1.07486
47598145	chr11:47598145:C:T	8.0448e-06	-1.03664e-10	-1.15002
47599417	chr11:47599417:A:T	0.000159267	1.37033	0.4652
47599757	chr11:47599757:A:G	1.44652e-05	-1.03664e-10	-0.563303
47600205	chr11:47600205:G:A	8.62414e-06	-1.03664e-10	-1.08049
47600587	chr11:47600587:G:A	0.00143513	3.44168	0.59228
47600860	chr11:47600860:G:A	0.00537506	5.59377	-0.239291
47600898	chr11:47600898:G:T	9.33308e-06	-1.03664e-10	-1.00148
47601219	chr11:47601219:C:T	8.1758e-06	-1.03664e-10	-1.13387
47601410	chr11:47601410:TTGAACTCC:T	8.92296e-06	-1.03664e-10	-1.04642
47602037	chr11:47602037:A:C	1.02871e-05	-1.03664e-10	-0.904163
47602338	chr11:47602338:C:T	0.000370321	2.67932	-2.27101e-10
47602431	chr11:47602431:C:T	5.1373e-06	-0.630021	-0.968502
47602821	chr11:47602821:A:AT	2.3851e-06	-1.4921	-0.873713
47603166	chr11:47603166:G:A	9.13331e-06	-1.03664e-10	-1.02312
47603494	chr11:47603494:C:T	1.70301e-05	-0.400067	-2.27101e-10
47603804	chr11:47603804:G:A	1.30252e-05	-1.03664e-10	-0.668164
47604538	chr11:47604538:C:G	8.1918e-06	-1.03664e-10	-1.13192
47604940	chr11:47604940:T:G	1.79969e-06	-1.49683	-1.15061
47605034	chr11:47605034:C:T	5.71668e-05	0.810922	-2.27101e-10
47605253	chr11:47605253:C:A	6.88784e-06	-1.30529	-2.27101e-10
47605323	chr11:47605323:C:T	8.03205e-06	-1.03664e-10	-1.15161
47605378	chr11:47605378:C:T	6.69936e-06	-1.33304	-2.27101e-10
47605750	chr11:47605750:C:T	6.04234e-05	1.70541	-0.839083
47605875	chr11:47605875:G:A	8.01052e-06	-1.03664e-10	-1.1543
47605953	chr11:47605953:A:G	1.02549e-05	-1.03664e-10	-0.907291
47606083	chr11:47606083:A:G	9.70795e-06	-1.03664e-10	-0.962106
47606107	chr11:47606107:T:A	8.02049e-06	-1.03664e-10	-1.15305
47606953	chr11:47606953:A:G	8.80039e-06	-1.03664e-10	-1.06025
47606984	chr11:47606984:C:T	3.70767e-05	1.13598	-0.758045
47607941	chr11:47607941:A:G	8.68001e-06	-1.03664e-10	-1.07403
47608150	chr11:47608150:T:C	1.31575e-05	-1.03664e-10	-0.658056
47608241	chr11:47608241:T:C	3.73709e-05	1.1533	-0.76746
47609097	chr11:47609097:T:C	8.80965e-06	-1.03664e-10	-1.0592
47609728	chr11:47609728:G:T	8.9015e-06	-1.03664e-10	-1.04883
47609900	chr11:47609900:T:C	6.4233e-06	-1.37512	-2.27101e-10
47610281	chr11:47610281:C:T	1.40513e-05	-0.592334	-2.27101e-10
47610660	chr11:47610660:G:A	6.2834e-06	-1.39714	-2.27101e-10
47610843	chr11:47610843:A:G	8.23842e-06	-1.03664e-10	-1.12624
47610904	chr11:47610904:T:C	8.78777e-06	-1.03664e-10	-1.06169
47611011	chr11:47611011:G:A	8.10335e-06	-1.03664e-10	-1.14277
47611155	chr11:47611155:G:A	4.43195e-05	1.46534	-0.908964
47611474	chr11:47611474:C:G	8.47198e-06	-1.03664e-10	-1.09829
47612639	chr11:47612639:T:C	2.31053e-05	-1.03664e-10	-0.0949894
47612914	chr11:47612914:T:C	8.67748e-06	-1.03664e-10	-1.07432
47613168	chr11:47613168:A:C	8.02705e-06	-1.03664e-10	-1.15223
47613344	chr11:47613344:T:C	8.79275e-06	-1.03664e-10	-1.06112
47613401	chr11:47613401:T:A	9.65742e-06	-1.03664e-10	-0.967324
47613437	chr11:47613437:AG:A	8.79759e-06	-1.03664e-10	-1.06057
47613498	chr11:47613498:C:T	1.0486e-05	-1.03664e-10	-0.885005
47613733	chr11:47613733:A:AG	1.08506e-05	-1.03664e-10	-0.850832
47614286	chr11:47614286:CTTAA:C	9.51317e-06	-1.03664e-10	-0.982373
47614324	chr11:47614324:T:C	8.15149e-06	-1.03664e-10	-1.13685
47614350	chr11:47614350:T:C	8.67312e-06	-1.03664e-10	-1.07482
47614524	chr11:47614524:T:G	8.02553e-06	-1.03664e-10	-1.15242
47614867	chr11:47614867:C:T	8.28557e-06	-1.03664e-10	-1.12054
47616263	chr11:47616263:C:T	5.97608e-06	-1.44729	-2.27101e-10
47617458	chr11:47617458:C:A	1.59274e-05	-1.03664e-10	-0.467013
47617601	chr11:47617601:A:C	1.9556e-05	-1.03664e-10	-0.26177
47618042	chr11:47618042:C:G	8.90491e-06	-1.03664e-10	-1.04845
47618649	chr11:47618649:G:A	6.92003e-06	-0.577784	-0.722846
47619109	chr11:47619109:T:C	6.63124e-06	-1.34326	-2.27101e-10
47619210	chr11:47619210:T:C	1.03762e-05	-0.895533	-2.27101e-10
47619339	chr11:47619339:C:T	2.75081e-05	0.970458	-0.891027
47619623	chr11:47619623:T:C	8.02837e-06	-1.03664e-10	-1.15207
47619915	chr11:47619915:A:G	1.04866e-05	-1.03664e-10	-0.884952
47620666	chr11:47620666:A:G	2.34346e-05	-1.03664e-10	-0.0808375
47620677	chr11:47620677:A:C	8.04777e-06	-1.03664e-10	-1.14966
47621581	chr11:47621581:C:T	1.04625e-05	-1.03664e-10	-0.887249
47622339	chr11:47622339:T:A	0.000431256	3.20426	-0.372608
47623377	chr11:47623377:A:T	8.03929e-06	-1.03664e-10	-1.15071
47624286	chr11:47624286:T:A	8.78211e-06	-1.03664e-10	-1.06233
47624823	chr11:47624823:C:CA	8.97235e-06	-1.03664e-10	-1.0409
47624943	chr11:47624943:C:A	2.09283e-05	-1.03664e-10	-0.193946
47625028	chr11:47625028:C:T	8.03302e-06	-1.03664e-10	-1.15149
47626490	chr11:47626490:G:A	0.00110215	3.33691	0.433056
47627010	chr11:47627010:C:G	6.02421e-06	-0.788377	-0.650887
47628066	chr11:47628066:G:A	1.41143e-05	-0.587861	-2.27101e-10
47628586	chr11:47628586:AT:A	0.000394599	3.16292	-0.4201
47628607	chr11:47628607:T:C	8.00962e-06	-1.03664e-10	-1.15441
47629194	chr11:47629194:A:C	1.1129e-05	-1.03664e-10	-0.825495
47629441	chr11:47629441:C:T	0.00418008	5.4308	-0.327761
47630287	chr11:47630287:G:A	8.0313e-06	-1.03664e-10	-1.1517
47630924	chr11:47630924:A:T	8.77482e-06	-1.06316	-2.27101e-10
47630951	chr11:47630951:G:A	8.18889e-06	-1.03664e-10	-1.13227
47631811	chr11:47631811:T:C	8.78193e-06	-1.03664e-10	-1.06235
47632000	chr11:47632000:A:G	8.57529e-06	-1.03664e-10	-1.08617
47632159	chr11:47632159:C:T	1.19636e-05	-0.753182	-2.27101e-10
47632513	chr11:47632513:C:T	6.59341e-06	-1.34898	-2.27101e-10
47632839	chr11:47632839:C:T	8.10755e-06	-1.03664e-10	-1.14226
47633361	chr11:47633361:C:T	3.2093e-05	-1.03664e-10	0.233588
47634200	chr11:47634200:C:T	0.00108552	3.35792	0.396852
47634962	chr11:47634962:G:A	8.00995e-06	-1.03664e-10	-1.15437
47635082	chr11:47635082:G:A	1.83297e-05	-0.326525	-2.27101e-10
47635111	chr11:47635111:G:A	8.02562e-06	-1.03664e-10	-1.15241
47635374	chr11:47635374:C:T	8.45699e-06	-1.03664e-10	-1.10006
47635421	chr11:47635421:T:C	8.66783e-06	-1.03664e-10	-1.07543
47635712	chr11:47635712:CTTCAG:C	8.33385e-06	-1.03664e-10	-1.11473
47636762	chr11:47636762:C:T	0.00089937	3.23878	0.327869
47637452	chr11:47637452:G:A	9.95791e-06	-1.03664e-10	-0.936683
47639803	chr11:47639803:A:G	8.30928e-06	-1.03664e-10	-1.11768
47640556	chr11:47640556:C:T	1.02591e-05	-1.03664e-10	-0.906885
47640580	chr11:47640580:T:C	8.03877e-06	-1.03664e-10	-1.15077
47641226	chr11:47641226:C:T	8.1399e-06	-1.03664e-10	-1.13827
47641497	chr11:47641497:A:G	0.00102001	3.31235	0.380168
47642572	chr11:47642572:G:C	8.30413e-06	-1.03664e-10	-1.1183
47643052	chr11:47643052:A:G	8.18904e-06	-1.03664e-10	-1.13225
47643197	chr11:47643197:A:G	1.31671e-05	-1.03664e-10	-0.657326
47643639	chr11:47643639:C:A	8.837e-06	-1.03664e-10	-1.0561
47644134	chr11:47644134:G:A	0.0051172	5.73605	-0.430739
47644609	chr11:47644609:C:A	9.04232e-06	-1.03664e-10	-1.03313
47645476	chr11:47645476:A:G	6.03841e-06	-1.43691	-2.27101e-10
47645801	chr11:47645801:GGGTT:G	1.98151e-05	-1.03664e-10	-0.248609
47645806	chr11:47645806:C:A	1.98151e-05	-1.03664e-10	-0.248609
47646033	chr11:47646033:C:T	9.35288e-06	-1.03664e-10	-0.999366
47646397	chr11:47646397:C:T	9.01792e-06	-1.03664e-10	-1.03584
47646403	chr11:47646403:A:C	9.35946e-06	-1.03664e-10	-0.998663
47646654	chr11:47646654:C:CTG	8.12881e-06	-1.03664e-10	-1.13964
47647415	chr11:47647415:T:C	9.46249e-06	-1.03664e-10	-0.987715
47647436	chr11:47647436:A:G	8.70305e-06	-1.03664e-10	-1.07138
47648067	chr11:47648067:G:A	0.0042935	5.53396	-0.404156
47648504	chr11:47648504:C:T	1.00673e-05	-0.925762	-2.27101e-10
47648551	chr11:47648551:T:C	2.05425e-05	-1.03664e-10	-0.212556
47649068	chr11:47649068:G:T	2.05198e-05	-1.03664e-10	-0.213662
47649867	chr11:47649867:G:A	8.12718e-06	-1.03664e-10	-1.13984
47650205	chr11:47650205:C:T	1.7652e-05	-1.03664e-10	-0.364203
47650590	chr11:47650590:T:C	9.37939e-06	-1.03664e-10	-0.996536
47651035	chr11:47651035:G:A	5.77413e-06	-0.371408	-1.11025
47651053	chr11:47651053:G:A	4.74922e-05	1.6636	-1.03809
47651449	chr11:47651449:A:G	8.37915e-06	-1.03664e-10	-1.1093
47651748	chr11:47651748:T:C	2.4954e-05	-0.0956965	0.0776799
47652008	chr11:47652008:A:G	8.99753e-06	-1.03664e-10	-1.0381
47652549	chr11:47652549:G:A	2.88313e-05	1.2053	-1.07888
47652586	chr11:47652586:A:G	1.08167e-05	-1.03664e-10	-0.853959
47652911	chr11:47652911:C:T	9.6916e-06	-1.03664e-10	-0.963791
47653382	chr11:47653382:G:A	3.93537e-05	1.3735	-0.93596
47653637	chr11:47653637:T:A	8.85397e-06	-1.03664e-10	-1.05418
47654090	chr11:47654090:G:A	6.12006e-06	-1.42348	-2.27101e-10
47654533	chr11:47654533:G:A	3.81146e-05	1.51931	-1.11377
47655014	chr11:47655014:G:A	1.07367e-05	-1.03664e-10	-0.861383
47655424	chr11:47655424:C:T	9.17113e-06	-1.03664e-10	-1.01899
47655689	chr11:47655689:G:A	2.19297e-05	-1.03664e-10	-0.147207
47655855	chr11:47655855:T:A	0.000426318	2.68778	0.13236
47656215	chr11:47656215:A:G	8.63289e-06	-1.03664e-10	-1.07947
47656792	chr11:47656792:A:G	8.38014e-06	-1.03664e-10	-1.10919
47657624	chr11:47657624:A:T	0.0172846	6.52252	-2.27101e-10
47657645	chr11:47657645:G:C	9.42449e-06	-1.03664e-10	-0.991739
47657657	chr11:47657657:C:T	1.05072e-05	-1.03664e-10	-0.882991
47658209	chr11:47658209:C:T	1.03461e-05	-1.03664e-10	-0.898436
47658428	chr11:47658428:A:G	4.11194e-05	1.52995	-1.04852
47658853	chr11:47658853:G:A	8.83558e-06	-1.03664e-10	-1.05626
47659183	chr11:47659183:C:T	0.000302154	3.62952	-1.15363
47659237	chr11:47659237:T:C	1.46018e-05	-1.03664e-10	-0.553905
47659531	chr11:47659531:G:A	5.03147e-06	-0.584628	-1.03471
47659708	chr11:47659708:C:T	8.33069e-06	-1.03664e-10	-1.1151
47659818	chr11:47659818:T:G	3.88749e-05	1.3799	-0.954607
47660326	chr11:47660326:T:C	8.67197e-06	-1.03664e-10	-1.07495
47660850	chr11:47660850:C:T	5.36315e-05	1.74195	-0.994866
47661119	chr11:47661119:T:C	2.99259e-05	1.12114	-0.957468
47661231	chr11:47661231:C:T	9.0753e-06	-1.03664e-10	-1.02949
47661469	chr11:47661469:G:C	8.11791e-06	-1.03664e-10	-1.14098
47662213	chr11:47662213:A:G	3.81898e-05	1.41244	-1.00492
47662898	chr11:47662898:C:A	8.77722e-06	-1.03664e-10	-1.06289
47662910	chr11:47662910:C:A	1.77939e-05	-1.03664e-10	-0.356197
47663356	chr11:47663356:T:C	5.63265e-05	1.71181	-0.915694
47663802	chr11:47663802:C:T	1.79897e-05	0.588306	-0.933555
47664018	chr11:47664018:C:T	8.20857e-06	-1.03664e-10	-1.12987
47664189	chr11:47664189:G:T	8.02559e-06	-1.03664e-10	-1.15242
47664277	chr11:47664277:C:T	1.80012e-05	0.601628	-0.94624
47664390	chr11:47664390:G:C	8.9695e-06	-1.03664e-10	-1.04122
47664895	chr11:47664895:A:T	1.24558e-05	-1.03664e-10	-0.712862
47665595	chr11:47665595:A:G	0.00201064	3.36739	1.00376
47665831	chr11:47665831:G:A	5.48709e-06	-1.53265	-2.27101e-10
47666313	chr11:47666313:G:T	1.69113e-05	-1.03664e-10	-0.407066
47666907	chr11:47666907:G:A	3.36309e-06	-1.30349	-0.718703
47667399	chr11:47667399:C:T	9.60933e-06	-1.03664e-10	-0.972316
47667791	chr11:47667791:C:T	6.06504e-05	1.81637	-0.946299
47668139	chr11:47668139:G:A	5.04792e-06	-0.553056	-1.06302
47669487	chr11:47669487:C:T	1.46158e-05	-0.55295	-2.27101e-10
47670333	chr11:47670333:A:T	1.05417e-05	-1.03664e-10	-0.879716
47670608	chr11:47670608:C:T	0.000165952	2.71297	-0.836318
47671332	chr11:47671332:T:C	1.32967e-05	-1.03664e-10	-0.647532
47671630	chr11:47671630:T:G	1.00418e-05	-0.928297	-2.27101e-10
47672292	chr11:47672292:T:C	8.01008e-06	-1.03664e-10	-1.15435
47672863	chr11:47672863:G:A	2.28831e-05	-1.03664e-10	-0.10465
47673147	chr11:47673147:C:T	1.77417e-05	0.581543	-0.940675
47673379	chr11:47673379:A:G	5.00659e-06	-0.68427	-0.940025
47674122	chr11:47674122:A:G	1.10763e-05	-1.03664e-10	-0.830244
47674151	chr11:47674151:G:A	2.08067e-05	-1.03664e-10	-0.199773
47674155	chr11:47674155:C:G	2.08773e-05	-1.03664e-10	-0.196389
47674288	chr11:47674288:G:A	2.53847e-06	-1.49235	-0.811141
47674662	chr11:47674662:A:T	3.38032e-05	1.25583	-0.970321
47674765	chr11:47674765:C:T	1.01921e-05	-1.03664e-10	-0.913437
47674875	chr11:47674875:C:G	1.03746e-05	-1.03664e-10	-0.895694
47675044	chr11:47675044:A:T	2.57948e-06	-1.47887	-0.808591
47675695	chr11:47675695:T:C	6.60637e-06	-1.34702	-2.27101e-10
47676429	chr11:47676429:A:G	8.05265e-06	-1.03664e-10	-1.14905
47677738	chr11:47677738:C:A	9.97705e-06	-1.03664e-10	-0.934763
47677846	chr11:47677846:C:A	0.000392589	3.81004	-1.07233
47678459	chr11:47678459:G:A	8.33736e-06	-1.03664e-10	-1.1143
47678616	chr11:47678616:G:T	2.458e-06	-1.47143	-0.864269
47679076	chr11:47679076:A:G	5.56184e-06	-1.51912	-2.27101e-10
47679976	chr11:47679976:C:A	1.7121e-05	0.543186	-0.937928
47680267	chr11:47680267:T:C	3.35266e-05	1.29861	-1.02132
47680747	chr11:47680747:C:T	7.32202e-06	-1.24416	-2.27101e-10
47680843	chr11:47680843:A:G	3.3328e-05	1.27847	-1.00713
47681377	chr11:47681377:CA:C	8.01408e-06	-1.03664e-10	-1.15385
47681759	chr11:47681759:G:A	1.96428e-05	0.30349	-0.560827
47682303	chr11:47682303:GTT:G	8.57057e-05	2.36452	-1.14865
47682306	chr11:47682306:A:AG	8.68808e-05	2.37814	-1.14865
47682391	chr11:47682391:T:C	7.12266e-05	1.96771	-0.936889
47682859	chr11:47682859:G:A	5.86078e-06	-1.46677	-2.27101e-10
47682930	chr11:47682930:T:C	1.41663e-05	-1.03664e-10	-0.584185
47683177	chr11:47683177:C:T	9.47861e-06	-1.03664e-10	-0.986013
47683191	chr11:47683191:C:T	6.25081e-06	-0.319578	-1.08276
47683463	chr11:47683463:C:A	2.06838e-05	0.810824	-1.01652
47683851	chr11:47683851:G:A	1.4018e-05	-1.03664e-10	-0.594709
47684589	chr11:47684589:A:G	1.91619e-05	0.718745	-1.00087
47684739	chr11:47684739:A:G	6.6336e-05	1.96116	-1.00147
47684813	chr11:47684813:C:A	8.82387e-06	-1.03664e-10	-1.05759
47685063	chr11:47685063:AG:A	6.61276e-05	1.95929	-1.00275
47685198	chr11:47685198:C:T	8.04444e-06	-1.03664e-10	-1.15007
47685201	chr11:47685201:C:T	7.44912e-06	-0.87255	-0.354405
47685525	chr11:47685525:G:A	5.19469e-06	-0.487474	-1.09994
47685604	chr11:47685604:T:C	6.23914e-05	1.91529	-1.01691
47686178	chr11:47686178:G:A	1.02213e-05	-1.03664e-10	-0.910572
47686376	chr11:47686376:C:T	5.61766e-06	-1.50914	-2.27101e-10
47686634	chr11:47686634:C:T	8.56745e-06	-1.03664e-10	-1.08708
47686678	chr11:47686678:T:C	2.05619e-05	-1.03664e-10	-0.211612
47686731	chr11:47686731:T:C	1.5497e-05	-1.03664e-10	-0.494406
47687141	chr11:47687141:AT:A	6.5709e-05	1.84673	-0.896542
47687363	chr11:47687363:C:T	8.2731e-06	-1.03664e-10	-1.12204
47687660	chr11:47687660:C:T	6.48749e-05	1.93346	-0.996044
47688078	chr11:47688078:G:A	0.000665436	4.37519	-1.10979
47688159	chr11:47688159:G:A	8.29858e-06	-1.03664e-10	-1.11897
47688461	chr11:47688461:A:G	6.69844e-06	-1.33318	-2.27101e-10
47688699	chr11:47688699:T:C	1.66772e-05	-1.03664e-10	-0.421006
47688762	chr11:47688762:T:G	8.89646e-06	-1.03664e-10	-1.0494
47689469	chr11:47689469:T:C	4.80469e-05	1.62202	-0.984894
47689957	chr11:47689957:C:T	8.17275e-06	-1.03664e-10	-1.13425
47691581	chr11:47691581:G:A	8.04713e-06	-1.03664e-10	-1.14974
47692499	chr11:47692499:C:T	9.47027e-06	-1.03664e-10	-0.986893
47693058	chr11:47693058:G:A	4.82904e-06	-0.69728	-0.963123
47693213	chr11:47693213:G:C	9.69972e-06	-1.03664e-10	-0.962953
47693933	chr11:47693933:T:G	8.91052e-06	-1.04782	-2.27101e-10
47693935	chr11:47693935:A:T	8.65009e-06	-1.07748	-2.27101e-10
47693972	chr11:47693972:T:C	7.30616e-05	2.00127	-0.945014
47694022	chr11:47694022:T:C	5.38236e-06	-0.402286	-1.14964
47694772	chr11:47694772:G:C	0.00164976	3.55949	0.613848
47694829	chr11:47694829:T:G	0.00256861	4.12273	0.493338
47696557	chr11:47696557:C:T	8.01189e-06	-1.03664e-10	-1.15412
47696634	chr11:47696634:A:G	8.01162e-06	-1.03664e-10	-1.15416
47697150	chr11:47697150:C:A	1.60741e-05	-1.03664e-10	-0.457842
47697842	chr11:47697842:G:A	3.27833e-06	-1.04931	-0.998412
47698042	chr11:47698042:A:G	9.24454e-06	-1.03664e-10	-1.01102
47698121	chr11:47698121:C:CA	1.63688e-05	-1.03664e-10	-0.439675
47698235	chr11:47698235:C:T	9.64766e-06	-0.968335	-2.27101e-10
47698676	chr11:47698676:A:G	3.64879e-05	1.40764	-1.04571
47698957	chr11:47698957:T:C	0.000174538	1.92709	-2.27101e-10
47699760	chr11:47699760:G:A	5.09952e-05	1.77606	-1.07938
47700591	chr11:47700591:AAAAC:A	1.488e-05	0.439052	-0.974083
47700603	chr11:47700603:CCAACA:C	9.94534e-06	-1.03664e-10	-0.937946
47701019	chr11:47701019:G:A	6.51977e-06	-0.206544	-1.15367
47701246	chr11:47701246:G:A	6.11682e-05	1.78784	-0.90926
47701271	chr11:47701271:C:G	5.53765e-05	1.858	-1.07889
47701858	chr11:47701858:C:T	4.69863e-06	-0.589095	-1.09868
47702386	chr11:47702386:A:G	1.97278e-05	0.695576	-0.948599
47702736	chr11:47702736:C:T	1.09215e-05	-0.844316	-2.27101e-10
47703754	chr11:47703754:C:T	0.00199576	3.71578	0.647952
47703984	chr11:47703984:C:G	1.28884e-05	-0.678726	-2.27101e-10
47704137	chr11:47704137:C:T	8.01367e-06	-1.03664e-10	-1.1539
47704439	chr11:47704439:C:T	8.12362e-06	-1.03664e-10	-1.14027
47704602	chr11:47704602:A:C	8.01174e-06	-1.03664e-10	-1.15414
47705425	chr11:47705425:C:G	0.00235704	3.92653	0.603586
47706038	chr11:47706038:A:C	4.99369e-05	1.73184	-1.05613
47706245	chr11:47706245:G:A	8.08301e-06	-1.03664e-10	-1.14529
47706497	chr11:47706497:C:T	4.52105e-05	-0.0975349	0.673813
47706522	chr11:47706522:A:T	5.94647e-05	1.73885	-0.888514
47706824	chr11:47706824:G:A	1.24747e-05	-1.03664e-10	-0.711344
47707065	chr11:47707065:G:A	0.00135326	3.30954	0.66568
47707372	chr11:47707372:C:T	2.06736e-05	0.914916	-1.12111
47707628	chr11:47707628:G:A	0.000316748	3.56095	-1.03789
47707692	chr11:47707692:T:C	6.94537e-06	-1.29698	-2.27101e-10
47708098	chr11:47708098:C:T	8.88603e-06	-1.03664e-10	-1.05057
47708514	chr11:47708514:T:G	1.20782e-05	-1.03664e-10	-0.743647
47708598	chr11:47708598:G:A	8.08783e-06	-1.03664e-10	-1.14469
47708639	chr11:47708639:C:T	5.86685e-06	-1.46573	-2.27101e-10
47709699	chr11:47709699:T:C	1.54287e-05	-1.03664e-10	-0.498823
47709836	chr11:47709836:G:C	3.65754e-06	-1.18255	-0.755705
47710299	chr11:47710299:G:C	5.61534e-05	0.0263789	0.766658
47710389	chr11:47710389:C:G	8.29797e-06	-1.03664e-10	-1.11904
47711323	chr11:47711323:G:C	8.22587e-06	-1.03664e-10	-1.12777
47711482	chr11:47711482:T:C	6.69385e-06	-1.33386	-2.27101e-10
47712606	chr11:47712606:T:C	9.27187e-06	-1.03664e-10	-1.00807
47712892	chr11:47712892:G:A	5.85968e-05	1.89711	-1.06148
47713284	chr11:47713284:C:T	8.14578e-06	-1.03664e-10	-1.13755
47713581	chr11:47713581:T:A	1.00134e-05	-1.03664e-10	-0.931125
47714471	chr11:47714471:T:C	5.90921e-05	1.86714	-1.02309
47714762	chr11:47714762:C:G	1.41704e-05	-1.03664e-10	-0.583892
47714765	chr11:47714765:G:A	8.47333e-06	-1.03664e-10	-1.09813
47714936	chr11:47714936:A:G	1.29593e-05	-1.03664e-10	-0.673239
47715631	chr11:47715631:A:AG	1.35565e-05	-0.628182	-2.27101e-10
47715848	chr11:47715848:G:A	6.3477e-05	0.915628	-2.27101e-10
47715997	chr11:47715997:C:T	0.000160977	2.61933	-0.773121
47716757	chr11:47716757:C:CTCCATGTGTT	2.85857e-05	-1.03664e-10	0.117857
47717621	chr11:47717621:CTA:C	9.15435e-06	-1.03664e-10	-1.02082
47717933	chr11:47717933:TA:T	0.000224698	2.99399	-0.81428
47718326	chr11:47718326:G:T	8.07259e-06	-1.03664e-10	-1.14658
47718999	chr11:47718999:G:A	5.50539e-06	-1.52932	-2.27101e-10
47719073	chr11:47719073:A:G	9.50468e-06	-1.03664e-10	-0.983266
47719135	chr11:47719135:G:A	8.15268e-06	-1.03664e-10	-1.1367
47719151	chr11:47719151:G:C	9.24609e-06	-1.03664e-10	-1.01085
47719714	chr11:47719714:T:C	0.000246963	3.39194	-1.11776
47719831	chr11:47719831:A:G	8.09507e-06	-1.1438	-2.27101e-10
47719832	chr11:47719832:T:C	9.50256e-06	-1.03664e-10	-0.98349
47720192	chr11:47720192:C:T	8.02101e-06	-1.03664e-10	-1.15299
47720427	chr11:47720427:A:G	1.57563e-05	-1.03664e-10	-0.477809
47720603	chr11:47720603:C:A	9.05811e-06	-1.03664e-10	-1.03139
47720793	chr11:47720793:T:A	1.48984e-05	-1.03664e-10	-0.533794
47722585	chr11:47722585:T:C	1.27787e-05	-0.687274	-2.27101e-10
47722815	chr11:47722815:T:C	8.22804e-06	-1.03664e-10	-1.1275
47722877	chr11:47722877:C:T	8.83567e-06	-1.03664e-10	-1.05625
47723727	chr11:47723727:G:A	1.04154e-05	-1.03664e-10	-0.891761
47723806	chr11:47723806:G:A	9.03385e-06	-1.03664e-10	-1.03407
47723822	chr11:47723822:C:T	4.53276e-05	1.6885	-1.10964
47724037	chr11:47724037:T:C	0.000268869	2.25877	0.100407
47724112	chr11:47724112:T:C	9.43632e-06	-1.03664e-10	-0.990484
47725062	chr11:47725062:C:T	1.54898e-05	-1.03664e-10	-0.494866
47725410	chr11:47725410:A:G	1.14784e-05	0.147441	-0.942025
47725513	chr11:47725513:C:T	1.1054e-05	-1.03664e-10	-0.832256
47726257	chr11:47726257:T:C	0.00017424	1.17294	0.752444
47726470	chr11:47726470:T:C	8.66613e-06	-1.03664e-10	-1.07563
47726783	chr11:47726783:C:T	1.6338e-05	-1.03664e-10	-0.441555
47726801	chr11:47726801:T:C	0.000253064	3.42097	-1.12238
47726957	chr11:47726957:T:C	8.83567e-06	-1.03664e-10	-1.05625
47727093	chr11:47727093:AAC:A	1.33772e-05	-0.641497	-2.27101e-10
47727244	chr11:47727244:T:G	8.3045e-06	-1.03664e-10	-1.11825
47727272	chr11:47727272:C:T	8.05685e-06	-1.03664e-10	-1.14853
47727328	chr11:47727328:C:T	7.13919e-06	-1.26945	-2.27101e-10
47727417	chr11:47727417:T:G	1.46619e-05	-1.03664e-10	-0.549801
47728352	chr11:47728352:C:T	8.06081e-06	-1.03664e-10	-1.14804
47728408	chr11:47728408:C:T	0.00150135	3.37934	0.699731
47729314	chr11:47729314:C:T	8.24285e-06	-1.03664e-10	-1.1257
47729841	chr11:47729841:T:G	9.28658e-06	-1.03664e-10	-1.00648
47731223	chr11:47731223:A:G	0.00164636	3.39992	0.771347
47731818	chr11:47731818:C:T	1.74246e-05	0.336049	-0.713219
47732855	chr11:47732855:C:T	1.25117e-05	-1.03664e-10	-0.708382
47733377	chr11:47733377:T:C	9.58139e-06	-1.03664e-10	-0.975227
47733496	chr11:47733496:C:T	9.89586e-06	-1.03664e-10	-0.942934
47733733	chr11:47733733:T:C	9.41076e-06	-1.03664e-10	-0.993197
47735299	chr11:47735299:A:G	1.40108e-05	-1.03664e-10	-0.595221
47735429	chr11:47735429:A:C	8.01715e-06	-1.03664e-10	-1.15347
47735802	chr11:47735802:C:T	8.0851e-06	-1.03664e-10	-1.14503
47736195	chr11:47736195:C:T	8.18306e-06	-1.03664e-10	-1.13298
47736600	chr11:47736600:T:C	6.22027e-05	1.87151	-0.976158
47736753	chr11:47736753:C:A	9.63702e-06	-1.03664e-10	-0.969438
47736755	chr11:47736755:T:C	8.07742e-06	-1.03664e-10	-1.14598
47736897	chr11:47736897:T:C	0.0015675	3.40832	0.713867
47736901	chr11:47736901:T:C	8.07117e-06	-1.03664e-10	-1.14675
47736979	chr11:47736979:A:G	2.60789e-05	1.14625	-1.12018
47736980	chr11:47736980:A:C	2.58109e-05	1.13229	-1.11654
47737123	chr11:47737123:G:A	1.01863e-05	-0.0585526	-0.85545
47737280	chr11:47737280:C:T	3.6901e-06	-1.2135	-0.715894
47737433	chr11:47737433:A:G	6.33265e-06	-1.38933	-2.27101e-10
47737593	chr11:47737593:C:T	5.95388e-06	-1.45101	-2.27101e-10
47737701	chr11:47737701:A:G	1.82938e-05	-0.328486	-2.27101e-10
47737849	chr11:47737849:T:TA	6.40975e-06	-1.37723	-2.27101e-10
47737965	chr11:47737965:C:T	0.000126595	1.60594	-2.27101e-10
47737989	chr11:47737989:C:T	4.90932e-05	1.75795	-1.09928
47738038	chr11:47738038:C:T	0.00024909	3.03382	-0.75106
47738254	chr11:47738254:C:G	8.12863e-06	-1.03664e-10	-1.13966
47738289	chr11:47738289:G:A	1.74678e-05	0.308662	-0.683354
47738969	chr11:47738969:C:T	2.07769e-05	-1.03664e-10	-0.201208
47739216	chr11:47739216:T:C	1.8341e-05	-1.03664e-10	-0.325914
47739537	chr11:47739537:T:G	8.46306e-06	-1.03664e-10	-1.09934
47739919	chr11:47739919:C:T	0.00122557	3.31065	0.565457
47740046	chr11:47740046:T:C	1.87614e-05	-1.03664e-10	-0.303249
47740209	chr11:47740209:G:A	1.4457e-05	-0.563872	-2.27101e-10
47740973	chr11:47740973:C:CCA	8.49243e-06	-1.03664e-10	-1.09588
47741447	chr11:47741447:T:G	9.82413e-06	-1.03664e-10	-0.950209
47741464	chr11:47741464:T:C	0.00263415	3.99454	0.646724
47741679	chr11:47741679:A:AAG	1.08056e-05	-1.03664e-10	-0.854987
47741754	chr11:47741754:T:A	8.04692e-06	-1.03664e-10	-1.14976
47741756	chr11:47741756:C:CA	7.14979e-06	-0.313518	-0.95445
47741778	chr11:47741778:G:A	1.3402e-05	-1.03664e-10	-0.639643
47741858	chr11:47741858:G:A	8.87942e-06	-1.03664e-10	-1.05131
47741957	chr11:47741957:A:G	4.16661e-05	1.60215	-1.10751
47742742	chr11:47742742:T:C	6.25732e-06	-1.4013	-2.27101e-10
47742934	chr11:47742934:GTCTT:G	4.69519e-06	-0.543126	-1.14539
47743258	chr11:47743258:G:A	5.97481e-06	-1.4475	-2.27101e-10
47743354	chr11:47743354:G:A	7.58086e-06	-0.219133	-0.990291
47743740	chr11:47743740:A:G	1.52094e-05	-1.03664e-10	-0.513136
47744420	chr11:47744420:CAT:C	4.35042e-05	1.65643	-1.11862
47745316	chr11:47745316:G:A	8.98067e-06	-1.03664e-10	-1.03998
47745481	chr11:47745481:G:C	8.25473e-06	-1.03664e-10	-1.12426
47745593	chr11:47745593:C:T	1.59731e-05	-1.03664e-10	-0.464143
47745676	chr11:47745676:T:G	1.56565e-05	-1.03664e-10	-0.484166
47746006	chr11:47746006:A:C	1.46822e-05	-1.03664e-10	-0.548416
47746660	chr11:47746660:G:A	2.78997e-05	0.0935666	-2.27101e-10
47746663	chr11:47746663:C:T	8.03119e-06	-1.03664e-10	-1.15172
47747145	chr11:47747145:C:T	9.14819e-06	-1.03664e-10	-1.02149
47747672	chr11:47747672:G:A	8.18755e-06	-1.03664e-10	-1.13244
47748012	chr11:47748012:G:A	0.00417071	3.00953	2.09127
47748623	chr11:47748623:C:T	8.2445e-06	-1.03664e-10	-1.1255
47748712	chr11:47748712:C:T	9.38662e-06	-1.03664e-10	-0.995766
47748748	chr11:47748748:C:T	1.00988e-05	-1.03664e-10	-0.922639
47748836	chr11:47748836:G:A	1.00665e-05	-1.03664e-10	-0.925836
47749391	chr11:47749391:G:A	8.23303e-06	-1.03664e-10	-1.1269
47749427	chr11:47749427:G:A	8.42067e-06	-1.03664e-10	-1.10436
47749924	chr11:47749924:T:C	3.96973e-05	1.56154	-1.11531
47751674	chr11:47751674:C:T	3.69304e-06	-0.780257	-1.14834
47751780	chr11:47751780:T:C	5.48723e-06	-1.53263	-2.27101e-10
47751966	chr11:47751966:A:G	1.72481e-05	0.452575	-0.839925
47752884	chr11:47752884:C:T	8.21787e-06	-1.03664e-10	-1.12874
47753302	chr11:47753302:T:C	8.96951e-06	-1.03664e-10	-1.04122
47754400	chr11:47754400:A:G	1.22782e-05	-1.41571	0.688488
47754604	chr11:47754604:T:C	1.20185e-05	-0.748606	-2.27101e-10
47754731	chr11:47754731:C:T	3.9049e-05	1.54734	-1.11757
47755411	chr11:47755411:T:C	6.50448e-06	-1.36256	-2.27101e-10
47755666	chr11:47755666:A:G	8.0171e-06	-1.03664e-10	-1.15347
47756134	chr11:47756134:T:C	9.41064e-06	-1.03664e-10	-0.99321
47756368	chr11:47756368:G:C	1.4211e-05	0.323849	-0.904882
47756573	chr11:47756573:C:T	1.44436e-05	-1.43688	0.872079
47756977	chr11:47756977:C:G	7.63751e-06	-1.20198	-2.27101e-10
47757487	chr11:47757487:T:C	9.82176e-06	-1.03664e-10	-0.95045
47757493	chr11:47757493:T:C	2.51013e-05	1.12188	-1.13401
47758034	chr11:47758034:C:T	0.00125796	3.3153	0.586894
47758494	chr11:47758494:G:A	1.05799e-05	-1.03664e-10	-0.876095
47758864	chr11:47758864:A:G	1.24004e-05	-1.03664e-10	-0.717322
47759505	chr11:47759505:C:T	1.72293e-05	0.292325	-0.680764
47759754	chr11:47759754:A:G	0.00143411	3.27716	0.756085
47760207	chr11:47760207:T:C	8.0618e-06	-1.03664e-10	-1.14791
47760232	chr11:47760232:CAG:C	4.64015e-06	-0.557151	-1.14315
47760313	chr11:47760313:A:G	0.000404859	3.91513	-1.14664
47760524	chr11:47760524:C:T	3.84124e-05	1.52524	-1.11191
47760645	chr11:47760645:G:A	1.55481e-05	-0.491111	-2.27101e-10
47761051	chr11:47761051:C:T	8.41273e-06	-1.03664e-10	-1.1053
47761524	chr11:47761524:G:A	0.00120149	3.22319	0.633071
47762052	chr11:47762052:G:A	8.41004e-06	-1.03664e-10	-1.10562
47762196	chr11:47762196:G:A	8.03383e-06	-1.03664e-10	-1.15139
47762637	chr11:47762637:G:C	8.0574e-06	-1.03664e-10	-1.14846
47764107	chr11:47764107:T:A	1.58511e-05	-1.03664e-10	-0.471809
47764632	chr11:47764632:C:T	0.00129907	3.33074	0.603616
47764862	chr11:47764862:A:G	3.93951e-05	1.55543	-1.11684
47764939	chr11:47764939:A:G	9.75789e-06	-1.03664e-10	-0.956974
47765882	chr11:47765882:T:G	1.20331e-05	-1.03664e-10	-0.74739
47765986	chr11:47765986:G:A	5.11833e-05	1.79855	-1.09819
47766511	chr11:47766511:T:C	1.21884e-05	-1.03664e-10	-0.734568
47766772	chr11:47766772:A:G	0.000254361	3.42552	-1.12181
47767111	chr11:47767111:CGGTGGT:C	4.27845e-05	1.64392	-1.1228
47767179	chr11:47767179:G:C	1.8381e-05	-0.323731	-2.27101e-10
47767211	chr11:47767211:C:A	8.1969e-06	-1.03664e-10	-1.13129
47767256	chr11:47767256:A:G	8.04755e-06	-1.03664e-10	-1.14968
47767530	chr11:47767530:T:G	2.63397e-06	-1.47704	-0.789515
47767819	chr11:47767819:G:A	8.0266e-06	-1.03664e-10	-1.15229
47767827	chr11:47767827:G:A	4.98953e-05	1.76247	-1.08759
47768030	chr11:47768030:T:C	0.000283875	3.53971	-1.12623
47768224	chr11:47768224:C:T	2.62089e-05	1.14918	-1.11813
47768845	chr11:47768845:G:A	5.20141e-06	-0.458146	-1.12798
47768885	chr11:47768885:G:A	9.01663e-06	-1.03664e-10	-1.03598
47769233	chr11:47769233:G:A	8.11538e-06	-1.03664e-10	-1.14129
47769364	chr11:47769364:T:C	1.1646e-05	0.0592617	-0.839353
47769451	chr11:47769451:C:T	4.14499e-05	1.60428	-1.11485
47769480	chr11:47769480:CAAAG:C	9.41133e-06	-1.03664e-10	-0.993136
47769500	chr11:47769500:A:G	9.44842e-06	-1.03664e-10	-0.989203
47769877	chr11:47769877:C:T	2.29889e-05	0.627931	-0.72797
47770288	chr11:47770288:AT:A	4.1725e-05	1.62334	-1.12729
47770292	chr11:47770292:T:A	4.47522e-05	1.68096	-1.11487
47770479	chr11:47770479:C:T	1.02792e-05	-1.03664e-10	-0.904925
47770649	chr11:47770649:G:A	9.41118e-06	-1.03664e-10	-0.993152
47770769	chr11:47770769:GT:G	6.34519e-06	-1.38735	-2.27101e-10
47770917	chr11:47770917:G:A	4.354e-05	0.155303	0.383326
47771052	chr11:47771052:T:G	1.78673e-05	-1.03664e-10	-0.35208
47771255	chr11:47771255:C:T	1.01407e-05	-1.03664e-10	-0.918491
47772316	chr11:47772316:T:C	8.13893e-06	-1.03664e-10	-1.13839
47772796	chr11:47772796:A:G	1.27382e-05	-1.00691	0.31647
47772968	chr11:47772968:ATTT:A	8.52702e-06	-1.03664e-10	-1.09181
47773051	chr11:47773051:A:G	8.62355e-06	-1.03664e-10	-1.08055
47773526	chr11:47773526:A:AT	8.02468e-06	-1.03664e-10	-1.15253
47773531	chr11:47773531:A:C	8.08901e-06	-1.03664e-10	-1.14454
47773590	chr11:47773590:G:T	1.43772e-05	-0.238721	-0.330686
47773753	chr11:47773753:G:A	8.03299e-06	-1.03664e-10	-1.15149
47774024	chr11:47774024:G:A	8.51465e-06	-1.03664e-10	-1.09326
47774329	chr11:47774329:A:AAAT	5.48934e-05	-1.03664e-10	0.770342
47774391	chr11:47774391:C:T	1.00649e-05	-1.03664e-10	-0.925998
47774435	chr11:47774435:A:G	8.15304e-06	-1.03664e-10	-1.13666
47774743	chr11:47774743:C:G	0.00160562	3.40137	0.74484
47775110	chr11:47775110:G:A	0.00133394	3.21782	0.743017
47775749	chr11:47775749:C:T	1.45703e-05	-1.03664e-10	-0.556065
47775791	chr11:47775791:T:C	1.24445e-05	-1.03664e-10	-0.713769
47775850	chr11:47775850:G:C	4.53766e-05	1.62293	-1.04298
47775857	chr11:47775857:A:G	9.47544e-06	-0.135037	-0.85131
47776168	chr11:47776168:T:C	5.98903e-06	-1.44512	-2.27101e-10
47776365	chr11:47776365:A:T	2.70371e-05	1.1812	-1.11904
47776548	chr11:47776548:A:G	8.80797e-06	-1.03664e-10	-1.05939
47776988	chr11:47776988:T:C	8.15149e-06	-1.03664e-10	-1.13685
47777091	chr11:47777091:G:A	8.02964e-06	-1.03664e-10	-1.15191
47777201	chr11:47777201:A:G	2.67302e-05	1.1641	-1.11336
47777658	chr11:47777658:C:T	8.88165e-06	-1.03664e-10	-1.05106
47777820	chr11:47777820:A:G	8.1319e-06	-1.03664e-10	-1.13926
47778223	chr11:47778223:C:G	0.000682603	3.21856	0.0723053
47779171	chr11:47779171:T:C	1.48754e-05	-1.03664e-10	-0.535344
47779352	chr11:47779352:T:C	0.000266434	3.48183	-1.13176
47779458	chr11:47779458:G:A	8.04943e-06	-1.03664e-10	-1.14945
47779549	chr11:47779549:A:G	4.27906e-05	1.64418	-1.12292
47780519	chr11:47780519:G:A	3.15836e-06	-1.52151	-0.563483
47781250	chr11:47781250:A:T	8.14235e-06	-1.03664e-10	-1.13797
47781584	chr11:47781584:T:A	8.07876e-06	-1.03664e-10	-1.14581
47781834	chr11:47781834:G:C	9.41617e-06	-1.03664e-10	-0.992623
47782585	chr11:47782585:G:A	1.41224e-05	-1.03664e-10	-0.587286
47782819	chr11:47782819:T:C	9.19019e-06	-1.03664e-10	-1.01691
47782861	chr11:47782861:G:A	9.91013e-06	-1.03664e-10	-0.941493
47782947	chr11:47782947:C:T	1.23429e-05	-0.721968	-2.27101e-10
47783042	chr11:47783042:T:C	5.60918e-06	-1.51065	-2.27101e-10
47783630	chr11:47783630:T:C	8.79022e-06	-1.03664e-10	-1.06141
47783926	chr11:47783926:T:C	0.00058265	3.14991	-0.017376
47784304	chr11:47784304:G:A	4.24858e-05	1.63465	-1.12054
47784791	chr11:47784791:G:A	8.43305e-06	-1.10289	-2.27101e-10
47786758	chr11:47786758:C:T	8.322e-06	-1.03664e-10	-1.11615
47787507	chr11:47787507:G:A	1.03e-05	-1.03664e-10	-0.902907
47789065	chr11:47789065:C:T	4.46551e-05	1.68505	-1.12113
47789182	chr11:47789182:A:C	5.86623e-06	-1.46584	-2.27101e-10
47789378	chr11:47789378:G:GT	8.12744e-06	-1.13981	-2.27101e-10
47789975	chr11:47789975:C:T	1.20818e-05	-1.03664e-10	-0.743353
47790211	chr11:47790211:G:A	8.35128e-06	-1.03664e-10	-1.11264
47790381	chr11:47790381:A:G	2.00712e-05	0.855269	-1.09103
47790759	chr11:47790759:C:T	0.000575807	3.14809	-0.0273673
47791413	chr11:47791413:C:T	9.16413e-06	-1.03664e-10	-1.01975
47791669	chr11:47791669:A:T	9.79704e-06	-1.03664e-10	-0.952971
47791884	chr11:47791884:C:T	9.70928e-06	-1.03664e-10	-0.961968
47792053	chr11:47792053:G:A	8.82102e-06	-1.03664e-10	-1.05791
47792228	chr11:47792228:T:C	1.23571e-05	-1.03664e-10	-0.720822
47792728	chr11:47792728:A:G	4.13244e-05	1.60384	-1.11744
47793096	chr11:47793096:C:T	9.61597e-06	-0.0788307	-0.892795
47793733	chr11:47793733:T:G	8.93995e-06	-1.03664e-10	-1.04452
47793735	chr11:47793735:T:G	0.00182386	4.66015	-0.386491
47793886	chr11:47793886:G:A	8.80054e-06	-1.03664e-10	-1.06024
47794150	chr11:47794150:G:A	1.84872e-05	0.299449	-0.617422
47794221	chr11:47794221:C:T	1.40032e-05	-1.03664e-10	-0.595765
47794500	chr11:47794500:G:A	4.5243e-05	1.70699	-1.12999
47794886	chr11:47794886:C:T	8.14502e-06	-1.03664e-10	-1.13764
47795738	chr11:47795738:A:G	4.25843e-05	1.6332	-1.11676
47796758	chr11:47796758:C:T	7.33204e-06	-0.229143	-1.01365
47796931	chr11:47796931:G:A	6.65818e-06	-1.3392	-2.27101e-10
47796961	chr11:47796961:G:C	1.55091e-05	-1.03664e-10	-0.493627
47796962	chr11:47796962:G:A	8.79623e-06	-1.03664e-10	-1.06073
47797627	chr11:47797627:G:C	8.85407e-06	-1.05417	-2.27101e-10
47798388	chr11:47798388:C:T	1.19325e-05	-1.03664e-10	-0.755788
47798675	chr11:47798675:T:A	8.58563e-06	-1.03664e-10	-1.08496
47799154	chr11:47799154:C:T	8.11745e-06	-1.03664e-10	-1.14103
47799418	chr11:47799418:C:T	1.07563e-05	-0.859556	-2.27101e-10
47799601	chr11:47799601:A:G	8.93286e-06	-1.03664e-10	-1.04531
47799966	chr11:47799966:C:T	2.00447e-05	-1.03664e-10	-0.237087
47800290	chr11:47800290:C:G	1.09672e-05	-1.03664e-10	-0.840139
47800359	chr11:47800359:A:C	8.1697e-06	-1.03664e-10	-1.13462
47800611	chr11:47800611:C:T	7.90415e-06	-1.16766	-2.27101e-10
47800665	chr11:47800665:C:T	2.76959e-06	-1.46361	-0.752746
47800883	chr11:47800883:A:C	8.94604e-06	-1.03664e-10	-1.04384
47802122	chr11:47802122:T:G	8.56096e-06	-0.203308	-0.884531
47802639	chr11:47802639:C:T	8.93304e-06	-1.03664e-10	-1.04529
47803270	chr11:47803270:T:TAGTC	8.19816e-06	-1.03664e-10	-1.13114
47803685	chr11:47803685:CCT:C	8.82824e-06	-1.03664e-10	-1.0571
47803781	chr11:47803781:A:G	1.39661e-05	0.284135	-0.882553
47804038	chr11:47804038:G:A	4.10211e-05	1.5844	-1.10537
47804420	chr11:47804420:A:G	4.09387e-05	1.5926	-1.11558
47805113	chr11:47805113:T:TA	1.38416e-05	-1.03664e-10	-0.607374
47805802	chr11:47805802:T:TA	6.71336e-06	-1.33095	-2.27101e-10
47806562	chr11:47806562:C:T	8.05577e-06	-1.03664e-10	-1.14866
47807006	chr11:47807006:A:G	0.000242341	3.38107	-1.12577
47807213	chr11:47807213:G:A	8.34481e-06	-1.03664e-10	-1.11341
47807358	chr11:47807358:T:C	5.91782e-06	-1.45708	-2.27101e-10
47807436	chr11:47807436:C:T	1.33076e-05	0.253294	-0.900009
47807793	chr11:47807793:T:C	4.69691e-05	1.74608	-1.13165
47807919	chr11:47807919:C:T	9.0054e-06	-1.03664e-10	-1.03723
47808001	chr11:47808001:C:T	7.22421e-06	-0.29042	-0.967193
47808014	chr11:47808014:G:A	8.08526e-06	-1.03664e-10	-1.14501
47808100	chr11:47808100:T:C	5.40125e-05	1.87379	-1.11963
47809038	chr11:47809038:T:C	4.09033e-05	1.6093	-1.13314
47809058	chr11:47809058:G:A	8.08456e-06	-1.03664e-10	-1.14509
47809084	chr11:47809084:G:A	1.05713e-05	-1.03664e-10	-0.876903
47809444	chr11:47809444:ATAAT:A	1.02842e-05	-1.03664e-10	-0.904442
47809757	chr11:47809757:AAG:A	6.26004e-06	-0.309414	-1.09145
47809780	chr11:47809780:A:G	1.85707e-05	0.497796	-0.811262
47809882	chr11:47809882:CACAA:C	8.92196e-06	-1.03664e-10	-1.04653
47810708	chr11:47810708:C:T	3.21224e-06	-0.929079	-1.139
47811019	chr11:47811019:T:C	9.12788e-06	-1.03664e-10	-1.02372
47811241	chr11:47811241:G:A	0.0054174	3.44169	1.92062
47811256	chr11:47811256:C:T	6.71039e-06	-1.33139	-2.27101e-10
47811676	chr11:47811676:A:T	1.40873e-05	-1.03664e-10	-0.589779
47811839	chr11:47811839:C:T	9.28545e-06	-1.03664e-10	-1.0066
47811846	chr11:47811846:A:T	1.48435e-05	0.296839	-0.834329
47812384	chr11:47812384:C:T	1.03216e-05	-0.90081	-2.27101e-10
47812669	chr11:47812669:AT:A	2.05529e-05	-0.212047	-2.27101e-10
47813040	chr11:47813040:G:A	8.75359e-06	-1.03664e-10	-1.06559
47814419	chr11:47814419:A:G	1.38215e-05	-1.03664e-10	-0.608824
47814455	chr11:47814455:C:T	1.14707e-05	-1.03664e-10	-0.795258
47814474	chr11:47814474:G:A	2.80318e-06	-1.43406	-0.770241
47814510	chr11:47814510:T:C	0.00062569	3.29084	-0.0870346
47814750	chr11:47814750:T:A	2.81242e-06	-1.41187	-0.789138
47815004	chr11:47815004:G:T	0.000292916	3.58458	-1.13975
47815149	chr11:47815149:C:T	9.40804e-06	-1.03664e-10	-0.993486
47815377	chr11:47815377:A:G	1.07521e-05	-1.03664e-10	-0.859945
47815781	chr11:47815781:T:C	0.000293335	3.57865	-1.13238
47815856	chr11:47815856:G:C	3.94132e-05	1.55962	-1.12057
47816086	chr11:47816086:G:A	1.40251e-05	-1.03664e-10	-0.594203
47816321	chr11:47816321:G:A	1.383e-05	-1.03664e-10	-0.608209
47818386	chr11:47818386:C:T	1.24046e-05	-1.03664e-10	-0.716984
47819170	chr11:47819170:G:C	8.19804e-06	-1.03664e-10	-1.13116
47819205	chr11:47819205:C:T	8.59234e-06	-1.03664e-10	-1.08418
47819333	chr11:47819333:A:G	1.40574e-05	-1.03664e-10	-0.591901
47819775	chr11:47819775:T:C	8.28104e-06	-1.03664e-10	-1.12108
47819777	chr11:47819777:A:T	8.27524e-06	-1.03664e-10	-1.12178
47820029	chr11:47820029:G:A	0.000843315	3.37608	0.126208
47820031	chr11:47820031:C:T	8.83567e-06	-1.03664e-10	-1.05625
47820395	chr11:47820395:C:T	1.4392e-05	-1.03664e-10	-0.568379
47821154	chr11:47821154:T:C	8.04597e-06	-1.03664e-10	-1.14988
47821581	chr11:47821581:A:C	1.45244e-05	0.310982	-0.870199
47821878	chr11:47821878:G:A	8.56461e-06	-1.03664e-10	-1.08741
47822015	chr11:47822015:A:T	1.06033e-05	-1.03664e-10	-0.873888
47822816	chr11:47822816:G:A	1.52399e-05	0.326347	-0.837482
47822935	chr11:47822935:T:C	1.77651e-05	-1.03664e-10	-0.357816
47823031	chr11:47823031:T:C	2.97057e-05	1.2805	-1.12421
47824262	chr11:47824262:A:G	4.61011e-05	1.71773	-1.12194
47824322	chr11:47824322:T:A	8.18115e-06	-1.03664e-10	-1.13322
47824650	chr11:47824650:T:C	0.000187885	2.77783	-0.777054
47824904	chr11:47824904:C:T	1.36242e-05	-1.03664e-10	-0.623206
47825159	chr11:47825159:G:A	0.00067035	3.23234	0.0404099
47825295	chr11:47825295:T:C	1.3139e-05	-1.03664e-10	-0.659469
47825302	chr11:47825302:G:A	2.25244e-05	-0.12045	-2.27101e-10
47825876	chr11:47825876:G:A	0.000799511	3.3898	0.0591541
47826755	chr11:47826755:G:T	8.26461e-06	-1.03664e-10	-1.12307
47826780	chr11:47826780:C:T	8.01492e-06	-1.03664e-10	-1.15375
47826890	chr11:47826890:T:G	3.96429e-05	1.58755	-1.14269
47826943	chr11:47826943:G:T	7.40576e-06	-1.23279	-2.27101e-10
47827183	chr11:47827183:G:A	8.80685e-06	-1.03664e-10	-1.05952
47827256	chr11:47827256:T:C	1.04955e-05	-1.03664e-10	-0.884104
47827723	chr11:47827723:C:T	8.83567e-06	-1.03664e-10	-1.05625
47827918	chr11:47827918:T:G	4.53169e-05	1.71772	-1.13909
47828360	chr11:47828360:T:C	8.81444e-06	-1.03664e-10	-1.05866
47828597	chr11:47828597:CAT:C	4.56031e-05	1.7241	-1.13918
47828939	chr11:47828939:A:C	5.72755e-06	-0.458093	-1.03167
47829184	chr11:47829184:G:GC	3.93714e-06	-0.720106	-1.14449
47829481	chr11:47829481:A:G	9.4285e-06	-1.03664e-10	-0.991313
47829699	chr11:47829699:C:T	8.99792e-06	-1.03664e-10	-1.03806
47829824	chr11:47829824:C:T	0.000859973	3.409	0.11285
47830505	chr11:47830505:T:C	2.89864e-05	1.25844	-1.12667
47830879	chr11:47830879:A:G	1.79049e-05	-1.03664e-10	-0.349974
47830926	chr11:47830926:A:G	1.68922e-05	-1.03664e-10	-0.4082
47831061	chr11:47831061:A:G	9.32331e-06	-1.03664e-10	-1.00253
47831247	chr11:47831247:C:T	8.38553e-06	-1.03664e-10	-1.10854
47832122	chr11:47832122:G:A	8.10227e-06	-1.03664e-10	-1.14291
47832241	chr11:47832241:C:T	2.75458e-06	-1.08624	-1.13554
47832243	chr11:47832243:T:C	0.0002148	2.85625	-0.721598
47832255	chr11:47832255:G:C	7.64782e-06	-1.20063	-2.27101e-10
47832610	chr11:47832610:TCCAA:T	9.41617e-06	-1.03664e-10	-0.992623
47832723	chr11:47832723:C:T	8.07828e-06	-1.03664e-10	-1.14587
47833729	chr11:47833729:C:T	8.01527e-06	-1.03664e-10	-1.1537
47833810	chr11:47833810:TG:T	4.52259e-05	1.70546	-1.12884
47833837	chr11:47833837:CA:C	0.000217895	2.87224	-0.72328
47833975	chr11:47833975:T:C	5.95883e-06	-1.45018	-2.27101e-10
47834331	chr11:47834331:C:A	8.07612e-06	-1.03664e-10	-1.14614
47834562	chr11:47834562:A:G	4.59456e-05	1.71409	-1.12168
47835181	chr11:47835181:C:T	0.000335155	3.70408	-1.12454
47835481	chr11:47835481:AC:A	0.000440667	3.9887	-1.13546
47835616	chr11:47835616:A:G	3.73238e-05	1.51873	-1.13415
47835701	chr11:47835701:T:C	2.76927e-05	1.21045	-1.12433
47835968	chr11:47835968:C:T	0.000848302	3.45145	0.0567333
47837194	chr11:47837194:T:C	8.76592e-06	-1.03664e-10	-1.06418
47837203	chr11:47837203:C:T	4.1301e-06	-0.670949	-1.1458
47837816	chr11:47837816:A:C	1.50751e-05	-1.03664e-10	-0.522003
47837958	chr11:47837958:T:C	8.23534e-06	-1.03664e-10	-1.12662
47838514	chr11:47838514:C:T	9.15251e-06	-1.03664e-10	-1.02102
47839014	chr11:47839014:AAAG:A	2.96411e-06	-0.999592	-1.14888
47839194	chr11:47839194:C:T	2.9667e-05	1.30701	-1.15203
47839195	chr11:47839195:G:A	9.75827e-06	-1.03664e-10	-0.956935
47839402	chr11:47839402:A:C	4.10499e-05	1.60368	-1.12395
47840091	chr11:47840091:C:A	8.2218e-06	-1.03664e-10	-1.12826
47840305	chr11:47840305:A:G	3.03396e-06	-1.00158	-1.1236
47840327	chr11:47840327:G:A	1.0292e-05	-1.03664e-10	-0.903679
47840920	chr11:47840920:A:G	1.18702e-05	-1.03664e-10	-0.761016
47841061	chr11:47841061:T:C	1.53723e-05	-1.03664e-10	-0.502485
47841074	chr11:47841074:A:T	7.50297e-06	-1.21975	-2.27101e-10
47841088	chr11:47841088:A:G	9.52235e-06	-0.981409	-2.27101e-10
47841374	chr11:47841374:T:A	8.19432e-06	-1.03664e-10	-1.13161
47841399	chr11:47841399:A:G	8.73286e-06	-1.03664e-10	-1.06796
47841567	chr11:47841567:G:A	0.000591303	3.31737	-0.170087
47841918	chr11:47841918:G:A	2.04077e-05	-1.03664e-10	-0.219138
47842461	chr11:47842461:G:A	0.0116489	6.12792	-2.27101e-10
47842780	chr11:47842780:A:C	1.01363e-05	-1.03664e-10	-0.91893
47843290	chr11:47843290:C:T	4.77947e-05	1.76873	-1.13686
47843444	chr11:47843444:C:T	1.34898e-05	-1.03664e-10	-0.633117
47843608	chr11:47843608:G:T	3.26106e-05	1.38119	-1.1316
47844008	chr11:47844008:C:T	4.7669e-05	1.7563	-1.12707
47845439	chr11:47845439:T:C	1.96494e-05	-1.03664e-10	-0.257002
47845507	chr11:47845507:C:T	4.79722e-05	1.76829	-1.13272
47846144	chr11:47846144:A:G	5.74741e-06	-1.4863	-2.27101e-10
47846623	chr11:47846623:C:T	1.32924e-05	-0.647857	-2.27101e-10
47846922	chr11:47846922:T:C	4.01904e-06	-0.696642	-1.14737
47847243	chr11:47847243:C:G	1.33756e-05	-1.03664e-10	-0.641618
47847301	chr11:47847301:C:G	0.000826439	3.35833	0.123741
47848596	chr11:47848596:C:T	8.14416e-06	-1.03664e-10	-1.13775
47849440	chr11:47849440:C:T	3.81811e-05	0.407289	-2.27101e-10
47849465	chr11:47849465:T:C	2.74546e-05	1.20628	-1.12879
47849816	chr11:47849816:G:C	0.000503374	2.73935	0.246936
47850055	chr11:47850055:A:G	1.54579e-05	-1.03664e-10	-0.496931
47850104	chr11:47850104:A:G	1.62532e-05	-1.03664e-10	-0.446761
47850291	chr11:47850291:C:G	8.77339e-06	-1.03664e-10	-1.06333
47850436	chr11:47850436:A:G	9.1959e-06	-1.03664e-10	-1.01629
47850460	chr11:47850460:G:T	4.25149e-05	1.64588	-1.13108
47850612	chr11:47850612:T:G	6.29773e-06	-1.39486	-2.27101e-10
47851513	chr11:47851513:C:T	8.01115e-06	-1.03664e-10	-1.15422
47851775	chr11:47851775:G:A	4.21733e-05	1.63534	-1.1286
47852331	chr11:47852331:A:G	3.87024e-06	-0.735246	-1.14649
47852693	chr11:47852693:TA:T	8.07365e-06	-1.03664e-10	-1.14645
47852702	chr11:47852702:T:C	0.000214414	3.25504	-1.12219
47852771	chr11:47852771:A:G	1.51835e-05	-1.03664e-10	-0.514844
47853222	chr11:47853222:C:T	9.52242e-06	-1.03664e-10	-0.981402
47853439	chr11:47853439:TTAAA:T	9.91295e-06	-1.03664e-10	-0.941208
47853746	chr11:47853746:TG:T	9.21187e-06	-1.03664e-10	-1.01456
47853913	chr11:47853913:A:G	9.32056e-06	-1.03664e-10	-1.00283
47854079	chr11:47854079:G:A	1.45447e-05	-1.03664e-10	-0.557821
47854358	chr11:47854358:T:C	5.00672e-05	1.79489	-1.11657
47854551	chr11:47854551:A:G	9.10111e-06	-1.03664e-10	-1.02665
47855651	chr11:47855651:TGCTGGGATTACAGGCGTAA:T	1.03614e-05	-1.03664e-10	-0.896968
47855761	chr11:47855761:A:T	8.55375e-06	-1.03664e-10	-1.08868
47856000	chr11:47856000:T:C	1.80105e-05	-1.03664e-10	-0.344095
47856061	chr11:47856061:C:T	1.05742e-05	-1.03664e-10	-0.876633
47856171	chr11:47856171:A:G	9.21169e-06	-1.03664e-10	-1.01458
47856493	chr11:47856493:A:T	8.06257e-06	-1.03664e-10	-1.14782
47856712	chr11:47856712:G:A	4.03375e-05	1.59429	-1.13205
47856858	chr11:47856858:C:T	1.37564e-05	-1.03664e-10	-0.613545
47857085	chr11:47857085:C:T	9.79175e-06	-1.03664e-10	-0.95351
47858629	chr11:47858629:A:G	1.02326e-05	-1.03664e-10	-0.909468
47859001	chr11:47859001:G:A	1.01145e-05	-1.03664e-10	-0.921076
47859840	chr11:47859840:C:T	1.50619e-05	-1.03664e-10	-0.52288
47859935	chr11:47859935:G:A	3.33411e-05	1.42581	-1.15407
47860073	chr11:47860073:G:C	1.31506e-05	-1.03664e-10	-0.658583
47860410	chr11:47860410:C:T	2.45663e-05	-1.03664e-10	-0.0336734
47860789	chr11:47860789:G:A	5.11814e-05	1.78034	-1.08001
47860798	chr11:47860798:G:A	9.30086e-06	-1.03664e-10	-1.00494
47861214	chr11:47861214:A:G	0.00719881	5.64662	-2.27101e-10
47861469	chr11:47861469:G:A	2.88158e-05	-1.03664e-10	0.125873
47861785	chr11:47861785:C:T	2.67277e-06	-1.45503	-0.796901
47861914	chr11:47861914:G:C	8.22929e-06	-1.03664e-10	-1.12735
47862708	chr11:47862708:T:C	4.64951e-05	1.72481	-1.12051
47863110	chr11:47863110:A:T	1.52325e-05	-1.03664e-10	-0.511621
47863295	chr11:47863295:G:A	4.30493e-06	-0.674158	-1.10113
47863423	chr11:47863423:G:T	2.88176e-05	-1.03664e-10	0.125934
47864131	chr11:47864131:C:T	1.53139e-05	-1.03664e-10	-0.506291
47864461	chr11:47864461:C:T	9.80374e-06	-1.03664e-10	-0.952286
47864571	chr11:47864571:T:C	1.03297e-05	-1.03664e-10	-0.90003
47864670	chr11:47864670:T:C	8.10563e-06	-1.03664e-10	-1.14249
47864812	chr11:47864812:T:C	1.83926e-05	0.296297	-0.619398
47864878	chr11:47864878:A:T	8.25255e-06	-1.03664e-10	-1.12453
47864989	chr11:47864989:T:G	1.02242e-05	-0.0330681	-0.877222
47865087	chr11:47865087:T:A	3.1777e-05	1.32103	-1.09734
47865535	chr11:47865535:T:C	2.94993e-05	1.27626	-1.12695
47866981	chr11:47866981:A:G	1.01994e-05	-1.03664e-10	-0.912724
47866990	chr11:47866990:T:C	1.75624e-05	-1.03664e-10	-0.369291
47867077	chr11:47867077:A:G	0.000201225	2.78857	-0.719199
47867162	chr11:47867162:C:T	0.000290114	3.15143	-0.716204
47867759	chr11:47867759:C:T	1.07055e-05	-1.03664e-10	-0.864293
47867993	chr11:47867993:C:T	2.06787e-05	0.42298	-0.628927
47868078	chr11:47868078:G:T	6.25316e-06	-1.40196	-2.27101e-10
47868185	chr11:47868185:C:T	5.36758e-06	-0.412741	-1.14193
47868292	chr11:47868292:A:G	1.53291e-05	-1.03664e-10	-0.505295
47868620	chr11:47868620:G:A	2.52654e-06	-1.51032	-0.79788
47869703	chr11:47869703:A:T	1.92649e-05	-1.03664e-10	-0.276763
47869782	chr11:47869782:A:G	9.59916e-06	-1.03664e-10	-0.973375
47869883	chr11:47869883:C:G	9.3977e-06	-1.03664e-10	-0.994585
47869958	chr11:47869958:A:G	8.94936e-06	-1.03664e-10	-1.04347
47870031	chr11:47870031:T:C	5.09417e-06	-0.461504	-1.14545
47870047	chr11:47870047:GA:G	1.25158e-05	-1.03664e-10	-0.708056
47870065	chr11:47870065:T:C	9.06303e-06	-1.03664e-10	-1.03085
47870334	chr11:47870334:A:G	1.34383e-05	-1.03664e-10	-0.636943
47871568	chr11:47871568:A:T	4.14563e-06	-0.664831	-1.14816
47871868	chr11:47871868:A:G	8.06694e-06	-1.03664e-10	-1.14728
47872182	chr11:47872182:G:A	3.06407e-06	-1.43683	-0.678482
47873353	chr11:47873353:C:T	2.18083e-05	-1.03664e-10	-0.152761
47873791	chr11:47873791:T:G	9.69745e-06	-1.03664e-10	-0.963188
47873801	chr11:47873801:G:A	9.83666e-06	-1.03664e-10	-0.948934
47874108	chr11:47874108:A:G	8.07282e-06	-1.03664e-10	-1.14655
47874457	chr11:47874457:C:T	2.21647e-05	-1.03664e-10	-0.136549
47874707	chr11:47874707:T:A	1.42361e-05	-1.03664e-10	-0.57927
47875217	chr11:47875217:G:A	1.00716e-05	-1.03664e-10	-0.925335
47875328	chr11:47875328:C:T	8.06619e-06	-1.03664e-10	-1.14737
47875553	chr11:47875553:C:T	9.99361e-06	-1.03664e-10	-0.933105
47875785	chr11:47875785:A:G	8.69634e-06	-1.03664e-10	-1.07215
47875903	chr11:47875903:G:A	1.40081e-05	-1.03664e-10	-0.595412
47877068	chr11:47877068:A:C	8.78587e-06	-1.03664e-10	-1.06191
47877358	chr11:47877358:A:G	1.24174e-05	-1.03664e-10	-0.715953
47877463	chr11:47877463:C:T	8.31464e-06	-1.03664e-10	-1.11703
47877648	chr11:47877648:G:T	1.42496e-05	-1.03664e-10	-0.578324
47879019	chr11:47879019:C:T	0.000286757	3.10416	-0.680581
47879117	chr11:47879117:T:A	1.39384e-05	-1.03664e-10	-0.600404
47879717	chr11:47879717:C:T	2.88263e-05	1.28065	-1.15441
47879943	chr11:47879943:C:T	7.47169e-06	-1.22393	-2.27101e-10
47879958	chr11:47879958:G:A	9.72878e-06	-1.03664e-10	-0.959962
47880105	chr11:47880105:C:T	9.5804e-06	-1.03664e-10	-0.975331
47880817	chr11:47880817:A:T	8.84914e-06	-1.03664e-10	-1.05473
47881097	chr11:47881097:G:A	8.09137e-06	-1.03664e-10	-1.14425
47881443	chr11:47881443:G:A	1.60776e-05	-1.03664e-10	-0.457623
47881451	chr11:47881451:C:T	7.15775e-06	-1.26685	-2.27101e-10
47881604	chr11:47881604:G:T	9.14355e-06	-1.03664e-10	-1.022
47882314	chr11:47882314:T:C	8.21121e-06	-1.03664e-10	-1.12955
47883101	chr11:47883101:A:G	8.07772e-06	-1.03664e-10	-1.14594
47884485	chr11:47884485:C:T	8.01023e-06	-1.03664e-10	-1.15433
47884591	chr11:47884591:T:G	1.11936e-05	-1.03664e-10	-0.819713
47885096	chr11:47885096:T:C	1.09548e-05	0.268659	-1.10993
47885798	chr11:47885798:C:T	6.3197e-05	1.9577	-1.04649
47886023	chr11:47886023:T:G	0.000340448	3.60694	-1.01173
47886030	chr11:47886030:A:C	1.01673e-05	-1.03664e-10	-0.915879
47886089	chr11:47886089:A:G	0.000326868	3.61523	-1.06072
47886700	chr11:47886700:AT:A	8.09333e-06	-1.03664e-10	-1.14401
47886917	chr11:47886917:G:T	1.05316e-05	-1.03664e-10	-0.88067
47886938	chr11:47886938:C:T	9.21494e-06	-1.01422	-2.27101e-10
47887015	chr11:47887015:C:T	9.48439e-06	-1.03664e-10	-0.985403
47887165	chr11:47887165:C:A	9.58798e-06	-1.03664e-10	-0.974541
47887559	chr11:47887559:C:A	1.83697e-05	-1.03664e-10	-0.324349
47887761	chr11:47887761:C:T	4.4699e-05	1.69109	-1.12619
47887934	chr11:47887934:T:C	1.00075e-05	-1.03664e-10	-0.931716
47888515	chr11:47888515:G:A	7.20596e-05	2.11386	-1.07141
47888832	chr11:47888832:G:A	1.01507e-05	-1.03664e-10	-0.917512
47889501	chr11:47889501:G:A	1.14714e-05	-1.03664e-10	-0.795191
47890598	chr11:47890598:G:A	1.36356e-05	0.531853	-1.15422
47890604	chr11:47890604:C:T	1.01538e-05	-1.03664e-10	-0.917204
47892746	chr11:47892746:G:A	1.05387e-05	-1.03664e-10	-0.880001
47892943	chr11:47892943:T:C	9.6714e-06	-1.03664e-10	-0.965877
47893161	chr11:47893161:G:A	1.00742e-05	-1.03664e-10	-0.92507
47893303	chr11:47893303:C:T	1.05548e-05	-0.878466	-2.27101e-10
47893406	chr11:47893406:G:C	1.05997e-05	-1.53036	0.656134
47893747	chr11:47893747:A:G	0.000206028	2.97912	-0.886158
47894374	chr11:47894374:T:C	1.01562e-05	-1.03664e-10	-0.916965
47894474	chr11:47894474:C:T	8.22186e-06	-1.03664e-10	-1.12825
47894697	chr11:47894697:T:A	1.51747e-05	-0.515418	-2.27101e-10
47894925	chr11:47894925:A:G	1.5127e-05	-1.03664e-10	-0.518571
47894995	chr11:47894995:A:T	8.4656e-06	-1.03664e-10	-1.09904
47896079	chr11:47896079:G:A	1.37937e-05	0.543373	-1.15421
47896299	chr11:47896299:A:G	1.01545e-05	-1.03664e-10	-0.917131
47896454	chr11:47896454:T:G	0.000469143	3.81548	-0.899623
47896588	chr11:47896588:G:A	1.10225e-05	0.252681	-1.08779
47896810	chr11:47896810:A:T	0.000425453	3.66331	-0.845206
47896864	chr11:47896864:G:T	1.44784e-05	0.591761	-1.15416
47897576	chr11:47897576:C:T	9.35458e-06	-1.03664e-10	-0.999184
47897583	chr11:47897583:T:A	9.82504e-06	-1.03664e-10	-0.950116
47897931	chr11:47897931:T:C	8.0206e-06	-1.03664e-10	-1.15304
47898175	chr11:47898175:G:A	1.28226e-05	-1.03664e-10	-0.68384
47898542	chr11:47898542:C:T	8.08845e-06	-1.03664e-10	-1.14461
47898852	chr11:47898852:A:AG	1.79119e-05	-1.03664e-10	-0.349587
47899009	chr11:47899009:G:T	1.11817e-05	-1.03664e-10	-0.820774
47899441	chr11:47899441:G:T	2.0794e-05	-0.200384	-2.27101e-10
47899553	chr11:47899553:G:A	1.52426e-05	-0.979518	0.468564
47900057	chr11:47900057:CTA:C	1.17045e-05	-1.03664e-10	-0.775076
47900257	chr11:47900257:G:A	8.31385e-06	-1.03664e-10	-1.11713
47900348	chr11:47900348:C:T	1.55995e-05	-1.03664e-10	-0.487814
47900595	chr11:47900595:C:G	9.67163e-05	2.31693	-0.980197
47900968	chr11:47900968:G:GA	0.000304027	3.07891	-0.59684
47901120	chr11:47901120:C:T	8.53069e-06	-1.03664e-10	-1.09138
47901163	chr11:47901163:C:T	0.000102209	2.3463	-0.954335
47901291	chr11:47901291:G:A	8.40439e-06	-1.03664e-10	-1.1063
47901878	chr11:47901878:A:G	1.23093e-05	-1.03664e-10	-0.724698
47901899	chr11:47901899:T:C	8.71028e-06	-1.03664e-10	-1.07055
47902094	chr11:47902094:G:A	1.98295e-05	-1.03664e-10	-0.247881
47902211	chr11:47902211:T:A	8.31605e-06	-1.03664e-10	-1.11686
47902380	chr11:47902380:G:A	8.02305e-06	-1.03664e-10	-1.15273
47902750	chr11:47902750:A:T	8.10202e-06	-1.03664e-10	-1.14294
47903140	chr11:47903140:TC:T	7.33022e-05	2.02553	-0.96599
47903287	chr11:47903287:T:C	8.96713e-06	-1.03664e-10	-1.04148
47903535	chr11:47903535:C:T	8.02713e-06	-1.03664e-10	-1.15222
47903565	chr11:47903565:A:AT	8.4242e-06	-1.03664e-10	-1.10394
47903589	chr11:47903589:G:A	1.02679e-05	-1.03664e-10	-0.906024
47904572	chr11:47904572:G:A	8.58743e-06	-1.03664e-10	-1.08475
47904700	chr11:47904700:G:C	8.31843e-06	-1.03664e-10	-1.11658
47904809	chr11:47904809:C:T	2.50941e-06	-1.16351	-1.15149
47905033	chr11:47905033:C:T	8.18711e-06	-1.03664e-10	-1.13249
47905992	chr11:47905992:A:G	0.000491548	3.93464	-0.972125
47906812	chr11:47906812:C:G	8.09483e-06	-1.03664e-10	-1.14383
47906841	chr11:47906841:G:A	8.35792e-06	-1.03664e-10	-1.11184
47907029	chr11:47907029:C:T	1.27948e-05	-1.03664e-10	-0.686012
47907163	chr11:47907163:G:A	7.62691e-05	2.07315	-0.973936
47907228	chr11:47907228:G:A	7.3422e-06	-1.24141	-2.27101e-10
47907470	chr11:47907470:A:C	9.00074e-06	-1.03664e-10	-1.03774
47907596	chr11:47907596:A:G	8.37562e-06	-1.03664e-10	-1.10973
47907899	chr11:47907899:C:T	9.13558e-06	-1.02287	-2.27101e-10
47908052	chr11:47908052:C:T	0.000101272	2.36949	-0.986732
47908294	chr11:47908294:G:A	2.71075e-06	-1.44706	-0.790766
47908323	chr11:47908323:T:C	9.9676e-06	-1.03664e-10	-0.93571
47908744	chr11:47908744:A:G	8.0946e-06	-1.03664e-10	-1.14385
47909259	chr11:47909259:C:T	9.03125e-06	-1.03664e-10	-1.03436
47909527	chr11:47909527:C:T	0.000104672	2.47062	-1.05483
47909561	chr11:47909561:G:A	8.15978e-06	-1.03664e-10	-1.13583
47909955	chr11:47909955:C:T	2.14441e-05	-1.03664e-10	-0.169599
47910005	chr11:47910005:C:T	0.000101439	2.3508	-0.966388
47910054	chr11:47910054:G:A	0.000762719	4.55475	-1.15291
47910058	chr11:47910058:C:A	0.000785006	4.58395	-1.15331
47910185	chr11:47910185:G:A	4.45936e-05	1.67928	-1.11674
47910458	chr11:47910458:C:T	5.78696e-06	-1.47944	-2.27101e-10
47910512	chr11:47910512:G:A	8.09712e-06	-1.03664e-10	-1.14354
47910569	chr11:47910569:G:A	1.48022e-05	0.416751	-0.957024
47910602	chr11:47910602:G:A	8.01806e-06	-1.03664e-10	-1.15335
47911114	chr11:47911114:G:A	0.000131073	2.25873	-0.618022
47912291	chr11:47912291:A:C	1.00636e-05	-1.03664e-10	-0.926123
47912601	chr11:47912601:G:A	1.12107e-05	-1.03664e-10	-0.818178
47912908	chr11:47912908:G:T	9.77863e-06	-1.03664e-10	-0.954851
47913171	chr11:47913171:G:A	8.66515e-05	2.12672	-0.899875
47913620	chr11:47913620:G:A	8.29174e-06	-1.03664e-10	-1.11979
47913777	chr11:47913777:A:G	8.23944e-06	-1.03664e-10	-1.12612
47914663	chr11:47914663:C:T	9.43302e-06	-1.03664e-10	-0.990834
47915137	chr11:47915137:A:G	9.72657e-06	-1.03664e-10	-0.96019
47915467	chr11:47915467:C:T	8.29042e-06	-1.03664e-10	-1.11995
47915502	chr11:47915502:C:T	1.04675e-05	-1.03664e-10	-0.886776
47915619	chr11:47915619:T:C	8.68611e-06	-1.03664e-10	-1.07332
47915630	chr11:47915630:G:A	5.56994e-06	-1.51767	-2.27101e-10
47915648	chr11:47915648:T:C	8.69393e-06	-1.03664e-10	-1.07243
47915783	chr11:47915783:C:T	9.0237e-06	-1.03664e-10	-1.0352
47916498	chr11:47916498:T:C	8.18841e-06	-1.03664e-10	-1.13233
47916499	chr11:47916499:A:G	9.70358e-06	-1.03664e-10	-0.962555
47916982	chr11:47916982:C:T	0.000167228	1.88431	-2.27101e-10
47917266	chr11:47917266:A:T	5.75067e-06	-1.48573	-2.27101e-10
47917963	chr11:47917963:C:G	4.5151e-05	0.574962	-2.27101e-10
47918110	chr11:47918110:G:A	8.49864e-06	-1.03664e-10	-1.09514
47918662	chr11:47918662:C:T	8.04628e-06	-1.03664e-10	-1.14984
47919373	chr11:47919373:T:C	2.20923e-06	-1.35309	-1.08932
47920125	chr11:47920125:C:T	1.09529e-05	-1.24935	0.4079
47920171	chr11:47920171:G:A	3.55564e-05	1.48744	-1.15137
47921070	chr11:47921070:ATTC:A	2.01674e-06	-1.39219	-1.14138
47921356	chr11:47921356:C:T	0.0061536	6.49883	-1.00909
47921506	chr11:47921506:T:C	1.05048e-05	-1.03664e-10	-0.883223
47921867	chr11:47921867:C:T	2.79012e-06	-1.52811	-0.68086
47922187	chr11:47922187:T:C	2.09609e-06	-1.34689	-1.14808
47922333	chr11:47922333:A:C	8.09376e-06	-1.03664e-10	-1.14396
47922431	chr11:47922431:G:A	8.68373e-06	-1.03664e-10	-1.0736
47922755	chr11:47922755:A:T	9.04834e-06	-1.03664e-10	-1.03247
47922826	chr11:47922826:G:A	1.05469e-05	-1.03664e-10	-0.879217
47923260	chr11:47923260:G:A	8.99937e-06	-1.03664e-10	-1.0379
47923714	chr11:47923714:G:A	8.05538e-06	-1.03664e-10	-1.14871
47923761	chr11:47923761:C:T	6.65547e-05	-1.03664e-10	0.962973
47924027	chr11:47924027:G:A	0.000216607	3.07378	-0.930745
47924366	chr11:47924366:G:A	0.000184636	2.90244	-0.919102
47924610	chr11:47924610:G:A	0.000225469	3.11088	-0.927746
47924876	chr11:47924876:C:T	5.76379e-05	0.81913	-2.27101e-10
47925284	chr11:47925284:G:A	0.000202129	3.22446	-1.15061
47925314	chr11:47925314:G:C	0.000206668	2.9844	-0.888333
47925973	chr11:47925973:T:C	9.21396e-06	-1.03664e-10	-1.01433
47926106	chr11:47926106:T:C	1.89131e-06	-1.44481	-1.15297
47926126	chr11:47926126:G:T	8.09464e-06	-1.03664e-10	-1.14385
47926265	chr11:47926265:C:T	8.04874e-06	-1.03664e-10	-1.14953
47926342	chr11:47926342:C:T	9.79432e-06	-1.03664e-10	-0.953248
47926389	chr11:47926389:T:G	1.61595e-05	-1.03664e-10	-0.452543
47926569	chr11:47926569:T:A	0.000215768	3.11711	-0.977955
47926761	chr11:47926761:A:C	8.06078e-06	-1.03664e-10	-1.14804
47926798	chr11:47926798:G:A	9.15756e-06	-1.03664e-10	-1.02047
47927265	chr11:47927265:C:T	8.14569e-06	-1.03664e-10	-1.13756
47927493	chr11:47927493:C:T	1.04811e-05	-1.03664e-10	-0.885473
47927717	chr11:47927717:G:T	8.69326e-06	-1.03664e-10	-1.0725
47927898	chr11:47927898:TG:T	8.52935e-06	-1.03664e-10	-1.09154
47928656	chr11:47928656:C:T	8.09786e-06	-1.03664e-10	-1.14345
47928927	chr11:47928927:T:C	9.37085e-06	-1.03664e-10	-0.997447
47929185	chr11:47929185:A:AC	0.00217567	5.2608	-0.810756
47929516	chr11:47929516:A:AT	8.0587e-06	-1.03664e-10	-1.1483
47929519	chr11:47929519:T:A	9.82821e-06	-1.03664e-10	-0.949794
47929568	chr11:47929568:AT:A	0.00599548	6.50765	-1.04394
47929658	chr11:47929658:TA:T	2.03262e-06	-1.39883	-1.1269
47929667	chr11:47929667:A:G	8.176e-06	-1.03664e-10	-1.13385
47929715	chr11:47929715:AT:A	8.1558e-06	-1.03664e-10	-1.13632
47929801	chr11:47929801:C:A	0.000107127	2.54294	-1.10398
47930133	chr11:47930133:G:C	8.42055e-06	-1.03664e-10	-1.10438
47930193	chr11:47930193:G:C	8.52876e-06	-1.03664e-10	-1.09161
47930219	chr11:47930219:C:G	0.00185786	5.03742	-0.745289
47930756	chr11:47930756:T:C	5.78938e-06	-1.47903	-2.27101e-10
47931147	chr11:47931147:A:G	9.38215e-06	-1.03664e-10	-0.996241
47931201	chr11:47931201:G:C	0.00172542	5.05735	-0.839177
47931338	chr11:47931338:G:A	1.22595e-05	-1.03664e-10	-0.728748
47931406	chr11:47931406:G:T	1.04515e-05	-1.03664e-10	-0.888304
47931590	chr11:47931590:G:A	0.00196275	5.10625	-0.759203
47931925	chr11:47931925:C:T	0.000238062	3.10995	-0.872468
47932635	chr11:47932635:G:C	0.00163766	5.00324	-0.837273
47933214	chr11:47933214:T:A	0.00321946	5.88767	-1.04575
47933304	chr11:47933304:C:T	1.0601e-05	-1.03664e-10	-0.874104
47933410	chr11:47933410:C:A	0.000271345	3.26761	-0.899266
47933885	chr11:47933885:A:T	8.12523e-06	-1.03664e-10	-1.14008
47933944	chr11:47933944:A:C	0.00160795	4.97843	-0.830767
47934075	chr11:47934075:T:G	5.97928e-06	-1.44675	-2.27101e-10
47934222	chr11:47934222:A:G	7.28095e-06	-1.24979	-2.27101e-10
47934502	chr11:47934502:C:T	5.48668e-06	-1.53273	-2.27101e-10
47934789	chr11:47934789:G:A	8.05768e-06	-1.03664e-10	-1.14842
47935456	chr11:47935456:C:T	1.19263e-05	-0.756304	-2.27101e-10
47935629	chr11:47935629:G:A	9.51239e-06	-1.03664e-10	-0.982456
47936304	chr11:47936304:C:T	0.0026229	5.77917	-1.14218
47937070	chr11:47937070:C:T	0.00284426	5.86614	-1.14814
47937904	chr11:47937904:T:A	8.4578e-06	-1.03664e-10	-1.09996
47938321	chr11:47938321:A:G	1.06985e-05	-1.03664e-10	-0.864945
47938658	chr11:47938658:C:T	0.000131658	2.74025	-1.09509
47939193	chr11:47939193:T:C	8.83856e-06	-1.03664e-10	-1.05593
47939600	chr11:47939600:G:A	8.561e-06	-1.03664e-10	-1.08783
47940014	chr11:47940014:G:C	2.27812e-06	-1.28268	-1.12902
47940377	chr11:47940377:C:T	5.63645e-06	-1.5058	-2.27101e-10
47940746	chr11:47940746:C:T	1.97838e-06	-1.4232	-1.12957
47941481	chr11:47941481:T:C	1.06908e-05	-1.03664e-10	-0.865665
47941719	chr11:47941719:A:G	1.36925e-05	-1.03664e-10	-0.618204
47941730	chr11:47941730:T:C	8.99081e-06	-1.03664e-10	-1.03885
47942344	chr11:47942344:C:A	8.84987e-06	-1.03664e-10	-1.05465
47942517	chr11:47942517:AT:A	0.000165642	1.87478	-2.27101e-10
47942847	chr11:47942847:A:G	9.63556e-06	-1.03664e-10	-0.96959
47943396	chr11:47943396:T:C	6.64828e-05	0.961892	-2.27101e-10
47943637	chr11:47943637:C:G	0.000121673	2.64584	-1.07955
47944008	chr11:47944008:A:G	0.00324404	4.84952	-2.27101e-10
47944235	chr11:47944235:G:A	8.95475e-06	-1.03664e-10	-1.04287
47944409	chr11:47944409:T:C	2.08976e-06	-1.41552	-1.08248
47944583	chr11:47944583:ACT:A	8.41745e-06	-1.03664e-10	-1.10474
47945317	chr11:47945317:A:G	0.00363651	6.09267	-1.12894
47945530	chr11:47945530:G:A	1.79972e-05	-1.03664e-10	-0.344836
47945601	chr11:47945601:G:A	6.43928e-06	-1.37263	-2.27101e-10
47945696	chr11:47945696:G:T	5.60789e-05	-1.03664e-10	0.791709
47945740	chr11:47945740:T:G	1.01092e-05	-0.921602	-2.27101e-10
47945947	chr11:47945947:G:A	0.00292169	5.88213	-1.13727
47946077	chr11:47946077:G:A	0.0121684	7.2606	-1.08905
47946095	chr11:47946095:C:G	0.000162334	1.8546	-2.27101e-10
47946491	chr11:47946491:C:A	8.02591e-06	-1.03664e-10	-1.15237
47946506	chr11:47946506:T:C	8.45426e-06	-1.03664e-10	-1.10038
47946566	chr11:47946566:A:G	5.31533e-05	0.73813	-2.27101e-10
47946906	chr11:47946906:G:T	1.17898e-05	-0.767813	-2.27101e-10
47947191	chr11:47947191:C:G	8.64375e-06	-1.03664e-10	-1.07821
47947600	chr11:47947600:T:C	0.000117527	2.60833	-1.07671
47947619	chr11:47947619:A:G	0.00286957	5.85621	-1.12934
47947627	chr11:47947627:T:C	0.00081459	4.29724	-0.829609
47948369	chr11:47948369:T:G	8.20614e-06	-1.03664e-10	-1.13017
47949314	chr11:47949314:C:T	0.000280362	3.39743	-0.996404
47949540	chr11:47949540:G:A	0.00240411	5.68544	-1.13556
47949694	chr11:47949694:T:A	0.000416003	2.50478	0.290862
47949802	chr11:47949802:A:T	8.99719e-06	-1.03664e-10	-1.03814
47949815	chr11:47949815:A:G	8.67656e-06	-1.03664e-10	-1.07443
47950106	chr11:47950106:C:T	0.00146829	4.98662	-0.929814
47950197	chr11:47950197:A:G	1.66586e-05	-1.03664e-10	-0.422122
47950328	chr11:47950328:T:C	8.87172e-06	-1.03664e-10	-1.05218
47950729	chr11:47950729:T:G	1.56753e-05	-1.03664e-10	-0.482967
47950831	chr11:47950831:A:G	0.00243599	5.68788	-1.12482
47951358	chr11:47951358:T:A	1.34158e-05	-1.03664e-10	-0.638617
47951537	chr11:47951537:C:T	2.0329e-06	-1.53153	-0.994059
47951724	chr11:47951724:C:T	9.16782e-06	-1.03664e-10	-1.01935
47951764	chr11:47951764:T:C	9.02103e-06	-1.03664e-10	-1.03549
47951925	chr11:47951925:G:A	1.87675e-06	-1.45475	-1.15076
47952028	chr11:47952028:AAG:A	2.25847e-06	-1.29741	-1.12295
47952051	chr11:47952051:A:G	9.15106e-06	-1.03664e-10	-1.02118
47952104	chr11:47952104:G:A	8.81284e-06	-1.03664e-10	-1.05884
47952282	chr11:47952282:T:C	8.35613e-06	-1.03664e-10	-1.11206
47952648	chr11:47952648:G:A	1.06389e-05	-1.03664e-10	-0.870534
47953853	chr11:47953853:G:C	8.50291e-06	-1.03664e-10	-1.09464
47954080	chr11:47954080:T:A	0.000555487	4.15023	-1.06543
47954686	chr11:47954686:T:A	9.03706e-06	-1.03664e-10	-1.03372
47955251	chr11:47955251:C:T	5.48588e-06	-1.53287	-2.27101e-10
47955330	chr11:47955330:A:G	1.83374e-06	-1.53298	-1.09571
47955712	chr11:47955712:T:C	1.67727e-05	-1.03664e-10	-0.415296
47955902	chr11:47955902:A:G	0.000324545	3.56544	-1.01807
47956701	chr11:47956701:C:T	9.1753e-06	-1.03664e-10	-1.01854
47957465	chr11:47957465:T:C	0.000262039	3.41061	-1.07717
47958100	chr11:47958100:A:G	6.54004e-06	-1.35711	-2.27101e-10
47958899	chr11:47958899:C:A	6.92635e-06	-1.29972	-2.27101e-10
47958909	chr11:47958909:G:T	6.93499e-06	-1.29847	-2.27101e-10
47959016	chr11:47959016:T:G	2.63832e-06	-1.12873	-1.13618
47960136	chr11:47960136:C:G	9.77688e-06	-1.03664e-10	-0.95503
47960555	chr11:47960555:C:CA	6.01092e-06	-1.44147	-2.27101e-10
47961091	chr11:47961091:G:A	8.73792e-06	-1.03664e-10	-1.06738
47961217	chr11:47961217:TC:T	0.00220271	5.59293	-1.13053
47961925	chr11:47961925:G:A	0.000497761	2.7014	0.273673
47962729	chr11:47962729:T:C	8.33955e-06	-1.03664e-10	-1.11404
47962938	chr11:47962938:T:C	6.40982e-06	-1.37722	-2.27101e-10
47962998	chr11:47962998:C:T	8.03086e-06	-1.03664e-10	-1.15176
47963231	chr11:47963231:C:T	8.44735e-06	-1.03664e-10	-1.1012
47963917	chr11:47963917:T:A	9.28489e-06	-1.03664e-10	-1.00666
47964566	chr11:47964566:A:G	8.67339e-06	-1.03664e-10	-1.07479
47964692	chr11:47964692:T:A	0.00101134	4.68026	-0.996276
47965442	chr11:47965442:A:T	0.000204818	3.12189	-1.03482
47965500	chr11:47965500:C:T	1.04785e-05	-1.03664e-10	-0.885721
47966078	chr11:47966078:A:G	0.000164176	2.77891	-0.913023
47966297	chr11:47966297:C:A	1.42394e-05	-1.03664e-10	-0.579039
47966431	chr11:47966431:C:T	1.02679e-05	-1.03664e-10	-0.906032
47966682	chr11:47966682:C:T	1.04918e-05	-1.03664e-10	-0.884452
47966728	chr11:47966728:T:C	8.13039e-06	-1.03664e-10	-1.13944
47966913	chr11:47966913:G:A	9.05387e-06	-1.03664e-10	-1.03186
47966944	chr11:47966944:G:A	0.000534952	4.02732	-0.980191
47967004	chr11:47967004:T:C	0.000522229	4.01848	-0.995425
47967225	chr11:47967225:A:G	0.000198094	2.05369	-2.27101e-10
47967451	chr11:47967451:C:T	0.000596316	2.90644	0.249283
47967987	chr11:47967987:C:T	1.93012e-05	-1.03664e-10	-0.274885
47968129	chr11:47968129:C:A	8.74239e-06	-1.03664e-10	-1.06687
47968284	chr11:47968284:G:C	0.000429071	3.8638	-1.03723
47968728	chr11:47968728:G:A	8.61482e-06	-1.03664e-10	-1.08157
47969177	chr11:47969177:C:T	1.05903e-05	-1.03664e-10	-0.875116
47969237	chr11:47969237:G:A	5.59358e-06	-1.51343	-2.27101e-10
47969309	chr11:47969309:G:A	0.000630317	4.23923	-1.02806
47969627	chr11:47969627:G:A	5.60669e-06	-1.51109	-2.27101e-10
47970011	chr11:47970011:A:G	8.31797e-06	-1.03664e-10	-1.11663
47970659	chr11:47970659:C:T	0.00232151	5.6545	-1.13957
47971663	chr11:47971663:T:C	5.49902e-06	-1.53048	-2.27101e-10
47971952	chr11:47971952:G:A	0.000632777	4.25576	-1.04069
47972110	chr11:47972110:G:C	0.0025825	5.75337	-1.13191
47972172	chr11:47972172:A:G	8.39643e-06	-1.03664e-10	-1.10724
47972254	chr11:47972254:C:T	8.25276e-06	-1.03664e-10	-1.1245
47972561	chr11:47972561:C:A	9.23933e-06	-1.03664e-10	-1.01158
47973259	chr11:47973259:A:G	9.27915e-06	-1.03664e-10	-1.00728
47973706	chr11:47973706:G:A	9.24145e-06	-1.03664e-10	-1.01135
47973950	chr11:47973950:C:G	8.30161e-06	-1.03664e-10	-1.1186
47974313	chr11:47974313:C:T	1.18539e-05	-0.762396	-2.27101e-10
47975378	chr11:47975378:C:A	1.01346e-05	-1.03664e-10	-0.919099
47975923	chr11:47975923:T:C	0.0024051	5.63803	-1.08773
47976558	chr11:47976558:T:C	1.40106e-05	-1.03664e-10	-0.595239
47976702	chr11:47976702:CTTGGTTTATTAGCCTT:C	0.000135228	1.67191	-2.27101e-10
47977625	chr11:47977625:C:T	1.00956e-05	-1.03664e-10	-0.922948
47977666	chr11:47977666:C:T	1.98623e-06	-1.40592	-1.14289
47977899	chr11:47977899:G:T	9.03299e-06	-1.03664e-10	-1.03417
47978277	chr11:47978277:C:T	8.01302e-06	-1.03664e-10	-1.15398
47978817	chr11:47978817:C:T	8.01378e-06	-1.03664e-10	-1.15389
47979091	chr11:47979091:C:T	8.80369e-06	-1.03664e-10	-1.05988
47979228	chr11:47979228:T:C	0.000294022	3.52026	-1.07165
47979286	chr11:47979286:G:A	1.27126e-05	-1.03664e-10	-0.692457
47979530	chr11:47979530:A:G	1.57098e-05	-0.480769	-2.27101e-10
47979919	chr11:47979919:G:C	9.9119e-06	-1.03664e-10	-0.941315
47980050	chr11:47980050:G:A	3.79714e-05	-1.03664e-10	0.401784
47981171	chr11:47981171:G:T	1.33137e-05	-1.03664e-10	-0.646257
47981349	chr11:47981349:G:A	8.91134e-06	-1.03664e-10	-1.04773
47981643	chr11:47981643:T:A	3.86107e-05	-1.03664e-10	0.418478
47981644	chr11:47981644:C:T	3.84436e-05	-1.03664e-10	0.414141
47981788	chr11:47981788:C:T	1.3334e-05	-1.03664e-10	-0.644736
47982069	chr11:47982069:C:CA	9.05984e-06	-1.03664e-10	-1.0312
47982372	chr11:47982372:A:G	1.07979e-05	-1.03664e-10	-0.855701
47983613	chr11:47983613:C:T	1.32385e-05	-1.03664e-10	-0.651922
47984229	chr11:47984229:G:A	8.69633e-06	-1.03664e-10	-1.07215
47984508	chr11:47984508:T:C	9.00197e-06	-1.03664e-10	-1.03761
47984543	chr11:47984543:T:C	8.39962e-06	-1.03664e-10	-1.10686
47984908	chr11:47984908:G:A	8.08693e-06	-1.03664e-10	-1.1448
47985494	chr11:47985494:A:G	9.32425e-06	-1.03664e-10	-1.00243
47985723	chr11:47985723:C:T	8.1078e-06	-1.03664e-10	-1.14222
47986585	chr11:47986585:C:T	8.02102e-06	-1.03664e-10	-1.15299
47987522	chr11:47987522:C:T	3.01303e-05	-1.48533	1.65581
47987664	chr11:47987664:A:G	1.18124e-05	-0.765904	-2.27101e-10
47987702	chr11:47987702:G:GT	9.44168e-06	-1.03664e-10	-0.989917
47987985	chr11:47987985:T:C	2.0593e-05	0.876229	-1.08633
47988110	chr11:47988110:G:C	1.01145e-05	-1.03664e-10	-0.921084
47988580	chr11:47988580:G:A	8.23143e-06	-1.03664e-10	-1.12709
47988713	chr11:47988713:A:G	1.03603e-05	-1.03664e-10	-0.897067
47989129	chr11:47989129:C:T	8.00979e-06	-1.03664e-10	-1.15439
47989344	chr11:47989344:G:A	9.30406e-06	-1.03664e-10	-1.0046
47989349	chr11:47989349:C:T	6.36233e-05	0.917928	-2.27101e-10
47989620	chr11:47989620:A:T	9.85046e-06	-1.03664e-10	-0.947532
47989657	chr11:47989657:A:T	1.60742e-05	-1.03664e-10	-0.457832
47989731	chr11:47989731:C:G	3.94488e-05	1.58597	-1.14602
47990259	chr11:47990259:G:A	8.23367e-06	-1.03664e-10	-1.12682
47990342	chr11:47990342:C:T	8.01121e-06	-1.03664e-10	-1.15421
47991011	chr11:47991011:C:T	2.75604e-05	-1.03664e-10	0.0813312
47991085	chr11:47991085:C:G	1.32387e-05	-1.03664e-10	-0.651909
47991465	chr11:47991465:C:T	0.000243485	2.69974	-0.439737
47991533	chr11:47991533:A:G	8.80558e-06	-1.03664e-10	-1.05967
47991604	chr11:47991604:A:G	8.74709e-06	-1.03664e-10	-1.06633
47991893	chr11:47991893:T:A	8.6131e-06	-1.03664e-10	-1.08177
47992237	chr11:47992237:G:A	0.000241747	3.32864	-1.0758
47993316	chr11:47993316:C:T	1.76919e-06	-1.53152	-1.13301
47993596	chr11:47993596:G:A	1.02343e-05	-1.03664e-10	-0.909301
47994672	chr11:47994672:T:A	1.59412e-05	-1.03664e-10	-0.466142
47994844	chr11:47994844:G:A	8.6267e-06	-1.03664e-10	-1.08019
47995595	chr11:47995595:G:A	0.000250558	2.7949	-0.50626
47995753	chr11:47995753:G:A	0.00018239	2.55039	-0.579291
47996530	chr11:47996530:C:T	9.37691e-06	-1.03664e-10	-0.9968
47996544	chr11:47996544:T:C	8.08782e-06	-1.03664e-10	-1.14469
47996548	chr11:47996548:A:G	1.31699e-05	-1.03664e-10	-0.657117
47996828	chr11:47996828:G:A	8.06984e-06	-1.03664e-10	-1.14692
47996843	chr11:47996843:G:A	5.58487e-06	-1.51499	-2.27101e-10
47997355	chr11:47997355:T:A	8.69427e-06	-1.03664e-10	-1.07239
47997609	chr11:47997609:T:C	9.13778e-06	-1.03664e-10	-1.02263
47997797	chr11:47997797:G:A	8.24092e-06	-1.03664e-10	-1.12594
47997845	chr11:47997845:T:G	8.11846e-06	-1.03664e-10	-1.14091
47998216	chr11:47998216:C:T	8.03253e-06	-1.03664e-10	-1.15155
47998651	chr11:47998651:T:C	5.54027e-06	-1.52301	-2.27101e-10
47998991	chr11:47998991:A:G	8.32115e-06	-1.03664e-10	-1.11625
47999013	chr11:47999013:T:G	8.46249e-06	-1.03664e-10	-1.09941
48000226	chr11:48000226:A:G	0.000177214	-0.851171	2.79348
48000311	chr11:48000311:T:A	7.85802e-06	-0.0213452	-1.15217
48000382	chr11:48000382:A:G	8.20894e-06	-1.03664e-10	-1.12983
48000513	chr11:48000513:G:C	8.15789e-06	-1.03664e-10	-1.13606
48000560	chr11:48000560:C:T	1.12571e-05	-1.03664e-10	-0.814052
48000633	chr11:48000633:A:G	8.15766e-06	-1.03664e-10	-1.13609
48000960	chr11:48000960:C:T	3.24857e-05	-1.52889	1.77464
48001230	chr11:48001230:T:A	1.67737e-05	-1.03664e-10	-0.415237
48002509	chr11:48002509:C:G	8.65207e-06	-1.03664e-10	-1.07725
48003111	chr11:48003111:G:T	9.69601e-06	-1.03664e-10	-0.963336
48003192	chr11:48003192:A:T	5.71889e-06	-1.49128	-2.27101e-10
48003193	chr11:48003193:T:G	9.48971e-06	-1.03664e-10	-0.984842
48003341	chr11:48003341:A:G	0.000182422	3.04113	-1.06986
48003424	chr11:48003424:T:C	8.24358e-06	-1.03664e-10	-1.12562
48003444	chr11:48003444:T:C	8.14826e-06	-1.03664e-10	-1.13725
48003488	chr11:48003488:T:A	1.06986e-05	-0.864942	-2.27101e-10
48003558	chr11:48003558:C:T	1.81573e-05	-1.03664e-10	-0.335977
48003667	chr11:48003667:T:C	5.63553e-06	-1.50596	-2.27101e-10
48003842	chr11:48003842:T:A	1.33938e-05	-1.03664e-10	-0.640255
48004122	chr11:48004122:C:T	3.44756e-05	0.305201	-2.27101e-10
48004181	chr11:48004181:C:T	8.24478e-06	-1.03664e-10	-1.12547
48004538	chr11:48004538:C:T	8.01083e-06	-1.03664e-10	-1.15426
48005082	chr11:48005082:CATG:C	3.37253e-06	-0.869591	-1.1498
48006116	chr11:48006116:C:T	1.21918e-05	-1.03664e-10	-0.734288
48006284	chr11:48006284:G:A	0.00018374	2.62448	-0.646013
48006556	chr11:48006556:G:A	8.26048e-06	-1.03664e-10	-1.12357
48006559	chr11:48006559:C:T	8.2564e-06	-1.03664e-10	-1.12406
48006791	chr11:48006791:G:T	4.40945e-05	1.70374	-1.15246
48006972	chr11:48006972:T:C	8.30597e-06	-1.03664e-10	-1.11808
48007137	chr11:48007137:G:A	1.0286e-05	-1.03664e-10	-0.90427
48007649	chr11:48007649:C:T	8.79814e-06	-1.03664e-10	-1.06051
48008013	chr11:48008013:G:A	1.03505e-05	-1.03664e-10	-0.898015
48009040	chr11:48009040:A:G	8.36385e-06	-1.03664e-10	-1.11113
48009088	chr11:48009088:A:G	8.62022e-06	-1.03664e-10	-1.08094
48009478	chr11:48009478:C:T	8.08269e-06	-1.03664e-10	-1.14533
48009539	chr11:48009539:C:T	5.73957e-06	-1.48767	-2.27101e-10
48010778	chr11:48010778:C:T	6.8598e-06	-1.30937	-2.27101e-10
48012112	chr11:48012112:G:C	8.15568e-06	-1.03664e-10	-1.13634
48012367	chr11:48012367:A:G	0.000148516	2.8265	-1.06085
48012579	chr11:48012579:G:A	6.54017e-06	-1.35709	-2.27101e-10
48013081	chr11:48013081:G:A	6.10723e-06	-1.42558	-2.27101e-10
48013446	chr11:48013446:A:G	1.02536e-05	0.0745936	-0.982019
48013513	chr11:48013513:G:A	8.41319e-06	-1.03664e-10	-1.10525
48013557	chr11:48013557:A:G	7.84294e-06	-0.149955	-1.02548
48013922	chr11:48013922:G:A	8.2538e-06	-0.113321	-1.01106
48014579	chr11:48014579:C:A	8.55089e-06	-1.03664e-10	-1.08901
48014709	chr11:48014709:T:A	9.84072e-06	-1.03664e-10	-0.948522
48015510	chr11:48015510:T:C	9.27289e-06	-1.00796	-2.27101e-10
48017751	chr11:48017751:G:A	8.13033e-06	-1.03664e-10	-1.13945
48018082	chr11:48018082:T:C	0.000359517	2.95328	-0.303569
48018367	chr11:48018367:G:A	9.94047e-06	-1.03664e-10	-0.938436
48018488	chr11:48018488:G:A	8.85195e-06	-1.03664e-10	-1.05441
48018709	chr11:48018709:C:T	1.96121e-05	-0.258901	-2.27101e-10
48020244	chr11:48020244:C:T	1.06404e-05	-1.03664e-10	-0.870396
48020351	chr11:48020351:G:A	8.41169e-06	-1.03664e-10	-1.10543
48021021	chr11:48021021:A:G	1.92368e-05	-1.03664e-10	-0.278225
48021501	chr11:48021501:T:G	8.44405e-06	-1.03664e-10	-1.10159
48022207	chr11:48022207:TA:T	0.000126023	-1.05742	2.65883
48022315	chr11:48022315:T:G	8.26386e-06	-1.03664e-10	-1.12316
48022549	chr11:48022549:C:A	9.3037e-06	-1.03664e-10	-1.00464
48022854	chr11:48022854:A:C	1.67161e-05	-1.03664e-10	-0.418679
48023018	chr11:48023018:G:A	8.43695e-06	-1.03664e-10	-1.10243
48023079	chr11:48023079:G:A	9.79743e-06	-1.03664e-10	-0.95293
48023511	chr11:48023511:C:T	8.03376e-06	-1.03664e-10	-1.1514
48023909	chr11:48023909:A:C	1.04235e-05	-1.03664e-10	-0.890987
48024258	chr11:48024258:C:T	8.18795e-06	-1.03664e-10	-1.13239
48024418	chr11:48024418:G:A	9.00943e-06	-1.03664e-10	-1.03678
48024816	chr11:48024816:C:T	0.00017367	1.88794	0.0341715
48024857	chr11:48024857:C:T	8.37995e-06	-1.03664e-10	-1.10921
48025748	chr11:48025748:A:G	1.06041e-05	-1.03664e-10	-0.873813
48026892	chr11:48026892:C:T	8.06944e-06	-1.03664e-10	-1.14697
48027200	chr11:48027200:G:A	1.32802e-05	-0.648773	-2.27101e-10
48027488	chr11:48027488:A:G	1.14534e-05	-1.03664e-10	-0.796762
48027905	chr11:48027905:G:A	1.09683e-05	-1.03664e-10	-0.840043
48028096	chr11:48028096:A:T	8.45605e-06	-1.03664e-10	-1.10017
48028329	chr11:48028329:A:G	8.49232e-06	-1.03664e-10	-1.09589
48028495	chr11:48028495:A:G	9.61327e-06	-1.03664e-10	-0.971906
48028611	chr11:48028611:T:G	7.81205e-06	-1.17938	-2.27101e-10
48028667	chr11:48028667:C:T	8.01026e-06	-1.03664e-10	-1.15433
48028753	chr11:48028753:T:C	1.0086e-05	-1.03664e-10	-0.9239
48028839	chr11:48028839:G:A	1.89963e-05	-0.594906	0.304099
48029009	chr11:48029009:A:T	8.29727e-06	-1.03664e-10	-1.11912
48029443	chr11:48029443:A:G	2.01679e-06	-1.42371	-1.10983
48030514	chr11:48030514:C:T	9.99872e-05	1.36999	-2.27101e-10
48030649	chr11:48030649:A:T	8.03319e-06	-1.03664e-10	-1.15147
48030782	chr11:48030782:G:C	6.6276e-05	1.70897	-0.75019
48030800	chr11:48030800:GCT:G	9.25747e-06	-1.03664e-10	-1.00962
48030993	chr11:48030993:T:C	5.8415e-05	0.832521	-2.27101e-10
48031096	chr11:48031096:C:T	5.48958e-06	-1.5322	-2.27101e-10
48031124	chr11:48031124:G:A	7.72713e-06	-1.19031	-2.27101e-10
48031167	chr11:48031167:G:T	1.33307e-05	0.507545	-1.15252
48031331	chr11:48031331:TC:T	8.63678e-06	-1.03664e-10	-1.07902
48031471	chr11:48031471:A:G	7.21178e-06	-0.123227	-1.13611
48031571	chr11:48031571:G:A	4.44416e-05	1.70593	-1.14681
48031595	chr11:48031595:G:A	8.42996e-06	-1.03664e-10	-1.10326
48031636	chr11:48031636:C:T	8.71776e-06	-1.03664e-10	-1.06969
48032377	chr11:48032377:A:G	9.06167e-06	-1.03664e-10	-1.031
48033021	chr11:48033021:C:T	1.90885e-06	-1.53154	-1.05701
48033242	chr11:48033242:G:A	1.14067e-05	0.350148	-1.151
48033365	chr11:48033365:G:A	2.0004e-05	-1.03664e-10	-0.239117
48033595	chr11:48033595:C:T	3.72265e-05	0.38197	-2.27101e-10
48033824	chr11:48033824:G:A	9.27804e-06	-1.03664e-10	-1.0074
48033895	chr11:48033895:G:A	1.16882e-05	-1.03664e-10	-0.776474
48033938	chr11:48033938:C:T	1.69077e-05	-1.03664e-10	-0.407283
48034578	chr11:48034578:T:G	1.20667e-05	0.409799	-1.1544
48034652	chr11:48034652:T:G	1.04749e-05	-1.03664e-10	-0.886071
48035379	chr11:48035379:C:T	1.01709e-05	-1.03664e-10	-0.915524
48036088	chr11:48036088:G:A	5.02359e-05	1.71421	-1.03253
48036714	chr11:48036714:T:G	1.17229e-05	0.306517	-1.08003
48036761	chr11:48036761:A:C	6.76747e-05	-1.30958	2.28925
48037069	chr11:48037069:T:C	1.4216e-05	-0.580684	-2.27101e-10
48037075	chr11:48037075:G:C	8.06462e-06	-1.03664e-10	-1.14756
48037104	chr11:48037104:T:C	0.000121736	-0.892378	2.45919
48037308	chr11:48037308:A:C	8.6428e-06	-1.03664e-10	-1.07832
48037599	chr11:48037599:T:G	8.01116e-06	-1.03664e-10	-1.15421
48037902	chr11:48037902:T:C	2.04275e-05	0.449842	-0.66801
48037972	chr11:48037972:C:T	1.07796e-05	-1.03664e-10	-0.857399
48038382	chr11:48038382:C:A	8.0275e-06	-1.03664e-10	-1.15218
48038402	chr11:48038402:A:G	8.20799e-06	-1.03664e-10	-1.12994
48038610	chr11:48038610:G:C	1.57953e-05	-1.03664e-10	-0.475335
48039177	chr11:48039177:T:C	8.20775e-06	-1.03664e-10	-1.12997
48039186	chr11:48039186:A:G	8.01383e-06	-1.03664e-10	-1.15388
48039274	chr11:48039274:T:C	8.01006e-06	-1.03664e-10	-1.15435
48039551	chr11:48039551:G:A	1.00232e-05	-1.03664e-10	-0.93015
48040266	chr11:48040266:C:T	9.22556e-06	-1.03664e-10	-1.01307
48040285	chr11:48040285:G:A	8.05167e-06	-1.03664e-10	-1.14917
48040331	chr11:48040331:A:G	9.33547e-06	-1.03664e-10	-1.00123
48040540	chr11:48040540:C:T	9.39622e-06	-1.03664e-10	-0.994743
48040563	chr11:48040563:A:G	8.12597e-06	-1.03664e-10	-1.13998
48040854	chr11:48040854:G:A	6.29776e-06	-1.39486	-2.27101e-10
48040897	chr11:48040897:C:T	5.2997e-05	1.74653	-1.01134
48040922	chr11:48040922:A:G	9.47516e-06	-1.03664e-10	-0.986377
48041301	chr11:48041301:G:A	1.65136e-05	-1.03664e-10	-0.430865
48041324	chr11:48041324:G:A	8.645e-06	-1.03664e-10	-1.07807
48042542	chr11:48042542:G:C	8.09138e-06	-1.03664e-10	-1.14425
48042642	chr11:48042642:G:A	0.000112725	1.4899	-2.27101e-10
48042648	chr11:48042648:G:A	2.32668e-05	-1.03664e-10	-0.0880216
48042666	chr11:48042666:T:C	1.31375e-05	-1.03664e-10	-0.659578
48042761	chr11:48042761:T:G	1.41181e-05	-1.03664e-10	-0.587595
48043710	chr11:48043710:A:T	1.05298e-05	-1.03664e-10	-0.880837
48044690	chr11:48044690:G:A	8.74923e-06	-1.03664e-10	-1.06608
48044822	chr11:48044822:C:T	0.000150128	-0.753726	2.53017
48045524	chr11:48045524:C:T	3.28376e-05	-1.03664e-10	0.256524
48045584	chr11:48045584:G:A	0.000130479	1.63616	-2.27101e-10
48045776	chr11:48045776:C:G	2.72716e-05	1.1111	-1.04031
48045954	chr11:48045954:G:A	8.35022e-06	-1.03664e-10	-1.11276
48046191	chr11:48046191:T:C	8.06274e-06	-1.03664e-10	-1.1478
48046262	chr11:48046262:G:A	1.25784e-05	0.379004	-1.08208
48046329	chr11:48046329:C:T	8.02815e-06	-1.03664e-10	-1.1521
48046548	chr11:48046548:T:C	8.1071e-06	-1.03664e-10	-1.14231
48046917	chr11:48046917:T:A	7.99903e-06	-1.15573	-2.27101e-10
48047296	chr11:48047296:A:AT	8.06358e-06	-1.03664e-10	-1.14769
48048341	chr11:48048341:C:T	1.80464e-05	-1.03664e-10	-0.342103
48048729	chr11:48048729:G:A	1.01593e-05	-1.03664e-10	-0.916657
48049607	chr11:48049607:G:A	1.15631e-05	-1.03664e-10	-0.787228
48050165	chr11:48050165:C:T	4.89596e-05	1.78379	-1.12785
48051346	chr11:48051346:C:T	6.21279e-06	-0.258968	-1.14947
48051968	chr11:48051968:C:T	9.43793e-06	-1.03664e-10	-0.990313
48052849	chr11:48052849:G:A	8.30344e-06	-1.03664e-10	-1.11838
48053602	chr11:48053602:A:G	4.36252e-06	-0.691561	-1.07044
48054292	chr11:48054292:G:A	1.52639e-05	-1.03664e-10	-0.509559
48054448	chr11:48054448:CT:C	1.4477e-05	-1.03664e-10	-0.562488
48054767	chr11:48054767:A:G	8.01326e-06	-1.03664e-10	-1.15395
48055196	chr11:48055196:A:AT	1.17116e-05	-1.03664e-10	-0.774468
48055665	chr11:48055665:G:T	8.99782e-06	-1.03664e-10	-1.03807
48056270	chr11:48056270:C:A	2.02224e-05	-1.03664e-10	-0.22826
48056572	chr11:48056572:T:G	1.45562e-05	-1.03664e-10	-0.557037
48056875	chr11:48056875:C:A	2.63717e-05	-1.46384	1.50108
48056981	chr11:48056981:A:G	1.41363e-05	-1.03664e-10	-0.586307
48057293	chr11:48057293:C:T	5.39914e-05	0.785656	-0.0318826
48057352	chr11:48057352:T:A	4.7413e-05	1.75186	-1.12801
48058152	chr11:48058152:C:T	5.23528e-05	0.657109	0.0658461
48058489	chr11:48058489:G:A	3.61222e-05	0.351858	-2.27101e-10
48058896	chr11:48058896:T:C	2.60491e-05	0.624854	-0.599922
48058979	chr11:48058979:G:T	3.57454e-05	-1.53266	1.87403
48059181	chr11:48059181:G:A	2.42109e-05	0.53489	-0.583137
48059323	chr11:48059323:A:G	9.49174e-06	-1.03664e-10	-0.984629
48059396	chr11:48059396:T:C	8.02037e-06	-1.03664e-10	-1.15307
48059618	chr11:48059618:A:T	5.34855e-06	-0.627513	-0.930712
48059700	chr11:48059700:G:C	1.84882e-05	0.712273	-1.03019
48060469	chr11:48060469:A:T	1.50113e-05	-1.03664e-10	-0.526248
48060765	chr11:48060765:A:T	9.40715e-06	-1.03664e-10	-0.99358
48061671	chr11:48061671:C:T	8.23327e-06	-1.03664e-10	-1.12687
48061938	chr11:48061938:T:A	2.45435e-05	0.721537	-0.756142
48062121	chr11:48062121:A:G	8.14812e-06	-1.03664e-10	-1.13726
48062151	chr11:48062151:G:A	3.55093e-05	0.334743	-2.27101e-10
48062499	chr11:48062499:C:T	2.23046e-05	-0.0810374	-0.0492193
48062903	chr11:48062903:A:G	8.42948e-06	-1.03664e-10	-1.10331
48063637	chr11:48063637:G:A	8.72522e-05	0.203456	1.0303
48063835	chr11:48063835:C:T	1.22249e-05	-1.03664e-10	-0.731574
48064296	chr11:48064296:A:G	3.47605e-05	0.313432	-2.27101e-10
48064401	chr11:48064401:G:A	0.000311667	2.34051	0.16638
48064416	chr11:48064416:C:T	0.000230313	2.05769	0.1467
48064665	chr11:48064665:G:A	3.61812e-05	0.353488	-2.27101e-10
48064753	chr11:48064753:A:T	8.10626e-06	-1.03664e-10	-1.14241
48064977	chr11:48064977:G:GGGC	5.70455e-06	-1.49379	-2.27101e-10
48065293	chr11:48065293:T:C	4.02882e-05	0.461009	-2.27101e-10
48065913	chr11:48065913:C:A	8.85797e-06	-1.03664e-10	-1.05373
48066318	chr11:48066318:CTTTCCACTTG:C	0.000102494	1.39475	-2.27101e-10
48066641	chr11:48066641:G:A	1.46086e-05	-1.03664e-10	-0.553441
48066893	chr11:48066893:C:T	3.01111e-05	0.169843	-2.27101e-10
48067763	chr11:48067763:C:T	6.48611e-05	2.09151	-1.15431
48067963	chr11:48067963:G:C	7.69793e-05	2.17846	-1.06997
48068112	chr11:48068112:A:G	2.21132e-05	-1.03664e-10	-0.138876
48068163	chr11:48068163:CTGAA:C	8.14922e-06	-1.03664e-10	-1.13713
48068195	chr11:48068195:C:T	9.64297e-06	-1.03664e-10	-0.968821
48068323	chr11:48068323:TC:T	3.77962e-05	0.397159	-2.27101e-10
48068510	chr11:48068510:C:T	1.22779e-05	-0.727247	-2.27101e-10
48068511	chr11:48068511:G:A	8.37129e-06	-1.03664e-10	-1.11024
48068748	chr11:48068748:G:A	9.615e-06	-1.03664e-10	-0.971726
48068926	chr11:48068926:G:A	8.5253e-06	-1.03664e-10	-1.09201
48069048	chr11:48069048:A:G	2.72844e-05	0.633413	-0.562148
48069146	chr11:48069146:C:A	1.0111e-05	-1.03664e-10	-0.921429
48069480	chr11:48069480:C:T	7.32889e-05	1.86514	-0.80578
48069641	chr11:48069641:C:T	9.26033e-06	-1.03664e-10	-1.00931
48069736	chr11:48069736:C:T	8.929e-06	-1.03664e-10	-1.04575
48069751	chr11:48069751:T:G	2.42168e-05	-1.46776	1.41976
48070080	chr11:48070080:T:C	6.09329e-06	-1.42786	-2.27101e-10
48070137	chr11:48070137:T:C	2.46728e-05	-1.46129	1.43194
48070226	chr11:48070226:C:T	3.51528e-05	0.324653	-2.27101e-10
48070375	chr11:48070375:G:A	1.02317e-05	-1.03664e-10	-0.909557
48070424	chr11:48070424:G:C	6.40621e-05	-0.596234	1.52104
48071419	chr11:48071419:C:T	1.01257e-05	-1.03664e-10	-0.919978
48071784	chr11:48071784:A:G	8.01133e-06	-1.03664e-10	-1.15419
48071839	chr11:48071839:T:G	8.48067e-06	-1.03664e-10	-1.09726
48071893	chr11:48071893:C:T	2.68116e-05	-1.44165	1.49543
48072105	chr11:48072105:A:G	4.24288e-05	1.64644	-1.13366
48072315	chr11:48072315:C:A	3.83667e-05	0.412139	-2.27101e-10
48072867	chr11:48072867:C:T	5.84018e-05	0.832297	-2.27101e-10
48073217	chr11:48073217:A:G	2.40854e-05	-1.45637	1.40292
48073327	chr11:48073327:C:T	2.57329e-05	-1.47036	1.48308
48073433	chr11:48073433:C:T	9.92337e-06	-1.03664e-10	-0.940157
48073607	chr11:48073607:G:A	2.35144e-05	-1.03664e-10	-0.0774373
48073610	chr11:48073610:T:G	8.15691e-06	-1.03664e-10	-1.13619
48073992	chr11:48073992:A:G	1.1842e-05	0.381827	-1.14522
48074004	chr11:48074004:G:A	1.83379e-05	-1.03664e-10	-0.326083
48074552	chr11:48074552:A:C	8.19395e-06	-1.03664e-10	-1.13165
48075116	chr11:48075116:A:C	1.47263e-05	-1.03664e-10	-0.545417
48075140	chr11:48075140:G:T	4.71627e-06	-1.2918	-0.392232
48075144	chr11:48075144:G:T	5.29101e-05	1.7889	-1.05536
48075221	chr11:48075221:A:G	1.63557e-05	-1.03664e-10	-0.440476
48075258	chr11:48075258:T:C	7.18965e-05	-0.505414	1.54559
48075303	chr11:48075303:C:A	8.22968e-06	-1.03664e-10	-1.1273
48075386	chr11:48075386:A:G	2.76617e-05	-1.49389	1.57889
48075599	chr11:48075599:G:T	3.9814e-05	1.59095	-1.14178
48075855	chr11:48075855:C:G	1.39758e-05	-1.03664e-10	-0.59772
48075914	chr11:48075914:A:G	2.51505e-05	-1.44742	1.43725
48075928	chr11:48075928:C:T	2.97065e-05	-0.383512	0.539828
48076068	chr11:48076068:C:T	2.58069e-05	-1.44571	1.4613
48076325	chr11:48076325:TG:T	8.40706e-06	-1.03664e-10	-1.10598
48076364	chr11:48076364:T:C	7.70171e-06	-1.19361	-2.27101e-10
48076396	chr11:48076396:A:G	2.56227e-05	-1.49302	1.50145
48076583	chr11:48076583:A:G	1.52426e-05	-1.03664e-10	-0.510955
48076728	chr11:48076728:G:A	3.38527e-05	-1.44035	1.72732
48076944	chr11:48076944:T:C	8.55815e-06	-1.31029	0.22212
48077039	chr11:48077039:G:A	1.05009e-05	-1.03664e-10	-0.883593
48077690	chr11:48077690:G:A	6.14769e-06	-1.41897	-2.27101e-10
48077758	chr11:48077758:A:G	5.98958e-06	-1.44503	-2.27101e-10
48078127	chr11:48078127:T:C	1.36931e-05	-1.03664e-10	-0.618159
48078292	chr11:48078292:A:G	4.40383e-05	1.70027	-1.15027
48078340	chr11:48078340:G:T	3.65351e-05	0.363224	-2.27101e-10
48078400	chr11:48078400:C:T	3.41638e-06	-1.30868	-0.697793
48078658	chr11:48078658:A:G	1.93848e-05	-1.03664e-10	-0.27056
48078707	chr11:48078707:A:G	8.56258e-06	-1.03664e-10	-1.08765
48078940	chr11:48078940:T:G	9.51677e-06	-1.03664e-10	-0.981995
48079285	chr11:48079285:T:C	4.28019e-05	0.179012	0.342519
48079416	chr11:48079416:G:A	1.04644e-05	0.267081	-1.15415
48079490	chr11:48079490:C:T	1.62026e-05	-1.03664e-10	-0.449876
48079856	chr11:48079856:G:T	8.72804e-06	-1.03664e-10	-1.06851
48080108	chr11:48080108:T:A	3.31844e-05	-1.4498	1.71683
48080171	chr11:48080171:C:T	8.7357e-05	2.19416	-0.959204
48080214	chr11:48080214:A:G	3.0253e-05	-0.342293	0.516838
48080295	chr11:48080295:C:T	1.30149e-05	-1.03664e-10	-0.668956
48080654	chr11:48080654:G:A	1.05806e-05	-1.03664e-10	-0.876026
48080798	chr11:48080798:T:C	3.31048e-05	-0.303357	0.567984
48080926	chr11:48080926:C:T	4.64552e-05	-0.353605	0.957042
48080953	chr11:48080953:C:T	4.28435e-05	0.522504	-2.27101e-10
48081095	chr11:48081095:G:A	1.55581e-05	-1.03664e-10	-0.490467
48081254	chr11:48081254:C:T	4.77492e-05	0.194262	0.43665
48081315	chr11:48081315:G:A	2.99733e-05	-1.44425	1.6095
48081449	chr11:48081449:G:T	1.15027e-05	-1.03664e-10	-0.792466
48082094	chr11:48082094:G:C	1.22582e-05	-1.03664e-10	-0.728852
48082374	chr11:48082374:G:C	1.51504e-05	-1.03664e-10	-0.517023
48082419	chr11:48082419:T:G	1.5148e-05	-1.03664e-10	-0.517183
48082442	chr11:48082442:G:T	8.16399e-06	-1.03664e-10	-1.13532
48083003	chr11:48083003:A:G	5.47203e-05	0.161879	0.605305
48083058	chr11:48083058:G:C	8.70477e-06	-1.03664e-10	-1.07118
48083730	chr11:48083730:T:C	6.7737e-06	-1.322	-2.27101e-10
48083893	chr11:48083893:G:A	8.52135e-06	-1.03664e-10	-1.09248
48083954	chr11:48083954:T:A	1.20516e-05	-0.745852	-2.27101e-10
48084010	chr11:48084010:G:A	3.65061e-05	0.362428	-2.27101e-10
48084496	chr11:48084496:C:T	3.82348e-05	0.408696	-2.27101e-10
48084715	chr11:48084715:T:G	0.00078848	3.15917	0.275889
48084800	chr11:48084800:G:A	2.16803e-05	-0.158645	-2.27101e-10
48084827	chr11:48084827:C:T	5.6765e-06	-1.49872	-2.27101e-10
48084934	chr11:48084934:G:A	0.00267826	4.31127	0.346599
48085210	chr11:48085210:C:G	9.51421e-06	-1.03664e-10	-0.982264
48085652	chr11:48085652:C:T	2.07902e-05	-0.427948	0.227378
48086024	chr11:48086024:A:C	8.56493e-06	-1.03664e-10	-1.08738
48087008	chr11:48087008:A:C	5.537e-06	-1.5236	-2.27101e-10
48087217	chr11:48087217:C:T	1.55581e-05	-1.03664e-10	-0.490467
48088023	chr11:48088023:C:T	9.458e-06	-0.98819	-2.27101e-10
48088046	chr11:48088046:A:G	0.000769681	2.98697	0.423952
48088241	chr11:48088241:G:A	2.87924e-05	-1.42328	1.54835
48088396	chr11:48088396:A:G	2.60907e-05	-1.41973	1.44626
48088440	chr11:48088440:G:A	3.83757e-05	0.412374	-2.27101e-10
48088491	chr11:48088491:A:G	3.73959e-05	0.386511	-2.27101e-10
48088745	chr11:48088745:C:T	4.2218e-05	0.507795	-2.27101e-10
48089181	chr11:48089181:G:A	2.55037e-05	-1.03664e-10	0.00377245
48089663	chr11:48089663:C:T	8.4969e-06	-1.03664e-10	-1.09535
48090171	chr11:48090171:C:A	8.921e-06	-1.03664e-10	-1.04664
48090374	chr11:48090374:A:T	8.46938e-06	-1.03664e-10	-1.09859
48090881	chr11:48090881:G:C	2.36821e-05	-0.0703309	-2.27101e-10
48090916	chr11:48090916:C:T	0.000357472	3.75957	-1.11556
48091371	chr11:48091371:T:C	2.61575e-05	0.0290871	-2.27101e-10
48091680	chr11:48091680:A:G	0.000412053	3.87216	-1.08606
48091977	chr11:48091977:G:A	3.14271e-06	-1.51232	-0.577646
48092483	chr11:48092483:G:A	8.01172e-06	-1.03664e-10	-1.15415
48092590	chr11:48092590:T:C	0.000351768	3.72749	-1.09957
48092657	chr11:48092657:T:A	9.67517e-06	-1.03664e-10	-0.965487
48092864	chr11:48092864:C:T	5.34757e-05	-1.03664e-10	0.744178
48092931	chr11:48092931:G:C	8.19871e-06	-1.03664e-10	-1.13107
48093299	chr11:48093299:G:A	8.24835e-06	-1.03664e-10	-1.12504
48093537	chr11:48093537:C:T	0.000163522	3.00949	-1.14759
48093727	chr11:48093727:A:T	0.000403107	3.74079	-0.976635
48093866	chr11:48093866:C:T	8.22976e-06	-1.03664e-10	-1.12729
48094054	chr11:48094054:A:G	4.53003e-06	-0.905892	-0.81843
48094285	chr11:48094285:T:C	0.000211261	3.25934	-1.1413
48094589	chr11:48094589:G:C	1.28377e-05	-1.03664e-10	-0.682666
48094593	chr11:48094593:T:C	8.12314e-06	-1.03664e-10	-1.14033
48094680	chr11:48094680:T:C	8.16595e-06	-1.03664e-10	-1.13508
48094834	chr11:48094834:C:T	8.39064e-06	-1.03664e-10	-1.10793
48094983	chr11:48094983:G:A	2.21671e-05	-0.13644	-2.27101e-10
48095010	chr11:48095010:G:A	9.39181e-06	-1.03664e-10	-0.995212
48095926	chr11:48095926:C:T	1.4183e-05	0.563273	-1.14628
48095967	chr11:48095967:GA:G	8.01131e-06	-1.03664e-10	-1.1542
48095994	chr11:48095994:G:A	8.21529e-06	-1.03664e-10	-1.12905
48096265	chr11:48096265:C:T	8.11733e-06	-1.03664e-10	-1.14105
48096321	chr11:48096321:A:G	0.000222358	3.31845	-1.14921
48096454	chr11:48096454:C:T	8.07162e-06	-1.03664e-10	-1.1467
48096608	chr11:48096608:C:T	5.69677e-06	-1.49515	-2.27101e-10
48096725	chr11:48096725:T:C	3.14904e-05	-1.03664e-10	0.214633
48096795	chr11:48096795:T:TA	0.000548023	4.13543	-1.06417
48096822	chr11:48096822:A:T	8.13431e-06	-1.03664e-10	-1.13896
48096899	chr11:48096899:G:T	8.62004e-06	-1.03664e-10	-1.08096
48096918	chr11:48096918:A:AT	1.1993e-05	-1.03664e-10	-0.750724
48097052	chr11:48097052:C:T	1.46908e-05	0.593188	-1.14102
48097205	chr11:48097205:G:A	3.85813e-06	-1.49772	-0.387148
48097614	chr11:48097614:T:C	1.08898e-05	0.27796	-1.12518
48097624	chr11:48097624:G:A	0.00010564	-1.03664e-10	1.42498
48097922	chr11:48097922:C:T	1.30077e-05	0.467915	-1.13742
48098139	chr11:48098139:G:A	0.000361678	3.64171	-0.986007
48098337	chr11:48098337:C:T	1.48167e-05	-1.03664e-10	-0.539298
48099325	chr11:48099325:A:G	6.30528e-06	-1.39366	-2.27101e-10
48099584	chr11:48099584:T:C	8.65315e-05	1.22546	-2.27101e-10
48100669	chr11:48100669:G:T	1.29568e-05	-1.03664e-10	-0.67343
48100907	chr11:48100907:A:G	1.63284e-05	-1.03664e-10	-0.442142
48100950	chr11:48100950:A:C	0.000104156	-1.03664e-10	1.41084
48101647	chr11:48101647:A:G	1.55148e-05	-1.03664e-10	-0.493256
48102108	chr11:48102108:A:G	0.000121723	1.5667	-2.27101e-10
48102109	chr11:48102109:C:T	0.000121478	1.56468	-2.27101e-10
48102116	chr11:48102116:G:T	2.33423e-05	-0.0847821	-2.27101e-10
48102198	chr11:48102198:A:C	2.2432e-05	-1.03664e-10	-0.124564
48102605	chr11:48102605:T:A	4.37504e-05	-0.68696	1.23041
48103685	chr11:48103685:G:A	8.64234e-06	-1.03664e-10	-1.07838
48103728	chr11:48103728:C:A	8.08721e-06	-1.03664e-10	-1.14477
48103819	chr11:48103819:G:A	0.00017768	3.09153	-1.1466
48104094	chr11:48104094:T:A	2.56706e-05	0.0102959	-2.27101e-10
48104155	chr11:48104155:G:C	1.32629e-05	-1.03664e-10	-0.650082
48104179	chr11:48104179:T:C	9.07541e-06	0.124825	-1.15431
48104395	chr11:48104395:G:A	8.48364e-06	-1.03664e-10	-1.09691
48105601	chr11:48105601:T:C	8.11148e-06	-1.03664e-10	-1.14177
48105923	chr11:48105923:G:A	8.48147e-06	-1.03664e-10	-1.09717
48106150	chr11:48106150:A:G	1.69691e-05	-1.03664e-10	-0.403659
48106243	chr11:48106243:G:T	1.00303e-05	0.196478	-1.12592
48106253	chr11:48106253:C:A	8.5071e-06	-1.03664e-10	-1.09415
48106665	chr11:48106665:G:A	0.000107482	-1.03664e-10	1.44227
48106733	chr11:48106733:T:C	3.65402e-06	-1.49199	-0.447229
48107199	chr11:48107199:T:G	1.32151e-05	0.492098	-1.14579
48107332	chr11:48107332:G:T	8.30868e-06	-1.11775	-2.27101e-10
48107597	chr11:48107597:A:G	8.55746e-06	-1.03664e-10	-1.08825
48107751	chr11:48107751:C:T	5.78198e-06	-1.4803	-2.27101e-10
48108397	chr11:48108397:A:C	8.01017e-05	1.11888	0.0293673
48108465	chr11:48108465:A:G	9.17758e-06	-1.03664e-10	-1.01829
48108597	chr11:48108597:CT:C	2.40976e-05	-0.0529389	-2.27101e-10
48109071	chr11:48109071:A:G	9.14198e-06	-1.03664e-10	-1.02217
48109277	chr11:48109277:T:A	8.24557e-06	-1.03664e-10	-1.12537
48109336	chr11:48109336:G:A	1.00205e-05	0.195717	-1.12613
48109639	chr11:48109639:G:C	1.9949e-05	-1.03664e-10	-0.241869
48110235	chr11:48110235:C:T	8.46697e-05	-1.03664e-10	1.20371
48110596	chr11:48110596:G:A	2.62588e-05	0.0329523	-2.27101e-10
48110645	chr11:48110645:G:A	2.15145e-06	-1.50161	-0.9673
48110998	chr11:48110998:C:T	6.24775e-06	-0.308754	-1.09408
48111179	chr11:48111179:C:T	3.56108e-06	-1.48636	-0.478623
48111332	chr11:48111332:T:A	5.72874e-06	-0.378375	-1.11118
48111595	chr11:48111595:A:C	8.06108e-06	-1.03664e-10	-1.148
48111845	chr11:48111845:G:A	2.75287e-06	-1.10631	-1.11609
48111974	chr11:48111974:G:A	1.24223e-05	0.435751	-1.15131
48112017	chr11:48112017:C:T	9.54181e-06	-1.03664e-10	-0.979367
48112156	chr11:48112156:T:C	2.549e-05	0.00323757	-2.27101e-10
48112709	chr11:48112709:A:G	2.75204e-05	0.0798759	-2.27101e-10
48113280	chr11:48113280:A:G	0.000102355	-1.03664e-10	1.3934
48113480	chr11:48113480:G:T	8.92005e-06	-1.03664e-10	-1.04675
48113719	chr11:48113719:T:G	3.29611e-06	-1.51764	-0.524671
48113734	chr11:48113734:A:G	2.48515e-05	-0.0221312	-2.27101e-10
48114634	chr11:48114634:G:A	1.00721e-05	0.192002	-1.11728
48114676	chr11:48114676:A:T	9.2057e-06	-1.03664e-10	-1.01523
48114890	chr11:48114890:C:T	4.7937e-05	-1.03664e-10	0.634836
48115438	chr11:48115438:G:A	0.000239642	3.30544	-1.06135
48115486	chr11:48115486:CTT:C	9.89505e-06	0.179558	-1.12257
48115774	chr11:48115774:A:G	8.97521e-05	-1.03664e-10	1.262
48115800	chr11:48115800:TG:T	8.91352e-06	-1.03664e-10	-1.04748
48115950	chr11:48115950:G:A	8.72253e-05	1.23344	-2.27101e-10
48116053	chr11:48116053:A:G	8.91757e-05	-1.03664e-10	1.25556
48116130	chr11:48116130:G:A	8.0475e-06	-1.03664e-10	-1.14969
48116684	chr11:48116684:G:C	8.68807e-06	-1.03664e-10	-1.0731
48116822	chr11:48116822:T:C	8.46198e-06	-1.03664e-10	-1.09947
48116884	chr11:48116884:A:G	2.65305e-05	0.0432452	-2.27101e-10
48117110	chr11:48117110:G:A	8.89171e-05	-1.03664e-10	1.25265
48117239	chr11:48117239:C:A	8.92435e-06	-1.03664e-10	-1.04627
48117646	chr11:48117646:T:C	8.14972e-06	-1.03664e-10	-1.13707
48118802	chr11:48118802:C:A	3.45609e-05	-0.734988	1.04266
48118934	chr11:48118934:C:T	9.23314e-06	-1.01225	-2.27101e-10
48118969	chr11:48118969:A:G	8.22004e-06	-1.03664e-10	-1.12847
48119194	chr11:48119194:G:A	8.11897e-06	-1.03664e-10	-1.14085
48119348	chr11:48119348:G:A	0.000253824	3.456	-1.15441
48119700	chr11:48119700:G:A	1.52855e-05	0.640069	-1.14822
48119788	chr11:48119788:G:C	2.50815e-05	-0.0129196	-2.27101e-10
48119870	chr11:48119870:C:G	8.11857e-06	-1.03664e-10	-1.1409
48120239	chr11:48120239:T:A	2.52146e-05	-0.00762831	-2.27101e-10
48120303	chr11:48120303:T:G	3.71967e-05	-0.803332	1.1845
48120335	chr11:48120335:A:T	8.40424e-05	-1.03664e-10	1.19627
48120384	chr11:48120384:G:A	5.31832e-05	-1.03664e-10	0.738692
48120456	chr11:48120456:G:A	1.2322e-05	-1.03664e-10	-0.723663
48120494	chr11:48120494:T:C	0.000217265	3.30042	-1.15435
48120504	chr11:48120504:C:T	8.57288e-06	-1.03664e-10	-1.08645
48120685	chr11:48120685:C:T	1.30369e-05	-1.03664e-10	-0.667269
48121225	chr11:48121225:A:G	8.41705e-06	-1.03664e-10	-1.10479
48121336	chr11:48121336:G:A	2.56952e-05	0.0112539	-2.27101e-10
48121798	chr11:48121798:C:CT	8.93535e-05	-1.03664e-10	1.25755
48122194	chr11:48122194:A:C	1.77261e-05	-1.03664e-10	-0.360012
48122562	chr11:48122562:C:T	2.36794e-05	-0.0704465	-2.27101e-10
48122672	chr11:48122672:G:A	3.04473e-05	-0.892137	1.07308
48122754	chr11:48122754:T:A	1.44983e-05	-1.03664e-10	-0.56102
48122793	chr11:48122793:G:A	1.48554e-05	-1.20647	0.669786
48123388	chr11:48123388:C:T	5.31077e-05	-1.03664e-10	0.737271
48123525	chr11:48123525:C:G	0.000250827	3.44409	-1.15438
48123614	chr11:48123614:G:A	0.000115416	2.02576	-0.512274
48123695	chr11:48123695:T:C	3.28334e-05	-0.836785	1.09318
48123823	chr11:48123823:A:C	3.61873e-06	-1.51728	-0.431653
48123893	chr11:48123893:C:T	9.47318e-06	-1.03664e-10	-0.986586
48124194	chr11:48124194:C:T	0.000129615	-0.388832	2.01835
48124540	chr11:48124540:T:C	2.45971e-05	1.12189	-1.15431
48124892	chr11:48124892:G:A	7.40088e-06	-1.23345	-2.27101e-10
48124970	chr11:48124970:G:A	1.30257e-05	-1.03664e-10	-0.668127
48125070	chr11:48125070:G:A	1.5229e-05	-1.2876	0.775754
48125439	chr11:48125439:G:A	1.47745e-05	-1.03664e-10	-0.54215
48125589	chr11:48125589:C:T	8.43175e-05	-1.03664e-10	1.19954
48125853	chr11:48125853:G:A	1.29489e-05	-1.03664e-10	-0.674038
48126684	chr11:48126684:T:G	1.28745e-05	-1.03664e-10	-0.679804
48126898	chr11:48126898:A:G	9.70715e-06	-1.20704	0.244854
48126923	chr11:48126923:A:G	3.39953e-05	0.291171	-2.27101e-10
48127054	chr11:48127054:T:C	2.69786e-05	1.20339	-1.1434
48127227	chr11:48127227:G:A	8.03844e-05	-0.695189	1.84696
48127373	chr11:48127373:C:T	4.10111e-06	-1.51738	-0.306414
48127443	chr11:48127443:CAT:C	8.06003e-06	-1.03664e-10	-1.14813
48127800	chr11:48127800:G:A	8.55528e-06	-1.03664e-10	-1.0885
48128020	chr11:48128020:C:T	2.34118e-05	-1.03664e-10	-0.08181
48128038	chr11:48128038:A:G	9.39089e-06	-1.03664e-10	-0.99531
48128090	chr11:48128090:C:T	8.05153e-06	-1.03664e-10	-1.14919
48128203	chr11:48128203:C:T	1.5671e-05	0.66202	-1.14526
48128291	chr11:48128291:A:G	8.62127e-05	-1.03664e-10	1.22177
48128552	chr11:48128552:G:A	8.70028e-06	-1.03664e-10	-1.0717
48128800	chr11:48128800:CAG:C	1.25835e-05	-1.03664e-10	-0.702667
48129024	chr11:48129024:G:A	0.000114602	2.17606	-0.669642
48129160	chr11:48129160:T:C	1.44362e-05	0.584592	-1.14991
48129230	chr11:48129230:A:G	0.000297067	2.45891	-2.27101e-10
48129267	chr11:48129267:G:T	1.43003e-05	-1.25467	0.679893
48129312	chr11:48129312:C:T	2.78006e-05	0.090006	-2.27101e-10
48129735	chr11:48129735:C:G	6.78128e-06	-1.01287	-0.308015
48130269	chr11:48130269:C:A	8.55194e-05	-1.03664e-10	1.21369
48131079	chr11:48131079:T:A	8.13102e-06	-1.03664e-10	-1.13936
48131467	chr11:48131467:A:G	8.15764e-06	-1.03664e-10	-1.1361
48131961	chr11:48131961:A:G	8.15465e-06	-1.03664e-10	-1.13646
48132392	chr11:48132392:G:A	8.01989e-06	-1.03664e-10	-1.15313
48132409	chr11:48132409:A:G	0.00164793	4.17682	-0.00459829
48132688	chr11:48132688:A:G	8.12321e-06	-1.03664e-10	-1.14033
48132759	chr11:48132759:G:A	8.37759e-06	-1.03664e-10	-1.10949
48132962	chr11:48132962:G:C	2.15343e-05	-0.165405	-2.27101e-10
48133051	chr11:48133051:A:G	7.75985e-05	-0.793117	1.90961
48133362	chr11:48133362:A:G	3.11433e-05	0.203547	-2.27101e-10
48133438	chr11:48133438:A:T	0.000114109	2.15818	-0.656079
48133499	chr11:48133499:A:G	9.49343e-06	-1.03664e-10	-0.984451
48133582	chr11:48133582:T:C	8.14998e-06	-1.03664e-10	-1.13704
48133649	chr11:48133649:T:C	7.99684e-05	-1.03664e-10	1.14658
48133900	chr11:48133900:G:A	8.59984e-06	-1.03664e-10	-1.08331
48134154	chr11:48134154:A:G	8.51035e-06	-1.03664e-10	-1.09377
48134514	chr11:48134514:T:C	1.30487e-05	-1.03664e-10	-0.666363
48134579	chr11:48134579:G:A	8.70877e-05	-0.730839	1.9627
48135028	chr11:48135028:T:C	9.04043e-06	-1.03664e-10	-1.03334
48135413	chr11:48135413:G:C	8.74506e-06	-1.03664e-10	-1.06656
48135419	chr11:48135419:C:T	8.6567e-06	-1.03664e-10	-1.07672
48135881	chr11:48135881:AGT:A	8.51036e-06	-1.03664e-10	-1.09377
48136317	chr11:48136317:T:C	5.76992e-05	-0.662329	1.48252
48136604	chr11:48136604:T:TA	2.96051e-05	0.152895	-2.27101e-10
48136657	chr11:48136657:T:C	9.4686e-06	-1.03664e-10	-0.98707
48136767	chr11:48136767:A:G	5.56803e-06	-1.51801	-2.27101e-10
48137034	chr11:48137034:T:A	2.0228e-05	-1.03664e-10	-0.227983
48137297	chr11:48137297:A:G	8.18514e-06	-1.03664e-10	-1.13273
48137852	chr11:48137852:G:A	9.10309e-06	-1.03664e-10	-1.02644
48138151	chr11:48138151:A:G	4.78441e-05	-1.03664e-10	0.632898
48138554	chr11:48138554:C:G	8.67033e-06	-1.03664e-10	-1.07514
48138754	chr11:48138754:C:T	1.44222e-05	-0.566279	-2.27101e-10
48138874	chr11:48138874:C:T	8.5418e-06	-1.03664e-10	-1.09008
48138877	chr11:48138877:A:G	1.00705e-05	-0.857072	-0.0683711
48138996	chr11:48138996:G:A	9.89532e-06	-1.03664e-10	-0.942988
48139012	chr11:48139012:A:G	1.4634e-05	-1.03664e-10	-0.551701
48139058	chr11:48139058:G:A	1.76193e-05	-1.03664e-10	-0.366055
48139127	chr11:48139127:C:T	1.61182e-05	-1.03664e-10	-0.455102
48140261	chr11:48140261:C:T	2.83281e-05	-0.5416	0.650403
48140340	chr11:48140340:C:T	8.6518e-06	-1.03664e-10	-1.07728
48140490	chr11:48140490:A:G	3.96168e-06	-0.737296	-1.12109
48140548	chr11:48140548:G:A	8.7425e-06	-1.03664e-10	-1.06685
48140597	chr11:48140597:C:T	4.15305e-05	0.491377	-2.27101e-10
48140656	chr11:48140656:T:C	8.84325e-06	0.0668183	-1.12221
48140901	chr11:48140901:C:T	3.10377e-06	-1.52228	-0.580155
48140942	chr11:48140942:C:T	9.20715e-06	0.080099	-1.09517
48141917	chr11:48141917:CA:C	7.50638e-06	-1.2193	-2.27101e-10
48141946	chr11:48141946:T:G	8.53154e-05	-1.03664e-10	1.2113
48142463	chr11:48142463:C:T	1.45755e-05	-1.03664e-10	-0.555706
48142571	chr11:48142571:TATTCTA:T	1.43218e-05	-1.03664e-10	-0.573268
48142659	chr11:48142659:G:C	8.96414e-06	-1.03664e-10	-1.04182
48143169	chr11:48143169:T:C	3.14984e-06	-1.05125	-1.03645
48143295	chr11:48143295:C:T	2.53776e-06	-1.25156	-1.05221
48144213	chr11:48144213:T:C	8.54154e-06	-1.03664e-10	-1.09011
48145065	chr11:48145065:C:T	2.03018e-05	-1.03664e-10	-0.224341
48145090	chr11:48145090:C:T	1.13182e-05	-1.03664e-10	-0.808642
48145785	chr11:48145785:C:G	8.52031e-06	-1.03664e-10	-1.0926
48145928	chr11:48145928:C:T	8.22001e-06	-1.03664e-10	-1.12848
48146186	chr11:48146186:C:T	3.40968e-06	-0.867847	-1.14059
48146276	chr11:48146276:G:A	4.10285e-06	-0.724333	-1.09904
48146551	chr11:48146551:G:A	2.81361e-05	-0.449004	0.551008
48147112	chr11:48147112:T:G	1.3637e-05	0.525151	-1.14741
48147364	chr11:48147364:G:A	7.50158e-06	-1.21994	-2.27101e-10
48148551	chr11:48148551:T:C	8.03377e-06	-1.03664e-10	-1.1514
48148700	chr11:48148700:G:T	9.33775e-06	-1.03664e-10	-1.00098
48149029	chr11:48149029:G:A	1.78677e-05	-0.971109	0.619051
48149231	chr11:48149231:A:G	3.41273e-05	0.295047	-2.27101e-10
48149378	chr11:48149378:A:G	0.000159218	-1.03664e-10	1.83522
48149888	chr11:48149888:A:G	5.52347e-06	-1.52604	-2.27101e-10
48150241	chr11:48150241:T:C	8.02453e-06	-1.03664e-10	-1.15255
48150256	chr11:48150256:G:A	8.97695e-06	-1.03664e-10	-1.04039
48150425	chr11:48150425:C:T	1.11683e-05	-1.03664e-10	-0.821972
48150442	chr11:48150442:C:T	8.03123e-06	-1.03664e-10	-1.15171
48150482	chr11:48150482:T:C	8.35401e-06	-1.03664e-10	-1.11231
48150813	chr11:48150813:C:T	5.0448e-06	-0.71084	-0.905852
48150949	chr11:48150949:G:A	1.20977e-05	-1.03664e-10	-0.742034
48151256	chr11:48151256:G:A	9.19337e-06	-1.03664e-10	-1.01657
48151852	chr11:48151852:G:T	2.12836e-05	-1.0041	0.826987
48151980	chr11:48151980:T:C	9.97739e-06	-1.03664e-10	-0.934729
48152198	chr11:48152198:C:T	1.09423e-05	0.279695	-1.12211
48152460	chr11:48152460:A:C	8.04819e-06	-1.03664e-10	-1.1496
48152886	chr11:48152886:C:T	2.09308e-06	-1.51149	-0.984927
48152961	chr11:48152961:C:T	8.03377e-06	-1.03664e-10	-1.1514
48153112	chr11:48153112:G:C	4.2148e-05	-1.03664e-10	0.506136
48153114	chr11:48153114:C:T	8.04032e-06	-1.03664e-10	-1.15058
48153152	chr11:48153152:G:A	3.33611e-05	0.27234	-2.27101e-10
48153271	chr11:48153271:AC:A	1.90805e-05	-0.971766	0.685383
48153447	chr11:48153447:C:T	8.83756e-06	-1.03664e-10	-1.05604
48153600	chr11:48153600:T:C	1.20588e-05	0.38053	-1.12578
48154279	chr11:48154279:G:A	1.03371e-05	0.222067	-1.12138
48154766	chr11:48154766:G:A	8.10215e-06	-1.03664e-10	-1.14292
48154936	chr11:48154936:T:C	3.8827e-05	0.424066	-2.27101e-10
48155021	chr11:48155021:G:A	1.03981e-05	0.231264	-1.12469
48156861	chr11:48156861:T:A	8.03652e-06	-1.03664e-10	-1.15105
48156901	chr11:48156901:T:C	1.01637e-05	-1.03664e-10	-0.916225
48156962	chr11:48156962:C:T	8.55627e-06	-1.03664e-10	-1.08839
48157046	chr11:48157046:G:A	2.26674e-06	-1.52311	-0.893604
48157334	chr11:48157334:A:G	6.04065e-06	-1.53242	0.0958854
48157597	chr11:48157597:T:C	4.1271e-05	0.48511	-2.27101e-10
48157636	chr11:48157636:A:G	8.02911e-06	-1.03664e-10	-1.15198
48157888	chr11:48157888:T:C	8.04634e-06	-1.03664e-10	-1.14983
48157935	chr11:48157935:C:T	3.48279e-05	0.315368	-2.27101e-10
48158363	chr11:48158363:T:C	9.14546e-06	-1.03664e-10	-1.02179
48158532	chr11:48158532:G:A	4.77015e-05	-1.03664e-10	0.629913
48159017	chr11:48159017:A:T	8.50981e-06	-1.03664e-10	-1.09383
48159369	chr11:48159369:G:T	7.18128e-06	-1.26357	-2.27101e-10
48159508	chr11:48159508:G:A	9.76515e-06	0.185139	-1.14137
48159760	chr11:48159760:C:G	3.49136e-05	0.317827	-2.27101e-10
48160169	chr11:48160169:G:T	9.08849e-06	-1.03664e-10	-1.02804
48160483	chr11:48160483:T:C	8.9131e-06	-1.03664e-10	-1.04753
48160557	chr11:48160557:T:C	8.03816e-06	-1.03664e-10	-1.15085
48160685	chr11:48160685:G:A	1.08928e-05	0.276384	-1.12333
48161047	chr11:48161047:A:G	1.73644e-05	-1.07331	0.69268
48161150	chr11:48161150:T:C	8.07871e-06	-1.03664e-10	-1.14582
48161612	chr11:48161612:T:C	0.000806247	3.45734	-2.27101e-10
48161634	chr11:48161634:A:G	0.000571043	3.9534	-0.840988
48161752	chr11:48161752:A:G	4.0106e-05	0.456475	-2.27101e-10
48161947	chr11:48161947:A:T	3.35527e-05	0.278066	-2.27101e-10
48162155	chr11:48162155:G:T	9.19337e-06	-1.03664e-10	-1.01657
48163209	chr11:48163209:G:A	2.1753e-06	-1.51926	-0.938626
48163419	chr11:48163419:CCTTT:C	1.74155e-05	-1.0086	0.630909
48163603	chr11:48163603:T:C	9.13625e-06	-1.03664e-10	-1.0228
48164714	chr11:48164714:G:A	1.68268e-05	-1.02955	0.617477
48165372	chr11:48165372:T:C	9.39941e-06	0.15075	-1.14515
48165417	chr11:48165417:C:A	9.23613e-06	0.132599	-1.14453
48165626	chr11:48165626:G:A	9.8362e-06	0.188431	-1.13741
48165832	chr11:48165832:A:G	3.60844e-05	0.350809	-2.27101e-10
48165876	chr11:48165876:T:G	1.57978e-05	-1.05951	0.584328
48165917	chr11:48165917:G:A	8.05931e-06	-1.03664e-10	-1.14822
48166180	chr11:48166180:T:G	8.06621e-06	-1.03664e-10	-1.14737
48166287	chr11:48166287:A:G	4.33102e-06	-0.631814	-1.13743
48166345	chr11:48166345:G:C	1.00387e-05	-1.03664e-10	-0.928603
48166606	chr11:48166606:C:T	1.31304e-05	-1.03664e-10	-0.66012
48166840	chr11:48166840:A:G	1.46855e-05	-0.548191	-2.27101e-10
48167095	chr11:48167095:A:G	1.20785e-05	-1.03664e-10	-0.743625
48167196	chr11:48167196:T:C	9.42359e-06	-1.03664e-10	-0.991835
48167320	chr11:48167320:G:A	4.11486e-06	-0.763856	-1.05659
48168831	chr11:48168831:A:T	8.07051e-06	-1.03664e-10	-1.14683
48169751	chr11:48169751:T:C	8.03021e-06	-1.03664e-10	-1.15184
48169821	chr11:48169821:G:A	9.34553e-06	-1.03664e-10	-1.00015
48170123	chr11:48170123:A:G	8.03806e-06	-1.03664e-10	-1.15086
48170519	chr11:48170519:G:T	2.207e-05	-1.03664e-10	-0.140829
48170575	chr11:48170575:G:T	8.45573e-06	-1.03664e-10	-1.10021
48171140	chr11:48171140:G:T	9.4131e-06	-1.03664e-10	-0.992948
48171149	chr11:48171149:C:T	1.0206e-05	-1.03664e-10	-0.912075
48171329	chr11:48171329:C:T	8.75809e-06	-1.03664e-10	-1.06507
48171519	chr11:48171519:G:A	6.07688e-05	1.97126	-1.09923
48172829	chr11:48172829:C:T	1.00583e-05	-1.03664e-10	-0.926652
48172933	chr11:48172933:C:T	1.92759e-05	0.776514	-1.05271
48173399	chr11:48173399:A:G	1.17625e-05	-1.03664e-10	-0.770138
48174198	chr11:48174198:T:G	3.9348e-05	0.437394	-2.27101e-10
48174684	chr11:48174684:G:T	8.08798e-06	-1.03664e-10	-1.14467
48175089	chr11:48175089:A:G	3.57962e-06	-1.21931	-0.740488
48175237	chr11:48175237:C:T	1.14214e-05	-1.52459	0.725027
48175412	chr11:48175412:C:T	4.09668e-06	-0.671573	-1.1533
48175417	chr11:48175417:C:T	3.76488e-05	0.393251	-2.27101e-10
48175811	chr11:48175811:C:CA	1.3637e-05	-1.03664e-10	-0.622264
48175917	chr11:48175917:G:A	2.36124e-05	-1.03664e-10	-0.0732773
48176092	chr11:48176092:G:C	4.99549e-06	-0.592361	-1.03415
48176333	chr11:48176333:G:A	8.01519e-06	-1.03664e-10	-1.15371
48176734	chr11:48176734:C:T	1.11389e-05	-1.52741	0.702797
48177090	chr11:48177090:T:G	8.94092e-06	-1.03664e-10	-1.04441
48177153	chr11:48177153:C:T	3.80121e-06	-1.11547	-0.784266
48177204	chr11:48177204:C:T	8.04e-06	-1.03664e-10	-1.15062
48177675	chr11:48177675:A:G	4.1613e-05	1.15786	-0.664494
48177717	chr11:48177717:TC:T	8.03686e-06	-1.03664e-10	-1.15101
48178345	chr11:48178345:T:C	2.65158e-06	-1.36835	-0.89154
48178509	chr11:48178509:A:G	1.07757e-05	-1.03664e-10	-0.857759
48178563	chr11:48178563:C:T	2.04845e-05	-1.07078	0.855395
48178839	chr11:48178839:C:T	9.07781e-06	-1.03664e-10	-1.02922
48179034	chr11:48179034:C:T	2.20074e-06	-1.35072	-1.09554
48179219	chr11:48179219:C:T	8.99038e-06	-1.03664e-10	-1.0389
48179379	chr11:48179379:G:A	3.49984e-06	-1.53284	-0.449499
48179731	chr11:48179731:T:A	1.62849e-05	-1.53059	1.08577
48179740	chr11:48179740:TAA:T	5.00451e-05	1.82872	-1.15084
48179815	chr11:48179815:G:A	1.00064e-05	-1.52799	0.596165
48180305	chr11:48180305:A:G	9.17705e-06	-1.03664e-10	-1.01835
48180411	chr11:48180411:T:A	6.06e-06	-0.534598	-0.898743
48180436	chr11:48180436:A:G	8.9549e-06	-1.03664e-10	-1.04285
48180632	chr11:48180632:A:C	2.01815e-05	-1.03664e-10	-0.230284
48180740	chr11:48180740:T:C	7.08665e-06	-1.27684	-2.27101e-10
48181337	chr11:48181337:T:G	8.06253e-06	-1.03664e-10	-1.14782
48181568	chr11:48181568:A:G	1.08116e-05	-0.85443	-2.27101e-10
48181761	chr11:48181761:T:C	7.76928e-06	-1.53204	0.347165
48181821	chr11:48181821:C:A	1.14916e-05	-1.52744	0.734003
48182108	chr11:48182108:C:T	4.27827e-05	0.521083	-2.27101e-10
48182191	chr11:48182191:C:T	6.03802e-06	-1.43697	-2.27101e-10
48182370	chr11:48182370:A:G	1.16896e-05	-1.03664e-10	-0.776353
48182591	chr11:48182591:A:G	6.75356e-06	-1.32498	-2.27101e-10
48182824	chr11:48182824:G:T	8.67766e-06	-1.03664e-10	-1.0743
48183227	chr11:48183227:T:G	0.000140424	1.70961	-2.27101e-10
48183437	chr11:48183437:G:C	9.14558e-06	-1.03664e-10	-1.02178
48183522	chr11:48183522:T:C	2.8655e-06	-1.33704	-0.845266
48183826	chr11:48183826:G:A	3.17705e-05	1.27618	-1.05269
48184172	chr11:48184172:G:T	9.16466e-06	-1.03664e-10	-1.0197
48184277	chr11:48184277:G:A	1.99855e-05	-0.904704	0.664662
48184621	chr11:48184621:C:T	8.00988e-06	-1.03664e-10	-1.15438
48185152	chr11:48185152:C:T	4.41234e-05	-1.03664e-10	0.551939
48185185	chr11:48185185:A:G	7.57332e-06	-1.21042	-2.27101e-10
48185254	chr11:48185254:A:G	1.10552e-05	-1.53261	0.70046
48185487	chr11:48185487:T:C	7.29203e-06	-1.53088	0.282611
48185707	chr11:48185707:G:A	4.17627e-05	1.30038	-0.803421
48185852	chr11:48185852:G:A	9.20123e-06	-1.03664e-10	-1.01571
48186398	chr11:48186398:G:A	1.21727e-05	-1.03664e-10	-0.735855
48186790	chr11:48186790:T:G	2.55329e-05	0.00491831	-2.27101e-10
48186841	chr11:48186841:C:T	8.00953e-06	-1.03664e-10	-1.15442
48186876	chr11:48186876:T:C	1.24255e-05	-1.53015	0.814849
48187077	chr11:48187077:A:G	9.46249e-06	-1.03664e-10	-0.987715
48187086	chr11:48187086:T:G	2.4191e-05	-1.03664e-10	-0.0490694
48187361	chr11:48187361:C:T	7.42625e-06	-1.23003	-2.27101e-10
48187635	chr11:48187635:T:C	7.66681e-06	-1.52407	0.325917
48187919	chr11:48187919:C:T	2.67743e-06	-1.34071	-0.909486
48187992	chr11:48187992:C:T	1.00655e-05	-1.03664e-10	-0.925939
48188090	chr11:48188090:G:A	1.03614e-05	-0.896966	-2.27101e-10
48188109	chr11:48188109:T:C	8.63966e-06	-1.03664e-10	-1.07869
48188251	chr11:48188251:G:T	6.7524e-06	-1.32515	-2.27101e-10
48188957	chr11:48188957:C:T	1.01201e-05	-1.03664e-10	-0.920528
48188987	chr11:48188987:C:T	3.06094e-06	-1.233	-0.883332
48189729	chr11:48189729:A:C	3.02846e-06	-1.3588	-0.768194
48189738	chr11:48189738:A:G	6.32685e-06	-1.39025	-2.27101e-10
48189741	chr11:48189741:A:T	3.18006e-06	-1.25247	-0.825685
48189928	chr11:48189928:A:G	9.47868e-06	-0.986005	-2.27101e-10
48189946	chr11:48189946:A:G	3.59591e-05	1.11029	-0.762952
48190075	chr11:48190075:C:T	4.37448e-05	-1.03664e-10	0.543323
48190106	chr11:48190106:A:G	7.21488e-06	-1.53303	0.274129
48190271	chr11:48190271:C:T	6.84525e-06	-1.53232	0.220825
48190351	chr11:48190351:G:T	8.3126e-06	-1.03664e-10	-1.11728
48190424	chr11:48190424:C:T	8.98943e-06	-1.03664e-10	-1.039
48190708	chr11:48190708:G:T	9.6942e-06	-1.03664e-10	-0.963522
48190796	chr11:48190796:G:A	7.47233e-06	-1.53231	0.308464
48191127	chr11:48191127:A:G	8.02249e-06	-1.03664e-10	-1.1528
48191135	chr11:48191135:G:A	7.85987e-06	-1.53066	0.357377
48191189	chr11:48191189:T:C	4.08561e-06	-0.673162	-1.15442
48191310	chr11:48191310:G:C	1.20017e-05	-0.750002	-2.27101e-10
48191461	chr11:48191461:A:G	1.19677e-05	-1.52889	0.776049
48191462	chr11:48191462:G:A	6.10579e-05	0.876772	-2.27101e-10
48191638	chr11:48191638:G:A	8.44743e-06	-1.03664e-10	-1.10119
48191825	chr11:48191825:A:C	7.45556e-06	-1.53244	0.306352
48191894	chr11:48191894:C:T	2.39165e-06	-1.3819	-0.981173
48191901	chr11:48191901:C:T	2.42084e-06	-1.37177	-0.979162
48192076	chr11:48192076:G:A	7.21802e-06	-1.25847	-2.27101e-10
48192281	chr11:48192281:C:A	6.94907e-06	-1.53151	0.235067
48192315	chr11:48192315:C:T	1.13105e-05	-1.03664e-10	-0.809317
48192476	chr11:48192476:T:C	8.01751e-06	-1.03664e-10	-1.15342
48192512	chr11:48192512:A:G	1.16333e-05	-0.781183	-2.27101e-10
48192872	chr11:48192872:G:T	8.13956e-06	-1.03664e-10	-1.13831
48193440	chr11:48193440:T:C	3.03757e-06	-1.26763	-0.856361
48194048	chr11:48194048:G:A	7.57943e-06	-1.20961	-2.27101e-10
48194788	chr11:48194788:T:G	8.02013e-06	-1.03664e-10	-1.1531
48194872	chr11:48194872:C:T	3.35421e-05	0.27775	-2.27101e-10
48194873	chr11:48194873:G:A	8.75673e-06	-1.03664e-10	-1.06523
48195100	chr11:48195100:TTAGA:T	3.66183e-05	1.15956	-0.794061
48195197	chr11:48195197:T:C	7.8083e-06	-1.53052	0.350653
48195363	chr11:48195363:A:C	8.84229e-06	-1.03664e-10	-1.0555
48195364	chr11:48195364:T:C	8.28082e-06	-1.53306	0.411952
48195447	chr11:48195447:A:G	9.11028e-06	-1.03664e-10	-1.02565
48195624	chr11:48195624:A:T	5.5224e-06	-1.52624	-2.27101e-10
48195870	chr11:48195870:C:T	9.16562e-06	-1.03664e-10	-1.01959
48196000	chr11:48196000:G:A	1.07599e-05	-1.03664e-10	-0.859221
48196001	chr11:48196001:C:A	1.07623e-05	-1.03664e-10	-0.858999
48196350	chr11:48196350:T:C	1.16773e-05	-1.03664e-10	-0.777403
48196712	chr11:48196712:C:T	3.03121e-06	-0.99024	-1.13585
48197666	chr11:48197666:T:C	2.14961e-06	-1.47784	-0.991928
48198096	chr11:48198096:G:A	2.93281e-06	-1.34454	-0.814551
48198314	chr11:48198314:G:T	1.46577e-05	-0.301801	-0.248286
48198889	chr11:48198889:G:A	5.80171e-06	-1.4769	-2.27101e-10
48198928	chr11:48198928:T:C	8.51802e-06	-1.03664e-10	-1.09287
48200217	chr11:48200217:G:T	4.31768e-05	0.530253	-2.27101e-10
48200387	chr11:48200387:C:A	8.32897e-06	-1.53087	0.415556
48200615	chr11:48200615:C:T	6.1364e-06	-0.567407	-0.853405
48200665	chr11:48200665:T:C	2.7311e-06	-1.37641	-0.85394
48200672	chr11:48200672:G:A	2.79331e-06	-1.3648	-0.843028
48200881	chr11:48200881:T:C	8.77481e-06	-1.03664e-10	-1.06317
48201769	chr11:48201769:G:A	8.01243e-06	-1.03664e-10	-1.15406
48201827	chr11:48201827:G:T	8.94127e-06	-1.03664e-10	-1.04437
48201895	chr11:48201895:C:T	8.04562e-06	-1.03664e-10	-1.14992
48201913	chr11:48201913:T:C	8.71142e-06	-1.53201	0.461594
48202079	chr11:48202079:A:T	7.07358e-05	1.0239	-2.27101e-10
48202206	chr11:48202206:A:G	0.000530646	3.91962	-0.880571
48202329	chr11:48202329:C:T	8.94354e-06	-1.03664e-10	-1.04412
48202508	chr11:48202508:A:T	2.53938e-06	-1.36985	-0.933281
48202714	chr11:48202714:A:G	8.50694e-06	-1.03664e-10	-1.09417
48202835	chr11:48202835:A:G	2.33072e-06	-1.27018	-1.11869
48203111	chr11:48203111:C:G	8.96877e-06	-1.03664e-10	-1.0413
48203498	chr11:48203498:C:T	8.01564e-06	-1.03664e-10	-1.15366
48203563	chr11:48203563:G:T	5.57925e-05	1.93698	-1.15039
48204233	chr11:48204233:T:A	1.21912e-05	-1.03664e-10	-0.734335
48204404	chr11:48204404:T:C	8.85562e-06	-1.03664e-10	-1.054
48204461	chr11:48204461:C:A	8.24067e-06	-1.03664e-10	-1.12597
48204716	chr11:48204716:A:G	9.71895e-06	-0.960973	-2.27101e-10
48204925	chr11:48204925:C:T	4.78338e-06	-0.554038	-1.11587
48205475	chr11:48205475:C:T	8.01266e-06	-1.03664e-10	-1.15403
48206544	chr11:48206544:A:G	2.41144e-05	-0.887286	0.835045
48206884	chr11:48206884:T:C	5.72211e-06	-0.591957	-0.898755
48206945	chr11:48206945:G:T	8.70265e-06	-1.53306	0.46164
48207043	chr11:48207043:C:A	2.88137e-06	-1.38554	-0.791247
48207146	chr11:48207146:C:T	8.06077e-06	-1.03664e-10	-1.14804
48207355	chr11:48207355:G:A	2.42083e-05	-0.0483529	-2.27101e-10
48207837	chr11:48207837:C:G	6.70805e-05	0.970843	-2.27101e-10
48207915	chr11:48207915:TTATTTATTTATGTATTTATA:T	1.00382e-05	-1.03664e-10	-0.928653
48208020	chr11:48208020:A:G	8.01434e-06	-1.03664e-10	-1.15382
48208084	chr11:48208084:G:C	1.76529e-05	-1.03664e-10	-0.364152
48208483	chr11:48208483:A:G	4.76077e-06	-0.549602	-1.12504
48208721	chr11:48208721:T:C	9.42818e-06	-1.03664e-10	-0.991347
48208770	chr11:48208770:G:A	6.36257e-06	-1.38462	-2.27101e-10
48208876	chr11:48208876:T:C	8.04872e-06	-1.03664e-10	-1.14954
48208967	chr11:48208967:C:T	7.76089e-06	-1.18595	-2.27101e-10
48208970	chr11:48208970:T:G	4.26662e-05	1.40618	-0.887823
48209277	chr11:48209277:A:T	1.72375e-05	-1.03664e-10	-0.387962
48209305	chr11:48209305:C:T	1.0329e-05	-1.03664e-10	-0.900096
48209630	chr11:48209630:A:G	4.3823e-06	-0.663891	-1.09359
48210111	chr11:48210111:A:T	9.09981e-06	-1.03664e-10	-1.0268
48210359	chr11:48210359:C:T	8.0104e-06	-1.03664e-10	-1.15431
48210578	chr11:48210578:T:C	8.05266e-06	-1.03664e-10	-1.14905
48210750	chr11:48210750:T:A	4.5864e-05	0.59063	-2.27101e-10
48210934	chr11:48210934:A:G	9.08569e-06	-1.52973	0.50138
48210995	chr11:48210995:A:T	2.58693e-06	-1.35323	-0.931345
48211379	chr11:48211379:C:T	2.70026e-05	1.2152	-1.15432
48211420	chr11:48211420:T:C	2.94241e-06	-1.24629	-0.909532
48211677	chr11:48211677:C:A	3.42546e-05	0.29877	-2.27101e-10
48212220	chr11:48212220:T:C	1.83389e-05	0.827341	-1.15337
48212240	chr11:48212240:G:A	8.8535e-05	-1.03664e-10	1.24835
48212321	chr11:48212321:G:A	6.34679e-05	-1.53143	2.44691
48212380	chr11:48212380:A:G	9.13483e-06	-1.32209	0.299132
48212584	chr11:48212584:C:T	8.09029e-06	-1.03664e-10	-1.14439
48212678	chr11:48212678:A:C	4.12967e-06	-0.665337	-1.15152
48213128	chr11:48213128:G:A	2.62875e-05	1.18341	-1.14936
48213372	chr11:48213372:G:A	2.02822e-05	-1.00466	0.779351
48213669	chr11:48213669:C:G	9.07536e-06	-1.03664e-10	-1.02949
48213747	chr11:48213747:C:T	8.06628e-06	-1.03664e-10	-1.14736
48213919	chr11:48213919:A:G	7.35057e-06	-1.24027	-2.27101e-10
48214044	chr11:48214044:G:A	9.00526e-06	-1.03664e-10	-1.03724
48214176	chr11:48214176:G:A	9.47474e-06	-1.03664e-10	-0.986421
48214803	chr11:48214803:C:G	2.68013e-05	0.0534008	-2.27101e-10
48214971	chr11:48214971:G:A	1.05625e-05	-1.03664e-10	-0.877736
48215001	chr11:48215001:G:A	8.28004e-06	-1.53259	0.41139
48215173	chr11:48215173:C:A	7.59267e-06	-1.53297	0.325105
48215225	chr11:48215225:C:T	1.79082e-05	-1.03664e-10	-0.349791
48215543	chr11:48215543:T:C	9.73463e-06	-1.03664e-10	-0.959361
48216467	chr11:48216467:C:T	1.14562e-05	-1.51698	0.720461
48216944	chr11:48216944:G:C	1.57891e-05	-1.03664e-10	-0.475729
48216948	chr11:48216948:G:A	8.61863e-06	-1.03664e-10	-1.08112
48216997	chr11:48216997:G:A	7.89339e-06	-1.53098	0.361959
48217221	chr11:48217221:C:T	7.36876e-06	-1.2378	-2.27101e-10
48217328	chr11:48217328:C:T	2.25202e-05	1.0333	-1.15394
48217464	chr11:48217464:A:G	8.7916e-06	-1.03664e-10	-1.06125
48218095	chr11:48218095:C:T	2.93466e-05	0.144127	-2.27101e-10
48218144	chr11:48218144:C:T	8.07586e-06	-1.03664e-10	-1.14617
48218179	chr11:48218179:C:T	1.07229e-05	-0.424218	-0.438452
48218421	chr11:48218421:T:C	9.48593e-06	-1.03664e-10	-0.985241
48218726	chr11:48218726:C:T	3.76206e-06	-0.75601	-1.15407
48218923	chr11:48218923:T:C	2.84673e-05	1.26803	-1.15432
48219048	chr11:48219048:G:A	1.09094e-05	-1.03664e-10	-0.845423
48219529	chr11:48219529:C:G	8.79577e-06	-1.03664e-10	-1.06078
48219545	chr11:48219545:C:A	2.88688e-05	-1.03664e-10	0.12771
48219839	chr11:48219839:G:A	8.77612e-06	-1.03664e-10	-1.06302
48220078	chr11:48220078:T:C	8.24331e-06	-1.03664e-10	-1.12565
48220087	chr11:48220087:A:G	2.96628e-06	-1.10622	-1.04153
48220246	chr11:48220246:A:G	8.3035e-06	-1.03664e-10	-1.11837
48220269	chr11:48220269:G:A	2.83017e-06	-1.50247	-0.692241
48220526	chr11:48220526:G:A	1.04356e-05	-0.889825	-2.27101e-10
48220589	chr11:48220589:G:T	9.6321e-05	1.33264	-2.27101e-10
48220590	chr11:48220590:T:C	9.61827e-05	1.3312	-2.27101e-10
48220591	chr11:48220591:G:T	9.49945e-05	1.31877	-2.27101e-10
48221000	chr11:48221000:C:T	8.01382e-06	-1.03664e-10	-1.15388
48221114	chr11:48221114:G:A	9.20336e-06	-1.03664e-10	-1.01548
48221373	chr11:48221373:A:T	8.00953e-06	-1.03664e-10	-1.15442
48221686	chr11:48221686:A:G	9.69225e-06	-1.03664e-10	-0.963724
48221929	chr11:48221929:G:A	3.1647e-06	-1.38943	-0.693562
48222108	chr11:48222108:G:A	8.34233e-06	-1.03664e-10	-1.11371
48222110	chr11:48222110:C:A	8.34233e-06	-1.03664e-10	-1.11371
48222400	chr11:48222400:G:T	8.00953e-06	-1.03664e-10	-1.15442
48222755	chr11:48222755:A:G	3.24039e-06	-1.38788	-0.671478
48222823	chr11:48222823:G:A	8.06331e-06	-1.03664e-10	-1.14773
48222847	chr11:48222847:T:C	8.30343e-06	-1.03664e-10	-1.11838
48222950	chr11:48222950:G:A	9.37955e-06	-1.03664e-10	-0.996519
48223626	chr11:48223626:T:C	8.42836e-06	-1.03664e-10	-1.10345
48223630	chr11:48223630:T:G	8.33422e-06	-1.03664e-10	-1.11468
48223816	chr11:48223816:G:A	8.00997e-06	-1.03664e-10	-1.15436
48224168	chr11:48224168:T:C	3.92586e-06	-0.817829	-1.04964
48224477	chr11:48224477:G:A	8.41334e-06	-1.03664e-10	-1.10523
48224483	chr11:48224483:A:G	8.04861e-06	-1.03664e-10	-1.14955
48224784	chr11:48224784:A:G	3.28069e-06	-1.43292	-0.61408
48224802	chr11:48224802:T:C	9.44124e-06	-1.03664e-10	-0.989963
48224904	chr11:48224904:A:G	8.2306e-06	-1.03664e-10	-1.12719
48225129	chr11:48225129:T:C	8.71336e-06	-1.03664e-10	-1.07019
48225272	chr11:48225272:G:A	2.97751e-06	-1.4186	-0.725366
48225610	chr11:48225610:A:G	2.63374e-05	0.0359378	-2.27101e-10
48225746	chr11:48225746:G:A	8.51688e-06	-1.03664e-10	-1.093
48225753	chr11:48225753:T:C	3.06733e-06	-1.40376	-0.710488
48226201	chr11:48226201:C:T	1.34912e-05	-1.53092	0.89791
48226305	chr11:48226305:A:G	2.46422e-05	-0.0305881	-2.27101e-10
48226441	chr11:48226441:G:A	8.0905e-06	-1.03664e-10	-1.14436
48226944	chr11:48226944:T:G	8.07127e-06	-1.03664e-10	-1.14674
48227428	chr11:48227428:C:T	1.56549e-05	-1.03664e-10	-0.484269
48228223	chr11:48228223:C:T	8.86764e-06	-1.03664e-10	-1.05264
48228227	chr11:48228227:G:A	5.22439e-06	-1.4997	-0.0820101
48228452	chr11:48228452:G:A	8.19026e-06	-1.03664e-10	-1.1321
48228844	chr11:48228844:GGGA:G	8.57938e-06	-1.03664e-10	-1.08569
48228894	chr11:48228894:C:T	7.48979e-06	-0.118856	-1.10265
48228991	chr11:48228991:C:A	7.20064e-06	-1.26088	-2.27101e-10
48229069	chr11:48229069:G:A	2.5387e-05	-0.000813358	-2.27101e-10
48229123	chr11:48229123:C:T	3.88318e-06	-1.40311	-0.475285
48229172	chr11:48229172:T:C	9.47478e-06	-1.03664e-10	-0.986417
48229212	chr11:48229212:T:A	9.34261e-06	-1.454	0.45353
48229651	chr11:48229651:A:G	7.35582e-06	-1.23956	-2.27101e-10
48230864	chr11:48230864:C:T	5.12168e-06	-0.610558	-0.99101
48231173	chr11:48231173:T:C	4.47999e-05	-1.03664e-10	0.567155
48231405	chr11:48231405:A:G	3.02245e-05	-1.5154	1.689
48231498	chr11:48231498:G:A	1.0223e-05	-1.03664e-10	-0.91041
48231699	chr11:48231699:G:A	3.23046e-06	-1.37904	-0.683386
48231752	chr11:48231752:C:T	2.40645e-05	-0.0543115	-2.27101e-10
48231784	chr11:48231784:T:C	9.64833e-06	-1.03664e-10	-0.968266
48231870	chr11:48231870:C:T	8.60774e-06	-1.03664e-10	-1.08239
48231913	chr11:48231913:C:T	2.68421e-05	-1.03664e-10	0.0549227
48232037	chr11:48232037:T:C	1.46519e-05	-1.03664e-10	-0.550483
48232148	chr11:48232148:C:A	8.56352e-06	-1.03664e-10	-1.08754
48232182	chr11:48232182:T:C	5.54026e-06	-0.537436	-0.985573
48232334	chr11:48232334:C:T	9.65975e-06	-1.03664e-10	-0.967083
48232780	chr11:48232780:T:C	6.02806e-06	-1.43863	-2.27101e-10
48232826	chr11:48232826:T:C	2.75998e-05	0.0827594	-2.27101e-10
48232883	chr11:48232883:AG:A	5.51779e-06	-0.568624	-0.958449
48232955	chr11:48232955:T:G	8.04458e-06	-1.03664e-10	-1.15005
48233102	chr11:48233102:C:T	8.27811e-06	-1.03664e-10	-1.12144
48233253	chr11:48233253:T:C	8.0352e-06	-1.03664e-10	-1.15122
48233414	chr11:48233414:T:C	1.47698e-05	-1.5278	0.98533
48233536	chr11:48233536:G:A	8.44558e-06	-1.03664e-10	-1.10141
48233673	chr11:48233673:C:T	9.73405e-06	-1.03664e-10	-0.959421
48234009	chr11:48234009:T:A	9.17102e-06	-1.03664e-10	-1.019
48234048	chr11:48234048:A:C	8.87171e-06	-1.03664e-10	-1.05218
48234182	chr11:48234182:T:A	1.03828e-05	-0.8949	-2.27101e-10
48234293	chr11:48234293:C:T	9.46268e-06	-1.03664e-10	-0.987695
48234380	chr11:48234380:G:A	2.42785e-05	-0.0454597	-2.27101e-10
48234390	chr11:48234390:C:T	1.40043e-05	-1.53019	0.934506
48234401	chr11:48234401:G:A	6.29431e-06	-0.514528	-0.880876
48234440	chr11:48234440:C:T	1.94234e-05	-1.13296	0.864386
48234455	chr11:48234455:T:C	8.05174e-06	-1.03664e-10	-1.14916
48234608	chr11:48234608:G:A	8.13858e-06	-1.03664e-10	-1.13843
48234890	chr11:48234890:T:C	3.3016e-06	-1.39535	-0.645295
48234990	chr11:48234990:C:G	8.44143e-06	-1.03664e-10	-1.1019
48235079	chr11:48235079:G:A	3.53342e-06	-0.952591	-1.02019
48235133	chr11:48235133:A:G	1.12203e-05	-1.03664e-10	-0.817329
48235173	chr11:48235173:G:A	2.97015e-06	-1.36323	-0.783205
48235589	chr11:48235589:T:C	4.9087e-06	-0.635669	-1.00837
48235973	chr11:48235973:C:A	9.41719e-06	-1.03664e-10	-0.992514
48236249	chr11:48236249:C:A	8.31275e-06	-1.03664e-10	-1.11726
48236444	chr11:48236444:C:T	3.3789e-06	-1.42289	-0.594614
48236458	chr11:48236458:C:A	3.53059e-06	-1.32359	-0.649996
48236622	chr11:48236622:C:G	8.11974e-06	-1.03664e-10	-1.14075
48236679	chr11:48236679:C:T	1.96419e-05	0.892905	-1.15029
48236682	chr11:48236682:A:G	2.96073e-06	-1.3024	-0.847218
48237065	chr11:48237065:A:G	3.52988e-05	-1.03664e-10	0.3288
48237267	chr11:48237267:C:T	6.26452e-05	-1.03664e-10	0.902436
48237339	chr11:48237339:G:C	8.08948e-06	-1.03664e-10	-1.14449
48237642	chr11:48237642:T:C	8.77495e-06	-1.03664e-10	-1.06315
48237988	chr11:48237988:T:A	8.86801e-06	-1.03664e-10	-1.0526
48238260	chr11:48238260:G:T	8.10476e-06	-1.03664e-10	-1.1426
48238483	chr11:48238483:C:T	4.4047e-06	-0.958478	-0.7939
48238511	chr11:48238511:A:G	8.13485e-06	-1.03664e-10	-1.13889
48238849	chr11:48238849:G:T	6.13691e-06	-0.727935	-0.692794
48238951	chr11:48238951:G:A	6.54209e-05	-1.03664e-10	0.945791
48239074	chr11:48239074:AT:A	8.20202e-06	-1.03664e-10	-1.13067
48239189	chr11:48239189:A:C	1.30896e-05	-1.52865	0.865426
48239265	chr11:48239265:T:C	1.40342e-05	-1.52533	0.93178
48240199	chr11:48240199:T:C	1.31561e-05	-1.52338	0.865219
48240211	chr11:48240211:T:C	8.28544e-06	-1.03664e-10	-1.12055
48240225	chr11:48240225:A:G	1.36157e-05	-1.5249	0.901068
48240244	chr11:48240244:T:C	5.73424e-06	-1.4886	-2.27101e-10
48240335	chr11:48240335:A:T	3.15864e-06	-1.411	-0.673908
48240776	chr11:48240776:G:A	2.08442e-06	-1.40729	-1.09327
48240830	chr11:48240830:G:A	8.13398e-06	-1.03664e-10	-1.139
48240969	chr11:48240969:C:T	1.12753e-05	-1.03664e-10	-0.812435
48241027	chr11:48241027:C:T	8.30111e-06	-1.03664e-10	-1.11866
48241797	chr11:48241797:T:C	3.49172e-06	-0.95735	-1.02731
48241999	chr11:48241999:C:T	8.07068e-06	-1.03664e-10	-1.14681
48242060	chr11:48242060:G:T	1.09249e-05	-1.03664e-10	-0.844003
48242257	chr11:48242257:A:G	8.13488e-06	-1.03664e-10	-1.13889
48242818	chr11:48242818:A:G	2.17117e-06	-1.45788	-1.00191
48243023	chr11:48243023:A:T	9.55929e-06	-1.03664e-10	-0.977537
48243095	chr11:48243095:G:A	3.0849e-06	-1.39781	-0.71072
48243159	chr11:48243159:A:G	2.03823e-05	0.931607	-1.15199
48243220	chr11:48243220:G:A	1.31482e-05	-1.52592	0.867151
48243283	chr11:48243283:T:A	3.01772e-06	-1.29029	-0.84026
48243551	chr11:48243551:G:T	8.28211e-06	-1.03664e-10	-1.12095
48244170	chr11:48244170:T:C	9.16403e-06	-1.03664e-10	-1.01976
48244178	chr11:48244178:A:G	9.1982e-06	-1.03664e-10	-1.01604
48244414	chr11:48244414:G:A	6.04364e-06	-1.34152	-0.0945223
48244993	chr11:48244993:A:G	1.02352e-05	-1.03664e-10	-0.909216
48245030	chr11:48245030:A:C	8.80039e-06	-1.03664e-10	-1.06025
48245067	chr11:48245067:G:T	8.18097e-06	-1.03664e-10	-1.13324
48245069	chr11:48245069:C:A	8.07179e-06	-1.03664e-10	-1.14668
48245916	chr11:48245916:C:T	8.13485e-06	-1.03664e-10	-1.13889
48246304	chr11:48246304:G:C	5.74938e-06	-0.527218	-0.958739
48246930	chr11:48246930:G:A	1.24264e-05	-1.49481	0.779581
48247087	chr11:48247087:C:A	1.87999e-05	-1.03664e-10	-0.3012
48247180	chr11:48247180:G:A	8.00961e-06	-1.03664e-10	-1.15441
48247544	chr11:48247544:A:G	9.13585e-06	-1.03664e-10	-1.02284
48247599	chr11:48247599:T:A	7.10966e-06	-0.194342	-1.07925
48247639	chr11:48247639:C:T	2.23006e-06	-1.45622	-0.976804
48248276	chr11:48248276:C:T	2.01308e-05	-1.07519	0.842397
48248373	chr11:48248373:TC:T	0.000217083	2.1648	-0.0195656
48248376	chr11:48248376:C:A	0.000219465	2.17711	-0.0209746
48248905	chr11:48248905:G:A	2.51561e-05	-0.00995095	-2.27101e-10
48248981	chr11:48248981:A:G	4.40356e-06	-0.925197	-0.827441
48249410	chr11:48249410:T:G	2.79748e-05	0.0962545	-2.27101e-10
48250231	chr11:48250231:C:T	7.71607e-06	-1.52874	0.336996
48250789	chr11:48250789:T:C	4.68484e-06	-0.89704	-0.793679
48250977	chr11:48250977:C:T	8.84972e-06	-1.03664e-10	-1.05467
48251144	chr11:48251144:T:C	3.42328e-06	-1.36337	-0.641077
48251656	chr11:48251656:G:C	3.07801e-06	-1.40834	-0.702424
48251788	chr11:48251788:T:C	3.09497e-06	-1.40395	-0.701324
48252398	chr11:48252398:A:G	1.17555e-05	-1.52882	0.758088
48252715	chr11:48252715:A:T	8.85514e-06	-1.03664e-10	-1.05405
48252895	chr11:48252895:C:T	9.85371e-06	-1.03664e-10	-0.947202
48252918	chr11:48252918:T:C	4.47807e-05	-1.03664e-10	0.566726
48252962	chr11:48252962:A:C	1.71999e-05	-0.390147	-2.27101e-10
48253105	chr11:48253105:TTTTA:T	5.48718e-06	-1.53264	-2.27101e-10
48253206	chr11:48253206:T:A	2.40625e-05	-1.03664e-10	-0.0543979
48253226	chr11:48253226:G:A	1.64834e-05	0.719893	-1.15259
48253237	chr11:48253237:C:G	3.23682e-06	-1.53289	-0.52757
48253259	chr11:48253259:A:G	1.60318e-05	-0.460475	-2.27101e-10
48253308	chr11:48253308:A:G	8.04395e-06	-1.03664e-10	-1.15013
48253560	chr11:48253560:T:A	4.72101e-06	-0.54288	-1.14015
48253762	chr11:48253762:T:C	5.9089e-06	-1.45859	-2.27101e-10
48253813	chr11:48253813:T:C	1.00679e-05	-1.03664e-10	-0.925695
48254274	chr11:48254274:A:C	5.94788e-06	-1.45202	-2.27101e-10
48254338	chr11:48254338:T:C	2.90804e-06	-1.38944	-0.778129
48254654	chr11:48254654:C:G	8.31085e-06	-1.03664e-10	-1.11749
48254995	chr11:48254995:C:T	8.04571e-06	-1.03664e-10	-1.14991
48255023	chr11:48255023:CA:C	2.17061e-06	-1.46169	-0.998356
48255142	chr11:48255142:A:C	8.80039e-06	-1.03664e-10	-1.06025
48255434	chr11:48255434:G:T	9.23137e-06	-1.03664e-10	-1.01244
48255476	chr11:48255476:T:C	5.83233e-06	-1.47163	-2.27101e-10
48255700	chr11:48255700:A:G	8.19777e-06	-1.03664e-10	-1.13119
48255993	chr11:48255993:A:G	8.07217e-06	-1.03664e-10	-1.14663
48256162	chr11:48256162:A:C	8.91531e-06	-1.03664e-10	-1.04728
48256201	chr11:48256201:T:C	8.92628e-06	-1.03664e-10	-1.04605
48256592	chr11:48256592:C:T	8.30103e-06	-1.03664e-10	-1.11867
48256692	chr11:48256692:A:T	7.12493e-06	-1.27145	-2.27101e-10
48256741	chr11:48256741:A:T	1.14481e-05	-1.03664e-10	-0.797231
48257006	chr11:48257006:C:T	8.01668e-06	-1.03664e-10	-1.15353
48257361	chr11:48257361:A:G	6.78933e-06	-0.430487	-0.889211
48257413	chr11:48257413:T:A	2.81163e-06	-1.41435	-0.78694
48257512	chr11:48257512:C:T	1.62153e-05	-0.449093	-2.27101e-10
48257864	chr11:48257864:G:A	2.75022e-06	-1.41507	-0.8083
48258244	chr11:48258244:G:A	2.05628e-05	0.939611	-1.15118
48258403	chr11:48258403:C:T	8.0131e-06	-1.03664e-10	-1.15397
48258747	chr11:48258747:C:T	2.52805e-06	-1.30347	-1.00413
48259099	chr11:48259099:A:G	2.55242e-05	0.00457767	-2.27101e-10
48259117	chr11:48259117:T:C	8.81872e-06	-1.03664e-10	-1.05817
48259238	chr11:48259238:G:A	3.39318e-06	-0.926928	-1.08635
48259425	chr11:48259425:A:G	8.02376e-06	-1.03664e-10	-1.15264
48259482	chr11:48259482:T:C	9.56974e-06	-1.03664e-10	-0.976445
48259617	chr11:48259617:C:T	8.13485e-06	-1.03664e-10	-1.13889
48259659	chr11:48259659:A:C	3.19073e-06	-1.47637	-0.598427
48259664	chr11:48259664:T:C	1.12108e-05	-1.03664e-10	-0.81817
48259727	chr11:48259727:A:G	0.000577579	3.1238	-2.27101e-10
48259797	chr11:48259797:A:G	8.07025e-06	-1.03664e-10	-1.14687
48259874	chr11:48259874:C:A	8.06927e-06	-1.03664e-10	-1.14699
48260033	chr11:48260033:T:C	2.15709e-06	-1.46194	-1.00435
48260042	chr11:48260042:G:A	8.86958e-06	-1.03664e-10	-1.05242
48260154	chr11:48260154:T:C	1.0783e-05	-0.857078	-2.27101e-10
48260230	chr11:48260230:A:C	8.09202e-06	-1.03664e-10	-1.14417
48260423	chr11:48260423:G:C	9.06381e-06	-1.03664e-10	-1.03076
48260801	chr11:48260801:C:A	2.2119e-06	-1.4618	-0.979395
48261081	chr11:48261081:A:G	8.0842e-06	-1.03664e-10	-1.14514
48261129	chr11:48261129:AC:A	3.39265e-06	-1.30091	-0.712532
48261367	chr11:48261367:T:C	8.57067e-06	-1.03664e-10	-1.0867
48261425	chr11:48261425:A:C	8.251e-06	-1.03664e-10	-1.12472
48261740	chr11:48261740:A:T	3.18387e-06	-1.40042	-0.676537
48262211	chr11:48262211:G:T	8.02077e-06	-1.03664e-10	-1.15302
48262481	chr11:48262481:C:T	1.98254e-06	-1.44766	-1.10301
48262557	chr11:48262557:T:C	2.18653e-06	-1.4508	-1.00194
48262587	chr11:48262587:C:T	8.01939e-06	-1.03664e-10	-1.15319
48262706	chr11:48262706:C:A	2.80524e-06	-1.40312	-0.800446
48262863	chr11:48262863:T:C	2.4627e-05	-0.0312075	-2.27101e-10
48262873	chr11:48262873:A:G	2.49878e-05	-0.0166615	-2.27101e-10
48262877	chr11:48262877:A:G	9.18041e-06	-1.03664e-10	-1.01798
48262925	chr11:48262925:G:A	3.04328e-06	-1.28937	-0.832742
48263191	chr11:48263191:C:T	8.24349e-06	-1.03664e-10	-1.12563
48263269	chr11:48263269:A:G	8.02972e-06	-1.03664e-10	-1.1519
48263326	chr11:48263326:T:C	3.14308e-05	-1.03664e-10	0.212739
48263473	chr11:48263473:G:A	2.9561e-06	-1.30113	-0.850054
48263512	chr11:48263512:T:C	3.07574e-06	-1.41782	-0.693685
48263632	chr11:48263632:C:A	1.11356e-05	-1.03664e-10	-0.824906
48263749	chr11:48263749:A:G	2.21436e-06	-1.46692	-0.973165
48263809	chr11:48263809:A:G	6.91246e-06	-1.30172	-2.27101e-10
48263872	chr11:48263872:A:G	1.08119e-05	-1.03664e-10	-0.854403
48264290	chr11:48264290:A:G	8.73926e-06	-1.03664e-10	-1.06722
48264304	chr11:48264304:C:T	3.33344e-06	-1.41304	-0.618011
48264354	chr11:48264354:C:T	1.56022e-05	0.665648	-1.15329
48264534	chr11:48264534:G:A	4.3811e-05	-1.03664e-10	0.544835
48264627	chr11:48264627:A:G	2.10434e-05	-1.03664e-10	-0.188462
48264679	chr11:48264679:T:A	3.06841e-06	-1.3997	-0.71419
48264682	chr11:48264682:A:G	5.49376e-06	-1.53144	-2.27101e-10
48264691	chr11:48264691:A:C	8.11461e-06	-1.03664e-10	-1.14138
48264704	chr11:48264704:C:T	3.40459e-06	-0.958107	-1.05182
48265293	chr11:48265293:A:G	2.19704e-06	-1.45387	-0.994065
48265302	chr11:48265302:C:T	5.67323e-06	-1.49929	-2.27101e-10
48266004	chr11:48266004:G:A	8.81027e-06	-1.03664e-10	-1.05913
48266016	chr11:48266016:G:T	8.02686e-06	-1.03664e-10	-1.15226
48266047	chr11:48266047:T:C	2.51242e-05	-0.0112189	-2.27101e-10
48266325	chr11:48266325:A:G	9.17408e-06	-1.03664e-10	-1.01867
48266379	chr11:48266379:T:C	5.07902e-06	-0.510125	-1.09981
48266538	chr11:48266538:G:T	1.70755e-05	-0.397406	-2.27101e-10
48266850	chr11:48266850:C:T	8.08141e-06	-1.03664e-10	-1.14548
48266873	chr11:48266873:T:C	8.07355e-06	-1.03664e-10	-1.14646
48266893	chr11:48266893:C:T	2.12888e-05	0.971478	-1.14835
48266900	chr11:48266900:CT:C	2.69351e-05	0.0583806	-2.27101e-10
48266933	chr11:48266933:T:C	8.01467e-06	-1.03664e-10	-1.15378
48266968	chr11:48266968:G:A	9.74439e-06	-1.03664e-10	-0.958359
48267266	chr11:48267266:G:T	8.10191e-06	-1.03664e-10	-1.14295
48267612	chr11:48267612:A:G	2.48511e-05	-0.0221476	-2.27101e-10
48267803	chr11:48267803:A:G	1.37684e-05	-1.40803	0.795359
48267816	chr11:48267816:A:AT	1.32383e-05	-1.52311	0.871178
48268015	chr11:48268015:C:T	2.55484e-05	0.00552226	-2.27101e-10
48268098	chr11:48268098:A:T	6.69114e-06	-1.33427	-2.27101e-10
48268139	chr11:48268139:C:G	8.05158e-06	-1.03664e-10	-1.14918
48268151	chr11:48268151:A:G	8.03567e-06	-1.03664e-10	-1.15116
48268516	chr11:48268516:T:A	8.90928e-06	-1.03664e-10	-1.04796
48268754	chr11:48268754:T:A	5.48966e-06	-1.53218	-2.27101e-10
48268768	chr11:48268768:A:G	2.81293e-06	-1.39501	-0.805815
48269013	chr11:48269013:T:C	6.99484e-06	-1.28988	-2.27101e-10
48269014	chr11:48269014:G:A	7.07842e-06	-1.278	-2.27101e-10
48269038	chr11:48269038:T:C	2.39702e-05	-0.0582375	-2.27101e-10
48269351	chr11:48269351:G:A	4.47355e-05	-1.03664e-10	0.565718
48269928	chr11:48269928:C:T	5.71299e-06	-1.49231	-2.27101e-10
48270006	chr11:48270006:T:A	2.75671e-06	-1.41098	-0.810028
48270479	chr11:48270479:G:A	8.30199e-06	-1.03664e-10	-1.11856
48270567	chr11:48270567:T:C	8.03522e-06	-1.03664e-10	-1.15122
48270617	chr11:48270617:T:TTA	1.26395e-05	-1.5283	0.830075
48270650	chr11:48270650:A:G	8.86451e-06	-1.03664e-10	-1.053
48270706	chr11:48270706:T:A	1.33863e-05	-1.52791	0.887088
48270787	chr11:48270787:T:C	3.66923e-06	-1.33206	-0.603013
48271042	chr11:48271042:G:C	2.2602e-06	-1.44566	-0.973936
48271068	chr11:48271068:C:A	5.6473e-06	-0.536487	-0.967387
48271238	chr11:48271238:G:A	8.92652e-06	-1.03664e-10	-1.04602
48271456	chr11:48271456:GA:G	3.35203e-06	-0.980475	-1.04501
48271643	chr11:48271643:C:A	8.28074e-06	-1.03664e-10	-1.12112
48271746	chr11:48271746:T:A	8.8619e-06	-1.03664e-10	-1.05329
48271978	chr11:48271978:T:C	4.47107e-06	-0.623127	-1.1143
48272379	chr11:48272379:C:T	2.05435e-05	-1.07428	0.861777
48272485	chr11:48272485:C:T	1.11896e-05	-0.820064	-2.27101e-10
48272704	chr11:48272704:A:G	3.28603e-06	-1.26396	-0.781409
48272709	chr11:48272709:T:C	8.09028e-06	-1.03664e-10	-1.14439
48272744	chr11:48272744:T:A	2.18583e-06	-1.45695	-0.996101
48273022	chr11:48273022:C:T	8.50695e-06	-1.03664e-10	-1.09417
48273146	chr11:48273146:A:C	9.47981e-06	-1.03664e-10	-0.985886
48273295	chr11:48273295:A:G	8.97784e-06	-1.03664e-10	-1.04029
48273318	chr11:48273318:A:G	8.21873e-06	-1.03664e-10	-1.12863
48273956	chr11:48273956:C:G	3.1774e-06	-1.40778	-0.671211
48274233	chr11:48274233:T:C	6.9211e-06	-1.30048	-2.27101e-10
48274642	chr11:48274642:G:T	6.8708e-06	-1.30777	-2.27101e-10
48274890	chr11:48274890:C:T	8.07315e-06	-1.03664e-10	-1.14651
48274934	chr11:48274934:T:C	2.76177e-06	-1.38834	-0.830836
48275008	chr11:48275008:G:A	8.13185e-06	-1.03664e-10	-1.13926
48275109	chr11:48275109:G:T	3.16467e-06	-1.41161	-0.671397
48275298	chr11:48275298:T:C	2.50917e-05	-0.0125119	-2.27101e-10
48275510	chr11:48275510:A:G	3.09759e-06	-1.41188	-0.692551
48275728	chr11:48275728:C:T	1.96915e-05	-1.07682	0.821954
48276329	chr11:48276329:T:C	9.12632e-06	-1.03664e-10	-1.02389
48276570	chr11:48276570:A:T	8.00992e-06	-1.03664e-10	-1.15437
48276596	chr11:48276596:G:A	3.12654e-06	-1.3984	-0.69672
48276717	chr11:48276717:G:A	1.97152e-06	-1.45563	-1.10062
48277289	chr11:48277289:T:C	9.17257e-06	-1.03664e-10	-1.01883
48277349	chr11:48277349:G:A	3.07535e-06	-1.40766	-0.703975
48277546	chr11:48277546:T:A	3.17464e-06	-1.40946	-0.670398
48277635	chr11:48277635:G:A	9.20752e-06	-1.03664e-10	-1.01503
48277687	chr11:48277687:T:C	8.07021e-06	-1.03664e-10	-1.14687
48278196	chr11:48278196:C:G	4.66642e-06	-0.586442	-1.10822
48278412	chr11:48278412:T:C	2.55804e-05	0.00677474	-2.27101e-10
48278543	chr11:48278543:A:G	1.1166e-05	-1.03664e-10	-0.822174
48278848	chr11:48278848:G:A	8.03528e-06	-1.03664e-10	-1.15121
48278902	chr11:48278902:T:A	8.44656e-06	-1.03664e-10	-1.10129
48279930	chr11:48279930:G:A	2.1876e-06	-1.4573	-0.994945
48279948	chr11:48279948:T:A	9.2371e-06	-1.03664e-10	-1.01182
48279971	chr11:48279971:AT:A	8.1082e-06	-1.03664e-10	-1.14217
48279973	chr11:48279973:G:A	8.1186e-06	-1.03664e-10	-1.14089
48280031	chr11:48280031:C:T	5.61166e-06	-1.5102	-2.27101e-10
48280044	chr11:48280044:G:T	8.04103e-06	-1.03664e-10	-1.15049
48280203	chr11:48280203:C:T	2.98623e-06	-1.41356	-0.727479
48280303	chr11:48280303:C:T	4.60977e-06	-0.906869	-0.800005
48280467	chr11:48280467:A:C	9.08496e-06	-1.03664e-10	-1.02843
48280582	chr11:48280582:C:T	2.46307e-05	-0.0310579	-2.27101e-10
48280959	chr11:48280959:G:A	8.26597e-06	-1.03664e-10	-1.1229
48281183	chr11:48281183:C:T	3.13169e-06	-1.39696	-0.696518
48281961	chr11:48281961:T:A	1.11657e-05	-1.03664e-10	-0.822208
48282177	chr11:48282177:C:T	8.04529e-06	-1.03664e-10	-1.14996
48282191	chr11:48282191:T:C	8.47603e-06	-1.03664e-10	-1.09781
48282511	chr11:48282511:G:A	5.99461e-06	-1.44419	-2.27101e-10
48282871	chr11:48282871:T:TGTAATTTG	8.05237e-06	-1.03664e-10	-1.14908
48282884	chr11:48282884:A:G	2.77312e-06	-1.40928	-0.8058
48282909	chr11:48282909:A:T	3.08678e-06	-1.40693	-0.700986
48283146	chr11:48283146:A:G	8.26447e-06	-1.03664e-10	-1.12308
48283323	chr11:48283323:G:A	8.90707e-06	-1.03664e-10	-1.0482
48283390	chr11:48283390:C:T	8.0245e-06	-1.03664e-10	-1.15255
48283552	chr11:48283552:G:A	9.78448e-06	-1.03664e-10	-0.954253
48283970	chr11:48283970:A:G	8.85417e-06	-1.03664e-10	-1.05416
48284015	chr11:48284015:T:C	8.85852e-06	-1.03664e-10	-1.05367
48284058	chr11:48284058:C:T	8.01701e-06	-1.03664e-10	-1.15348
48284203	chr11:48284203:G:A	1.50389e-05	-1.03664e-10	-0.524412
48284807	chr11:48284807:G:A	0.000148662	1.76662	-2.27101e-10
48284853	chr11:48284853:A:G	8.0738e-06	-1.03664e-10	-1.14643
48285066	chr11:48285066:C:T	4.52346e-06	-0.958109	-0.767665
48285202	chr11:48285202:C:T	5.74745e-06	-1.48629	-2.27101e-10
48285341	chr11:48285341:G:A	9.42609e-06	-1.03664e-10	-0.991569
48285468	chr11:48285468:C:T	1.55888e-05	-1.52469	1.0362
48285587	chr11:48285587:C:T	3.59626e-06	-1.3406	-0.614554
48285802	chr11:48285802:G:A	8.06909e-06	-1.03664e-10	-1.14701
48285822	chr11:48285822:T:C	3.03902e-06	-1.41793	-0.705581
48286127	chr11:48286127:A:G	4.04608e-05	-1.03664e-10	0.465284
48286318	chr11:48286318:C:T	9.19821e-06	-1.03664e-10	-1.01604
48286351	chr11:48286351:G:A	8.8619e-06	-1.03664e-10	-1.05329
48286509	chr11:48286509:C:T	9.15632e-06	-1.03664e-10	-1.02061
48286575	chr11:48286575:T:C	9.31638e-06	-1.03664e-10	-1.00328
48286766	chr11:48286766:A:G	3.08873e-06	-1.40384	-0.703452
48287211	chr11:48287211:C:T	2.74074e-06	-1.41427	-0.812552
48287237	chr11:48287237:A:G	8.10946e-06	-0.414888	-0.727131
48287419	chr11:48287419:T:C	8.01562e-06	-1.03664e-10	-1.15366
48287506	chr11:48287506:G:A	1.75054e-05	-1.52004	1.1475
48287604	chr11:48287604:C:A	1.38202e-05	-1.52576	0.916841
48287624	chr11:48287624:T:G	1.56168e-05	-1.52852	1.04182
48287678	chr11:48287678:A:G	9.07095e-06	-1.03664e-10	-1.02997
48287687	chr11:48287687:T:C	2.75393e-06	-1.41427	-0.807755
48287771	chr11:48287771:C:T	5.67803e-06	-1.49845	-2.27101e-10
48287852	chr11:48287852:G:A	8.16224e-06	-1.03664e-10	-1.13553
48287963	chr11:48287963:T:G	7.28484e-06	-0.73744	-0.511814
48288002	chr11:48288002:G:A	2.7178e-06	-1.41784	-0.817386
48288316	chr11:48288316:T:C	3.73038e-06	-1.33188	-0.586661
48288367	chr11:48288367:A:T	8.91246e-06	-1.03664e-10	-1.0476
48288578	chr11:48288578:A:G	9.17838e-06	-1.03664e-10	-1.0182
48288611	chr11:48288611:A:G	8.11124e-06	-1.03664e-10	-1.1418
48288799	chr11:48288799:T:G	8.05357e-06	-1.03664e-10	-1.14894
48289001	chr11:48289001:G:A	6.5076e-06	-0.460001	-0.902079
48289235	chr11:48289235:C:T	9.17345e-06	-1.03664e-10	-1.01874
48289369	chr11:48289369:C:G	2.89339e-05	0.129963	-2.27101e-10
48289376	chr11:48289376:T:C	2.86241e-06	-1.40372	-0.779667
48289613	chr11:48289613:A:G	9.83011e-06	-1.03664e-10	-0.949601
48289875	chr11:48289875:AG:A	9.02453e-06	-1.03664e-10	-1.0351
48290028	chr11:48290028:C:T	1.14624e-05	-1.03664e-10	-0.795983
48290075	chr11:48290075:G:T	6.3464e-05	0.915422	-2.27101e-10
48290122	chr11:48290122:T:C	9.20804e-06	-1.03664e-10	-1.01497
48290435	chr11:48290435:T:A	8.95581e-06	-1.03664e-10	-1.04275
48290574	chr11:48290574:T:C	1.63411e-05	-1.5287	1.08734
48290608	chr11:48290608:C:T	2.87452e-06	-1.40551	-0.773659
48290858	chr11:48290858:C:T	8.41665e-06	-1.03664e-10	-1.10484
48291178	chr11:48291178:C:A	8.07409e-06	-1.03664e-10	-1.14639
48291327	chr11:48291327:T:C	7.04189e-06	-1.28317	-2.27101e-10
48291347	chr11:48291347:G:A	8.28055e-06	-1.03664e-10	-1.12114
48291664	chr11:48291664:C:T	2.29545e-05	1.0459	-1.14744
48292168	chr11:48292168:G:A	8.86624e-06	-1.03664e-10	-1.0528
48292427	chr11:48292427:G:A	6.57303e-05	-1.03664e-10	0.95051
48292509	chr11:48292509:G:C	8.8719e-06	-1.03664e-10	-1.05216
48292611	chr11:48292611:G:A	9.62046e-06	-1.03664e-10	-0.971158
48292673	chr11:48292673:A:G	2.16302e-06	-1.46219	-1.00135
48292765	chr11:48292765:A:C	3.038e-06	-1.41096	-0.712896
48292791	chr11:48292791:C:T	1.77123e-05	-1.03664e-10	-0.360789
48292882	chr11:48292882:G:A	9.88948e-06	-1.03664e-10	-0.943579
48292939	chr11:48292939:G:A	2.70363e-06	-1.08664	-1.15381
48292968	chr11:48292968:T:G	3.04381e-06	-1.40675	-0.71519
48293034	chr11:48293034:G:T	8.16542e-06	-1.03664e-10	-1.13514
48293176	chr11:48293176:G:T	8.02245e-06	-0.35419	-0.798616
48293556	chr11:48293556:G:A	8.09656e-06	-1.03664e-10	-1.14361
48293713	chr11:48293713:G:A	2.80254e-06	-1.40634	-0.79818
48293728	chr11:48293728:G:A	9.84958e-06	-1.03664e-10	-0.947621
48293836	chr11:48293836:A:G	2.66913e-05	0.0492882	-2.27101e-10
48293982	chr11:48293982:G:A	1.01994e-05	-0.912722	-2.27101e-10
48294274	chr11:48294274:C:T	9.56777e-06	-1.03664e-10	-0.976651
48294430	chr11:48294430:G:A	9.22066e-06	-1.03664e-10	-1.0136
48294768	chr11:48294768:A:T	1.0012e-05	-1.03664e-10	-0.931268
48294800	chr11:48294800:A:C	2.35222e-05	0.547	-0.624107
48295740	chr11:48295740:C:G	4.09445e-06	-1.03473	-0.790685
48296810	chr11:48296810:A:C	3.63816e-06	-1.28821	-0.655364
48296932	chr11:48296932:A:G	2.82528e-06	-1.38113	-0.815314
48296958	chr11:48296958:T:G	1.11869e-05	-1.03664e-10	-0.82031
48297026	chr11:48297026:T:A	2.61488e-05	-1.03664e-10	0.0287517
48297035	chr11:48297035:C:A	2.44664e-05	-1.03664e-10	-0.0377481
48297100	chr11:48297100:T:C	3.1116e-06	-1.42473	-0.675189
48297414	chr11:48297414:C:T	4.82035e-06	-0.668298	-0.993906
48297613	chr11:48297613:A:T	8.91413e-06	-1.03664e-10	-1.04741
48297657	chr11:48297657:C:T	9.33262e-06	-1.03664e-10	-1.00153
48297708	chr11:48297708:C:T	2.12585e-05	0.966482	-1.14478
48297814	chr11:48297814:G:A	8.0844e-06	-1.03664e-10	-1.14511
48298068	chr11:48298068:G:T	9.18461e-06	-1.03664e-10	-1.01752
48298140	chr11:48298140:A:T	5.99226e-06	-0.539642	-0.904941
48298215	chr11:48298215:A:G	8.13839e-06	-1.13846	-2.27101e-10
48298254	chr11:48298254:A:T	3.68013e-06	-1.31561	-0.616495
48298422	chr11:48298422:G:A	2.86789e-06	-1.4021	-0.779372
48298792	chr11:48298792:G:T	1.67452e-05	-1.52346	1.10652
48299016	chr11:48299016:C:T	1.71875e-05	-1.05739	0.666526
48299057	chr11:48299057:T:C	8.91117e-06	-1.03664e-10	-1.04775
48299153	chr11:48299153:T:G	2.7027e-06	-1.42827	-0.81253
48299487	chr11:48299487:C:G	8.04666e-06	-1.03664e-10	-1.14979
48299782	chr11:48299782:G:A	3.00583e-06	-1.40049	-0.734003
48299974	chr11:48299974:G:A	8.8459e-06	-1.03664e-10	-1.0551
48300052	chr11:48300052:T:C	6.1857e-06	-0.484133	-0.928677
48300721	chr11:48300721:C:G	5.87559e-06	-0.575439	-0.888806
48300934	chr11:48300934:A:G	8.0702e-06	-1.03664e-10	-1.14687
48301010	chr11:48301010:C:A	8.81359e-06	-1.03664e-10	-1.05876
48301571	chr11:48301571:T:C	8.81761e-06	-1.03664e-10	-1.0583
48301609	chr11:48301609:C:T	2.67761e-05	0.0524588	-2.27101e-10
48301657	chr11:48301657:C:T	8.10601e-06	-1.03664e-10	-1.14245
48301704	chr11:48301704:G:A	8.03083e-06	-1.03664e-10	-1.15176
48301763	chr11:48301763:T:C	9.01404e-06	-1.03664e-10	-1.03627
48301893	chr11:48301893:T:G	2.29715e-05	-0.100796	-2.27101e-10
48302658	chr11:48302658:A:G	8.27571e-06	-1.03664e-10	-1.12173
48302671	chr11:48302671:A:T	9.94047e-06	-1.03664e-10	-0.938436
48302797	chr11:48302797:G:A	8.03338e-06	-1.03664e-10	-1.15144
48302947	chr11:48302947:G:A	8.87822e-06	-1.03664e-10	-1.05145
48303053	chr11:48303053:A:G	9.82481e-06	-1.03664e-10	-0.95014
48303603	chr11:48303603:G:T	9.18682e-06	-1.03664e-10	-1.01728
48304072	chr11:48304072:G:A	5.48666e-06	-1.53273	-2.27101e-10
48304379	chr11:48304379:G:A	9.00922e-06	-1.03664e-10	-1.0368
48304439	chr11:48304439:T:A	8.84624e-06	-1.03664e-10	-1.05506
48304511	chr11:48304511:C:G	3.12527e-06	-1.41075	-0.684777
48304927	chr11:48304927:A:G	3.10498e-06	-1.38909	-0.712952
48305040	chr11:48305040:G:A	2.98166e-06	-1.41546	-0.727111
48305055	chr11:48305055:G:A	8.04573e-06	-1.03664e-10	-1.14991
48305067	chr11:48305067:C:T	5.91091e-06	-0.555379	-0.902872
48305221	chr11:48305221:G:A	3.30239e-06	-0.988849	-1.05156
48305411	chr11:48305411:C:A	3.13291e-06	-1.38496	-0.708128
48306242	chr11:48306242:T:C	9.11239e-06	-1.03664e-10	-1.02542
48306569	chr11:48306569:T:C	5.62744e-06	-1.5074	-2.27101e-10
48306632	chr11:48306632:G:A	8.08741e-06	-1.03664e-10	-1.14474
48307092	chr11:48307092:C:T	1.90186e-06	-1.45889	-1.13332
48307266	chr11:48307266:C:T	1.96066e-05	0.885589	-1.14477
48307446	chr11:48307446:G:A	1.00101e-05	-1.03664e-10	-0.93146
48307768	chr11:48307768:T:G	8.07248e-06	-1.03664e-10	-1.14659
48307848	chr11:48307848:GAAC:G	2.78184e-06	-1.40006	-0.811879
48307929	chr11:48307929:C:T	8.48467e-06	-1.03664e-10	-1.09679
48308007	chr11:48308007:G:A	6.10108e-05	0.876	-2.27101e-10
48308039	chr11:48308039:G:T	8.58398e-06	-1.03664e-10	-1.08515
48308161	chr11:48308161:T:C	3.28353e-06	-1.3407	-0.705435
48308169	chr11:48308169:G:A	8.02045e-06	-1.03664e-10	-1.15306
48308249	chr11:48308249:A:T	9.56246e-06	-1.03664e-10	-0.977205
48308680	chr11:48308680:A:G	8.8619e-06	-1.03664e-10	-1.05329
48308893	chr11:48308893:C:T	2.77641e-06	-1.37938	-0.834513
48309052	chr11:48309052:C:T	9.29682e-06	-1.03664e-10	-1.00538
48309339	chr11:48309339:C:G	8.0702e-06	-1.03664e-10	-1.14687
48309505	chr11:48309505:C:A	8.56295e-06	-1.03664e-10	-1.08761
48309516	chr11:48309516:T:C	0.000191047	2.83056	-0.813091
48309959	chr11:48309959:C:G	8.56257e-06	-1.03664e-10	-1.08765
48310005	chr11:48310005:G:A	8.56257e-06	-1.03664e-10	-1.08765
48310187	chr11:48310187:T:C	4.14952e-06	-1.07465	-0.737403
48310419	chr11:48310419:G:A	9.24305e-06	-1.01118	-2.27101e-10
48310443	chr11:48310443:A:T	8.95291e-06	-1.03664e-10	-1.04307
48310476	chr11:48310476:A:G	3.1097e-06	-1.39673	-0.703792
48310663	chr11:48310663:A:G	8.23517e-06	-1.03664e-10	-1.12664
48310931	chr11:48310931:A:G	9.16955e-06	-1.03664e-10	-1.01916
48311009	chr11:48311009:C:A	8.86535e-06	-1.03664e-10	-1.0529
48311398	chr11:48311398:A:G	8.21832e-06	-1.03664e-10	-1.12868
48311433	chr11:48311433:G:C	2.79623e-06	-1.39551	-0.811269
48311807	chr11:48311807:C:T	8.13212e-06	-1.03664e-10	-1.13923
48312817	chr11:48312817:A:T	2.13962e-05	-1.08653	0.914694
48312851	chr11:48312851:T:C	1.70745e-05	-1.03664e-10	-0.397465
48313003	chr11:48313003:T:C	3.10292e-06	-1.39592	-0.706791
48313174	chr11:48313174:T:A	8.02068e-06	-1.03664e-10	-1.15303
48313236	chr11:48313236:G:A	2.99392e-06	-1.38252	-0.755947
48313296	chr11:48313296:G:A	2.87822e-06	-1.38851	-0.789368
48313604	chr11:48313604:G:A	1.91584e-05	-1.07293	0.790624
48313797	chr11:48313797:A:G	6.35186e-06	-1.3863	-2.27101e-10
48313984	chr11:48313984:G:C	9.41572e-06	-1.03664e-10	-0.99267
48314383	chr11:48314383:G:A	0.000177157	1.94198	-2.27101e-10
48314564	chr11:48314564:C:T	2.01222e-05	0.915178	-1.1484
48314595	chr11:48314595:C:G	3.02429e-06	-1.27002	-0.858352
48314735	chr11:48314735:T:C	3.18877e-06	-1.39581	-0.679605
48314749	chr11:48314749:A:G	2.91892e-06	-1.39379	-0.770053
48314975	chr11:48314975:T:C	2.51693e-05	-0.00942649	-2.27101e-10
48315014	chr11:48315014:G:A	7.08332e-06	-1.27731	-2.27101e-10
48315093	chr11:48315093:A:G	1.65362e-05	-0.429498	-2.27101e-10
48315580	chr11:48315580:C:A	3.94556e-06	-1.52236	-0.340097
48315636	chr11:48315636:T:C	3.07574e-06	-1.39538	-0.716129
48315872	chr11:48315872:C:A	2.76281e-05	-1.03664e-10	0.0837845
48315914	chr11:48315914:T:C	3.03657e-06	-1.39719	-0.727132
48316072	chr11:48316072:C:G	1.00518e-05	-1.03664e-10	-0.927299
48316104	chr11:48316104:A:G	3.06811e-06	-1.39898	-0.715014
48316180	chr11:48316180:C:T	5.76495e-06	-1.48325	-2.27101e-10
48316213	chr11:48316213:T:C	1.65671e-05	0.709986	-1.13762
48316478	chr11:48316478:C:T	2.81701e-06	-1.39835	-0.801024
48316565	chr11:48316565:T:G	8.04038e-06	-1.03664e-10	-1.15057
48316739	chr11:48316739:T:C	8.07001e-06	-1.03664e-10	-1.1469
48316969	chr11:48316969:G:A	8.72228e-06	-1.03664e-10	-1.06917
48317086	chr11:48317086:G:A	1.61794e-05	-0.451309	-2.27101e-10
48318014	chr11:48318014:C:T	9.41507e-06	-1.03664e-10	-0.992739
48318608	chr11:48318608:C:T	1.84892e-05	-1.52701	1.20915
48318762	chr11:48318762:C:T	1.58146e-05	0.654058	-1.12818
48318793	chr11:48318793:A:G	8.09556e-06	-1.03664e-10	-1.14373
48319015	chr11:48319015:C:T	9.50193e-06	-1.03664e-10	-0.983555
48319129	chr11:48319129:T:C	8.04245e-06	-1.03664e-10	-1.15032
48319696	chr11:48319696:T:C	9.28747e-06	-1.03664e-10	-1.00638
48319924	chr11:48319924:C:T	3.32863e-06	-1.23855	-0.793941
48320255	chr11:48320255:T:A	8.04256e-06	-1.03664e-10	-1.1503
48320288	chr11:48320288:T:C	2.59299e-06	-1.40397	-0.878271
48321217	chr11:48321217:G:A	7.94822e-06	-0.389797	-0.772305
48321504	chr11:48321504:C:T	3.62793e-06	-0.920615	-1.02577
48321694	chr11:48321694:G:A	3.32933e-06	-1.23397	-0.798311
48321895	chr11:48321895:G:A	8.12319e-06	-1.03664e-10	-1.14033
48322013	chr11:48322013:C:T	2.92854e-06	-1.4039	-0.756644
48322107	chr11:48322107:C:A	2.77679e-06	-1.39379	-0.819966
48322352	chr11:48322352:T:C	2.70791e-05	0.0637106	-2.27101e-10
48322637	chr11:48322637:A:G	9.4221e-06	-1.03664e-10	-0.991992
48322843	chr11:48322843:T:C	3.04846e-06	-1.38823	-0.732188
48322937	chr11:48322937:A:G	4.93822e-06	-0.574484	-1.06356
48323939	chr11:48323939:T:C	2.70021e-05	0.0608629	-2.27101e-10
48323953	chr11:48323953:T:C	8.03603e-06	-1.03664e-10	-1.15112
48324011	chr11:48324011:C:A	3.17527e-06	-1.38273	-0.696931
48324108	chr11:48324108:C:T	3.0091e-06	-1.38719	-0.746224
48324141	chr11:48324141:A:G	8.05921e-06	-1.03664e-10	-1.14824
48324156	chr11:48324156:C:T	8.02541e-06	-1.03664e-10	-1.15244
48324234	chr11:48324234:A:T	9.1507e-06	-1.03664e-10	-1.02122
48324301	chr11:48324301:G:T	1.37518e-05	-1.03664e-10	-0.61388
48324386	chr11:48324386:C:T	9.02871e-06	-1.03664e-10	-1.03464
48324406	chr11:48324406:A:G	8.04745e-06	-1.03664e-10	-1.1497
48324537	chr11:48324537:C:G	9.02822e-06	-1.03664e-10	-1.0347
48324650	chr11:48324650:G:T	1.80132e-05	0.802909	-1.14686
48324809	chr11:48324809:G:A	2.45914e-05	-0.032652	-2.27101e-10
48324870	chr11:48324870:A:T	9.40071e-06	-1.03664e-10	-0.994265
48325588	chr11:48325588:T:C	2.95708e-06	-1.39197	-0.75888
48325671	chr11:48325671:T:C	2.09397e-05	-1.03664e-10	-0.193406
48325722	chr11:48325722:C:T	1.02771e-05	-1.03664e-10	-0.90513
48325982	chr11:48325982:T:C	9.40071e-06	-1.03664e-10	-0.994265
48326126	chr11:48326126:C:T	8.81051e-06	-1.03664e-10	-1.05911
48326207	chr11:48326207:G:A	8.55044e-06	-1.03664e-10	-1.08907
48326315	chr11:48326315:A:G	1.60258e-05	-1.51868	1.05783
48326449	chr11:48326449:C:T	3.39158e-06	-0.95365	-1.0601
48326481	chr11:48326481:G:A	8.0499e-06	-1.03664e-10	-1.14939
48326901	chr11:48326901:C:T	9.59266e-06	-1.03664e-10	-0.974052
48326956	chr11:48326956:A:G	8.78354e-06	-1.03664e-10	-1.06217
48327383	chr11:48327383:T:C	8.8449e-06	-1.03664e-10	-1.05521
48327632	chr11:48327632:T:C	8.86393e-06	-1.03664e-10	-1.05306
48327930	chr11:48327930:T:C	4.27031e-06	-0.964137	-0.819227
48328070	chr11:48328070:C:T	9.40168e-06	-1.03664e-10	-0.994162
48328351	chr11:48328351:G:A	1.63656e-05	-1.51804	1.07817
48328911	chr11:48328911:A:G	5.13911e-06	-0.577934	-1.02024
48329040	chr11:48329040:C:T	8.88627e-06	-1.03664e-10	-1.05054
48329140	chr11:48329140:G:A	2.77152e-06	-1.40591	-0.809747
48329329	chr11:48329329:T:G	8.03965e-06	-1.03664e-10	-1.15067
48329503	chr11:48329503:T:C	1.30241e-05	-1.03664e-10	-0.668246
48329686	chr11:48329686:A:G	8.23488e-06	-1.03664e-10	-1.12667
48329725	chr11:48329725:A:G	8.03137e-06	-1.03664e-10	-1.1517
48330185	chr11:48330185:C:T	8.04304e-06	-1.03664e-10	-1.15024
48330209	chr11:48330209:A:C	8.46961e-06	-1.03664e-10	-1.09857
48330346	chr11:48330346:A:T	2.14004e-05	0.971687	-1.14333
48330479	chr11:48330479:G:A	8.89478e-06	-1.03664e-10	-1.04959
48330522	chr11:48330522:C:T	8.15214e-06	-1.03664e-10	-1.13677
48330652	chr11:48330652:C:T	1.95556e-06	-1.45039	-1.11398
48330727	chr11:48330727:G:A	4.04147e-06	-1.03245	-0.805988
48330770	chr11:48330770:T:G	1.12645e-05	-1.03664e-10	-0.813391
48330886	chr11:48330886:A:G	4.04575e-05	-1.03664e-10	0.465202
48330986	chr11:48330986:C:T	1.12406e-05	-1.03664e-10	-0.815515
48331211	chr11:48331211:C:T	9.44223e-06	-1.03664e-10	-0.989858
48331212	chr11:48331212:A:G	8.0644e-06	-1.03664e-10	-1.14759
48331372	chr11:48331372:CT:C	9.40071e-06	-1.03664e-10	-0.994265
48331378	chr11:48331378:G:T	9.40416e-06	-1.03664e-10	-0.993898
48331499	chr11:48331499:T:A	9.40071e-06	-1.03664e-10	-0.994265
48332055	chr11:48332055:G:A	9.05516e-06	-1.03664e-10	-1.03172
48332215	chr11:48332215:A:G	9.16928e-06	-1.03664e-10	-1.01919
48333026	chr11:48333026:T:C	1.10855e-05	-1.03664e-10	-0.829412
48333093	chr11:48333093:G:A	9.40071e-06	-1.03664e-10	-0.994265
48333174	chr11:48333174:A:C	2.00236e-05	-1.00944	0.771301
48333355	chr11:48333355:G:A	1.43084e-05	0.577984	-1.15219
48333428	chr11:48333428:T:A	9.47966e-06	-1.03664e-10	-0.985902
48333458	chr11:48333458:A:C	8.60086e-06	-1.03664e-10	-1.08319
48333551	chr11:48333551:G:A	9.23966e-06	-1.03664e-10	-1.01155
48333907	chr11:48333907:A:G	8.24225e-06	-1.03664e-10	-1.12578
48333978	chr11:48333978:T:C	1.67559e-05	-0.416298	-2.27101e-10
48334096	chr11:48334096:T:G	9.40071e-06	-1.03664e-10	-0.994265
48334128	chr11:48334128:A:C	2.72501e-05	0.0700085	-2.27101e-10
48334132	chr11:48334132:G:A	9.23654e-06	-1.03664e-10	-1.01188
48334145	chr11:48334145:T:C	2.80578e-05	0.0992152	-2.27101e-10
48334195	chr11:48334195:T:C	5.80827e-06	-1.47577	-2.27101e-10
48334203	chr11:48334203:G:T	8.06434e-06	-1.03664e-10	-1.1476
48334234	chr11:48334234:T:A	8.86204e-06	-1.03664e-10	-1.05327
48334328	chr11:48334328:C:T	4.73775e-05	0.623098	-2.27101e-10
48334588	chr11:48334588:G:A	1.79022e-05	-0.350128	-2.27101e-10
48334879	chr11:48334879:T:A	9.36788e-06	-1.03664e-10	-0.997764
48335299	chr11:48335299:T:C	8.72418e-06	-1.03664e-10	-1.06895
48335602	chr11:48335602:C:CA	2.03014e-05	0.919732	-1.14409
48335727	chr11:48335727:G:T	8.5828e-06	-1.03664e-10	-1.08529
48335734	chr11:48335734:G:A	1.30294e-05	-1.03664e-10	-0.66784
48335868	chr11:48335868:A:G	8.04496e-06	-1.03664e-10	-1.15
48335922	chr11:48335922:G:A	8.05809e-06	-1.03664e-10	-1.14837
48336064	chr11:48336064:C:T	9.22758e-06	-1.03664e-10	-1.01285
48336105	chr11:48336105:C:T	1.79407e-05	-1.05948	0.711499
48336504	chr11:48336504:T:C	7.20849e-06	-1.25979	-2.27101e-10
48336541	chr11:48336541:A:G	8.06002e-06	-1.03664e-10	-1.14813
48336654	chr11:48336654:A:G	8.04504e-06	-1.03664e-10	-1.14999
48336678	chr11:48336678:A:G	0.000233391	2.97585	-0.758187
48337532	chr11:48337532:C:T	9.03261e-06	-1.03664e-10	-1.03421
48337644	chr11:48337644:T:C	8.03117e-06	-1.03664e-10	-1.15172
48337691	chr11:48337691:C:A	2.74459e-05	0.0771679	-2.27101e-10
48337715	chr11:48337715:G:A	8.02879e-06	-1.03664e-10	-1.15202
48337974	chr11:48337974:G:A	8.04245e-06	-1.03664e-10	-1.15032
48338598	chr11:48338598:C:G	8.0504e-06	-1.03664e-10	-1.14933
48338637	chr11:48338637:T:C	7.315e-06	-1.24512	-2.27101e-10
48338665	chr11:48338665:G:A	8.02161e-06	-1.03664e-10	-1.15291
48338677	chr11:48338677:G:A	8.04245e-06	-1.03664e-10	-1.15032
48338940	chr11:48338940:G:A	8.03438e-06	-1.03664e-10	-1.15132
48338955	chr11:48338955:C:T	8.22864e-06	-1.03664e-10	-1.12743
48339050	chr11:48339050:G:T	1.27978e-05	-1.03664e-10	-0.685778
48339096	chr11:48339096:G:A	1.6332e-05	-1.51576	1.07384
48339596	chr11:48339596:A:T	2.15939e-05	-1.03664e-10	-0.162639
48340219	chr11:48340219:G:T	1.17157e-05	-1.03664e-10	-0.774121
48340326	chr11:48340326:C:T	6.26092e-05	0.901862	-2.27101e-10
48340405	chr11:48340405:T:C	8.09409e-06	-1.03664e-10	-1.14392
48340431	chr11:48340431:C:T	2.4459e-06	-1.34833	-0.992303
48340574	chr11:48340574:T:C	5.96125e-05	-1.03664e-10	0.852815
48340787	chr11:48340787:G:A	8.05962e-06	-1.03664e-10	-1.14818
48340822	chr11:48340822:A:G	1.66077e-05	-1.03664e-10	-0.425185
48340936	chr11:48340936:T:C	9.44823e-06	-1.03664e-10	-0.989223
48340988	chr11:48340988:C:A	8.01105e-06	-1.03664e-10	-1.15423
48341187	chr11:48341187:A:C	1.03987e-05	-1.03664e-10	-0.893374
48341189	chr11:48341189:A:G	9.68106e-06	-1.03664e-10	-0.964879
48341255	chr11:48341255:T:C	9.40783e-06	-1.03664e-10	-0.993508
48341268	chr11:48341268:C:A	1.37582e-05	-1.03664e-10	-0.613414
48341269	chr11:48341269:A:G	8.64649e-06	-1.03664e-10	-1.0779
48341308	chr11:48341308:A:G	9.84338e-06	-1.03664e-10	-0.948252
48341530	chr11:48341530:G:T	4.20956e-06	-0.760972	-1.03672
48341558	chr11:48341558:C:T	1.15256e-05	-1.03664e-10	-0.790482
48341696	chr11:48341696:G:A	8.3197e-06	-1.03664e-10	-1.11642
48341769	chr11:48341769:A:C	8.01522e-06	-1.03664e-10	-1.15371
48341825	chr11:48341825:A:G	2.30734e-05	1.04145	-1.13782
48342082	chr11:48342082:T:C	8.01369e-06	-1.03664e-10	-1.1539
48342138	chr11:48342138:G:T	2.33032e-05	-0.08646	-2.27101e-10
48342363	chr11:48342363:A:G	8.18688e-06	-1.03664e-10	-1.13252
48342524	chr11:48342524:C:A	1.63459e-05	-0.441074	-2.27101e-10
48342569	chr11:48342569:T:G	8.17779e-06	-1.03664e-10	-1.13363
48342753	chr11:48342753:G:A	1.20606e-05	-0.745107	-2.27101e-10
48342861	chr11:48342861:A:T	2.25573e-05	1.01982	-1.13881
48343169	chr11:48343169:C:T	3.01892e-06	-0.987041	-1.14311
48343433	chr11:48343433:A:G	2.4099e-05	-0.0528814	-2.27101e-10
48343773	chr11:48343773:G:C	1.41165e-05	-1.52605	0.938343
48344200	chr11:48344200:A:G	8.08349e-06	-1.03664e-10	-1.14523
48344205	chr11:48344205:T:C	2.35092e-05	1.06339	-1.14105
48344644	chr11:48344644:G:T	0.000302658	3.30631	-0.828758
48344715	chr11:48344715:C:T	8.90397e-06	-1.03664e-10	-1.04855
48345015	chr11:48345015:C:T	8.05817e-06	-1.03664e-10	-1.14836
48345051	chr11:48345051:A:G	8.11646e-06	-1.03664e-10	-1.14116
48345087	chr11:48345087:T:C	8.09382e-06	-1.03664e-10	-1.14395
48345204	chr11:48345204:T:C	8.11707e-06	-1.03664e-10	-1.14108
48345521	chr11:48345521:A:C	2.88134e-06	-1.03091	-1.14589
48345782	chr11:48345782:G:A	8.01668e-06	-1.03664e-10	-1.15353
48345892	chr11:48345892:C:G	9.50187e-06	-1.03664e-10	-0.983562
48345917	chr11:48345917:T:C	8.10509e-06	-1.03664e-10	-1.14256
48346188	chr11:48346188:AAGGGGTC:A	2.90322e-06	-1.454	-0.71523
48346273	chr11:48346273:G:C	8.05898e-06	-1.03664e-10	-1.14826
48346448	chr11:48346448:T:G	2.99916e-06	-0.994348	-1.14237
48346672	chr11:48346672:G:A	5.59461e-06	-1.51325	-2.27101e-10
48347461	chr11:48347461:C:A	8.01205e-06	-1.03664e-10	-1.1541
48347699	chr11:48347699:TG:T	8.00956e-06	-1.03664e-10	-1.15441
48347843	chr11:48347843:G:T	9.0922e-06	-1.03664e-10	-1.02763
48347936	chr11:48347936:T:C	8.01395e-06	-1.03664e-10	-1.15387
48348038	chr11:48348038:A:G	5.95922e-05	-1.03664e-10	0.852474
48348104	chr11:48348104:G:T	8.05962e-06	-1.03664e-10	-1.14818
48348660	chr11:48348660:A:G	8.01673e-06	-1.03664e-10	-1.15352
48348891	chr11:48348891:A:G	1.00151e-05	-1.03664e-10	-0.930954
48348925	chr11:48348925:G:A	8.10218e-06	-1.03664e-10	-1.14292
48348998	chr11:48348998:T:C	8.0143e-06	-1.03664e-10	-1.15382
48349059	chr11:48349059:A:T	2.01401e-05	-1.13906	0.906723
48349061	chr11:48349061:T:G	9.43483e-06	-1.03664e-10	-0.990642
48349198	chr11:48349198:T:C	8.00966e-06	-1.03664e-10	-1.1544
48349233	chr11:48349233:A:G	3.67931e-06	-1.37024	-0.56209
48349415	chr11:48349415:C:A	8.01102e-06	-1.03664e-10	-1.15423
48349632	chr11:48349632:A:G	3.09134e-06	-1.09285	-1.0136
48349768	chr11:48349768:G:A	1.38788e-05	-1.52896	0.924274
48349899	chr11:48349899:T:C	9.02078e-06	-1.03552	-2.27101e-10
48350450	chr11:48350450:G:C	8.07307e-06	-1.03664e-10	-1.14652
48350460	chr11:48350460:T:G	1.07667e-05	-0.858594	-2.27101e-10
48350513	chr11:48350513:A:G	3.06097e-06	-0.968575	-1.14774
48350584	chr11:48350584:C:T	5.87557e-06	-1.46425	-2.27101e-10
48350658	chr11:48350658:C:T	8.01049e-06	-1.03664e-10	-1.1543
48350715	chr11:48350715:C:T	8.05962e-06	-1.03664e-10	-1.14818
48351233	chr11:48351233:A:T	8.04383e-06	-1.03664e-10	-1.15015
48351290	chr11:48351290:C:A	0.000155336	1.81054	-2.27101e-10
48351458	chr11:48351458:A:G	2.49369e-05	1.12837	-1.14707
48351527	chr11:48351527:T:C	4.20752e-06	-0.765915	-1.03226
48351774	chr11:48351774:T:C	8.55157e-06	-1.03664e-10	-1.08894
48352080	chr11:48352080:T:A	2.23914e-06	-1.34072	-1.08824
48352394	chr11:48352394:C:A	1.34625e-05	-1.53138	0.896235
48352777	chr11:48352777:T:C	8.01426e-06	-1.03664e-10	-1.15383
48352827	chr11:48352827:T:C	8.13276e-06	-1.03664e-10	-1.13915
48352834	chr11:48352834:G:A	1.86623e-05	-1.03664e-10	-0.308543
48352961	chr11:48352961:G:A	8.1063e-06	-1.03664e-10	-1.14241
48354013	chr11:48354013:T:A	8.79171e-06	-1.03664e-10	-1.06124
48354052	chr11:48354052:A:G	2.93713e-06	-1.13113	-1.02649
48354440	chr11:48354440:A:G	1.29298e-05	-0.675518	-2.27101e-10
48354647	chr11:48354647:G:C	3.20647e-06	-0.920411	-1.14947
48354802	chr11:48354802:G:A	9.08837e-06	-1.03664e-10	-1.02805
48355029	chr11:48355029:C:T	8.07049e-06	-1.03664e-10	-1.14684
48355265	chr11:48355265:C:T	8.01354e-06	-1.03664e-10	-1.15392
48355504	chr11:48355504:G:A	8.09105e-06	-1.03664e-10	-1.14429
48355708	chr11:48355708:T:A	1.11177e-05	-1.03664e-10	-0.826516
48356002	chr11:48356002:G:A	8.01005e-06	-1.03664e-10	-1.15435
48356554	chr11:48356554:G:A	8.01398e-06	-1.03664e-10	-1.15386
48356634	chr11:48356634:C:T	3.018e-06	-1.4655	-0.664961
48356827	chr11:48356827:G:A	8.19307e-06	-1.03664e-10	-1.13176
48357032	chr11:48357032:G:A	3.60344e-06	-1.32063	-0.632534
48357131	chr11:48357131:A:G	8.08796e-06	-1.03664e-10	-1.14467
48357406	chr11:48357406:G:A	8.03848e-06	-1.03664e-10	-1.15081
48357641	chr11:48357641:C:T	3.44286e-06	-0.971959	-1.02679
48357649	chr11:48357649:G:A	9.07756e-06	-1.03664e-10	-1.02925
48357970	chr11:48357970:A:G	1.92367e-05	0.862829	-1.14106
48358200	chr11:48358200:G:C	9.36448e-06	-1.03664e-10	-0.998126
48358215	chr11:48358215:T:C	9.27319e-06	-1.03664e-10	-1.00792
48358546	chr11:48358546:A:G	9.07976e-06	-1.03664e-10	-1.029
48358651	chr11:48358651:A:C	1.37416e-05	-1.53098	0.916355
48358691	chr11:48358691:C:G	1.18631e-05	-1.03664e-10	-0.761621
48358801	chr11:48358801:C:T	9.56273e-06	-1.03664e-10	-0.977177
48358824	chr11:48358824:T:G	6.32285e-06	-1.39088	-2.27101e-10
48358921	chr11:48358921:G:A	3.12728e-06	-0.949973	-1.14491
48359219	chr11:48359219:G:C	1.1792e-05	-1.03664e-10	-0.767632
48359352	chr11:48359352:G:A	3.03584e-06	-1.11889	-1.00567
48359673	chr11:48359673:T:C	8.26788e-06	-1.03664e-10	-1.12267
48359722	chr11:48359722:AT:A	8.01361e-06	-1.03664e-10	-1.15391
48359994	chr11:48359994:A:G	8.10981e-06	-1.03664e-10	-1.14198
48360364	chr11:48360364:C:A	2.14103e-05	-1.03664e-10	-0.171177
48360578	chr11:48360578:C:A	2.23067e-05	-1.03664e-10	-0.130163
48360633	chr11:48360633:C:T	1.76868e-05	-1.03664e-10	-0.362231
48360775	chr11:48360775:T:A	9.23314e-06	-1.03664e-10	-1.01225
48360782	chr11:48360782:A:G	3.15144e-06	-0.938569	-1.14862
48360796	chr11:48360796:GAA:G	8.01341e-06	-1.03664e-10	-1.15393
48360867	chr11:48360867:A:G	8.57734e-06	-1.03664e-10	-1.08593
48360919	chr11:48360919:A:G	2.08866e-05	0.946467	-1.14241
48360987	chr11:48360987:T:C	8.1726e-06	-1.03664e-10	-1.13426
48361498	chr11:48361498:GACA:G	8.50296e-06	-1.03664e-10	-1.09464
48361591	chr11:48361591:A:T	8.01147e-06	-1.03664e-10	-1.15418
48361772	chr11:48361772:T:C	8.01101e-06	-1.03664e-10	-1.15423
48361794	chr11:48361794:C:T	8.02812e-06	-1.03664e-10	-1.1521
48361913	chr11:48361913:C:T	1.43327e-05	-1.52941	0.956905
48361938	chr11:48361938:C:T	9.23255e-06	-1.03664e-10	-1.01231
48362452	chr11:48362452:T:G	8.01276e-06	-1.03664e-10	-1.15402
48362524	chr11:48362524:G:T	8.44462e-06	-1.03664e-10	-1.10152
48362737	chr11:48362737:C:T	8.06899e-06	-1.03664e-10	-1.14702
48363027	chr11:48363027:AG:A	8.21085e-06	-1.03664e-10	-1.12959
48363157	chr11:48363157:A:G	8.00953e-06	-1.03664e-10	-1.15442
48363389	chr11:48363389:T:C	8.26061e-06	-1.03664e-10	-1.12355
48363737	chr11:48363737:A:G	0.000311897	3.33927	-0.831651
48364325	chr11:48364325:A:G	8.01141e-06	-1.03664e-10	-1.15418
48364443	chr11:48364443:T:C	8.03898e-06	-1.03664e-10	-1.15075
48364502	chr11:48364502:C:T	8.01345e-06	-1.03664e-10	-1.15393
48364956	chr11:48364956:T:C	8.01117e-06	-1.03664e-10	-1.15421
48364981	chr11:48364981:G:T	8.01285e-06	-1.03664e-10	-1.154
48365377	chr11:48365377:G:A	8.00994e-06	-1.03664e-10	-1.15437
48365425	chr11:48365425:T:C	8.07593e-06	-1.03664e-10	-1.14616
48365436	chr11:48365436:T:G	2.43783e-05	1.09078	-1.13213
48365454	chr11:48365454:A:G	0.000208511	2.10494	-2.27101e-10
48365466	chr11:48365466:G:T	1.29437e-05	-0.674444	-2.27101e-10
48365723	chr11:48365723:T:C	2.3327e-05	1.04578	-1.13122
48365726	chr11:48365726:C:T	8.04565e-06	-1.03664e-10	-1.14992
48366104	chr11:48366104:T:G	9.26186e-06	-1.03664e-10	-1.00915
48366303	chr11:48366303:T:C	8.01657e-06	-1.03664e-10	-1.15354
48366568	chr11:48366568:A:G	8.02551e-06	-1.03664e-10	-1.15243
48366827	chr11:48366827:T:A	8.01309e-06	-1.03664e-10	-1.15397
48368224	chr11:48368224:T:A	9.04389e-06	-1.03664e-10	-1.03296
48368227	chr11:48368227:G:T	8.00953e-06	-1.03664e-10	-1.15442
48368286	chr11:48368286:A:G	3.36168e-06	-0.991311	-1.0313
48368383	chr11:48368383:T:C	3.72541e-06	-0.91286	-1.00701
48369036	chr11:48369036:T:C	8.02344e-06	-1.03664e-10	-1.15268
48369267	chr11:48369267:TTA:T	1.01337e-05	-0.919188	-2.27101e-10
48369285	chr11:48369285:A:T	8.01354e-06	-1.03664e-10	-1.15392
48369540	chr11:48369540:T:G	1.72858e-05	-0.385166	-2.27101e-10
48369564	chr11:48369564:A:T	1.41734e-05	-1.53056	0.946879
48369626	chr11:48369626:GA:G	1.05282e-05	-0.88099	-2.27101e-10
48369655	chr11:48369655:G:A	2.2786e-05	-0.108903	-2.27101e-10
48370458	chr11:48370458:C:G	1.88783e-05	-1.09308	0.796048
48371337	chr11:48371337:G:A	9.40277e-06	-1.03664e-10	-0.994047
48371353	chr11:48371353:T:C	8.02592e-06	-1.03664e-10	-1.15237
48371400	chr11:48371400:A:G	8.04657e-06	-1.03664e-10	-1.1498
48371449	chr11:48371449:A:G	8.00957e-06	-1.03664e-10	-1.15441
48372525	chr11:48372525:A:G	8.01046e-06	-1.03664e-10	-1.1543
48372584	chr11:48372584:G:C	6.42234e-05	0.927317	-2.27101e-10
48372712	chr11:48372712:A:T	8.01165e-06	-1.03664e-10	-1.15415
48372718	chr11:48372718:G:A	8.01149e-06	-1.03664e-10	-1.15417
48373087	chr11:48373087:C:A	9.0689e-06	-1.03664e-10	-1.0302
48373169	chr11:48373169:TA:T	8.17685e-06	-1.03664e-10	-1.13374
48373448	chr11:48373448:G:A	8.06681e-06	-1.03664e-10	-1.14729
48373458	chr11:48373458:G:A	8.02642e-06	-1.03664e-10	-1.15231
48374292	chr11:48374292:G:C	2.98724e-06	-0.988057	-1.15264
48374544	chr11:48374544:C:T	8.07748e-06	-1.03664e-10	-1.14597
48375150	chr11:48375150:T:C	8.72779e-06	-1.06854	-2.27101e-10
48375359	chr11:48375359:C:T	8.01703e-06	-1.03664e-10	-1.15348
48375396	chr11:48375396:TTTTC:T	8.01485e-06	-1.03664e-10	-1.15375
48375466	chr11:48375466:C:T	8.01067e-06	-1.03664e-10	-1.15428
48375981	chr11:48375981:T:G	8.07564e-06	-1.03664e-10	-1.1462
48376756	chr11:48376756:T:A	8.14001e-06	-1.03664e-10	-1.13826
48376839	chr11:48376839:T:G	8.01706e-06	-1.03664e-10	-1.15348
48377101	chr11:48377101:C:T	8.05962e-06	-1.03664e-10	-1.14818
48377114	chr11:48377114:T:C	8.03273e-06	-1.03664e-10	-1.15153
48377145	chr11:48377145:T:G	6.38114e-06	-0.468915	-0.912789
48377342	chr11:48377342:T:C	3.00312e-06	-0.988799	-1.1466
48377367	chr11:48377367:C:T	1.02582e-05	-1.03664e-10	-0.906968
48377372	chr11:48377372:C:A	9.12111e-06	-1.03664e-10	-1.02446
48377901	chr11:48377901:G:C	2.28341e-05	-1.03664e-10	-0.106797
48377980	chr11:48377980:T:C	2.97487e-06	-0.999671	-1.14518
48378019	chr11:48378019:G:A	8.29564e-06	-1.03664e-10	-1.11932
48378278	chr11:48378278:G:A	3.57478e-06	-0.922583	-1.03856
48378293	chr11:48378293:C:T	9.51266e-06	-1.03664e-10	-0.982427
48378347	chr11:48378347:A:G	3.90144e-06	-1.44312	-0.430589
48378464	chr11:48378464:A:G	8.01372e-06	-1.03664e-10	-1.1539
48378739	chr11:48378739:T:C	5.50416e-06	-1.52955	-2.27101e-10
48378822	chr11:48378822:C:T	8.01668e-06	-1.03664e-10	-1.15353
48379235	chr11:48379235:C:T	9.39209e-06	-1.03664e-10	-0.995183
48379377	chr11:48379377:A:G	8.4172e-06	-1.03664e-10	-1.10477
48379515	chr11:48379515:G:A	9.32957e-06	-1.03664e-10	-1.00186
48379912	chr11:48379912:C:A	5.6909e-06	-1.53269	0.036508
48380096	chr11:48380096:T:C	2.07529e-05	-0.202365	-2.27101e-10
48380460	chr11:48380460:A:G	8.03779e-06	-1.03664e-10	-1.1509
48380549	chr11:48380549:G:A	8.04178e-06	-1.03664e-10	-1.1504
48381227	chr11:48381227:T:TCA	8.01557e-06	-1.03664e-10	-1.15366
48381252	chr11:48381252:T:C	3.11419e-06	-0.958711	-1.14037
48381392	chr11:48381392:T:G	1.0499e-05	-1.03664e-10	-0.883774
48381522	chr11:48381522:A:G	8.00955e-06	-1.03664e-10	-1.15442
48381639	chr11:48381639:T:C	8.01706e-06	-1.03664e-10	-1.15348
48381908	chr11:48381908:T:G	8.01802e-06	-1.03664e-10	-1.15336
48382359	chr11:48382359:T:C	8.03898e-06	-1.03664e-10	-1.15075
48382374	chr11:48382374:G:A	8.44617e-06	-1.10134	-2.27101e-10
48382695	chr11:48382695:C:G	4.36749e-05	-1.03664e-10	0.541723
48383050	chr11:48383050:T:A	8.01369e-06	-1.03664e-10	-1.1539
48383213	chr11:48383213:A:T	9.26186e-06	-1.03664e-10	-1.00915
48383249	chr11:48383249:G:A	8.05244e-06	-1.03664e-10	-1.14908
48383344	chr11:48383344:A:G	8.03115e-06	-1.03664e-10	-1.15172
48383394	chr11:48383394:G:A	8.32616e-06	-1.03664e-10	-1.11565
48383554	chr11:48383554:C:T	8.01497e-06	-1.03664e-10	-1.15374
48383737	chr11:48383737:G:T	1.51633e-05	-1.53227	1.0161
48383856	chr11:48383856:C:G	5.66017e-06	-1.5016	-2.27101e-10
48384174	chr11:48384174:C:A	6.51746e-06	-1.36057	-2.27101e-10
48384540	chr11:48384540:T:A	8.01364e-06	-1.03664e-10	-1.15391
48384625	chr11:48384625:A:G	8.01442e-06	-1.03664e-10	-1.15381
48385175	chr11:48385175:A:C	8.1204e-06	-1.03664e-10	-1.14067
48385184	chr11:48385184:G:C	9.15309e-06	-1.03664e-10	-1.02096
48385309	chr11:48385309:T:A	9.67187e-06	-1.03664e-10	-0.965829
48385351	chr11:48385351:G:A	8.01071e-06	-1.03664e-10	-1.15427
48386280	chr11:48386280:C:T	5.37054e-06	-0.686562	-0.867559
48386354	chr11:48386354:T:C	8.01341e-06	-1.03664e-10	-1.15393
48386470	chr11:48386470:C:A	8.06671e-06	-1.03664e-10	-1.1473
48386585	chr11:48386585:T:G	8.01822e-06	-1.03664e-10	-1.15333
48386635	chr11:48386635:C:T	2.47459e-05	1.11468	-1.14107
48386799	chr11:48386799:G:T	1.39492e-05	-1.53194	0.932315
48386972	chr11:48386972:A:G	9.05212e-06	-1.03664e-10	-1.03205
48387202	chr11:48387202:C:T	8.03897e-06	-1.03664e-10	-1.15075
48387204	chr11:48387204:G:A	1.00408e-05	-1.03664e-10	-0.928389
48387367	chr11:48387367:C:T	8.00953e-06	-1.03664e-10	-1.15442
48387472	chr11:48387472:A:C	3.28444e-06	-0.909697	-1.13616
48387744	chr11:48387744:A:G	4.39389e-06	-1.29851	-0.456327
48387746	chr11:48387746:G:C	8.38552e-06	-1.03664e-10	-1.10854
48387800	chr11:48387800:C:T	2.10571e-05	-0.971691	0.783876
48388115	chr11:48388115:T:G	1.65145e-05	-1.53265	1.10184
48388169	chr11:48388169:C:T	9.55687e-06	-1.03664e-10	-0.97779
48388493	chr11:48388493:G:T	1.16527e-05	-1.03664e-10	-0.779512
48388613	chr11:48388613:G:A	7.86925e-06	-1.17209	-2.27101e-10
48388782	chr11:48388782:A:G	1.56004e-05	-1.53059	1.04284
48388788	chr11:48388788:G:A	8.00976e-06	-1.03664e-10	-1.15439
48388855	chr11:48388855:G:C	6.53211e-06	-1.35832	-2.27101e-10
48388930	chr11:48388930:T:G	1.36107e-05	-1.33273	0.708532
48389052	chr11:48389052:G:A	5.48019e-06	-0.674315	-0.859597
48389082	chr11:48389082:C:T	4.12172e-06	-1.31881	-0.499966
48389139	chr11:48389139:T:G	1.28324e-05	-1.09388	0.410796
48389496	chr11:48389496:A:C	8.01942e-06	-1.03664e-10	-1.15318
48389909	chr11:48389909:G:A	8.05962e-06	-1.03664e-10	-1.14818
48390156	chr11:48390156:C:T	8.03854e-06	-1.03664e-10	-1.1508
48390251	chr11:48390251:G:A	9.19475e-06	-1.03664e-10	-1.01642
48390262	chr11:48390262:T:C	8.41346e-06	-1.03664e-10	-1.10522
48390331	chr11:48390331:G:T	1.5056e-05	-1.53292	1.00965
48390403	chr11:48390403:A:G	8.01403e-06	-1.03664e-10	-1.15386
48390623	chr11:48390623:G:A	1.6008e-05	-1.53304	1.07108
48390687	chr11:48390687:A:G	8.59024e-06	-1.03664e-10	-1.08442
48390691	chr11:48390691:A:G	8.01e-06	-1.03664e-10	-1.15436
48390895	chr11:48390895:A:T	1.48646e-05	-1.53115	0.99508
48391099	chr11:48391099:C:T	8.01952e-06	-1.03664e-10	-1.15317
48391359	chr11:48391359:C:G	2.3627e-05	1.0731	-1.14577
48391414	chr11:48391414:G:A	6.03359e-06	-1.43771	-2.27101e-10
48391623	chr11:48391623:C:G	4.67326e-06	-1.31538	-0.377808
48391753	chr11:48391753:G:A	6.41974e-06	-1.37567	-2.27101e-10
48392003	chr11:48392003:C:G	8.01174e-06	-1.03664e-10	-1.15414
48392072	chr11:48392072:T:C	8.01418e-06	-1.03664e-10	-1.15384
48392245	chr11:48392245:A:T	8.01248e-06	-1.03664e-10	-1.15405
48392271	chr11:48392271:C:T	3.45438e-06	-0.97689	-1.01852
48392509	chr11:48392509:C:T	8.0412e-06	-1.03664e-10	-1.15047
48394027	chr11:48394027:A:G	8.05058e-06	-1.03664e-10	-1.14931
48394102	chr11:48394102:G:C	2.14659e-05	-0.168584	-2.27101e-10
48394338	chr11:48394338:C:G	8.05871e-06	-1.03664e-10	-1.1483
48394393	chr11:48394393:C:T	2.72531e-05	-1.08566	1.15577
48394467	chr11:48394467:G:A	8.0096e-06	-1.03664e-10	-1.15441
48394663	chr11:48394663:C:T	9.76607e-06	-1.03664e-10	-0.956137
48395114	chr11:48395114:C:T	1.83422e-05	-0.325847	-2.27101e-10
48395469	chr11:48395469:T:C	3.15319e-06	-0.940116	-1.14652
48395868	chr11:48395868:G:C	3.17416e-05	1.28082	-1.05824
48396216	chr11:48396216:T:G	2.18102e-05	-0.152674	-2.27101e-10
48396309	chr11:48396309:G:A	8.17794e-06	-1.03664e-10	-1.13361
48396431	chr11:48396431:C:T	8.04689e-06	-1.03664e-10	-1.14976
48396543	chr11:48396543:T:C	8.08605e-06	-1.03664e-10	-1.14491
```
