## Supplementary material for "Characterization of shared and ancestry-specific signals driving complex traits using multi-ancestry fine-mapping": susiex_nc2.cs80.summary

```
# chr11:47396809-48396809
CS_ID	CS_LENGTH	CS_PURITY	MAX_PIP_SNP	BP	REF_ALLELE	ALT_ALLELE	REF_FRQ	BETA	SE	-LOG10P	MAX_PIP	POST-HOC_PROB_POP1	POST-HOC_PROB_POP2
1	62	0.0413383	chr11:47429474:TTTTG:T	47429474	T,T	TTTTG,TTTTG	1,1	-inf,inf	inf,inf	5.21445,0.156875	0.0757895	0.944766	0.392984
```
