## Supplementary material for "Characterization of shared and ancestry-specific signals driving complex traits using multi-ancestry fine-mapping": susiex_nc3.cs80.cs

```
CS_ID	SNP	BP	REF_ALLELE	ALT_ALLELE	REF_FRQ	BETA	SE	-LOG10P	CS_PIP	OVRL_PIP
1	chr11:47429474:TTTTG:T	47429474	T,T	TTTTG,TTTTG	1,1	-inf,inf	inf,inf	5.21445,0.156875	0.0669301	0.0671626
1	chr11:47447268:C:T	47447268	T,T	C,C	1,1	inf,-inf	inf,inf	4.25112,1.24211	0.0382576	0.0384477
1	chr11:47584931:G:A	47584931	A,A	G,G	1,1	inf,-inf	inf,inf	3.92583,2.53967	0.0358538	0.038369
1	chr11:47430770:T:C	47430770	C,C	T,T	1,1	-inf,inf	inf,inf	4.1585,1.12824	0.0267582	0.0269166
1	chr11:47432171:T:G	47432171	G,G	T,T	1,1	-inf,inf	inf,inf	4.20565,1.0634	0.0265573	0.0267116
1	chr11:47431967:T:C	47431967	C,C	T,T	1,1	-inf,inf	inf,inf	4.15752,1.12346	0.0264806	0.026638
1	chr11:47431193:C:T	47431193	T,T	C,C	1,1	-inf,inf	inf,inf	4.17456,1.08523	0.0257684	0.0259222
1	chr11:47430072:C:T	47430072	T,T	C,C	1,1	-inf,inf	inf,inf	4.62336,0.427108	0.0255626	0.0257071
1	chr11:47429966:G:T	47429966	T,T	G,G	1,1	-inf,inf	inf,inf	4.62532,0.40836	0.0250402	0.025184
1	chr11:47426404:C:G	47426404	G,G	C,C	1,1	-inf,inf	inf,inf	4.56281,0.446414	0.0230697	0.0232082
1	chr11:47426783:CA:C	47426783	C,C	CA,CA	1,1	-inf,inf	inf,inf	4.54511,0.433708	0.0218648	0.0220008
1	chr11:47427993:C:T	47427993	T,T	C,C	1,1	-inf,inf	inf,inf	4.54964,0.405101	0.0212646	0.0213999
1	chr11:47438547:C:T	47438547	T,T	C,C	1,1	inf,-inf	inf,inf	4.03849,1.09314	0.0197677	0.0199058
1	chr11:47438454:T:C	47438454	C,C	T,T	1,1	inf,-inf	inf,inf	4.02627,1.07107	0.0185879	0.0187221
1	chr11:47432720:A:C	47432720	C,C	A,A	1,1	inf,-inf	inf,inf	4.03512,1.01226	0.0172294	0.0173576
1	chr11:47434675:T:A	47434675	A,A	T,T	1,1	inf,-inf	inf,inf	3.99538,1.03748	0.0165227	0.0166501
1	chr11:47434651:G:A	47434651	A,A	G,G	1,1	inf,-inf	inf,inf	3.99781,1.01669	0.0160605	0.0161859
1	chr11:47433150:A:G	47433150	G,G	A,A	1,1	inf,-inf	inf,inf	3.98221,1.03479	0.0160063	0.0161323
1	chr11:47440564:G:A	47440564	A,A	G,G	1,1	inf,-inf	inf,inf	3.94259,1.07314	0.0156803	0.0158071
1	chr11:47428362:T:C	47428362	C,C	T,T	1,1	-inf,inf	inf,inf	4.3826,0.427494	0.0155197	0.0156392
1	chr11:47436238:G:A	47436238	A,A	G,G	1,1	inf,-inf	inf,inf	3.93827,1.03072	0.014528	0.0146499
1	chr11:47439929:T:C	47439929	C,C	T,T	1,1	inf,-inf	inf,inf	3.92577,1.04664	0.0144966	0.014619
1	chr11:47444403:G:A	47444403	A,A	G,G	1,1	inf,-inf	inf,inf	3.97115,0.972579	0.0141594	0.014279
1	chr11:47427134:T:C	47427134	C,C	T,T	1,1	-inf,inf	inf,inf	4.31176,0.407066	0.0129905	0.013103
1	chr11:47443543:T:C	47443543	C,C	T,T	1,1	inf,-inf	inf,inf	3.89082,0.917009	0.0109763	0.0110837
1	chr11:47428947:T:C	47428947	C,C	T,T	1,1	-inf,inf	inf,inf	4.1468,0.416691	0.0102531	0.0103576
1	chr11:47441931:AG:A	47441931	A,A	AG,AG	1,1	inf,-inf	inf,inf	3.79423,0.949105	0.00947128	0.00957773
1	chr11:47447887:A:G	47447887	G,G	A,A	1,1	inf,-inf	inf,inf	3.74279,0.955581	0.00852679	0.0086278
1	chr11:47946077:G:A	47946077	A,A	G,G	1,1	-inf,inf	inf,inf	4.8057,0.147848	0.00810842	0.010278
1	chr11:47410213:G:A	47410213	A,NA	G,NA	1,NA	-inf,NA	inf,NA	4.53828,NA	0.00717596	0.0484613
1	chr11:47544800:T:C	47544800	C,C	T,T	1,1	inf,-inf	inf,inf	4.91137,0.742563	0.00673631	0.00711251
1	chr11:47811241:G:A	47811241	A,A	G,G	1,1	inf,-inf	inf,inf	3.44912,2.0927	0.00655224	0.00752456
1	chr11:47657624:A:T	47657624	T,NA	A,NA	1,NA	-inf,NA	inf,NA	4.47864,NA	0.00638934	0.0436625
1	chr11:47600860:G:A	47600860	A,A	G,G	1,1	inf,-inf	inf,inf	4.7318,0.82673	0.00551885	0.00586298
1	chr11:47644134:G:A	47644134	A,A	G,G	1,1	inf,-inf	inf,inf	4.79107,0.70156	0.00524909	0.00559965
1	chr11:47748012:G:A	47748012	A,A	G,G	1,1	inf,-inf	inf,inf	3.21518,2.18558	0.00511382	0.00604263
1	chr11:48084934:G:A	48084934	A,A	G,G	1,1	inf,-inf	inf,inf	3.06737,1.16215	0.00468975	0.00530016
1	chr11:47842461:G:A	47842461	A,NA	G,NA	1,NA	-inf,NA	inf,NA	4.29213,NA	0.00455119	0.0335928
1	chr11:47648067:G:A	47648067	A,A	G,G	1,1	inf,-inf	inf,inf	4.68597,0.718097	0.00445	0.00477722
1	chr11:47629441:C:T	47629441	T,T	C,C	1,1	inf,-inf	inf,inf	4.64572,0.769705	0.00433228	0.00463528
1	chr11:47589600:C:T	47589600	T,T	C,C	1,1	inf,-inf	inf,inf	4.69667,0.694843	0.0042576	0.00455408
1	chr11:47921356:C:T	47921356	T,T	C,C	1,1	-inf,-inf	inf,inf	4.43753,0.253221	0.00424416	0.0057116
1	chr11:47929568:AT:A	47929568	A,A	AT,AT	1,1	-inf,-inf	inf,inf	4.43963,0.215929	0.00418064	0.00561734
1	chr11:47447239:C:T	47447239	T,T	C,C	1,1	inf,-inf	inf,inf	3.40046,0.93234	0.00415414	0.00424531
1	chr11:47413226:G:A	47413226	A,A	G,G	1,1	-inf,inf	inf,inf	4.77597,0.090243	0.00410345	0.00456364
1	chr11:47397578:A:G	47397578	G,G	A,A	1,1	-inf,inf	inf,inf	4.49867,0.56394	0.00403198	0.00442058
1	chr11:47446993:C:T	47446993	T,T	C,C	1,1	inf,-inf	inf,inf	3.42222,0.851121	0.00401544	0.00409765
1	chr11:47508395:C:A	47508395	A,A	C,C	1,1	inf,-inf	inf,inf	4.54802,0.799103	0.00380884	0.00408984
1	chr11:47419962:G:A	47419962	A,A	G,G	1,1	inf,-inf	inf,inf	3.8521,1.33667	0.00365837	0.00394568
1	chr11:47447017:A:G	47447017	G,G	A,A	1,1	inf,-inf	inf,inf	3.38347,0.858695	0.00356221	0.00364723
1	chr11:47741464:T:C	47741464	C,C	T,T	1,1	inf,-inf	inf,inf	3.75128,1.36735	0.00339309	0.00380926
1	chr11:47694829:T:G	47694829	G,G	T,T	1,1	inf,-inf	inf,inf	3.81715,1.27835	0.00330505	0.00370476
1	chr11:47444454:G:A	47444454	A,A	G,G	1,1	inf,-inf	inf,inf	4.24098,0.763402	0.00323205	0.0035476
1	chr11:47437214:T:C	47437214	C,C	T,T	1,1	inf,-inf	inf,inf	4.14048,0.876228	0.00319826	0.0035151
1	chr11:47421687:CTG:C	47421687	C,C	CTG,CTG	1,1	-inf,inf	inf,inf	4.61759,0.11214	0.00310088	0.00348361
1	chr11:47705425:C:G	47705425	G,G	C,C	1,1	inf,-inf	inf,inf	3.71198,1.34253	0.0030434	0.00343793
1	chr11:47861214:A:G	47861214	G,NA	A,NA	1,NA	-inf,NA	inf,NA	4.05801,NA	0.00296835	0.0222865
1	chr11:47418732:T:A	47418732	A,A	T,T	1,1	-inf,inf	inf,inf	4.58347,0.0820746	0.00285256	0.00322696
1	chr11:47418387:A:G	47418387	G,G	A,A	1,1	-inf,inf	inf,inf	4.56579,0.0788195	0.00274768	0.00311388
1	chr11:47410752:G:A	47410752	A,A	G,G	1,1	-inf,inf	inf,inf	4.55829,0.0759246	0.00271473	0.00307873
1	chr11:47945317:A:G	47945317	G,G	A,A	1,1	-inf,inf	inf,inf	4.2322,0.0879252	0.00264916	0.00366545
1	chr11:47410483:G:C	47410483	C,C	G,G	1,1	-inf,inf	inf,inf	4.53821,0.0837614	0.00262513	0.00298105
1	chr11:47408907:T:C	47408907	C,C	T,T	1,1	-inf,inf	inf,inf	4.52962,0.105013	0.00262383	0.00297431
1	chr11:47944008:A:G	47944008	G,NA	A,NA	1,NA	-inf,NA	inf,NA	3.6258,NA	0.00257756	0.00387567
1	chr11:47665595:A:G	47665595	G,G	A,A	1,1	inf,-inf	inf,inf	3.41195,1.57804	0.00256591	0.00297127
1	chr11:47703754:C:T	47703754	T,T	C,C	1,1	inf,-inf	inf,inf	3.59572,1.37436	0.0025541	0.00293083
1	chr11:47933214:T:A	47933214	A,A	T,T	1,1	-inf,inf	inf,inf	4.1321,0.200116	0.00238278	0.00320844
1	chr11:47407014:C:T	47407014	T,T	C,C	1,1	inf,-inf	inf,inf	3.84953,1.01156	0.00236573	0.00266023
1	chr11:47422043:G:C	47422043	C,C	G,G	1,1	-inf,-inf	inf,inf	4.47224,0.0293482	0.00233967	0.00268817
1	chr11:47405405:G:A	47405405	A,A	G,G	1,1	inf,-inf	inf,inf	3.82229,1.02983	0.00232206	0.00261512
1	chr11:47945947:G:A	47945947	A,A	G,G	1,1	-inf,inf	inf,inf	4.1314,0.0705538	0.00215901	0.00303879
1	chr11:47407694:T:A	47407694	A,A	T,T	1,1	inf,-inf	inf,inf	3.83415,0.959752	0.00212788	0.00240259
1	chr11:47947619:A:G	47947619	G,G	A,A	1,1	-inf,inf	inf,inf	4.11919,0.0871488	0.0021251	0.00299699
1	chr11:47694772:G:C	47694772	C,C	G,G	1,1	inf,-inf	inf,inf	3.51344,1.35485	0.00212024	0.00245295
1	chr11:47731223:A:G	47731223	G,G	A,A	1,1	inf,-inf	inf,inf	3.42798,1.44589	0.00211655	0.00246795
1	chr11:47937070:C:T	47937070	T,T	C,C	1,1	-inf,inf	inf,inf	4.12244,0.0405358	0.00210649	0.00296488
1	chr11:47793735:T:G	47793735	G,G	T,T	1,1	inf,-inf	inf,inf	4.19358,0.729607	0.00207465	0.00238925
1	chr11:47774743:C:G	47774743	G,G	C,C	1,1	inf,-inf	inf,inf	3.42933,1.43059	0.00206586	0.002414
1	chr11:47736897:T:C	47736897	C,C	T,T	1,1	inf,-inf	inf,inf	3.43262,1.41284	0.00201792	0.00235487
1	chr11:47438412:T:A	47438412	A,A	T,T	1,1	inf,-inf	inf,inf	3.86155,0.898587	0.00201089	0.00225913
1	chr11:47936304:C:T	47936304	T,T	C,C	1,1	-inf,inf	inf,inf	4.08133,0.0585767	0.00195246	0.0027682
1	chr11:47972110:G:C	47972110	C,C	G,G	1,1	-inf,inf	inf,inf	4.07271,0.0820858	0.00193605	0.00277043
1	chr11:47728408:C:T	47728408	T,T	C,C	1,1	inf,-inf	inf,inf	3.41618,1.40468	0.00193576	0.00226475
1	chr11:47759754:A:G	47759754	G,G	A,A	1,1	inf,-inf	inf,inf	3.36152,1.43687	0.00185488	0.00218874
1	chr11:47600587:G:A	47600587	A,A	G,G	1,1	inf,-inf	inf,inf	3.46201,1.34189	0.00185395	0.00214776
1	chr11:47950831:A:G	47950831	G,G	A,A	1,1	-inf,inf	inf,inf	4.03791,0.0956338	0.00183364	0.00262285
1	chr11:47975923:T:C	47975923	C,C	T,T	1,1	-inf,inf	inf,inf	4.01665,0.151882	0.0018206	0.00263132
1	chr11:47427550:T:G	47427550	G,G	T,T	1,1	inf,-inf	inf,inf	4.06224,0.585674	0.00181885	0.00204899
1	chr11:47949540:G:A	47949540	A,A	G,G	1,1	-inf,inf	inf,inf	4.03697,0.074376	0.00180171	0.00257748
1	chr11:47707065:G:A	47707065	A,A	G,G	1,1	inf,-inf	inf,inf	3.3821,1.37856	0.00178479	0.00210918
1	chr11:47970659:C:T	47970659	T,T	C,C	1,1	-inf,inf	inf,inf	4.02516,0.0652026	0.00175233	0.00252651
1	chr11:47775110:G:A	47775110	A,A	G,G	1,1	inf,-inf	inf,inf	3.32956,1.42964	0.0017269	0.0020447
2	chr11:47410213:G:A	47410213	A,NA	G,NA	1,NA	-inf,NA	inf,NA	4.53828,NA	0.0415837	0.0484613
2	chr11:47657624:A:T	47657624	T,NA	A,NA	1,NA	-inf,NA	inf,NA	4.47864,NA	0.0375129	0.0436625
2	chr11:47842461:G:A	47842461	A,NA	G,NA	1,NA	-inf,NA	inf,NA	4.29213,NA	0.0291744	0.0335928
2	chr11:48132409:A:G	48132409	G,G	A,A	1,1	inf,inf	inf,inf	3.57116,1.0054	0.0234258	0.0250837
2	chr11:47861214:A:G	47861214	G,NA	A,NA	1,NA	-inf,NA	inf,NA	4.05801,NA	0.0193757	0.0222865
2	chr11:48064401:G:A	48064401	A,A	G,G	1,1	inf,inf	inf,inf	2.64366,1.10719	0.0104691	0.0108276
2	chr11:48064416:C:T	48064416	T,T	C,C	1,1	inf,inf	inf,inf	2.49242,1.09518	0.00752581	0.00779574
2	chr11:48365454:A:G	48365454	G,NA	A,NA	1,NA	inf,NA	inf,NA	2.31799,NA	0.00436319	0.00472089
2	chr11:48161612:T:C	48161612	C,NA	T,NA	1,NA	-inf,NA	inf,NA	2.96418,NA	0.00405586	0.00456148
2	chr11:48149378:A:G	48149378	NA,G	NA,A	NA,1	NA,inf	NA,inf	NA,2.01661	0.00358412	0.00387488
2	chr11:48129230:A:G	48129230	G,NA	A,NA	1,NA	inf,NA	inf,NA	2.63995,NA	0.00348552	0.00387957
2	chr11:48351290:C:A	48351290	A,NA	C,NA	1,NA	inf,NA	inf,NA	2.16486,NA	0.00320868	0.00347696
2	chr11:48063637:G:A	48063637	A,A	G,G	1,1	inf,inf	inf,inf	1.47988,1.61388	0.0031684	0.00328813
2	chr11:48284807:G:A	48284807	A,NA	G,NA	1,NA	inf,NA	inf,NA	2.14268,NA	0.00308281	0.00333983
2	chr11:48259727:A:G	48259727	G,NA	A,NA	1,NA	-inf,NA	inf,NA	2.7965,NA	0.00304221	0.00341871
2	chr11:47529026:A:T	47529026	NA,T	NA,A	NA,1	NA,-inf	NA,inf	NA,1.81645	0.00278518	0.00299925
2	chr11:47584931:G:A	47584931	A,A	G,G	1,1	inf,-inf	inf,inf	3.92583,2.53967	0.00260878	0.038369
2	chr11:47707628:G:A	47707628	A,A	G,G	1,1	-inf,-inf	inf,inf	3.95161,0.229113	0.0023447	0.00271464
2	chr11:47967225:A:G	47967225	G,NA	A,NA	1,NA	inf,NA	inf,NA	2.44332,NA	0.00230296	0.00256852
2	chr11:47535608:G:A	47535608	A,A	G,G	1,1	-inf,-inf	inf,inf	3.16224,1.20978	0.00227643	0.00374004
2	chr11:47946077:G:A	47946077	A,A	G,G	1,1	-inf,inf	inf,inf	4.8057,0.147848	0.00218728	0.010278
2	chr11:48212240:G:A	48212240	NA,A	NA,G	NA,1	NA,inf	NA,inf	NA,1.69787	0.00201023	0.00217142
2	chr11:48220589:G:T	48220589	T,NA	G,NA	1,NA	inf,NA	inf,NA	1.91589,NA	0.00199097	0.00215923
2	chr11:48220590:T:C	48220590	C,NA	T,NA	1,NA	inf,NA	inf,NA	1.91514,NA	0.00198812	0.00215614
2	chr11:47916982:C:T	47916982	T,NA	C,NA	1,NA	inf,NA	inf,NA	2.3364,NA	0.00197763	0.00220685
2	chr11:47966078:A:G	47966078	G,G	A,A	1,1	inf,inf	inf,inf	2.81067,0.343471	0.00196463	0.00217396
2	chr11:48220591:G:T	48220591	T,NA	G,NA	1,NA	inf,NA	inf,NA	1.90853,NA	0.00196436	0.00213036
2	chr11:47946095:C:G	47946095	G,NA	C,NA	1,NA	inf,NA	inf,NA	2.32207,NA	0.00191762	0.00214037
2	chr11:47555256:T:C	47555256	C,NA	T,NA	1,NA	inf,NA	inf,NA	2.22268,NA	0.00186254	0.00216998
2	chr11:47942517:AT:A	47942517	A,NA	AT,NA	1,NA	inf,NA	inf,NA	2.1894,NA	0.00185389	0.0021426
2	chr11:48012367:A:G	48012367	G,G	A,A	1,1	inf,inf	inf,inf	2.83928,0.199355	0.00174259	0.00193213
2	chr11:48106665:G:A	48106665	NA,A	NA,G	NA,1	NA,inf	NA,inf	NA,1.83316	0.00173196	0.0019046
2	chr11:48097624:G:A	48097624	NA,A	NA,G	NA,1	NA,inf	NA,inf	NA,1.82354	0.00170802	0.00187783
2	chr11:48100950:A:C	48100950	NA,C	NA,A	NA,1	NA,inf	NA,inf	NA,1.81567	0.0016851	0.00185262
2	chr11:48113280:A:G	48113280	NA,G	NA,A	NA,1	NA,inf	NA,inf	NA,1.80594	0.00165608	0.00182083
2	chr11:48183227:T:G	48183227	G,NA	T,NA	1,NA	inf,NA	inf,NA	2.0969,NA	0.00160074	0.00184459
2	chr11:48238951:G:A	48238951	NA,A	NA,G	NA,1	NA,inf	NA,inf	NA,1.5296	0.00154334	0.00166298
2	chr11:47923761:C:T	47923761	NA,T	NA,C	NA,1	NA,-inf	NA,inf	NA,1.51711	0.00152077	0.00165377
2	chr11:48292427:G:A	48292427	NA,A	NA,G	NA,1	NA,inf	NA,inf	NA,1.53096	0.00148342	0.0016038
2	chr11:47921356:C:T	47921356	T,T	C,C	1,1	-inf,-inf	inf,inf	4.43753,0.253221	0.00147369	0.0057116
2	chr11:47398877:CT:C	47398877	C,NA	CT,NA	1,NA	inf,NA	inf,NA	2.08615,NA	0.001467	0.00170414
2	chr11:48115774:A:G	48115774	NA,G	NA,A	NA,1	NA,inf	NA,inf	NA,1.73259	0.00146212	0.00160738
2	chr11:48121798:C:CT	48121798	NA,CT	NA,C	NA,1	NA,inf	NA,inf	NA,1.73009	0.00145663	0.00160127
2	chr11:48116053:A:G	48116053	NA,G	NA,A	NA,1	NA,inf	NA,inf	NA,1.72898	0.00145336	0.00159772
2	chr11:48117110:G:A	48117110	NA,A	NA,G	NA,1	NA,inf	NA,inf	NA,1.72735	0.00144979	0.00159376
2	chr11:47929568:AT:A	47929568	A,A	AT,AT	1,1	-inf,-inf	inf,inf	4.43963,0.215929	0.00144272	0.00561734
2	chr11:48212321:G:A	48212321	A,A	G,G	1,1	-inf,inf	inf,inf	0.265227,2.40905	0.00142797	0.00152047
2	chr11:47737965:C:T	47737965	T,NA	C,NA	1,NA	inf,NA	inf,NA	2.06856,NA	0.00142308	0.00165338
2	chr11:48128291:A:G	48128291	NA,G	NA,A	NA,1	NA,inf	NA,inf	NA,1.71002	0.00140612	0.0015459
2	chr11:48130269:C:A	48130269	NA,A	NA,C	NA,1	NA,inf	NA,inf	NA,1.70548	0.00139462	0.00153332
2	chr11:48141946:T:G	48141946	NA,G	NA,T	NA,1	NA,inf	NA,inf	NA,1.70365	0.0013892	0.00152789
2	chr11:48110235:C:T	48110235	NA,T	NA,C	NA,1	NA,inf	NA,inf	NA,1.69988	0.00138336	0.00152075
2	chr11:48340574:T:C	48340574	NA,C	NA,T	NA,1	NA,inf	NA,inf	NA,1.47769	0.00137967	0.00148864
2	chr11:48348038:A:G	48348038	NA,G	NA,A	NA,1	NA,inf	NA,inf	NA,1.47749	0.00137916	0.0014881
2	chr11:48125589:C:T	48125589	NA,T	NA,C	NA,1	NA,inf	NA,inf	NA,1.69752	0.00137772	0.00151455
2	chr11:48120335:A:T	48120335	NA,T	NA,A	NA,1	NA,inf	NA,inf	NA,1.6957	0.00137371	0.00151012
2	chr11:48133649:T:C	48133649	NA,C	NA,T	NA,1	NA,inf	NA,inf	NA,1.66774	0.00130992	0.00144
2	chr11:47944008:A:G	47944008	G,NA	A,NA	1,NA	-inf,NA	inf,NA	3.6258,NA	0.00130146	0.00387567
2	chr11:47698957:T:C	47698957	C,NA	T,NA	1,NA	-inf,NA	inf,NA	2.89686,NA	0.00123395	0.0014584
2	chr11:48237267:C:T	48237267	NA,T	NA,C	NA,1	NA,inf	NA,inf	NA,1.51133	0.00114142	0.00125265
2	chr11:47949694:T:A	47949694	A,A	T,T	1,1	-inf,-inf	inf,inf	2.53077,1.15098	0.0011334	0.00150046
2	chr11:48099584:T:C	48099584	C,NA	T,NA	1,NA	inf,NA	inf,NA	1.9876,NA	0.00109938	0.00122261
2	chr11:48115950:G:A	48115950	A,NA	G,NA	1,NA	inf,NA	inf,NA	1.98983,NA	0.00107671	0.00120102
2	chr11:47482523:G:T	47482523	T,T	G,G	1,1	-inf,-inf	inf,inf	3.21933,0.584653	0.00102622	0.00120497
2	chr11:47945317:A:G	47945317	G,G	A,A	1,1	-inf,inf	inf,inf	4.2322,0.0879252	0.00101899	0.00366545
2	chr11:48153112:G:C	48153112	NA,C	NA,G	NA,1	NA,-inf	NA,inf	NA,1.26567	0.000991675	0.00107288
2	chr11:47811241:G:A	47811241	A,A	G,G	1,1	inf,-inf	inf,inf	3.44912,2.0927	0.000978734	0.00752456
2	chr11:47945696:G:T	47945696	NA,T	NA,G	NA,1	NA,inf	NA,inf	NA,1.42557	0.000974935	0.00108556
2	chr11:47576929:G:A	47576929	A,NA	G,NA	1,NA	-inf,NA	inf,NA	2.04557,NA	0.000971396	0.00122416
2	chr11:48045584:G:A	48045584	A,NA	G,NA	1,NA	-inf,NA	inf,NA	1.99244,NA	0.000968242	0.00119962
2	chr11:48067963:G:C	48067963	C,C	G,G	1,1	inf,inf	inf,inf	2.50084,0.190423	0.000965736	0.00106681
2	chr11:48000226:A:G	48000226	G,G	A,A	1,1	-inf,inf	inf,inf	0.464888,2.58421	0.000946233	0.00123393
2	chr11:47976702:CTTGGTTTATTAGCCTT:C	47976702	C,NA	CTTGGTTTATTAGCCTT,NA	1,NA	-inf,NA	inf,NA	2.016,NA	0.000940434	0.0011786
2	chr11:47748012:G:A	47748012	A,A	G,G	1,1	inf,-inf	inf,inf	3.21518,2.18558	0.000933581	0.00604263
2	chr11:47655855:T:A	47655855	A,A	T,T	1,1	-inf,-inf	inf,inf	2.52358,1.05644	0.000907826	0.00127314
2	chr11:48092864:C:T	48092864	NA,T	NA,C	NA,1	NA,inf	NA,inf	NA,1.43818	0.000904129	0.000992878
2	chr11:48067763:C:T	48067763	T,T	C,C	1,1	inf,inf	inf,inf	2.37185,0.0157859	0.000898508	0.00100215
2	chr11:48123388:C:T	48123388	NA,T	NA,C	NA,1	NA,inf	NA,inf	NA,1.43419	0.000896902	0.000985055
2	chr11:48120384:G:A	48120384	NA,A	NA,G	NA,1	NA,inf	NA,inf	NA,1.43508	0.000896825	0.00098507
2	chr11:48022207:TA:T	48022207	T,T	TA,TA	1,1	-inf,inf	inf,inf	0.344511,2.51202	0.000896009	0.00109975
2	chr11:47945947:G:A	47945947	A,A	G,G	1,1	-inf,inf	inf,inf	4.1314,0.0705538	0.000881683	0.00303879
2	chr11:48207837:C:G	48207837	G,NA	C,NA	1,NA	inf,NA	inf,NA	1.72397,NA	0.000880881	0.00100509
2	chr11:47947619:A:G	47947619	G,G	A,A	1,1	-inf,inf	inf,inf	4.11919,0.0871488	0.000873752	0.00299699
2	chr11:48231405:A:G	48231405	G,G	A,A	1,1	-inf,inf	inf,inf	0.342582,1.96883	0.000872583	0.000924285
2	chr11:47981643:T:A	47981643	NA,A	NA,T	NA,1	NA,inf	NA,inf	NA,1.2155	0.000862219	0.000936516
2	chr11:47937070:C:T	47937070	T,T	C,C	1,1	-inf,inf	inf,inf	4.12244,0.0405358	0.000860199	0.00296488
2	chr11:47981644:C:T	47981644	NA,T	NA,C	NA,1	NA,inf	NA,inf	NA,1.21296	0.000858409	0.000932388
2	chr11:48042642:G:A	48042642	A,NA	G,NA	1,NA	-inf,NA	inf,NA	1.91776,NA	0.000858171	0.00105851
2	chr11:47980050:G:A	47980050	NA,A	NA,G	NA,1	NA,inf	NA,inf	NA,1.20574	0.000847608	0.000920687
2	chr11:48290075:G:T	48290075	T,NA	G,NA	1,NA	inf,NA	inf,NA	1.81478,NA	0.000844271	0.000937355
2	chr11:48314383:G:A	48314383	A,NA	G,NA	1,NA	-inf,NA	inf,NA	2.08288,NA	0.000840844	0.00118011
2	chr11:48372584:G:C	48372584	C,NA	G,NA	1,NA	inf,NA	inf,NA	1.67334,NA	0.000838361	0.000961345
2	chr11:48340326:C:T	48340326	T,NA	C,NA	1,NA	inf,NA	inf,NA	1.68847,NA	0.000836222	0.000952373
2	chr11:47972110:G:C	47972110	C,C	G,G	1,1	-inf,inf	inf,inf	4.07271,0.0820858	0.000835996	0.00277043
2	chr11:47933214:T:A	47933214	A,A	T,T	1,1	-inf,inf	inf,inf	4.1321,0.200116	0.000827629	0.00320844
2	chr11:47936304:C:T	47936304	T,T	C,C	1,1	-inf,inf	inf,inf	4.08133,0.0585767	0.000817342	0.0027682
2	chr11:48248376:C:A	48248376	A,A	C,C	1,1	-inf,-inf	inf,inf	2.31091,0.962498	0.000816305	0.00103123
2	chr11:48308007:G:A	48308007	A,NA	G,NA	1,NA	inf,NA	inf,NA	1.79242,NA	0.000815716	0.000905463
2	chr11:47726257:T:C	47726257	C,C	T,T	1,1	inf,-inf	inf,inf	1.91912,1.41942	0.000815411	0.00110209
2	chr11:48114890:C:T	48114890	NA,T	NA,C	NA,1	NA,inf	NA,inf	NA,1.37121	0.00081509	0.000896451
2	chr11:47975923:T:C	47975923	C,C	T,T	1,1	-inf,inf	inf,inf	4.01665,0.151882	0.000812194	0.00263132
2	chr11:48138151:A:G	48138151	NA,G	NA,A	NA,1	NA,inf	NA,inf	NA,1.37381	0.000811473	0.000891282
2	chr11:48248373:TC:T	48248373	T,T	TC,TC	1,1	-inf,-inf	inf,inf	2.30465,0.963366	0.000810121	0.00102295
2	chr11:48231173:T:C	48231173	NA,C	NA,T	NA,1	NA,inf	NA,inf	NA,1.28571	0.000809865	0.000900746
2	chr11:48158532:G:A	48158532	NA,A	NA,G	NA,1	NA,inf	NA,inf	NA,1.37171	0.000805361	0.000885076
2	chr11:48252918:T:C	48252918	NA,C	NA,T	NA,1	NA,inf	NA,inf	NA,1.28499	0.000804937	0.00089591
2	chr11:48037104:T:C	48037104	C,C	T,T	1,1	inf,-inf	inf,inf	0.879173,2.4055	0.000791878	0.000994914
2	chr11:47950831:A:G	47950831	G,G	A,A	1,1	-inf,inf	inf,inf	4.03791,0.0956338	0.000790662	0.00262285
2	chr11:47949540:G:A	47949540	A,A	G,G	1,1	-inf,inf	inf,inf	4.03697,0.074376	0.000777167	0.00257748
2	chr11:47970659:C:T	47970659	T,T	C,C	1,1	-inf,inf	inf,inf	4.02516,0.0652026	0.00077554	0.00252651
2	chr11:48045524:C:T	48045524	NA,T	NA,C	NA,1	NA,-inf	NA,inf	NA,1.11923	0.000771693	0.000835142
2	chr11:48045776:C:G	48045776	G,G	C,C	1,1	inf,inf	inf,inf	1.83204,0.22566	0.000771674	0.00081913
2	chr11:47565505:T:G	47565505	NA,G	NA,T	NA,1	NA,inf	NA,inf	NA,1.28824	0.000766536	0.000852343
2	chr11:48269351:G:A	48269351	NA,A	NA,G	NA,1	NA,inf	NA,inf	NA,1.33384	0.000766211	0.000841345
2	chr11:47961217:TC:T	47961217	T,T	TC,TC	1,1	-inf,inf	inf,inf	3.99385,0.0848377	0.000752611	0.00242122
2	chr11:48382695:C:G	48382695	NA,G	NA,C	NA,1	NA,inf	NA,inf	NA,1.31958	0.000751331	0.000824841
2	chr11:48264534:G:A	48264534	NA,A	NA,G	NA,1	NA,inf	NA,inf	NA,1.32174	0.000750153	0.000823784
2	chr11:48185152:C:T	48185152	NA,T	NA,C	NA,1	NA,inf	NA,inf	NA,1.32643	0.000747332	0.000821314
2	chr11:48190075:C:T	48190075	NA,T	NA,C	NA,1	NA,inf	NA,inf	NA,1.3214	0.00074087	0.000814243
2	chr11:48030993:T:C	48030993	C,NA	T,NA	1,NA	inf,NA	inf,NA	1.63787,NA	0.000740031	0.000844311
2	chr11:48030514:C:T	48030514	T,NA	C,NA	1,NA	-inf,NA	inf,NA	1.84873,NA	0.000739683	0.000918455
2	chr11:48044822:C:T	48044822	T,T	C,C	1,1	-inf,inf	inf,inf	0.51247,2.44212	0.000736928	0.000985187
2	chr11:48036761:A:C	48036761	C,C	A,A	1,1	-inf,inf	inf,inf	0.171097,2.31132	0.000721711	0.000832238
2	chr11:47599417:A:T	47599417	T,T	A,A	1,1	inf,-inf	inf,inf	2.02252,1.25366	0.000705942	0.000969262
2	chr11:47929185:A:AC	47929185	AC,AC	A,A	1,1	inf,-inf	inf,inf	3.81612,0.41898	0.000698009	0.00240016
2	chr11:48286127:A:G	48286127	NA,G	NA,A	NA,1	NA,inf	NA,inf	NA,1.27497	0.000696488	0.000764784
2	chr11:48330886:A:G	48330886	NA,G	NA,A	NA,1	NA,inf	NA,inf	NA,1.27492	0.00069631	0.000764601
2	chr11:48072867:C:T	48072867	T,NA	C,NA	1,NA	inf,NA	inf,NA	1.66285,NA	0.00069498	0.000806873
2	chr11:48084800:G:A	48084800	A,NA	G,NA	1,NA	-inf,NA	inf,NA	1.01272,NA	0.000685764	0.000728976
2	chr11:48018082:T:C	48018082	C,C	T,T	1,1	-inf,inf	inf,inf	2.61472,0.764975	0.00067221	0.00123709
2	chr11:47931590:G:A	47931590	A,A	G,G	1,1	inf,-inf	inf,inf	3.74142,0.458617	0.000667551	0.00222174
2	chr11:47863423:G:T	47863423	NA,T	NA,G	NA,1	NA,inf	NA,inf	NA,1.04877	0.000664977	0.000719709
2	chr11:47861469:G:A	47861469	NA,A	NA,G	NA,1	NA,inf	NA,inf	NA,1.04873	0.000664939	0.000719668
2	chr11:47724037:T:C	47724037	C,C	T,T	1,1	-inf,-inf	inf,inf	2.4065,1.03732	0.000661392	0.000906062
2	chr11:47716757:C:CTCCATGTGTT	47716757	NA,CTCCATGTGTT	NA,C	NA,1	NA,inf	NA,inf	NA,1.04388	0.000659812	0.000714112
2	chr11:47950106:C:T	47950106	T,T	C,C	1,1	inf,-inf	inf,inf	3.67742,0.320478	0.000659729	0.00186935
2	chr11:48124194:C:T	48124194	T,T	C,C	1,1	inf,-inf	inf,inf	1.2267,2.16605	0.000658815	0.000883453
2	chr11:47930219:C:G	47930219	G,G	C,C	1,1	inf,-inf	inf,inf	3.7084,0.469107	0.000649003	0.00212689
2	chr11:48050165:C:T	48050165	T,T	C,C	1,1	inf,inf	inf,inf	2.2913,0.104737	0.000630859	0.000697019
2	chr11:48057293:C:T	48057293	T,T	C,C	1,1	inf,-inf	inf,inf	1.65104,0.953882	0.00062853	0.00071608
2	chr11:48219545:C:A	48219545	NA,A	NA,C	NA,1	NA,inf	NA,inf	NA,1.06382	0.000623287	0.000675928
2	chr11:48058152:C:T	48058152	T,T	C,C	1,1	inf,-inf	inf,inf	1.58133,1.01399	0.000620339	0.000705214
2	chr11:48024816:C:T	48024816	T,T	C,C	1,1	-inf,-inf	inf,inf	2.20915,0.996517	0.000617821	0.000786551
2	chr11:47917963:C:G	47917963	G,NA	C,NA	1,NA	inf,NA	inf,NA	1.57007,NA	0.000614689	0.000686549
2	chr11:48084934:G:A	48084934	A,A	G,G	1,1	inf,-inf	inf,inf	3.06737,1.16215	0.000613294	0.00530016
2	chr11:48058979:G:T	48058979	T,T	G,G	1,1	inf,-inf	inf,inf	0.0400898,2.05014	0.000611603	0.000675821
2	chr11:48057352:T:A	48057352	A,A	T,T	1,1	inf,inf	inf,inf	2.27403,0.104424	0.000611593	0.000675795
2	chr11:48066318:CTTTCCACTTG:C	48066318	C,NA	CTTTCCACTTG,NA	1,NA	-inf,NA	inf,NA	1.81049,NA	0.000610609	0.000807303
2	chr11:48237065:A:G	48237065	NA,G	NA,A	NA,1	NA,inf	NA,inf	NA,1.19413	0.000608458	0.000668473
2	chr11:47533237:A:G	47533237	G,NA	A,NA	1,NA	-inf,NA	inf,NA	4.43315,NA	0.000604898	0.000648613
2	chr11:48315872:C:A	48315872	NA,A	NA,C	NA,1	NA,inf	NA,inf	NA,1.03396	0.000602958	0.000653893
2	chr11:48263326:T:C	48263326	NA,C	NA,T	NA,1	NA,inf	NA,inf	NA,1.09581	0.000602895	0.000663525
2	chr11:47860410:C:T	47860410	NA,T	NA,C	NA,1	NA,inf	NA,inf	NA,0.944537	0.000600642	0.000648166
2	chr11:47931201:G:C	47931201	C,C	G,G	1,1	inf,-inf	inf,inf	3.71778,0.396363	0.000598163	0.00196878
2	chr11:47946566:A:G	47946566	G,NA	A,NA	1,NA	inf,NA	inf,NA	1.62975,NA	0.000586476	0.000680456
2	chr11:48031571:G:A	48031571	A,A	G,G	1,1	inf,inf	inf,inf	2.24724,0.0586071	0.000579417	0.000640168
2	chr11:47932635:G:C	47932635	C,C	G,G	1,1	inf,-inf	inf,inf	3.69158,0.397895	0.000579387	0.00188497
2	chr11:47943396:T:C	47943396	C,NA	T,NA	1,NA	-inf,NA	inf,NA	1.655,NA	0.000576638	0.000696591
2	chr11:48078292:A:G	48078292	G,G	A,A	1,1	inf,inf	inf,inf	2.24704,0.0455784	0.000576451	0.000636683
2	chr11:48102108:A:G	48102108	G,NA	A,NA	1,NA	-inf,NA	inf,NA	1.88928,NA	0.00057632	0.00080917
2	chr11:48102109:C:T	48102109	T,NA	C,NA	1,NA	-inf,NA	inf,NA	1.88827,NA	0.000575521	0.000807905
2	chr11:48033595:C:T	48033595	T,NA	C,NA	1,NA	inf,NA	inf,NA	1.4055,NA	0.000574009	0.000644353
2	chr11:47933944:A:C	47933944	C,C	A,A	1,1	inf,-inf	inf,inf	3.6795,0.40311	0.000573883	0.00185754
2	chr11:47570241:A:G	47570241	NA,G	NA,A	NA,1	NA,inf	NA,inf	NA,1.06938	0.00057192	0.000629652
2	chr11:48096725:T:C	48096725	NA,C	NA,T	NA,1	NA,inf	NA,inf	NA,1.09082	0.000570102	0.000631567
2	chr11:47633361:C:T	47633361	NA,T	NA,C	NA,1	NA,inf	NA,inf	NA,1.10483	0.00056996	0.000632694
2	chr11:48075599:G:T	48075599	T,T	G,G	1,1	inf,inf	inf,inf	2.19481,0.0738233	0.000564502	0.000619232
2	chr11:47521662:G:A	47521662	NA,A	NA,G	NA,1	NA,inf	NA,inf	NA,0.949926	0.000562688	0.000609401
2	chr11:48297026:T:A	48297026	NA,A	NA,T	NA,1	NA,inf	NA,inf	NA,1.00307	0.000561979	0.000609867
2	chr11:47533716:A:G	47533716	G,NA	A,NA	1,NA	-inf,NA	inf,NA	4.14549,NA	0.000560431	0.000602486
2	chr11:48072105:A:G	48072105	G,G	A,A	1,1	inf,inf	inf,inf	2.21822,0.0929242	0.00055469	0.000612559
2	chr11:48000960:C:T	48000960	T,T	C,C	1,1	inf,-inf	inf,inf	0.0658367,1.99554	0.000547083	0.000605699
2	chr11:47693972:T:C	47693972	C,C	T,T	1,1	-inf,-inf	inf,inf	2.99201,0.321695	0.000546496	0.00063663
2	chr11:48200217:G:T	48200217	T,NA	G,NA	1,NA	inf,NA	inf,NA	1.50892,NA	0.000538593	0.000613158
2	chr11:48080953:C:T	48080953	T,NA	C,NA	1,NA	inf,NA	inf,NA	1.4955,NA	0.000535469	0.000609383
2	chr11:48182108:C:T	48182108	T,NA	C,NA	1,NA	inf,NA	inf,NA	1.50335,NA	0.000533381	0.000607268
2	chr11:47682391:T:C	47682391	C,C	T,T	1,1	-inf,-inf	inf,inf	2.97295,0.329087	0.000532291	0.000620357
2	chr11:47774329:A:AAAT	47774329	NA,AAAT	NA,A	NA,1	NA,-inf	NA,inf	NA,1.44712	0.000529339	0.000625876
2	chr11:48088745:C:T	48088745	T,NA	C,NA	1,NA	inf,NA	inf,NA	1.48827,NA	0.000528925	0.000601793
2	chr11:47548111:C:A	47548111	NA,A	NA,C	NA,1	NA,inf	NA,inf	NA,0.912371	0.000528348	0.000572341
2	chr11:48075144:G:T	48075144	T,T	G,G	1,1	inf,-inf	inf,inf	2.18685,0.188206	0.000528072	0.000617141
2	chr11:48297035:C:A	48297035	NA,A	NA,C	NA,1	NA,inf	NA,inf	NA,0.962268	0.000526626	0.000571498
2	chr11:47672863:G:A	47672863	NA,A	NA,G	NA,1	NA,inf	NA,inf	NA,0.907438	0.000523449	0.000567091
2	chr11:48360578:C:A	48360578	NA,A	NA,C	NA,1	NA,-inf	NA,inf	NA,0.883024	0.000522501	0.000566177
2	chr11:48140597:C:T	48140597	T,NA	C,NA	1,NA	inf,NA	inf,NA	1.48647,NA	0.000520061	0.000591869
2	chr11:48134579:G:A	48134579	A,A	G,G	1,1	inf,-inf	inf,inf	1.00314,2.13529	0.000520054	0.000670663
2	chr11:48253206:T:A	48253206	NA,A	NA,T	NA,1	NA,inf	NA,inf	NA,0.951942	0.000517705	0.000561859
2	chr11:48157597:T:C	48157597	C,NA	T,NA	1,NA	inf,NA	inf,NA	1.48288,NA	0.000516883	0.000588254
2	chr11:48089181:G:A	48089181	NA,A	NA,G	NA,1	NA,inf	NA,inf	NA,0.972609	0.000516239	0.00056511
2	chr11:47812669:AT:A	47812669	A,NA	AT,NA	1,NA	-inf,NA	inf,NA	1.01299,NA	0.000514032	0.000554069
2	chr11:47417891:C:G	47417891	NA,G	NA,C	NA,1	NA,inf	NA,inf	NA,0.892279	0.000511701	0.000554372
2	chr11:48318608:C:T	48318608	T,T	C,C	1,1	-inf,inf	inf,inf	0.296405,1.70413	0.000511112	0.000542819
2	chr11:48065293:T:C	48065293	C,NA	T,NA	1,NA	inf,NA	inf,NA	1.46185,NA	0.000509943	0.000579666
2	chr11:47486922:G:C	47486922	NA,C	NA,G	NA,1	NA,inf	NA,inf	NA,1.16568	0.000504859	0.000573969
2	chr11:47583535:T:G	47583535	NA,G	NA,T	NA,1	NA,inf	NA,inf	NA,0.885191	0.00050476	0.000546912
2	chr11:48161752:A:G	48161752	G,NA	A,NA	1,NA	inf,NA	inf,NA	1.46755,NA	0.000504213	0.00057364
2	chr11:47472709:C:T	47472709	NA,T	NA,C	NA,1	NA,inf	NA,inf	NA,0.884488	0.000504184	0.000546289
2	chr11:47987985:T:C	47987985	C,C	T,T	1,1	inf,inf	inf,inf	1.68828,0.161154	0.000503473	0.000541025
2	chr11:47701246:G:A	47701246	A,A	G,G	1,1	-inf,-inf	inf,inf	2.85553,0.351431	0.000501592	0.000578131
2	chr11:47655689:G:A	47655689	NA,A	NA,G	NA,1	NA,inf	NA,inf	NA,0.880778	0.000500334	0.000542198
2	chr11:47684739:A:G	47684739	G,G	A,A	1,1	-inf,-inf	inf,inf	2.9685,0.26732	0.000495595	0.00057804
2	chr11:48174198:T:G	48174198	G,NA	T,NA	1,NA	inf,NA	inf,NA	1.45687,NA	0.000495478	0.000563635
2	chr11:47995595:G:A	47995595	A,A	G,G	1,1	-inf,inf	inf,inf	2.53511,0.639057	0.000494471	0.000887018
2	chr11:47991465:C:T	47991465	T,T	C,C	1,1	-inf,inf	inf,inf	2.48906,0.683769	0.000494095	0.000876325
2	chr11:47685063:AG:A	47685063	A,A	AG,AG	1,1	-inf,-inf	inf,inf	2.96733,0.26603	0.000494062	0.000576268
2	chr11:48287506:G:A	48287506	A,A	G,G	1,1	-inf,inf	inf,inf	0.325504,1.66942	0.000493154	0.000523352
2	chr11:48264627:A:G	48264627	NA,G	NA,A	NA,1	NA,-inf	NA,inf	NA,0.846526	0.000491482	0.000532698
2	chr11:48126923:A:G	48126923	G,NA	A,NA	1,NA	inf,NA	inf,NA	1.4052,NA	0.000490957	0.000546587
2	chr11:48154936:T:C	48154936	C,NA	T,NA	1,NA	inf,NA	inf,NA	1.44925,NA	0.000490315	0.000557603
2	chr11:48072315:C:A	48072315	A,NA	C,NA	1,NA	inf,NA	inf,NA	1.43493,NA	0.000488562	0.000555065
2	chr11:48088440:G:A	48088440	A,NA	G,NA	1,NA	inf,NA	inf,NA	1.43558,NA	0.000487975	0.00055444
2	chr11:47532785:G:A	47532785	A,A	G,G	1,1	-inf,-inf	inf,inf	2.86509,0.418994	0.000486873	0.00056728
2	chr11:47687660:C:T	47687660	T,T	C,C	1,1	-inf,-inf	inf,inf	2.95195,0.272816	0.000486421	0.000567157
2	chr11:48084496:C:T	48084496	T,NA	C,NA	1,NA	inf,NA	inf,NA	1.43337,NA	0.0004849	0.00055112
2	chr11:48191462:G:A	48191462	A,NA	G,NA	1,NA	-inf,NA	inf,NA	1.55493,NA	0.000484786	0.0006025
2	chr11:48133051:A:G	48133051	G,G	A,A	1,1	inf,-inf	inf,inf	0.957416,2.10634	0.000483775	0.000617685
2	chr11:48068323:TC:T	48068323	T,NA	TC,NA	1,NA	inf,NA	inf,NA	1.42659,NA	0.000482209	0.000547756
2	chr11:48018709:C:T	48018709	T,NA	C,NA	1,NA	-inf,NA	inf,NA	0.976674,NA	0.000480988	0.000518525
2	chr11:48175417:C:T	48175417	T,NA	C,NA	1,NA	inf,NA	inf,NA	1.43233,NA	0.000476935	0.000542251
2	chr11:47624943:C:A	47624943	NA,A	NA,C	NA,1	NA,inf	NA,inf	NA,0.851276	0.000476847	0.00051684
2	chr11:48088491:A:G	48088491	G,NA	A,NA	1,NA	inf,NA	inf,NA	1.42113,NA	0.000476174	0.000540997
2	chr11:47537306:G:A	47537306	A,A	G,G	1,1	-inf,-inf	inf,inf	2.85792,0.40693	0.000475872	0.000554397
2	chr11:47964692:T:A	47964692	A,A	T,T	1,1	-inf,inf	inf,inf	3.53656,0.258524	0.000473603	0.00130803
2	chr11:48231913:C:T	48231913	NA,T	NA,C	NA,1	NA,inf	NA,inf	NA,1.02852	0.000472786	0.0005191
2	chr11:47492391:T:G	47492391	NA,G	NA,T	NA,1	NA,inf	NA,inf	NA,0.846365	0.000472536	0.000512223
2	chr11:48127227:G:A	48127227	A,A	G,G	1,1	inf,-inf	inf,inf	1.02961,2.07192	0.000471445	0.000611331
2	chr11:47437674:G:A	47437674	NA,A	NA,G	NA,1	NA,inf	NA,inf	NA,0.988137	0.000471287	0.000523078
2	chr11:47987522:C:T	47987522	T,T	C,C	1,1	inf,-inf	inf,inf	0.161419,1.93041	0.000470996	0.000525699
2	chr11:48075386:A:G	48075386	G,G	A,A	1,1	inf,-inf	inf,inf	0.00472401,1.9217	0.0004702	0.000515759
2	chr11:48202079:A:T	48202079	T,NA	A,NA	1,NA	-inf,NA	inf,NA	1.61929,NA	0.000469811	0.000606077
2	chr11:47685604:T:C	47685604	C,C	T,T	1,1	-inf,-inf	inf,inf	2.94104,0.251432	0.000469059	0.000546938
2	chr11:47687141:AT:A	47687141	A,A	AT,AT	1,1	-inf,-inf	inf,inf	2.91323,0.364725	0.000468577	0.000550808
2	chr11:47648551:T:C	47648551	NA,C	NA,T	NA,1	NA,inf	NA,inf	NA,0.839525	0.000467395	0.000506661
2	chr11:48339596:A:T	48339596	NA,T	NA,A	NA,1	NA,inf	NA,inf	NA,0.883595	0.000466889	0.000506722
2	chr11:47649068:G:T	47649068	NA,T	NA,G	NA,1	NA,inf	NA,inf	NA,0.838823	0.000466861	0.000506084
2	chr11:48298792:G:T	48298792	T,T	G,G	1,1	-inf,inf	inf,inf	0.312631,1.64634	0.000466723	0.000495598
2	chr11:48377901:G:C	48377901	NA,C	NA,G	NA,1	NA,inf	NA,inf	NA,0.915409	0.000466539	0.000508828
2	chr11:48078340:G:T	48078340	T,NA	G,NA	1,NA	inf,NA	inf,NA	1.40811,NA	0.000466397	0.000529782
2	chr11:47510953:G:C	47510953	NA,C	NA,G	NA,1	NA,inf	NA,inf	NA,0.96008	0.000466065	0.000515797
2	chr11:48084010:G:A	48084010	A,NA	G,NA	1,NA	inf,NA	inf,NA	1.40772,NA	0.000465909	0.000529239
2	chr11:48064665:G:A	48064665	A,NA	G,NA	1,NA	inf,NA	inf,NA	1.40236,NA	0.000464188	0.000527025
2	chr11:48058489:G:A	48058489	A,NA	G,NA	1,NA	inf,NA	inf,NA	1.4015,NA	0.000463604	0.000526352
2	chr11:47413226:G:A	47413226	A,A	G,G	1,1	-inf,inf	inf,inf	4.77597,0.090243	0.000462088	0.00456364
2	chr11:48339096:G:A	48339096	A,A	G,G	1,1	-inf,inf	inf,inf	0.339777,1.62786	0.000461787	0.000490073
2	chr11:47635082:G:A	47635082	A,NA	G,NA	1,NA	-inf,NA	inf,NA	0.931171,NA	0.000461162	0.000497089
2	chr11:48328351:G:A	48328351	A,A	G,G	1,1	-inf,inf	inf,inf	0.332596,1.63033	0.000460595	0.000488906
2	chr11:48165832:A:G	48165832	G,NA	A,NA	1,NA	inf,NA	inf,NA	1.40859,NA	0.000460209	0.000522905
2	chr11:47605750:C:T	47605750	T,T	C,C	1,1	-inf,-inf	inf,inf	2.83101,0.413014	0.000460114	0.000535846
2	chr11:47667791:C:T	47667791	T,T	C,C	1,1	-inf,-inf	inf,inf	2.88621,0.320375	0.000459204	0.000534868
2	chr11:48062151:G:A	48062151	A,NA	G,NA	1,NA	inf,NA	inf,NA	1.39199,NA	0.000456832	0.00051856
2	chr11:47947627:T:C	47947627	C,C	T,T	1,1	inf,-inf	inf,inf	3.3393,0.404277	0.000454331	0.00115334
2	chr11:48033365:G:A	48033365	NA,A	NA,G	NA,1	NA,-inf	NA,inf	NA,0.816001	0.00045396	0.000492831
2	chr11:48325671:T:C	48325671	NA,C	NA,T	NA,1	NA,inf	NA,inf	NA,0.864057	0.000452441	0.000491111
2	chr11:48070226:C:T	48070226	T,NA	C,NA	1,NA	inf,NA	inf,NA	1.38512,NA	0.000452104	0.000513271
2	chr11:48326315:A:G	48326315	G,G	A,A	1,1	-inf,inf	inf,inf	0.33025,1.61879	0.000451392	0.000479136
2	chr11:47849440:C:T	47849440	T,NA	C,NA	1,NA	inf,NA	inf,NA	1.43744,NA	0.000448835	0.000521868
2	chr11:48064296:A:G	48064296	G,NA	A,NA	1,NA	inf,NA	inf,NA	1.38008,NA	0.000448459	0.000508924
2	chr11:47991011:C:T	47991011	NA,T	NA,C	NA,1	NA,-inf	NA,inf	NA,1.02869	0.000448069	0.000499322
2	chr11:48159760:C:G	48159760	G,NA	C,NA	1,NA	inf,NA	inf,NA	1.39062,NA	0.000447298	0.000508031
2	chr11:48290574:T:C	48290574	C,C	T,T	1,1	-inf,inf	inf,inf	0.2871,1.6355	0.000447026	0.000475132
2	chr11:48157935:C:T	48157935	T,NA	C,NA	1,NA	inf,NA	inf,NA	1.38916,NA	0.000446428	0.000507018
2	chr11:47414354:T:C	47414354	NA,C	NA,T	NA,1	NA,inf	NA,inf	NA,0.931373	0.000445881	0.000493337
2	chr11:48208970:T:G	48208970	G,G	T,T	1,1	inf,-inf	inf,inf	1.99262,0.355357	0.000442836	0.000513648
2	chr11:47549905:C:T	47549905	T,NA	C,NA	1,NA	inf,NA	inf,NA	1.50272,NA	0.000442406	0.000516949
2	chr11:48388115:T:G	48388115	G,G	T,T	1,1	-inf,inf	inf,inf	0.2445,1.64355	0.000441669	0.000469937
2	chr11:48187086:T:G	48187086	NA,G	NA,T	NA,1	NA,inf	NA,inf	NA,0.931699	0.000439933	0.000487171
2	chr11:48149231:A:G	48149231	G,NA	A,NA	1,NA	inf,NA	inf,NA	1.37788,NA	0.000438649	0.000498063
2	chr11:48133362:A:G	48133362	G,NA	A,NA	1,NA	inf,NA	inf,NA	1.30454,NA	0.000438432	0.000496916
2	chr11:48076728:G:A	48076728	A,A	G,G	1,1	inf,-inf	inf,inf	0.063669,1.99471	0.000438028	0.000495074
2	chr11:48360364:C:A	48360364	NA,A	NA,C	NA,1	NA,inf	NA,inf	NA,0.874878	0.000437513	0.000477249
2	chr11:48211677:C:A	48211677	A,NA	C,NA	1,NA	inf,NA	inf,NA	1.37967,NA	0.000437005	0.000496628
2	chr11:48334588:G:A	48334588	A,NA	G,NA	1,NA	-inf,NA	inf,NA	0.924414,NA	0.00043569	0.000469987
2	chr11:48073607:G:A	48073607	NA,A	NA,G	NA,1	NA,inf	NA,inf	NA,0.904498	0.000435455	0.000482933
2	chr11:47568573:T:C	47568573	NA,C	NA,T	NA,1	NA,inf	NA,inf	NA,0.91587	0.000435428	0.000481711
2	chr11:48175917:G:A	48175917	NA,A	NA,G	NA,1	NA,inf	NA,inf	NA,0.906386	0.000435365	0.000483151
2	chr11:47712892:G:A	47712892	A,A	G,G	1,1	-inf,-inf	inf,inf	2.92857,0.201876	0.00043475	0.00050802
2	chr11:47663356:T:C	47663356	C,C	T,T	1,1	-inf,-inf	inf,inf	2.82303,0.348009	0.000434501	0.000505133
2	chr11:48194872:C:T	48194872	T,NA	C,NA	1,NA	inf,NA	inf,NA	1.36753,NA	0.000432636	0.000491076
2	chr11:48161947:A:T	48161947	T,NA	A,NA	1,NA	inf,NA	inf,NA	1.36832,NA	0.000432235	0.000490684
2	chr11:48285468:C:T	48285468	T,T	C,C	1,1	-inf,inf	inf,inf	0.307218,1.60654	0.000431833	0.000458763
2	chr11:48247087:C:A	48247087	NA,A	NA,C	NA,1	NA,-inf	NA,inf	NA,0.774676	0.000431796	0.000468669
2	chr11:48161634:A:G	48161634	G,G	A,A	1,1	-inf,-inf	inf,inf	2.94876,0.398068	0.000431265	0.00149264
2	chr11:48153152:G:A	48153152	A,NA	G,NA	1,NA	inf,NA	inf,NA	1.36512,NA	0.000430029	0.000488156
2	chr11:48209277:A:T	48209277	NA,T	NA,A	NA,1	NA,-inf	NA,inf	NA,0.719475	0.00042943	0.000463073
2	chr11:48180632:A:C	48180632	NA,C	NA,A	NA,1	NA,inf	NA,inf	NA,0.830562	0.000428665	0.000467068
2	chr11:48128020:C:T	48128020	NA,T	NA,C	NA,1	NA,inf	NA,inf	NA,0.911444	0.000427047	0.000473328
2	chr11:48287624:T:G	48287624	G,G	T,T	1,1	-inf,inf	inf,inf	0.287936,1.60972	0.00042699	0.000453897
2	chr11:48003558:C:T	48003558	NA,T	NA,C	NA,1	NA,inf	NA,inf	NA,0.760716	0.000426278	0.000461244
2	chr11:48170519:G:T	48170519	NA,T	NA,G	NA,1	NA,inf	NA,inf	NA,0.903893	0.000424994	0.000464112
2	chr11:48390623:G:A	48390623	A,A	G,G	1,1	-inf,inf	inf,inf	0.234596,1.62622	0.000424482	0.00045187
2	chr11:48388782:A:G	48388782	G,G	A,A	1,1	-inf,inf	inf,inf	0.266385,1.61018	0.000423328	0.000450165
2	chr11:47715848:G:A	47715848	A,NA	G,NA	1,NA	-inf,NA	inf,NA	1.56254,NA	0.000421731	0.000543921
2	chr11:47410014:G:A	47410014	NA,A	NA,G	NA,1	NA,inf	NA,inf	NA,0.989577	0.000421127	0.000466236
2	chr11:47873353:C:T	47873353	NA,T	NA,C	NA,1	NA,-inf	NA,inf	NA,0.900996	0.000418638	0.000457038
2	chr11:47741464:T:C	47741464	C,C	T,T	1,1	inf,-inf	inf,inf	3.75128,1.36735	0.000417593	0.00380926
2	chr11:47989349:C:T	47989349	T,NA	C,NA	1,NA	-inf,NA	inf,NA	1.56218,NA	0.000417378	0.000540449
2	chr11:48080108:T:A	48080108	A,A	T,T	1,1	inf,-inf	inf,inf	0.0540381,1.99627	0.000417078	0.000471742
2	chr11:48183826:G:A	48183826	A,A	G,G	1,1	-inf,inf	inf,inf	1.90208,0.196354	0.000415664	0.000470543
2	chr11:48137034:T:A	48137034	NA,A	NA,T	NA,1	NA,inf	NA,inf	NA,0.81977	0.000414082	0.000454141
2	chr11:47461705:C:T	47461705	T,NA	C,NA	1,NA	-inf,NA	inf,NA	3.98812,NA	0.000412562	0.000443858
2	chr11:48004122:C:T	48004122	T,NA	C,NA	1,NA	inf,NA	inf,NA	1.3906,NA	0.000412129	0.000473909
2	chr11:47459981:T:C	47459981	C,C	T,T	1,1	-inf,-inf	inf,inf	2.81222,0.32915	0.000411979	0.000479663
2	chr11:47887761:C:T	47887761	T,T	C,C	1,1	-inf,-inf	inf,inf	2.80828,0.104899	0.00041112	0.000468072
2	chr11:47660850:C:T	47660850	T,T	C,C	1,1	-inf,-inf	inf,inf	2.84062,0.273936	0.000409724	0.000477223
2	chr11:47909955:C:T	47909955	NA,T	NA,C	NA,1	NA,-inf	NA,inf	NA,0.859883	0.000409484	0.00045126
2	chr11:48102198:A:C	48102198	NA,C	NA,A	NA,1	NA,inf	NA,inf	NA,0.884958	0.000409085	0.000452915
2	chr11:47740209:G:A	47740209	A,NA	G,NA	1,NA	-inf,NA	inf,NA	3.91971,NA	0.000407595	0.000438486
2	chr11:47665595:A:G	47665595	G,G	A,A	1,1	inf,-inf	inf,inf	3.41195,1.57804	0.000406408	0.00297127
2	chr11:48383737:G:T	48383737	T,T	G,G	1,1	-inf,inf	inf,inf	0.250649,1.59504	0.000406302	0.000432353
2	chr11:48202206:A:G	48202206	G,G	A,A	1,1	-inf,-inf	inf,inf	2.93327,0.365489	0.000405929	0.00139328
2	chr11:48056875:C:A	48056875	A,A	C,C	1,1	-inf,inf	inf,inf	0.0392512,1.87842	0.000405695	0.000449575
2	chr11:48042648:G:A	48042648	NA,A	NA,G	NA,1	NA,inf	NA,inf	NA,0.907724	0.000405343	0.000451389
2	chr11:47701271:C:G	47701271	G,G	C,C	1,1	-inf,-inf	inf,inf	2.90428,0.180126	0.000404985	0.000474595
2	chr11:48074004:G:A	48074004	NA,A	NA,G	NA,1	NA,-inf	NA,inf	NA,0.76069	0.000403605	0.000439347
2	chr11:48068112:A:G	48068112	NA,G	NA,A	NA,1	NA,inf	NA,inf	NA,0.876149	0.000403404	0.000446595
2	chr11:48233414:T:C	48233414	C,C	T,T	1,1	-inf,inf	inf,inf	0.292098,1.57787	0.000403158	0.000428654
2	chr11:48390895:A:T	48390895	T,T	A,A	1,1	-inf,inf	inf,inf	0.262011,1.58309	0.000401757	0.000427355
2	chr11:47694829:T:G	47694829	G,G	T,T	1,1	inf,-inf	inf,inf	3.81715,1.27835	0.00040104	0.00370476
2	chr11:47738969:C:T	47738969	NA,T	NA,C	NA,1	NA,-inf	NA,inf	NA,0.8696	0.00040042	0.000437165
2	chr11:48390331:G:T	48390331	T,T	G,G	1,1	-inf,inf	inf,inf	0.23888,1.59136	0.000399729	0.000425561
2	chr11:47620666:A:G	47620666	NA,G	NA,A	NA,1	NA,inf	NA,inf	NA,0.940838	0.000399448	0.00044092
2	chr11:47874457:C:T	47874457	NA,T	NA,C	NA,1	NA,-inf	NA,inf	NA,0.880789	0.000399076	0.000442104
2	chr11:47509445:T:C	47509445	NA,C	NA,T	NA,1	NA,-inf	NA,inf	NA,0.736786	0.000398417	0.000434536
2	chr11:48001230:T:A	48001230	NA,A	NA,T	NA,1	NA,inf	NA,inf	NA,0.702326	0.000398187	0.000430746
2	chr11:47995753:G:A	47995753	A,A	G,G	1,1	-inf,inf	inf,inf	2.41395,0.58884	0.000397447	0.000685845
2	chr11:48066893:C:T	48066893	T,NA	C,NA	1,NA	inf,NA	inf,NA	1.2995,NA	0.000396055	0.000448706
2	chr11:48342524:C:A	48342524	A,NA	C,NA	1,NA	-inf,NA	inf,NA	0.871475,NA	0.000395898	0.000427259
2	chr11:47705425:C:G	47705425	G,G	C,C	1,1	inf,-inf	inf,inf	3.71198,1.34253	0.000395729	0.00343793
2	chr11:47727093:AAC:A	47727093	A,NA	AAC,NA	1,NA	-inf,NA	inf,NA	0.732725,NA	0.00039454	0.000421179
2	chr11:47612639:T:C	47612639	NA,C	NA,T	NA,1	NA,inf	NA,inf	NA,0.931984	0.000394313	0.000435231
2	chr11:47822935:T:C	47822935	NA,C	NA,T	NA,1	NA,-inf	NA,inf	NA,0.730815	0.000394075	0.00042985
2	chr11:47841918:G:A	47841918	NA,A	NA,G	NA,1	NA,-inf	NA,inf	NA,0.858599	0.000393162	0.000429237
2	chr11:48257512:C:T	48257512	T,NA	C,NA	1,NA	-inf,NA	inf,NA	0.867308,NA	0.000392527	0.000423641
2	chr11:48088241:G:A	48088241	A,A	G,G	1,1	inf,-inf	inf,inf	0.0778796,1.90471	0.000392268	0.000440433
2	chr11:48317086:G:A	48317086	A,NA	G,NA	1,NA	-inf,NA	inf,NA	0.866051,NA	0.000391563	0.00042261
2	chr11:48108397:A:C	48108397	C,C	A,A	1,1	-inf,-inf	inf,inf	1.74646,0.993806	0.00039127	0.000477902
2	chr11:47955712:T:C	47955712	NA,C	NA,T	NA,1	NA,inf	NA,inf	NA,0.708724	0.000390988	0.000423296
2	chr11:48361913:C:T	48361913	T,T	C,C	1,1	-inf,inf	inf,inf	0.274915,1.56139	0.00039068	0.000415438
2	chr11:48022854:A:C	48022854	NA,C	NA,A	NA,1	NA,inf	NA,inf	NA,0.706434	0.000390255	0.00042248
2	chr11:47397578:A:G	47397578	G,G	A,A	1,1	-inf,inf	inf,inf	4.49867,0.56394	0.000390174	0.00442058
2	chr11:48136604:T:TA	48136604	TA,NA	T,NA	1,NA	inf,NA	inf,NA	1.29215,NA	0.000389426	0.00044118
2	chr11:47924876:C:T	47924876	T,NA	C,NA	1,NA	-inf,NA	inf,NA	1.51206,NA	0.000389347	0.000500973
2	chr11:48343773:G:C	48343773	C,C	G,G	1,1	-inf,inf	inf,inf	0.292878,1.55092	0.00038902	0.000413466
2	chr11:47899553:G:A	47899553	A,A	G,G	1,1	-inf,-inf	inf,inf	0.517882,1.25378	0.000388391	0.00041678
2	chr11:47799966:C:T	47799966	NA,T	NA,C	NA,1	NA,-inf	NA,inf	NA,0.84694	0.000386324	0.000421807
2	chr11:48239265:T:C	48239265	C,C	T,T	1,1	-inf,inf	inf,inf	0.304538,1.54737	0.000385829	0.000410141
2	chr11:48071893:C:T	48071893	T,T	C,C	1,1	inf,-inf	inf,inf	0.0619025,1.87533	0.000384919	0.000429678
2	chr11:48218095:C:T	48218095	T,NA	C,NA	1,NA	inf,NA	inf,NA	1.29256,NA	0.000383955	0.000435352
2	chr11:47421687:CTG:C	47421687	C,C	CTG,CTG	1,1	-inf,inf	inf,inf	4.61759,0.11214	0.00038392	0.00348361
2	chr11:48369564:A:T	48369564	T,T	A,A	1,1	-inf,inf	inf,inf	0.267307,1.55568	0.000383745	0.000408211
2	chr11:47561011:G:A	47561011	NA,A	NA,G	NA,1	NA,inf	NA,inf	NA,0.913052	0.00038368	0.000423454
2	chr11:48076396:A:G	48076396	G,G	A,A	1,1	inf,-inf	inf,inf	0.00692811,1.87719	0.00038126	0.000423374
2	chr11:47543582:A:G	47543582	NA,G	NA,A	NA,1	NA,-inf	NA,inf	NA,0.853482	0.000380767	0.000421967
2	chr11:48360633:C:T	48360633	NA,T	NA,C	NA,1	NA,inf	NA,inf	NA,0.754677	0.000380224	0.000413104
2	chr11:48287604:C:A	48287604	A,A	C,C	1,1	-inf,inf	inf,inf	0.30249,1.53866	0.000380041	0.000404
2	chr11:48122194:A:C	48122194	NA,C	NA,A	NA,1	NA,inf	NA,inf	NA,0.755879	0.0003795	0.000412481
2	chr11:48215225:C:T	48215225	NA,T	NA,C	NA,1	NA,inf	NA,inf	NA,0.753421	0.00037941	0.000413577
2	chr11:47544800:T:C	47544800	C,C	T,T	1,1	inf,-inf	inf,inf	4.91137,0.742563	0.000378754	0.00711251
2	chr11:47845439:T:C	47845439	NA,C	NA,T	NA,1	NA,-inf	NA,inf	NA,0.834085	0.000378717	0.000413539
2	chr11:48289369:C:G	48289369	G,NA	C,NA	1,NA	inf,NA	inf,NA	1.28497,NA	0.000378666	0.000429361
2	chr11:48349768:G:A	48349768	A,A	G,G	1,1	-inf,inf	inf,inf	0.277604,1.54282	0.000378457	0.000402465
2	chr11:47686678:T:C	47686678	NA,C	NA,T	NA,1	NA,-inf	NA,inf	NA,0.86318	0.000378194	0.000414427
2	chr11:47703754:C:T	47703754	T,T	C,C	1,1	inf,-inf	inf,inf	3.59572,1.37436	0.000377702	0.00293083
2	chr11:48234390:C:T	48234390	T,T	C,C	1,1	-inf,inf	inf,inf	0.277565,1.54892	0.000377637	0.00040181
2	chr11:48145065:C:T	48145065	NA,T	NA,C	NA,1	NA,inf	NA,inf	NA,0.812473	0.000377384	0.000418412
2	chr11:47557843:T:C	47557843	NA,C	NA,T	NA,1	NA,inf	NA,inf	NA,0.900359	0.000376722	0.000415745
2	chr11:47587845:T:C	47587845	NA,C	NA,T	NA,1	NA,inf	NA,inf	NA,0.897995	0.000376682	0.000416084
2	chr11:48081315:G:A	48081315	A,A	G,G	1,1	inf,-inf	inf,inf	0.059652,1.93673	0.000375624	0.000425283
2	chr11:47926389:T:G	47926389	NA,G	NA,T	NA,1	NA,inf	NA,inf	NA,0.68382	0.000375557	0.000406707
2	chr11:47418732:T:A	47418732	A,A	T,T	1,1	-inf,inf	inf,inf	4.58347,0.0820746	0.000375475	0.00322696
2	chr11:47860789:G:A	47860789	A,A	G,G	1,1	-inf,-inf	inf,inf	2.85455,0.177623	0.000375231	0.000439934
2	chr11:47854358:T:C	47854358	C,C	T,T	1,1	-inf,-inf	inf,inf	2.86448,0.125167	0.000375224	0.000438651
2	chr11:48179731:T:A	48179731	A,A	T,T	1,1	-inf,inf	inf,inf	0.218646,1.63307	0.000374852	0.000402728
2	chr11:48240225:A:G	48240225	G,G	A,A	1,1	-inf,inf	inf,inf	0.306494,1.5298	0.000374247	0.000397869
2	chr11:48386799:G:T	48386799	T,T	G,G	1,1	-inf,inf	inf,inf	0.254607,1.54739	0.000373745	0.000397793
2	chr11:47760645:G:A	47760645	A,NA	G,NA	1,NA	-inf,NA	inf,NA	0.837376,NA	0.000372819	0.000402636
2	chr11:47869703:A:T	47869703	NA,T	NA,A	NA,1	NA,-inf	NA,inf	NA,0.821264	0.000371609	0.000405792
2	chr11:47825302:G:A	47825302	A,NA	G,NA	1,NA	inf,NA	inf,NA	1.09331,NA	0.000371122	0.000415943
2	chr11:48358651:A:C	48358651	C,C	A,A	1,1	-inf,inf	inf,inf	0.263493,1.53828	0.000370812	0.000394547
2	chr11:47413538:G:A	47413538	NA,A	NA,G	NA,1	NA,inf	NA,inf	NA,0.900389	0.000370661	0.000410058
2	chr11:47902094:G:A	47902094	NA,A	NA,G	NA,1	NA,inf	NA,inf	NA,0.80826	0.000370513	0.000409545
2	chr11:47605034:C:T	47605034	T,NA	C,NA	1,NA	-inf,NA	inf,NA	1.50694,NA	0.000370278	0.000480398
2	chr11:47593023:C:T	47593023	T,NA	C,NA	1,NA	inf,NA	inf,NA	1.28806,NA	0.000369413	0.000412681
2	chr11:48334145:T:C	48334145	C,NA	T,NA	1,NA	inf,NA	inf,NA	1.26746,NA	0.00036919	0.000418407
2	chr11:48129312:C:T	48129312	T,NA	C,NA	1,NA	inf,NA	inf,NA	1.25659,NA	0.000368879	0.000417594
2	chr11:48249410:T:G	48249410	G,NA	T,NA	1,NA	inf,NA	inf,NA	1.26574,NA	0.000368279	0.000417347
2	chr11:47967987:C:T	47967987	NA,T	NA,C	NA,1	NA,inf	NA,inf	NA,0.788516	0.000367697	0.000406017
2	chr11:47418387:A:G	47418387	G,G	A,A	1,1	-inf,inf	inf,inf	4.56579,0.0788195	0.000367217	0.00311388
2	chr11:48109639:G:C	48109639	NA,C	NA,G	NA,1	NA,inf	NA,inf	NA,0.811293	0.000366822	0.000405829
2	chr11:48334328:C:T	48334328	T,NA	C,NA	1,NA	-inf,NA	inf,NA	1.42843,NA	0.000366691	0.000458282
2	chr11:47765986:G:A	47765986	A,A	G,G	1,1	-inf,-inf	inf,inf	2.85872,0.154315	0.000366493	0.000431319
2	chr11:48112709:A:G	48112709	G,NA	A,NA	1,NA	inf,NA	inf,NA	1.25062,NA	0.000366135	0.000414376
2	chr11:48267816:A:AT	48267816	AT,AT	A,A	1,1	inf,-inf	inf,inf	0.31405,1.5127	0.000365816	0.00038883
2	chr11:47549059:T:G	47549059	G,NA	T,NA	1,NA	-inf,NA	inf,NA	1.49683,NA	0.000365129	0.000473183
2	chr11:47410752:G:A	47410752	A,A	G,G	1,1	-inf,inf	inf,inf	4.55829,0.0759246	0.000364991	0.00307873
2	chr11:47587557:T:C	47587557	NA,C	NA,T	NA,1	NA,inf	NA,inf	NA,0.876374	0.00036491	0.000402616
2	chr11:47845507:C:T	47845507	T,T	C,C	1,1	-inf,-inf	inf,inf	2.84879,0.0953751	0.000364763	0.000425798
2	chr11:48232826:T:C	48232826	C,NA	T,NA	1,NA	inf,NA	inf,NA	1.25802,NA	0.00036426	0.000412702
2	chr11:48270706:T:A	48270706	A,A	T,T	1,1	inf,-inf	inf,inf	0.291803,1.52176	0.000364106	0.0003873
2	chr11:47894697:T:A	47894697	A,NA	T,NA	1,NA	-inf,NA	inf,NA	0.823087,NA	0.000363786	0.000392913
2	chr11:48246930:G:A	48246930	A,A	G,G	1,1	-inf,inf	inf,inf	0.395446,1.46014	0.000363198	0.000385089
2	chr11:48240199:T:C	48240199	C,C	T,T	1,1	-inf,inf	inf,inf	0.312987,1.5093	0.000362915	0.000385788
2	chr11:47740046:T:C	47740046	NA,C	NA,T	NA,1	NA,-inf	NA,inf	NA,0.803864	0.000362818	0.000396175
2	chr11:47969309:G:A	47969309	A,A	G,G	1,1	-inf,inf	inf,inf	3.31476,0.226128	0.00036276	0.000908192
2	chr11:48337691:C:A	48337691	A,NA	C,NA	1,NA	inf,NA	inf,NA	1.25489,NA	0.000362362	0.000410546
2	chr11:47971952:G:A	47971952	A,A	G,G	1,1	-inf,inf	inf,inf	3.32283,0.212486	0.000362118	0.000909235
2	chr11:48352394:C:A	48352394	A,A	C,C	1,1	-inf,inf	inf,inf	0.259958,1.52678	0.000361943	0.000385201
2	chr11:48226201:C:T	48226201	T,T	C,C	1,1	-inf,inf	inf,inf	0.271873,1.52801	0.000361791	0.000385092
2	chr11:48006284:G:A	48006284	A,A	G,G	1,1	-inf,inf	inf,inf	2.45811,0.534968	0.000361788	0.000651356
2	chr11:47900348:C:T	47900348	NA,T	NA,C	NA,1	NA,inf	NA,inf	NA,0.659976	0.000361392	0.000391486
2	chr11:47550256:T:C	47550256	C,C	T,T	1,1	-inf,-inf	inf,inf	2.70526,0.351052	0.000360807	0.000419192
2	chr11:48334128:A:C	48334128	C,NA	A,NA	1,NA	inf,NA	inf,NA	1.25081,NA	0.00036013	0.000407984
2	chr11:48243220:G:A	48243220	A,A	G,G	1,1	-inf,inf	inf,inf	0.301736,1.51043	0.00035984	0.000382664
2	chr11:47844008:C:T	47844008	T,T	C,C	1,1	-inf,-inf	inf,inf	2.84341,0.106726	0.000359665	0.000420261
2	chr11:47843290:C:T	47843290	T,T	C,C	1,1	-inf,-inf	inf,inf	2.85123,0.0863375	0.000359371	0.000420185
2	chr11:48322352:T:C	48322352	C,NA	T,NA	1,NA	inf,NA	inf,NA	1.2472,NA	0.000358207	0.00040577
2	chr11:48323939:T:C	48323939	C,NA	T,NA	1,NA	inf,NA	inf,NA	1.24559,NA	0.000357368	0.000404802
2	chr11:48021021:A:G	48021021	NA,G	NA,A	NA,1	NA,inf	NA,inf	NA,0.778492	0.00035727	0.000396089
2	chr11:48314975:T:C	48314975	C,NA	T,NA	1,NA	inf,NA	inf,NA	1.1859,NA	0.00035699	0.000402288
2	chr11:47410483:G:C	47410483	C,C	G,G	1,1	-inf,inf	inf,inf	4.53821,0.0837614	0.000356857	0.00298105
2	chr11:48056270:C:A	48056270	NA,A	NA,C	NA,1	NA,inf	NA,inf	NA,0.849357	0.000356585	0.000392336
2	chr11:48266900:CT:C	48266900	C,NA	CT,NA	1,NA	inf,NA	inf,NA	1.2441,NA	0.000356512	0.000403831
2	chr11:47739216:T:C	47739216	NA,C	NA,T	NA,1	NA,-inf	NA,inf	NA,0.788969	0.000354995	0.000387654
2	chr11:48116884:A:G	48116884	G,NA	A,NA	1,NA	inf,NA	inf,NA	1.22977,NA	0.000354853	0.000401425
2	chr11:48301609:C:T	48301609	T,NA	C,NA	1,NA	inf,NA	inf,NA	1.24071,NA	0.000354801	0.00040184
2	chr11:47535581:G:A	47535581	NA,A	NA,G	NA,1	NA,inf	NA,inf	NA,0.855824	0.000354648	0.00039166
2	chr11:48239189:A:C	48239189	C,C	A,A	1,1	-inf,inf	inf,inf	0.287467,1.50944	0.000354619	0.000377301
2	chr11:48293836:A:G	48293836	G,NA	A,NA	1,NA	inf,NA	inf,NA	1.23905,NA	0.000353743	0.00040065
2	chr11:47710299:G:C	47710299	C,C	G,G	1,1	inf,-inf	inf,inf	1.24575,1.42767	0.000353733	0.000452763
2	chr11:47722585:T:C	47722585	C,NA	T,NA	1,NA	-inf,NA	inf,NA	3.75311,NA	0.000353072	0.000380241
2	chr11:48073327:C:T	48073327	T,T	C,C	1,1	inf,-inf	inf,inf	0.0329018,1.86703	0.000352888	0.000395497
2	chr11:47862708:T:C	47862708	C,C	T,T	1,1	-inf,-inf	inf,inf	2.82278,0.118758	0.000352699	0.000411878
2	chr11:47644134:G:A	47644134	A,A	G,G	1,1	inf,-inf	inf,inf	4.79107,0.70156	0.000352409	0.00559965
2	chr11:47731223:A:G	47731223	G,G	A,A	1,1	inf,-inf	inf,inf	3.42798,1.44589	0.000352147	0.00246795
2	chr11:48110596:G:A	48110596	A,NA	G,NA	1,NA	inf,NA	inf,NA	1.22388,NA	0.00035175	0.000397864
2	chr11:48352834:G:A	48352834	NA,A	NA,G	NA,1	NA,inf	NA,inf	NA,0.769334	0.000351704	0.000388463
2	chr11:47408907:T:C	47408907	C,C	T,T	1,1	-inf,inf	inf,inf	4.52962,0.105013	0.000351402	0.00297431
2	chr11:47824262:A:G	47824262	G,G	A,A	1,1	-inf,-inf	inf,inf	2.82009,0.116216	0.000350287	0.000408995
2	chr11:48091371:T:C	48091371	C,NA	T,NA	1,NA	inf,NA	inf,NA	1.22202,NA	0.000350106	0.00039606
2	chr11:48225610:A:G	48225610	G,NA	A,NA	1,NA	inf,NA	inf,NA	1.23129,NA	0.000350017	0.000396328
2	chr11:47834562:A:G	47834562	G,G	A,A	1,1	-inf,-inf	inf,inf	2.81797,0.116677	0.000349721	0.000408249
2	chr11:47451020:T:C	47451020	NA,C	NA,T	NA,1	NA,inf	NA,inf	NA,0.845953	0.000349671	0.000386149
2	chr11:47422043:G:C	47422043	C,C	G,G	1,1	-inf,-inf	inf,inf	4.47224,0.0293482	0.000349317	0.00268817
2	chr11:47774743:C:G	47774743	G,G	C,C	1,1	inf,-inf	inf,inf	3.42933,1.43059	0.000348858	0.002414
2	chr11:48100907:A:G	48100907	NA,G	NA,A	NA,1	NA,inf	NA,inf	NA,0.701147	0.000348568	0.000379047
2	chr11:47856000:T:C	47856000	NA,C	NA,T	NA,1	NA,-inf	NA,inf	NA,0.777085	0.000348482	0.000380582
2	chr11:47754604:T:C	47754604	C,NA	T,NA	1,NA	-inf,NA	inf,NA	0.667837,NA	0.000347565	0.000371492
2	chr11:48267803:A:G	48267803	G,G	A,A	1,1	inf,-inf	inf,inf	0.527285,1.46279	0.000347509	0.000372349
2	chr11:47446963:C:T	47446963	T,NA	C,NA	1,NA	-inf,NA	inf,NA	1.5653,NA	0.000347291	0.000471564
2	chr11:47830879:A:G	47830879	NA,G	NA,A	NA,1	NA,-inf	NA,inf	NA,0.773147	0.000347072	0.000378999
2	chr11:47600860:G:A	47600860	A,A	G,G	1,1	inf,-inf	inf,inf	4.7318,0.82673	0.000346044	0.00586298
2	chr11:48121336:G:A	48121336	A,NA	G,NA	1,NA	inf,NA	inf,NA	1.21149,NA	0.000345293	0.000390454
2	chr11:48104094:T:A	48104094	A,NA	T,NA	1,NA	inf,NA	inf,NA	1.2114,NA	0.000345041	0.000390162
2	chr11:47828597:CAT:C	47828597	C,C	CAT,CAT	1,1	-inf,-inf	inf,inf	2.82422,0.080658	0.000344852	0.000403114
2	chr11:47723822:C:T	47723822	T,T	C,C	1,1	-inf,-inf	inf,inf	2.80377,0.13681	0.000344786	0.000402607
2	chr11:48027200:G:A	48027200	A,NA	G,NA	1,NA	-inf,NA	inf,NA	3.39617,NA	0.000343865	0.000371802
2	chr11:47827918:T:G	47827918	G,G	T,T	1,1	-inf,-inf	inf,inf	2.82015,0.0808838	0.000343194	0.000401108
2	chr11:48112156:T:C	48112156	C,NA	T,NA	1,NA	inf,NA	inf,NA	1.20695,NA	0.000343034	0.00038785
2	chr11:48270617:T:TTA	48270617	TTA,TTA	T,T	1,1	inf,-inf	inf,inf	0.28951,1.48914	0.00034267	0.000364607
2	chr11:48078658:A:G	48078658	NA,G	NA,A	NA,1	NA,inf	NA,inf	NA,0.822067	0.000342664	0.000377023
2	chr11:47950197:A:G	47950197	NA,G	NA,A	NA,1	NA,inf	NA,inf	NA,0.702174	0.000342614	0.000374716
2	chr11:47794500:G:A	47794500	A,A	G,G	1,1	-inf,-inf	inf,inf	2.81411,0.100997	0.00034252	0.00040038
2	chr11:47580189:C:T	47580189	NA,T	NA,C	NA,1	NA,inf	NA,inf	NA,0.830481	0.000342507	0.000378152
2	chr11:47556159:G:C	47556159	NA,C	NA,G	NA,1	NA,inf	NA,inf	NA,0.830256	0.000342343	0.000377982
2	chr11:48075116:A:C	48075116	NA,C	NA,A	NA,1	NA,inf	NA,inf	NA,0.614526	0.00034148	0.000370113
2	chr11:48278412:T:C	48278412	C,NA	T,NA	1,NA	inf,NA	inf,NA	1.21475,NA	0.000341333	0.000386361
2	chr11:48139127:C:T	48139127	NA,T	NA,C	NA,1	NA,inf	NA,inf	NA,0.683432	0.000341223	0.000372066
2	chr11:47887559:C:A	47887559	NA,A	NA,C	NA,1	NA,inf	NA,inf	NA,0.758566	0.000341176	0.000377119
2	chr11:48268015:C:T	48268015	T,NA	C,NA	1,NA	inf,NA	inf,NA	1.21316,NA	0.000340885	0.000385861
2	chr11:47770292:T:A	47770292	A,A	T,T	1,1	-inf,-inf	inf,inf	2.79745,0.128358	0.000340833	0.000397996
2	chr11:47645801:GGGTT:G	47645801	NA,G	NA,GGGTT	NA,1	NA,inf	NA,inf	NA,0.833961	0.000340773	0.000376215
2	chr11:47645806:C:A	47645806	NA,A	NA,C	NA,1	NA,inf	NA,inf	NA,0.833961	0.000340773	0.000376215
2	chr11:48259099:A:G	48259099	G,NA	A,NA	1,NA	inf,NA	inf,NA	1.21342,NA	0.000340712	0.000385645
2	chr11:47866990:T:C	47866990	NA,C	NA,T	NA,1	NA,-inf	NA,inf	NA,0.760221	0.000340201	0.000371568
2	chr11:48041301:G:A	48041301	NA,A	NA,G	NA,1	NA,inf	NA,inf	NA,0.696489	0.000340063	0.000371886
2	chr11:48120239:T:A	48120239	A,NA	T,NA	1,NA	inf,NA	inf,NA	1.20068,NA	0.000339831	0.000384181
2	chr11:48216944:G:C	48216944	NA,C	NA,G	NA,1	NA,inf	NA,inf	NA,0.678629	0.000339656	0.000369156
2	chr11:47789065:C:T	47789065	T,T	C,C	1,1	-inf,-inf	inf,inf	2.8012,0.117669	0.000339466	0.000396556
2	chr11:48229069:G:A	48229069	A,NA	G,NA	1,NA	inf,NA	inf,NA	1.21024,NA	0.000339257	0.000383958
2	chr11:47617601:A:C	47617601	NA,C	NA,A	NA,1	NA,inf	NA,inf	NA,0.823516	0.000339178	0.000374463
2	chr11:47898852:A:AG	47898852	NA,AG	NA,A	NA,1	NA,-inf	NA,inf	NA,0.743971	0.000338807	0.000373874
2	chr11:48119788:G:C	48119788	C,NA	G,NA	1,NA	inf,NA	inf,NA	1.19764,NA	0.000338313	0.000382439
2	chr11:48058896:T:C	48058896	C,C	T,T	1,1	inf,-inf	inf,inf	1.56471,0.582716	0.000338052	0.000381339
2	chr11:47736897:T:C	47736897	C,C	T,T	1,1	inf,-inf	inf,inf	3.43262,1.41284	0.00033764	0.00235487
2	chr11:47870047:GA:G	47870047	NA,G	NA,GA	NA,1	NA,-inf	NA,inf	NA,0.497595	0.000336606	0.000361073
2	chr11:48248905:G:A	48248905	A,NA	G,NA	1,NA	inf,NA	inf,NA	1.20506,NA	0.000336554	0.000380865
2	chr11:48266047:T:C	48266047	C,NA	T,NA	1,NA	inf,NA	inf,NA	1.20434,NA	0.000336192	0.000380449
2	chr11:47833810:TG:T	47833810	T,T	TG,TG	1,1	-inf,-inf	inf,inf	2.81271,0.10327	0.00033615	0.000393831
2	chr11:48275298:T:C	48275298	C,NA	T,NA	1,NA	inf,NA	inf,NA	1.20365,NA	0.000335777	0.000379979
2	chr11:48113734:A:G	48113734	G,NA	A,NA	1,NA	inf,NA	inf,NA	1.19236,NA	0.000335661	0.000379398
2	chr11:47896810:A:T	47896810	T,T	A,A	1,1	-inf,-inf	inf,inf	4.34047,0.39728	0.00033537	0.00075211
2	chr11:47945530:G:A	47945530	NA,A	NA,G	NA,1	NA,inf	NA,inf	NA,0.735923	0.000334668	0.000370942
2	chr11:48262873:A:G	48262873	G,NA	A,NA	1,NA	inf,NA	inf,NA	1.20147,NA	0.000334563	0.000378594
2	chr11:47759754:A:G	47759754	G,G	A,A	1,1	inf,-inf	inf,inf	3.36152,1.43687	0.000334483	0.00218874
2	chr11:48048341:C:T	48048341	NA,T	NA,C	NA,1	NA,inf	NA,inf	NA,0.746926	0.000334479	0.00036979
2	chr11:48056572:T:G	48056572	NA,G	NA,T	NA,1	NA,-inf	NA,inf	NA,0.609867	0.000334117	0.00036221
2	chr11:48075221:A:G	48075221	NA,G	NA,A	NA,1	NA,-inf	NA,inf	NA,0.683757	0.000333825	0.000365832
2	chr11:47694772:G:C	47694772	C,C	G,G	1,1	inf,-inf	inf,inf	3.51344,1.35485	0.000333415	0.00245295
2	chr11:48267612:A:G	48267612	G,NA	A,NA	1,NA	inf,NA	inf,NA	1.19812,NA	0.000333064	0.000376857
2	chr11:47966944:G:A	47966944	A,A	G,G	1,1	-inf,inf	inf,inf	3.21056,0.274141	0.000332522	0.000802484
2	chr11:48069751:T:G	48069751	G,G	T,T	1,1	inf,-inf	inf,inf	0.0360699,1.83177	0.000332455	0.000372611
2	chr11:47744420:CAT:C	47744420	C,C	CAT,CAT	1,1	-inf,-inf	inf,inf	2.78414,0.122035	0.000332236	0.000387942
2	chr11:47771052:T:G	47771052	NA,G	NA,T	NA,1	NA,inf	NA,inf	NA,0.731356	0.000332199	0.000368194
2	chr11:47561025:C:T	47561025	NA,T	NA,C	NA,1	NA,inf	NA,inf	NA,0.807166	0.000331589	0.000366047
2	chr11:48070137:T:C	48070137	C,C	T,T	1,1	inf,-inf	inf,inf	0.0428696,1.83855	0.000331457	0.000372395
2	chr11:47523673:T:C	47523673	NA,C	NA,T	NA,1	NA,inf	NA,inf	NA,0.807027	0.00033137	0.000365823
2	chr11:47954080:T:A	47954080	A,A	T,T	1,1	inf,-inf	inf,inf	3.26989,0.184216	0.00033103	0.000816168
2	chr11:48226305:A:G	48226305	G,NA	A,NA	1,NA	inf,NA	inf,NA	1.19317,NA	0.000330765	0.000374205
2	chr11:47910058:C:A	47910058	A,A	C,C	1,1	-inf,-inf	inf,inf	3.48781,0.0218474	0.000330743	0.000974325
2	chr11:48280582:C:T	48280582	T,NA	C,NA	1,NA	inf,NA	inf,NA	1.19299,NA	0.000330533	0.000373954
2	chr11:48262863:T:C	48262863	C,NA	T,NA	1,NA	inf,NA	inf,NA	1.19307,NA	0.000330408	0.000373828
2	chr11:48208084:G:C	48208084	NA,C	NA,G	NA,1	NA,inf	NA,inf	NA,0.733027	0.000329685	0.00036421
2	chr11:47728408:C:T	47728408	T,T	C,C	1,1	inf,-inf	inf,inf	3.41618,1.40468	0.000329626	0.00226475
2	chr11:48076068:C:T	48076068	T,T	C,C	1,1	inf,-inf	inf,inf	0.0580698,1.85485	0.00032961	0.000372517
2	chr11:47674155:C:G	47674155	NA,G	NA,C	NA,1	NA,-inf	NA,inf	NA,0.841097	0.000329311	0.00036991
2	chr11:48175811:C:CA	48175811	NA,CA	NA,C	NA,1	NA,-inf	NA,inf	NA,0.559947	0.000329212	0.000355897
2	chr11:47795738:A:G	47795738	G,G	A,A	1,1	-inf,-inf	inf,inf	2.76963,0.125227	0.000328823	0.000383327
2	chr11:47648067:G:A	47648067	A,A	G,G	1,1	inf,-inf	inf,inf	4.68597,0.718097	0.000328685	0.00477722
2	chr11:48069048:A:G	48069048	G,G	A,A	1,1	inf,-inf	inf,inf	1.56716,0.609249	0.00032857	0.000373698
2	chr11:47674151:G:A	47674151	NA,A	NA,G	NA,1	NA,-inf	NA,inf	NA,0.838962	0.000328379	0.000368843
2	chr11:47830926:A:G	47830926	NA,G	NA,A	NA,1	NA,-inf	NA,inf	NA,0.734324	0.000328208	0.000358449
2	chr11:48186876:T:C	48186876	C,C	T,T	1,1	-inf,inf	inf,inf	0.302511,1.48029	0.000327687	0.000349191
2	chr11:47779549:A:G	47779549	G,G	A,A	1,1	-inf,-inf	inf,inf	2.77652,0.114459	0.000327626	0.000382505
2	chr11:47850460:G:T	47850460	T,T	G,G	1,1	-inf,-inf	inf,inf	2.7761,0.0987674	0.000327378	0.000381886
2	chr11:47767111:CGGTGGT:C	47767111	C,C	CGGTGGT,CGGTGGT	1,1	-inf,-inf	inf,inf	2.77573,0.114669	0.000327353	0.000382212
2	chr11:48108597:CT:C	48108597	C,NA	CT,NA	1,NA	inf,NA	inf,NA	1.17517,NA	0.000327025	0.000369488
2	chr11:48234380:G:A	48234380	A,NA	G,NA	1,NA	inf,NA	inf,NA	1.18461,NA	0.000326761	0.000369586
2	chr11:47653382:G:A	47653382	A,A	G,G	1,1	-inf,-inf	inf,inf	2.61216,0.329956	0.000326736	0.000377574
2	chr11:47910054:G:A	47910054	A,A	G,G	1,1	-inf,-inf	inf,inf	3.4735,0.0248547	0.0003261	0.000952805
2	chr11:47784304:G:A	47784304	A,A	G,G	1,1	-inf,-inf	inf,inf	2.77085,0.118712	0.000325842	0.000380342
2	chr11:47967004:T:C	47967004	C,C	T,T	1,1	-inf,inf	inf,inf	3.20617,0.259357	0.000325742	0.000784939
2	chr11:47851775:G:A	47851775	A,A	G,G	1,1	-inf,-inf	inf,inf	2.76976,0.103738	0.000325642	0.000379728
2	chr11:47510856:G:C	47510856	NA,C	NA,G	NA,1	NA,inf	NA,inf	NA,0.793424	0.000325267	0.00035904
2	chr11:48343433:A:G	48343433	G,NA	A,NA	1,NA	inf,NA	inf,NA	1.17936,NA	0.000324989	0.000367538
2	chr11:47707065:G:A	47707065	A,A	G,G	1,1	inf,-inf	inf,inf	3.3821,1.37856	0.000324979	0.00210918
2	chr11:48101647:A:G	48101647	NA,G	NA,A	NA,1	NA,inf	NA,inf	NA,0.656209	0.000324888	0.000354765
2	chr11:48060469:A:T	48060469	NA,T	NA,A	NA,1	NA,inf	NA,inf	NA,0.640284	0.00032445	0.000352819
2	chr11:48231752:C:T	48231752	T,NA	C,NA	1,NA	inf,NA	inf,NA	1.17946,NA	0.000324344	0.000366807
2	chr11:48075914:A:G	48075914	G,G	A,A	1,1	inf,-inf	inf,inf	0.0564242,1.84145	0.000323819	0.000365663
2	chr11:48363737:A:G	48363737	G,G	A,A	1,1	-inf,-inf	inf,inf	2.66939,0.40595	0.000323679	0.000905561
2	chr11:47772796:A:G	47772796	G,G	A,A	1,1	-inf,-inf	inf,inf	0.50048,1.16456	0.000323464	0.00034724
2	chr11:48301893:T:G	48301893	G,NA	T,NA	1,NA	inf,NA	inf,NA	1.1342,NA	0.000323345	0.000363958
2	chr11:48191461:A:G	48191461	G,G	A,A	1,1	-inf,inf	inf,inf	0.289222,1.4582	0.000323176	0.000343991
2	chr11:47789975:C:T	47789975	NA,T	NA,C	NA,1	NA,-inf	NA,inf	NA,0.471108	0.000323139	0.00034678
2	chr11:48122754:T:A	48122754	NA,A	NA,T	NA,1	NA,-inf	NA,inf	NA,0.60746	0.00032292	0.000350913
2	chr11:48122562:C:T	48122562	T,NA	C,NA	1,NA	inf,NA	inf,NA	1.16471,NA	0.000322856	0.000364614
2	chr11:48031167:G:T	48031167	T,T	G,G	1,1	inf,inf	inf,inf	1.48419,0.0279375	0.00032214	0.000346636
2	chr11:48090881:G:C	48090881	C,NA	G,NA	1,NA	inf,NA	inf,NA	1.16507,NA	0.00032211	0.000363874
2	chr11:47741957:A:G	47741957	G,G	A,A	1,1	-inf,-inf	inf,inf	2.75137,0.140134	0.000322079	0.000375531
2	chr11:47425412:G:A	47425412	NA,A	NA,G	NA,1	NA,inf	NA,inf	NA,0.786112	0.000321578	0.000354658
2	chr11:48087217:C:T	48087217	NA,T	NA,C	NA,1	NA,inf	NA,inf	NA,0.656386	0.000320412	0.000350431
2	chr11:48081095:G:A	48081095	NA,A	NA,G	NA,1	NA,inf	NA,inf	NA,0.656386	0.000320412	0.000350431
2	chr11:48073217:A:G	48073217	G,G	A,A	1,1	inf,-inf	inf,inf	0.0476765,1.82233	0.00032018	0.000360242
2	chr11:47769451:C:T	47769451	T,T	C,C	1,1	-inf,-inf	inf,inf	2.75192,0.128398	0.000319906	0.000373131
2	chr11:47987664:A:G	47987664	G,NA	A,NA	1,NA	-inf,NA	inf,NA	3.5724,NA	0.000319851	0.000344826
2	chr11:47792728:A:G	47792728	G,G	A,A	1,1	-inf,-inf	inf,inf	2.7518,0.124088	0.000319459	0.000372566
2	chr11:48344644:G:T	48344644	T,T	G,G	1,1	-inf,-inf	inf,inf	2.65281,0.408233	0.00031929	0.000884334
2	chr11:47770288:AT:A	47770288	A,A	AT,AT	1,1	-inf,-inf	inf,inf	2.76093,0.106298	0.000319225	0.000372871
2	chr11:48075855:C:G	48075855	NA,G	NA,C	NA,1	NA,-inf	NA,inf	NA,0.576535	0.000319111	0.000346533
2	chr11:47804038:G:A	47804038	A,A	G,G	1,1	-inf,-inf	inf,inf	2.73889,0.14188	0.000318925	0.000371626
2	chr11:47737701:A:G	47737701	G,NA	A,NA	1,NA	inf,NA	inf,NA	0.978662,NA	0.00031892	0.000353379
2	chr11:48216467:C:T	48216467	T,T	C,C	1,1	-inf,inf	inf,inf	0.338274,1.42623	0.000318532	0.00033862
2	chr11:48228894:C:T	48228894	T,T	C,C	1,1	inf,inf	inf,inf	1.13779,0.129942	0.000318456	0.000332766
2	chr11:47775110:G:A	47775110	A,A	G,G	1,1	inf,-inf	inf,inf	3.32956,1.42964	0.00031835	0.0020447
2	chr11:47839402:A:C	47839402	C,C	A,A	1,1	-inf,-inf	inf,inf	2.75162,0.112593	0.000318261	0.000370971
2	chr11:48102116:G:T	48102116	T,NA	G,NA	1,NA	inf,NA	inf,NA	1.15665,NA	0.000317979	0.000359165
2	chr11:47437214:T:C	47437214	C,C	T,T	1,1	inf,-inf	inf,inf	4.14048,0.876228	0.000317858	0.0035151
2	chr11:48252398:A:G	48252398	G,G	A,A	1,1	-inf,inf	inf,inf	0.286513,1.44777	0.000317105	0.000337555
2	chr11:48106150:A:G	48106150	NA,G	NA,A	NA,1	NA,inf	NA,inf	NA,0.707075	0.000317099	0.0003503
2	chr11:48139058:G:A	48139058	NA,A	NA,G	NA,1	NA,inf	NA,inf	NA,0.751277	0.000316929	0.0003492
2	chr11:47444454:G:A	47444454	A,A	G,G	1,1	inf,-inf	inf,inf	4.24098,0.763402	0.000316576	0.0035476
2	chr11:47659818:T:G	47659818	G,G	T,T	1,1	-inf,-inf	inf,inf	2.61317,0.310976	0.000316387	0.000366854
2	chr11:48207355:G:A	48207355	A,NA	G,NA	1,NA	inf,NA	inf,NA	1.17445,NA	0.000316189	0.000362982
2	chr11:48342138:G:T	48342138	T,NA	G,NA	1,NA	inf,NA	inf,NA	1.16029,NA	0.000315809	0.000357008
2	chr11:48292791:C:T	48292791	NA,T	NA,C	NA,1	NA,-inf	NA,inf	NA,0.737242	0.00031542	0.00034998
2	chr11:47793735:T:G	47793735	G,G	T,T	1,1	inf,-inf	inf,inf	4.19358,0.729607	0.000315259	0.00238925
2	chr11:47809038:T:C	47809038	C,C	T,T	1,1	-inf,-inf	inf,inf	2.75431,0.0944596	0.000315095	0.000367694
2	chr11:48220526:G:A	48220526	A,NA	G,NA	1,NA	-inf,NA	inf,NA	0.558273,NA	0.000314448	0.000335294
2	chr11:48186790:T:G	48186790	G,NA	T,NA	1,NA	inf,NA	inf,NA	1.2013,NA	0.0003141	0.000363094
2	chr11:48088396:A:G	48088396	G,G	A,A	1,1	inf,-inf	inf,inf	0.0824105,1.84613	0.000314053	0.000357721
2	chr11:47662213:A:G	47662213	G,G	A,A	1,1	-inf,-inf	inf,inf	2.63557,0.263719	0.000313378	0.000362833
2	chr11:48312851:T:C	48312851	NA,C	NA,T	NA,1	NA,inf	NA,inf	NA,0.69728	0.000312996	0.000347868
2	chr11:47486910:T:C	47486910	NA,C	NA,T	NA,1	NA,inf	NA,inf	NA,0.764162	0.000312493	0.000344878
2	chr11:47856712:G:A	47856712	A,A	G,G	1,1	-inf,-inf	inf,inf	2.74358,0.0967711	0.000312296	0.000364222
2	chr11:48054292:G:A	48054292	NA,A	NA,G	NA,1	NA,inf	NA,inf	NA,0.637238	0.000312056	0.000341947
2	chr11:48082374:G:C	48082374	NA,C	NA,G	NA,1	NA,inf	NA,inf	NA,0.638297	0.000312015	0.000341262
2	chr11:48082419:T:G	48082419	NA,G	NA,T	NA,1	NA,inf	NA,inf	NA,0.638162	0.000311981	0.000341226
2	chr11:47658428:A:G	47658428	G,G	A,A	1,1	-inf,-inf	inf,inf	2.70799,0.215251	0.000311903	0.00036492
2	chr11:48340822:A:G	48340822	NA,G	NA,A	NA,1	NA,inf	NA,inf	NA,0.692339	0.000311786	0.000344639
2	chr11:48350460:T:G	48350460	G,NA	T,NA	1,NA	-inf,NA	inf,NA	0.577861,NA	0.000311682	0.000333144
2	chr11:48088046:A:G	48088046	G,G	A,A	1,1	inf,-inf	inf,inf	2.42717,1.23815	0.000311395	0.00157187
2	chr11:48059181:G:A	48059181	A,A	G,G	1,1	inf,-inf	inf,inf	1.51697,0.594568	0.000310958	0.000351251
2	chr11:47662910:C:A	47662910	NA,A	NA,C	NA,1	NA,inf	NA,inf	NA,0.763954	0.000310605	0.000342605
2	chr11:47702736:C:T	47702736	T,NA	C,NA	1,NA	-inf,NA	inf,NA	0.609387,NA	0.00031	0.000331737
2	chr11:48369655:G:A	48369655	A,NA	G,NA	1,NA	inf,NA	inf,NA	1.14752,NA	0.000309857	0.000350174
2	chr11:48139012:A:G	48139012	NA,G	NA,A	NA,1	NA,inf	NA,inf	NA,0.617446	0.000309638	0.000337711
2	chr11:47950729:T:G	47950729	NA,G	NA,T	NA,1	NA,-inf	NA,inf	NA,0.654331	0.00030921	0.000340028
2	chr11:47726783:C:T	47726783	NA,T	NA,C	NA,1	NA,inf	NA,inf	NA,0.682467	0.00030878	0.000340952
2	chr11:47749924:T:C	47749924	C,C	T,T	1,1	-inf,-inf	inf,inf	2.72658,0.127626	0.000308703	0.000359836
2	chr11:47815856:G:C	47815856	C,C	G,G	1,1	-inf,-inf	inf,inf	2.72472,0.118543	0.0003083	0.000359044
2	chr11:47506416:G:A	47506416	NA,A	NA,G	NA,1	NA,-inf	NA,inf	NA,0.532725	0.000308108	0.000334351
2	chr11:47967451:C:T	47967451	T,T	C,C	1,1	inf,-inf	inf,inf	3.27059,1.15058	0.000307841	0.00112111
2	chr11:47826890:T:G	47826890	G,G	T,T	1,1	-inf,-inf	inf,inf	2.7408,0.0715177	0.000307689	0.000358894
2	chr11:47703984:C:G	47703984	G,NA	C,NA	1,NA	-inf,NA	inf,NA	0.72831,NA	0.00030686	0.000331626
2	chr11:47650205:C:T	47650205	NA,T	NA,C	NA,1	NA,inf	NA,inf	NA,0.758569	0.000306841	0.000338615
2	chr11:47764862:A:G	47764862	G,G	A,A	1,1	-inf,-inf	inf,inf	2.72307,0.125079	0.000306442	0.00035722
2	chr11:47484588:G:C	47484588	NA,C	NA,G	NA,1	NA,inf	NA,inf	NA,0.748648	0.000306024	0.000337699
2	chr11:48175237:C:T	48175237	T,T	C,C	1,1	-inf,inf	inf,inf	0.333995,1.42853	0.000305808	0.0003257
2	chr11:47745593:C:T	47745593	NA,T	NA,C	NA,1	NA,inf	NA,inf	NA,0.673214	0.000305598	0.000336655
2	chr11:48079490:C:T	48079490	NA,T	NA,C	NA,1	NA,inf	NA,inf	NA,0.676131	0.000305476	0.000337211
2	chr11:48181821:C:A	48181821	A,A	C,C	1,1	-inf,inf	inf,inf	0.319976,1.43373	0.000305108	0.000325088
2	chr11:48294800:A:C	48294800	C,C	A,A	1,1	inf,-inf	inf,inf	1.51998,0.560681	0.000304341	0.000344457
2	chr11:47629441:C:T	47629441	T,T	C,C	1,1	inf,-inf	inf,inf	4.64572,0.769705	0.000304313	0.00463528
2	chr11:47754731:C:T	47754731	T,T	C,C	1,1	-inf,-inf	inf,inf	2.718,0.123825	0.000304223	0.00035459
2	chr11:48094983:G:A	48094983	A,NA	G,NA	1,NA	inf,NA	inf,NA	1.1269,NA	0.000304135	0.00034333
2	chr11:48033938:C:T	48033938	NA,T	NA,C	NA,1	NA,inf	NA,inf	NA,0.731719	0.0003033	0.000333565
2	chr11:48369626:GA:G	48369626	G,NA	GA,NA	1,NA	-inf,NA	inf,NA	0.563828,NA	0.000302835	0.000323808
2	chr11:47976558:T:C	47976558	NA,C	NA,T	NA,1	NA,inf	NA,inf	NA,0.592343	0.000302544	0.000329016
2	chr11:47697150:C:A	47697150	NA,A	NA,C	NA,1	NA,-inf	NA,inf	NA,0.700385	0.000302051	0.000330879
2	chr11:47989657:A:T	47989657	NA,T	NA,A	NA,1	NA,inf	NA,inf	NA,0.661873	0.000301328	0.000333691
2	chr11:47479656:C:G	47479656	NA,G	NA,C	NA,1	NA,inf	NA,inf	NA,0.735945	0.000300881	0.000331987
2	chr11:47760524:C:T	47760524	T,T	C,C	1,1	-inf,-inf	inf,inf	2.70487,0.133182	0.000300542	0.000350119
2	chr11:47994672:T:A	47994672	NA,A	NA,T	NA,1	NA,-inf	NA,inf	NA,0.668664	0.000300452	0.000331519
2	chr11:47764632:C:T	47764632	T,T	C,C	1,1	inf,-inf	inf,inf	3.39,1.34912	0.000300147	0.0019818
2	chr11:47868292:A:G	47868292	NA,G	NA,A	NA,1	NA,-inf	NA,inf	NA,0.667666	0.00029972	0.000327395
2	chr11:47706497:C:T	47706497	T,T	C,C	1,1	inf,-inf	inf,inf	1.17319,1.37436	0.000299629	0.000379736
2	chr11:47968284:G:C	47968284	C,C	G,G	1,1	-inf,inf	inf,inf	3.12392,0.215779	0.000299543	0.000686356
2	chr11:48396216:T:G	48396216	G,NA	T,NA	1,NA	inf,NA	inf,NA	1.12161,NA	0.000298767	0.000337431
2	chr11:48227428:C:T	48227428	NA,T	NA,C	NA,1	NA,inf	NA,inf	NA,0.653733	0.000297816	0.000328661
2	chr11:47589600:C:T	47589600	T,T	C,C	1,1	inf,-inf	inf,inf	4.69667,0.694843	0.000297746	0.00455408
2	chr11:47422911:T:C	47422911	NA,C	NA,T	NA,1	NA,inf	NA,inf	NA,0.721656	0.000297527	0.00032799
2	chr11:48132962:G:C	48132962	C,NA	G,NA	1,NA	inf,NA	inf,NA	1.10544,NA	0.000297147	0.00033544
2	chr11:47654533:G:A	47654533	A,A	G,G	1,1	-inf,-inf	inf,inf	2.70162,0.12313	0.00029687	0.000346822
2	chr11:47666313:G:T	47666313	NA,T	NA,G	NA,1	NA,inf	NA,inf	NA,0.73008	0.000296733	0.000327245
2	chr11:48038610:G:C	48038610	NA,C	NA,G	NA,1	NA,inf	NA,inf	NA,0.65948	0.000296717	0.000327625
2	chr11:48084715:T:G	48084715	G,G	T,T	1,1	inf,-inf	inf,inf	2.5079,1.15036	0.000296203	0.00159061
2	chr11:47800290:C:G	47800290	NA,G	NA,C	NA,1	NA,-inf	NA,inf	NA,0.395411	0.000296194	0.000317708
2	chr11:48104155:G:C	48104155	NA,C	NA,G	NA,1	NA,-inf	NA,inf	NA,0.545242	0.000295622	0.000321237
2	chr11:47720427:A:G	47720427	NA,G	NA,A	NA,1	NA,-inf	NA,inf	NA,0.68591	0.000295415	0.000323807
2	chr11:47407014:C:T	47407014	T,T	C,C	1,1	inf,-inf	inf,inf	3.84953,1.01156	0.000295208	0.00266023
2	chr11:48176734:C:T	48176734	T,T	C,C	1,1	-inf,inf	inf,inf	0.320249,1.4157	0.000295042	0.000314432
2	chr11:48394102:G:C	48394102	C,NA	G,NA	1,NA	inf,NA	inf,NA	1.11233,NA	0.000294761	0.000332835
2	chr11:47600587:G:A	47600587	A,A	G,G	1,1	inf,-inf	inf,inf	3.46201,1.34189	0.000294356	0.00214776
2	chr11:48136317:T:C	48136317	C,C	T,T	1,1	inf,-inf	inf,inf	1.074,1.86488	0.000294183	0.000394591
2	chr11:47405405:G:A	47405405	A,A	G,G	1,1	inf,-inf	inf,inf	3.82229,1.02983	0.000293746	0.00261512
2	chr11:48247599:T:A	48247599	A,A	T,T	1,1	inf,inf	inf,inf	1.09363,0.161424	0.000293725	0.000307347
2	chr11:47709699:T:C	47709699	NA,C	NA,T	NA,1	NA,-inf	NA,inf	NA,0.645795	0.0002937	0.000323862
2	chr11:47688699:T:C	47688699	NA,C	NA,T	NA,1	NA,inf	NA,inf	NA,0.720752	0.000293221	0.000323337
2	chr11:47698676:A:G	47698676	G,G	A,A	1,1	-inf,-inf	inf,inf	2.62777,0.220069	0.000293214	0.000340589
2	chr11:47758034:C:T	47758034	T,T	C,C	1,1	inf,-inf	inf,inf	3.3811,1.33939	0.000293199	0.00192353
2	chr11:47761524:G:A	47761524	A,A	G,G	1,1	inf,-inf	inf,inf	3.33234,1.3662	0.000292691	0.00185159
2	chr11:47686731:T:C	47686731	NA,C	NA,T	NA,1	NA,-inf	NA,inf	NA,0.675278	0.000292344	0.000320221
2	chr11:48214803:C:G	48214803	G,NA	C,NA	1,NA	-inf,NA	inf,NA	1.11519,NA	0.000290341	0.000344218
2	chr11:48341268:C:A	48341268	NA,A	NA,C	NA,1	NA,-inf	NA,inf	NA,0.564626	0.000290104	0.000317247
2	chr11:48034578:T:G	48034578	G,G	T,T	1,1	inf,inf	inf,inf	1.4306,0.00211967	0.000289775	0.000312018
2	chr11:48056981:A:G	48056981	NA,G	NA,A	NA,1	NA,inf	NA,inf	NA,0.584309	0.000289396	0.000317104
2	chr11:48369267:TTA:T	48369267	T,NA	TTA,NA	1,NA	-inf,NA	inf,NA	0.539847,NA	0.000288851	0.000309034
2	chr11:48061938:T:A	48061938	A,A	T,T	1,1	inf,-inf	inf,inf	1.62508,0.459444	0.000288668	0.000329921
2	chr11:47966297:C:A	47966297	NA,A	NA,C	NA,1	NA,inf	NA,inf	NA,0.594718	0.000288535	0.000316114
2	chr11:47419962:G:A	47419962	A,A	G,G	1,1	inf,-inf	inf,inf	3.8521,1.33667	0.000288367	0.00394568
2	chr11:48134514:T:C	48134514	NA,C	NA,T	NA,1	NA,-inf	NA,inf	NA,0.533242	0.000287901	0.000313122
2	chr11:47850104:A:G	47850104	NA,G	NA,A	NA,1	NA,inf	NA,inf	NA,0.703355	0.000287472	0.000316873
2	chr11:48124970:G:A	48124970	NA,A	NA,G	NA,1	NA,-inf	NA,inf	NA,0.53197	0.000287343	0.000312521
2	chr11:48120685:C:T	48120685	NA,T	NA,C	NA,1	NA,-inf	NA,inf	NA,0.532606	0.000287255	0.000312453
2	chr11:47739919:C:T	47739919	T,T	C,C	1,1	inf,-inf	inf,inf	3.37912,1.3269	0.00028702	0.00187649
2	chr11:47698121:C:CA	47698121	NA,CA	NA,C	NA,1	NA,inf	NA,inf	NA,0.708411	0.000286927	0.000316504
2	chr11:48167095:A:G	48167095	NA,G	NA,A	NA,1	NA,-inf	NA,inf	NA,0.471156	0.00028688	0.000310565
2	chr11:48380096:T:C	48380096	C,NA	T,NA	1,NA	inf,NA	inf,NA	1.09258,NA	0.000286601	0.000323462
2	chr11:47674662:A:T	47674662	T,T	A,A	1,1	-inf,-inf	inf,inf	2.54016,0.297852	0.000285834	0.000329979
2	chr11:47745676:T:G	47745676	NA,G	NA,T	NA,1	NA,inf	NA,inf	NA,0.659228	0.000285605	0.000316067
2	chr11:48094589:G:C	48094589	NA,C	NA,G	NA,1	NA,-inf	NA,inf	NA,0.521576	0.000285509	0.000310323
2	chr11:47991085:C:G	47991085	NA,G	NA,C	NA,1	NA,inf	NA,inf	NA,0.551743	0.000285257	0.000310332
2	chr11:47983613:C:T	47983613	NA,T	NA,C	NA,1	NA,inf	NA,inf	NA,0.551735	0.000285247	0.000310322
2	chr11:48284203:G:A	48284203	NA,A	NA,G	NA,1	NA,inf	NA,inf	NA,0.625847	0.000285115	0.000314606
2	chr11:48003488:T:A	48003488	A,NA	T,NA	1,NA	-inf,NA	inf,NA	3.4269,NA	0.000284513	0.000307027
2	chr11:47476435:T:C	47476435	NA,C	NA,T	NA,1	NA,-inf	NA,inf	NA,0.711331	0.000284141	0.000317376
2	chr11:48126684:T:G	48126684	NA,G	NA,T	NA,1	NA,-inf	NA,inf	NA,0.523475	0.000283681	0.000308573
2	chr11:48166606:C:T	48166606	NA,T	NA,C	NA,1	NA,inf	NA,inf	NA,0.549404	0.000283588	0.00030809
2	chr11:47617458:C:A	47617458	NA,A	NA,C	NA,1	NA,inf	NA,inf	NA,0.686149	0.000283138	0.0003124
2	chr11:47820395:C:T	47820395	NA,T	NA,C	NA,1	NA,-inf	NA,inf	NA,0.623755	0.000282139	0.000308233
2	chr11:47508395:C:A	47508395	A,A	C,C	1,1	inf,-inf	inf,inf	4.54802,0.799103	0.000282074	0.00408984
2	chr11:48336678:A:G	48336678	G,G	A,A	1,1	-inf,-inf	inf,inf	2.49502,0.463318	0.000281919	0.00071776
2	chr11:47576809:T:A	47576809	A,NA	T,NA	1,NA	-inf,NA	inf,NA	1.26045,NA	0.000281853	0.000350826
2	chr11:47961925:G:A	47961925	A,A	G,G	1,1	inf,-inf	inf,inf	3.15678,1.16529	0.000281819	0.000963569
2	chr11:47746006:A:C	47746006	NA,C	NA,A	NA,1	NA,-inf	NA,inf	NA,0.611902	0.000280492	0.000309207
2	chr11:47680267:T:C	47680267	C,C	T,T	1,1	-inf,-inf	inf,inf	2.56391,0.246692	0.000280483	0.000324326
2	chr11:47727417:T:G	47727417	NA,G	NA,T	NA,1	NA,-inf	NA,inf	NA,0.61095	0.00028012	0.000308796
2	chr11:48098337:C:T	48098337	NA,T	NA,C	NA,1	NA,inf	NA,inf	NA,0.615939	0.000279828	0.00030885
2	chr11:48078127:T:C	48078127	NA,C	NA,T	NA,1	NA,-inf	NA,inf	NA,0.561973	0.000279518	0.000306363
2	chr11:47552864:A:G	47552864	NA,G	NA,A	NA,1	NA,-inf	NA,inf	NA,0.676335	0.000279491	0.000308364
2	chr11:47854079:G:A	47854079	NA,A	NA,G	NA,1	NA,-inf	NA,inf	NA,0.60485	0.000279402	0.000307894
2	chr11:48076944:T:C	48076944	C,C	T,T	1,1	-inf,-inf	inf,inf	0.419167,1.14084	0.000279399	0.000293222
2	chr11:48125439:G:A	48125439	NA,A	NA,G	NA,1	NA,inf	NA,inf	NA,0.613977	0.000279039	0.00030798
2	chr11:47809757:AAG:A	47809757	A,A	AAG,AAG	1,1	-inf,inf	inf,inf	1.95251,0.147988	0.000278624	0.000290963
2	chr11:48076583:A:G	48076583	NA,G	NA,A	NA,1	NA,inf	NA,inf	NA,0.660874	0.000278345	0.000305868
2	chr11:48232037:T:C	48232037	NA,C	NA,T	NA,1	NA,inf	NA,inf	NA,0.607967	0.000278256	0.000306994
2	chr11:47714762:C:G	47714762	NA,G	NA,C	NA,1	NA,-inf	NA,inf	NA,0.612656	0.00027817	0.000303901
2	chr11:48324809:G:A	48324809	A,NA	G,NA	1,NA	-inf,NA	inf,NA	1.11581,NA	0.000277408	0.000322954
2	chr11:48066641:G:A	48066641	NA,A	NA,G	NA,1	NA,inf	NA,inf	NA,0.606339	0.000276943	0.00030555
2	chr11:48118934:C:T	48118934	T,NA	C,NA	1,NA	-inf,NA	inf,NA	0.478357,NA	0.000276833	0.000295279
2	chr11:47599757:A:G	47599757	NA,G	NA,A	NA,1	NA,-inf	NA,inf	NA,0.601545	0.000276577	0.00030488
2	chr11:47905992:A:G	47905992	G,G	A,A	1,1	-inf,inf	inf,inf	3.16219,0.274557	0.000276571	0.000711541
2	chr11:47811676:A:T	47811676	NA,T	NA,A	NA,1	NA,-inf	NA,inf	NA,0.608595	0.000276399	0.000301982
2	chr11:48142463:C:T	48142463	NA,T	NA,C	NA,1	NA,inf	NA,inf	NA,0.621845	0.000276052	0.000303224
2	chr11:47796961:G:C	47796961	NA,C	NA,G	NA,1	NA,inf	NA,inf	NA,0.671356	0.000276	0.000304145
2	chr11:47432571:G:A	47432571	NA,A	NA,G	NA,1	NA,-inf	NA,inf	NA,0.710492	0.000275623	0.000308901
2	chr11:47407694:T:A	47407694	A,A	T,T	1,1	inf,-inf	inf,inf	3.83415,0.959752	0.000275297	0.00240259
2	chr11:47816086:G:A	47816086	NA,A	NA,G	NA,1	NA,-inf	NA,inf	NA,0.605443	0.00027521	0.000300689
2	chr11:47896454:T:G	47896454	G,G	T,T	1,1	-inf,-inf	inf,inf	3.12451,0.354832	0.000274734	0.000673237
2	chr11:48185254:A:G	48185254	G,G	A,A	1,1	-inf,inf	inf,inf	0.275972,1.41276	0.000274678	0.000293945
2	chr11:47506074:A:T	47506074	NA,T	NA,A	NA,1	NA,inf	NA,inf	NA,0.618267	0.000273975	0.000301806
2	chr11:47877648:G:T	47877648	NA,T	NA,G	NA,1	NA,-inf	NA,inf	NA,0.59106	0.00027305	0.000300935
2	chr11:47894925:A:G	47894925	NA,G	NA,A	NA,1	NA,inf	NA,inf	NA,0.629424	0.00027231	0.000302251
2	chr11:48269038:T:C	48269038	C,NA	T,NA	1,NA	-inf,NA	inf,NA	1.10153,NA	0.000271812	0.00031624
2	chr11:47814419:A:G	47814419	NA,G	NA,A	NA,1	NA,-inf	NA,inf	NA,0.594873	0.00027164	0.000296784
2	chr11:48142571:TATTCTA:T	48142571	NA,T	NA,TATTCTA	NA,1	NA,inf	NA,inf	NA,0.609553	0.000271621	0.000298343
2	chr11:48033242:G:A	48033242	A,A	G,G	1,1	inf,-inf	inf,inf	1.39753,0.026407	0.000271547	0.000292627
2	chr11:47941719:A:G	47941719	NA,G	NA,A	NA,1	NA,-inf	NA,inf	NA,0.561113	0.000271472	0.00029841
2	chr11:47852771:A:G	47852771	NA,G	NA,A	NA,1	NA,inf	NA,inf	NA,0.656796	0.000270679	0.000298269
2	chr11:48120456:G:A	48120456	NA,A	NA,G	NA,1	NA,-inf	NA,inf	NA,0.491077	0.000270484	0.000294334
2	chr11:48042761:T:G	48042761	NA,G	NA,T	NA,1	NA,inf	NA,inf	NA,0.58269	0.00026972	0.000297385
2	chr11:47398739:T:C	47398739	NA,C	NA,T	NA,1	NA,-inf	NA,inf	NA,0.650709	0.0002689	0.000296875
2	chr11:47859840:C:T	47859840	NA,T	NA,C	NA,1	NA,inf	NA,inf	NA,0.65121	0.000268788	0.000296174
2	chr11:47399062:A:G	47399062	NA,G	NA,A	NA,1	NA,-inf	NA,inf	NA,0.649677	0.00026869	0.000296633
2	chr11:47682930:T:C	47682930	NA,C	NA,T	NA,1	NA,inf	NA,inf	NA,0.592915	0.000268611	0.000296066
2	chr11:47458451:A:G	47458451	NA,G	NA,A	NA,1	NA,-inf	NA,inf	NA,0.692488	0.000268548	0.000300864
2	chr11:48042666:T:C	48042666	NA,C	NA,T	NA,1	NA,inf	NA,inf	NA,0.532623	0.000268291	0.000294037
2	chr11:48102605:T:A	48102605	A,A	T,T	1,1	inf,-inf	inf,inf	1.04387,1.72898	0.000268037	0.000346265
2	chr11:47879117:T:A	47879117	NA,A	NA,T	NA,1	NA,-inf	NA,inf	NA,0.57565	0.000267544	0.000294823
2	chr11:47996548:A:G	47996548	NA,G	NA,A	NA,1	NA,inf	NA,inf	NA,0.539262	0.000267353	0.000292899
2	chr11:47708514:T:G	47708514	NA,G	NA,T	NA,1	NA,inf	NA,inf	NA,0.481822	0.000267046	0.000290151
2	chr11:48100669:G:T	48100669	NA,T	NA,G	NA,1	NA,inf	NA,inf	NA,0.529994	0.000266506	0.000291546
2	chr11:48125853:G:A	48125853	NA,A	NA,G	NA,1	NA,inf	NA,inf	NA,0.529553	0.00026634	0.000291365
2	chr11:47881443:G:A	47881443	NA,A	NA,G	NA,1	NA,-inf	NA,inf	NA,0.671759	0.000266199	0.000297557
2	chr11:48188090:G:A	48188090	A,NA	G,NA	1,NA	-inf,NA	inf,NA	0.57226,NA	0.000266055	0.000286396
2	chr11:47843608:G:T	47843608	T,T	G,G	1,1	-inf,-inf	inf,inf	2.61139,0.0976032	0.000265985	0.000308791
2	chr11:48054448:CT:C	48054448	NA,C	NA,CT	NA,1	NA,inf	NA,inf	NA,0.625218	0.000264841	0.000291054
2	chr11:48252962:A:C	48252962	C,NA	A,NA	1,NA	inf,NA	inf,NA	0.961349,NA	0.000264528	0.000297176
2	chr11:48075258:T:C	48075258	C,C	T,T	1,1	inf,-inf	inf,inf	0.653778,1.88631	0.000264383	0.000392887
2	chr11:47437768:G:T	47437768	NA,T	NA,G	NA,1	NA,-inf	NA,inf	NA,0.678005	0.000263526	0.000295145
2	chr11:48096918:A:AT	48096918	NA,AT	NA,A	NA,1	NA,-inf	NA,inf	NA,0.470655	0.000262931	0.000286162
2	chr11:48324301:G:T	48324301	NA,T	NA,G	NA,1	NA,inf	NA,inf	NA,0.563677	0.000262842	0.000289837
2	chr11:47764107:T:A	47764107	NA,A	NA,T	NA,1	NA,-inf	NA,inf	NA,0.662245	0.000262638	0.000293559
2	chr11:47865087:T:A	47865087	A,A	T,T	1,1	-inf,-inf	inf,inf	2.56547,0.155542	0.000261901	0.00030363
2	chr11:47824904:C:T	47824904	NA,T	NA,C	NA,1	NA,-inf	NA,inf	NA,0.559443	0.000261811	0.000288489
2	chr11:48123525:C:G	48123525	G,G	C,C	1,1	-inf,-inf	inf,inf	2.7307,0.00562006	0.000261299	0.00073058
2	chr11:47775749:C:T	47775749	NA,T	NA,C	NA,1	NA,inf	NA,inf	NA,0.628027	0.000261056	0.000287614
2	chr11:47951358:T:A	47951358	NA,A	NA,T	NA,1	NA,inf	NA,inf	NA,0.544541	0.000260688	0.000287317
2	chr11:48003842:T:A	48003842	NA,A	NA,T	NA,1	NA,inf	NA,inf	NA,0.543376	0.000260291	0.000286876
2	chr11:47843444:C:T	47843444	NA,T	NA,C	NA,1	NA,-inf	NA,inf	NA,0.552401	0.000259454	0.000285872
2	chr11:47661119:T:C	47661119	C,C	T,T	1,1	-inf,-inf	inf,inf	2.45597,0.310014	0.000259381	0.000298825
2	chr11:47981788:C:T	47981788	NA,T	NA,C	NA,1	NA,inf	NA,inf	NA,0.540202	0.000259147	0.000285612
2	chr11:47659237:T:C	47659237	NA,C	NA,T	NA,1	NA,inf	NA,inf	NA,0.629842	0.000259075	0.000285664
2	chr11:47664895:A:T	47664895	NA,T	NA,A	NA,1	NA,inf	NA,inf	NA,0.493125	0.000259051	0.000283535
2	chr11:48128800:CAG:C	48128800	NA,C	NA,CAG	NA,1	NA,inf	NA,inf	NA,0.508516	0.000258854	0.00028319
2	chr11:47981171:G:T	47981171	NA,T	NA,G	NA,1	NA,inf	NA,inf	NA,0.539116	0.000258777	0.000285201
2	chr11:48395114:C:T	48395114	T,NA	C,NA	1,NA	inf,NA	inf,NA	1.01938,NA	0.000258379	0.000291134
2	chr11:47979286:G:A	47979286	NA,A	NA,G	NA,1	NA,inf	NA,inf	NA,0.513519	0.000258226	0.000282903
2	chr11:47603494:C:T	47603494	T,NA	C,NA	1,NA	inf,NA	inf,NA	1.01097,NA	0.000257954	0.00028688
2	chr11:47725062:C:T	47725062	NA,T	NA,C	NA,1	NA,-inf	NA,inf	NA,0.646702	0.00025782	0.000288045
2	chr11:48082094:G:C	48082094	NA,C	NA,G	NA,1	NA,inf	NA,inf	NA,0.482643	0.00025775	0.000281738
2	chr11:48196350:T:C	48196350	NA,C	NA,T	NA,1	NA,-inf	NA,inf	NA,0.449229	0.00025772	0.000280442
2	chr11:47850055:A:G	47850055	NA,G	NA,A	NA,1	NA,-inf	NA,inf	NA,0.645317	0.000257598	0.000287759
2	chr11:47556949:G:C	47556949	NA,C	NA,G	NA,1	NA,inf	NA,inf	NA,0.452498	0.000257472	0.000279741
2	chr11:47847243:C:G	47847243	NA,G	NA,C	NA,1	NA,-inf	NA,inf	NA,0.546323	0.000257425	0.000283622
2	chr11:48186398:G:A	48186398	NA,A	NA,G	NA,1	NA,-inf	NA,inf	NA,0.474992	0.000257245	0.000281259
2	chr11:47841061:T:C	47841061	NA,C	NA,T	NA,1	NA,-inf	NA,inf	NA,0.641555	0.000256465	0.000286461
2	chr11:47864131:C:T	47864131	NA,T	NA,C	NA,1	NA,-inf	NA,inf	NA,0.638878	0.00025633	0.000286224
2	chr11:48122793:G:A	48122793	A,A	G,G	1,1	inf,inf	inf,inf	0.055844,1.40314	0.000256203	0.00027934
2	chr11:48315093:A:G	48315093	G,NA	A,NA	1,NA	inf,NA	inf,NA	0.937939,NA	0.000256046	0.000287461
2	chr11:48070424:G:C	48070424	C,C	G,G	1,1	inf,-inf	inf,inf	0.605577,1.87254	0.000255672	0.000370029
2	chr11:48013446:A:G	48013446	G,G	A,A	1,1	inf,inf	inf,inf	1.24343,0.276342	0.000255567	0.000274449
2	chr11:47863110:A:T	47863110	NA,T	NA,A	NA,1	NA,-inf	NA,inf	NA,0.635273	0.000255244	0.000284978
2	chr11:47450496:A:G	47450496	NA,G	NA,A	NA,1	NA,-inf	NA,inf	NA,0.650639	0.000255044	0.000285414
2	chr11:48185185:A:G	48185185	G,NA	A,NA	1,NA	-inf,NA	inf,NA	0.36132,NA	0.000254294	0.000269534
2	chr11:47743740:A:G	47743740	NA,G	NA,A	NA,1	NA,-inf	NA,inf	NA,0.634328	0.000254047	0.000283728
2	chr11:47860073:G:C	47860073	NA,C	NA,G	NA,1	NA,-inf	NA,inf	NA,0.534192	0.000253471	0.000279229
2	chr11:47671332:T:C	47671332	NA,C	NA,T	NA,1	NA,inf	NA,inf	NA,0.547894	0.000253367	0.00027917
2	chr11:47819333:A:G	47819333	NA,G	NA,A	NA,1	NA,inf	NA,inf	NA,0.602765	0.000253251	0.000278938
2	chr11:47825295:T:C	47825295	NA,C	NA,T	NA,1	NA,-inf	NA,inf	NA,0.533518	0.000253196	0.000278933
2	chr11:47955902:A:G	47955902	G,G	A,A	1,1	-inf,inf	inf,inf	2.97428,0.236144	0.000252991	0.000552456
2	chr11:48006116:C:T	48006116	NA,T	NA,C	NA,1	NA,inf	NA,inf	NA,0.482729	0.000252732	0.000276398
2	chr11:47875903:G:A	47875903	NA,A	NA,G	NA,1	NA,inf	NA,inf	NA,0.600285	0.000252478	0.00027808
2	chr11:47837816:A:C	47837816	NA,C	NA,A	NA,1	NA,-inf	NA,inf	NA,0.62825	0.000252434	0.000281859
2	chr11:47735299:A:G	47735299	NA,G	NA,A	NA,1	NA,inf	NA,inf	NA,0.600406	0.000252406	0.000278014
2	chr11:47794221:C:T	47794221	NA,T	NA,C	NA,1	NA,inf	NA,inf	NA,0.599962	0.000252174	0.000277772
2	chr11:47856858:C:T	47856858	NA,T	NA,C	NA,1	NA,-inf	NA,inf	NA,0.564529	0.000251989	0.000279051
2	chr11:47683851:G:A	47683851	NA,A	NA,G	NA,1	NA,inf	NA,inf	NA,0.601306	0.000251563	0.000277137
2	chr11:47448393:C:T	47448393	NA,T	NA,C	NA,1	NA,-inf	NA,inf	NA,0.63855	0.000251438	0.000281277
2	chr11:47629194:A:C	47629194	NA,C	NA,A	NA,1	NA,inf	NA,inf	NA,0.405761	0.000251328	0.000273367
2	chr11:48081449:G:T	48081449	NA,T	NA,G	NA,1	NA,inf	NA,inf	NA,0.431181	0.000250623	0.00027346
2	chr11:47643197:A:G	47643197	NA,G	NA,A	NA,1	NA,inf	NA,inf	NA,0.524822	0.000250345	0.000276776
2	chr11:47608150:T:C	47608150	NA,C	NA,T	NA,1	NA,inf	NA,inf	NA,0.524431	0.000250324	0.000276727
2	chr11:47602338:C:T	47602338	T,NA	C,NA	1,NA	inf,NA	inf,NA	3.06633,NA	0.000250191	0.000811603
2	chr11:48335734:G:A	48335734	NA,A	NA,G	NA,1	NA,inf	NA,inf	NA,0.525687	0.000249905	0.000275651
2	chr11:48329503:T:C	48329503	NA,C	NA,T	NA,1	NA,inf	NA,inf	NA,0.525432	0.0002498	0.000275531
2	chr11:47816321:G:A	47816321	NA,A	NA,G	NA,1	NA,inf	NA,inf	NA,0.591132	0.000249733	0.000275035
2	chr11:47418255:A:G	47418255	NA,G	NA,A	NA,1	NA,-inf	NA,inf	NA,0.585298	0.000249705	0.000275276
2	chr11:47805113:T:TA	47805113	NA,TA	NA,T	NA,1	NA,inf	NA,inf	NA,0.591739	0.000249697	0.000275017
2	chr11:47779171:T:C	47779171	NA,C	NA,T	NA,1	NA,-inf	NA,inf	NA,0.619156	0.000249583	0.00027862
2	chr11:48120303:T:G	48120303	G,G	T,T	1,1	inf,-inf	inf,inf	0.950981,1.70307	0.000249193	0.000315244
2	chr11:47429474:TTTTG:T	47429474	T,T	TTTTG,TTTTG	1,1	-inf,inf	inf,inf	5.21445,0.156875	0.000249143	0.0671626
2	chr11:48253259:A:G	48253259	G,NA	A,NA	1,NA	inf,NA	inf,NA	0.919181,NA	0.00024906	0.000279531
2	chr11:47438412:T:A	47438412	A,A	T,T	1,1	inf,-inf	inf,inf	3.86155,0.898587	0.000248733	0.00225913
2	chr11:47448102:A:G	47448102	NA,G	NA,A	NA,1	NA,-inf	NA,inf	NA,0.62391	0.00024718	0.000276376
2	chr11:48369540:T:G	48369540	G,NA	T,NA	1,NA	inf,NA	inf,NA	0.980865,NA	0.000247097	0.000278165
2	chr11:47823031:T:C	47823031	C,C	T,T	1,1	-inf,-inf	inf,inf	2.54969,0.112028	0.000247085	0.000286309
2	chr11:47907029:C:T	47907029	NA,T	NA,C	NA,1	NA,inf	NA,inf	NA,0.512748	0.00024706	0.000272282
2	chr11:47720793:T:A	47720793	NA,A	NA,T	NA,1	NA,-inf	NA,inf	NA,0.620345	0.000246928	0.000275991
2	chr11:47979530:A:G	47979530	G,NA	A,NA	1,NA	inf,NA	inf,NA	0.95066,NA	0.000246283	0.000273217
2	chr11:47459889:G:T	47459889	NA,T	NA,G	NA,1	NA,-inf	NA,inf	NA,0.512415	0.00024587	0.000270888
2	chr11:47626490:G:A	47626490	A,A	G,G	1,1	inf,-inf	inf,inf	3.40588,1.24917	0.000245859	0.00167906
2	chr11:47610281:C:T	47610281	T,NA	C,NA	1,NA	inf,NA	inf,NA	0.815108,NA	0.000245434	0.000272128
2	chr11:47865535:T:C	47865535	C,C	T,T	1,1	-inf,-inf	inf,inf	2.54548,0.106878	0.000244973	0.00028396
2	chr11:47547681:AAAG:A	47547681	A,A	AAAG,AAAG	1,1	-inf,-inf	inf,inf	2.42491,0.258551	0.000244918	0.000282122
2	chr11:48388493:G:T	48388493	NA,T	NA,G	NA,1	NA,inf	NA,inf	NA,0.451291	0.000244762	0.000267261
2	chr11:47410177:A:G	47410177	NA,G	NA,A	NA,1	NA,-inf	NA,inf	NA,0.574254	0.000244707	0.000269967
2	chr11:48015510:T:C	48015510	C,NA	T,NA	1,NA	-inf,NA	inf,NA	0.479084,NA	0.000244571	0.000263106
2	chr11:48080295:C:T	48080295	NA,T	NA,C	NA,1	NA,inf	NA,inf	NA,0.548076	0.000243574	0.000267399
2	chr11:48309516:T:C	48309516	C,C	T,T	1,1	-inf,-inf	inf,inf	2.42538,0.420701	0.000243505	0.000600956
2	chr11:47674122:A:G	47674122	NA,G	NA,A	NA,1	NA,inf	NA,inf	NA,0.413793	0.000243493	0.000264776
2	chr11:48172933:C:T	48172933	T,T	C,C	1,1	-inf,inf	inf,inf	1.6498,0.196758	0.000243131	0.000276067
2	chr11:47741778:G:A	47741778	NA,A	NA,G	NA,1	NA,inf	NA,inf	NA,0.568491	0.000242879	0.000267455
2	chr11:48125070:G:A	48125070	A,A	G,G	1,1	inf,inf	inf,inf	0.0113816,1.47176	0.000242374	0.000265522
2	chr11:47830505:T:C	47830505	C,C	T,T	1,1	-inf,-inf	inf,inf	2.53611,0.107412	0.000241793	0.000280144
2	chr11:48394393:C:T	48394393	T,T	C,C	1,1	inf,-inf	inf,inf	0.700786,1.68646	0.000241558	0.000289126
2	chr11:47529166:C:T	47529166	NA,T	NA,C	NA,1	NA,inf	NA,inf	NA,0.375921	0.00024113	0.000262372
2	chr11:47874707:T:A	47874707	NA,A	NA,T	NA,1	NA,-inf	NA,inf	NA,0.588844	0.000240973	0.000268774
2	chr11:47634200:C:T	47634200	T,T	C,C	1,1	inf,-inf	inf,inf	3.41667,1.22785	0.00024066	0.00165221
2	chr11:47652549:G:A	47652549	A,A	G,G	1,1	inf,inf	inf,inf	2.50409,0.172812	0.000240638	0.000279388
2	chr11:47766511:T:C	47766511	NA,C	NA,T	NA,1	NA,-inf	NA,inf	NA,0.500161	0.000240599	0.000263112
2	chr11:48204716:A:G	48204716	G,NA	A,NA	1,NA	-inf,NA	inf,NA	0.513097,NA	0.000240412	0.000259958
2	chr11:47901878:A:G	47901878	NA,G	NA,A	NA,1	NA,inf	NA,inf	NA,0.482017	0.00024036	0.000264785
2	chr11:48242060:G:T	48242060	NA,T	NA,G	NA,1	NA,-inf	NA,inf	NA,0.393513	0.000240329	0.000261792
2	chr11:48059700:G:C	48059700	C,C	G,G	1,1	inf,-inf	inf,inf	1.62197,0.221954	0.000240027	0.000271303
2	chr11:48055196:A:AT	48055196	NA,AT	NA,A	NA,1	NA,-inf	NA,inf	NA,0.4503	0.000239955	0.000262744
2	chr11:47758864:A:G	47758864	NA,G	NA,A	NA,1	NA,-inf	NA,inf	NA,0.491255	0.000239733	0.000264035
2	chr11:47898175:G:A	47898175	NA,A	NA,G	NA,1	NA,inf	NA,inf	NA,0.502045	0.000239419	0.000265404
2	chr11:48027488:A:G	48027488	NA,G	NA,A	NA,1	NA,inf	NA,inf	NA,0.433783	0.000239264	0.000261677
2	chr11:47782585:G:A	47782585	NA,A	NA,G	NA,1	NA,-inf	NA,inf	NA,0.583233	0.000239166	0.000266749
2	chr11:47706824:G:A	47706824	NA,A	NA,G	NA,1	NA,inf	NA,inf	NA,0.5012	0.000239009	0.000263249
2	chr11:47546522:C:T	47546522	T,T	C,C	1,1	inf,-inf	inf,inf	3.35637,1.264	0.000238951	0.00158558
2	chr11:47613733:A:AG	47613733	NA,AG	NA,A	NA,1	NA,-inf	NA,inf	NA,0.397448	0.000238695	0.000259546
2	chr11:47401325:A:G	47401325	G,NA	A,NA	1,NA	inf,NA	inf,NA	0.263638,NA	0.000237236	0.000250274
2	chr11:47448727:C:T	47448727	NA,T	NA,C	NA,1	NA,inf	NA,inf	NA,0.38766	0.000237086	0.0002577
2	chr11:47949314:C:T	47949314	T,T	C,C	1,1	inf,-inf	inf,inf	2.93902,0.257987	0.000236721	0.000499253
2	chr11:48339050:G:T	48339050	NA,T	NA,G	NA,1	NA,-inf	NA,inf	NA,0.51435	0.000236524	0.00026158
2	chr11:47931338:G:A	47931338	NA,A	NA,G	NA,1	NA,inf	NA,inf	NA,0.498196	0.000236416	0.000259303
2	chr11:48179815:G:A	48179815	A,A	G,G	1,1	-inf,inf	inf,inf	0.205925,1.35219	0.000236281	0.000253662
2	chr11:47714936:A:G	47714936	NA,G	NA,A	NA,1	NA,inf	NA,inf	NA,0.543905	0.00023595	0.000259779
2	chr11:48000560:C:T	48000560	NA,T	NA,C	NA,1	NA,-inf	NA,inf	NA,0.415687	0.000235929	0.000258087
2	chr11:48063835:C:T	48063835	NA,T	NA,C	NA,1	NA,inf	NA,inf	NA,0.479008	0.000235842	0.000259815
2	chr11:47575072:G:A	47575072	NA,A	NA,G	NA,1	NA,inf	NA,inf	NA,0.358539	0.000235398	0.000256197
2	chr11:47578800:A:G	47578800	NA,G	NA,A	NA,1	NA,-inf	NA,inf	NA,0.385865	0.000235196	0.000255797
2	chr11:47515068:T:C	47515068	NA,C	NA,T	NA,1	NA,inf	NA,inf	NA,0.385626	0.00023512	0.000255716
2	chr11:47529254:T:C	47529254	NA,C	NA,T	NA,1	NA,inf	NA,inf	NA,0.384448	0.000235048	0.000255618
2	chr11:47619915:A:G	47619915	NA,G	NA,A	NA,1	NA,inf	NA,inf	NA,0.357202	0.000234971	0.000255737
2	chr11:47613498:C:T	47613498	NA,T	NA,C	NA,1	NA,inf	NA,inf	NA,0.357155	0.000234951	0.000255716
2	chr11:47532211:A:G	47532211	NA,G	NA,A	NA,1	NA,inf	NA,inf	NA,0.384456	0.00023476	0.000255329
2	chr11:47912601:G:A	47912601	NA,A	NA,G	NA,1	NA,inf	NA,inf	NA,0.412401	0.00023473	0.000256799
2	chr11:47621581:C:T	47621581	NA,T	NA,C	NA,1	NA,inf	NA,inf	NA,0.355267	0.000234357	0.000255076
2	chr11:47900968:G:GA	47900968	GA,GA	G,G	1,1	inf,-inf	inf,inf	2.72772,0.575101	0.000234306	0.000525514
2	chr11:48204233:T:A	48204233	NA,A	NA,T	NA,1	NA,inf	NA,inf	NA,0.475877	0.000233976	0.000257942
2	chr11:47418693:T:G	47418693	G,NA	T,NA	1,NA	-inf,NA	inf,NA	0.568753,NA	0.000233528	0.000252926
2	chr11:47835701:T:C	47835701	C,C	T,T	1,1	-inf,-inf	inf,inf	2.50571,0.111796	0.000233334	0.000270086
2	chr11:47641497:A:G	47641497	G,G	A,A	1,1	inf,-inf	inf,inf	3.39178,1.21798	0.000233169	0.00156187
2	chr11:48020244:C:T	48020244	NA,T	NA,C	NA,1	NA,-inf	NA,inf	NA,0.374289	0.000233104	0.000253851
2	chr11:47765882:T:G	47765882	NA,G	NA,T	NA,1	NA,-inf	NA,inf	NA,0.479418	0.000233034	0.000255758
2	chr11:47630924:A:T	47630924	T,NA	A,NA	1,NA	-inf,NA	inf,NA	0.465647,NA	0.000232924	0.000250109
2	chr11:47979228:T:C	47979228	C,C	T,T	1,1	-inf,-inf	inf,inf	2.73649,0.178508	0.000232355	0.000793402
2	chr11:48039551:G:A	48039551	NA,A	NA,G	NA,1	NA,inf	NA,inf	NA,0.330459	0.000231948	0.000251316
2	chr11:47674875:C:G	47674875	NA,G	NA,C	NA,1	NA,inf	NA,inf	NA,0.348126	0.000231896	0.00025244
2	chr11:47849465:T:C	47849465	C,C	T,T	1,1	-inf,-inf	inf,inf	2.50295,0.103293	0.00023173	0.000268213
2	chr11:47792228:T:C	47792228	NA,C	NA,T	NA,1	NA,inf	NA,inf	NA,0.475182	0.000231666	0.000256679
2	chr11:48150949:G:A	48150949	NA,A	NA,G	NA,1	NA,inf	NA,inf	NA,0.486284	0.000231493	0.000254303
2	chr11:47822015:A:T	47822015	NA,T	NA,A	NA,1	NA,inf	NA,inf	NA,0.378355	0.000231166	0.000251562
2	chr11:48263872:A:G	48263872	NA,G	NA,A	NA,1	NA,inf	NA,inf	NA,0.387785	0.000230981	0.000252151
2	chr11:47492713:CAG:C	47492713	NA,C	NA,CAG	NA,1	NA,-inf	NA,inf	NA,0.563384	0.000230889	0.000257676
2	chr11:48377145:T:G	48377145	G,G	T,T	1,1	-inf,inf	inf,inf	1.74321,0.333188	0.000230615	0.000243202
2	chr11:47427550:T:G	47427550	G,G	T,T	1,1	inf,-inf	inf,inf	4.06224,0.585674	0.000230562	0.00204899
2	chr11:47758494:G:A	47758494	NA,A	NA,G	NA,1	NA,inf	NA,inf	NA,0.376521	0.000230522	0.000250875
2	chr11:47546699:T:C	47546699	NA,C	NA,T	NA,1	NA,inf	NA,inf	NA,0.371342	0.000230321	0.000250561
2	chr11:48333026:T:C	48333026	NA,C	NA,T	NA,1	NA,inf	NA,inf	NA,0.415263	0.000230287	0.000251649
2	chr11:47870334:A:G	47870334	NA,G	NA,A	NA,1	NA,-inf	NA,inf	NA,0.548232	0.000230062	0.000256322
2	chr11:48033895:G:A	48033895	NA,A	NA,G	NA,1	NA,inf	NA,inf	NA,0.442904	0.000229561	0.000252749
2	chr11:48290028:C:T	48290028	NA,T	NA,C	NA,1	NA,inf	NA,inf	NA,0.431804	0.000229437	0.000251915
2	chr11:47856061:C:T	47856061	NA,T	NA,C	NA,1	NA,inf	NA,inf	NA,0.375931	0.00022925	0.000249598
2	chr11:47732855:C:T	47732855	NA,T	NA,C	NA,1	NA,inf	NA,inf	NA,0.518301	0.000229076	0.000252116
2	chr11:47594093:T:C	47594093	NA,C	NA,T	NA,1	NA,-inf	NA,inf	NA,0.36583	0.000229073	0.000249211
2	chr11:47491255:CA:C	47491255	NA,C	NA,CA	NA,1	NA,-inf	NA,inf	NA,0.774584	0.000228299	0.000261914
2	chr11:47858629:A:G	47858629	NA,G	NA,A	NA,1	NA,inf	NA,inf	NA,0.336346	0.0002281	0.000248363
2	chr11:47776365:A:T	47776365	T,T	A,A	1,1	-inf,-inf	inf,inf	2.48899,0.121229	0.000227987	0.000263976
2	chr11:48049607:G:A	48049607	NA,A	NA,G	NA,1	NA,-inf	NA,inf	NA,0.439832	0.000227938	0.000250446
2	chr11:47688078:G:A	47688078	A,A	G,G	1,1	-inf,inf	inf,inf	3.38173,0.112416	0.0002274	0.000811368
2	chr11:47775791:T:C	47775791	NA,C	NA,T	NA,1	NA,inf	NA,inf	NA,0.514306	0.000227203	0.00025012
2	chr11:47741447:T:G	47741447	NA,G	NA,T	NA,1	NA,inf	NA,inf	NA,0.30094	0.000226852	0.000246209
2	chr11:48182370:A:G	48182370	NA,G	NA,A	NA,1	NA,inf	NA,inf	NA,0.44512	0.00022669	0.000249751
2	chr11:47818386:C:T	47818386	NA,T	NA,C	NA,1	NA,inf	NA,inf	NA,0.511935	0.000226667	0.000249514
2	chr11:47723727:G:A	47723727	NA,A	NA,G	NA,1	NA,inf	NA,inf	NA,0.363218	0.000226617	0.000246671
2	chr11:47884591:T:G	47884591	NA,G	NA,T	NA,1	NA,inf	NA,inf	NA,0.412627	0.000226614	0.000248653
2	chr11:48173399:A:G	48173399	NA,G	NA,A	NA,1	NA,inf	NA,inf	NA,0.448811	0.000226443	0.000249572
2	chr11:47777201:A:G	47777201	G,G	A,A	1,1	-inf,-inf	inf,inf	2.47853,0.130768	0.000226331	0.000261927
2	chr11:47798388:C:T	47798388	NA,T	NA,C	NA,1	NA,-inf	NA,inf	NA,0.462647	0.000226209	0.000249546
2	chr11:48027905:G:A	48027905	NA,A	NA,G	NA,1	NA,inf	NA,inf	NA,0.400688	0.000226133	0.000247462
2	chr11:47543551:G:T	47543551	T,T	G,G	1,1	-inf,-inf	inf,inf	3.29418,0.21672	0.00022555	0.000828136
2	chr11:47449635:C:T	47449635	NA,T	NA,C	NA,1	NA,-inf	NA,inf	NA,0.540875	0.00022505	0.000251025
2	chr11:47602037:A:C	47602037	NA,C	NA,A	NA,1	NA,-inf	NA,inf	NA,0.352116	0.000225047	0.000244883
2	chr11:48007137:G:A	48007137	NA,A	NA,G	NA,1	NA,-inf	NA,inf	NA,0.345493	0.00022491	0.000244993
2	chr11:47748748:C:T	47748748	NA,T	NA,C	NA,1	NA,inf	NA,inf	NA,0.324893	0.000224792	0.000244789
2	chr11:47561569:C:T	47561569	T,T	C,C	1,1	inf,-inf	inf,inf	3.35695,1.21654	0.000224704	0.0014711
2	chr11:48118802:C:A	48118802	A,A	C,C	1,1	inf,-inf	inf,inf	1.00688,1.62273	0.000224691	0.000286703
2	chr11:48129267:G:T	48129267	T,T	G,G	1,1	inf,inf	inf,inf	0.0282829,1.41615	0.000224378	0.000246131
2	chr11:47475275:C:T	47475275	T,T	C,C	1,1	-inf,-inf	inf,inf	3.33587,0.147721	0.000223955	0.000844483
2	chr11:47787507:G:A	47787507	NA,A	NA,G	NA,1	NA,inf	NA,inf	NA,0.35362	0.000223921	0.000243764
2	chr11:47809444:ATAAT:A	47809444	NA,A	NA,ATAAT	NA,1	NA,inf	NA,inf	NA,0.352367	0.000223517	0.000243328
2	chr11:47770479:C:T	47770479	NA,T	NA,C	NA,1	NA,inf	NA,inf	NA,0.351888	0.000223491	0.000243296
2	chr11:47988713:A:G	47988713	NA,G	NA,A	NA,1	NA,inf	NA,inf	NA,0.358713	0.000223355	0.000243306
2	chr11:47900057:CTA:C	47900057	NA,C	NA,CTA	NA,1	NA,-inf	NA,inf	NA,0.44839	0.000223312	0.000246173
2	chr11:48210750:T:A	48210750	A,NA	T,NA	1,NA	-inf,NA	inf,NA	1.36204,NA	0.000223278	0.000311792
2	chr11:47545643:A:G	47545643	NA,G	NA,A	NA,1	NA,inf	NA,inf	NA,0.295374	0.000223189	0.000242397
2	chr11:47603804:G:A	47603804	NA,A	NA,G	NA,1	NA,-inf	NA,inf	NA,0.525609	0.000223121	0.000248609
2	chr11:47523551:A:G	47523551	NA,G	NA,A	NA,1	NA,inf	NA,inf	NA,0.444797	0.000223078	0.000246043
2	chr11:47756573:C:T	47756573	T,T	C,C	1,1	inf,-inf	inf,inf	0.224666,1.49228	0.000222478	0.000249249
2	chr11:47674765:C:T	47674765	NA,T	NA,C	NA,1	NA,inf	NA,inf	NA,0.344034	0.000222227	0.00024189
2	chr11:47768224:C:T	47768224	T,T	C,C	1,1	-inf,-inf	inf,inf	2.46948,0.122798	0.00022215	0.000257109
2	chr11:48349899:T:C	48349899	C,NA	T,NA	1,NA	-inf,NA	inf,NA	2.05416,NA	0.000222135	0.000240454
2	chr11:47814455:C:T	47814455	NA,T	NA,C	NA,1	NA,inf	NA,inf	NA,0.425854	0.000221818	0.000244627
2	chr11:48192315:C:T	48192315	NA,T	NA,C	NA,1	NA,inf	NA,inf	NA,0.41948	0.000221248	0.000243565
2	chr11:47975378:C:A	47975378	NA,A	NA,C	NA,1	NA,-inf	NA,inf	NA,0.332616	0.000221209	0.000241004
2	chr11:47736979:A:G	47736979	G,G	A,A	1,1	-inf,-inf	inf,inf	2.46745,0.119259	0.000221074	0.00025588
2	chr11:47829824:C:T	47829824	T,T	C,C	1,1	inf,-inf	inf,inf	3.43187,1.05597	0.000221048	0.00135558
2	chr11:47700603:CCAACA:C	47700603	NA,C	NA,CCAACA	NA,1	NA,inf	NA,inf	NA,0.311307	0.000220906	0.0002406
2	chr11:47542433:G:T	47542433	NA,T	NA,G	NA,1	NA,-inf	NA,inf	NA,0.522151	0.000220682	0.000245987
2	chr11:48122672:G:A	48122672	A,A	G,G	1,1	inf,-inf	inf,inf	0.883643,1.64008	0.000220604	0.000274639
2	chr11:48263632:C:A	48263632	NA,A	NA,C	NA,1	NA,-inf	NA,inf	NA,0.404442	0.000220513	0.00024264
2	chr11:47567467:A:T	47567467	NA,T	NA,A	NA,1	NA,-inf	NA,inf	NA,0.521057	0.000220486	0.000245755
2	chr11:47746660:G:A	47746660	A,NA	G,NA	1,NA	-inf,NA	inf,NA	1.12744,NA	0.000220235	0.000274678
2	chr11:47820029:G:A	47820029	A,A	G,G	1,1	inf,-inf	inf,inf	3.414,1.06406	0.00022022	0.00133345
2	chr11:47771255:C:T	47771255	NA,T	NA,C	NA,1	NA,inf	NA,inf	NA,0.340001	0.000220107	0.00023966
2	chr11:47723806:G:A	47723806	NA,A	NA,G	NA,1	NA,-inf	NA,inf	NA,0.218821	0.000219913	0.000237707
2	chr11:47432593:A:T	47432593	NA,T	NA,A	NA,1	NA,inf	NA,inf	NA,0.320079	0.000219717	0.000239352
2	chr11:48145090:C:T	48145090	NA,T	NA,C	NA,1	NA,inf	NA,inf	NA,0.43334	0.000219692	0.000241187
2	chr11:48200615:C:T	48200615	T,T	C,C	1,1	-inf,inf	inf,inf	1.66866,0.383004	0.000219607	0.000231708
2	chr11:47966682:C:T	47966682	NA,T	NA,C	NA,1	NA,-inf	NA,inf	NA,0.358465	0.000219553	0.000240215
2	chr11:47736980:A:C	47736980	C,C	A,A	1,1	-inf,-inf	inf,inf	2.45882,0.125503	0.000219552	0.000254016
2	chr11:47941481:T:C	47941481	NA,C	NA,T	NA,1	NA,inf	NA,inf	NA,0.373499	0.000219468	0.000240631
2	chr11:47516106:G:A	47516106	NA,A	NA,G	NA,1	NA,-inf	NA,inf	NA,0.477427	0.000219197	0.000243199
2	chr11:47840920:A:G	47840920	NA,G	NA,A	NA,1	NA,inf	NA,inf	NA,0.478266	0.000219138	0.000241093
2	chr11:47464242:G:A	47464242	NA,A	NA,G	NA,1	NA,inf	NA,inf	NA,0.330822	0.000218731	0.0002381
2	chr11:47889501:G:A	47889501	NA,A	NA,G	NA,1	NA,inf	NA,inf	NA,0.442025	0.00021854	0.000240444
2	chr11:48166345:G:C	48166345	NA,C	NA,G	NA,1	NA,-inf	NA,inf	NA,0.324888	0.000218481	0.000238089
2	chr11:47519840:G:A	47519840	A,NA	G,NA	1,NA	inf,NA	inf,NA	0.888339,NA	0.000218472	0.000242598
2	chr11:47774391:C:T	47774391	NA,T	NA,C	NA,1	NA,inf	NA,inf	NA,0.333386	0.000218441	0.000237855
2	chr11:48210934:A:G	48210934	G,G	A,A	1,1	-inf,inf	inf,inf	0.195487,1.29692	0.000218277	0.000234122
2	chr11:47748836:G:A	47748836	NA,A	NA,G	NA,1	NA,inf	NA,inf	NA,0.333509	0.000218255	0.000237673
2	chr11:48341187:A:C	48341187	NA,C	NA,A	NA,1	NA,-inf	NA,inf	NA,0.351032	0.00021823	0.000238755
2	chr11:47847301:C:G	47847301	G,G	C,C	1,1	inf,-inf	inf,inf	3.40491,1.06258	0.000218178	0.00130981
2	chr11:47521597:A:G	47521597	NA,G	NA,A	NA,1	NA,-inf	NA,inf	NA,0.510652	0.000218034	0.000242948
2	chr11:47449306:C:T	47449306	NA,T	NA,C	NA,1	NA,inf	NA,inf	NA,0.322273	0.000217902	0.000237095
2	chr11:47886023:T:G	47886023	G,G	T,T	1,1	-inf,-inf	inf,inf	3.02037,0.248562	0.000217385	0.000515046
2	chr11:47875217:G:A	47875217	NA,A	NA,G	NA,1	NA,-inf	NA,inf	NA,0.333657	0.000217275	0.000236753
2	chr11:48355708:T:A	48355708	NA,A	NA,T	NA,1	NA,inf	NA,inf	NA,0.40368	0.000217214	0.000239295
2	chr11:48358691:C:G	48358691	NA,G	NA,C	NA,1	NA,-inf	NA,inf	NA,0.458113	0.000217106	0.000240299
2	chr11:48080654:G:A	48080654	NA,A	NA,G	NA,1	NA,inf	NA,inf	NA,0.372582	0.000217084	0.000237655
2	chr11:48180411:T:A	48180411	A,A	T,T	1,1	-inf,inf	inf,inf	1.69756,0.34528	0.000217069	0.000229018
2	chr11:47922826:G:A	47922826	NA,A	NA,G	NA,1	NA,inf	NA,inf	NA,0.36846	0.000217058	0.000237587
2	chr11:48150425:C:T	48150425	NA,T	NA,C	NA,1	NA,inf	NA,inf	NA,0.408683	0.000216943	0.00023891
2	chr11:47562864:C:T	47562864	NA,T	NA,C	NA,1	NA,inf	NA,inf	NA,0.295787	0.000216756	0.000236114
2	chr11:47835968:C:T	47835968	T,T	C,C	1,1	inf,-inf	inf,inf	3.45413,1.0217	0.000216728	0.00133641
2	chr11:48028495:A:G	48028495	NA,G	NA,A	NA,1	NA,inf	NA,inf	NA,0.28973	0.000216687	0.000235362
2	chr11:47581327:G:A	47581327	A,A	G,G	1,1	-inf,inf	inf,inf	3.39857,0.00160656	0.000216468	0.000880773
2	chr11:47877358:A:G	47877358	NA,G	NA,A	NA,1	NA,-inf	NA,inf	NA,0.490797	0.000216457	0.000240751
2	chr11:48330770:T:G	48330770	NA,G	NA,T	NA,1	NA,-inf	NA,inf	NA,0.416603	0.0002164	0.000238595
2	chr11:48018367:G:A	48018367	NA,A	NA,G	NA,1	NA,-inf	NA,inf	NA,0.315559	0.000216201	0.000235621
2	chr11:47921506:T:C	47921506	NA,C	NA,T	NA,1	NA,inf	NA,inf	NA,0.365089	0.000216197	0.000236646
2	chr11:48359219:G:C	48359219	NA,C	NA,G	NA,1	NA,-inf	NA,inf	NA,0.453525	0.000216022	0.000239078
2	chr11:47899009:G:T	47899009	NA,T	NA,G	NA,1	NA,inf	NA,inf	NA,0.418142	0.0002159	0.000237618
2	chr11:47927493:C:T	47927493	NA,T	NA,C	NA,1	NA,inf	NA,inf	NA,0.363191	0.00021571	0.000236115
2	chr11:47915502:C:T	47915502	NA,T	NA,C	NA,1	NA,inf	NA,inf	NA,0.362068	0.000215496	0.000235876
2	chr11:47595116:A:G	47595116	NA,G	NA,A	NA,1	NA,inf	NA,inf	NA,0.291104	0.000215464	0.000234724
2	chr11:47875553:C:T	47875553	NA,T	NA,C	NA,1	NA,-inf	NA,inf	NA,0.32671	0.000215441	0.000234776
2	chr11:47428613:A:G	47428613	NA,G	NA,A	NA,1	NA,inf	NA,inf	NA,0.345429	0.0002153	0.000235638
2	chr11:47931406:G:T	47931406	NA,T	NA,G	NA,1	NA,inf	NA,inf	NA,0.360791	0.000215102	0.00023545
2	chr11:48296958:T:G	48296958	NA,G	NA,T	NA,1	NA,-inf	NA,inf	NA,0.411129	0.000215078	0.000237121
2	chr11:47969177:C:T	47969177	NA,T	NA,C	NA,1	NA,-inf	NA,inf	NA,0.366221	0.000215029	0.000235893
2	chr11:48340219:G:T	48340219	NA,T	NA,G	NA,1	NA,-inf	NA,inf	NA,0.448544	0.000214843	0.000237752
2	chr11:47827256:T:C	47827256	NA,C	NA,T	NA,1	NA,inf	NA,inf	NA,0.363604	0.000214815	0.00023529
2	chr11:48206945:G:T	48206945	T,T	G,G	1,1	-inf,inf	inf,inf	0.233557,1.27359	0.000214747	0.000230028
2	chr11:47503700:T:C	47503700	NA,C	NA,T	NA,1	NA,-inf	NA,inf	NA,0.496287	0.000214731	0.000239167
2	chr11:47782861:G:A	47782861	NA,A	NA,G	NA,1	NA,inf	NA,inf	NA,0.319416	0.000214585	0.000233719
2	chr11:47693213:G:C	47693213	NA,C	NA,G	NA,1	NA,inf	NA,inf	NA,0.288569	0.000214558	0.000233763
2	chr11:47652911:C:T	47652911	NA,T	NA,C	NA,1	NA,inf	NA,inf	NA,0.287783	0.000214476	0.000233666
2	chr11:47636762:C:T	47636762	T,T	C,C	1,1	inf,-inf	inf,inf	3.35545,1.18725	0.000214232	0.00138811
2	chr11:48231498:G:A	48231498	NA,A	NA,G	NA,1	NA,-inf	NA,inf	NA,0.336666	0.000214081	0.000234255
2	chr11:48333978:T:C	48333978	C,NA	T,NA	1,NA	-inf,NA	inf,NA	0.869572,NA	0.000213977	0.000246687
2	chr11:48080926:C:T	48080926	T,T	C,C	1,1	inf,-inf	inf,inf	0.733199,1.5466	0.000213873	0.000303623
2	chr11:48076364:T:C	48076364	C,NA	T,NA	1,NA	-inf,NA	inf,NA	0.35476,NA	0.000213837	0.000229189
2	chr11:47409752:A:G	47409752	NA,G	NA,A	NA,1	NA,inf	NA,inf	NA,0.393289	0.000213804	0.000235228
2	chr11:47605953:A:G	47605953	NA,G	NA,A	NA,1	NA,-inf	NA,inf	NA,0.339012	0.000213787	0.000233987
2	chr11:47415737:T:TC	47415737	NA,TC	NA,T	NA,1	NA,-inf	NA,inf	NA,0.452986	0.000213533	0.000235252
2	chr11:47757493:T:C	47757493	C,C	T,T	1,1	-inf,-inf	inf,inf	2.45249,0.0925146	0.000213189	0.000246838
2	chr11:48037972:C:T	48037972	NA,T	NA,C	NA,1	NA,inf	NA,inf	NA,0.378952	0.000213041	0.00023442
2	chr11:48377367:C:T	48377367	NA,T	NA,C	NA,1	NA,inf	NA,inf	NA,0.350385	0.000212997	0.000232832
2	chr11:47736753:C:A	47736753	NA,A	NA,C	NA,1	NA,inf	NA,inf	NA,0.282516	0.000212898	0.00023198
2	chr11:47770917:G:A	47770917	A,A	G,G	1,1	inf,-inf	inf,inf	1.35807,1.20873	0.000212895	0.000287989
2	chr11:48023079:G:A	48023079	NA,A	NA,G	NA,1	NA,-inf	NA,inf	NA,0.302405	0.000212707	0.000231855
2	chr11:47455997:G:A	47455997	NA,A	NA,G	NA,1	NA,inf	NA,inf	NA,0.280531	0.00021263	0.000231672
2	chr11:47933410:C:A	47933410	A,A	C,C	1,1	inf,-inf	inf,inf	2.82899,0.347677	0.000212448	0.000464981
2	chr11:47457821:T:G	47457821	NA,G	NA,T	NA,1	NA,inf	NA,inf	NA,0.289705	0.000212251	0.000230803
2	chr11:48341558:C:T	48341558	NA,T	NA,C	NA,1	NA,-inf	NA,inf	NA,0.435907	0.000211981	0.000234524
2	chr11:48235973:C:A	48235973	NA,A	NA,C	NA,1	NA,-inf	NA,inf	NA,0.262341	0.000211943	0.000230469
2	chr11:48156901:T:C	48156901	NA,C	NA,T	NA,1	NA,-inf	NA,inf	NA,0.33214	0.00021187	0.000231906
2	chr11:47655014:G:A	47655014	NA,A	NA,G	NA,1	NA,inf	NA,inf	NA,0.382268	0.000211671	0.000232686
2	chr11:48201913:T:C	48201913	C,C	T,T	1,1	-inf,inf	inf,inf	0.213883,1.27352	0.000211659	0.000226914
2	chr11:47402622:G:A	47402622	NA,A	NA,G	NA,1	NA,-inf	NA,inf	NA,0.377751	0.000211342	0.00023279
2	chr11:48000311:T:A	48000311	A,A	T,T	1,1	inf,-inf	inf,inf	1.24759,0.0255663	0.000211131	0.000224356
2	chr11:48256741:A:T	48256741	NA,T	NA,A	NA,1	NA,-inf	NA,inf	NA,0.430777	0.000211022	0.000233409
2	chr11:48060765:A:T	48060765	NA,T	NA,A	NA,1	NA,inf	NA,inf	NA,0.268568	0.000211008	0.000229313
2	chr11:47505304:T:C	47505304	NA,C	NA,T	NA,1	NA,-inf	NA,inf	NA,0.478734	0.000210814	0.000234698
2	chr11:47669487:C:T	47669487	T,NA	C,NA	1,NA	inf,NA	inf,NA	0.949299,NA	0.000210664	0.000234799
2	chr11:47982372:A:G	47982372	NA,G	NA,A	NA,1	NA,inf	NA,inf	NA,0.404899	0.0002106	0.000230655
2	chr11:47825876:G:A	47825876	A,A	G,G	1,1	inf,-inf	inf,inf	3.42131,1.02317	0.000210577	0.00126789
2	chr11:47887165:C:A	47887165	NA,A	NA,C	NA,1	NA,inf	NA,inf	NA,0.277665	0.000210186	0.000229167
2	chr11:47398206:G:T	47398206	T,T	G,G	1,1	inf,-inf	inf,inf	3.99829,0.429291	0.000209714	0.00157379
2	chr11:47569425:T:G	47569425	NA,G	NA,T	NA,1	NA,-inf	NA,inf	NA,0.476071	0.000209677	0.000233467
2	chr11:48187992:C:T	48187992	NA,T	NA,C	NA,1	NA,-inf	NA,inf	NA,0.323695	0.000209628	0.00022947
2	chr11:48266538:G:T	48266538	T,NA	G,NA	1,NA	-inf,NA	inf,NA	0.868917,NA	0.00020959	0.000243826
2	chr11:47864571:T:C	47864571	NA,C	NA,T	NA,1	NA,inf	NA,inf	NA,0.346404	0.000209404	0.000229764
2	chr11:48151980:T:C	48151980	NA,C	NA,T	NA,1	NA,-inf	NA,inf	NA,0.314508	0.000209396	0.000229088
2	chr11:48178509:A:G	48178509	NA,G	NA,A	NA,1	NA,inf	NA,inf	NA,0.380234	0.000209375	0.000230558
2	chr11:47815377:A:G	47815377	NA,G	NA,A	NA,1	NA,-inf	NA,inf	NA,0.380851	0.00020925	0.000230338
2	chr11:47498242:ACAAAAAGTT:A	47498242	A,A	ACAAAAAGTT,ACAAAAAGTT	1,1	-inf,-inf	inf,inf	3.38265,0.0357496	0.000209201	0.000850477
2	chr11:48196001:C:A	48196001	NA,A	NA,C	NA,1	NA,inf	NA,inf	NA,0.379219	0.000209142	0.000230299
2	chr11:48196000:G:A	48196000	NA,A	NA,G	NA,1	NA,inf	NA,inf	NA,0.379038	0.000209099	0.000230252
2	chr11:48285341:G:A	48285341	NA,A	NA,G	NA,1	NA,-inf	NA,inf	NA,0.261975	0.000209086	0.000227701
2	chr11:47458725:T:C	47458725	NA,C	NA,T	NA,1	NA,inf	NA,inf	NA,0.277073	0.000209015	0.000227343
2	chr11:47502847:A:G	47502847	NA,G	NA,A	NA,1	NA,-inf	NA,inf	NA,0.407689	0.000208962	0.000230662
2	chr11:47974313:C:T	47974313	T,NA	C,NA	1,NA	inf,NA	inf,NA	0.709592,NA	0.000208755	0.000232303
2	chr11:47713581:T:A	47713581	NA,A	NA,T	NA,1	NA,inf	NA,inf	NA,0.318203	0.000208718	0.000228453
2	chr11:48240969:C:T	48240969	NA,T	NA,C	NA,1	NA,-inf	NA,inf	NA,0.418839	0.000208389	0.000230444
2	chr11:47925284:G:A	47925284	A,A	G,G	1,1	inf,inf	inf,inf	3.36903,0.0319339	0.000208373	0.000499222
2	chr11:47988110:G:C	47988110	NA,C	NA,G	NA,1	NA,inf	NA,inf	NA,0.33247	0.000208213	0.000227927
2	chr11:48294768:A:T	48294768	NA,T	NA,A	NA,1	NA,inf	NA,inf	NA,0.328814	0.000208043	0.000227431
2	chr11:48028753:T:C	48028753	NA,C	NA,T	NA,1	NA,inf	NA,inf	NA,0.329926	0.000207989	0.000227652
2	chr11:48330986:C:T	48330986	NA,T	NA,C	NA,1	NA,-inf	NA,inf	NA,0.416591	0.000207948	0.000229933
2	chr11:48068748:G:A	48068748	NA,A	NA,G	NA,1	NA,-inf	NA,inf	NA,0.285048	0.000207919	0.000226717
2	chr11:47977625:C:T	47977625	NA,T	NA,C	NA,1	NA,inf	NA,inf	NA,0.330827	0.000207828	0.000227506
2	chr11:47725513:C:T	47725513	NA,T	NA,C	NA,1	NA,inf	NA,inf	NA,0.403237	0.000207812	0.000229589
2	chr11:48235133:A:G	48235133	NA,G	NA,A	NA,1	NA,-inf	NA,inf	NA,0.414966	0.000207548	0.000229497
2	chr11:47657657:C:T	47657657	NA,T	NA,C	NA,1	NA,inf	NA,inf	NA,0.364254	0.000207478	0.000228052
2	chr11:48244993:A:G	48244993	NA,G	NA,A	NA,1	NA,inf	NA,inf	NA,0.342663	0.00020747	0.000227442
2	chr11:48259664:T:C	48259664	NA,C	NA,T	NA,1	NA,-inf	NA,inf	NA,0.414298	0.000207408	0.000229339
2	chr11:47912291:A:C	47912291	NA,C	NA,A	NA,1	NA,inf	NA,inf	NA,0.328015	0.000207161	0.000226779
2	chr11:48381392:T:G	48381392	NA,G	NA,T	NA,1	NA,inf	NA,inf	NA,0.36048	0.000206914	0.000227578
2	chr11:47899441:G:T	47899441	T,NA	G,NA	1,NA	-inf,NA	inf,NA	1.00911,NA	0.000206911	0.000245997
2	chr11:48215001:G:A	48215001	A,A	G,G	1,1	-inf,inf	inf,inf	0.253921,1.24396	0.000206884	0.000221493
2	chr11:48278543:A:G	48278543	NA,G	NA,A	NA,1	NA,-inf	NA,inf	NA,0.411103	0.00020681	0.000228656
2	chr11:48281961:T:A	48281961	NA,A	NA,T	NA,1	NA,-inf	NA,inf	NA,0.411078	0.000206802	0.000228647
2	chr11:48286575:T:C	48286575	NA,C	NA,T	NA,1	NA,-inf	NA,inf	NA,0.251136	0.000206775	0.000225138
2	chr11:48096795:T:TA	48096795	TA,TA	T,T	1,1	inf,-inf	inf,inf	2.99016,0.179695	0.000206763	0.00115906
2	chr11:48025748:A:G	48025748	NA,G	NA,A	NA,1	NA,inf	NA,inf	NA,0.36767	0.000206753	0.000227667
2	chr11:47514304:T:C	47514304	NA,C	NA,T	NA,1	NA,-inf	NA,inf	NA,0.458208	0.000206591	0.000229833
2	chr11:47992237:G:A	47992237	A,A	G,G	1,1	-inf,-inf	inf,inf	2.64506,0.173344	0.000206474	0.000667926
2	chr11:48341308:A:G	48341308	NA,G	NA,A	NA,1	NA,-inf	NA,inf	NA,0.303032	0.000206255	0.000225686
2	chr11:47496649:C:T	47496649	NA,T	NA,C	NA,1	NA,-inf	NA,inf	NA,0.376999	0.000206193	0.000227694
2	chr11:47869782:A:G	47869782	NA,G	NA,A	NA,1	NA,-inf	NA,inf	NA,0.289486	0.000206139	0.00022475
2	chr11:48085210:C:G	48085210	NA,G	NA,C	NA,1	NA,-inf	NA,inf	NA,0.274935	0.000206022	0.00022463
2	chr11:48325722:C:T	48325722	NA,T	NA,C	NA,1	NA,inf	NA,inf	NA,0.340823	0.000205822	0.00022611
2	chr11:48292882:G:A	48292882	NA,A	NA,G	NA,1	NA,inf	NA,inf	NA,0.317671	0.000205546	0.000224708
2	chr11:47952648:G:A	47952648	NA,A	NA,G	NA,1	NA,-inf	NA,inf	NA,0.372219	0.000205539	0.000226359
2	chr11:47809084:G:A	47809084	NA,A	NA,G	NA,1	NA,-inf	NA,inf	NA,0.365767	0.000205526	0.000226316
2	chr11:47565416:A:G	47565416	NA,G	NA,A	NA,1	NA,inf	NA,inf	NA,0.304688	0.000205498	0.000224933
2	chr11:47532208:G:T	47532208	NA,T	NA,G	NA,1	NA,inf	NA,inf	NA,0.304674	0.000205494	0.000224929
2	chr11:48059323:A:G	48059323	NA,G	NA,A	NA,1	NA,-inf	NA,inf	NA,0.272667	0.000205431	0.000223997
2	chr11:48250231:C:T	48250231	T,T	C,C	1,1	-inf,inf	inf,inf	0.286852,1.2009	0.0002054	0.000219064
2	chr11:48003193:T:G	48003193	NA,G	NA,T	NA,1	NA,-inf	NA,inf	NA,0.272315	0.000205204	0.000223771
2	chr11:47859001:G:A	47859001	NA,A	NA,G	NA,1	NA,inf	NA,inf	NA,0.328199	0.000205176	0.000225115
2	chr11:48040922:A:G	48040922	NA,G	NA,A	NA,1	NA,-inf	NA,inf	NA,0.270833	0.000205127	0.000223667
2	chr11:48292611:G:A	48292611	NA,A	NA,G	NA,1	NA,-inf	NA,inf	NA,0.284207	0.00020512	0.000224004
2	chr11:48252895:C:T	48252895	NA,T	NA,C	NA,1	NA,inf	NA,inf	NA,0.314396	0.000204873	0.000223969
2	chr11:47719832:T:C	47719832	NA,C	NA,T	NA,1	NA,inf	NA,inf	NA,0.280204	0.000204828	0.000223216
2	chr11:47647415:T:C	47647415	NA,C	NA,T	NA,1	NA,-inf	NA,inf	NA,0.275293	0.000204718	0.000223059
2	chr11:48293728:G:A	48293728	NA,A	NA,G	NA,1	NA,inf	NA,inf	NA,0.313976	0.000204691	0.00022378
2	chr11:47757487:T:C	47757487	NA,C	NA,T	NA,1	NA,inf	NA,inf	NA,0.300798	0.000204686	0.000224048
2	chr11:48244170:T:C	48244170	NA,C	NA,T	NA,1	NA,-inf	NA,inf	NA,0.234839	0.000204632	0.000222671
2	chr11:47741679:A:AAG	47741679	NA,AAG	NA,A	NA,1	NA,-inf	NA,inf	NA,0.383022	0.000204573	0.000225798
2	chr11:47692499:C:T	47692499	NA,T	NA,C	NA,1	NA,inf	NA,inf	NA,0.276315	0.000204571	0.00022292
2	chr11:47658209:C:T	47658209	NA,T	NA,C	NA,1	NA,inf	NA,inf	NA,0.351131	0.000204538	0.000224803
2	chr11:47938321:A:G	47938321	NA,G	NA,A	NA,1	NA,inf	NA,inf	NA,0.363918	0.000204525	0.000226099
2	chr11:48107332:G:T	48107332	T,NA	G,NA	1,NA	-inf,NA	inf,NA	2.81006,NA	0.000204471	0.000221652
2	chr11:47412829:G:T	47412829	NA,T	NA,G	NA,1	NA,inf	NA,inf	NA,0.301005	0.00020425	0.000223593
2	chr11:48253813:T:C	48253813	NA,C	NA,T	NA,1	NA,inf	NA,inf	NA,0.328206	0.000204238	0.000223893
2	chr11:48195364:T:C	48195364	C,C	T,T	1,1	-inf,inf	inf,inf	0.233398,1.24422	0.000204148	0.000218718
2	chr11:48051968:C:T	48051968	NA,T	NA,C	NA,1	NA,-inf	NA,inf	NA,0.267144	0.000204057	0.00022252
2	chr11:48255434:G:T	48255434	NA,T	NA,G	NA,1	NA,-inf	NA,inf	NA,0.241184	0.000203995	0.000222228
2	chr11:48008013:G:A	48008013	NA,A	NA,G	NA,1	NA,inf	NA,inf	NA,0.348105	0.000203988	0.000224285
2	chr11:48032377:A:G	48032377	NA,G	NA,A	NA,1	NA,inf	NA,inf	NA,0.228127	0.000203907	0.000221646
2	chr11:48358801:C:T	48358801	NA,T	NA,C	NA,1	NA,-inf	NA,inf	NA,0.278496	0.000203705	0.00022248
2	chr11:48207915:TTATTTATTTATGTATTTATA:T	48207915	NA,T	NA,TTATTTATTTATGTATTTATA	NA,1	NA,inf	NA,inf	NA,0.325593	0.000203681	0.000223279
2	chr11:47561593:A:G	47561593	G,NA	A,NA	1,NA	inf,NA	inf,NA	0.922885,NA	0.000203635	0.000226915
2	chr11:48388169:C:T	48388169	NA,T	NA,C	NA,1	NA,-inf	NA,inf	NA,0.277911	0.00020357	0.000222333
2	chr11:48283552:G:A	48283552	NA,A	NA,G	NA,1	NA,inf	NA,inf	NA,0.307864	0.000203317	0.000222287
2	chr11:47585855:T:C	47585855	NA,C	NA,T	NA,1	NA,-inf	NA,inf	NA,0.294875	0.000203243	0.000222473
2	chr11:47652586:A:G	47652586	NA,G	NA,A	NA,1	NA,inf	NA,inf	NA,0.383027	0.00020323	0.00022463
2	chr11:47733377:T:C	47733377	NA,C	NA,T	NA,1	NA,-inf	NA,inf	NA,0.287357	0.000202998	0.000221572
2	chr11:47933304:C:T	47933304	NA,T	NA,C	NA,1	NA,inf	NA,inf	NA,0.356365	0.000202863	0.000224237
2	chr11:48221686:A:G	48221686	NA,G	NA,A	NA,1	NA,-inf	NA,inf	NA,0.288871	0.00020286	0.000221993
2	chr11:47683177:C:T	47683177	NA,T	NA,C	NA,1	NA,inf	NA,inf	NA,0.278281	0.000202849	0.000221164
2	chr11:47768885:G:A	47768885	NA,A	NA,G	NA,1	NA,inf	NA,inf	NA,0.216656	0.000202732	0.000220507
2	chr11:48206884:T:C	48206884	C,C	T,T	1,1	-inf,inf	inf,inf	1.64496,0.345262	0.000202683	0.000213965
2	chr11:48341189:A:G	48341189	NA,G	NA,A	NA,1	NA,-inf	NA,inf	NA,0.287615	0.000202671	0.000221788
2	chr11:48219048:G:A	48219048	NA,A	NA,G	NA,1	NA,-inf	NA,inf	NA,0.392433	0.000202631	0.000223984
2	chr11:48209305:C:T	48209305	NA,T	NA,C	NA,1	NA,inf	NA,inf	NA,0.344482	0.00020257	0.000222902
2	chr11:48187077:A:G	48187077	NA,G	NA,A	NA,1	NA,inf	NA,inf	NA,0.263941	0.00020253	0.000221348
2	chr11:48266968:G:A	48266968	NA,A	NA,G	NA,1	NA,inf	NA,inf	NA,0.304039	0.00020252	0.000221417
2	chr11:48013922:G:A	48013922	A,A	G,G	1,1	inf,inf	inf,inf	1.13602,0.247577	0.000202465	0.00021773
2	chr11:47996530:C:T	47996530	NA,T	NA,C	NA,1	NA,-inf	NA,inf	NA,0.260608	0.000202439	0.000220793
2	chr11:48280467:A:C	48280467	NA,C	NA,A	NA,1	NA,-inf	NA,inf	NA,0.225742	0.000202382	0.000220268
2	chr11:48138996:G:A	48138996	NA,A	NA,G	NA,1	NA,inf	NA,inf	NA,0.313423	0.000202311	0.000221607
2	chr11:48319015:C:T	48319015	NA,T	NA,C	NA,1	NA,-inf	NA,inf	NA,0.272364	0.000202305	0.000220963
2	chr11:47670333:A:T	47670333	NA,T	NA,A	NA,1	NA,inf	NA,inf	NA,0.361864	0.000202295	0.000223021
2	chr11:48198314:G:T	48198314	T,T	G,G	1,1	inf,-inf	inf,inf	1.07926,0.802344	0.000202247	0.000228273
2	chr11:47455179:A:G	47455179	NA,G	NA,A	NA,1	NA,-inf	NA,inf	NA,0.358865	0.00020224	0.000223261
2	chr11:48233673:C:T	48233673	NA,T	NA,C	NA,1	NA,inf	NA,inf	NA,0.303082	0.00020222	0.000221096
2	chr11:47430336:A:G	47430336	NA,G	NA,A	NA,1	NA,inf	NA,inf	NA,0.291944	0.000202212	0.000221367
2	chr11:47791884:C:T	47791884	NA,T	NA,C	NA,1	NA,inf	NA,inf	NA,0.290172	0.00020221	0.000221355
2	chr11:48190708:G:T	48190708	NA,T	NA,G	NA,1	NA,-inf	NA,inf	NA,0.289664	0.000201933	0.000221049
2	chr11:48208721:T:C	48208721	NA,C	NA,T	NA,1	NA,-inf	NA,inf	NA,0.263182	0.000201863	0.000220459
2	chr11:48043710:A:T	48043710	NA,T	NA,A	NA,1	NA,inf	NA,inf	NA,0.380803	0.000201814	0.000221521
2	chr11:48333428:T:A	48333428	NA,A	NA,T	NA,1	NA,-inf	NA,inf	NA,0.270072	0.000201699	0.000220315
2	chr11:48040331:A:G	48040331	NA,G	NA,A	NA,1	NA,-inf	NA,inf	NA,0.256209	0.000201697	0.000219974
2	chr11:48148700:G:T	48148700	NA,T	NA,G	NA,1	NA,-inf	NA,inf	NA,0.257026	0.000201556	0.000219836
2	chr11:48123695:T:C	48123695	C,C	T,T	1,1	inf,-inf	inf,inf	0.931311,1.64686	0.000201494	0.00026046
2	chr11:47542381:C:A	47542381	A,NA	C,NA	1,NA	inf,NA	inf,NA	0.913614,NA	0.000201367	0.000224351
2	chr11:47685201:C:T	47685201	T,T	C,C	1,1	-inf,-inf	inf,inf	0.586076,0.749817	0.00020134	0.000215396
2	chr11:48092657:T:A	48092657	NA,A	NA,T	NA,1	NA,-inf	NA,inf	NA,0.287839	0.000201212	0.000220292
2	chr11:47402469:G:A	47402469	NA,A	NA,G	NA,1	NA,inf	NA,inf	NA,0.360215	0.000201168	0.000221868
2	chr11:48340936:T:C	48340936	NA,C	NA,T	NA,1	NA,-inf	NA,inf	NA,0.266883	0.000201064	0.000219619
2	chr11:48272485:C:T	48272485	T,NA	C,NA	1,NA	inf,NA	inf,NA	0.662729,NA	0.000201061	0.000223367
2	chr11:48171149:C:T	48171149	NA,T	NA,C	NA,1	NA,inf	NA,inf	NA,0.332844	0.000201038	0.000221303
2	chr11:48172829:C:T	48172829	NA,T	NA,C	NA,1	NA,-inf	NA,inf	NA,0.319636	0.000200924	0.000220902
2	chr11:48331211:C:T	48331211	NA,T	NA,C	NA,1	NA,-inf	NA,inf	NA,0.266254	0.000200922	0.000219465
2	chr11:47458033:T:C	47458033	NA,C	NA,T	NA,1	NA,inf	NA,inf	NA,0.286427	0.000200846	0.000219891
2	chr11:47650590:T:C	47650590	NA,C	NA,T	NA,1	NA,inf	NA,inf	NA,0.267999	0.000200842	0.000218976
2	chr11:48349061:T:G	48349061	NA,G	NA,T	NA,1	NA,-inf	NA,inf	NA,0.2655	0.000200754	0.000219283
2	chr11:48138754:C:T	48138754	T,NA	C,NA	1,NA	inf,NA	inf,NA	0.863953,NA	0.000200619	0.000228498
2	chr11:47965500:C:T	47965500	NA,T	NA,C	NA,1	NA,inf	NA,inf	NA,0.358089	0.000200549	0.000221089
2	chr11:47420113:C:T	47420113	T,T	C,C	1,1	-inf,-inf	inf,inf	2.83186,0.353674	0.000200511	0.00110687
2	chr11:48200387:C:A	48200387	A,A	C,C	1,1	-inf,inf	inf,inf	0.203839,1.24636	0.000200499	0.000215088
2	chr11:48322637:A:G	48322637	NA,G	NA,A	NA,1	NA,-inf	NA,inf	NA,0.264165	0.000200455	0.00021896
2	chr11:47946906:G:T	47946906	T,NA	G,NA	1,NA	inf,NA	inf,NA	0.72087,NA	0.000200424	0.000222506
2	chr11:47433079:C:T	47433079	NA,T	NA,C	NA,1	NA,inf	NA,inf	NA,0.367888	0.000200375	0.000221325
2	chr11:48318014:C:T	48318014	NA,T	NA,C	NA,1	NA,-inf	NA,inf	NA,0.263446	0.000200277	0.000218768
2	chr11:47963917:T:A	47963917	NA,A	NA,T	NA,1	NA,-inf	NA,inf	NA,0.250733	0.000200205	0.000218385
2	chr11:47693933:T:G	47693933	G,NA	T,NA	1,NA	-inf,NA	inf,NA	0.490639,NA	0.000200188	0.000217472
2	chr11:47925973:T:C	47925973	NA,C	NA,T	NA,1	NA,inf	NA,inf	NA,0.238411	0.000200165	0.000218418
2	chr11:48033824:G:A	48033824	NA,A	NA,G	NA,1	NA,-inf	NA,inf	NA,0.250127	0.000200146	0.000218308
2	chr11:47973259:A:G	47973259	NA,G	NA,A	NA,1	NA,-inf	NA,inf	NA,0.250108	0.000200061	0.00021823
2	chr11:48331378:G:T	48331378	NA,T	NA,G	NA,1	NA,-inf	NA,inf	NA,0.262297	0.000200038	0.000218509
2	chr11:48371337:G:A	48371337	NA,A	NA,G	NA,1	NA,-inf	NA,inf	NA,0.262169	0.000200003	0.00021847
2	chr11:48243023:A:T	48243023	NA,T	NA,A	NA,1	NA,-inf	NA,inf	NA,0.275874	0.000199966	0.000218838
2	chr11:48331372:CT:C	48331372	NA,C	NA,CT	NA,1	NA,-inf	NA,inf	NA,0.261935	0.000199961	0.000218425
2	chr11:48331499:T:A	48331499	NA,A	NA,T	NA,1	NA,-inf	NA,inf	NA,0.261935	0.000199961	0.000218425
2	chr11:48334096:T:G	48334096	NA,G	NA,T	NA,1	NA,-inf	NA,inf	NA,0.261935	0.000199961	0.000218425
2	chr11:48324870:A:T	48324870	NA,T	NA,A	NA,1	NA,-inf	NA,inf	NA,0.261935	0.000199961	0.000218425
2	chr11:48333093:G:A	48333093	NA,A	NA,G	NA,1	NA,-inf	NA,inf	NA,0.261935	0.000199961	0.000218425
2	chr11:48325982:T:C	48325982	NA,C	NA,T	NA,1	NA,-inf	NA,inf	NA,0.261935	0.000199961	0.000218425
2	chr11:47924610:G:A	47924610	A,A	G,G	1,1	inf,-inf	inf,inf	2.74573,0.322329	0.000199947	0.000415217
2	chr11:47429731:C:T	47429731	T,T	C,C	1,1	inf,inf	inf,inf	0.744176,0.540124	0.000199907	0.000211594
2	chr11:47892943:T:C	47892943	NA,C	NA,T	NA,1	NA,-inf	NA,inf	NA,0.294601	0.000199856	0.000218679
2	chr11:48169821:G:A	48169821	NA,A	NA,G	NA,1	NA,inf	NA,inf	NA,0.251766	0.000199785	0.000218367
2	chr11:47873801:G:A	47873801	NA,A	NA,G	NA,1	NA,inf	NA,inf	NA,0.303316	0.000199779	0.000219175
2	chr11:47505716:C:T	47505716	NA,T	NA,C	NA,1	NA,inf	NA,inf	NA,0.380577	0.00019977	0.000220921
2	chr11:48379235:C:T	48379235	NA,T	NA,C	NA,1	NA,-inf	NA,inf	NA,0.261053	0.000199756	0.000218203
2	chr11:48023909:A:C	48023909	NA,C	NA,A	NA,1	NA,-inf	NA,inf	NA,0.352841	0.000199755	0.000220303
2	chr11:48216997:G:A	48216997	A,A	G,G	1,1	-inf,inf	inf,inf	0.271719,1.21464	0.000199507	0.000213495
2	chr11:47931925:C:T	47931925	T,T	C,C	1,1	inf,-inf	inf,inf	2.751,0.370246	0.000199358	0.000423724
2	chr11:48040540:C:T	48040540	NA,T	NA,C	NA,1	NA,-inf	NA,inf	NA,0.257623	0.000199336	0.000217956
2	chr11:48334879:T:A	48334879	NA,A	NA,T	NA,1	NA,-inf	NA,inf	NA,0.258457	0.000199114	0.000217515
2	chr11:47972561:C:A	47972561	NA,A	NA,C	NA,1	NA,-inf	NA,inf	NA,0.245743	0.000199084	0.000217179
2	chr11:47782819:T:C	47782819	NA,C	NA,T	NA,1	NA,inf	NA,inf	NA,0.239486	0.00019907	0.000217185
2	chr11:48215543:T:C	48215543	NA,C	NA,T	NA,1	NA,inf	NA,inf	NA,0.298229	0.000199063	0.000218063
2	chr11:47715631:A:AG	47715631	AG,NA	A,NA	1,NA	inf,NA	inf,NA	0.90179,NA	0.000199056	0.000221571
2	chr11:47397385:C:T	47397385	NA,T	NA,C	NA,1	NA,inf	NA,inf	NA,0.349166	0.000199019	0.000219453
2	chr11:47879019:C:T	47879019	T,T	C,C	1,1	-inf,-inf	inf,inf	2.49282,0.521675	0.000198739	0.000748394
2	chr11:48035379:C:T	48035379	NA,T	NA,C	NA,1	NA,inf	NA,inf	NA,0.339642	0.000198719	0.000218514
2	chr11:47922755:A:T	47922755	NA,T	NA,A	NA,1	NA,inf	NA,inf	NA,0.219522	0.000198483	0.000216445
2	chr11:47793733:T:G	47793733	NA,G	NA,T	NA,1	NA,-inf	NA,inf	NA,0.207362	0.000198329	0.000215974
2	chr11:47686178:G:A	47686178	NA,A	NA,G	NA,1	NA,inf	NA,inf	NA,0.335619	0.000198324	0.000218428
2	chr11:48348891:A:G	48348891	NA,G	NA,A	NA,1	NA,inf	NA,inf	NA,0.319738	0.000198275	0.000217997
2	chr11:48273146:A:C	48273146	NA,C	NA,A	NA,1	NA,-inf	NA,inf	NA,0.267856	0.000198261	0.000216977
2	chr11:47997609:T:C	47997609	NA,C	NA,T	NA,1	NA,inf	NA,inf	NA,0.229853	0.000198178	0.000216278
2	chr11:48297657:C:T	48297657	NA,T	NA,C	NA,1	NA,-inf	NA,inf	NA,0.254743	0.000198148	0.000216481
2	chr11:47720603:C:A	47720603	NA,A	NA,C	NA,1	NA,inf	NA,inf	NA,0.220679	0.000198028	0.000215965
2	chr11:47867759:C:T	47867759	NA,T	NA,C	NA,1	NA,-inf	NA,inf	NA,0.375235	0.000198022	0.000219096
2	chr11:48133499:A:G	48133499	NA,G	NA,A	NA,1	NA,-inf	NA,inf	NA,0.268583	0.00019801	0.000216744
2	chr11:47540684:G:C	47540684	NA,C	NA,G	NA,1	NA,inf	NA,inf	NA,0.355146	0.000197907	0.000218546
2	chr11:48229212:T:A	48229212	A,A	T,T	1,1	inf,-inf	inf,inf	0.450053,1.278	0.000197879	0.000213805
2	chr11:47614286:CTTAA:C	47614286	NA,C	NA,CTTAA	NA,1	NA,-inf	NA,inf	NA,0.270955	0.000197843	0.000216598
2	chr11:47587509:T:C	47587509	C,C	T,T	1,1	inf,inf	inf,inf	0.741854,0.528705	0.000197679	0.000209146
2	chr11:47447268:C:T	47447268	T,T	C,C	1,1	inf,-inf	inf,inf	4.25112,1.24211	0.000197671	0.0384477
2	chr11:47523970:T:C	47523970	NA,C	NA,T	NA,1	NA,inf	NA,inf	NA,0.243111	0.000197616	0.000215456
2	chr11:48123893:C:T	48123893	NA,T	NA,C	NA,1	NA,-inf	NA,inf	NA,0.266524	0.000197578	0.000216272
2	chr11:47957465:T:C	47957465	C,C	T,T	1,1	-inf,inf	inf,inf	2.90367,0.169774	0.000197566	0.000439422
2	chr11:48232334:C:T	48232334	NA,T	NA,C	NA,1	NA,inf	NA,inf	NA,0.291004	0.000197485	0.000216344
2	chr11:48136657:T:C	48136657	NA,C	NA,T	NA,1	NA,-inf	NA,inf	NA,0.266056	0.000197478	0.000216163
2	chr11:48214971:G:A	48214971	NA,A	NA,G	NA,1	NA,-inf	NA,inf	NA,0.365852	0.000197387	0.000218072
2	chr11:47480336:C:T	47480336	T,T	C,C	1,1	-inf,inf	inf,inf	3.34526,0.0372027	0.000197343	0.000807841
2	chr11:47850436:A:G	47850436	NA,G	NA,A	NA,1	NA,inf	NA,inf	NA,0.246969	0.000197341	0.000215186
2	chr11:48231784:T:C	48231784	NA,C	NA,T	NA,1	NA,inf	NA,inf	NA,0.28989	0.000197259	0.000216096
2	chr11:47708098:C:T	47708098	NA,T	NA,C	NA,1	NA,inf	NA,inf	NA,0.200234	0.000197194	0.000214796
2	chr11:47966431:C:T	47966431	NA,T	NA,C	NA,1	NA,inf	NA,inf	NA,0.340807	0.000197097	0.000217231
2	chr11:47903589:G:A	47903589	NA,A	NA,G	NA,1	NA,inf	NA,inf	NA,0.340822	0.00019706	0.000217195
2	chr11:47952051:A:G	47952051	NA,G	NA,A	NA,1	NA,inf	NA,inf	NA,0.23575	0.000197003	0.000214933
2	chr11:47855651:TGCTGGGATTACAGGCGTAA:T	47855651	NA,T	NA,TGCTGGGATTACAGGCGTAA	NA,1	NA,inf	NA,inf	NA,0.354349	0.000196865	0.000217066
2	chr11:48188957:C:T	48188957	NA,T	NA,C	NA,1	NA,-inf	NA,inf	NA,0.327925	0.000196811	0.000216765
2	chr11:48341255:T:C	48341255	NA,C	NA,T	NA,1	NA,-inf	NA,inf	NA,0.26041	0.000196804	0.00021538
2	chr11:47778223:C:G	47778223	G,G	C,C	1,1	inf,-inf	inf,inf	3.33066,1.03123	0.000196767	0.00110611
2	chr11:47881604:G:T	47881604	NA,T	NA,G	NA,1	NA,inf	NA,inf	NA,0.240942	0.000196516	0.000214268
2	chr11:48244178:A:G	48244178	NA,G	NA,A	NA,1	NA,-inf	NA,inf	NA,0.238403	0.000196444	0.000214591
2	chr11:47494345:A:G	47494345	NA,G	NA,A	NA,1	NA,inf	NA,inf	NA,0.264366	0.000196434	0.000215059
2	chr11:47519842:G:A	47519842	NA,A	NA,G	NA,1	NA,inf	NA,inf	NA,0.235479	0.000196397	0.000214089
2	chr11:48303053:A:G	48303053	NA,G	NA,A	NA,1	NA,inf	NA,inf	NA,0.298774	0.000196362	0.000215866
2	chr11:48333551:G:A	48333551	NA,A	NA,G	NA,1	NA,-inf	NA,inf	NA,0.244621	0.000196217	0.000214372
2	chr11:48334132:G:A	48334132	NA,A	NA,G	NA,1	NA,-inf	NA,inf	NA,0.244281	0.000196154	0.000214303
2	chr11:48279948:T:A	48279948	NA,A	NA,T	NA,1	NA,-inf	NA,inf	NA,0.244339	0.00019615	0.0002143
2	chr11:47908323:T:C	47908323	NA,C	NA,T	NA,1	NA,inf	NA,inf	NA,0.32168	0.000196101	0.000215524
2	chr11:47627010:C:G	47627010	G,G	C,C	1,1	inf,inf	inf,inf	0.733749,0.540221	0.000195827	0.000207338
2	chr11:48128038:A:G	48128038	NA,G	NA,A	NA,1	NA,-inf	NA,inf	NA,0.258023	0.000195808	0.000214341
2	chr11:47432010:A:G	47432010	NA,G	NA,A	NA,1	NA,inf	NA,inf	NA,0.26057	0.000195742	0.000214296
2	chr11:48316072:C:G	48316072	NA,G	NA,C	NA,1	NA,-inf	NA,inf	NA,0.321999	0.00019572	0.00021554
2	chr11:48195870:C:T	48195870	NA,T	NA,C	NA,1	NA,-inf	NA,inf	NA,0.234775	0.000195614	0.000213696
2	chr11:48387204:G:A	48387204	NA,A	NA,G	NA,1	NA,-inf	NA,inf	NA,0.321003	0.000195544	0.000215344
2	chr11:47993596:G:A	47993596	NA,A	NA,G	NA,1	NA,inf	NA,inf	NA,0.357059	0.000195485	0.000214654
2	chr11:48290122:T:C	48290122	NA,C	NA,T	NA,1	NA,-inf	NA,inf	NA,0.241112	0.000195483	0.000213578
2	chr11:47435988:A:G	47435988	G,G	A,A	1,1	inf,-inf	inf,inf	3.662,0.718522	0.000195458	0.00128139
2	chr11:48158363:T:C	48158363	NA,C	NA,T	NA,1	NA,-inf	NA,inf	NA,0.235442	0.00019528	0.000213187
2	chr11:48286318:C:T	48286318	NA,T	NA,C	NA,1	NA,-inf	NA,inf	NA,0.240012	0.000195255	0.000213331
2	chr11:47583912:G:C	47583912	NA,C	NA,G	NA,1	NA,-inf	NA,inf	NA,0.133512	0.00019525	0.000211878
2	chr11:48302671:A:T	48302671	NA,T	NA,A	NA,1	NA,inf	NA,inf	NA,0.327742	0.000195197	0.000214013
2	chr11:47924027:G:A	47924027	A,A	G,G	1,1	inf,-inf	inf,inf	2.72719,0.319675	0.000195167	0.00040265
2	chr11:48167196:T:C	48167196	NA,C	NA,T	NA,1	NA,inf	NA,inf	NA,0.271965	0.000195151	0.000213358
2	chr11:47401636:T:C	47401636	NA,C	NA,T	NA,1	NA,-inf	NA,inf	NA,0.318166	0.000195144	0.000214836
2	chr11:48163603:T:C	48163603	NA,C	NA,T	NA,1	NA,-inf	NA,inf	NA,0.234383	0.000195064	0.000212954
2	chr11:48307446:G:A	48307446	NA,A	NA,G	NA,1	NA,-inf	NA,inf	NA,0.318308	0.000194991	0.00021473
2	chr11:48303603:G:T	48303603	NA,T	NA,G	NA,1	NA,-inf	NA,inf	NA,0.238733	0.000194989	0.000213042
2	chr11:48195447:A:G	48195447	NA,G	NA,A	NA,1	NA,inf	NA,inf	NA,0.229763	0.000194909	0.000212827
2	chr11:47724112:T:C	47724112	NA,C	NA,T	NA,1	NA,inf	NA,inf	NA,0.268228	0.000194825	0.000213266
2	chr11:48288578:A:G	48288578	NA,G	NA,A	NA,1	NA,-inf	NA,inf	NA,0.23778	0.000194794	0.000212831
2	chr11:47907470:A:C	47907470	NA,C	NA,A	NA,1	NA,inf	NA,inf	NA,0.213738	0.000194761	0.00021259
2	chr11:47853439:TTAAA:T	47853439	NA,T	NA,TTAAA	NA,1	NA,inf	NA,inf	NA,0.3095	0.000194739	0.000214299
2	chr11:47657645:G:C	47657645	NA,C	NA,G	NA,1	NA,inf	NA,inf	NA,0.267318	0.000194709	0.000213118
2	chr11:47910569:G:A	47910569	A,A	G,G	1,1	inf,inf	inf,inf	1.52988,0.303682	0.000194662	0.000216615
2	chr11:48210111:A:T	48210111	NA,T	NA,A	NA,1	NA,inf	NA,inf	NA,0.228547	0.000194656	0.000212553
2	chr11:48310931:A:G	48310931	NA,G	NA,A	NA,1	NA,-inf	NA,inf	NA,0.236781	0.00019459	0.000212611
2	chr11:48077039:G:A	48077039	NA,A	NA,G	NA,1	NA,-inf	NA,inf	NA,0.362725	0.000194563	0.000215027
2	chr11:47455654:C:A	47455654	NA,A	NA,C	NA,1	NA,inf	NA,inf	NA,0.214918	0.000194558	0.00021192
2	chr11:48378293:C:T	48378293	NA,T	NA,C	NA,1	NA,inf	NA,inf	NA,0.276389	0.000194488	0.000213071
2	chr11:47628066:G:A	47628066	A,NA	G,NA	1,NA	inf,NA	inf,NA	0.853753,NA	0.000194446	0.000221704
2	chr11:47803685:CCT:C	47803685	NA,C	NA,CCT	NA,1	NA,inf	NA,inf	NA,0.192807	0.000194415	0.000211901
2	chr11:48160169:G:T	48160169	NA,T	NA,G	NA,1	NA,inf	NA,inf	NA,0.22705	0.000194345	0.000212227
2	chr11:48298215:A:G	48298215	G,NA	A,NA	1,NA	-inf,NA	inf,NA	0.395263,NA	0.000194323	0.000210638
2	chr11:48309052:C:T	48309052	NA,T	NA,C	NA,1	NA,-inf	NA,inf	NA,0.248679	0.000194299	0.000212657
2	chr11:47866981:A:G	47866981	NA,G	NA,A	NA,1	NA,inf	NA,inf	NA,0.340754	0.00019429	0.000214184
2	chr11:48286509:C:T	48286509	NA,T	NA,C	NA,1	NA,-inf	NA,inf	NA,0.235279	0.00019428	0.000212275
2	chr11:48260154:T:C	48260154	C,NA	T,NA	1,NA	inf,NA	inf,NA	0.639205,NA	0.000194258	0.000215747
2	chr11:47867162:C:T	47867162	T,T	C,C	1,1	-inf,-inf	inf,inf	2.51548,0.495437	0.000194224	0.00075022
2	chr11:47954686:T:A	47954686	NA,A	NA,T	NA,1	NA,inf	NA,inf	NA,0.22243	0.000194184	0.000211899
2	chr11:47925314:G:C	47925314	C,C	G,G	1,1	inf,-inf	inf,inf	2.68273,0.356345	0.000194158	0.000393551
2	chr11:48319696:T:C	48319696	NA,C	NA,T	NA,1	NA,-inf	NA,inf	NA,0.247663	0.00019412	0.000212459
2	chr11:48218421:T:C	48218421	NA,C	NA,T	NA,1	NA,inf	NA,inf	NA,0.273675	0.000194106	0.000212638
2	chr11:47831061:A:G	47831061	NA,G	NA,A	NA,1	NA,inf	NA,inf	NA,0.251315	0.000194015	0.000212398
2	chr11:48034652:T:G	48034652	NA,G	NA,T	NA,1	NA,-inf	NA,inf	NA,0.360666	0.000194009	0.000214421
2	chr11:47892746:G:A	47892746	NA,A	NA,G	NA,1	NA,-inf	NA,inf	NA,0.36494	0.000194003	0.000214558
2	chr11:47853222:C:T	47853222	NA,T	NA,C	NA,1	NA,inf	NA,inf	NA,0.27309	0.000193914	0.000212693
2	chr11:47886917:G:T	47886917	NA,T	NA,G	NA,1	NA,-inf	NA,inf	NA,0.364368	0.000193902	0.000214444
2	chr11:47853913:A:G	47853913	NA,G	NA,A	NA,1	NA,inf	NA,inf	NA,0.25109	0.000193892	0.000212266
2	chr11:48214176:G:A	48214176	NA,A	NA,G	NA,1	NA,inf	NA,inf	NA,0.27253	0.000193881	0.000212392
2	chr11:47693935:A:T	47693935	T,NA	A,NA	1,NA	-inf,NA	inf,NA	0.470213,NA	0.000193831	0.000210621
2	chr11:48312817:A:T	48312817	T,T	A,A	1,1	inf,-inf	inf,inf	0.705987,1.54922	0.000193813	0.00023153
2	chr11:47767179:G:C	47767179	C,NA	G,NA	1,NA	-inf,NA	inf,NA	0.906238,NA	0.000193807	0.000229519
2	chr11:47951764:T:C	47951764	NA,C	NA,T	NA,1	NA,inf	NA,inf	NA,0.220506	0.000193795	0.00021148
2	chr11:48055665:G:T	48055665	NA,T	NA,G	NA,1	NA,-inf	NA,inf	NA,0.218297	0.000193629	0.000211269
2	chr11:48014709:T:A	48014709	NA,A	NA,T	NA,1	NA,inf	NA,inf	NA,0.3121	0.000193585	0.000212556
2	chr11:47842780:A:C	47842780	NA,C	NA,A	NA,1	NA,inf	NA,inf	NA,0.335302	0.000193393	0.000213168
2	chr11:47729841:T:G	47729841	NA,G	NA,T	NA,1	NA,inf	NA,inf	NA,0.247361	0.000193247	0.000211558
2	chr11:48224802:T:C	48224802	NA,C	NA,T	NA,1	NA,inf	NA,inf	NA,0.269077	0.000193216	0.000211664
2	chr11:47949802:A:T	47949802	NA,T	NA,A	NA,1	NA,inf	NA,inf	NA,0.217625	0.000193199	0.000210839
2	chr11:48260423:G:C	48260423	NA,C	NA,G	NA,1	NA,-inf	NA,inf	NA,0.222937	0.000193183	0.000211069
2	chr11:47909259:C:T	47909259	NA,T	NA,C	NA,1	NA,inf	NA,inf	NA,0.227778	0.000192925	0.000210473
2	chr11:47912908:G:T	47912908	NA,T	NA,G	NA,1	NA,inf	NA,inf	NA,0.304263	0.000192851	0.000211919
2	chr11:48336064:C:T	48336064	NA,T	NA,C	NA,1	NA,-inf	NA,inf	NA,0.241108	0.000192825	0.000211047
2	chr11:48114676:A:T	48114676	NA,T	NA,A	NA,1	NA,-inf	NA,inf	NA,0.238021	0.000192672	0.000210845
2	chr11:48178839:C:T	48178839	NA,T	NA,C	NA,1	NA,inf	NA,inf	NA,0.225446	0.000192658	0.000210528
2	chr11:47791669:A:T	47791669	NA,T	NA,A	NA,1	NA,inf	NA,inf	NA,0.304608	0.000192598	0.000211748
2	chr11:48171140:G:T	48171140	NA,T	NA,G	NA,1	NA,inf	NA,inf	NA,0.266194	0.000192561	0.000210954
2	chr11:47825159:G:A	47825159	A,A	G,G	1,1	inf,-inf	inf,inf	3.33627,1.01171	0.000192502	0.00108437
2	chr11:47640556:C:T	47640556	NA,T	NA,C	NA,1	NA,inf	NA,inf	NA,0.341563	0.000192166	0.000212376
2	chr11:48009088:A:G	48009088	NA,G	NA,A	NA,1	NA,inf	NA,inf	NA,0.167498	0.000192154	0.000209141
2	chr11:47523235:G:C	47523235	NA,C	NA,G	NA,1	NA,-inf	NA,inf	NA,0.343987	0.000192152	0.000212472
2	chr11:48390251:G:A	48390251	NA,A	NA,G	NA,1	NA,-inf	NA,inf	NA,0.237438	0.000192136	0.000210294
2	chr11:48048729:G:A	48048729	NA,A	NA,G	NA,1	NA,-inf	NA,inf	NA,0.328739	0.000192109	0.000212159
2	chr11:48108465:A:G	48108465	NA,G	NA,A	NA,1	NA,-inf	NA,inf	NA,0.234872	0.000192055	0.000210173
2	chr11:47840327:G:A	47840327	NA,A	NA,G	NA,1	NA,-inf	NA,inf	NA,0.342138	0.000192042	0.00021231
2	chr11:47596077:G:A	47596077	NA,A	NA,G	NA,1	NA,-inf	NA,inf	NA,0.376901	0.000192038	0.00021305
2	chr11:47770649:G:A	47770649	NA,A	NA,G	NA,1	NA,-inf	NA,inf	NA,0.261806	0.000191981	0.000210539
2	chr11:48214044:G:A	48214044	NA,A	NA,G	NA,1	NA,-inf	NA,inf	NA,0.216093	0.00019198	0.000209748
2	chr11:47421529:T:C	47421529	C,C	T,T	1,1	inf,-inf	inf,inf	3.80567,0.666652	0.000191854	0.00148096
2	chr11:48013557:A:G	48013557	G,G	A,A	1,1	inf,inf	inf,inf	1.1145,0.232574	0.000191756	0.000206279
2	chr11:47893406:G:C	47893406	C,C	G,G	1,1	inf,-inf	inf,inf	0.0583884,1.36903	0.000191701	0.000211284
2	chr11:48368224:T:A	48368224	NA,A	NA,T	NA,1	NA,-inf	NA,inf	NA,0.222209	0.000191654	0.000209433
2	chr11:47903287:T:C	47903287	NA,C	NA,T	NA,1	NA,inf	NA,inf	NA,0.220299	0.000191647	0.000209069
2	chr11:47409959:C:T	47409959	NA,T	NA,C	NA,1	NA,inf	NA,inf	NA,0.287864	0.000191584	0.000210586
2	chr11:47873791:T:G	47873791	NA,G	NA,T	NA,1	NA,inf	NA,inf	NA,0.295326	0.000191575	0.000210532
2	chr11:48358200:G:C	48358200	NA,C	NA,G	NA,1	NA,inf	NA,inf	NA,0.261008	0.000191546	0.000209851
2	chr11:47748712:C:T	47748712	NA,T	NA,C	NA,1	NA,inf	NA,inf	NA,0.259217	0.000191535	0.000210045
2	chr11:47609097:T:C	47609097	NA,C	NA,T	NA,1	NA,-inf	NA,inf	NA,0.199599	0.000191509	0.000208657
2	chr11:47712606:T:C	47712606	NA,C	NA,T	NA,1	NA,inf	NA,inf	NA,0.250752	0.000191492	0.000209622
2	chr11:47421700:C:T	47421700	T,T	C,C	1,1	inf,-inf	inf,inf	3.56176,0.794883	0.000191487	0.00120077
2	chr11:47460493:C:T	47460493	NA,T	NA,C	NA,1	NA,inf	NA,inf	NA,0.199294	0.000191349	0.000208498
2	chr11:47944235:G:A	47944235	NA,A	NA,G	NA,1	NA,inf	NA,inf	NA,0.218776	0.000191342	0.000208741
2	chr11:48349059:A:T	48349059	T,T	A,A	1,1	inf,-inf	inf,inf	0.654816,1.54471	0.000191188	0.000226604
2	chr11:48221114:G:A	48221114	NA,A	NA,G	NA,1	NA,inf	NA,inf	NA,0.24798	0.000191178	0.000209085
2	chr11:47764939:A:G	47764939	NA,G	NA,A	NA,1	NA,-inf	NA,inf	NA,0.294797	0.000191156	0.00021041
2	chr11:48142659:G:C	48142659	NA,C	NA,G	NA,1	NA,-inf	NA,inf	NA,0.213876	0.000191147	0.000208714
2	chr11:48324234:A:T	48324234	NA,T	NA,A	NA,1	NA,-inf	NA,inf	NA,0.23248	0.000191141	0.000209212
2	chr11:48031331:TC:T	48031331	NA,T	NA,TC	NA,1	NA,inf	NA,inf	NA,0.17214	0.000191108	0.000208056
2	chr11:47929519:T:A	47929519	NA,A	NA,T	NA,1	NA,-inf	NA,inf	NA,0.297432	0.000191086	0.000210634
2	chr11:47985494:A:G	47985494	NA,G	NA,A	NA,1	NA,inf	NA,inf	NA,0.256167	0.000190928	0.0002092
2	chr11:47984508:T:C	47984508	NA,C	NA,T	NA,1	NA,inf	NA,inf	NA,0.22033	0.000190878	0.000208516
2	chr11:48326901:C:T	48326901	NA,T	NA,C	NA,1	NA,inf	NA,inf	NA,0.28025	0.000190777	0.000209678
2	chr11:48070375:G:A	48070375	NA,A	NA,G	NA,1	NA,-inf	NA,inf	NA,0.34058	0.000190754	0.000210706
2	chr11:48310443:A:T	48310443	NA,T	NA,A	NA,1	NA,-inf	NA,inf	NA,0.209567	0.000190715	0.000208385
2	chr11:47769877:C:T	47769877	T,T	C,C	1,1	inf,-inf	inf,inf	2.12888,0.488033	0.000190652	0.000222202
2	chr11:48377372:C:A	48377372	NA,A	NA,C	NA,1	NA,-inf	NA,inf	NA,0.22908	0.000190529	0.000208543
2	chr11:47396914:C:G	47396914	G,G	C,C	1,1	inf,-inf	inf,inf	3.89964,0.434669	0.00019047	0.00133608
2	chr11:48345892:C:G	48345892	NA,G	NA,C	NA,1	NA,inf	NA,inf	NA,0.267562	0.000190441	0.000209304
2	chr11:48259482:T:C	48259482	NA,C	NA,T	NA,1	NA,inf	NA,inf	NA,0.277979	0.000190376	0.000209232
2	chr11:48294274:C:T	48294274	NA,T	NA,C	NA,1	NA,inf	NA,inf	NA,0.277783	0.000190342	0.000209194
2	chr11:47880817:A:T	47880817	NA,T	NA,A	NA,1	NA,inf	NA,inf	NA,0.198247	0.000190327	0.000207782
2	chr11:47456344:G:A	47456344	NA,A	NA,G	NA,1	NA,inf	NA,inf	NA,0.193851	0.000190263	0.000207341
2	chr11:48308249:A:T	48308249	NA,T	NA,A	NA,1	NA,inf	NA,inf	NA,0.277255	0.000190247	0.000209089
2	chr11:47606083:A:G	47606083	NA,G	NA,A	NA,1	NA,-inf	NA,inf	NA,0.290033	0.000190245	0.000209402
2	chr11:47448164:C:T	47448164	NA,T	NA,C	NA,1	NA,-inf	NA,inf	NA,0.289113	0.000190155	0.00020929
2	chr11:48065913:C:A	48065913	NA,A	NA,C	NA,1	NA,-inf	NA,inf	NA,0.200717	0.000190141	0.000207519
2	chr11:47890604:C:T	47890604	NA,T	NA,C	NA,1	NA,-inf	NA,inf	NA,0.330537	0.000190106	0.000210101
2	chr11:48306242:T:C	48306242	NA,C	NA,T	NA,1	NA,-inf	NA,inf	NA,0.222607	0.000190102	0.000208298
2	chr11:48160483:T:C	48160483	NA,C	NA,T	NA,1	NA,inf	NA,inf	NA,0.205778	0.000190089	0.000207633
2	chr11:47952104:G:A	47952104	NA,A	NA,G	NA,1	NA,inf	NA,inf	NA,0.190034	0.000189971	0.000207425
2	chr11:48229172:T:C	48229172	NA,C	NA,T	NA,1	NA,inf	NA,inf	NA,0.264827	0.000189926	0.000208735
2	chr11:48358215:T:C	48358215	NA,C	NA,T	NA,1	NA,inf	NA,inf	NA,0.25116	0.000189735	0.000207868
2	chr11:47926569:T:A	47926569	A,A	T,T	1,1	inf,-inf	inf,inf	2.74814,0.276374	0.000189724	0.000395627
2	chr11:48289613:A:G	48289613	NA,G	NA,A	NA,1	NA,-inf	NA,inf	NA,0.304192	0.0001897	0.000208966
2	chr11:47811019:T:C	47811019	NA,C	NA,T	NA,1	NA,inf	NA,inf	NA,0.229872	0.000189649	0.000207643
2	chr11:47777658:C:T	47777658	NA,T	NA,C	NA,1	NA,inf	NA,inf	NA,0.20911	0.000189643	0.000206922
2	chr11:48366104:T:G	48366104	NA,G	NA,T	NA,1	NA,inf	NA,inf	NA,0.249917	0.00018951	0.000207622
2	chr11:48383213:A:T	48383213	NA,T	NA,A	NA,1	NA,inf	NA,inf	NA,0.249917	0.00018951	0.000207622
2	chr11:47989620:A:T	47989620	NA,T	NA,A	NA,1	NA,inf	NA,inf	NA,0.322562	0.000189442	0.000207979
2	chr11:48330479:G:A	48330479	NA,A	NA,G	NA,1	NA,-inf	NA,inf	NA,0.20229	0.000189312	0.000206868
2	chr11:48071419:C:T	48071419	NA,T	NA,C	NA,1	NA,-inf	NA,inf	NA,0.331496	0.00018925	0.000209002
2	chr11:48206544:A:G	48206544	G,G	A,A	1,1	inf,-inf	inf,inf	0.864967,1.50403	0.000189161	0.000232346
2	chr11:47719073:A:G	47719073	NA,G	NA,A	NA,1	NA,-inf	NA,inf	NA,0.27152	0.000189085	0.000207783
2	chr11:47456986:T:C	47456986	NA,C	NA,T	NA,1	NA,inf	NA,inf	NA,0.18733	0.000189049	0.000206041
2	chr11:48069146:C:A	48069146	NA,A	NA,C	NA,1	NA,-inf	NA,inf	NA,0.330216	0.000189043	0.000208767
2	chr11:47838514:C:T	47838514	NA,T	NA,C	NA,1	NA,inf	NA,inf	NA,0.237384	0.000188979	0.000206886
2	chr11:47886030:A:C	47886030	NA,C	NA,A	NA,1	NA,-inf	NA,inf	NA,0.334291	0.000188946	0.000208795
2	chr11:48360775:T:A	48360775	NA,A	NA,T	NA,1	NA,inf	NA,inf	NA,0.246742	0.000188927	0.000206985
2	chr11:48256201:T:C	48256201	NA,C	NA,T	NA,1	NA,inf	NA,inf	NA,0.207859	0.000188897	0.000206452
2	chr11:48003111:G:T	48003111	NA,T	NA,G	NA,1	NA,inf	NA,inf	NA,0.294932	0.000188888	0.000207838
2	chr11:47894374:T:C	47894374	NA,C	NA,T	NA,1	NA,-inf	NA,inf	NA,0.333343	0.000188792	0.00020862
2	chr11:47719151:G:C	47719151	NA,C	NA,G	NA,1	NA,inf	NA,inf	NA,0.24412	0.000188776	0.000207012
2	chr11:47896299:A:G	47896299	NA,G	NA,A	NA,1	NA,-inf	NA,inf	NA,0.333198	0.000188769	0.000208594
2	chr11:48287678:A:G	48287678	NA,G	NA,A	NA,1	NA,-inf	NA,inf	NA,0.222283	0.000188745	0.000206692
2	chr11:47888832:G:A	47888832	NA,A	NA,G	NA,1	NA,-inf	NA,inf	NA,0.332865	0.000188713	0.000208531
2	chr11:47877068:A:C	47877068	NA,C	NA,A	NA,1	NA,inf	NA,inf	NA,0.189826	0.000188709	0.000206042
2	chr11:47926342:C:T	47926342	NA,T	NA,C	NA,1	NA,inf	NA,inf	NA,0.317181	0.000188679	0.000207128
2	chr11:48256162:A:C	48256162	NA,C	NA,A	NA,1	NA,inf	NA,inf	NA,0.206479	0.00018864	0.000206173
2	chr11:47837194:T:C	47837194	NA,C	NA,T	NA,1	NA,inf	NA,inf	NA,0.187133	0.000188591	0.000205886
2	chr11:48270650:A:G	48270650	NA,G	NA,A	NA,1	NA,-inf	NA,inf	NA,0.198409	0.000188589	0.000206086
2	chr11:47543182:T:C	47543182	NA,C	NA,T	NA,1	NA,-inf	NA,inf	NA,0.166675	0.000188569	0.000205707
2	chr11:48268516:T:A	48268516	NA,A	NA,T	NA,1	NA,-inf	NA,inf	NA,0.205701	0.000188509	0.000206032
2	chr11:48277635:G:A	48277635	NA,A	NA,G	NA,1	NA,inf	NA,inf	NA,0.243878	0.000188452	0.000206462
2	chr11:47960136:C:G	47960136	NA,G	NA,C	NA,1	NA,inf	NA,inf	NA,0.315371	0.000188376	0.000206802
2	chr11:47864461:C:T	47864461	NA,T	NA,C	NA,1	NA,inf	NA,inf	NA,0.305331	0.000188253	0.0002074
2	chr11:47893161:G:A	47893161	NA,A	NA,G	NA,1	NA,-inf	NA,inf	NA,0.326196	0.000188226	0.000207903
2	chr11:48151256:G:A	48151256	NA,A	NA,G	NA,1	NA,inf	NA,inf	NA,0.242352	0.000188204	0.000206186
2	chr11:48162155:G:T	48162155	NA,T	NA,G	NA,1	NA,inf	NA,inf	NA,0.242352	0.000188204	0.000206186
2	chr11:48354013:T:A	48354013	NA,A	NA,T	NA,1	NA,-inf	NA,inf	NA,0.190312	0.000188197	0.000205504
2	chr11:47667399:C:T	47667399	NA,T	NA,C	NA,1	NA,inf	NA,inf	NA,0.280061	0.000188194	0.000207109
2	chr11:47677738:C:A	47677738	NA,A	NA,C	NA,1	NA,inf	NA,inf	NA,0.317081	0.000188168	0.00020783
2	chr11:47880105:C:T	47880105	NA,T	NA,C	NA,1	NA,-inf	NA,inf	NA,0.27775	0.000188151	0.000207053
2	chr11:47856171:A:G	47856171	NA,G	NA,A	NA,1	NA,inf	NA,inf	NA,0.240308	0.000188113	0.000206282
2	chr11:47968129:C:A	47968129	NA,A	NA,C	NA,1	NA,inf	NA,inf	NA,0.180728	0.000188075	0.000205379
2	chr11:47857085:C:T	47857085	NA,T	NA,C	NA,1	NA,inf	NA,inf	NA,0.304206	0.000188066	0.00020719
2	chr11:48328070:C:T	48328070	NA,T	NA,C	NA,1	NA,-inf	NA,inf	NA,0.258323	0.000188052	0.000206655
2	chr11:47480437:G:T	47480437	NA,T	NA,G	NA,1	NA,inf	NA,inf	NA,0.221045	0.000188038	0.000205885
2	chr11:48298068:G:T	48298068	NA,T	NA,G	NA,1	NA,inf	NA,inf	NA,0.241302	0.000187986	0.000205953
2	chr11:48215173:C:A	48215173	A,A	C,C	1,1	-inf,inf	inf,inf	0.245286,1.19271	0.000187975	0.000201401
2	chr11:47610843:A:G	47610843	NA,G	NA,A	NA,1	NA,-inf	NA,inf	NA,0.0961216	0.000187911	0.000204176
2	chr11:48262877:A:G	48262877	NA,G	NA,A	NA,1	NA,inf	NA,inf	NA,0.240827	0.000187901	0.000205861
2	chr11:47841399:A:G	47841399	NA,G	NA,A	NA,1	NA,inf	NA,inf	NA,0.182545	0.000187836	0.000205068
2	chr11:47463687:G:A	47463687	A,NA	G,NA	1,NA	inf,NA	inf,NA	0.855459,NA	0.000187834	0.000209045
2	chr11:48116684:G:C	48116684	NA,C	NA,G	NA,1	NA,inf	NA,inf	NA,0.177505	0.000187816	0.000204875
2	chr11:48266325:A:G	48266325	NA,G	NA,A	NA,1	NA,inf	NA,inf	NA,0.24011	0.000187776	0.000205723
2	chr11:48277289:T:C	48277289	NA,C	NA,T	NA,1	NA,inf	NA,inf	NA,0.239937	0.000187746	0.000205691
2	chr11:48192076:G:A	48192076	A,NA	G,NA	1,NA	-inf,NA	inf,NA	0.306429,NA	0.000187743	0.000202089
2	chr11:48234009:T:A	48234009	NA,A	NA,T	NA,1	NA,inf	NA,inf	NA,0.239761	0.000187715	0.000205657
2	chr11:47915137:A:G	47915137	NA,G	NA,A	NA,1	NA,inf	NA,inf	NA,0.310517	0.000187683	0.000206027
2	chr11:48313984:G:C	48313984	NA,C	NA,G	NA,1	NA,inf	NA,inf	NA,0.262327	0.000187653	0.00020621
2	chr11:47839195:G:A	47839195	NA,A	NA,G	NA,1	NA,inf	NA,inf	NA,0.301038	0.000187577	0.000206638
2	chr11:47854551:A:G	47854551	NA,G	NA,A	NA,1	NA,inf	NA,inf	NA,0.231581	0.00018749	0.000205297
2	chr11:48083893:G:A	48083893	NA,A	NA,G	NA,1	NA,-inf	NA,inf	NA,0.149549	0.000187391	0.000204195
2	chr11:48044690:G:A	48044690	NA,A	NA,G	NA,1	NA,-inf	NA,inf	NA,0.186179	0.000187372	0.000204545
2	chr11:47916499:A:G	47916499	NA,G	NA,A	NA,1	NA,inf	NA,inf	NA,0.308282	0.000187327	0.000205633
2	chr11:47879958:G:A	47879958	NA,A	NA,G	NA,1	NA,inf	NA,inf	NA,0.289016	0.000187313	0.000206683
2	chr11:48195197:T:C	48195197	C,C	T,T	1,1	-inf,inf	inf,inf	0.20099,1.20786	0.000187286	0.000200994
2	chr11:48183437:G:C	48183437	NA,C	NA,G	NA,1	NA,inf	NA,inf	NA,0.236877	0.000187278	0.000205171
2	chr11:47404894:G:A	47404894	NA,A	NA,G	NA,1	NA,inf	NA,inf	NA,0.246118	0.000187277	0.000205559
2	chr11:48342753:G:A	48342753	A,NA	G,NA	1,NA	inf,NA	inf,NA	0.740957,NA	0.000187274	0.000210772
2	chr11:48068926:G:A	48068926	NA,A	NA,G	NA,1	NA,inf	NA,inf	NA,0.155156	0.000187231	0.00020397
2	chr11:48234293:C:T	48234293	NA,T	NA,C	NA,1	NA,inf	NA,inf	NA,0.265377	0.000187211	0.000205855
2	chr11:48112017:C:T	48112017	NA,T	NA,C	NA,1	NA,-inf	NA,inf	NA,0.274355	0.00018709	0.00020591
2	chr11:47637452:G:A	47637452	NA,A	NA,G	NA,1	NA,-inf	NA,inf	NA,0.313208	0.000187063	0.000206682
2	chr11:47733496:C:T	47733496	NA,T	NA,C	NA,1	NA,inf	NA,inf	NA,0.309727	0.00018705	0.000206555
2	chr11:48247544:A:G	48247544	NA,G	NA,A	NA,1	NA,inf	NA,inf	NA,0.235737	0.000187019	0.000204895
2	chr11:47754400:A:G	47754400	G,G	A,A	1,1	inf,-inf	inf,inf	0.247832,1.38745	0.000186993	0.000209836
2	chr11:47557231:T:G	47557231	NA,G	NA,T	NA,1	NA,inf	NA,inf	NA,0.211435	0.000186978	0.000204318
2	chr11:47747145:C:T	47747145	NA,T	NA,C	NA,1	NA,inf	NA,inf	NA,0.233152	0.000186858	0.000204903
2	chr11:48079856:G:T	48079856	NA,T	NA,G	NA,1	NA,-inf	NA,inf	NA,0.183255	0.000186843	0.000203976
2	chr11:47772968:ATTT:A	47772968	NA,A	NA,ATTT	NA,1	NA,inf	NA,inf	NA,0.149335	0.000186835	0.000203725
2	chr11:48276329:T:C	48276329	NA,C	NA,T	NA,1	NA,inf	NA,inf	NA,0.234639	0.000186831	0.000204689
2	chr11:48365466:G:T	48365466	T,NA	G,NA	1,NA	inf,NA	inf,NA	0.793346,NA	0.000186785	0.000211903
2	chr11:47887934:T:C	47887934	NA,C	NA,T	NA,1	NA,-inf	NA,inf	NA,0.320338	0.000186731	0.000206277
2	chr11:47979919:G:C	47979919	NA,C	NA,G	NA,1	NA,-inf	NA,inf	NA,0.311448	0.000186717	0.000206098
2	chr11:48078707:A:G	48078707	NA,G	NA,A	NA,1	NA,inf	NA,inf	NA,0.162602	0.000186676	0.000203441
2	chr11:47769500:A:G	47769500	NA,G	NA,A	NA,1	NA,inf	NA,inf	NA,0.270289	0.000186614	0.000205104
2	chr11:48117239:C:A	48117239	NA,A	NA,C	NA,1	NA,-inf	NA,inf	NA,0.204911	0.000186599	0.000204219
2	chr11:48354440:A:G	48354440	G,NA	A,NA	1,NA	inf,NA	inf,NA	0.792839,NA	0.000186534	0.000211629
2	chr11:47664018:C:T	47664018	NA,T	NA,C	NA,1	NA,-inf	NA,inf	NA,0.0891573	0.000186494	0.000202703
2	chr11:48073433:C:T	48073433	NA,T	NA,C	NA,1	NA,-inf	NA,inf	NA,0.313537	0.000186473	0.000205844
2	chr11:48059618:A:T	48059618	T,T	A,A	1,1	inf,inf	inf,inf	0.827374,0.316709	0.000186468	0.000196779
2	chr11:48115800:TG:T	48115800	NA,T	NA,TG	NA,1	NA,-inf	NA,inf	NA,0.203553	0.000186361	0.00020396
2	chr11:48007649:C:T	48007649	NA,T	NA,C	NA,1	NA,inf	NA,inf	NA,0.19157	0.000186353	0.000203655
2	chr11:48191135:G:A	48191135	A,A	G,G	1,1	-inf,inf	inf,inf	0.221653,1.21163	0.000186306	0.000200109
2	chr11:47646397:C:T	47646397	NA,T	NA,C	NA,1	NA,inf	NA,inf	NA,0.221569	0.000186299	0.000203954
2	chr11:47829481:A:G	47829481	NA,G	NA,A	NA,1	NA,inf	NA,inf	NA,0.26822	0.000186292	0.000204744
2	chr11:47507016:C:A	47507016	NA,A	NA,C	NA,1	NA,inf	NA,inf	NA,0.276144	0.000186291	0.000205121
2	chr11:47595200:G:A	47595200	NA,A	NA,G	NA,1	NA,-inf	NA,inf	NA,0.211342	0.000186287	0.000203978
2	chr11:47624823:C:CA	47624823	NA,CA	NA,C	NA,1	NA,-inf	NA,inf	NA,0.211386	0.000186271	0.000203963
2	chr11:47942847:A:G	47942847	NA,G	NA,A	NA,1	NA,inf	NA,inf	NA,0.301551	0.000186262	0.000204458
2	chr11:47753302:T:C	47753302	NA,C	NA,T	NA,1	NA,inf	NA,inf	NA,0.211078	0.000186256	0.000203942
2	chr11:47964566:A:G	47964566	NA,G	NA,A	NA,1	NA,inf	NA,inf	NA,0.171111	0.000186232	0.000203398
2	chr11:47800611:C:T	47800611	T,NA	C,NA	1,NA	-inf,NA	inf,NA	0.397504,NA	0.000186208	0.000201573
2	chr11:47979091:C:T	47979091	NA,T	NA,C	NA,1	NA,inf	NA,inf	NA,0.195055	0.000186181	0.000203448
2	chr11:47935629:G:A	47935629	NA,A	NA,G	NA,1	NA,-inf	NA,inf	NA,0.267147	0.000186174	0.000205083
2	chr11:47574434:T:A	47574434	NA,A	NA,T	NA,1	NA,-inf	NA,inf	NA,0.210424	0.000186145	0.000203822
2	chr11:48171329:C:T	48171329	NA,T	NA,C	NA,1	NA,inf	NA,inf	NA,0.18561	0.000186123	0.000203366
2	chr11:47832610:TCCAA:T	47832610	NA,T	NA,TCCAA	NA,1	NA,inf	NA,inf	NA,0.266933	0.000186084	0.000204512
2	chr11:47781834:G:C	47781834	NA,C	NA,G	NA,1	NA,inf	NA,inf	NA,0.266933	0.000186084	0.000204512
2	chr11:48394663:C:T	48394663	NA,T	NA,C	NA,1	NA,-inf	NA,inf	NA,0.297221	0.000186016	0.000205177
2	chr11:47756134:T:C	47756134	NA,C	NA,T	NA,1	NA,inf	NA,inf	NA,0.266354	0.00018599	0.000204408
2	chr11:47815149:C:T	47815149	NA,T	NA,C	NA,1	NA,inf	NA,inf	NA,0.266085	0.000185943	0.000204356
2	chr11:47807919:C:T	47807919	NA,T	NA,C	NA,1	NA,inf	NA,inf	NA,0.220056	0.000185938	0.000203569
2	chr11:48245030:A:C	48245030	NA,C	NA,A	NA,1	NA,inf	NA,inf	NA,0.191591	0.000185912	0.000203225
2	chr11:48255142:A:C	48255142	NA,C	NA,A	NA,1	NA,inf	NA,inf	NA,0.191591	0.000185912	0.000203225
2	chr11:47652008:A:G	47652008	NA,G	NA,A	NA,1	NA,inf	NA,inf	NA,0.219035	0.000185873	0.000203493
2	chr11:47829699:C:T	47829699	NA,T	NA,C	NA,1	NA,inf	NA,inf	NA,0.219146	0.000185783	0.000203401
2	chr11:48128552:G:A	48128552	NA,A	NA,G	NA,1	NA,-inf	NA,inf	NA,0.17936	0.000185764	0.000202846
2	chr11:47897576:C:T	47897576	NA,T	NA,C	NA,1	NA,inf	NA,inf	NA,0.260618	0.000185762	0.000204071
2	chr11:48181761:T:C	48181761	C,C	T,T	1,1	-inf,inf	inf,inf	0.234428,1.2056	0.000185684	0.00019935
2	chr11:47982069:C:CA	47982069	NA,CA	NA,C	NA,1	NA,inf	NA,inf	NA,0.226345	0.000185637	0.000203408
2	chr11:48095010:G:A	48095010	NA,A	NA,G	NA,1	NA,-inf	NA,inf	NA,0.254731	0.000185609	0.000204278
2	chr11:47802639:C:T	47802639	NA,T	NA,C	NA,1	NA,inf	NA,inf	NA,0.206585	0.000185503	0.000203118
2	chr11:47799601:A:G	47799601	NA,G	NA,A	NA,1	NA,inf	NA,inf	NA,0.206563	0.0001855	0.000203114
2	chr11:48272379:C:T	48272379	T,T	C,C	1,1	inf,-inf	inf,inf	0.716268,1.51885	0.000185463	0.000221803
2	chr11:48332055:G:A	48332055	NA,A	NA,G	NA,1	NA,inf	NA,inf	NA,0.226309	0.000185443	0.000203167
2	chr11:47745316:G:A	47745316	NA,A	NA,G	NA,1	NA,inf	NA,inf	NA,0.21706	0.000185418	0.000203003
2	chr11:47769480:CAAAG:C	47769480	NA,C	NA,CAAAG	NA,1	NA,inf	NA,inf	NA,0.261762	0.000185397	0.000203953
2	chr11:47733733:T:C	47733733	NA,C	NA,T	NA,1	NA,inf	NA,inf	NA,0.261709	0.000185377	0.000203931
2	chr11:47901899:T:C	47901899	NA,C	NA,T	NA,1	NA,inf	NA,inf	NA,0.186274	0.000185323	0.00020229
2	chr11:48184172:G:T	48184172	NA,T	NA,G	NA,1	NA,inf	NA,inf	NA,0.235552	0.000185317	0.000203347
2	chr11:47600205:G:A	47600205	NA,A	NA,G	NA,1	NA,-inf	NA,inf	NA,0.162889	0.000185292	0.000202386
2	chr11:48185852:G:A	48185852	NA,A	NA,G	NA,1	NA,inf	NA,inf	NA,0.239914	0.000185276	0.000203368
2	chr11:47461677:C:T	47461677	NA,T	NA,C	NA,1	NA,inf	NA,inf	NA,0.167131	0.00018524	0.000201994
2	chr11:47870065:T:C	47870065	NA,C	NA,T	NA,1	NA,inf	NA,inf	NA,0.223278	0.000185186	0.000203064
2	chr11:47518765:G:C	47518765	NA,C	NA,G	NA,1	NA,inf	NA,inf	NA,0.298447	0.000185165	0.000204428
2	chr11:47563359:T:G	47563359	NA,G	NA,T	NA,1	NA,inf	NA,inf	NA,0.203784	0.000185013	0.000202586
2	chr11:47498022:C:G	47498022	NA,G	NA,C	NA,1	NA,inf	NA,inf	NA,0.203784	0.000185013	0.000202586
2	chr11:47555185:G:C	47555185	NA,C	NA,G	NA,1	NA,inf	NA,inf	NA,0.203784	0.000185013	0.000202586
2	chr11:47544946:C:G	47544946	NA,G	NA,C	NA,1	NA,inf	NA,inf	NA,0.203784	0.000185013	0.000202586
2	chr11:47519350:G:A	47519350	NA,A	NA,G	NA,1	NA,inf	NA,inf	NA,0.203784	0.000185013	0.000202586
2	chr11:47541292:A:AC	47541292	NA,AC	NA,A	NA,1	NA,inf	NA,inf	NA,0.203784	0.000185013	0.000202586
2	chr11:48337532:C:T	48337532	NA,T	NA,C	NA,1	NA,inf	NA,inf	NA,0.223611	0.000184987	0.00020267
2	chr11:48194873:G:A	48194873	NA,A	NA,G	NA,1	NA,-inf	NA,inf	NA,0.181557	0.000184973	0.000202337
2	chr11:48379515:G:A	48379515	NA,A	NA,G	NA,1	NA,inf	NA,inf	NA,0.251459	0.000184949	0.000203334
2	chr11:48324386:C:T	48324386	NA,T	NA,C	NA,1	NA,inf	NA,inf	NA,0.223141	0.00018491	0.000202585
2	chr11:48324537:C:G	48324537	NA,G	NA,C	NA,1	NA,inf	NA,inf	NA,0.223082	0.000184899	0.000202574
2	chr11:48289875:AG:A	48289875	NA,A	NA,AG	NA,1	NA,inf	NA,inf	NA,0.222638	0.000184827	0.000202494
2	chr11:47609728:G:T	47609728	NA,T	NA,G	NA,1	NA,-inf	NA,inf	NA,0.202568	0.000184782	0.000202337
2	chr11:47869883:C:G	47869883	NA,G	NA,C	NA,1	NA,inf	NA,inf	NA,0.258686	0.000184708	0.000203212
2	chr11:48185487:T:C	48185487	C,C	T,T	1,1	-inf,inf	inf,inf	0.273228,1.16716	0.000184601	0.000197571
2	chr11:48385309:T:A	48385309	NA,A	NA,T	NA,1	NA,-inf	NA,inf	NA,0.288267	0.000184566	0.000203545
2	chr11:47977899:G:T	47977899	NA,T	NA,G	NA,1	NA,inf	NA,inf	NA,0.220002	0.000184514	0.000202324
2	chr11:47646403:A:C	47646403	NA,C	NA,A	NA,1	NA,inf	NA,inf	NA,0.256296	0.000184513	0.000202967
2	chr11:48264290:A:G	48264290	NA,G	NA,A	NA,1	NA,inf	NA,inf	NA,0.183259	0.000184502	0.000201699
2	chr11:48222950:G:A	48222950	NA,A	NA,G	NA,1	NA,-inf	NA,inf	NA,0.257688	0.000184452	0.000202956
2	chr11:47646033:C:T	47646033	NA,T	NA,C	NA,1	NA,inf	NA,inf	NA,0.2556	0.000184407	0.000202848
2	chr11:48166840:A:G	48166840	G,NA	A,NA	1,NA	-inf,NA	inf,NA	0.776483,NA	0.000184381	0.00021382
2	chr11:48153447:C:T	48153447	NA,T	NA,C	NA,1	NA,-inf	NA,inf	NA,0.189034	0.000184356	0.000201987
2	chr11:48103685:G:A	48103685	NA,A	NA,G	NA,1	NA,-inf	NA,inf	NA,0.170971	0.000184341	0.000201315
2	chr11:47941730:T:C	47941730	NA,C	NA,T	NA,1	NA,-inf	NA,inf	NA,0.218156	0.000184313	0.000201949
2	chr11:47897583:T:A	47897583	NA,A	NA,T	NA,1	NA,-inf	NA,inf	NA,0.303781	0.000184275	0.000203475
2	chr11:48190424:C:T	48190424	NA,T	NA,C	NA,1	NA,inf	NA,inf	NA,0.218399	0.000184197	0.000201798
2	chr11:47809882:CACAA:C	47809882	NA,C	NA,CACAA	NA,1	NA,inf	NA,inf	NA,0.209765	0.000184195	0.000201669
2	chr11:47600898:G:T	47600898	NA,T	NA,G	NA,1	NA,inf	NA,inf	NA,0.258365	0.000184194	0.000202452
2	chr11:47860798:G:A	47860798	NA,A	NA,G	NA,1	NA,inf	NA,inf	NA,0.25465	0.000184141	0.000202351
2	chr11:48228991:C:A	48228991	A,NA	C,NA	1,NA	-inf,NA	inf,NA	0.310636,NA	0.000184109	0.000198434
2	chr11:48195363:A:C	48195363	NA,C	NA,A	NA,1	NA,-inf	NA,inf	NA,0.195522	0.000183901	0.000201356
2	chr11:47465785:C:A	47465785	NA,A	NA,C	NA,1	NA,inf	NA,inf	NA,0.198093	0.0001839	0.000201387
2	chr11:48273295:A:G	48273295	NA,G	NA,A	NA,1	NA,inf	NA,inf	NA,0.216951	0.000183891	0.000201471
2	chr11:48213669:C:G	48213669	NA,G	NA,C	NA,1	NA,inf	NA,inf	NA,0.225283	0.000183851	0.000201709
2	chr11:48203111:C:G	48203111	NA,G	NA,C	NA,1	NA,inf	NA,inf	NA,0.215843	0.00018377	0.000201333
2	chr11:47886089:A:G	47886089	G,G	A,A	1,1	inf,inf	inf,inf	3.55223,0.187796	0.000183644	0.00064213
2	chr11:47798675:T:A	47798675	NA,A	NA,T	NA,1	NA,-inf	NA,inf	NA,0.167535	0.000183629	0.000200402
2	chr11:48022549:C:A	48022549	NA,A	NA,C	NA,1	NA,inf	NA,inf	NA,0.264307	0.000183624	0.000201368
2	chr11:47914663:C:T	47914663	NA,T	NA,C	NA,1	NA,inf	NA,inf	NA,0.262206	0.000183552	0.000202238
2	chr11:47613401:T:A	47613401	NA,A	NA,T	NA,1	NA,inf	NA,inf	NA,0.287328	0.000183527	0.000202563
2	chr11:48180305:A:G	48180305	NA,G	NA,A	NA,1	NA,inf	NA,inf	NA,0.236474	0.000183523	0.000201616
2	chr11:48388930:T:G	48388930	G,G	T,T	1,1	inf,-inf	inf,inf	0.340851,1.40251	0.00018348	0.000208435
2	chr11:47863295:G:A	47863295	A,A	G,G	1,1	inf,inf	inf,inf	0.80279,0.134304	0.000183437	0.000191723
2	chr11:47820031:C:T	47820031	NA,T	NA,C	NA,1	NA,inf	NA,inf	NA,0.194146	0.000183403	0.00020083
2	chr11:47726957:T:C	47726957	NA,C	NA,T	NA,1	NA,inf	NA,inf	NA,0.194146	0.000183403	0.00020083
2	chr11:47722877:C:T	47722877	NA,T	NA,C	NA,1	NA,inf	NA,inf	NA,0.194146	0.000183403	0.00020083
2	chr11:47827723:C:T	47827723	NA,T	NA,C	NA,1	NA,inf	NA,inf	NA,0.194146	0.000183403	0.00020083
2	chr11:47997355:T:A	47997355	NA,A	NA,T	NA,1	NA,inf	NA,inf	NA,0.180273	0.000183385	0.000200438
2	chr11:47741858:G:A	47741858	NA,A	NA,G	NA,1	NA,inf	NA,inf	NA,0.204345	0.000183347	0.000200742
2	chr11:48234440:C:T	48234440	T,T	C,C	1,1	inf,-inf	inf,inf	0.667367,1.52038	0.000183315	0.000217518
2	chr11:48188109:T:C	48188109	NA,C	NA,T	NA,1	NA,inf	NA,inf	NA,0.168818	0.000183309	0.000200326
2	chr11:47811839:C:T	47811839	NA,T	NA,C	NA,1	NA,-inf	NA,inf	NA,0.247282	0.0001833	0.000201624
2	chr11:48202329:C:T	48202329	NA,T	NA,C	NA,1	NA,inf	NA,inf	NA,0.212712	0.000183272	0.000200787
2	chr11:47821878:G:A	47821878	NA,A	NA,G	NA,1	NA,inf	NA,inf	NA,0.157983	0.000183258	0.000200162
2	chr11:47855761:A:T	47855761	NA,T	NA,A	NA,1	NA,inf	NA,inf	NA,0.156245	0.000183067	0.000199951
2	chr11:47931147:A:G	47931147	NA,G	NA,A	NA,1	NA,inf	NA,inf	NA,0.258178	0.000182957	0.000201388
2	chr11:47452969:A:C	47452969	NA,C	NA,A	NA,1	NA,-inf	NA,inf	NA,0.135047	0.000182925	0.000199657
2	chr11:47398045:A:G	47398045	NA,G	NA,A	NA,1	NA,inf	NA,inf	NA,0.256183	0.000182902	0.00020135
2	chr11:48109071:A:G	48109071	NA,G	NA,A	NA,1	NA,inf	NA,inf	NA,0.232478	0.000182851	0.000200876
2	chr11:47457870:GA:G	47457870	NA,G	NA,GA	NA,1	NA,inf	NA,inf	NA,0.153459	0.000182832	0.000199433
2	chr11:47567554:C:A	47567554	NA,A	NA,C	NA,1	NA,-inf	NA,inf	NA,0.136526	0.000182814	0.00019929
2	chr11:48360867:A:G	48360867	NA,G	NA,A	NA,1	NA,-inf	NA,inf	NA,0.159625	0.00018278	0.000199676
2	chr11:47424741:A:T	47424741	T,T	A,A	1,1	inf,-inf	inf,inf	3.77999,0.635741	0.000182724	0.00136034
2	chr11:47928927:T:C	47928927	NA,C	NA,T	NA,1	NA,inf	NA,inf	NA,0.262422	0.000182617	0.000200939
2	chr11:48068195:C:T	48068195	NA,T	NA,C	NA,1	NA,-inf	NA,inf	NA,0.287171	0.000182559	0.0002014
2	chr11:47613437:AG:A	47613437	NA,A	NA,AG	NA,1	NA,-inf	NA,inf	NA,0.18908	0.00018255	0.000199903
2	chr11:47658853:G:A	47658853	NA,A	NA,G	NA,1	NA,inf	NA,inf	NA,0.198621	0.000182502	0.000199816
2	chr11:48140548:G:A	48140548	NA,A	NA,G	NA,1	NA,-inf	NA,inf	NA,0.181087	0.000182493	0.000199759
2	chr11:47930193:G:C	47930193	NA,C	NA,G	NA,1	NA,inf	NA,inf	NA,0.149258	0.000182471	0.000199352
2	chr11:47662898:C:A	47662898	NA,A	NA,C	NA,1	NA,inf	NA,inf	NA,0.186195	0.000182347	0.000199667
2	chr11:47973706:G:A	47973706	NA,A	NA,G	NA,1	NA,inf	NA,inf	NA,0.24192	0.0001823	0.000200503
2	chr11:47453842:T:C	47453842	NA,C	NA,T	NA,1	NA,inf	NA,inf	NA,0.187899	0.000182285	0.00019962
2	chr11:48248276:C:T	48248276	T,T	C,C	1,1	inf,-inf	inf,inf	0.715567,1.50773	0.000182254	0.000217891
2	chr11:48332215:A:G	48332215	NA,G	NA,A	NA,1	NA,inf	NA,inf	NA,0.233861	0.000182242	0.000200317
2	chr11:47624286:T:A	47624286	NA,A	NA,T	NA,1	NA,-inf	NA,inf	NA,0.186984	0.000182242	0.000199566
2	chr11:47994844:G:A	47994844	NA,A	NA,G	NA,1	NA,inf	NA,inf	NA,0.170422	0.000182173	0.000199103
2	chr11:47643052:A:G	47643052	NA,G	NA,A	NA,1	NA,-inf	NA,inf	NA,0.0888021	0.000182172	0.000198307
2	chr11:48137852:G:A	48137852	NA,A	NA,G	NA,1	NA,inf	NA,inf	NA,0.22802	0.000182165	0.000200113
2	chr11:48107597:A:G	48107597	NA,G	NA,A	NA,1	NA,-inf	NA,inf	NA,0.158069	0.000182157	0.000198973
2	chr11:47463911:G:A	47463911	NA,A	NA,G	NA,1	NA,inf	NA,inf	NA,0.239427	0.000182149	0.000200417
2	chr11:47777820:A:G	47777820	NA,G	NA,A	NA,1	NA,-inf	NA,inf	NA,0.0689	0.000182101	0.000198164
2	chr11:47853746:TG:T	47853746	NA,T	NA,TG	NA,1	NA,inf	NA,inf	NA,0.243266	0.000182069	0.000200147
2	chr11:48156962:C:T	48156962	NA,T	NA,C	NA,1	NA,inf	NA,inf	NA,0.153271	0.00018201	0.000198964
2	chr11:47828360:T:C	47828360	NA,C	NA,T	NA,1	NA,inf	NA,inf	NA,0.195845	0.000181998	0.000199273
2	chr11:47950328:T:C	47950328	NA,C	NA,T	NA,1	NA,-inf	NA,inf	NA,0.203199	0.000181975	0.000199387
2	chr11:47776548:A:G	47776548	NA,G	NA,A	NA,1	NA,inf	NA,inf	NA,0.194984	0.000181862	0.000199124
2	chr11:47991893:T:A	47991893	NA,A	NA,T	NA,1	NA,inf	NA,inf	NA,0.168386	0.00018186	0.000198764
2	chr11:47968728:G:A	47968728	NA,A	NA,G	NA,1	NA,inf	NA,inf	NA,0.166166	0.000181854	0.00019884
2	chr11:48138874:C:T	48138874	NA,T	NA,C	NA,1	NA,-inf	NA,inf	NA,0.155701	0.000181851	0.000198636
2	chr11:47827183:G:A	47827183	NA,A	NA,G	NA,1	NA,inf	NA,inf	NA,0.194835	0.00018184	0.000199101
2	chr11:47419946:G:A	47419946	NA,A	NA,G	NA,1	NA,-inf	NA,inf	NA,0.140655	0.000181815	0.000198766
2	chr11:48040266:C:T	48040266	NA,T	NA,C	NA,1	NA,-inf	NA,inf	NA,0.241183	0.000181777	0.000199977
2	chr11:48150256:G:A	48150256	NA,A	NA,G	NA,1	NA,inf	NA,inf	NA,0.213445	0.000181773	0.000199442
2	chr11:47793886:G:A	47793886	NA,A	NA,G	NA,1	NA,inf	NA,inf	NA,0.193994	0.000181711	0.000198959
2	chr11:47813040:G:A	47813040	NA,A	NA,G	NA,1	NA,inf	NA,inf	NA,0.183163	0.000181696	0.000198963
2	chr11:47989344:G:A	47989344	NA,A	NA,G	NA,1	NA,inf	NA,inf	NA,0.255212	0.000181603	0.0001998
2	chr11:47717621:CTA:C	47717621	NA,C	NA,CTA	NA,1	NA,-inf	NA,inf	NA,0.233479	0.000181583	0.000199622
2	chr11:48204404:T:C	48204404	NA,C	NA,T	NA,1	NA,inf	NA,inf	NA,0.201505	0.000181531	0.000198883
2	chr11:47635374:C:T	47635374	NA,T	NA,C	NA,1	NA,inf	NA,inf	NA,0.137483	0.000181517	0.000198265
2	chr11:47588528:G:A	47588528	NA,A	NA,G	NA,1	NA,-inf	NA,inf	NA,0.181905	0.000181455	0.000198705
2	chr11:48031636:C:T	48031636	NA,T	NA,C	NA,1	NA,-inf	NA,inf	NA,0.178054	0.00018145	0.000198655
2	chr11:47791413:C:T	47791413	NA,T	NA,C	NA,1	NA,inf	NA,inf	NA,0.234929	0.000181304	0.000199378
2	chr11:48191825:A:C	48191825	C,C	A,A	1,1	-inf,inf	inf,inf	0.219174,1.18142	0.000181302	0.000194449
2	chr11:47603166:G:A	47603166	NA,A	NA,G	NA,1	NA,inf	NA,inf	NA,0.236125	0.000181286	0.000199168
2	chr11:47814510:T:C	47814510	C,C	T,T	1,1	inf,-inf	inf,inf	3.36947,0.932798	0.000181229	0.0010151
2	chr11:48121225:A:G	48121225	NA,G	NA,A	NA,1	NA,-inf	NA,inf	NA,0.131538	0.000181198	0.00019782
2	chr11:48140340:C:T	48140340	NA,T	NA,C	NA,1	NA,-inf	NA,inf	NA,0.164636	0.000181073	0.000198281
2	chr11:47796962:G:A	47796962	NA,A	NA,G	NA,1	NA,inf	NA,inf	NA,0.19072	0.000181073	0.000198396
2	chr11:47835481:AC:A	47835481	A,A	AC,AC	1,1	-inf,inf	inf,inf	3.19186,0.067001	0.000180952	0.000577248
2	chr11:47474661:A:G	47474661	NA,G	NA,A	NA,1	NA,inf	NA,inf	NA,0.241129	0.000180938	0.000199119
2	chr11:48176092:G:C	48176092	C,C	G,G	1,1	inf,inf	inf,inf	0.84924,0.215217	0.000180924	0.000190564
2	chr11:47553448:C:T	47553448	NA,T	NA,C	NA,1	NA,-inf	NA,inf	NA,0.0612075	0.000180918	0.000196935
2	chr11:48078940:T:G	48078940	NA,G	NA,T	NA,1	NA,-inf	NA,inf	NA,0.274578	0.000180861	0.000199467
2	chr11:48351774:T:C	48351774	NA,C	NA,T	NA,1	NA,-inf	NA,inf	NA,0.154228	0.00018084	0.000197727
2	chr11:47496045:T:A	47496045	A,NA	T,NA	1,NA	-inf,NA	inf,NA	0.311186,NA	0.000180825	0.000195331
2	chr11:48288367:A:T	48288367	NA,T	NA,A	NA,1	NA,inf	NA,inf	NA,0.205377	0.000180793	0.000198341
2	chr11:48069641:C:T	48069641	NA,T	NA,C	NA,1	NA,inf	NA,inf	NA,0.260561	0.000180789	0.000198438
2	chr11:47783630:T:C	47783630	NA,C	NA,T	NA,1	NA,inf	NA,inf	NA,0.189971	0.00018071	0.00019802
2	chr11:47984543:T:C	47984543	NA,C	NA,T	NA,1	NA,-inf	NA,inf	NA,0.13031	0.000180706	0.00019726
2	chr11:48283323:G:A	48283323	NA,A	NA,G	NA,1	NA,inf	NA,inf	NA,0.204697	0.000180693	0.00019823
2	chr11:47592972:C:T	47592972	NA,T	NA,C	NA,1	NA,-inf	NA,inf	NA,0.176295	0.000180591	0.000197763
2	chr11:47510011:G:A	47510011	NA,A	NA,G	NA,1	NA,-inf	NA,inf	NA,0.213911	0.00018058	0.000198585
2	chr11:47482030:C:T	47482030	NA,T	NA,C	NA,1	NA,-inf	NA,inf	NA,0.0589449	0.000180523	0.000196529
2	chr11:47536037:T:C	47536037	NA,C	NA,T	NA,1	NA,inf	NA,inf	NA,0.0856838	0.000180409	0.000196651
2	chr11:47849816:G:C	47849816	C,C	G,G	1,1	inf,-inf	inf,inf	3.07184,1.13704	0.000180379	0.000859019
2	chr11:48182824:G:T	48182824	NA,T	NA,G	NA,1	NA,-inf	NA,inf	NA,0.173057	0.000180348	0.000197482
2	chr11:47926798:G:A	47926798	NA,A	NA,G	NA,1	NA,inf	NA,inf	NA,0.232164	0.00018029	0.00019844
2	chr11:47963231:C:T	47963231	NA,T	NA,C	NA,1	NA,inf	NA,inf	NA,0.13586	0.000180252	0.000196971
2	chr11:48178563:C:T	48178563	T,T	C,C	1,1	inf,-inf	inf,inf	0.736095,1.51498	0.000180172	0.00021585
2	chr11:47987702:G:GT	47987702	NA,GT	NA,G	NA,1	NA,-inf	NA,inf	NA,0.265929	0.000180161	0.00019865
2	chr11:48341269:A:G	48341269	NA,G	NA,A	NA,1	NA,-inf	NA,inf	NA,0.168064	0.000180052	0.000197136
2	chr11:48135028:T:C	48135028	NA,C	NA,T	NA,1	NA,-inf	NA,inf	NA,0.220667	0.000180038	0.000197824
2	chr11:48328911:A:G	48328911	G,G	A,A	1,1	-inf,inf	inf,inf	1.64576,0.232415	0.000179998	0.000190128
2	chr11:47630951:G:A	47630951	NA,A	NA,G	NA,1	NA,inf	NA,inf	NA,0.0833039	0.000179995	0.000196218
2	chr11:47512399:T:C	47512399	NA,C	NA,T	NA,1	NA,inf	NA,inf	NA,0.172799	0.000179971	0.000197095
2	chr11:47655424:C:T	47655424	NA,T	NA,C	NA,1	NA,inf	NA,inf	NA,0.234178	0.000179946	0.000198006
2	chr11:48200881:T:C	48200881	NA,C	NA,T	NA,1	NA,inf	NA,inf	NA,0.19076	0.000179935	0.000197137
2	chr11:47578530:G:A	47578530	NA,A	NA,G	NA,1	NA,inf	NA,inf	NA,0.222867	0.0001799	0.000197879
2	chr11:47632159:C:T	47632159	T,NA	C,NA	1,NA	inf,NA	inf,NA	0.81863,NA	0.000179875	0.000200063
2	chr11:48041324:G:A	48041324	NA,A	NA,G	NA,1	NA,-inf	NA,inf	NA,0.167674	0.000179852	0.000196915
2	chr11:47647436:A:G	47647436	NA,G	NA,A	NA,1	NA,inf	NA,inf	NA,0.18056	0.000179779	0.000196847
2	chr11:47887015:C:T	47887015	NA,T	NA,C	NA,1	NA,-inf	NA,inf	NA,0.270605	0.000179706	0.000198263
2	chr11:48361498:GACA:G	48361498	NA,G	NA,GACA	NA,1	NA,-inf	NA,inf	NA,0.146469	0.000179661	0.000196454
2	chr11:47441668:C:T	47441668	T,T	C,C	1,1	-inf,-inf	inf,inf	3.16583,0.139995	0.000179642	0.0006203
2	chr11:47956701:C:T	47956701	NA,T	NA,C	NA,1	NA,inf	NA,inf	NA,0.240947	0.000179607	0.000197562
2	chr11:47875785:A:G	47875785	NA,G	NA,A	NA,1	NA,inf	NA,inf	NA,0.179622	0.000179557	0.000196613
2	chr11:48045954:G:A	48045954	NA,A	NA,G	NA,1	NA,-inf	NA,inf	NA,0.118639	0.000179547	0.000196057
2	chr11:47951724:C:T	47951724	NA,T	NA,C	NA,1	NA,inf	NA,inf	NA,0.24015	0.00017951	0.00019745
2	chr11:47585125:G:A	47585125	NA,A	NA,G	NA,1	NA,inf	NA,inf	NA,0.0815053	0.000179475	0.000195694
2	chr11:47924366:G:A	47924366	A,A	G,G	1,1	inf,-inf	inf,inf	2.64209,0.329932	0.000179471	0.000358802
2	chr11:47907596:A:G	47907596	NA,G	NA,A	NA,1	NA,inf	NA,inf	NA,0.12584	0.000179445	0.000195944
2	chr11:48330209:A:C	48330209	NA,C	NA,A	NA,1	NA,-inf	NA,inf	NA,0.143171	0.000179439	0.000196119
2	chr11:47499201:A:G	47499201	NA,G	NA,A	NA,1	NA,inf	NA,inf	NA,0.168398	0.000179292	0.000196356
2	chr11:47527068:T:C	47527068	NA,C	NA,T	NA,1	NA,inf	NA,inf	NA,0.168398	0.000179292	0.000196356
2	chr11:47998991:A:G	47998991	NA,G	NA,A	NA,1	NA,inf	NA,inf	NA,0.117868	0.000179279	0.000195666
2	chr11:47453637:G:T	47453637	T,T	G,G	1,1	inf,-inf	inf,inf	3.27243,1.08204	0.000179269	0.00104264
2	chr11:47595141:C:A	47595141	NA,A	NA,C	NA,1	NA,inf	NA,inf	NA,0.228701	0.000179214	0.000197182
2	chr11:47656215:A:G	47656215	NA,G	NA,A	NA,1	NA,inf	NA,inf	NA,0.165897	0.000179211	0.000196249
2	chr11:47901120:C:T	47901120	NA,T	NA,C	NA,1	NA,-inf	NA,inf	NA,0.154214	0.000179134	0.000195935
2	chr11:47991604:A:G	47991604	NA,G	NA,A	NA,1	NA,inf	NA,inf	NA,0.183522	0.000179126	0.00019638
2	chr11:47660326:T:C	47660326	NA,C	NA,T	NA,1	NA,inf	NA,inf	NA,0.176105	0.000179099	0.00019611
2	chr11:47915783:C:T	47915783	NA,T	NA,C	NA,1	NA,inf	NA,inf	NA,0.224142	0.000179067	0.000196719
2	chr11:47726470:T:C	47726470	NA,C	NA,T	NA,1	NA,inf	NA,inf	NA,0.175314	0.000179012	0.000196012
2	chr11:48024418:G:A	48024418	NA,A	NA,G	NA,1	NA,-inf	NA,inf	NA,0.212033	0.000178997	0.000196899
2	chr11:48113480:G:T	48113480	NA,T	NA,G	NA,1	NA,inf	NA,inf	NA,0.20593	0.000178978	0.00019657
2	chr11:47961091:G:A	47961091	NA,A	NA,G	NA,1	NA,inf	NA,inf	NA,0.182266	0.000178961	0.000196197
2	chr11:47523415:C:T	47523415	NA,T	NA,C	NA,1	NA,inf	NA,inf	NA,0.226735	0.00017895	0.000196886
2	chr11:48275728:C:T	48275728	T,T	C,C	1,1	inf,-inf	inf,inf	0.714052,1.49599	0.00017887	0.000213756
2	chr11:48190796:G:A	48190796	A,A	G,G	1,1	-inf,inf	inf,inf	0.237191,1.18245	0.000178861	0.000192033
2	chr11:47526907:T:C	47526907	NA,C	NA,T	NA,1	NA,inf	NA,inf	NA,0.0761156	0.000178793	0.000194959
2	chr11:48261367:T:C	48261367	NA,C	NA,T	NA,1	NA,-inf	NA,inf	NA,0.156088	0.000178762	0.000195697
2	chr11:48333458:A:C	48333458	NA,C	NA,A	NA,1	NA,-inf	NA,inf	NA,0.161784	0.000178759	0.000195743
2	chr11:48151852:G:T	48151852	T,T	G,G	1,1	inf,-inf	inf,inf	0.789418,1.49856	0.00017864	0.000215885
2	chr11:48190106:A:G	48190106	G,G	A,A	1,1	-inf,inf	inf,inf	0.244194,1.16214	0.000178636	0.000191421
2	chr11:48335727:G:T	48335727	NA,T	NA,G	NA,1	NA,-inf	NA,inf	NA,0.153533	0.000178632	0.00019573
2	chr11:47644609:C:A	47644609	NA,A	NA,C	NA,1	NA,inf	NA,inf	NA,0.220569	0.000178611	0.000196455
2	chr11:47571509:C:T	47571509	NA,T	NA,C	NA,1	NA,inf	NA,inf	NA,0.215537	0.000178493	0.000196252
2	chr11:48028096:A:T	48028096	NA,T	NA,A	NA,1	NA,inf	NA,inf	NA,0.142848	0.000178463	0.000195086
2	chr11:47783926:T:C	47783926	C,C	T,T	1,1	inf,-inf	inf,inf	3.29353,0.976095	0.000178445	0.000958931
2	chr11:48278902:T:A	48278902	NA,A	NA,T	NA,1	NA,-inf	NA,inf	NA,0.137125	0.000178434	0.000195115
2	chr11:48116822:T:C	48116822	NA,C	NA,T	NA,1	NA,-inf	NA,inf	NA,0.142938	0.000178419	0.000195047
2	chr11:48201827:G:T	48201827	NA,T	NA,G	NA,1	NA,-inf	NA,inf	NA,0.20861	0.000178394	0.000195989
2	chr11:48177090:T:G	48177090	NA,G	NA,T	NA,1	NA,-inf	NA,inf	NA,0.208566	0.000178388	0.000195983
2	chr11:48021501:T:G	48021501	NA,G	NA,T	NA,1	NA,inf	NA,inf	NA,0.140716	0.000178372	0.000194975
2	chr11:48361938:C:T	48361938	NA,T	NA,C	NA,1	NA,-inf	NA,inf	NA,0.242968	0.000178325	0.000196463
2	chr11:47756977:C:G	47756977	G,NA	C,NA	1,NA	-inf,NA	inf,NA	0.372048,NA	0.000178312	0.000193168
2	chr11:48228844:GGGA:G	48228844	NA,G	NA,GGGA	NA,1	NA,-inf	NA,inf	NA,0.158512	0.000178273	0.000195215
2	chr11:47867993:C:T	47867993	T,T	C,C	1,1	inf,-inf	inf,inf	1.9926,0.562716	0.000178264	0.000206855
2	chr11:47525253:A:G	47525253	NA,G	NA,A	NA,1	NA,inf	NA,inf	NA,0.216952	0.000178234	0.000195813
2	chr11:47927898:TG:T	47927898	NA,T	NA,TG	NA,1	NA,-inf	NA,inf	NA,0.151219	0.000178231	0.000195068
2	chr11:47893303:C:T	47893303	T,NA	C,NA	1,NA	inf,NA	inf,NA	0.642558,NA	0.000178219	0.000199252
2	chr11:47431443:AC:A	47431443	NA,A	NA,AC	NA,1	NA,inf	NA,inf	NA,0.213497	0.000178164	0.000196322
2	chr11:47790381:A:G	47790381	G,G	A,A	1,1	-inf,-inf	inf,inf	2.2834,0.161977	0.00017811	0.000205492
2	chr11:48294430:G:A	48294430	NA,A	NA,G	NA,1	NA,-inf	NA,inf	NA,0.240478	0.000178076	0.000196247
2	chr11:47923260:G:A	47923260	NA,A	NA,G	NA,1	NA,-inf	NA,inf	NA,0.210946	0.00017798	0.000195855
2	chr11:47984229:G:A	47984229	NA,A	NA,G	NA,1	NA,inf	NA,inf	NA,0.176415	0.000177967	0.000195123
2	chr11:47869958:A:G	47869958	NA,G	NA,A	NA,1	NA,inf	NA,inf	NA,0.214831	0.000177884	0.000195403
2	chr11:48024857:C:T	48024857	NA,T	NA,C	NA,1	NA,-inf	NA,inf	NA,0.12802	0.000177853	0.000194342
2	chr11:48304439:T:A	48304439	NA,A	NA,T	NA,1	NA,inf	NA,inf	NA,0.196572	0.000177776	0.000195223
2	chr11:47800883:A:C	47800883	NA,C	NA,A	NA,1	NA,inf	NA,inf	NA,0.214456	0.000177766	0.000195278
2	chr11:47790759:C:T	47790759	T,T	C,C	1,1	inf,-inf	inf,inf	3.29241,0.969872	0.000177725	0.000949646
2	chr11:48326207:G:A	48326207	NA,A	NA,G	NA,1	NA,-inf	NA,inf	NA,0.154036	0.000177648	0.000194535
2	chr11:48006556:G:A	48006556	NA,A	NA,G	NA,1	NA,inf	NA,inf	NA,0.105224	0.000177626	0.000193903
2	chr11:48135413:G:C	48135413	NA,C	NA,G	NA,1	NA,inf	NA,inf	NA,0.183501	0.000177592	0.000194813
2	chr11:47463111:C:T	47463111	NA,T	NA,C	NA,1	NA,-inf	NA,inf	NA,0.192105	0.000177563	0.000195185
2	chr11:47438351:ACTC:A	47438351	NA,A	NA,ACTC	NA,1	NA,inf	NA,inf	NA,0.218243	0.000177558	0.000195364
2	chr11:47497733:G:A	47497733	NA,A	NA,G	NA,1	NA,inf	NA,inf	NA,0.0683474	0.000177533	0.000193642
2	chr11:48006559:C:T	48006559	NA,T	NA,C	NA,1	NA,inf	NA,inf	NA,0.10433	0.000177492	0.000193762
2	chr11:47949815:A:G	47949815	NA,G	NA,A	NA,1	NA,-inf	NA,inf	NA,0.176926	0.000177469	0.000194506
2	chr11:48289235:C:T	48289235	NA,T	NA,C	NA,1	NA,-inf	NA,inf	NA,0.236385	0.000177416	0.000195438
2	chr11:47465075:C:T	47465075	NA,T	NA,C	NA,1	NA,-inf	NA,inf	NA,0.103037	0.000177386	0.000193713
2	chr11:47773051:A:G	47773051	NA,G	NA,A	NA,1	NA,inf	NA,inf	NA,0.16648	0.000177375	0.000194365
2	chr11:48120504:C:T	48120504	NA,T	NA,C	NA,1	NA,-inf	NA,inf	NA,0.148428	0.00017731	0.000194448
2	chr11:48020351:G:A	48020351	NA,A	NA,G	NA,1	NA,inf	NA,inf	NA,0.135182	0.000177281	0.000193821
2	chr11:48233536:G:A	48233536	NA,A	NA,G	NA,1	NA,inf	NA,inf	NA,0.138593	0.000177271	0.000193904
2	chr11:48385184:G:C	48385184	NA,C	NA,G	NA,1	NA,-inf	NA,inf	NA,0.232887	0.000177191	0.000195232
2	chr11:48187635:T:C	48187635	C,C	T,T	1,1	-inf,inf	inf,inf	0.189152,1.19292	0.000177191	0.000190624
2	chr11:48234990:C:G	48234990	NA,G	NA,C	NA,1	NA,inf	NA,inf	NA,0.137878	0.000177171	0.000193797
2	chr11:47698042:A:G	47698042	NA,G	NA,A	NA,1	NA,-inf	NA,inf	NA,0.242915	0.00017713	0.00019535
2	chr11:47557237:G:T	47557237	NA,T	NA,G	NA,1	NA,inf	NA,inf	NA,0.207909	0.000177129	0.000194571
2	chr11:48387800:C:T	48387800	T,T	C,C	1,1	inf,-inf	inf,inf	0.785418,1.47395	0.000177121	0.000214802
2	chr11:48003341:A:G	48003341	G,G	A,A	1,1	-inf,-inf	inf,inf	2.50794,0.180663	0.000177023	0.000525491
2	chr11:48187361:C:T	48187361	T,NA	C,NA	1,NA	-inf,NA	inf,NA	2.35037,NA	0.000177018	0.000192217
2	chr11:48301010:C:A	48301010	NA,A	NA,C	NA,1	NA,inf	NA,inf	NA,0.197759	0.000177006	0.000194264
2	chr11:48031595:G:A	48031595	NA,A	NA,G	NA,1	NA,-inf	NA,inf	NA,0.132384	0.00017699	0.000193683
2	chr11:48135881:AGT:A	48135881	NA,A	NA,AGT	NA,1	NA,-inf	NA,inf	NA,0.142149	0.000176987	0.000193937
2	chr11:48273022:C:T	48273022	NA,T	NA,C	NA,1	NA,-inf	NA,inf	NA,0.14172	0.000176964	0.000193903
2	chr11:48091680:A:G	48091680	G,G	A,A	1,1	inf,-inf	inf,inf	2.86676,0.152615	0.000176932	0.000894509
2	chr11:48237642:T:C	48237642	NA,C	NA,T	NA,1	NA,-inf	NA,inf	NA,0.182412	0.000176929	0.000194356
2	chr11:48326126:C:T	48326126	NA,T	NA,C	NA,1	NA,inf	NA,inf	NA,0.19157	0.000176885	0.000194274
2	chr11:48223626:T:C	48223626	NA,C	NA,T	NA,1	NA,inf	NA,inf	NA,0.135622	0.000176867	0.000193467
2	chr11:48096899:G:T	48096899	NA,T	NA,G	NA,1	NA,inf	NA,inf	NA,0.168899	0.000176863	0.000193774
2	chr11:47664390:G:C	47664390	NA,C	NA,G	NA,1	NA,inf	NA,inf	NA,0.210516	0.000176833	0.000194502
2	chr11:47522310:G:A	47522310	NA,A	NA,G	NA,1	NA,inf	NA,inf	NA,0.0637504	0.000176817	0.000192895
2	chr11:48004181:C:T	48004181	NA,T	NA,C	NA,1	NA,inf	NA,inf	NA,0.10176	0.000176812	0.000193059
2	chr11:47551404:G:C	47551404	NA,C	NA,G	NA,1	NA,inf	NA,inf	NA,0.205564	0.000176804	0.000194214
2	chr11:48003424:T:C	48003424	NA,C	NA,T	NA,1	NA,inf	NA,inf	NA,0.101485	0.00017678	0.000193025
2	chr11:47527218:A:G	47527218	NA,G	NA,A	NA,1	NA,inf	NA,inf	NA,0.0635354	0.00017677	0.000192847
2	chr11:47915467:C:T	47915467	NA,T	NA,C	NA,1	NA,inf	NA,inf	NA,0.109158	0.000176758	0.000193099
2	chr11:47981349:G:A	47981349	NA,A	NA,G	NA,1	NA,-inf	NA,inf	NA,0.200149	0.000176738	0.000194436
2	chr11:48062903:A:G	48062903	NA,G	NA,A	NA,1	NA,-inf	NA,inf	NA,0.132309	0.000176686	0.000193378
2	chr11:48030800:GCT:G	48030800	NA,G	NA,GCT	NA,1	NA,-inf	NA,inf	NA,0.247144	0.000176553	0.000194675
2	chr11:48138554:C:G	48138554	NA,G	NA,C	NA,1	NA,inf	NA,inf	NA,0.172525	0.000176551	0.000193655
2	chr11:48028329:A:G	48028329	NA,G	NA,A	NA,1	NA,inf	NA,inf	NA,0.146647	0.000176542	0.00019326
2	chr11:48089663:C:T	48089663	NA,T	NA,C	NA,1	NA,-inf	NA,inf	NA,0.14463	0.000176513	0.000193295
2	chr11:47528208:A:G	47528208	G,NA	A,NA	1,NA	-inf,NA	inf,NA	0.296935,NA	0.000176465	0.000190684
2	chr11:48133900:G:A	48133900	NA,A	NA,G	NA,1	NA,inf	NA,inf	NA,0.165867	0.000176453	0.000193326
2	chr11:48076325:TG:T	48076325	NA,T	NA,TG	NA,1	NA,-inf	NA,inf	NA,0.129059	0.000176412	0.000193044
2	chr11:48018488:G:A	48018488	NA,A	NA,G	NA,1	NA,inf	NA,inf	NA,0.202603	0.000176369	0.000193702
2	chr11:48347843:G:T	48347843	NA,T	NA,G	NA,1	NA,-inf	NA,inf	NA,0.227021	0.000176361	0.00019423
2	chr11:47738038:C:T	47738038	T,T	C,C	1,1	-inf,-inf	inf,inf	2.45887,0.469269	0.000176321	0.000654442
2	chr11:48354802:G:A	48354802	NA,A	NA,G	NA,1	NA,-inf	NA,inf	NA,0.226579	0.000176312	0.000194173
2	chr11:47415235:G:A	47415235	NA,A	NA,G	NA,1	NA,-inf	NA,inf	NA,0.271553	0.000176288	0.000194978
2	chr11:48282191:T:C	48282191	NA,C	NA,T	NA,1	NA,-inf	NA,inf	NA,0.136668	0.000176288	0.000193162
2	chr11:48135419:C:T	48135419	NA,T	NA,C	NA,1	NA,inf	NA,inf	NA,0.170566	0.000176282	0.000193358
2	chr11:47514144:G:A	47514144	NA,A	NA,G	NA,1	NA,-inf	NA,inf	NA,0.235622	0.000176238	0.000194339
2	chr11:48358546:A:G	48358546	NA,G	NA,A	NA,1	NA,-inf	NA,inf	NA,0.225572	0.000176193	0.000194038
2	chr11:48357649:G:A	48357649	NA,A	NA,G	NA,1	NA,-inf	NA,inf	NA,0.225313	0.000176162	0.000194003
2	chr11:47512584:C:A	47512584	NA,A	NA,C	NA,1	NA,inf	NA,inf	NA,0.0595778	0.000176148	0.0001922
2	chr11:47601410:TTGAACTCC:T	47601410	NA,T	NA,TTGAACTCC	NA,1	NA,inf	NA,inf	NA,0.204701	0.000176147	0.000193727
2	chr11:47901291:G:A	47901291	NA,A	NA,G	NA,1	NA,-inf	NA,inf	NA,0.132858	0.000176093	0.000192655
2	chr11:48390687:A:G	48390687	NA,G	NA,A	NA,1	NA,inf	NA,inf	NA,0.159872	0.000176045	0.000193021
2	chr11:48373087:C:A	48373087	NA,A	NA,C	NA,1	NA,-inf	NA,inf	NA,0.224286	0.000176032	0.000193856
2	chr11:48037069:T:C	48037069	C,NA	T,NA	1,NA	-inf,NA	inf,NA	0.753938,NA	0.000176006	0.00020454
2	chr11:48000382:A:G	48000382	NA,G	NA,A	NA,1	NA,inf	NA,inf	NA,0.0933741	0.000175969	0.000192152
2	chr11:47501117:T:A	47501117	NA,A	NA,T	NA,1	NA,inf	NA,inf	NA,0.20001	0.000175961	0.000193481
2	chr11:48127800:G:A	48127800	NA,A	NA,G	NA,1	NA,-inf	NA,inf	NA,0.148494	0.000175926	0.000192972
2	chr11:47904572:G:A	47904572	NA,A	NA,G	NA,1	NA,inf	NA,inf	NA,0.16031	0.000175924	0.000192873
2	chr11:48225129:T:C	48225129	NA,C	NA,T	NA,1	NA,-inf	NA,inf	NA,0.174004	0.000175857	0.000193159
2	chr11:48093727:A:T	48093727	T,T	A,A	1,1	inf,-inf	inf,inf	2.80051,0.273194	0.00017582	0.000882173
2	chr11:48233102:C:T	48233102	NA,T	NA,C	NA,1	NA,-inf	NA,inf	NA,0.105204	0.000175808	0.000192184
2	chr11:48386972:A:G	48386972	NA,G	NA,A	NA,1	NA,-inf	NA,inf	NA,0.222312	0.000175808	0.0001936
2	chr11:48006972:T:C	48006972	NA,C	NA,T	NA,1	NA,-inf	NA,inf	NA,0.113694	0.000175805	0.000192158
2	chr11:47606953:A:G	47606953	NA,G	NA,A	NA,1	NA,inf	NA,inf	NA,0.194851	0.000175797	0.000193055
2	chr11:47688762:T:G	47688762	NA,G	NA,T	NA,1	NA,inf	NA,inf	NA,0.20141	0.000175724	0.000193252
2	chr11:47942344:C:A	47942344	NA,A	NA,C	NA,1	NA,-inf	NA,inf	NA,0.192199	0.000175712	0.000193289
2	chr11:47595454:A:C	47595454	NA,C	NA,A	NA,1	NA,-inf	NA,inf	NA,0.105543	0.000175686	0.000191857
2	chr11:47613344:T:C	47613344	NA,C	NA,T	NA,1	NA,inf	NA,inf	NA,0.193825	0.000175673	0.000192917
2	chr11:47493408:T:C	47493408	NA,C	NA,T	NA,1	NA,-inf	NA,inf	NA,0.176882	0.000175609	0.000193015
2	chr11:47661231:C:T	47661231	NA,T	NA,C	NA,1	NA,-inf	NA,inf	NA,0.221374	0.000175593	0.000193541
2	chr11:47610904:T:C	47610904	NA,C	NA,T	NA,1	NA,inf	NA,inf	NA,0.193152	0.000175593	0.000192827
2	chr11:48071839:T:G	48071839	NA,G	NA,T	NA,1	NA,inf	NA,inf	NA,0.147373	0.000175567	0.000192208
2	chr11:47939193:T:C	47939193	NA,C	NA,T	NA,1	NA,-inf	NA,inf	NA,0.190721	0.000175554	0.000193108
2	chr11:47631811:T:C	47631811	NA,C	NA,T	NA,1	NA,inf	NA,inf	NA,0.192363	0.0001755	0.000192723
2	chr11:47453199:T:G	47453199	NA,G	NA,T	NA,1	NA,inf	NA,inf	NA,0.0547515	0.000175444	0.000191466
2	chr11:47643639:C:A	47643639	NA,A	NA,C	NA,1	NA,inf	NA,inf	NA,0.195007	0.000175404	0.000192847
2	chr11:48217221:C:T	48217221	T,NA	C,NA	1,NA	-inf,NA	inf,NA	2.33327,NA	0.000175385	0.000190458
2	chr11:47400338:G:GC	47400338	GC,NA	G,NA	1,NA	-inf,NA	inf,NA	1.10802,NA	0.000175352	0.000228657
2	chr11:48083058:G:C	48083058	NA,C	NA,G	NA,1	NA,inf	NA,inf	NA,0.174718	0.000175348	0.000192597
2	chr11:47683463:C:A	47683463	A,A	C,C	1,1	inf,-inf	inf,inf	2.24765,0.241472	0.000175296	0.000203807
2	chr11:48388613:G:A	48388613	A,NA	G,NA	1,NA	-inf,NA	inf,NA	0.413652,NA	0.000175284	0.000190751
2	chr11:47418048:G:C	47418048	NA,C	NA,G	NA,1	NA,-inf	NA,inf	NA,0.0993402	0.00017523	0.000191592
2	chr11:48301763:T:C	48301763	NA,C	NA,T	NA,1	NA,-inf	NA,inf	NA,0.216623	0.000175204	0.000192974
2	chr11:48304379:G:A	48304379	NA,A	NA,G	NA,1	NA,-inf	NA,inf	NA,0.217224	0.000175156	0.000192864
2	chr11:48014579:C:A	48014579	NA,A	NA,C	NA,1	NA,inf	NA,inf	NA,0.154754	0.000175121	0.000191996
2	chr11:47991533:A:G	47991533	NA,G	NA,A	NA,1	NA,-inf	NA,inf	NA,0.186544	0.000175098	0.000192581
2	chr11:47850291:C:G	47850291	NA,G	NA,C	NA,1	NA,inf	NA,inf	NA,0.191939	0.000175061	0.000192253
2	chr11:48261425:A:C	48261425	NA,C	NA,A	NA,1	NA,-inf	NA,inf	NA,0.0993679	0.00017501	0.000191332
2	chr11:48379377:A:G	48379377	NA,G	NA,A	NA,1	NA,-inf	NA,inf	NA,0.126667	0.000174985	0.000191736
2	chr11:47966913:G:A	47966913	NA,A	NA,G	NA,1	NA,-inf	NA,inf	NA,0.223143	0.000174944	0.000192698
2	chr11:47502765:G:A	47502765	NA,A	NA,G	NA,1	NA,inf	NA,inf	NA,0.190029	0.000174938	0.00019213
2	chr11:48390262:T:C	48390262	NA,C	NA,T	NA,1	NA,-inf	NA,inf	NA,0.126012	0.000174902	0.000191645
2	chr11:47881097:G:A	47881097	NA,A	NA,G	NA,1	NA,inf	NA,inf	NA,0.0547901	0.00017485	0.000190873
2	chr11:48362524:G:T	48362524	NA,T	NA,G	NA,1	NA,-inf	NA,inf	NA,0.127857	0.000174831	0.000191694
2	chr11:48222110:C:A	48222110	NA,A	NA,C	NA,1	NA,inf	NA,inf	NA,0.119824	0.000174799	0.000191239
2	chr11:48222108:G:A	48222108	NA,A	NA,G	NA,1	NA,inf	NA,inf	NA,0.119824	0.000174799	0.000191239
2	chr11:47740973:C:CCA	47740973	NA,CCA	NA,C	NA,1	NA,-inf	NA,inf	NA,0.138972	0.000174797	0.000191724
2	chr11:48179219:C:T	48179219	NA,T	NA,C	NA,1	NA,-inf	NA,inf	NA,0.213774	0.000174794	0.000192518
2	chr11:47879943:C:T	47879943	T,NA	C,NA	1,NA	-inf,NA	inf,NA	0.363378,NA	0.00017478	0.000189485
2	chr11:48134154:A:G	48134154	NA,G	NA,A	NA,1	NA,inf	NA,inf	NA,0.151816	0.000174698	0.000191406
2	chr11:48189928:A:G	48189928	G,NA	A,NA	1,NA	inf,NA	inf,NA	0.552877,NA	0.000174693	0.000193581
2	chr11:47684813:C:A	47684813	NA,A	NA,C	NA,1	NA,inf	NA,inf	NA,0.192043	0.000174662	0.00019205
2	chr11:48106253:C:A	48106253	NA,A	NA,C	NA,1	NA,inf	NA,inf	NA,0.15128	0.00017466	0.000191363
2	chr11:47527724:T:C	47527724	NA,C	NA,T	NA,1	NA,-inf	NA,inf	NA,0.221636	0.000174641	0.000192504
2	chr11:47607941:A:G	47607941	NA,G	NA,A	NA,1	NA,-inf	NA,inf	NA,0.168593	0.000174631	0.000191914
2	chr11:48090171:C:A	48090171	NA,A	NA,C	NA,1	NA,-inf	NA,inf	NA,0.205634	0.000174614	0.000192168
2	chr11:48329686:A:G	48329686	NA,G	NA,A	NA,1	NA,-inf	NA,inf	NA,0.0957399	0.000174602	0.000190893
2	chr11:47574887:TC:T	47574887	NA,T	NA,TC	NA,1	NA,-inf	NA,inf	NA,0.0975119	0.000174592	0.000190707
2	chr11:47542889:T:C	47542889	NA,C	NA,T	NA,1	NA,-inf	NA,inf	NA,0.168251	0.000174589	0.000191867
2	chr11:47612914:T:C	47612914	NA,C	NA,T	NA,1	NA,-inf	NA,inf	NA,0.168235	0.000174587	0.000191865
2	chr11:48223630:T:G	48223630	NA,G	NA,T	NA,1	NA,inf	NA,inf	NA,0.118273	0.000174578	0.000191002
2	chr11:47579510:T:C	47579510	NA,C	NA,T	NA,1	NA,-inf	NA,inf	NA,0.167659	0.000174522	0.000191791
2	chr11:47478887:G:A	47478887	NA,A	NA,G	NA,1	NA,-inf	NA,inf	NA,0.167659	0.000174522	0.000191791
2	chr11:47614350:T:C	47614350	NA,C	NA,T	NA,1	NA,-inf	NA,inf	NA,0.167613	0.000174517	0.000191785
2	chr11:47597299:G:A	47597299	NA,A	NA,G	NA,1	NA,-inf	NA,inf	NA,0.167569	0.000174511	0.000191779
2	chr11:48370458:C:G	48370458	G,G	C,C	1,1	inf,-inf	inf,inf	0.694718,1.48108	0.000174507	0.000207981
2	chr11:47566238:G:C	47566238	NA,C	NA,G	NA,1	NA,-inf	NA,inf	NA,0.167101	0.000174456	0.000191717
2	chr11:47506433:AAAAG:A	47506433	NA,A	NA,AAAAG	NA,1	NA,inf	NA,inf	NA,0.0976232	0.000174443	0.000190554
2	chr11:47580123:A:C	47580123	NA,C	NA,A	NA,1	NA,-inf	NA,inf	NA,0.166944	0.000174437	0.000191696
2	chr11:47488161:T:C	47488161	NA,C	NA,T	NA,1	NA,-inf	NA,inf	NA,0.166898	0.000174434	0.000191692
2	chr11:47635421:T:C	47635421	NA,C	NA,T	NA,1	NA,-inf	NA,inf	NA,0.166857	0.000174428	0.000191686
2	chr11:48290435:T:A	48290435	NA,A	NA,T	NA,1	NA,-inf	NA,inf	NA,0.21071	0.000174418	0.000192024
2	chr11:48180436:A:G	48180436	NA,G	NA,A	NA,1	NA,-inf	NA,inf	NA,0.209434	0.000174309	0.000191963
2	chr11:47557988:T:C	47557988	NA,C	NA,T	NA,1	NA,inf	NA,inf	NA,0.184224	0.000174277	0.00019139
2	chr11:47464561:G:A	47464561	NA,A	NA,G	NA,1	NA,-inf	NA,inf	NA,0.0921166	0.000174272	0.000190569
2	chr11:47475729:A:C	47475729	NA,C	NA,A	NA,1	NA,-inf	NA,inf	NA,0.165037	0.000174222	0.000191453
2	chr11:48213372:G:A	48213372	A,A	G,G	1,1	inf,-inf	inf,inf	0.774376,1.47163	0.000174222	0.000210396
2	chr11:48104395:G:A	48104395	NA,A	NA,G	NA,1	NA,inf	NA,inf	NA,0.147414	0.000174206	0.000190865
2	chr11:47585556:T:TCTTGGTTCA	47585556	NA,TCTTGGTTCA	NA,T	NA,1	NA,-inf	NA,inf	NA,0.164615	0.000174164	0.00019139
2	chr11:48105923:G:A	48105923	NA,A	NA,G	NA,1	NA,inf	NA,inf	NA,0.147052	0.000174163	0.000190818
2	chr11:47437178:C:T	47437178	NA,T	NA,C	NA,1	NA,-inf	NA,inf	NA,0.128213	0.000174152	0.000190747
2	chr11:48000513:G:C	48000513	NA,C	NA,G	NA,1	NA,inf	NA,inf	NA,0.0803019	0.000174114	0.000190203
2	chr11:48311398:A:G	48311398	NA,G	NA,A	NA,1	NA,-inf	NA,inf	NA,0.0919125	0.000174107	0.000190366
2	chr11:47559174:C:T	47559174	NA,T	NA,C	NA,1	NA,inf	NA,inf	NA,0.180114	0.000174103	0.000191163
2	chr11:48000633:A:G	48000633	NA,G	NA,A	NA,1	NA,inf	NA,inf	NA,0.0802389	0.000174102	0.000190191
2	chr11:47580384:G:A	47580384	NA,A	NA,G	NA,1	NA,-inf	NA,inf	NA,0.127509	0.000174043	0.00019063
2	chr11:48271238:G:A	48271238	NA,A	NA,G	NA,1	NA,-inf	NA,inf	NA,0.20706	0.000174041	0.000191591
2	chr11:47604538:C:G	47604538	NA,G	NA,C	NA,1	NA,-inf	NA,inf	NA,0.0927917	0.000174005	0.000190089
2	chr11:48333174:A:C	48333174	C,C	A,A	1,1	inf,-inf	inf,inf	0.768669,1.46668	0.000173997	0.000209722
2	chr11:48297613:A:T	48297613	NA,T	NA,A	NA,1	NA,-inf	NA,inf	NA,0.2055	0.000173873	0.000191399
2	chr11:48090374:A:T	48090374	NA,T	NA,A	NA,1	NA,inf	NA,inf	NA,0.144943	0.000173851	0.000190486
2	chr11:48299057:T:C	48299057	NA,C	NA,T	NA,1	NA,-inf	NA,inf	NA,0.205128	0.000173832	0.000191353
2	chr11:48222847:T:C	48222847	NA,C	NA,T	NA,1	NA,inf	NA,inf	NA,0.112145	0.000173821	0.000190188
2	chr11:47486495:C:T	47486495	NA,T	NA,C	NA,1	NA,inf	NA,inf	NA,0.177311	0.000173798	0.000190822
2	chr11:48344715:C:T	48344715	NA,T	NA,C	NA,1	NA,-inf	NA,inf	NA,0.204185	0.000173787	0.000191296
2	chr11:48003444:T:C	48003444	NA,C	NA,T	NA,1	NA,inf	NA,inf	NA,0.0776178	0.000173756	0.000189829
2	chr11:48220078:T:C	48220078	NA,C	NA,T	NA,1	NA,inf	NA,inf	NA,0.0961265	0.000173743	0.000190069
2	chr11:48037308:A:C	48037308	NA,C	NA,A	NA,1	NA,inf	NA,inf	NA,0.167416	0.000173741	0.000190823
2	chr11:47555529:G:T	47555529	NA,T	NA,G	NA,1	NA,inf	NA,inf	NA,0.176492	0.00017371	0.000190723
2	chr11:47511100:T:C	47511100	NA,C	NA,T	NA,1	NA,inf	NA,inf	NA,0.176357	0.000173704	0.000190715
2	chr11:47551574:C:T	47551574	NA,T	NA,C	NA,1	NA,inf	NA,inf	NA,0.176337	0.000173693	0.000190704
2	chr11:47922431:G:A	47922431	NA,A	NA,G	NA,1	NA,inf	NA,inf	NA,0.179601	0.000173692	0.000190713
2	chr11:47916498:T:C	47916498	NA,C	NA,T	NA,1	NA,inf	NA,inf	NA,0.0835514	0.00017364	0.000189852
2	chr11:48141917:CA:C	48141917	C,NA	CA,NA	1,NA	-inf,NA	inf,NA	0.360635,NA	0.000173637	0.000188263
2	chr11:47688159:G:A	47688159	NA,A	NA,G	NA,1	NA,-inf	NA,inf	NA,0.116299	0.000173618	0.000189896
2	chr11:47421175:G:A	47421175	NA,A	NA,G	NA,1	NA,inf	NA,inf	NA,0.171289	0.000173612	0.000190672
2	chr11:48313604:G:A	48313604	A,A	G,G	1,1	inf,-inf	inf,inf	0.71752,1.478	0.000173583	0.00020757
2	chr11:48068511:G:A	48068511	NA,A	NA,G	NA,1	NA,inf	NA,inf	NA,0.128247	0.000173521	0.000189963
2	chr11:47946506:T:C	47946506	NA,C	NA,T	NA,1	NA,inf	NA,inf	NA,0.13895	0.000173505	0.000190195
2	chr11:47542383:G:A	47542383	NA,A	NA,G	NA,1	NA,inf	NA,inf	NA,0.0886275	0.000173489	0.000189548
2	chr11:48329040:C:T	48329040	NA,T	NA,C	NA,1	NA,-inf	NA,inf	NA,0.201972	0.000173487	0.00019096
2	chr11:48150813:C:T	48150813	T,T	C,C	1,1	-inf,inf	inf,inf	1.54582,0.339195	0.000173463	0.000183415
2	chr11:48302947:G:A	48302947	NA,A	NA,G	NA,1	NA,-inf	NA,inf	NA,0.200942	0.000173392	0.00019085
2	chr11:48255700:A:G	48255700	NA,G	NA,A	NA,1	NA,-inf	NA,inf	NA,0.0869928	0.000173389	0.000189607
2	chr11:47762637:G:C	47762637	NA,C	NA,G	NA,1	NA,inf	NA,inf	NA,0.0412123	0.000173384	0.000189337
2	chr11:48309505:C:A	48309505	NA,A	NA,C	NA,1	NA,inf	NA,inf	NA,0.156765	0.000173343	0.000190232
2	chr11:48309959:C:G	48309959	NA,G	NA,C	NA,1	NA,inf	NA,inf	NA,0.156707	0.000173338	0.000190226
2	chr11:48310005:G:A	48310005	NA,A	NA,G	NA,1	NA,inf	NA,inf	NA,0.156707	0.000173338	0.000190226
2	chr11:47474971:C:A	47474971	NA,A	NA,C	NA,1	NA,inf	NA,inf	NA,0.0887717	0.000173326	0.000189387
2	chr11:47618042:C:G	47618042	NA,G	NA,C	NA,1	NA,inf	NA,inf	NA,0.204785	0.000173326	0.000190893
2	chr11:48292509:G:C	48292509	NA,C	NA,G	NA,1	NA,-inf	NA,inf	NA,0.200129	0.000173311	0.000190757
2	chr11:48234048:A:C	48234048	NA,C	NA,A	NA,1	NA,-inf	NA,inf	NA,0.200117	0.000173275	0.00019072
2	chr11:48147364:G:A	48147364	A,NA	G,NA	1,NA	-inf,NA	inf,NA	0.360144,NA	0.000173254	0.000187873
2	chr11:48260042:G:A	48260042	NA,A	NA,G	NA,1	NA,-inf	NA,inf	NA,0.199846	0.000173247	0.000190688
2	chr11:48228223:C:T	48228223	NA,T	NA,C	NA,1	NA,-inf	NA,inf	NA,0.199587	0.000173238	0.000190676
2	chr11:48292168:G:A	48292168	NA,A	NA,G	NA,1	NA,-inf	NA,inf	NA,0.1994	0.000173234	0.000190669
2	chr11:48237988:T:A	48237988	NA,A	NA,T	NA,1	NA,-inf	NA,inf	NA,0.19964	0.000173227	0.000190665
2	chr11:48311009:C:A	48311009	NA,A	NA,C	NA,1	NA,-inf	NA,inf	NA,0.199284	0.000173223	0.000190656
2	chr11:48327632:T:C	48327632	NA,C	NA,T	NA,1	NA,-inf	NA,inf	NA,0.199102	0.000173206	0.000190636
2	chr11:47397905:G:A	47397905	NA,A	NA,G	NA,1	NA,inf	NA,inf	NA,0.0839945	0.000173198	0.000189352
2	chr11:47467319:A:C	47467319	NA,C	NA,A	NA,1	NA,inf	NA,inf	NA,0.0391053	0.000173185	0.000189128
2	chr11:47939600:G:A	47939600	NA,A	NA,G	NA,1	NA,-inf	NA,inf	NA,0.156082	0.000173185	0.000190065
2	chr11:48334234:T:A	48334234	NA,A	NA,T	NA,1	NA,-inf	NA,inf	NA,0.198859	0.00017318	0.000190607
2	chr11:48308680:A:G	48308680	NA,G	NA,A	NA,1	NA,-inf	NA,inf	NA,0.19884	0.000173179	0.000190605
2	chr11:48286351:G:A	48286351	NA,A	NA,G	NA,1	NA,-inf	NA,inf	NA,0.19884	0.000173179	0.000190605
2	chr11:48271746:T:A	48271746	NA,A	NA,T	NA,1	NA,-inf	NA,inf	NA,0.19884	0.000173179	0.000190605
2	chr11:47589059:A:G	47589059	NA,G	NA,A	NA,1	NA,-inf	NA,inf	NA,0.155573	0.000173163	0.000190262
2	chr11:48284015:T:C	48284015	NA,C	NA,T	NA,1	NA,-inf	NA,inf	NA,0.198404	0.000173132	0.000190552
2	chr11:48283970:A:G	48283970	NA,G	NA,A	NA,1	NA,-inf	NA,inf	NA,0.197852	0.000173106	0.000190517
2	chr11:48252715:A:T	48252715	NA,T	NA,A	NA,1	NA,-inf	NA,inf	NA,0.19798	0.000173056	0.00019047
2	chr11:47841567:G:A	47841567	A,A	G,G	1,1	inf,-inf	inf,inf	3.38218,0.880357	0.00017302	0.00096345
2	chr11:47687363:C:T	47687363	NA,T	NA,C	NA,1	NA,-inf	NA,inf	NA,0.110934	0.000172993	0.000189227
2	chr11:48250977:C:T	48250977	NA,T	NA,C	NA,1	NA,-inf	NA,inf	NA,0.197275	0.000172985	0.000190389
2	chr11:48299974:G:A	48299974	NA,A	NA,G	NA,1	NA,-inf	NA,inf	NA,0.196765	0.000172967	0.000190364
2	chr11:47948369:T:G	47948369	NA,G	NA,T	NA,1	NA,inf	NA,inf	NA,0.0876056	0.000172948	0.000189198
2	chr11:47417908:G:A	47417908	NA,A	NA,G	NA,1	NA,inf	NA,inf	NA,0.0357764	0.000172928	0.000188856
2	chr11:47779458:G:A	47779458	NA,A	NA,G	NA,1	NA,inf	NA,inf	NA,0.037432	0.000172883	0.000188818
2	chr11:48131079:T:A	48131079	NA,A	NA,T	NA,1	NA,inf	NA,inf	NA,0.0677963	0.000172862	0.000188966
2	chr11:48069736:C:T	48069736	NA,T	NA,C	NA,1	NA,-inf	NA,inf	NA,0.209169	0.000172756	0.000190245
2	chr11:47574219:G:A	47574219	NA,A	NA,G	NA,1	NA,inf	NA,inf	NA,0.169514	0.000172747	0.000189672
2	chr11:48327383:T:C	48327383	NA,C	NA,T	NA,1	NA,-inf	NA,inf	NA,0.19663	0.000172714	0.000190108
2	chr11:47614324:T:C	47614324	NA,C	NA,T	NA,1	NA,-inf	NA,inf	NA,0.0820726	0.000172685	0.000188706
2	chr11:47819205:C:T	47819205	NA,T	NA,C	NA,1	NA,-inf	NA,inf	NA,0.161309	0.000172685	0.000189616
2	chr11:48144213:T:C	48144213	NA,C	NA,T	NA,1	NA,inf	NA,inf	NA,0.153101	0.000172672	0.00018953
2	chr11:48013513:G:A	48013513	NA,A	NA,G	NA,1	NA,inf	NA,inf	NA,0.131917	0.000172613	0.000189221
2	chr11:48301571:T:C	48301571	NA,C	NA,T	NA,1	NA,-inf	NA,inf	NA,0.193052	0.000172597	0.000189939
2	chr11:48259117:T:C	48259117	NA,C	NA,T	NA,1	NA,-inf	NA,inf	NA,0.193205	0.000172579	0.000189923
2	chr11:48225746:G:A	48225746	NA,A	NA,G	NA,1	NA,-inf	NA,inf	NA,0.144698	0.000172538	0.000189442
2	chr11:48266004:G:A	48266004	NA,A	NA,G	NA,1	NA,-inf	NA,inf	NA,0.192074	0.000172499	0.000189827
2	chr11:47958100:A:G	47958100	G,NA	A,NA	1,NA	-inf,NA	inf,NA	0.233523,NA	0.000172399	0.000185422
2	chr11:47686634:C:T	47686634	NA,T	NA,C	NA,1	NA,inf	NA,inf	NA,0.154536	0.000172371	0.000189349
2	chr11:47632000:A:G	47632000	NA,G	NA,A	NA,1	NA,-inf	NA,inf	NA,0.157078	0.000172354	0.000189297
2	chr11:47589014:CA:C	47589014	NA,C	NA,CA	NA,1	NA,inf	NA,inf	NA,0.163572	0.000172348	0.000189201
2	chr11:48126898:A:G	48126898	G,G	A,A	1,1	inf,inf	inf,inf	0.0544962,1.15295	0.000172341	0.000187725
2	chr11:48219529:C:G	48219529	NA,G	NA,C	NA,1	NA,-inf	NA,inf	NA,0.190155	0.000172205	0.000189505
2	chr11:47507462:A:C	47507462	NA,C	NA,A	NA,1	NA,inf	NA,inf	NA,0.0804658	0.0001722	0.00018821
2	chr11:47413159:C:G	47413159	NA,G	NA,C	NA,1	NA,inf	NA,inf	NA,0.193544	0.000172182	0.000189581
2	chr11:48326956:A:G	48326956	NA,G	NA,A	NA,1	NA,-inf	NA,inf	NA,0.188513	0.000172141	0.000189418
2	chr11:48217464:A:G	48217464	NA,G	NA,A	NA,1	NA,-inf	NA,inf	NA,0.189591	0.000172136	0.000189429
2	chr11:47653637:T:A	47653637	NA,A	NA,T	NA,1	NA,-inf	NA,inf	NA,0.196315	0.000172076	0.000189543
2	chr11:47913777:A:G	47913777	NA,G	NA,A	NA,1	NA,-inf	NA,inf	NA,0.0998873	0.00017205	0.000188301
2	chr11:48307929:C:T	48307929	NA,T	NA,C	NA,1	NA,inf	NA,inf	NA,0.14423	0.000172019	0.000188758
2	chr11:48219839:G:A	48219839	NA,A	NA,G	NA,1	NA,-inf	NA,inf	NA,0.187527	0.00017197	0.000189233
2	chr11:47448270:G:A	47448270	NA,A	NA,G	NA,1	NA,inf	NA,inf	NA,0.0281178	0.00017197	0.00018787
2	chr11:47927265:C:T	47927265	NA,T	NA,C	NA,1	NA,inf	NA,inf	NA,0.0721655	0.000171969	0.000188106
2	chr11:48373169:TA:T	48373169	NA,T	NA,TA	NA,1	NA,inf	NA,inf	NA,0.0802437	0.000171955	0.000188147
2	chr11:47659708:C:T	47659708	NA,T	NA,C	NA,1	NA,inf	NA,inf	NA,0.119133	0.000171862	0.000188254
2	chr11:47498768:G:C	47498768	NA,C	NA,G	NA,1	NA,inf	NA,inf	NA,0.0679624	0.000171802	0.000187934
2	chr11:47792053:G:A	47792053	NA,A	NA,G	NA,1	NA,-inf	NA,inf	NA,0.192161	0.000171788	0.000189187
2	chr11:48342569:T:G	48342569	NA,G	NA,T	NA,1	NA,-inf	NA,inf	NA,0.0748904	0.000171702	0.000187967
2	chr11:48009040:A:G	48009040	NA,G	NA,A	NA,1	NA,inf	NA,inf	NA,0.12293	0.000171672	0.000188185
2	chr11:47537874:C:T	47537874	NA,T	NA,C	NA,1	NA,inf	NA,inf	NA,0.158951	0.000171645	0.000188443
2	chr11:47906841:G:A	47906841	NA,A	NA,G	NA,1	NA,inf	NA,inf	NA,0.121729	0.000171629	0.000188132
2	chr11:47403166:T:C	47403166	C,C	T,T	1,1	inf,-inf	inf,inf	3.52434,0.710338	0.000171558	0.00101066
2	chr11:47933885:A:T	47933885	NA,T	NA,A	NA,1	NA,inf	NA,inf	NA,0.0685703	0.000171547	0.000187583
2	chr11:48062121:A:G	48062121	NA,G	NA,A	NA,1	NA,-inf	NA,inf	NA,0.0741508	0.000171545	0.000187647
2	chr11:47877463:C:T	47877463	NA,T	NA,C	NA,1	NA,inf	NA,inf	NA,0.116325	0.000171543	0.000187897
2	chr11:47397653:CA:C	47397653	NA,C	NA,CA	NA,1	NA,inf	NA,inf	NA,0.0696632	0.000171512	0.000187569
2	chr11:48159017:A:T	48159017	NA,T	NA,A	NA,1	NA,-inf	NA,inf	NA,0.14374	0.000171502	0.000188385
2	chr11:48012112:G:C	48012112	NA,C	NA,G	NA,1	NA,-inf	NA,inf	NA,0.0787036	0.000171485	0.000187565
2	chr11:47929516:A:AT	47929516	NA,AT	NA,A	NA,1	NA,inf	NA,inf	NA,0.0420485	0.00017146	0.000187413
2	chr11:47774024:G:A	47774024	NA,A	NA,G	NA,1	NA,inf	NA,inf	NA,0.152743	0.000171422	0.000188157
2	chr11:48145785:C:G	48145785	NA,G	NA,C	NA,1	NA,-inf	NA,inf	NA,0.14543	0.000171386	0.000188282
2	chr11:48335299:T:C	48335299	NA,C	NA,T	NA,1	NA,-inf	NA,inf	NA,0.180381	0.000171383	0.000188547
2	chr11:47559068:TA:T	47559068	NA,T	NA,TA	NA,1	NA,inf	NA,inf	NA,0.0706914	0.000171379	0.000187345
2	chr11:47918110:G:A	47918110	NA,A	NA,G	NA,1	NA,inf	NA,inf	NA,0.151376	0.000171377	0.000188058
2	chr11:48316969:G:A	48316969	NA,A	NA,G	NA,1	NA,-inf	NA,inf	NA,0.180124	0.00017136	0.00018852
```
