## Supplementary material for "Characterization of shared and ancestry-specific signals driving complex traits using multi-ancestry fine-mapping": susiex_nc3.cs80.snp

```
BP	SNP	PIP(CS1)	LogBF(CS1,Pop1)	LogBF(CS1,Pop2)	PIP(CS2)	LogBF(CS2,Pop1)	LogBF(CS2,Pop2)
47396914	chr11:47396914:C:G	0.00114583	3.96776	-0.841317	0.00019047	0.0763437	-1.08921
47397385	chr11:47397385:C:T	2.04375e-05	-1.03664e-10	-0.90007	0.000199019	-1.03664e-10	-0.968964
47397578	chr11:47397578:A:G	0.00403198	5.06114	-0.676572	0.000390174	0.690751	-0.986525
47397653	chr11:47397653:CA:C	1.60596e-05	-1.03664e-10	-1.14114	0.000171512	-1.03664e-10	-1.11771
47397905	chr11:47397905:G:A	1.61568e-05	-1.03664e-10	-1.1351	0.000173198	-1.03664e-10	-1.10793
47398045	chr11:47398045:A:G	1.84519e-05	-1.03664e-10	-1.00228	0.000182902	-1.03664e-10	-1.05342
47398206	chr11:47398206:G:T	0.00136436	4.14854	-0.847538	0.000209714	0.174973	-1.09159
47398739	chr11:47398739:T:C	2.79829e-05	-1.03664e-10	-0.585849	0.0002689	-1.03664e-10	-0.668029
47398877	chr11:47398877:CT:C	0.000237487	1.55267	-2.27101e-10	0.001467	1.02861	-2.27101e-10
47398927	chr11:47398927:G:A	1.63164e-05	-1.03664e-10	-1.12527	0.000167363	-1.03664e-10	-1.1422
47399046	chr11:47399046:G:T	1.66525e-05	-1.03664e-10	-1.10488	0.000170215	-1.03664e-10	-1.1253
47399062	chr11:47399062:A:G	2.79505e-05	-1.03664e-10	-0.587008	0.00026869	-1.03664e-10	-0.668808
47399318	chr11:47399318:G:A	1.59489e-05	-1.03664e-10	-1.14806	0.000165489	-1.03664e-10	-1.15346
47399456	chr11:47399456:G:A	1.58646e-05	-1.03664e-10	-1.15335	0.000167234	-1.03664e-10	-1.14297
47400338	chr11:47400338:G:GC	5.33144e-05	0.0587638	-2.27101e-10	0.000175352	-1.09557	-2.27101e-10
47401221	chr11:47401221:T:C	0.000466597	3.088	-0.859982	0.000148299	-0.510464	-0.752675
47401325	chr11:47401325:A:G	1.30411e-05	-1.34934	-2.27101e-10	0.000237236	-0.793313	-2.27101e-10
47401442	chr11:47401442:A:G	1.60065e-05	-1.03664e-10	-1.14445	0.000169664	-1.03664e-10	-1.12855
47401636	chr11:47401636:T:C	1.96953e-05	-1.03664e-10	-0.937063	0.000195144	-1.03664e-10	-0.988627
47402469	chr11:47402469:G:A	2.07042e-05	-1.03664e-10	-0.887107	0.000201168	-1.03664e-10	-0.958226
47402622	chr11:47402622:G:A	2.14518e-05	-1.03664e-10	-0.851633	0.000211342	-1.03664e-10	-0.908888
47402727	chr11:47402727:T:G	0.000244638	2.73609	-1.15375	0.00012161	-0.347186	-1.11436
47403166	chr11:47403166:T:C	0.000839249	3.30027	-0.485204	0.000171558	-0.265952	-0.851493
47403313	chr11:47403313:G:A	0.000222978	2.63371	-1.14408	0.000120169	-0.383969	-1.0895
47403380	chr11:47403380:G:A	6.53414e-06	-1.51928	-0.521122	6.32284e-05	-1.31221	-0.8034
47403412	chr11:47403412:A:G	0.000157331	1.46135	-0.320444	7.11236e-05	-1.2772	-0.720753
47404031	chr11:47404031:C:T	1.58742e-05	-1.03664e-10	-1.15275	0.000165351	-1.03664e-10	-1.1543
47404262	chr11:47404262:C:T	1.44211e-05	-1.24875	-2.27101e-10	0.000124575	-1.43746	-2.27101e-10
47404894	chr11:47404894:G:A	1.82848e-05	-1.03664e-10	-1.01137	0.000187277	-1.03664e-10	-1.02978
47405405	chr11:47405405:G:A	0.00232206	3.82613	0.00663328	0.000293746	-0.00202278	-0.577629
47406070	chr11:47406070:G:A	0.00026383	2.78548	-1.12762	0.000134693	-0.305032	-1.05434
47406116	chr11:47406116:T:C	5.71533e-06	-1.52148	-0.652814	5.8127e-05	-1.30253	-0.897211
47406188	chr11:47406188:C:T	6.16206e-06	-1.51599	-0.583044	6.01037e-05	-1.32376	-0.842538
47406624	chr11:47406624:A:C	1.65824e-05	-1.03664e-10	-1.1091	0.000167254	-1.03664e-10	-1.14285
47406818	chr11:47406818:C:T	4.29501e-06	-1.40473	-1.05526	4.68797e-05	-1.30998	-1.1048
47407014	chr11:47407014:C:T	0.00236573	3.87382	-0.0224245	0.000295208	0.0233829	-0.59807
47407694	chr11:47407694:T:A	0.00212788	3.84948	-0.104037	0.000275297	0.0100263	-0.654543
47408293	chr11:47408293:G:C	1.26581e-05	-1.37914	-2.27101e-10	0.000115239	-1.51536	-2.27101e-10
47408907	chr11:47408907:T:C	0.00262383	5.07235	-1.1174	0.000351402	0.748856	-1.14929
47409048	chr11:47409048:G:A	6.15576e-06	-1.49957	-0.600481	5.67233e-05	-1.3688	-0.855388
47409630	chr11:47409630:G:A	1.5902e-05	-1.03664e-10	-1.151	0.000165352	-1.03664e-10	-1.15429
47409752	chr11:47409752:A:G	2.1429e-05	-1.03664e-10	-0.852697	0.000213804	-1.03664e-10	-0.897308
47409771	chr11:47409771:G:A	1.66847e-05	-1.03664e-10	-1.10295	0.000170382	-1.03664e-10	-1.12433
47409959	chr11:47409959:C:T	1.90055e-05	-1.03664e-10	-0.972714	0.000191584	-1.03664e-10	-1.00704
47409978	chr11:47409978:G:A	0.000127568	1.27024	-0.339033	5.92729e-05	-1.34001	-0.840207
47410014	chr11:47410014:G:A	4.51287e-05	-1.03664e-10	-0.107925	0.000421127	-1.03664e-10	-0.219434
47410152	chr11:47410152:A:G	0.000241203	2.7225	-1.1543	0.000119388	-0.353147	-1.12684
47410177	chr11:47410177:A:G	2.52665e-05	-1.03664e-10	-0.687963	0.000244707	-1.03664e-10	-0.762306
47410213	chr11:47410213:G:A	0.00717596	4.96105	-2.27101e-10	0.0415837	4.3731	-2.27101e-10
47410410	chr11:47410410:G:A	0.000115852	1.43027	-0.595403	5.50765e-05	-1.28796	-0.965689
47410415	chr11:47410415:C:T	0.000504853	2.96204	-0.655214	0.000125774	-0.433906	-0.993974
47410483	chr11:47410483:G:C	0.00262513	5.0848	-1.12936	0.000356857	0.758255	-1.14329
47410752	chr11:47410752:G:A	0.00271473	5.12229	-1.13329	0.000364991	0.777799	-1.14029
47410854	chr11:47410854:G:A	1.65839e-05	-1.03664e-10	-1.10901	0.000169543	-1.03664e-10	-1.12926
47411174	chr11:47411174:T:G	5.43567e-06	-1.51023	-0.714229	5.35106e-05	-1.34212	-0.940366
47412669	chr11:47412669:A:AGG	6.05474e-06	-1.50682	-0.609779	5.735e-05	-1.35082	-0.862369
47412829	chr11:47412829:G:T	1.93467e-05	-1.03664e-10	-0.954921	0.00020425	-1.03664e-10	-0.943021
47412942	chr11:47412942:A:G	0.000309523	2.94289	-1.1253	0.000146649	-0.226705	-1.04762
47413159	chr11:47413159:C:G	1.74022e-05	-1.03664e-10	-1.06085	0.000172182	-1.03664e-10	-1.11382
47413174	chr11:47413174:T:A	1.59711e-05	-1.03664e-10	-1.14666	0.00016633	-1.03664e-10	-1.1484
47413226	chr11:47413226:G:A	0.00410345	5.52807	-1.12593	0.000462088	1.0187	-1.14532
47413538	chr11:47413538:G:A	3.94118e-05	-1.03664e-10	-0.243379	0.000370661	-1.03664e-10	-0.347078
47414354	chr11:47414354:T:C	4.7477e-05	-1.03664e-10	-0.0571979	0.000445881	-1.03664e-10	-0.162315
47415235	chr11:47415235:G:A	1.86927e-05	-1.03664e-10	-0.989312	0.000176288	-1.03664e-10	-1.09025
47415482	chr11:47415482:C:T	7.11167e-06	-0.913969	-1.04174	6.12649e-05	-1.0717	-1.07546
47415737	chr11:47415737:T:TC	2.17242e-05	-1.03664e-10	-0.839015	0.000213533	-1.03664e-10	-0.898577
47415852	chr11:47415852:C:T	0.000583632	3.23218	-0.780355	0.000133958	-0.303154	-1.06169
47416518	chr11:47416518:G:A	1.5959e-05	-1.03664e-10	-1.14742	0.000165531	-1.03664e-10	-1.15321
47417677	chr11:47417677:C:T	0.000309727	2.96829	-1.15005	0.000133889	-0.222768	-1.14259
47417891	chr11:47417891:C:G	4.26927e-05	-1.03664e-10	-0.163416	0.000511701	-1.03664e-10	-0.0246259
47417908	chr11:47417908:G:A	1.59317e-05	-1.03664e-10	-1.14913	0.000172928	-1.03664e-10	-1.10949
47418048	chr11:47418048:G:C	1.63648e-05	-1.03664e-10	-1.12231	0.00017523	-1.03664e-10	-1.09627
47418255	chr11:47418255:A:G	2.5578e-05	-1.03664e-10	-0.67571	0.000249705	-1.03664e-10	-0.742089
47418387	chr11:47418387:A:G	0.00274768	5.13232	-1.13125	0.000367217	0.784615	-1.14103
47418693	chr11:47418693:T:G	1.94032e-05	-0.952005	-2.27101e-10	0.000233528	-0.809066	-2.27101e-10
47418732	chr11:47418732:T:A	0.00285256	5.1681	-1.12957	0.000375475	0.808119	-1.14229
47418811	chr11:47418811:G:A	1.61354e-05	-1.03664e-10	-1.13643	0.000166528	-1.03664e-10	-1.1472
47419207	chr11:47419207:G:A	6.59142e-06	-1.49994	-0.531736	6.06198e-05	-1.36883	-0.788921
47419836	chr11:47419836:G:A	1.61769e-05	-1.03664e-10	-1.13386	0.000166668	-1.03664e-10	-1.14636
47419946	chr11:47419946:G:A	1.69545e-05	-1.03664e-10	-1.08691	0.000181815	-1.03664e-10	-1.05938
47419962	chr11:47419962:G:A	0.00365837	3.80918	0.47815	0.000288367	-0.335533	-0.262601
47420113	chr11:47420113:C:T	0.000906539	3.80213	-0.90994	0.000200511	-0.151067	-0.810432
47420132	chr11:47420132:C:T	3.81434e-05	-0.394845	0.118755	0.000161998	-1.0764	-0.0983856
47421175	chr11:47421175:G:A	1.70633e-05	-1.03664e-10	-1.08051	0.000173612	-1.03664e-10	-1.10554
47421529	chr11:47421529:T:C	0.00128935	3.78141	-0.536964	0.000191854	-0.0323022	-0.973331
47421687	chr11:47421687:CTG:C	0.00310088	5.2346	-1.1126	0.00038392	0.83747	-1.1494
47421700	chr11:47421700:C:T	0.00100947	3.36205	-0.362306	0.000191487	-0.239349	-0.768195
47422043	chr11:47422043:G:C	0.00233967	4.99349	-1.15317	0.000349317	0.716826	-1.12321
47422911	chr11:47422911:T:C	3.04717e-05	-1.03664e-10	-0.500645	0.000297527	-1.03664e-10	-0.566861
47423456	chr11:47423456:T:C	1.62878e-05	-1.03664e-10	-1.12702	0.000167324	-1.03664e-10	-1.14244
47424741	chr11:47424741:A:T	0.00117783	3.73431	-0.580323	0.000182724	-0.0578821	-0.99651
47425412	chr11:47425412:G:A	3.309e-05	-1.03664e-10	-0.418211	0.000321578	-1.03664e-10	-0.489126
47425651	chr11:47425651:T:C	0.000471503	3.16069	-0.922209	0.000141284	-0.486546	-0.825048
47426404	chr11:47426404:C:G	0.0230697	6.88488	-0.756049	0.000141806	-0.189287	-1.11862
47426783	chr11:47426783:CA:C	0.0218648	6.84811	-0.772916	0.000139041	-0.204057	-1.12354
47426996	chr11:47426996:G:C	0.00030428	2.95204	-1.15154	0.000137817	-0.235831	-1.10061
47427134	chr11:47427134:T:C	0.0129905	6.36224	-0.807713	0.000114012	-0.393249	-1.13281
47427550	chr11:47427550:T:G	0.00181885	4.23744	-0.648922	0.000230562	0.209549	-1.0314
47427993	chr11:47427993:C:T	0.0212646	6.85753	-0.810176	0.000138188	-0.2003	-1.13345
47428040	chr11:47428040:G:A	6.94937e-06	-0.952893	-1.0259	6.00368e-05	-1.1053	-1.06211
47428313	chr11:47428313:G:A	0.000224582	2.64859	-1.15179	0.000113354	-0.392927	-1.13892
47428362	chr11:47428362:T:C	0.0155197	6.51325	-0.780828	0.00012139	-0.337667	-1.12569
47428613	chr11:47428613:A:G	2.0343e-05	-1.03664e-10	-0.904708	0.0002153	-1.03664e-10	-0.890336
47428947	chr11:47428947:T:C	0.0102531	6.11207	-0.794174	0.000105616	-0.474162	-1.12839
47429474	chr11:47429474:TTTTG:T	0.0669301	8.27263	-1.07867	0.000249143	0.383293	-1.12763
47429731	chr11:47429731:C:T	1.16894e-05	-0.805493	-0.653268	0.000199907	0.0277424	-0.992259
47429966	chr11:47429966:G:T	0.0250402	7.0168	-0.806008	0.000147433	-0.136589	-1.1324
47430072	chr11:47430072:C:T	0.0255626	7.013	-0.781561	0.000148197	-0.137873	-1.12595
47430278	chr11:47430278:C:T	0.000275792	2.85579	-1.15359	0.000127059	-0.284962	-1.13275
47430336	chr11:47430336:A:G	1.91592e-05	-1.03664e-10	-0.964659	0.000202212	-1.03664e-10	-0.953053
47430770	chr11:47430770:T:C	0.0267582	6.074	0.203151	0.000162752	-0.511491	-0.65865
47431193	chr11:47431193:C:T	0.0257684	6.10694	0.132526	0.000157827	-0.499969	-0.700896
47431443	chr11:47431443:AC:A	1.81608e-05	-1.03664e-10	-1.01818	0.000178164	-1.03664e-10	-1.07966
47431967	chr11:47431967:T:C	0.0264806	6.07145	0.195268	0.000161729	-0.513044	-0.6634
47432010	chr11:47432010:A:G	1.85583e-05	-1.03664e-10	-0.996528	0.000195742	-1.03664e-10	-0.985571
47432171	chr11:47432171:T:G	0.0265573	6.17254	0.0970754	0.00015846	-0.475073	-0.72179
47432571	chr11:47432571:G:A	3.32872e-05	-1.03664e-10	-0.412271	0.000275623	-1.03664e-10	-0.643334
47432593	chr11:47432593:A:T	1.96388e-05	-1.03664e-10	-0.939938	0.000219717	-1.03664e-10	-0.870026
47432659	chr11:47432659:C:T	9.4841e-05	1.41075	-0.775992	4.8037e-05	-1.30618	-1.08422
47432720	chr11:47432720:A:C	0.0172294	5.82809	0.00883438	0.000130433	-0.600271	-0.791236
47433030	chr11:47433030:A:G	8.28083e-05	0.5009	-0.00181504	6.03368e-05	-1.49889	-0.66353
47433079	chr11:47433079:C:T	2.09545e-05	-1.03664e-10	-0.875092	0.000200375	-1.03664e-10	-0.962178
47433150	chr11:47433150:A:G	0.0160063	5.71843	0.0448697	0.000127989	-0.639318	-0.771105
47433173	chr11:47433173:C:A	6.53213e-06	-0.900499	-1.14021	5.73001e-05	-1.0605	-1.15356
47433174	chr11:47433174:A:C	1.40826e-05	-1.2725	-2.27101e-10	0.000124077	-1.44146	-2.27101e-10
47433315	chr11:47433315:G:A	7.96965e-06	-0.856572	-0.985231	7.82411e-05	-1.0231	-0.87947
47433600	chr11:47433600:C:T	1.58488e-05	-1.03664e-10	-1.15435	0.000165568	-1.03664e-10	-1.15298
47434516	chr11:47434516:T:C	0.000207994	2.20371	-0.783641	8.69127e-05	-0.919791	-0.877671
47434651	chr11:47434651:G:A	0.0160605	5.75108	0.0156	0.000127369	-0.627845	-0.787437
47434675	chr11:47434675:T:A	0.0165227	5.74596	0.0490868	0.000129563	-0.629638	-0.768564
47435076	chr11:47435076:G:A	0.000393442	3.1636	-1.10611	0.00017066	-0.10991	-1.01279
47435988	chr11:47435988:A:G	0.00108614	3.54627	-0.473323	0.000195458	-0.142906	-0.844116
47436238	chr11:47436238:G:A	0.014528	5.62829	0.038101	0.000123674	-0.669941	-0.774776
47437089	chr11:47437089:A:T	7.73743e-06	-0.845868	-1.02551	6.58834e-05	-1.0127	-1.06178
47437178	chr11:47437178:C:T	1.65979e-05	-1.03664e-10	-1.10817	0.000174152	-1.03664e-10	-1.10244
47437214	chr11:47437214:T:C	0.00319826	4.38148	-0.228557	0.000317858	0.288026	-0.788789
47437674	chr11:47437674:G:A	5.1816e-05	-1.03664e-10	0.0302548	0.000471287	-1.03664e-10	-0.1069
47437768	chr11:47437768:G:T	3.16273e-05	-1.03664e-10	-0.463422	0.000263526	-1.03664e-10	-0.688216
47437918	chr11:47437918:G:A	0.000392052	3.17017	-1.11622	0.000168422	-0.105519	-1.03037
47438351	chr11:47438351:ACTC:A	1.7809e-05	-1.03664e-10	-1.03774	0.000177558	-1.03664e-10	-1.08307
47438412	chr11:47438412:T:A	0.00201089	3.88298	-0.194084	0.000248733	0.0212278	-0.767214
47438454	chr11:47438454:T:C	0.0185879	5.80926	0.103564	0.000136689	-0.606995	-0.737666
47438474	chr11:47438474:C:A	1.61882e-05	-1.03664e-10	-1.13316	0.000166361	-1.03664e-10	-1.14821
47438547	chr11:47438547:C:T	0.0197677	5.83483	0.139526	0.000140876	-0.597646	-0.716838
47439350	chr11:47439350:T:C	0.00066889	3.35539	-0.767213	0.000142955	-0.244485	-1.05536
47439929	chr11:47439929:T:C	0.0144966	5.6002	0.0640275	0.000124211	-0.680124	-0.760262
47440142	chr11:47440142:G:A	9.40588e-06	-1.4933	-0.182812	0.000134904	-0.997921	-0.359885
47440232	chr11:47440232:A:G	4.15235e-06	-1.50311	-0.990661	4.40301e-05	-1.35902	-1.11847
47440564	chr11:47440564:G:A	0.0156803	5.63578	0.106938	0.000128862	-0.667884	-0.735739
47440589	chr11:47440589:A:G	4.10106e-06	-1.50786	-0.998343	4.44108e-05	-1.34678	-1.12211
47440653	chr11:47440653:C:T	1.58495e-05	-1.03664e-10	-1.1543	0.000165607	-1.03664e-10	-1.15275
47440884	chr11:47440884:G:A	0.000376096	3.16503	-1.15262	0.000149624	-0.117665	-1.13658
47440971	chr11:47440971:T:G	7.91988e-06	-0.797614	-1.05045	6.72887e-05	-0.970687	-1.08269
47441668	chr11:47441668:C:T	0.000440737	3.28765	-1.11665	0.000179642	-0.0401916	-1.03121
47441931	chr11:47441931:AG:A	0.00947128	5.34253	-0.103954	0.000107467	-0.760698	-0.824484
47442732	chr11:47442732:C:T	1.4675e-05	-1.2313	-2.27101e-10	0.000127208	-1.41655	-2.27101e-10
47442874	chr11:47442874:G:T	1.58495e-05	-1.03664e-10	-1.1543	0.000165607	-1.03664e-10	-1.15275
47442967	chr11:47442967:G:A	8.98378e-05	1.41714	-0.836581	4.7801e-05	-1.2961	-1.09922
47443032	chr11:47443032:C:T	0.00033496	3.05081	-1.15425	0.000141765	-0.180378	-1.12782
47443161	chr11:47443161:C:T	7.28317e-06	-0.783593	-1.14828	6.34096e-05	-0.958521	-1.15423
47443249	chr11:47443249:C:T	1.58581e-05	-1.03664e-10	-1.15376	0.000165346	-1.03664e-10	-1.15432
47443543	chr11:47443543:T:C	0.0109763	5.52835	-0.142298	0.000108556	-0.703072	-0.87203
47444403	chr11:47444403:G:A	0.0141594	5.70052	-0.059831	0.000121329	-0.642486	-0.821372
47444454	chr11:47444454:G:A	0.00323205	4.56171	-0.39828	0.000316576	0.38746	-0.892263
47446154	chr11:47446154:C:G	1.59126e-05	-1.03664e-10	-1.15033	0.000170703	-1.03664e-10	-1.12244
47446516	chr11:47446516:C:G	1.58717e-05	-1.03664e-10	-1.15291	0.000165357	-1.03664e-10	-1.15426
47446963	chr11:47446963:C:T	0.000124316	0.905382	-2.27101e-10	0.000347291	-0.412203	-2.27101e-10
47446993	chr11:47446993:C:T	0.00401544	4.6234	-0.242945	8.25455e-05	-0.927909	-0.921108
47447017	chr11:47447017:A:G	0.00356221	4.51986	-0.259167	8.53263e-05	-0.967795	-0.848089
47447239	chr11:47447239:C:T	0.00415414	4.56075	-0.146332	9.15498e-05	-0.963002	-0.782483
47447268	chr11:47447268:C:T	0.0382576	6.28944	0.345211	0.000197671	-0.423317	-0.552446
47447651	chr11:47447651:A:G	1.08869e-05	-1.52989	-2.27101e-10	0.000130769	-1.38893	-2.27101e-10
47447887	chr11:47447887:A:G	0.00852679	5.21539	-0.0818649	0.000101878	-0.798228	-0.840367
47448102	chr11:47448102:A:G	2.92036e-05	-1.03664e-10	-0.543151	0.00024718	-1.03664e-10	-0.752252
47448164	chr11:47448164:C:T	1.91391e-05	-1.03664e-10	-0.965708	0.000190155	-1.03664e-10	-1.01453
47448270	chr11:47448270:G:A	1.59029e-05	-1.03664e-10	-1.15094	0.00017197	-1.03664e-10	-1.11505
47448393	chr11:47448393:C:T	2.98468e-05	-1.03664e-10	-0.521367	0.000251438	-1.03664e-10	-0.735172
47448727	chr11:47448727:C:T	2.06195e-05	-1.03664e-10	-0.891206	0.000237086	-1.03664e-10	-0.793945
47448793	chr11:47448793:G:A	0.000128415	2.02058	-1.08275	9.9784e-05	-0.622301	-1.03706
47449306	chr11:47449306:C:T	1.91968e-05	-1.03664e-10	-0.9627	0.000217902	-1.03664e-10	-0.87832
47449635	chr11:47449635:C:T	2.5981e-05	-1.03664e-10	-0.660076	0.00022505	-1.03664e-10	-0.846046
47450250	chr11:47450250:G:A	1.60859e-05	-1.03664e-10	-1.1395	0.000165708	-1.03664e-10	-1.15214
47450496	chr11:47450496:A:G	3.0378e-05	-1.03664e-10	-0.503726	0.000255044	-1.03664e-10	-0.72093
47451014	chr11:47451014:G:A	1.61993e-05	-1.03664e-10	-1.13248	0.000166942	-1.03664e-10	-1.14472
47451020	chr11:47451020:T:C	3.64906e-05	-1.03664e-10	-0.320388	0.000349671	-1.03664e-10	-0.405375
47452594	chr11:47452594:T:G	3.70474e-06	-1.51941	-1.08842	4.9374e-05	-1.24233	-1.12062
47452750	chr11:47452750:G:A	1.29648e-05	-1.35521	-2.27101e-10	0.000160235	-1.18572	-2.27101e-10
47452969	chr11:47452969:A:C	1.67346e-05	-1.03664e-10	-1.09996	0.000182925	-1.03664e-10	-1.05329
47453195	chr11:47453195:G:A	1.64038e-05	-1.03664e-10	-1.11993	0.000168192	-1.03664e-10	-1.13726
47453199	chr11:47453199:T:G	1.60253e-05	-1.03664e-10	-1.14327	0.000175444	-1.03664e-10	-1.09505
47453401	chr11:47453401:G:A	1.60183e-05	-1.03664e-10	-1.14371	0.000165356	-1.03664e-10	-1.15427
47453637	chr11:47453637:G:T	0.000863527	2.77921	0.0643756	0.000179269	-0.624726	-0.448752
47453842	chr11:47453842:T:C	1.73384e-05	-1.03664e-10	-1.06452	0.000182285	-1.03664e-10	-1.0568
47454101	chr11:47454101:C:T	1.63467e-05	-1.03664e-10	-1.12342	0.000167032	-1.03664e-10	-1.14418
47454123	chr11:47454123:G:A	7.45896e-05	1.23955	-0.844995	4.5631e-05	-1.33969	-1.10209
47454825	chr11:47454825:A:C	0.00023425	2.67734	-1.1384	0.000151814	-0.143679	-1.09603
47454849	chr11:47454849:T:C	1.61964e-05	-1.03664e-10	-1.13265	0.000166208	-1.03664e-10	-1.14913
47455179	chr11:47455179:A:G	2.10254e-05	-1.03664e-10	-0.871714	0.00020224	-1.03664e-10	-0.952914
47455654	chr11:47455654:C:A	1.73654e-05	-1.03664e-10	-1.06296	0.000194558	-1.03664e-10	-0.991635
47455997	chr11:47455997:G:A	1.90464e-05	-1.03664e-10	-0.970568	0.00021263	-1.03664e-10	-0.902813
47456297	chr11:47456297:A:G	0.000130539	0.758534	0.195693	7.49e-05	-1.45651	-0.489708
47456344	chr11:47456344:G:A	1.7081e-05	-1.03664e-10	-1.07948	0.000190263	-1.03664e-10	-1.01396
47456986	chr11:47456986:T:C	1.69959e-05	-1.03664e-10	-1.08447	0.000189049	-1.03664e-10	-1.02036
47457540	chr11:47457540:C:T	1.09519e-05	-1.52393	-2.27101e-10	0.000113312	-1.53222	-2.27101e-10
47457671	chr11:47457671:T:C	1.58515e-05	-1.03664e-10	-1.15418	0.000166278	-1.03664e-10	-1.14871
47457821	chr11:47457821:T:G	1.85558e-05	-1.03664e-10	-0.996663	0.000212251	-1.03664e-10	-0.904598
47457870	chr11:47457870:GA:G	1.66048e-05	-1.03664e-10	-1.10775	0.000182832	-1.03664e-10	-1.0538
47458033	chr11:47458033:T:C	1.90487e-05	-1.03664e-10	-0.970443	0.000200846	-1.03664e-10	-0.95983
47458451	chr11:47458451:A:G	3.23238e-05	-1.03664e-10	-0.441639	0.000268548	-1.03664e-10	-0.669336
47458725	chr11:47458725:T:C	1.83317e-05	-1.03664e-10	-1.00881	0.000209015	-1.03664e-10	-0.919959
47458851	chr11:47458851:C:T	9.45075e-06	-0.648304	-1.02305	8.41124e-05	-0.8139	-1.01631
47459889	chr11:47459889:G:T	2.50245e-05	-1.03664e-10	-0.697589	0.00024587	-1.03664e-10	-0.757566
47459981	chr11:47459981:T:C	6.77114e-05	1.26334	-0.965527	0.000411979	0.676586	-0.917981
47460493	chr11:47460493:C:T	1.71518e-05	-1.03664e-10	-1.07534	0.000191349	-1.03664e-10	-1.00827
47461612	chr11:47461612:C:T	2.8083e-05	-0.582278	-2.27101e-10	0.000131523	-1.38319	-2.27101e-10
47461677	chr11:47461677:C:T	1.67563e-05	-1.03664e-10	-1.09867	0.00018524	-1.03664e-10	-1.04071
47461705	chr11:47461705:C:T	3.13096e-05	-0.47352	-2.27101e-10	0.000412562	-0.239981	-2.27101e-10
47462366	chr11:47462366:T:C	7.22979e-06	-0.899491	-1.03974	6.21404e-05	-1.05956	-1.07341
47463111	chr11:47463111:C:T	1.76258e-05	-1.03664e-10	-1.04808	0.000177563	-1.03664e-10	-1.08304
47463687	chr11:47463687:G:A	2.12144e-05	-0.862762	-2.27101e-10	0.000187834	-1.02681	-2.27101e-10
47463716	chr11:47463716:CTGGAGT:C	7.19894e-05	1.20998	-0.850904	4.48561e-05	-1.34823	-1.11068
47463911	chr11:47463911:G:A	1.82714e-05	-1.03664e-10	-1.0121	0.000182149	-1.03664e-10	-1.05754
47464142	chr11:47464142:C:T	2.00078e-05	-0.921319	-2.27101e-10	0.000123335	-1.44747	-2.27101e-10
47464242	chr11:47464242:G:A	1.93727e-05	-1.03664e-10	-0.953579	0.000218731	-1.03664e-10	-0.874522
47464561	chr11:47464561:G:A	1.62992e-05	-1.03664e-10	-1.12633	0.000174272	-1.03664e-10	-1.10175
47465075	chr11:47465075:C:T	1.63295e-05	-1.03664e-10	-1.12447	0.000177386	-1.03664e-10	-1.08404
47465739	chr11:47465739:A:T	1.63211e-05	-1.03664e-10	-1.12498	0.000169653	-1.03664e-10	-1.12861
47465785	chr11:47465785:C:A	1.74896e-05	-1.03664e-10	-1.05584	0.0001839	-1.03664e-10	-1.04797
47465846	chr11:47465846:C:T	1.61821e-05	-1.03664e-10	-1.13354	0.000166135	-1.03664e-10	-1.14956
47466188	chr11:47466188:G:A	4.64652e-05	-0.27832	0.199581	7.57031e-05	-1.52352	-0.412029
47467319	chr11:47467319:A:C	1.59451e-05	-1.03664e-10	-1.14829	0.000173185	-1.03664e-10	-1.108
47469723	chr11:47469723:G:A	1.62668e-05	-1.03664e-10	-1.12832	0.000167094	-1.03664e-10	-1.14381
47470621	chr11:47470621:C:T	1.18677e-05	-1.44363	-2.27101e-10	0.000142375	-1.3039	-2.27101e-10
47472709	chr11:47472709:C:T	4.21267e-05	-1.03664e-10	-0.176762	0.000504184	-1.03664e-10	-0.0394263
47473367	chr11:47473367:G:C	1.67173e-05	-1.03664e-10	-1.101	0.000170426	-1.03664e-10	-1.12406
47473650	chr11:47473650:G:A	5.93783e-05	0.189951	-0.023466	6.01291e-05	-1.52442	-0.641454
47474194	chr11:47474194:G:T	0.000396355	2.52945	-0.464585	0.000104938	-0.730614	-0.878388
47474661	chr11:47474661:A:G	1.81842e-05	-1.03664e-10	-1.01689	0.000180938	-1.03664e-10	-1.06421
47474971	chr11:47474971:C:A	1.6064e-05	-1.03664e-10	-1.14086	0.000173326	-1.03664e-10	-1.10719
47475275	chr11:47475275:C:T	0.000620667	3.61956	-1.10621	0.000223955	0.165057	-1.01598
47475729	chr11:47475729:A:C	1.7234e-05	-1.03664e-10	-1.07056	0.000174222	-1.03664e-10	-1.10204
47476220	chr11:47476220:T:C	1.61421e-05	-1.03664e-10	-1.13601	0.000165944	-1.03664e-10	-1.15072
47476397	chr11:47476397:C:G	1.58531e-05	-1.03664e-10	-1.15408	0.000168835	-1.03664e-10	-1.13345
47476435	chr11:47476435:T:C	3.32447e-05	-1.03664e-10	-0.413547	0.000284141	-1.03664e-10	-0.612898
47477108	chr11:47477108:T:C	1.58648e-05	-1.03664e-10	-1.15334	0.000166899	-1.03664e-10	-1.14498
47478848	chr11:47478848:C:T	4.08894e-06	-1.52753	-0.981626	5.37922e-05	-1.23639	-1.04085
47478887	chr11:47478887:G:A	1.72723e-05	-1.03664e-10	-1.06834	0.000174522	-1.03664e-10	-1.10032
47479656	chr11:47479656:C:G	3.11154e-05	-1.03664e-10	-0.479742	0.000300881	-1.03664e-10	-0.555651
47480336	chr11:47480336:C:T	0.000610619	3.64083	-1.1438	0.000197343	0.17245	-1.14987
47480437	chr11:47480437:G:T	1.78507e-05	-1.03664e-10	-1.0354	0.000188038	-1.03664e-10	-1.02572
47481484	chr11:47481484:C:T	1.36041e-05	-1.30707	-2.27101e-10	0.000116198	-1.50707	-2.27101e-10
47481740	chr11:47481740:C:T	1.58684e-05	-1.03664e-10	-1.15311	0.000168508	-1.03664e-10	-1.13539
47482030	chr11:47482030:C:T	1.60084e-05	-1.03664e-10	-1.14433	0.000180523	-1.03664e-10	-1.06651
47482183	chr11:47482183:AGAGT:A	1.58995e-05	-1.03664e-10	-1.15116	0.000169563	-1.03664e-10	-1.12914
47482523	chr11:47482523:G:T	0.000178934	1.92356	-0.65398	0.00102622	1.25257	-0.581308
47483125	chr11:47483125:G:A	1.19783e-05	-1.43435	-2.27101e-10	0.00014446	-1.28936	-2.27101e-10
47483400	chr11:47483400:G:A	1.58599e-05	-1.03664e-10	-1.15365	0.000165528	-1.03664e-10	-1.15323
47484588	chr11:47484588:G:C	3.16849e-05	-1.03664e-10	-0.461603	0.000306024	-1.03664e-10	-0.538703
47484734	chr11:47484734:A:G	7.15893e-05	1.26948	-0.915973	4.48867e-05	-1.32921	-1.12901
47486495	chr11:47486495:C:T	1.70264e-05	-1.03664e-10	-1.08268	0.000173798	-1.03664e-10	-1.10447
47486910	chr11:47486910:T:C	3.23946e-05	-1.03664e-10	-0.439452	0.000312493	-1.03664e-10	-0.517784
47486922	chr11:47486922:G:C	6.91452e-05	-1.03664e-10	0.318766	0.000504859	-1.03664e-10	-0.0380883
47487585	chr11:47487585:G:C	4.99651e-06	-1.49325	-0.815452	7.49583e-05	-1.04042	-0.905015
47487816	chr11:47487816:G:A	1.97329e-05	-0.935154	-2.27101e-10	0.000137034	-1.34214	-2.27101e-10
47488077	chr11:47488077:T:A	1.59776e-05	-1.03664e-10	-1.14625	0.000165404	-1.03664e-10	-1.15397
47488161	chr11:47488161:T:C	1.72613e-05	-1.03664e-10	-1.06898	0.000174434	-1.03664e-10	-1.10082
47489536	chr11:47489536:AATGC:A	1.58666e-05	-1.03664e-10	-1.15323	0.00016843	-1.03664e-10	-1.13585
47490183	chr11:47490183:G:A	1.59529e-05	-1.03664e-10	-1.1478	0.000165412	-1.03664e-10	-1.15393
47490523	chr11:47490523:T:C	2.14054e-05	-0.853798	-2.27101e-10	0.0001621	-1.17415	-2.27101e-10
47490586	chr11:47490586:G:A	7.29792e-06	-0.797253	-1.1326	6.28252e-05	-0.971049	-1.15096
47490850	chr11:47490850:C:T	1.58669e-05	-1.03664e-10	-1.15321	0.000168446	-1.03664e-10	-1.13575
47491255	chr11:47491255:CA:C	3.36223e-05	-1.03664e-10	-0.402253	0.000228299	-1.03664e-10	-0.831709
47492354	chr11:47492354:C:T	1.58715e-05	-1.03664e-10	-1.15292	0.000166019	-1.03664e-10	-1.15026
47492391	chr11:47492391:T:G	3.97058e-05	-1.03664e-10	-0.235947	0.000472536	-1.03664e-10	-0.104253
47492713	chr11:47492713:CAG:C	2.67935e-05	-1.03664e-10	-0.629282	0.000230889	-1.03664e-10	-0.820431
47493238	chr11:47493238:GCA:G	1.58808e-05	-1.03664e-10	-1.15233	0.000165878	-1.03664e-10	-1.15111
47493270	chr11:47493270:G:A	1.42788e-05	-1.25867	-2.27101e-10	0.000136176	-1.34842	-2.27101e-10
47493408	chr11:47493408:T:C	1.74092e-05	-1.03664e-10	-1.06045	0.000175609	-1.03664e-10	-1.09411
47493483	chr11:47493483:G:A	7.22989e-06	-1.38577	-0.553452	6.08612e-05	-1.48046	-0.673309
47493782	chr11:47493782:G:C	1.59209e-05	-1.03664e-10	-1.14981	0.000170202	-1.03664e-10	-1.12538
47494345	chr11:47494345:A:G	1.86288e-05	-1.03664e-10	-0.992733	0.000196434	-1.03664e-10	-0.982041
47494502	chr11:47494502:A:G	1.58488e-05	-1.03664e-10	-1.15435	0.00016538	-1.03664e-10	-1.15412
47494504	chr11:47494504:C:T	1.64898e-05	-1.03664e-10	-1.1147	0.000168223	-1.03664e-10	-1.13708
47496045	chr11:47496045:T:A	1.4509e-05	-1.24268	-2.27101e-10	0.000180825	-1.06484	-2.27101e-10
47496649	chr11:47496649:C:T	2.15048e-05	-1.03664e-10	-0.849169	0.000206193	-1.03664e-10	-0.933553
47496800	chr11:47496800:C:T	1.58692e-05	-1.03664e-10	-1.15306	0.000168541	-1.03664e-10	-1.13519
47497123	chr11:47497123:G:C	1.59065e-05	-1.03664e-10	-1.15071	0.000166178	-1.03664e-10	-1.14931
47497733	chr11:47497733:G:A	1.61119e-05	-1.03664e-10	-1.13788	0.000177533	-1.03664e-10	-1.08321
47497940	chr11:47497940:G:C	1.52031e-05	-1.19595	-2.27101e-10	0.000128624	-1.40547	-2.27101e-10
47498022	chr11:47498022:C:G	1.75758e-05	-1.03664e-10	-1.05092	0.000185013	-1.03664e-10	-1.04194
47498242	chr11:47498242:ACAAAAAGTT:A	0.000641411	3.70002	-1.1538	0.000209201	0.20315	-1.12222
47498768	chr11:47498768:G:C	1.61347e-05	-1.03664e-10	-1.13647	0.000171802	-1.03664e-10	-1.11602
47499201	chr11:47499201:A:G	1.70677e-05	-1.03664e-10	-1.08026	0.000179292	-1.03664e-10	-1.07335
47500393	chr11:47500393:C:A	1.58972e-05	-1.03664e-10	-1.1513	0.000169494	-1.03664e-10	-1.12955
47500936	chr11:47500936:C:T	1.58518e-05	-1.03664e-10	-1.15416	0.000166602	-1.03664e-10	-1.14676
47501117	chr11:47501117:T:A	1.75223e-05	-1.03664e-10	-1.05397	0.000175961	-1.03664e-10	-1.0921
47501162	chr11:47501162:T:C	1.26886e-05	-1.37674	-2.27101e-10	0.000125392	-1.43092	-2.27101e-10
47502021	chr11:47502021:G:A	1.13577e-05	-1.48754	-2.27101e-10	0.000113869	-1.52732	-2.27101e-10
47502037	chr11:47502037:C:T	7.28299e-05	1.29538	-0.924695	4.52885e-05	-1.31808	-1.13123
47502301	chr11:47502301:C:T	1.58583e-05	-1.03664e-10	-1.15375	0.000168045	-1.03664e-10	-1.13814
47502605	chr11:47502605:G:T	7.43615e-05	1.3039	-0.912407	4.55688e-05	-1.31593	-1.12722
47502620	chr11:47502620:C:A	6.73969e-05	1.21177	-0.918616	4.43495e-05	-1.341	-1.12927
47502765	chr11:47502765:G:A	1.71946e-05	-1.03664e-10	-1.07285	0.000174938	-1.03664e-10	-1.09793
47502847	chr11:47502847:A:G	2.17045e-05	-1.03664e-10	-0.839923	0.000208962	-1.03664e-10	-0.920217
47503700	chr11:47503700:T:C	2.44414e-05	-1.03664e-10	-0.721163	0.000214731	-1.03664e-10	-0.892982
47503831	chr11:47503831:T:C	1.58515e-05	-1.03664e-10	-1.15418	0.000167587	-1.03664e-10	-1.14087
47504121	chr11:47504121:A:G	1.614e-05	-1.03664e-10	-1.13614	0.000165934	-1.03664e-10	-1.15078
47505304	chr11:47505304:T:C	2.38895e-05	-1.03664e-10	-0.744004	0.000210814	-1.03664e-10	-0.911391
47505716	chr11:47505716:C:T	2.11556e-05	-1.03664e-10	-0.865538	0.00019977	-1.03664e-10	-0.965202
47505840	chr11:47505840:C:T	1.75551e-05	-1.03664e-10	-1.0521	0.000165339	-1.03664e-10	-1.15437
47506074	chr11:47506074:A:T	2.78389e-05	-1.03664e-10	-0.591009	0.000273975	-1.03664e-10	-0.649331
47506243	chr11:47506243:G:A	1.58715e-05	-1.03664e-10	-1.15292	0.00016809	-1.03664e-10	-1.13787
47506286	chr11:47506286:C:T	1.58604e-05	-1.03664e-10	-1.15362	0.000166287	-1.03664e-10	-1.14865
47506416	chr11:47506416:G:A	2.62513e-05	-1.03664e-10	-0.64973	0.000308108	-1.03664e-10	-0.531916
47506433	chr11:47506433:AAAAG:A	1.61144e-05	-1.03664e-10	-1.13773	0.000174443	-1.03664e-10	-1.10077
47506563	chr11:47506563:G:A	1.58879e-05	-1.03664e-10	-1.15188	0.000165785	-1.03664e-10	-1.15167
47507016	chr11:47507016:C:A	1.88338e-05	-1.03664e-10	-0.981792	0.000186291	-1.03664e-10	-1.03506
47507291	chr11:47507291:T:C	1.30654e-05	-1.34747	-2.27101e-10	0.000119826	-1.47633	-2.27101e-10
47507462	chr11:47507462:A:C	1.60129e-05	-1.03664e-10	-1.14405	0.0001722	-1.03664e-10	-1.11371
47508395	chr11:47508395:C:A	0.00380884	4.662	-0.334368	0.000282074	0.261736	-0.881932
47508703	chr11:47508703:T:C	1.62034e-05	-1.03664e-10	-1.13222	0.000167144	-1.03664e-10	-1.14351
47509014	chr11:47509014:C:A	1.58518e-05	-1.03664e-10	-1.15416	0.000167624	-1.03664e-10	-1.14065
47509445	chr11:47509445:T:C	3.61328e-05	-1.03664e-10	-0.330242	0.000398417	-1.03664e-10	-0.274867
47509509	chr11:47509509:G:C	1.58566e-05	-1.03664e-10	-1.15386	0.000167948	-1.03664e-10	-1.13871
47510011	chr11:47510011:G:A	1.8008e-05	-1.03664e-10	-1.02663	0.00018058	-1.03664e-10	-1.06619
47510856	chr11:47510856:G:C	3.37843e-05	-1.03664e-10	-0.397449	0.000325267	-1.03664e-10	-0.477722
47510861	chr11:47510861:G:A	1.58491e-05	-1.03664e-10	-1.15433	0.000166856	-1.03664e-10	-1.14523
47510953	chr11:47510953:G:C	4.9755e-05	-1.03664e-10	-0.0103333	0.000466065	-1.03664e-10	-0.118041
47511100	chr11:47511100:T:C	1.70147e-05	-1.03664e-10	-1.08337	0.000173704	-1.03664e-10	-1.10502
47511818	chr11:47511818:A:AG	1.58724e-05	-1.03664e-10	-1.15286	0.000168667	-1.03664e-10	-1.13444
47512148	chr11:47512148:G:A	1.67584e-05	-1.03664e-10	-1.09854	0.000170873	-1.03664e-10	-1.12145
47512399	chr11:47512399:T:C	1.7127e-05	-1.03664e-10	-1.07678	0.000179971	-1.03664e-10	-1.06957
47512584	chr11:47512584:C:A	1.60544e-05	-1.03664e-10	-1.14146	0.000176148	-1.03664e-10	-1.09104
47513085	chr11:47513085:A:G	1.12309e-05	-1.49878	-2.27101e-10	0.000133299	-1.36977	-2.27101e-10
47513408	chr11:47513408:GT:G	1.61463e-05	-1.03664e-10	-1.13575	0.000165991	-1.03664e-10	-1.15044
47513461	chr11:47513461:CCT:C	4.84073e-06	-1.49714	-0.843236	7.19225e-05	-1.05831	-0.928469
47514144	chr11:47514144:G:A	1.81042e-05	-1.03664e-10	-1.0213	0.000176238	-1.03664e-10	-1.09053
47514304	chr11:47514304:T:C	2.32473e-05	-1.03664e-10	-0.771253	0.000206591	-1.03664e-10	-0.931628
47514942	chr11:47514942:A:G	1.59638e-05	-1.03664e-10	-1.14712	0.000169366	-1.03664e-10	-1.1303
47515068	chr11:47515068:T:C	2.06004e-05	-1.03664e-10	-0.892134	0.00023512	-1.03664e-10	-0.80227
47515297	chr11:47515297:C:G	1.5917e-05	-1.03664e-10	-1.15005	0.000165341	-1.03664e-10	-1.15436
47515426	chr11:47515426:A:G	1.58789e-05	-1.03664e-10	-1.15245	0.000168907	-1.03664e-10	-1.13302
47516106	chr11:47516106:G:A	2.4007e-05	-1.03664e-10	-0.739098	0.000219197	-1.03664e-10	-0.872394
47516231	chr11:47516231:C:T	1.58715e-05	-1.03664e-10	-1.15292	0.000168633	-1.03664e-10	-1.13464
47516550	chr11:47516550:T:C	8.31785e-06	-0.770757	-1.02828	7.01736e-05	-0.947323	-1.06407
47516582	chr11:47516582:T:A	1.11432e-05	-1.50662	-2.27101e-10	0.000130945	-1.38759	-2.27101e-10
47517153	chr11:47517153:G:A	1.55157e-05	-1.17559	-2.27101e-10	0.000125594	-1.42931	-2.27101e-10
47517967	chr11:47517967:T:C	1.58489e-05	-1.03664e-10	-1.15435	0.000166879	-1.03664e-10	-1.1451
47518145	chr11:47518145:T:C	0.000825214	2.93352	-0.13532	0.000164481	-0.553593	-0.605981
47518765	chr11:47518765:G:C	1.92664e-05	-1.03664e-10	-0.95908	0.000185165	-1.03664e-10	-1.04112
47519350	chr11:47519350:G:A	1.75758e-05	-1.03664e-10	-1.05092	0.000185013	-1.03664e-10	-1.04194
47519840	chr11:47519840:G:A	2.41311e-05	-0.73394	-2.27101e-10	0.000218472	-0.875709	-2.27101e-10
47519842	chr11:47519842:G:A	1.76952e-05	-1.03664e-10	-1.04415	0.000196397	-1.03664e-10	-0.982226
47520023	chr11:47520023:CAGG:C	1.29175e-05	-1.35886	-2.27101e-10	0.000127456	-1.4146	-2.27101e-10
47520765	chr11:47520765:T:C	1.58755e-05	-1.03664e-10	-1.15266	0.000168788	-1.03664e-10	-1.13372
47521079	chr11:47521079:A:G	1.58681e-05	-1.03664e-10	-1.15313	0.000168497	-1.03664e-10	-1.13545
47521204	chr11:47521204:G:A	1.58764e-05	-1.03664e-10	-1.15261	0.000168816	-1.03664e-10	-1.13356
47521597	chr11:47521597:A:G	2.49197e-05	-1.03664e-10	-0.701785	0.000218034	-1.03664e-10	-0.877717
47521662	chr11:47521662:G:A	4.67389e-05	-1.03664e-10	-0.0728665	0.000562688	-1.03664e-10	0.0703592
47521769	chr11:47521769:A:C	1.15992e-05	-1.46651	-2.27101e-10	0.000113901	-1.52703	-2.27101e-10
47522310	chr11:47522310:G:A	1.60811e-05	-1.03664e-10	-1.1398	0.000176817	-1.03664e-10	-1.08725
47522322	chr11:47522322:T:TG	1.616e-05	-1.03664e-10	-1.1349	0.000166026	-1.03664e-10	-1.15022
47522355	chr11:47522355:A:G	1.66799e-05	-1.03664e-10	-1.10324	0.000169536	-1.03664e-10	-1.1293
47522523	chr11:47522523:C:T	1.58682e-05	-1.03664e-10	-1.15312	0.000168603	-1.03664e-10	-1.13482
47522702	chr11:47522702:T:C	1.58572e-05	-1.03664e-10	-1.15382	0.000167984	-1.03664e-10	-1.1385
47523069	chr11:47523069:A:G	1.68074e-05	-1.09562	-2.27101e-10	0.000126763	-1.42005	-2.27101e-10
47523105	chr11:47523105:A:T	1.58727e-05	-1.03664e-10	-1.15284	0.000168679	-1.03664e-10	-1.13437
47523235	chr11:47523235:G:C	2.03241e-05	-1.03664e-10	-0.905638	0.000192152	-1.03664e-10	-1.00408
47523299	chr11:47523299:A:T	1.65998e-05	-1.10805	-2.27101e-10	0.000125948	-1.4265	-2.27101e-10
47523415	chr11:47523415:C:T	1.79383e-05	-1.03664e-10	-1.03051	0.00017895	-1.03664e-10	-1.07526
47523522	chr11:47523522:A:T	1.58783e-05	-1.03664e-10	-1.15249	0.000165912	-1.03664e-10	-1.15091
47523551	chr11:47523551:A:G	2.29701e-05	-1.03664e-10	-0.783248	0.000223078	-1.03664e-10	-0.854845
47523673	chr11:47523673:T:C	3.44647e-05	-1.03664e-10	-0.377507	0.00033137	-1.03664e-10	-0.459132
47523959	chr11:47523959:G:A	1.26102e-05	-1.38293	-2.27101e-10	0.00013797	-1.33533	-2.27101e-10
47523970	chr11:47523970:T:C	1.78433e-05	-1.03664e-10	-1.03582	0.000197616	-1.03664e-10	-0.97604
47525253	chr11:47525253:A:G	1.75828e-05	-1.03664e-10	-1.05052	0.000178234	-1.03664e-10	-1.07927
47526609	chr11:47526609:T:G	1.59101e-05	-1.03664e-10	-1.15049	0.000169882	-1.03664e-10	-1.12726
47526766	chr11:47526766:C:T	1.09924e-05	-1.52024	-2.27101e-10	0.00011362	-1.52951	-2.27101e-10
47526907	chr11:47526907:T:C	1.61692e-05	-1.03664e-10	-1.13433	0.000178793	-1.03664e-10	-1.07614
47527068	chr11:47527068:T:C	1.70677e-05	-1.03664e-10	-1.08026	0.000179292	-1.03664e-10	-1.07335
47527218	chr11:47527218:A:G	1.60799e-05	-1.03664e-10	-1.13987	0.00017677	-1.03664e-10	-1.08752
47527724	chr11:47527724:T:C	1.78666e-05	-1.03664e-10	-1.03451	0.000174641	-1.03664e-10	-1.09964
47528208	chr11:47528208:A:G	1.42218e-05	-1.26267	-2.27101e-10	0.000176465	-1.08925	-2.27101e-10
47529026	chr11:47529026:A:T	0.000214669	-1.03664e-10	1.45165	0.00278518	-1.03664e-10	1.6697
47529166	chr11:47529166:C:T	2.12467e-05	-1.03664e-10	-0.861242	0.00024113	-1.03664e-10	-0.777029
47529254	chr11:47529254:T:C	2.05739e-05	-1.03664e-10	-0.893418	0.000235048	-1.03664e-10	-0.802575
47532208	chr11:47532208:G:T	1.94387e-05	-1.03664e-10	-0.950178	0.000205494	-1.03664e-10	-0.936948
47532211	chr11:47532211:A:G	2.0573e-05	-1.03664e-10	-0.893464	0.00023476	-1.03664e-10	-0.803801
47532785	chr11:47532785:G:A	8.04467e-05	1.33727	-0.867122	0.000486873	0.733042	-0.807406
47533225	chr11:47533225:G:A	1.58783e-05	-1.03664e-10	-1.15249	0.000165912	-1.03664e-10	-1.15091
47533237	chr11:47533237:A:G	4.37415e-05	-0.139147	-2.27101e-10	0.000604898	0.142694	-2.27101e-10
47533716	chr11:47533716:A:G	4.20779e-05	-0.177919	-2.27101e-10	0.000560431	0.06634	-2.27101e-10
47533779	chr11:47533779:C:T	1.79392e-05	-1.03664e-10	-1.03046	0.000165363	-1.03664e-10	-1.15422
47533842	chr11:47533842:T:A	1.5891e-05	-1.03664e-10	-1.15169	0.00016578	-1.03664e-10	-1.1517
47535031	chr11:47535031:G:C	1.54154e-05	-1.18208	-2.27101e-10	0.000145979	-1.27891	-2.27101e-10
47535581	chr11:47535581:G:A	3.70248e-05	-1.03664e-10	-0.305855	0.000354648	-1.03664e-10	-0.391241
47535608	chr11:47535608:G:A	0.00146696	3.03512	0.338381	0.00227643	0.930672	0.537323
47535804	chr11:47535804:C:T	5.82208e-05	-0.123617	0.270416	7.62145e-05	-1.53203	-0.396786
47536037	chr11:47536037:T:C	1.62454e-05	-1.03664e-10	-1.12963	0.000180409	-1.03664e-10	-1.06714
47536319	chr11:47536319:T:C	5.18073e-06	-1.49521	-0.777282	7.67557e-05	-1.0499	-0.871841
47536668	chr11:47536668:G:A	0.000350173	2.74212	-0.801137	0.000135016	-0.672325	-0.68465
47536757	chr11:47536757:C:G	1.61351e-05	-1.03664e-10	-1.13645	0.000165912	-1.03664e-10	-1.15091
47537306	chr11:47537306:G:A	7.85623e-05	1.32749	-0.881042	0.000475872	0.7262	-0.823418
47537874	chr11:47537874:C:T	1.68006e-05	-1.03664e-10	-1.09603	0.000171645	-1.03664e-10	-1.11694
47538420	chr11:47538420:G:A	1.27234e-05	-1.52759	0.153592	0.000126205	-1.47756	0.0530937
47538555	chr11:47538555:A:C	1.61447e-05	-1.03664e-10	-1.13585	0.000165418	-1.03664e-10	-1.15389
47538881	chr11:47538881:T:C	4.38659e-06	-1.52929	-0.909601	5.62625e-05	-1.25105	-0.981294
47540684	chr11:47540684:G:C	2.06427e-05	-1.03664e-10	-0.890081	0.000197907	-1.03664e-10	-0.974568
47540689	chr11:47540689:C:T	7.87596e-06	-0.824295	-1.02933	6.68998e-05	-0.994203	-1.06497
47541292	chr11:47541292:A:AC	1.75758e-05	-1.03664e-10	-1.05092	0.000185013	-1.03664e-10	-1.04194
47542381	chr11:47542381:C:A	2.29886e-05	-0.782445	-2.27101e-10	0.000201367	-0.957238	-2.27101e-10
47542383	chr11:47542383:G:A	1.60613e-05	-1.03664e-10	-1.14103	0.000173489	-1.03664e-10	-1.10625
47542433	chr11:47542433:G:T	2.53109e-05	-1.03664e-10	-0.68621	0.000220682	-1.03664e-10	-0.865645
47542506	chr11:47542506:T:C	1.58794e-05	-1.03664e-10	-1.15242	0.000168928	-1.03664e-10	-1.1329
47542889	chr11:47542889:T:C	1.7281e-05	-1.03664e-10	-1.06783	0.000174589	-1.03664e-10	-1.09993
47543035	chr11:47543035:G:A	7.39437e-05	1.30495	-0.919088	4.50651e-05	-1.32489	-1.12937
47543170	chr11:47543170:G:A	0.000146056	2.18331	-1.11677	0.0001028	-0.547381	-1.0822
47543182	chr11:47543182:T:C	1.71413e-05	-1.03664e-10	-1.07595	0.000188569	-1.03664e-10	-1.02291
47543233	chr11:47543233:A:G	4.18626e-06	-1.52236	-0.963273	5.63917e-05	-1.2041	-1.02595
47543551	chr11:47543551:G:T	0.000602722	3.54225	-1.05824	0.00022555	0.118037	-0.961864
47543582	chr11:47543582:A:G	4.12153e-05	-1.03664e-10	-0.198633	0.000380767	-1.03664e-10	-0.320179
47543586	chr11:47543586:T:C	1.08746e-05	-0.441273	-1.08974	5.81492e-05	-1.06954	-1.12981
47543639	chr11:47543639:G:A	1.58787e-05	-1.03664e-10	-1.15246	0.0001659	-1.03664e-10	-1.15098
47544800	chr11:47544800:T:C	0.00673631	5.30859	-0.410768	0.000378754	0.616529	-0.94201
47544859	chr11:47544859:G:A	1.61422e-05	-1.03664e-10	-1.13601	0.000165944	-1.03664e-10	-1.15071
47544946	chr11:47544946:C:G	1.75758e-05	-1.03664e-10	-1.05092	0.000185013	-1.03664e-10	-1.04194
47545210	chr11:47545210:A:G	1.19361e-05	-1.43787	-2.27101e-10	0.000113268	-1.53261	-2.27101e-10
47545502	chr11:47545502:A:G	1.58805e-05	-1.03664e-10	-1.15235	0.000168968	-1.03664e-10	-1.13266
47545643	chr11:47545643:A:G	1.92123e-05	-1.03664e-10	-0.961893	0.000223189	-1.03664e-10	-0.854346
47545700	chr11:47545700:T:C	1.11741e-05	-1.50384	-2.27101e-10	0.000113218	-1.53306	-2.27101e-10
47546012	chr11:47546012:G:A	1.35632e-05	-1.31008	-2.27101e-10	0.000131982	-1.3797	-2.27101e-10
47546522	chr11:47546522:C:T	0.00134695	2.93092	0.35723	0.000238951	-0.554022	-0.232085
47546699	chr11:47546699:T:C	2.02447e-05	-1.03664e-10	-0.909551	0.000230321	-1.03664e-10	-0.822895
47546750	chr11:47546750:T:C	1.19325e-05	-1.43818	-2.27101e-10	0.000141639	-1.30908	-2.27101e-10
47546792	chr11:47546792:C:G	4.27983e-06	-1.50491	-0.958622	6.35344e-05	-1.08556	-1.02522
47547681	chr11:47547681:AAAG:A	3.72136e-05	0.731751	-1.03252	0.000244918	0.233326	-0.994771
47548054	chr11:47548054:A:G	1.64703e-05	-1.03664e-10	-1.11589	0.0001681	-1.03664e-10	-1.13781
47548111	chr11:47548111:C:A	4.40161e-05	-1.03664e-10	-0.132888	0.000528348	-1.03664e-10	0.00738759
47549059	chr11:47549059:T:G	0.000108094	0.765559	-2.27101e-10	0.000365129	-0.362118	-2.27101e-10
47549171	chr11:47549171:G:A	1.58783e-05	-1.03664e-10	-1.15249	0.000165912	-1.03664e-10	-1.15091
47549479	chr11:47549479:A:G	1.58691e-05	-1.03664e-10	-1.15307	0.000168536	-1.03664e-10	-1.13522
47549848	chr11:47549848:G:A	1.62059e-05	-1.03664e-10	-1.13207	0.000166215	-1.03664e-10	-1.14908
47549905	chr11:47549905:C:T	7.45763e-05	0.39438	-2.27101e-10	0.000442406	-0.170139	-2.27101e-10
47550256	chr11:47550256:T:C	5.84064e-05	1.09266	-0.942677	0.000360807	0.517971	-0.891995
47550303	chr11:47550303:G:A	7.38797e-05	1.1115	-0.726505	4.56201e-05	-1.38041	-1.06161
47550340	chr11:47550340:G:A	1.58586e-05	-1.03664e-10	-1.15373	0.000168117	-1.03664e-10	-1.13771
47550369	chr11:47550369:A:G	8.4986e-06	-0.779007	-0.998534	7.15058e-05	-0.954145	-1.03844
47550404	chr11:47550404:G:A	6.19284e-05	1.03868	-0.830148	4.29484e-05	-1.39703	-1.10534
47550415	chr11:47550415:C:T	4.18787e-06	-1.52772	-0.957536	5.4795e-05	-1.2376	-1.02117
47550460	chr11:47550460:G:C	1.5866e-05	-1.03664e-10	-1.15327	0.000168405	-1.03664e-10	-1.136
47550727	chr11:47550727:G:A	4.49949e-06	-1.48882	-0.924661	6.92633e-05	-1.02706	-0.99739
47550742	chr11:47550742:G:A	1.58678e-05	-1.03664e-10	-1.15315	0.000168481	-1.03664e-10	-1.13554
47551404	chr11:47551404:G:C	1.74136e-05	-1.03664e-10	-1.06019	0.000176804	-1.03664e-10	-1.08733
47551542	chr11:47551542:G:A	1.61998e-05	-1.03664e-10	-1.13244	0.000165374	-1.03664e-10	-1.15416
47551574	chr11:47551574:C:T	1.70139e-05	-1.03664e-10	-1.08341	0.000173693	-1.03664e-10	-1.10508
47551804	chr11:47551804:A:T	1.29849e-05	-1.35366	-2.27101e-10	0.000115738	-1.51104	-2.27101e-10
47552380	chr11:47552380:G:C	1.58674e-05	-1.03664e-10	-1.15318	0.000168465	-1.03664e-10	-1.13564
47552726	chr11:47552726:G:A	1.10756e-05	-1.5127	-2.27101e-10	0.000138512	-1.33141	-2.27101e-10
47552864	chr11:47552864:A:G	2.88807e-05	-1.03664e-10	-0.55427	0.000279491	-1.03664e-10	-0.629396
47553448	chr11:47553448:C:T	1.60207e-05	-1.03664e-10	-1.14356	0.000180918	-1.03664e-10	-1.06433
47553575	chr11:47553575:G:T	1.58691e-05	-1.03664e-10	-1.15307	0.000168536	-1.03664e-10	-1.13522
47553807	chr11:47553807:T:A	1.58807e-05	-1.03664e-10	-1.15234	0.000165514	-1.03664e-10	-1.15331
47553896	chr11:47553896:C:T	1.58685e-05	-1.03664e-10	-1.15311	0.000168514	-1.03664e-10	-1.13535
47554669	chr11:47554669:T:G	1.62203e-05	-1.03664e-10	-1.13118	0.000168688	-1.03664e-10	-1.13431
47554851	chr11:47554851:G:A	1.64921e-05	-1.03664e-10	-1.11456	0.000168836	-1.03664e-10	-1.13344
47555185	chr11:47555185:G:C	1.75758e-05	-1.03664e-10	-1.05092	0.000185013	-1.03664e-10	-1.04194
47555256	chr11:47555256:T:C	0.000308017	1.81271	-2.27101e-10	0.00186254	1.26733	-2.27101e-10
47555529	chr11:47555529:G:T	1.70159e-05	-1.03664e-10	-1.08329	0.00017371	-1.03664e-10	-1.10498
47555850	chr11:47555850:G:A	1.59467e-05	-1.03664e-10	-1.14819	0.00016534	-1.03664e-10	-1.15437
47556141	chr11:47556141:G:A	1.58736e-05	-1.03664e-10	-1.15278	0.000168714	-1.03664e-10	-1.13416
47556159	chr11:47556159:G:C	3.5651e-05	-1.03664e-10	-0.343665	0.000342343	-1.03664e-10	-0.426553
47556949	chr11:47556949:G:C	2.22748e-05	-1.03664e-10	-0.813989	0.000257472	-1.03664e-10	-0.711458
47557005	chr11:47557005:T:C	1.64206e-05	-1.03664e-10	-1.11891	0.000167475	-1.03664e-10	-1.14153
47557231	chr11:47557231:T:G	1.73437e-05	-1.03664e-10	-1.06422	0.000186978	-1.03664e-10	-1.03138
47557237	chr11:47557237:G:T	1.74453e-05	-1.03664e-10	-1.05837	0.000177129	-1.03664e-10	-1.08549
47557631	chr11:47557631:T:A	1.59205e-05	-1.03664e-10	-1.14983	0.000170163	-1.03664e-10	-1.12561
47557817	chr11:47557817:A:G	1.58744e-05	-1.03664e-10	-1.15273	0.000165972	-1.03664e-10	-1.15055
47557843	chr11:47557843:T:C	3.90385e-05	-1.03664e-10	-0.252895	0.000376722	-1.03664e-10	-0.33086
47557933	chr11:47557933:A:G	1.5879e-05	-1.03664e-10	-1.15245	0.000168914	-1.03664e-10	-1.13298
47557988	chr11:47557988:T:C	1.71164e-05	-1.03664e-10	-1.07741	0.000174277	-1.03664e-10	-1.10172
47558510	chr11:47558510:AAAT:A	1.21264e-05	-1.42206	-2.27101e-10	0.0001145	-1.52179	-2.27101e-10
47558982	chr11:47558982:A:T	1.58712e-05	-1.03664e-10	-1.15294	0.000166029	-1.03664e-10	-1.15021
47559068	chr11:47559068:TA:T	1.5969e-05	-1.03664e-10	-1.1468	0.000171379	-1.03664e-10	-1.11849
47559174	chr11:47559174:C:T	1.70626e-05	-1.03664e-10	-1.08055	0.000174103	-1.03664e-10	-1.10272
47559884	chr11:47559884:C:T	1.08528e-05	-1.53302	-2.27101e-10	0.00011832	-1.48898	-2.27101e-10
47559891	chr11:47559891:G:A	4.38457e-06	-1.52829	-0.911063	5.81991e-05	-1.21265	-0.985851
47561011	chr11:47561011:G:A	3.979e-05	-1.03664e-10	-0.233828	0.00038368	-1.03664e-10	-0.312559
47561025	chr11:47561025:C:T	3.44688e-05	-1.03664e-10	-0.377388	0.000331589	-1.03664e-10	-0.45847
47561062	chr11:47561062:C:T	8.86566e-05	1.43701	-0.86968	4.73759e-05	-1.29239	-1.11186
47561401	chr11:47561401:C:G	1.58531e-05	-1.03664e-10	-1.15408	0.000166548	-1.03664e-10	-1.14708
47561569	chr11:47561569:C:T	0.00124668	2.93147	0.279331	0.000224704	-0.554187	-0.293394
47561593	chr11:47561593:A:G	2.32847e-05	-0.769648	-2.27101e-10	0.000203635	-0.946038	-2.27101e-10
47561772	chr11:47561772:T:C	1.58662e-05	-1.03664e-10	-1.15325	0.000168415	-1.03664e-10	-1.13594
47562708	chr11:47562708:T:G	1.58599e-05	-1.03664e-10	-1.15365	0.000166285	-1.03664e-10	-1.14866
47562864	chr11:47562864:C:T	1.93628e-05	-1.03664e-10	-0.954089	0.000216756	-1.03664e-10	-0.883597
47563048	chr11:47563048:C:T	9.00215e-05	1.46594	-0.883334	4.74213e-05	-1.28099	-1.12231
47563359	chr11:47563359:T:G	1.75758e-05	-1.03664e-10	-1.05092	0.000185013	-1.03664e-10	-1.04194
47563448	chr11:47563448:G:A	1.17111e-05	-1.4569	-2.27101e-10	0.000116589	-1.50371	-2.27101e-10
47564206	chr11:47564206:G:A	1.31123e-05	-1.3439	-2.27101e-10	0.000118777	-1.48512	-2.27101e-10
47564605	chr11:47564605:T:C	1.58588e-05	-1.03664e-10	-1.15372	0.000168069	-1.03664e-10	-1.13799
47565416	chr11:47565416:A:G	1.9439e-05	-1.03664e-10	-0.950164	0.000205498	-1.03664e-10	-0.936933
47565505	chr11:47565505:T:G	8.58729e-05	-1.03664e-10	0.535425	0.000766536	-1.03664e-10	0.379514
47565691	chr11:47565691:C:G	1.58693e-05	-1.03664e-10	-1.15306	0.000168543	-1.03664e-10	-1.13518
47565900	chr11:47565900:C:T	8.32002e-06	-0.770728	-1.02805	7.02205e-05	-0.946865	-1.06386
47566238	chr11:47566238:G:C	1.72642e-05	-1.03664e-10	-1.06881	0.000174456	-1.03664e-10	-1.10069
47566445	chr11:47566445:T:G	1.52865e-05	-1.19047	-2.27101e-10	0.000125653	-1.42884	-2.27101e-10
47567467	chr11:47567467:A:T	2.52747e-05	-1.03664e-10	-0.687641	0.000220486	-1.03664e-10	-0.866534
47567554	chr11:47567554:C:A	1.64791e-05	-1.03664e-10	-1.11535	0.000182814	-1.03664e-10	-1.0539
47568155	chr11:47568155:C:T	0.000571988	2.95733	-0.525651	0.00012173	-0.543475	-0.917084
47568573	chr11:47568573:T:C	4.63032e-05	-1.03664e-10	-0.0822323	0.000435428	-1.03664e-10	-0.186038
47569425	chr11:47569425:T:G	2.37954e-05	-1.03664e-10	-0.747951	0.000209677	-1.03664e-10	-0.916801
47570109	chr11:47570109:G:T	8.43606e-06	-0.734329	-1.0506	7.11353e-05	-0.91495	-1.08283
47570241	chr11:47570241:A:G	5.77648e-05	-1.03664e-10	0.138936	0.00057192	-1.03664e-10	0.0866321
47571509	chr11:47571509:C:T	1.77621e-05	-1.03664e-10	-1.04038	0.000178493	-1.03664e-10	-1.07782
47572393	chr11:47572393:A:C	1.58738e-05	-1.03664e-10	-1.15277	0.0001687	-1.03664e-10	-1.13424
47572990	chr11:47572990:G:A	1.61432e-05	-1.03664e-10	-1.13595	0.000165948	-1.03664e-10	-1.15069
47574219	chr11:47574219:G:A	1.69283e-05	-1.03664e-10	-1.08846	0.000172747	-1.03664e-10	-1.11054
47574434	chr11:47574434:T:A	1.768e-05	-1.03664e-10	-1.04501	0.000186145	-1.03664e-10	-1.03584
47574887	chr11:47574887:TC:T	1.61182e-05	-1.03664e-10	-1.1375	0.000174592	-1.03664e-10	-1.09992
47575072	chr11:47575072:G:A	2.08039e-05	-1.03664e-10	-0.882302	0.000235398	-1.03664e-10	-0.80109
47575231	chr11:47575231:G:A	7.95815e-05	1.44227	-0.982929	4.60023e-05	-1.28682	-1.14685
47576049	chr11:47576049:C:G	1.58608e-05	-1.03664e-10	-1.1536	0.000168165	-1.03664e-10	-1.13742
47576236	chr11:47576236:G:A	1.67024e-05	-1.03664e-10	-1.10189	0.000169718	-1.03664e-10	-1.12823
47576433	chr11:47576433:A:G	1.59209e-05	-1.03664e-10	-1.14981	0.000165338	-1.03664e-10	-1.15437
47576637	chr11:47576637:C:G	1.58691e-05	-1.03664e-10	-1.15307	0.000168536	-1.03664e-10	-1.13522
47576809	chr11:47576809:T:A	6.89925e-05	0.316555	-2.27101e-10	0.000281853	-0.620983	-2.27101e-10
47576929	chr11:47576929:G:A	0.000253007	1.61598	-2.27101e-10	0.000971396	0.616368	-2.27101e-10
47577770	chr11:47577770:T:C	1.93088e-05	-0.95688	-2.27101e-10	0.00013925	-1.32609	-2.27101e-10
47578162	chr11:47578162:G:A	1.58868e-05	-1.03664e-10	-1.15195	0.000165804	-1.03664e-10	-1.15156
47578227	chr11:47578227:C:G	1.67573e-05	-1.03664e-10	-1.09861	0.000170866	-1.03664e-10	-1.12149
47578530	chr11:47578530:G:A	1.79817e-05	-1.03664e-10	-1.02809	0.0001799	-1.03664e-10	-1.06996
47578800	chr11:47578800:A:G	2.06062e-05	-1.03664e-10	-0.891853	0.000235196	-1.03664e-10	-0.801947
47578886	chr11:47578886:C:T	4.16426e-06	-1.5255	-0.965409	5.52581e-05	-1.22271	-1.02764
47579510	chr11:47579510:T:C	1.72723e-05	-1.03664e-10	-1.06834	0.000174522	-1.03664e-10	-1.10032
47580114	chr11:47580114:G:T	1.58722e-05	-1.03664e-10	-1.15288	0.000168657	-1.03664e-10	-1.1345
47580123	chr11:47580123:A:C	1.7262e-05	-1.03664e-10	-1.06894	0.000174437	-1.03664e-10	-1.1008
47580189	chr11:47580189:C:T	3.56569e-05	-1.03664e-10	-0.343501	0.000342507	-1.03664e-10	-0.426074
47580384	chr11:47580384:G:A	1.65895e-05	-1.03664e-10	-1.10868	0.000174043	-1.03664e-10	-1.10306
47581177	chr11:47581177:C:T	0.000484387	2.81744	-0.552004	0.000112372	-0.607545	-0.933005
47581327	chr11:47581327:G:A	0.000664449	3.73456	-1.15304	0.000216468	0.251842	-1.13677
47581454	chr11:47581454:C:T	1.18205e-05	-1.52806	0.0804494	0.000117862	-1.4759	-0.016947
47582003	chr11:47582003:C:T	1.59105e-05	-1.03664e-10	-1.15046	0.000165346	-1.03664e-10	-1.15432
47582642	chr11:47582642:C:T	1.59103e-05	-1.03664e-10	-1.15047	0.000165347	-1.03664e-10	-1.15432
47583535	chr11:47583535:T:G	4.21733e-05	-1.03664e-10	-0.175655	0.00050476	-1.03664e-10	-0.0382841
47583875	chr11:47583875:G:A	9.23917e-05	1.55643	-0.947833	4.80647e-05	-1.2517	-1.13812
47583912	chr11:47583912:G:C	1.66321e-05	-1.03664e-10	-1.10611	0.00019525	-1.03664e-10	-0.988088
47584862	chr11:47584862:A:G	1.66023e-05	-1.03664e-10	-1.1079	0.000169546	-1.03664e-10	-1.12924
47584931	chr11:47584931:G:A	0.0358538	3.96774	2.60202	0.00260878	-0.00700845	1.61128
47585125	chr11:47585125:G:A	1.62218e-05	-1.03664e-10	-1.13109	0.000179475	-1.03664e-10	-1.07233
47585313	chr11:47585313:G:C	7.19546e-06	-1.43942	-0.504572	0.00011727	-0.961385	-0.536503
47585432	chr11:47585432:C:T	5.15482e-05	0.922369	-0.897294	4.16335e-05	-1.41761	-1.11585
47585556	chr11:47585556:T:TCTTGGTTCA	1.72284e-05	-1.03664e-10	-1.07088	0.000174164	-1.03664e-10	-1.10237
47585596	chr11:47585596:C:T	1.59394e-05	-1.03664e-10	-1.14865	0.000170747	-1.03664e-10	-1.12219
47585855	chr11:47585855:T:C	1.92338e-05	-1.03664e-10	-0.960773	0.000203243	-1.03664e-10	-0.947962
47586360	chr11:47586360:T:C	0.00040568	2.90153	-0.813404	0.000143427	-0.597476	-0.699066
47587174	chr11:47587174:C:T	1.61276e-05	-1.03664e-10	-1.13691	0.00016603	-1.03664e-10	-1.1502
47587397	chr11:47587397:T:A	8.21381e-06	-0.780736	-1.03089	6.94496e-05	-0.955492	-1.06627
47587488	chr11:47587488:T:C	1.17177e-05	-1.45634	-2.27101e-10	0.000115445	-1.51358	-2.27101e-10
47587509	chr11:47587509:T:C	1.14695e-05	-0.809166	-0.668588	0.000197679	0.0238997	-0.999623
47587557	chr11:47587557:T:C	3.77193e-05	-1.03664e-10	-0.28727	0.00036491	-1.03664e-10	-0.362716
47587845	chr11:47587845:T:C	3.94167e-05	-1.03664e-10	-0.243255	0.000376682	-1.03664e-10	-0.330966
47588528	chr11:47588528:G:A	1.72529e-05	-1.03664e-10	-1.06946	0.000181455	-1.03664e-10	-1.06136
47588729	chr11:47588729:T:A	2.30335e-05	0.370691	-1.15119	5.85441e-05	-1.03822	-1.15437
47589014	chr11:47589014:CA:C	1.68551e-05	-1.03664e-10	-1.09279	0.000172348	-1.03664e-10	-1.11285
47589059	chr11:47589059:A:G	1.71014e-05	-1.03664e-10	-1.07828	0.000173163	-1.03664e-10	-1.10813
47589600	chr11:47589600:C:T	0.0042576	4.92814	-0.489122	0.000297746	0.403641	-0.969767
47591224	chr11:47591224:G:A	1.62633e-05	-1.03664e-10	-1.12853	0.000166063	-1.03664e-10	-1.15
47592105	chr11:47592105:C:G	1.28509e-05	-1.36403	-2.27101e-10	0.000118062	-1.49116	-2.27101e-10
47592571	chr11:47592571:ACT:A	1.60352e-05	-1.03664e-10	-1.14266	0.000165522	-1.03664e-10	-1.15326
47592972	chr11:47592972:C:T	1.71746e-05	-1.03664e-10	-1.07401	0.000180591	-1.03664e-10	-1.06613
47593023	chr11:47593023:C:T	4.32839e-05	-0.149662	-2.27101e-10	0.000369413	-0.350452	-2.27101e-10
47593697	chr11:47593697:T:C	1.58856e-05	-1.03664e-10	-1.15203	0.000165818	-1.03664e-10	-1.15147
47594093	chr11:47594093:T:C	2.01424e-05	-1.03664e-10	-0.914616	0.000229073	-1.03664e-10	-0.828326
47594656	chr11:47594656:TC:T	2.54148e-05	-0.682113	-2.27101e-10	0.00015144	-1.24218	-2.27101e-10
47594659	chr11:47594659:TAGTGTGGGG:T	2.57858e-05	-0.667618	-2.27101e-10	0.00015266	-1.23415	-2.27101e-10
47594912	chr11:47594912:TCTGCAGGCATCAGAGGGGCAGC:T	1.62675e-05	-1.03664e-10	-1.12827	0.00016721	-1.03664e-10	-1.14311
47595116	chr11:47595116:A:G	1.92643e-05	-1.03664e-10	-0.959192	0.000215464	-1.03664e-10	-0.889575
47595141	chr11:47595141:C:A	1.79713e-05	-1.03664e-10	-1.02867	0.000179214	-1.03664e-10	-1.07379
47595200	chr11:47595200:G:A	1.76949e-05	-1.03664e-10	-1.04417	0.000186287	-1.03664e-10	-1.03508
47595454	chr11:47595454:A:C	1.61735e-05	-1.03664e-10	-1.13407	0.000175686	-1.03664e-10	-1.09367
47595817	chr11:47595817:A:G	1.34282e-05	-1.32008	-2.27101e-10	0.000130929	-1.38771	-2.27101e-10
47595900	chr11:47595900:G:T	1.13922e-05	-1.48451	-2.27101e-10	0.000137384	-1.33959	-2.27101e-10
47596077	chr11:47596077:G:A	2.10155e-05	-1.03664e-10	-0.872182	0.000192038	-1.03664e-10	-1.00467
47596309	chr11:47596309:T:C	1.60436e-05	-1.03664e-10	-1.14213	0.00016555	-1.03664e-10	-1.15309
47597020	chr11:47597020:GTTC:G	1.60414e-05	-1.03664e-10	-1.14227	0.000165542	-1.03664e-10	-1.15314
47597071	chr11:47597071:C:A	1.58493e-05	-1.03664e-10	-1.15432	0.00016682	-1.03664e-10	-1.14545
47597196	chr11:47597196:C:T	1.59263e-05	-1.03664e-10	-1.14947	0.000165507	-1.03664e-10	-1.15335
47597299	chr11:47597299:G:A	1.7271e-05	-1.03664e-10	-1.06841	0.000174511	-1.03664e-10	-1.10038
47598145	chr11:47598145:C:T	1.58729e-05	-1.03664e-10	-1.15283	0.000168689	-1.03664e-10	-1.13431
47599417	chr11:47599417:A:T	0.000263506	1.24878	0.407852	0.000705942	0.128161	0.169005
47599757	chr11:47599757:A:G	2.83113e-05	-1.03664e-10	-0.574183	0.000276577	-1.03664e-10	-0.639879
47600205	chr11:47600205:G:A	1.70972e-05	-1.03664e-10	-1.07853	0.000185292	-1.03664e-10	-1.04043
47600587	chr11:47600587:G:A	0.00185395	3.11929	0.488338	0.000294356	-0.461867	-0.115712
47600860	chr11:47600860:G:A	0.00551885	4.99179	-0.293308	0.000346044	0.443163	-0.858965
47600898	chr11:47600898:G:T	1.82609e-05	-1.03664e-10	-1.01268	0.000184194	-1.03664e-10	-1.04638
47601219	chr11:47601219:C:T	1.61682e-05	-1.03664e-10	-1.1344	0.000168181	-1.03664e-10	-1.13733
47601410	chr11:47601410:TTGAACTCC:T	1.75837e-05	-1.03664e-10	-1.05047	0.000176147	-1.03664e-10	-1.09105
47602037	chr11:47602037:A:C	1.98405e-05	-1.03664e-10	-0.929718	0.000225047	-1.03664e-10	-0.84606
47602338	chr11:47602338:C:T	0.000561552	2.41326	-2.27101e-10	0.000250191	-0.740141	-2.27101e-10
47602431	chr11:47602431:C:T	8.61203e-06	-0.80149	-0.962793	7.24241e-05	-0.972097	-1.00773
47602821	chr11:47602821:A:AT	4.59453e-06	-1.49389	-0.898684	6.9481e-05	-1.04545	-0.975862
47603166	chr11:47603166:G:A	1.78852e-05	-1.03664e-10	-1.03347	0.000181286	-1.03664e-10	-1.06229
47603494	chr11:47603494:C:T	2.89334e-05	-0.552446	-2.27101e-10	0.000257954	-0.709587	-2.27101e-10
47603804	chr11:47603804:G:A	2.54935e-05	-1.03664e-10	-0.679019	0.000223121	-1.03664e-10	-0.854653
47604538	chr11:47604538:C:G	1.60869e-05	-1.03664e-10	-1.13944	0.000174005	-1.03664e-10	-1.10328
47604940	chr11:47604940:T:G	3.55023e-06	-1.4983	-1.15213	5.76784e-05	-1.05654	-1.15095
47605034	chr11:47605034:C:T	0.00011016	0.784493	-2.27101e-10	0.000370278	-0.348112	-2.27101e-10
47605253	chr11:47605253:C:A	1.34067e-05	-1.32169	-2.27101e-10	0.000115645	-1.51184	-2.27101e-10
47605323	chr11:47605323:C:T	1.58591e-05	-1.03664e-10	-1.1537	0.000168084	-1.03664e-10	-1.1379
47605378	chr11:47605378:C:T	1.33173e-05	-1.32838	-2.27101e-10	0.000123774	-1.44391	-2.27101e-10
47605750	chr11:47605750:C:T	7.57662e-05	1.28415	-0.873939	0.000460114	0.684847	-0.815739
47605875	chr11:47605875:G:A	1.58485e-05	-1.03664e-10	-1.15437	0.000165802	-1.03664e-10	-1.15157
47605953	chr11:47605953:A:G	2.02044e-05	-1.03664e-10	-0.911541	0.000213787	-1.03664e-10	-0.897387
47606083	chr11:47606083:A:G	1.91612e-05	-1.03664e-10	-0.964555	0.000190245	-1.03664e-10	-1.01406
47606107	chr11:47606107:T:A	1.58673e-05	-1.03664e-10	-1.15318	0.000165433	-1.03664e-10	-1.1538
47606953	chr11:47606953:A:G	1.72612e-05	-1.03664e-10	-1.06898	0.000175797	-1.03664e-10	-1.09304
47606984	chr11:47606984:C:T	7.38281e-05	1.14457	-0.760274	4.53413e-05	-1.37141	-1.07674
47607941	chr11:47607941:A:G	1.72859e-05	-1.03664e-10	-1.06755	0.000174631	-1.03664e-10	-1.09969
47608150	chr11:47608150:T:C	2.64099e-05	-1.03664e-10	-0.643705	0.000250324	-1.03664e-10	-0.739611
47608241	chr11:47608241:T:C	7.4423e-05	1.16195	-0.769631	4.53588e-05	-1.36698	-1.08078
47609097	chr11:47609097:T:C	1.71516e-05	-1.03664e-10	-1.07535	0.000191509	-1.03664e-10	-1.00743
47609728	chr11:47609728:G:T	1.75582e-05	-1.03664e-10	-1.05192	0.000184782	-1.03664e-10	-1.04319
47609900	chr11:47609900:T:C	1.28198e-05	-1.36645	-2.27101e-10	0.000154142	-1.2245	-2.27101e-10
47610281	chr11:47610281:C:T	2.67011e-05	-0.632739	-2.27101e-10	0.000245434	-0.759339	-2.27101e-10
47610660	chr11:47610660:G:A	1.23014e-05	-1.40773	-2.27101e-10	0.000141335	-1.31123	-2.27101e-10
47610843	chr11:47610843:A:G	1.6268e-05	-1.03664e-10	-1.12825	0.000187911	-1.03664e-10	-1.0264
47610904	chr11:47610904:T:C	1.72376e-05	-1.03664e-10	-1.07035	0.000175593	-1.03664e-10	-1.0942
47611011	chr11:47611011:G:A	1.60259e-05	-1.03664e-10	-1.14323	0.00016578	-1.03664e-10	-1.1517
47611155	chr11:47611155:G:A	8.85321e-05	1.47104	-0.905118	4.75025e-05	-1.27699	-1.12459
47611474	chr11:47611474:C:G	1.68128e-05	-1.03664e-10	-1.09531	0.000170105	-1.03664e-10	-1.12595
47612639	chr11:47612639:T:C	4.09343e-05	-1.03664e-10	-0.205475	0.000394313	-1.03664e-10	-0.285222
47612914	chr11:47612914:T:C	1.72807e-05	-1.03664e-10	-1.06786	0.000174587	-1.03664e-10	-1.09994
47613168	chr11:47613168:A:C	1.58545e-05	-1.03664e-10	-1.15399	0.000167819	-1.03664e-10	-1.13948
47613344	chr11:47613344:T:C	1.7247e-05	-1.03664e-10	-1.06981	0.000175673	-1.03664e-10	-1.09374
47613401	chr11:47613401:T:A	1.90399e-05	-1.03664e-10	-0.970906	0.000183527	-1.03664e-10	-1.05001
47613437	chr11:47613437:AG:A	1.73563e-05	-1.03664e-10	-1.06349	0.00018255	-1.03664e-10	-1.05534
47613498	chr11:47613498:C:T	2.07695e-05	-1.03664e-10	-0.883956	0.000234951	-1.03664e-10	-0.802989
47613733	chr11:47613733:A:AG	2.08562e-05	-1.03664e-10	-0.879792	0.000238695	-1.03664e-10	-0.787181
47614286	chr11:47614286:CTTAA:C	1.87588e-05	-1.03664e-10	-0.985779	0.000197843	-1.03664e-10	-0.974893
47614324	chr11:47614324:T:C	1.6023e-05	-1.03664e-10	-1.14342	0.000172685	-1.03664e-10	-1.1109
47614350	chr11:47614350:T:C	1.72717e-05	-1.03664e-10	-1.06838	0.000174517	-1.03664e-10	-1.10035
47614524	chr11:47614524:T:G	1.58533e-05	-1.03664e-10	-1.15406	0.000167735	-1.03664e-10	-1.13998
47614867	chr11:47614867:C:T	1.6365e-05	-1.03664e-10	-1.1223	0.000166032	-1.03664e-10	-1.15019
47616263	chr11:47616263:C:T	1.18781e-05	-1.44275	-2.27101e-10	0.000148138	-1.26422	-2.27101e-10
47617458	chr11:47617458:C:A	2.92706e-05	-1.03664e-10	-0.540861	0.000283138	-1.03664e-10	-0.616433
47617601	chr11:47617601:A:C	3.52969e-05	-1.03664e-10	-0.353648	0.000339178	-1.03664e-10	-0.435842
47618042	chr11:47618042:C:G	1.757e-05	-1.03664e-10	-1.05125	0.000173326	-1.03664e-10	-1.10719
47618649	chr11:47618649:G:A	1.15463e-05	-0.757924	-0.713156	9.24542e-05	-0.950117	-0.785537
47619109	chr11:47619109:T:C	1.29919e-05	-1.35311	-2.27101e-10	0.000118719	-1.4856	-2.27101e-10
47619210	chr11:47619210:T:C	1.94281e-05	-0.950725	-2.27101e-10	0.000121982	-1.45849	-2.27101e-10
47619339	chr11:47619339:C:T	5.52213e-05	0.98091	-0.887005	4.24663e-05	-1.39564	-1.11802
47619623	chr11:47619623:T:C	1.59392e-05	-1.03664e-10	-1.14866	0.000165455	-1.03664e-10	-1.15366
47619915	chr11:47619915:A:G	2.07705e-05	-1.03664e-10	-0.88391	0.000234971	-1.03664e-10	-0.802904
47620666	chr11:47620666:A:G	4.14888e-05	-1.03664e-10	-0.19202	0.000399448	-1.03664e-10	-0.272283
47620677	chr11:47620677:A:C	1.59382e-05	-1.03664e-10	-1.14873	0.000165338	-1.03664e-10	-1.15438
47621581	chr11:47621581:C:T	2.0723e-05	-1.03664e-10	-0.8862	0.000234357	-1.03664e-10	-0.805519
47622339	chr11:47622339:T:A	0.00058385	2.88523	-0.433031	0.000125591	-0.571117	-0.858216
47623377	chr11:47623377:A:T	1.59004e-05	-1.03664e-10	-1.1511	0.000165338	-1.03664e-10	-1.15438
47624286	chr11:47624286:T:A	1.73269e-05	-1.03664e-10	-1.06519	0.000182242	-1.03664e-10	-1.05703
47624823	chr11:47624823:C:CA	1.76958e-05	-1.03664e-10	-1.04411	0.000186271	-1.03664e-10	-1.03517
47624943	chr11:47624943:C:A	4.00117e-05	-1.03664e-10	-0.228272	0.000476847	-1.03664e-10	-0.0951714
47625028	chr11:47625028:C:T	1.58601e-05	-1.03664e-10	-1.15364	0.000168129	-1.03664e-10	-1.13763
47626490	chr11:47626490:G:A	0.00143355	3.01825	0.332218	0.000245859	-0.507726	-0.249883
47627010	chr11:47627010:C:G	1.15133e-05	-0.821296	-0.652646	0.000195827	0.00508353	-0.990219
47628066	chr11:47628066:G:A	2.72625e-05	-0.611933	-2.27101e-10	0.000194446	-0.99221	-2.27101e-10
47628586	chr11:47628586:AT:A	0.000536002	2.8453	-0.478606	0.000119776	-0.58957	-0.887174
47628607	chr11:47628607:T:C	1.58631e-05	-1.03664e-10	-1.15345	0.000166193	-1.03664e-10	-1.14922
47629194	chr11:47629194:A:C	2.20444e-05	-1.03664e-10	-0.824387	0.000251328	-1.03664e-10	-0.735607
47629441	chr11:47629441:C:T	0.00433228	4.8357	-0.379294	0.000304313	0.365036	-0.909346
47630287	chr11:47630287:G:A	1.58879e-05	-1.03664e-10	-1.15189	0.000165984	-1.03664e-10	-1.15048
47630924	chr11:47630924:A:T	1.71885e-05	-1.0732	-2.27101e-10	0.000232924	-0.811654	-2.27101e-10
47630951	chr11:47630951:G:A	1.62262e-05	-1.03664e-10	-1.13082	0.000179995	-1.03664e-10	-1.06944
47631811	chr11:47631811:T:C	1.72267e-05	-1.03664e-10	-1.07098	0.0001755	-1.03664e-10	-1.09473
47632000	chr11:47632000:A:G	1.69463e-05	-1.03664e-10	-1.0874	0.000172354	-1.03664e-10	-1.11282
47632159	chr11:47632159:C:T	2.01914e-05	-0.912185	-2.27101e-10	0.000179875	-1.0701	-2.27101e-10
47632513	chr11:47632513:C:T	1.31687e-05	-1.3396	-2.27101e-10	0.000159831	-1.18825	-2.27101e-10
47632839	chr11:47632839:C:T	1.59596e-05	-1.03664e-10	-1.14738	0.000171128	-1.03664e-10	-1.11996
47633361	chr11:47633361:C:T	6.27696e-05	-1.03664e-10	0.222027	0.00056996	-1.03664e-10	0.0832001
47634200	chr11:47634200:C:T	0.00141189	3.03815	0.297093	0.00024066	-0.500433	-0.27855
47634962	chr11:47634962:G:A	1.58486e-05	-1.03664e-10	-1.15436	0.000165944	-1.03664e-10	-1.15072
47635082	chr11:47635082:G:A	3.59441e-05	-0.335478	-2.27101e-10	0.000461162	-0.128618	-2.27101e-10
47635111	chr11:47635111:G:A	1.58534e-05	-1.03664e-10	-1.15406	0.00016774	-1.03664e-10	-1.13995
47635374	chr11:47635374:C:T	1.6751e-05	-1.03664e-10	-1.09899	0.000181517	-1.03664e-10	-1.06102
47635421	chr11:47635421:T:C	1.72607e-05	-1.03664e-10	-1.06901	0.000174428	-1.03664e-10	-1.10085
47635712	chr11:47635712:CTTCAG:C	1.65305e-05	-1.03664e-10	-1.11224	0.000168176	-1.03664e-10	-1.13736
47636762	chr11:47636762:C:T	0.00117413	2.92147	0.229375	0.000214232	-0.56037	-0.334939
47637452	chr11:47637452:G:A	1.96225e-05	-1.03664e-10	-0.940766	0.000187063	-1.03664e-10	-1.03092
47639803	chr11:47639803:A:G	1.64803e-05	-1.03664e-10	-1.11528	0.000167856	-1.03664e-10	-1.13926
47640556	chr11:47640556:C:T	2.02143e-05	-1.03664e-10	-0.911055	0.000192166	-1.03664e-10	-1.00401
47640580	chr11:47640580:T:C	1.58661e-05	-1.03664e-10	-1.15326	0.000168408	-1.03664e-10	-1.13598
47641226	chr11:47641226:C:T	1.61072e-05	-1.03664e-10	-1.13818	0.000165543	-1.03664e-10	-1.15313
47641497	chr11:47641497:A:G	0.00132901	2.99378	0.280968	0.000233169	-0.51981	-0.290794
47642572	chr11:47642572:G:C	1.63935e-05	-1.03664e-10	-1.12056	0.000167532	-1.03664e-10	-1.14119
47643052	chr11:47643052:A:G	1.61377e-05	-1.03664e-10	-1.13628	0.000182172	-1.03664e-10	-1.05741
47643197	chr11:47643197:A:G	2.64374e-05	-1.03664e-10	-0.642664	0.000250345	-1.03664e-10	-0.739526
47643639	chr11:47643639:C:A	1.74458e-05	-1.03664e-10	-1.05834	0.000175404	-1.03664e-10	-1.09527
47644134	chr11:47644134:G:A	0.00524909	5.1268	-0.478436	0.000352409	0.564917	-0.962492
47644609	chr11:47644609:C:A	1.78469e-05	-1.03664e-10	-1.03561	0.000178611	-1.03664e-10	-1.07716
47645476	chr11:47645476:A:G	1.1858e-05	-1.44444	-2.27101e-10	0.000113481	-1.53073	-2.27101e-10
47645801	chr11:47645801:GGGTT:G	3.54543e-05	-1.03664e-10	-0.3492	0.000340773	-1.03664e-10	-0.43115
47645806	chr11:47645806:C:A	3.54543e-05	-1.03664e-10	-0.3492	0.000340773	-1.03664e-10	-0.43115
47646033	chr11:47646033:C:T	1.84451e-05	-1.03664e-10	-1.00265	0.000184407	-1.03664e-10	-1.04522
47646397	chr11:47646397:C:T	1.76583e-05	-1.03664e-10	-1.04624	0.000186299	-1.03664e-10	-1.03502
47646403	chr11:47646403:A:C	1.8458e-05	-1.03664e-10	-1.00194	0.000184513	-1.03664e-10	-1.04465
47646654	chr11:47646654:C:CTG	1.60769e-05	-1.03664e-10	-1.14006	0.000167311	-1.03664e-10	-1.14251
47647415	chr11:47647415:T:C	1.83446e-05	-1.03664e-10	-1.00811	0.000204718	-1.03664e-10	-0.940731
47647436	chr11:47647436:A:G	1.70711e-05	-1.03664e-10	-1.08006	0.000179779	-1.03664e-10	-1.07064
47648067	chr11:47648067:G:A	0.00445	4.93248	-0.449264	0.000328685	0.461094	-0.928362
47648504	chr11:47648504:C:T	1.95392e-05	-0.945023	-2.27101e-10	0.00015161	-1.24106	-2.27101e-10
47648551	chr11:47648551:T:C	3.92843e-05	-1.03664e-10	-0.246618	0.000467395	-1.03664e-10	-0.115192
47649068	chr11:47649068:G:T	3.92418e-05	-1.03664e-10	-0.247702	0.000466861	-1.03664e-10	-0.116336
47649867	chr11:47649867:G:A	1.6074e-05	-1.03664e-10	-1.14024	0.000167285	-1.03664e-10	-1.14267
47650205	chr11:47650205:C:T	3.17844e-05	-1.03664e-10	-0.458469	0.000306841	-1.03664e-10	-0.536038
47650590	chr11:47650590:T:C	1.81375e-05	-1.03664e-10	-1.01946	0.000200842	-1.03664e-10	-0.959847
47651035	chr11:47651035:G:A	9.40417e-06	-0.568942	-1.10735	7.8744e-05	-0.767987	-1.12818
47651053	chr11:47651053:G:A	9.52504e-05	1.67254	-1.03347	5.0465e-05	-1.18743	-1.15366
47651449	chr11:47651449:A:G	1.65624e-05	-1.03664e-10	-1.11031	0.000169377	-1.03664e-10	-1.13024
47651748	chr11:47651748:T:C	4.35189e-05	-0.163659	0.0194115	0.000138561	-1.09784	-0.233216
47652008	chr11:47652008:A:G	1.76228e-05	-1.03664e-10	-1.04825	0.000185873	-1.03664e-10	-1.0373
47652549	chr11:47652549:G:A	3.87593e-05	0.825622	-1.0857	0.000240638	0.302033	-1.08111
47652586	chr11:47652586:A:G	2.14048e-05	-1.03664e-10	-0.853828	0.00020323	-1.03664e-10	-0.94803
47652911	chr11:47652911:C:T	1.9194e-05	-1.03664e-10	-0.962847	0.000214476	-1.03664e-10	-0.894167
47653382	chr11:47653382:G:A	5.08549e-05	0.976561	-0.965027	0.000326736	0.443583	-0.916797
47653637	chr11:47653637:T:A	1.74694e-05	-1.03664e-10	-1.05699	0.000172076	-1.03664e-10	-1.11443
47654090	chr11:47654090:G:A	1.19828e-05	-1.43397	-2.27101e-10	0.000119831	-1.47629	-2.27101e-10
47654533	chr11:47654533:G:A	4.99668e-05	1.11214	-1.11822	0.00029687	0.547355	-1.11643
47655014	chr11:47655014:G:A	2.10186e-05	-1.03664e-10	-0.872034	0.000211671	-1.03664e-10	-0.907332
47655424	chr11:47655424:C:T	1.80628e-05	-1.03664e-10	-1.02359	0.000179946	-1.03664e-10	-1.06971
47655689	chr11:47655689:G:A	4.18845e-05	-1.03664e-10	-0.182526	0.000500334	-1.03664e-10	-0.0470906
47655855	chr11:47655855:T:A	0.000365645	1.90313	0.0810901	0.000907826	0.307192	0.241493
47656215	chr11:47656215:A:G	1.7042e-05	-1.03664e-10	-1.08176	0.000179211	-1.03664e-10	-1.07381
47656792	chr11:47656792:A:G	1.66252e-05	-1.03664e-10	-1.10652	0.00016881	-1.03664e-10	-1.13359
47657624	chr11:47657624:A:T	0.00638934	4.84494	-2.27101e-10	0.0375129	4.27007	-2.27101e-10
47657645	chr11:47657645:G:C	1.84122e-05	-1.03664e-10	-1.00443	0.000194709	-1.03664e-10	-0.99086
47657657	chr11:47657657:C:T	2.0578e-05	-1.03664e-10	-0.893222	0.000207478	-1.03664e-10	-0.927341
47658209	chr11:47658209:C:T	2.02689e-05	-1.03664e-10	-0.908355	0.000204538	-1.03664e-10	-0.941614
47658428	chr11:47658428:A:G	5.3034e-05	1.12096	-1.06747	0.000311903	0.568999	-1.08868
47658853	chr11:47658853:G:A	1.73178e-05	-1.03664e-10	-1.06571	0.000182502	-1.03664e-10	-1.05561
47659183	chr11:47659183:C:T	0.000276363	2.85562	-1.15135	0.000147742	-0.121634	-1.14526
47659237	chr11:47659237:T:C	2.65965e-05	-1.03664e-10	-0.636664	0.000259075	-1.03664e-10	-0.70525
47659531	chr11:47659531:G:A	8.37615e-06	-0.762131	-1.02992	7.08574e-05	-0.936347	-1.06535
47659708	chr11:47659708:C:T	1.63939e-05	-1.03664e-10	-1.12053	0.000171862	-1.03664e-10	-1.11567
47659818	chr11:47659818:T:G	5.04833e-05	0.983467	-0.979268	0.000316387	0.430674	-0.936074
47660326	chr11:47660326:T:C	1.70137e-05	-1.03664e-10	-1.08342	0.000179099	-1.03664e-10	-1.07443
47660850	chr11:47660850:C:T	6.75264e-05	1.31438	-1.01931	0.000409724	0.73283	-0.979712
47661119	chr11:47661119:T:C	3.94543e-05	0.742433	-0.984733	0.000259381	0.237722	-0.941792
47661231	chr11:47661231:C:T	1.7951e-05	-1.03664e-10	-1.0298	0.000175593	-1.03664e-10	-1.0942
47661469	chr11:47661469:G:C	1.60542e-05	-1.03664e-10	-1.14147	0.000165902	-1.03664e-10	-1.15097
47662213	chr11:47662213:A:G	4.94708e-05	1.01244	-1.0285	0.000313378	0.476427	-0.991385
47662898	chr11:47662898:C:A	1.7323e-05	-1.03664e-10	-1.06541	0.000182347	-1.03664e-10	-1.05646
47662910	chr11:47662910:C:A	3.20097e-05	-1.03664e-10	-0.451405	0.000310605	-1.03664e-10	-0.523845
47663356	chr11:47663356:T:C	7.06624e-05	1.28634	-0.945869	0.000434501	0.710929	-0.899098
47663802	chr11:47663802:C:T	2.50844e-05	0.261072	-0.956268	0.000156492	-0.22192	-0.987444
47664018	chr11:47664018:C:T	1.62116e-05	-1.03664e-10	-1.13172	0.000186494	-1.03664e-10	-1.03397
47664189	chr11:47664189:G:T	1.58868e-05	-1.03664e-10	-1.15195	0.000171019	-1.03664e-10	-1.12059
47664277	chr11:47664277:C:T	2.50875e-05	0.273256	-0.96833	0.000156344	-0.211632	-0.998675
47664390	chr11:47664390:G:C	1.76718e-05	-1.03664e-10	-1.04547	0.000176833	-1.03664e-10	-1.08716
47664895	chr11:47664895:A:T	2.44903e-05	-1.03664e-10	-0.719165	0.000259051	-1.03664e-10	-0.705343
47665595	chr11:47665595:A:G	0.00256591	3.04634	0.886284	0.000406408	-0.449735	0.194724
47665831	chr11:47665831:G:A	1.08524e-05	-1.53306	-2.27101e-10	0.000126095	-1.42533	-2.27101e-10
47666313	chr11:47666313:G:T	3.05212e-05	-1.03664e-10	-0.499023	0.000296733	-1.03664e-10	-0.569533
47666907	chr11:47666907:G:A	6.5583e-06	-1.32091	-0.715798	8.40185e-05	-0.810271	-1.02106
47667399	chr11:47667399:C:T	1.89189e-05	-1.03664e-10	-0.977282	0.000188194	-1.03664e-10	-1.02489
47667791	chr11:47667791:C:T	7.56978e-05	1.38362	-0.974312	0.000459204	0.797276	-0.930147
47668139	chr11:47668139:G:A	8.3615e-06	-0.734923	-1.05888	7.0042e-05	-0.923269	-1.09
47669487	chr11:47669487:C:T	2.414e-05	-0.733572	-2.27101e-10	0.000210664	-0.912102	-2.27101e-10
47670333	chr11:47670333:A:T	2.07299e-05	-1.03664e-10	-0.885868	0.000202295	-1.03664e-10	-0.95264
47670608	chr11:47670608:C:T	0.000317747	2.69617	-0.85236	0.000132564	-0.628251	-0.74705
47671332	chr11:47671332:T:C	2.5809e-05	-1.03664e-10	-0.666719	0.000253367	-1.03664e-10	-0.727527
47671630	chr11:47671630:T:G	1.97614e-05	-0.933711	-2.27101e-10	0.000141395	-1.31081	-2.27101e-10
47672292	chr11:47672292:T:C	1.58486e-05	-1.03664e-10	-1.15436	0.000165715	-1.03664e-10	-1.1521
47672863	chr11:47672863:G:A	4.36652e-05	-1.03664e-10	-0.140892	0.000523449	-1.03664e-10	-0.00192719
47673147	chr11:47673147:C:T	2.47558e-05	0.254688	-0.963071	0.000154664	-0.22723	-0.993884
47673379	chr11:47673379:A:G	1.10268e-05	-0.579619	-0.937493	3.9753e-05	-1.53166	-1.04802
47674122	chr11:47674122:A:G	2.1288e-05	-1.03664e-10	-0.859301	0.000243493	-1.03664e-10	-0.767279
47674151	chr11:47674151:G:A	4.04765e-05	-1.03664e-10	-0.216721	0.000328379	-1.03664e-10	-0.468197
47674155	chr11:47674155:C:G	4.06123e-05	-1.03664e-10	-0.213373	0.000329311	-1.03664e-10	-0.465365
47674288	chr11:47674288:G:A	4.88847e-06	-1.49282	-0.837747	7.2361e-05	-1.05723	-0.923467
47674662	chr11:47674662:A:T	4.41573e-05	0.866928	-0.996613	0.000285834	0.348056	-0.955012
47674765	chr11:47674765:C:T	1.96674e-05	-1.03664e-10	-0.938482	0.000222227	-1.03664e-10	-0.858669
47674875	chr11:47674875:C:G	2.05487e-05	-1.03664e-10	-0.894644	0.000231896	-1.03664e-10	-0.816076
47675044	chr11:47675044:A:T	4.96633e-06	-1.47939	-0.835376	7.58739e-05	-1.01169	-0.921601
47675695	chr11:47675695:T:C	1.36673e-05	-1.30244	-2.27101e-10	0.000150992	-1.24514	-2.27101e-10
47676429	chr11:47676429:A:G	1.593e-05	-1.03664e-10	-1.14924	0.000165921	-1.03664e-10	-1.15086
47677738	chr11:47677738:C:A	1.96653e-05	-1.03664e-10	-0.938586	0.000188168	-1.03664e-10	-1.02503
47677846	chr11:47677846:C:A	0.000360039	3.02908	-1.06032	0.000166566	-0.0131418	-1.13383
47678459	chr11:47678459:G:A	1.64802e-05	-1.03664e-10	-1.11528	0.000168737	-1.03664e-10	-1.13402
47678616	chr11:47678616:G:T	4.74311e-06	-1.47204	-0.888711	7.40595e-05	-0.990909	-0.966589
47679076	chr11:47679076:A:G	1.09742e-05	-1.52189	-2.27101e-10	0.000113585	-1.52981	-2.27101e-10
47679976	chr11:47679976:C:A	2.39648e-05	0.219479	-0.960335	0.000150487	-0.257208	-0.991282
47680267	chr11:47680267:T:C	4.38556e-05	0.90701	-1.04355	0.000280483	0.382376	-1.00823
47680747	chr11:47680747:C:T	1.45784e-05	-1.2379	-2.27101e-10	0.000132069	-1.37905	-2.27101e-10
47680843	chr11:47680843:A:G	6.69664e-05	1.28785	-1.0011	4.54561e-05	-1.2966	-1.14902
47681377	chr11:47681377:CA:C	1.5861e-05	-1.03664e-10	-1.15358	0.000169813	-1.03664e-10	-1.12767
47681759	chr11:47681759:G:A	3.40405e-05	0.13141	-0.521302	6.38895e-05	-1.3836	-0.721606
47682303	chr11:47682303:GTT:G	8.58244e-05	1.68623	-1.15137	9.74089e-05	-0.555107	-1.12834
47682306	chr11:47682306:A:AG	8.68929e-05	1.69861	-1.15137	9.80729e-05	-0.548314	-1.12834
47682391	chr11:47682391:T:C	8.81127e-05	1.52691	-0.965739	0.000532291	0.934339	-0.919516
47682859	chr11:47682859:G:A	1.16328e-05	-1.46362	-2.27101e-10	0.000116597	-1.50364	-2.27101e-10
47682930	chr11:47682930:T:C	2.74625e-05	-1.03664e-10	-0.604622	0.000268611	-1.03664e-10	-0.669104
47683177	chr11:47683177:C:T	1.83185e-05	-1.03664e-10	-1.00953	0.000202849	-1.03664e-10	-0.949904
47683191	chr11:47683191:C:T	1.19104e-05	-0.366564	-1.07347	6.19583e-05	-1.0169	-1.11901
47683463	chr11:47683463:C:A	2.85155e-05	0.467377	-1.03437	0.000175296	-0.0377137	-1.05818
47683851	chr11:47683851:G:A	2.55798e-05	-1.03664e-10	-0.675638	0.000251563	-1.03664e-10	-0.734673
47684589	chr11:47684589:A:G	2.65774e-05	0.38239	-1.01977	0.000164987	-0.111063	-1.04544
47684739	chr11:47684739:A:G	8.24858e-05	1.52063	-1.02545	0.000495595	0.929816	-0.986424
47684813	chr11:47684813:C:A	1.73908e-05	-1.03664e-10	-1.0615	0.000174662	-1.03664e-10	-1.09951
47685063	chr11:47685063:AG:A	8.22463e-05	1.51891	-1.02663	0.000494062	0.927955	-0.987661
47685198	chr11:47685198:C:T	1.5922e-05	-1.03664e-10	-1.14974	0.000166303	-1.03664e-10	-1.14855
47685201	chr11:47685201:C:T	1.40588e-05	-0.887793	-0.386399	0.00020134	-0.519571	-0.437801
47685525	chr11:47685525:G:A	8.49648e-06	-0.674658	-1.10313	7.58189e-05	-0.860083	-1.07394
47685604	chr11:47685604:T:C	7.79154e-05	1.4778	-1.03962	0.000469059	0.891345	-1.00298
47686178	chr11:47686178:G:A	2.01084e-05	-1.03664e-10	-0.916307	0.000198324	-1.03664e-10	-0.972466
47686376	chr11:47686376:C:T	1.10254e-05	-1.51724	-2.27101e-10	0.000113465	-1.53088	-2.27101e-10
47686634	chr11:47686634:C:T	1.69811e-05	-1.03664e-10	-1.08534	0.000172371	-1.03664e-10	-1.11272
47686678	chr11:47686678:T:C	3.62474e-05	-1.03664e-10	-0.327076	0.000378194	-1.03664e-10	-0.32696
47686731	chr11:47686731:T:C	2.78847e-05	-1.03664e-10	-0.589364	0.000292344	-1.03664e-10	-0.584434
47687141	chr11:47687141:AT:A	8.22692e-05	1.42027	-0.927712	0.000468577	0.760999	-0.873665
47687363	chr11:47687363:C:T	1.62372e-05	-1.03664e-10	-1.13014	0.000172993	-1.03664e-10	-1.10912
47687660	chr11:47687660:C:T	8.07762e-05	1.49475	-1.02051	0.000486421	0.905956	-0.98125
47688078	chr11:47688078:G:A	0.0005841	3.5502	-1.09757	0.0002274	0.310585	-1.14624
47688159	chr11:47688159:G:A	1.62806e-05	-1.03664e-10	-1.12747	0.000173618	-1.03664e-10	-1.10551
47688461	chr11:47688461:A:G	1.30813e-05	-1.34626	-2.27101e-10	0.000152816	-1.23313	-2.27101e-10
47688699	chr11:47688699:T:C	3.0125e-05	-1.03664e-10	-0.512087	0.000293221	-1.03664e-10	-0.58144
47688762	chr11:47688762:T:G	1.75309e-05	-1.03664e-10	-1.05348	0.000175724	-1.03664e-10	-1.09345
47689469	chr11:47689469:T:C	9.6614e-05	1.63196	-0.978681	5.1121e-05	-1.18405	-1.14413
47689957	chr11:47689957:C:T	1.62384e-05	-1.03664e-10	-1.13006	0.00016683	-1.03664e-10	-1.14539
47691581	chr11:47691581:G:A	1.58985e-05	-1.03664e-10	-1.15122	0.000166036	-1.03664e-10	-1.15016
47692499	chr11:47692499:C:T	1.83525e-05	-1.03664e-10	-1.00768	0.000204571	-1.03664e-10	-0.94145
47693058	chr11:47693058:G:A	1.06269e-05	-0.593221	-0.960832	3.91268e-05	-1.53229	-1.06327
47693213	chr11:47693213:G:C	1.92098e-05	-1.03664e-10	-0.962021	0.000214558	-1.03664e-10	-0.893788
47693933	chr11:47693933:T:G	1.72881e-05	-1.06743	-2.27101e-10	0.000200188	-0.963112	-2.27101e-10
47693935	chr11:47693935:A:T	1.67931e-05	-1.09647	-2.27101e-10	0.000193831	-0.995381	-2.27101e-10
47693972	chr11:47693972:T:C	9.01835e-05	1.55776	-0.973361	0.000546496	0.969474	-0.928314
47694022	chr11:47694022:T:C	8.80255e-06	-0.592706	-1.1497	7.53123e-05	-0.808064	-1.13266
47694772	chr11:47694772:G:C	0.00212024	3.2346	0.507236	0.000333415	-0.344036	-0.108944
47694829	chr11:47694829:T:G	0.00330505	3.77756	0.408199	0.00040104	-0.0629825	-0.205322
47696557	chr11:47696557:C:T	1.58543e-05	-1.03664e-10	-1.15401	0.000165464	-1.03664e-10	-1.15361
47696634	chr11:47696634:A:G	1.58536e-05	-1.03664e-10	-1.15404	0.000165454	-1.03664e-10	-1.15367
47697150	chr11:47697150:C:A	2.88369e-05	-1.03664e-10	-0.555787	0.000302051	-1.03664e-10	-0.551771
47697842	chr11:47697842:G:A	6.18106e-06	-1.0828	-1.01316	4.15562e-05	-1.45813	-1.07719
47698042	chr11:47698042:A:G	1.82238e-05	-1.03664e-10	-1.01471	0.00017713	-1.03664e-10	-1.08549
47698121	chr11:47698121:C:CA	2.95852e-05	-1.03664e-10	-0.530169	0.000286927	-1.03664e-10	-0.603138
47698235	chr11:47698235:C:T	1.85489e-05	-0.997035	-2.27101e-10	0.000140264	-1.31884	-2.27101e-10
47698676	chr11:47698676:A:G	4.73889e-05	1.00673	-1.06578	0.000293214	0.450874	-1.03234
47698957	chr11:47698957:T:C	0.000224733	1.49747	-2.27101e-10	0.00123395	0.855605	-2.27101e-10
47699760	chr11:47699760:G:A	0.000102752	1.79017	-1.07529	5.42298e-05	-1.11609	-1.15304
47700591	chr11:47700591:AAAAC:A	2.10724e-05	0.125844	-0.995322	0.000134293	-0.374717	-0.987623
47700603	chr11:47700603:CCAACA:C	1.96987e-05	-1.03664e-10	-0.93689	0.000220906	-1.03664e-10	-0.864631
47701019	chr11:47701019:G:A	1.04341e-05	-0.419137	-1.15323	8.72872e-05	-0.639193	-1.15397
47701246	chr11:47701246:G:A	7.65768e-05	1.35993	-0.939079	0.000501592	0.689937	-0.734516
47701271	chr11:47701271:C:G	6.96377e-05	1.42137	-1.09551	0.000404985	0.80866	-1.06718
47701858	chr11:47701858:C:T	7.80953e-06	-0.766678	-1.09542	6.69126e-05	-0.94004	-1.11894
47702386	chr11:47702386:A:G	2.7264e-05	0.358732	-0.970608	0.00016477	-0.156109	-1.00171
47702736	chr11:47702736:C:T	2.17435e-05	-0.838129	-2.27101e-10	0.00031	-0.525795	-2.27101e-10
47703754	chr11:47703754:C:T	0.0025541	3.3868	0.541211	0.000377702	-0.254274	-0.0739882
47703984	chr11:47703984:C:G	2.47738e-05	-0.707658	-2.27101e-10	0.00030686	-0.535976	-2.27101e-10
47704137	chr11:47704137:C:T	1.58588e-05	-1.03664e-10	-1.15372	0.000166381	-1.03664e-10	-1.14808
47704439	chr11:47704439:C:T	1.60186e-05	-1.03664e-10	-1.14369	0.000167733	-1.03664e-10	-1.13999
47704602	chr11:47704602:A:C	1.58539e-05	-1.03664e-10	-1.15403	0.000165458	-1.03664e-10	-1.15365
47705425	chr11:47705425:C:G	0.0030434	3.5877	0.515585	0.000395729	-0.161173	-0.120464
47706038	chr11:47706038:A:C	0.000100744	1.74647	-1.05133	5.34197e-05	-1.12983	-1.15435
47706245	chr11:47706245:G:A	1.60024e-05	-1.03664e-10	-1.14471	0.000170101	-1.03664e-10	-1.12598
47706497	chr11:47706497:C:T	8.01312e-05	-0.148122	0.614343	0.000299629	-0.917283	0.35746
47706522	chr11:47706522:A:T	0.000120332	1.75348	-0.880674	5.62468e-05	-1.12556	-1.10706
47706824	chr11:47706824:G:A	2.42462e-05	-1.03664e-10	-0.729185	0.000239009	-1.03664e-10	-0.785867
47707065	chr11:47707065:G:A	0.00178479	2.99407	0.575537	0.000324979	-0.409266	-0.0693397
47707372	chr11:47707372:C:T	4.17564e-05	0.932718	-1.11831	4.37741e-05	-1.33342	-1.1499
47707628	chr11:47707628:G:A	0.000370807	3.05799	-1.05976	0.0023447	2.52355	-1.02601
47707692	chr11:47707692:T:C	1.44502e-05	-1.24673	-2.27101e-10	0.00016067	-1.18301	-2.27101e-10
47708098	chr11:47708098:C:T	1.76051e-05	-1.03664e-10	-1.04926	0.000197194	-1.03664e-10	-0.978177
47708514	chr11:47708514:T:G	2.31103e-05	-1.03664e-10	-0.777163	0.000267046	-1.03664e-10	-0.674944
47708598	chr11:47708598:G:A	1.59983e-05	-1.03664e-10	-1.14496	0.00016653	-1.03664e-10	-1.14719
47708639	chr11:47708639:C:T	1.1444e-05	-1.47998	-2.27101e-10	0.000113609	-1.5296	-2.27101e-10
47709699	chr11:47709699:T:C	3.01706e-05	-1.03664e-10	-0.510577	0.0002937	-1.03664e-10	-0.579807
47709836	chr11:47709836:G:C	7.107e-06	-1.20449	-0.75187	0.000100124	-0.619144	-1.03681
47710299	chr11:47710299:G:C	9.90653e-05	-0.0269306	0.705267	0.000353733	-0.836297	0.442473
47710389	chr11:47710389:C:G	1.64037e-05	-1.03664e-10	-1.11993	0.000168201	-1.03664e-10	-1.13721
47711323	chr11:47711323:G:C	1.62613e-05	-1.03664e-10	-1.12865	0.000167216	-1.03664e-10	-1.14308
47711482	chr11:47711482:T:C	1.31084e-05	-1.34419	-2.27101e-10	0.000119247	-1.48117	-2.27101e-10
47712606	chr11:47712606:T:C	1.81336e-05	-1.03664e-10	-1.01967	0.000191492	-1.03664e-10	-1.00752
47712892	chr11:47712892:G:A	7.33021e-05	1.45673	-1.07959	0.00043475	0.844701	-1.0323
47713284	chr11:47713284:C:T	1.61112e-05	-1.03664e-10	-1.13793	0.000167572	-1.03664e-10	-1.14095
47713581	chr11:47713581:T:A	1.97395e-05	-1.03664e-10	-0.934822	0.000208718	-1.03664e-10	-0.921384
47714471	chr11:47714471:T:C	0.000119341	1.8817	-1.01715	5.64563e-05	-1.0779	-1.151
47714762	chr11:47714762:C:G	2.57376e-05	-1.03664e-10	-0.66949	0.00027817	-1.03664e-10	-0.634133
47714765	chr11:47714765:G:A	1.67412e-05	-1.03664e-10	-1.09957	0.000170003	-1.03664e-10	-1.12655
47714936	chr11:47714936:A:G	2.38343e-05	-1.03664e-10	-0.746317	0.00023595	-1.03664e-10	-0.798747
47715631	chr11:47715631:A:AG	2.25191e-05	-0.803081	-2.27101e-10	0.000199056	-0.968779	-2.27101e-10
47715848	chr11:47715848:G:A	0.000122242	0.888556	-2.27101e-10	0.000421731	-0.217998	-2.27101e-10
47715997	chr11:47715997:C:T	0.000308499	2.60611	-0.791833	0.000147568	-0.582536	-0.685542
47716757	chr11:47716757:C:CTCCATGTGTT	5.43358e-05	-1.03664e-10	0.0777407	0.000659812	-1.03664e-10	0.229588
47717621	chr11:47717621:CTA:C	1.80426e-05	-1.03664e-10	-1.02471	0.000181583	-1.03664e-10	-1.06065
47717933	chr11:47717933:TA:T	0.000432295	2.98237	-0.830703	0.000160106	-0.462729	-0.723803
47718326	chr11:47718326:G:T	1.59806e-05	-1.03664e-10	-1.14607	0.000169662	-1.03664e-10	-1.12856
47718999	chr11:47718999:G:A	1.09118e-05	-1.5276	-2.27101e-10	0.00011896	-1.48358	-2.27101e-10
47719073	chr11:47719073:A:G	1.87017e-05	-1.03664e-10	-0.98883	0.000189085	-1.03664e-10	-1.02017
47719135	chr11:47719135:G:A	1.6122e-05	-1.03664e-10	-1.13726	0.000166288	-1.03664e-10	-1.14864
47719151	chr11:47719151:G:C	1.82395e-05	-1.03664e-10	-1.01386	0.000188776	-1.03664e-10	-1.02181
47719714	chr11:47719714:T:C	0.000233542	2.64534	-1.10942	0.000129975	-0.243014	-1.15201
47719831	chr11:47719831:A:G	1.5871e-05	-1.15295	-2.27101e-10	0.00013316	-1.37082	-2.27101e-10
47719832	chr11:47719832:T:C	1.83916e-05	-1.03664e-10	-1.00555	0.000204828	-1.03664e-10	-0.940196
47720192	chr11:47720192:C:T	1.58737e-05	-1.03664e-10	-1.15278	0.000165721	-1.03664e-10	-1.15206
47720427	chr11:47720427:A:G	2.84004e-05	-1.03664e-10	-0.571041	0.000295415	-1.03664e-10	-0.573985
47720603	chr11:47720603:C:A	1.79409e-05	-1.03664e-10	-1.03036	0.000198028	-1.03664e-10	-0.97396
47720793	chr11:47720793:T:A	2.90704e-05	-1.03664e-10	-0.547721	0.000246928	-1.03664e-10	-0.753271
47722585	chr11:47722585:T:C	2.71782e-05	-0.615027	-2.27101e-10	0.000353072	-0.395694	-2.27101e-10
47722815	chr11:47722815:T:C	1.62476e-05	-1.03664e-10	-1.1295	0.000166614	-1.03664e-10	-1.14669
47722877	chr11:47722877:C:T	1.74295e-05	-1.03664e-10	-1.05928	0.000183403	-1.03664e-10	-1.05068
47723727	chr11:47723727:G:A	2.0058e-05	-1.03664e-10	-0.918815	0.000226617	-1.03664e-10	-0.839105
47723806	chr11:47723806:G:A	1.77985e-05	-1.03664e-10	-1.03833	0.000219913	-1.03664e-10	-0.869137
47723822	chr11:47723822:C:T	5.78404e-05	1.26213	-1.12188	0.000344786	0.670461	-1.0899
47724037	chr11:47724037:T:C	0.000244832	1.53393	0.0491934	0.000661392	0.0254189	0.206561
47724112	chr11:47724112:T:C	1.84452e-05	-1.03664e-10	-1.00264	0.000194825	-1.03664e-10	-0.990267
47725062	chr11:47725062:C:T	3.02322e-05	-1.03664e-10	-0.508537	0.00025782	-1.03664e-10	-0.710104
47725410	chr11:47725410:A:G	1.79405e-05	-0.0867803	-0.943601	0.000125447	-0.352065	-1.07842
47725513	chr11:47725513:C:T	2.1781e-05	-1.03664e-10	-0.836404	0.000207812	-1.03664e-10	-0.925731
47726257	chr11:47726257:T:C	0.000286909	1.05113	0.690587	0.000815411	0.0113392	0.429987
47726470	chr11:47726470:T:C	1.7003e-05	-1.03664e-10	-1.08406	0.000179012	-1.03664e-10	-1.07491
47726783	chr11:47726783:C:T	3.21816e-05	-1.03664e-10	-0.44605	0.00030878	-1.03664e-10	-0.529738
47726801	chr11:47726801:T:C	0.000238479	2.67139	-1.11456	0.000131544	-0.229962	-1.15306
47726957	chr11:47726957:T:C	1.74295e-05	-1.03664e-10	-1.05928	0.000183403	-1.03664e-10	-1.05068
47727093	chr11:47727093:AAC:A	2.66497e-05	-0.634666	-2.27101e-10	0.00039454	-0.284647	-2.27101e-10
47727244	chr11:47727244:T:G	1.64155e-05	-1.03664e-10	-1.11922	0.000168278	-1.03664e-10	-1.13675
47727272	chr11:47727272:C:T	1.58949e-05	-1.03664e-10	-1.15145	0.000169792	-1.03664e-10	-1.1278
47727328	chr11:47727328:C:T	1.39622e-05	-1.28109	-2.27101e-10	0.000124279	-1.43984	-2.27101e-10
47727417	chr11:47727417:T:G	2.86839e-05	-1.03664e-10	-0.561108	0.00028012	-1.03664e-10	-0.627148
47728352	chr11:47728352:C:T	1.59401e-05	-1.03664e-10	-1.14861	0.000165763	-1.03664e-10	-1.15181
47728408	chr11:47728408:C:T	0.00193576	3.06069	0.590123	0.000329626	-0.423884	-0.0405229
47729314	chr11:47729314:C:T	1.6391e-05	-1.03664e-10	-1.12071	0.000167879	-1.03664e-10	-1.13912
47729841	chr11:47729841:T:G	1.83147e-05	-1.03664e-10	-1.00974	0.000193247	-1.03664e-10	-0.998399
47731223	chr11:47731223:A:G	0.00211655	3.08051	0.659587	0.000352147	-0.413548	0.0152303
47731818	chr11:47731818:C:T	2.43996e-05	0.0298823	-0.75276	0.000153844	-0.435158	-0.791268
47732855	chr11:47732855:C:T	2.30459e-05	-1.03664e-10	-0.779955	0.000229076	-1.03664e-10	-0.828314
47733377	chr11:47733377:T:C	1.85773e-05	-1.03664e-10	-0.995503	0.000202998	-1.03664e-10	-0.949168
47733496	chr11:47733496:C:T	1.95077e-05	-1.03664e-10	-0.946632	0.00018705	-1.03664e-10	-1.03099
47733733	chr11:47733733:T:C	1.85572e-05	-1.03664e-10	-0.996584	0.000185377	-1.03664e-10	-1.03998
47735299	chr11:47735299:A:G	2.56138e-05	-1.03664e-10	-0.67431	0.000252406	-1.03664e-10	-0.731327
47735429	chr11:47735429:A:C	1.58619e-05	-1.03664e-10	-1.15352	0.000165385	-1.03664e-10	-1.15409
47735802	chr11:47735802:C:T	1.59928e-05	-1.03664e-10	-1.1453	0.00016648	-1.03664e-10	-1.14749
47736195	chr11:47736195:C:T	1.622e-05	-1.03664e-10	-1.1312	0.000166307	-1.03664e-10	-1.14853
47736600	chr11:47736600:T:C	0.000125751	1.88608	-0.969221	5.71501e-05	-1.07619	-1.14049
47736753	chr11:47736753:C:A	1.90857e-05	-1.03664e-10	-0.968504	0.000212898	-1.03664e-10	-0.901553
47736755	chr11:47736755:T:C	1.59749e-05	-1.03664e-10	-1.14643	0.000165533	-1.03664e-10	-1.15319
47736897	chr11:47736897:T:C	0.00201792	3.08857	0.603811	0.00033764	-0.410496	-0.0298901
47736901	chr11:47736901:T:C	1.58855e-05	-1.03664e-10	-1.15204	0.000165584	-1.03664e-10	-1.15289
47736979	chr11:47736979:A:G	3.48135e-05	0.763293	-1.13073	0.000221074	0.239307	-1.10318
47736980	chr11:47736980:A:C	3.44708e-05	0.750363	-1.12769	0.000219552	0.228003	-1.09878
47737123	chr11:47737123:G:A	1.4908e-05	-0.328408	-0.88714	0.000101216	-0.728568	-0.916542
47737280	chr11:47737280:C:T	7.18014e-06	-1.23447	-0.71165	9.73083e-05	-0.670521	-1.01396
47737433	chr11:47737433:A:G	1.24024e-05	-1.39956	-2.27101e-10	0.000114629	-1.52067	-2.27101e-10
47737593	chr11:47737593:C:T	1.17057e-05	-1.45736	-2.27101e-10	0.000115459	-1.51345	-2.27101e-10
47737701	chr11:47737701:A:G	3.44704e-05	-0.377341	-2.27101e-10	0.00031892	-0.497427	-2.27101e-10
47737849	chr11:47737849:T:TA	1.27583e-05	-1.37126	-2.27101e-10	0.000166173	-1.14934	-2.27101e-10
47737965	chr11:47737965:C:T	0.000230635	1.52339	-2.27101e-10	0.00142308	0.998209	-2.27101e-10
47737989	chr11:47737989:C:T	9.89838e-05	1.77248	-1.09497	5.45239e-05	-1.11407	-1.14966
47738038	chr11:47738038:C:T	0.000478205	3.02133	-0.768733	0.000176321	-0.437983	-0.652077
47738254	chr11:47738254:C:G	1.60597e-05	-1.03664e-10	-1.14113	0.000165673	-1.03664e-10	-1.15235
47738289	chr11:47738289:G:A	2.44816e-05	0.0048796	-0.724403	0.000154788	-0.456122	-0.764187
47738969	chr11:47738969:C:T	3.67605e-05	-1.03664e-10	-0.31302	0.00040042	-1.03664e-10	-0.269854
47739216	chr11:47739216:T:C	3.26704e-05	-1.03664e-10	-0.430975	0.000354995	-1.03664e-10	-0.390262
47739537	chr11:47739537:T:G	1.66353e-05	-1.03664e-10	-1.10592	0.000170919	-1.03664e-10	-1.12118
47739919	chr11:47739919:C:T	0.00158993	2.99415	0.459856	0.00028702	-0.457761	-0.145056
47740046	chr11:47740046:T:C	3.33684e-05	-1.03664e-10	-0.409833	0.000362818	-1.03664e-10	-0.368465
47740209	chr11:47740209:G:A	3.09036e-05	-0.486571	-2.27101e-10	0.000407595	-0.252094	-2.27101e-10
47740973	chr11:47740973:C:CCA	1.6929e-05	-1.03664e-10	-1.08841	0.000174797	-1.03664e-10	-1.09874
47741447	chr11:47741447:T:G	1.9361e-05	-1.03664e-10	-0.954184	0.000226852	-1.03664e-10	-0.838069
47741464	chr11:47741464:T:C	0.00339309	3.65537	0.556685	0.000417593	-0.127184	-0.100675
47741679	chr11:47741679:A:AAG	2.123e-05	-1.03664e-10	-0.862026	0.000204573	-1.03664e-10	-0.941444
47741754	chr11:47741754:T:A	1.5928e-05	-1.03664e-10	-1.14936	0.000168633	-1.03664e-10	-1.13464
47741756	chr11:47741756:C:CA	1.36977e-05	-0.361292	-0.93892	6.86166e-05	-1.0145	-1.01933
47741778	chr11:47741778:G:A	2.45823e-05	-1.03664e-10	-0.715417	0.000242879	-1.03664e-10	-0.769805
47741858	chr11:47741858:G:A	1.73989e-05	-1.03664e-10	-1.06104	0.000183347	-1.03664e-10	-1.05099
47741957	chr11:47741957:A:G	5.34696e-05	1.18175	-1.12008	0.000322079	0.59984	-1.08741
47742742	chr11:47742742:T:C	1.21244e-05	-1.42223	-2.27101e-10	0.00011515	-1.51613	-2.27101e-10
47742934	chr11:47742934:GTCTT:G	7.74511e-06	-0.726432	-1.14395	6.72909e-05	-0.901233	-1.15211
47743258	chr11:47743258:G:A	1.18746e-05	-1.44304	-2.27101e-10	0.000147926	-1.26566	-2.27101e-10
47743354	chr11:47743354:G:A	1.44812e-05	-0.268375	-0.976215	7.09657e-05	-0.951819	-1.04835
47743740	chr11:47743740:A:G	2.96889e-05	-1.03664e-10	-0.526668	0.000254047	-1.03664e-10	-0.724848
47744420	chr11:47744420:CAT:C	5.57247e-05	1.23245	-1.12948	0.000332236	0.644378	-1.1009
47745316	chr11:47745316:G:A	1.75879e-05	-1.03664e-10	-1.05023	0.000185418	-1.03664e-10	-1.03975
47745481	chr11:47745481:G:C	1.63684e-05	-1.03664e-10	-1.12209	0.00016718	-1.03664e-10	-1.1433
47745593	chr11:47745593:C:T	3.10659e-05	-1.03664e-10	-0.481331	0.000305598	-1.03664e-10	-0.540095
47745676	chr11:47745676:T:G	3.04713e-05	-1.03664e-10	-0.500659	0.000285605	-1.03664e-10	-0.607758
47746006	chr11:47746006:A:C	2.87235e-05	-1.03664e-10	-0.559728	0.000280492	-1.03664e-10	-0.625823
47746660	chr11:47746660:G:A	5.44555e-05	0.0799403	-2.27101e-10	0.000220235	-0.867673	-2.27101e-10
47746663	chr11:47746663:C:T	1.58871e-05	-1.03664e-10	-1.15193	0.000165405	-1.03664e-10	-1.15397
47747145	chr11:47747145:C:T	1.80485e-05	-1.03664e-10	-1.02438	0.000186858	-1.03664e-10	-1.03202
47747672	chr11:47747672:G:A	1.62325e-05	-1.03664e-10	-1.13043	0.000166543	-1.03664e-10	-1.14712
47748012	chr11:47748012:G:A	0.00511382	2.70405	1.91821	0.000933581	-0.587722	1.16438
47748623	chr11:47748623:C:T	1.63475e-05	-1.03664e-10	-1.12337	0.00016706	-1.03664e-10	-1.14401
47748712	chr11:47748712:C:T	1.85138e-05	-1.03664e-10	-0.998928	0.000191535	-1.03664e-10	-1.0073
47748748	chr11:47748748:C:T	2.00011e-05	-1.03664e-10	-0.921655	0.000224792	-1.03664e-10	-0.847191
47748836	chr11:47748836:G:A	1.94216e-05	-1.03664e-10	-0.951057	0.000218255	-1.03664e-10	-0.876702
47749391	chr11:47749391:G:A	1.62211e-05	-1.03664e-10	-1.13113	0.00016726	-1.03664e-10	-1.14282
47749427	chr11:47749427:G:A	1.6564e-05	-1.03664e-10	-1.11021	0.000169939	-1.03664e-10	-1.12692
47749924	chr11:47749924:T:C	5.11486e-05	1.14398	-1.12669	0.000308703	0.566783	-1.09677
47751674	chr11:47751674:C:T	8.10353e-06	-0.67793	-1.14721	3.58925e-05	-1.52872	-1.15312
47751780	chr11:47751780:T:C	1.08525e-05	-1.53305	-2.27101e-10	0.000127858	-1.41145	-2.27101e-10
47751966	chr11:47751966:A:G	2.40881e-05	0.135094	-0.870818	0.000147082	-0.345784	-0.925593
47752884	chr11:47752884:C:T	1.62277e-05	-1.03664e-10	-1.13073	0.000166524	-1.03664e-10	-1.14723
47753302	chr11:47753302:T:C	1.76895e-05	-1.03664e-10	-1.04447	0.000186256	-1.03664e-10	-1.03524
47754400	chr11:47754400:A:G	2.28473e-05	-1.40731	0.618695	0.000186993	-1.53102	0.499728
47754604	chr11:47754604:T:C	2.39355e-05	-0.74208	-2.27101e-10	0.000347565	-0.411415	-2.27101e-10
47754731	chr11:47754731:C:T	5.03819e-05	1.13077	-1.12858	0.000304223	0.554906	-1.09951
47755411	chr11:47755411:T:C	1.27002e-05	-1.37582	-2.27101e-10	0.000115034	-1.51714	-2.27101e-10
47755666	chr11:47755666:A:G	1.58601e-05	-1.03664e-10	-1.15364	0.000166394	-1.03664e-10	-1.14801
47756134	chr11:47756134:T:C	1.84214e-05	-1.03664e-10	-1.00393	0.00018599	-1.03664e-10	-1.03667
47756368	chr11:47756368:G:C	2.01339e-05	0.0186747	-0.933714	0.000128646	-0.444214	-0.961088
47756573	chr11:47756573:C:T	2.67762e-05	-1.42927	0.79934	0.000222478	-1.53292	0.67538
47756977	chr11:47756977:C:G	1.48582e-05	-1.21889	-2.27101e-10	0.000178312	-1.07883	-2.27101e-10
47757487	chr11:47757487:T:C	1.93668e-05	-1.03664e-10	-0.953882	0.000204686	-1.03664e-10	-0.940892
47757493	chr11:47757493:T:C	3.36567e-05	0.740697	-1.14193	0.000213189	0.220439	-1.12063
47758034	chr11:47758034:C:T	0.00163081	2.99884	0.480552	0.000293199	-0.453398	-0.128118
47758494	chr11:47758494:G:A	2.03576e-05	-1.03664e-10	-0.903991	0.000230522	-1.03664e-10	-0.822021
47758864	chr11:47758864:A:G	2.43078e-05	-1.03664e-10	-0.726645	0.000239733	-1.03664e-10	-0.78284
47759505	chr11:47759505:C:T	2.41806e-05	-0.0100465	-0.721845	0.000153284	-0.468229	-0.761843
47759754	chr11:47759754:A:G	0.00185488	2.96186	0.64627	0.000334483	-0.464496	0.0147162
47760207	chr11:47760207:T:C	1.59674e-05	-1.03664e-10	-1.14689	0.000165357	-1.03664e-10	-1.15426
47760232	chr11:47760232:CAG:C	7.67361e-06	-0.738109	-1.14155	6.64739e-05	-0.91464	-1.15092
47760313	chr11:47760313:A:G	0.000364483	3.12348	-1.14244	0.000164294	-0.0099532	-1.15076
47760524	chr11:47760524:C:T	4.95923e-05	1.11021	-1.12381	0.000300542	0.535885	-1.09266
47760645	chr11:47760645:G:A	2.98283e-05	-0.521987	-2.27101e-10	0.000372819	-0.341275	-2.27101e-10
47761051	chr11:47761051:C:T	1.6549e-05	-1.03664e-10	-1.11112	0.000169855	-1.03664e-10	-1.12742
47761524	chr11:47761524:G:A	0.00155935	2.90929	0.525295	0.000292691	-0.490428	-0.0928229
47762052	chr11:47762052:G:A	1.66045e-05	-1.03664e-10	-1.10777	0.000167109	-1.03664e-10	-1.14372
47762196	chr11:47762196:G:A	1.59037e-05	-1.03664e-10	-1.15089	0.000167409	-1.03664e-10	-1.14193
47762637	chr11:47762637:G:C	1.59552e-05	-1.03664e-10	-1.14766	0.000173384	-1.03664e-10	-1.10686
47764107	chr11:47764107:T:A	3.09293e-05	-1.03664e-10	-0.485738	0.000262638	-1.03664e-10	-0.691592
47764632	chr11:47764632:C:T	0.00168216	3.01368	0.496711	0.000300147	-0.443057	-0.115039
47764862	chr11:47764862:A:G	5.07941e-05	1.13832	-1.12798	0.000306442	0.561241	-1.09858
47764939	chr11:47764939:A:G	1.92577e-05	-1.03664e-10	-0.959532	0.000191156	-1.03664e-10	-1.00928
47765882	chr11:47765882:T:G	2.27285e-05	-1.03664e-10	-0.793822	0.000233034	-1.03664e-10	-0.811181
47765986	chr11:47765986:G:A	6.48499e-05	1.36706	-1.11243	0.000366493	0.715923	-1.07431
47766511	chr11:47766511:T:C	2.25188e-05	-1.03664e-10	-0.803091	0.000240599	-1.03664e-10	-0.779237
47766772	chr11:47766772:A:G	0.00023935	2.67443	-1.11394	0.0001315	-0.230368	-1.15299
47767111	chr11:47767111:CGGTGGT:C	5.4877e-05	1.22058	-1.13293	0.000327353	0.634611	-1.10594
47767179	chr11:47767179:G:C	3.57185e-05	-0.341775	-2.27101e-10	0.000193807	-0.995504	-2.27101e-10
47767211	chr11:47767211:C:A	1.62056e-05	-1.03664e-10	-1.13209	0.000166847	-1.03664e-10	-1.14529
47767256	chr11:47767256:A:G	1.5937e-05	-1.03664e-10	-1.1488	0.000165338	-1.03664e-10	-1.15438
47767530	chr11:47767530:T:G	5.06597e-06	-1.47762	-0.817276	7.72052e-05	-1.01016	-0.905745
47767819	chr11:47767819:G:A	1.58882e-05	-1.03664e-10	-1.15187	0.000167088	-1.03664e-10	-1.14384
47767827	chr11:47767827:G:A	0.000100544	1.77605	-1.0829	5.46187e-05	-1.10964	-1.15235
47768030	chr11:47768030:T:C	0.000264944	2.77833	-1.11625	0.000141558	-0.157487	-1.15217
47768224	chr11:47768224:C:T	3.49669e-05	0.765972	-1.12901	0.00022215	0.241664	-1.10068
47768845	chr11:47768845:G:A	8.51765e-06	-0.649711	-1.12559	7.27824e-05	-0.833837	-1.14106
47768885	chr11:47768885:G:A	1.77785e-05	-1.03664e-10	-1.03945	0.000202732	-1.03664e-10	-0.95048
47769233	chr11:47769233:G:A	1.60346e-05	-1.03664e-10	-1.1427	0.000165575	-1.03664e-10	-1.15294
47769364	chr11:47769364:T:C	1.83084e-05	-0.168636	-0.841449	0.000124299	-0.426925	-1.01275
47769451	chr11:47769451:C:T	5.32414e-05	1.1837	-1.12631	0.000319906	0.601836	-1.09617
47769480	chr11:47769480:CAAAG:C	1.85587e-05	-1.03664e-10	-0.996503	0.000185397	-1.03664e-10	-1.03987
47769500	chr11:47769500:A:G	1.84928e-05	-1.03664e-10	-1.00006	0.000186614	-1.03664e-10	-1.03332
47769877	chr11:47769877:C:T	3.1556e-05	0.295629	-0.761308	0.000190652	-0.205102	-0.806817
47770288	chr11:47770288:AT:A	5.36636e-05	1.20191	-1.13662	0.000319225	0.614919	-1.11139
47770292	chr11:47770292:T:A	5.71822e-05	1.25512	-1.12632	0.000340833	0.665196	-1.09617
47770479	chr11:47770479:C:T	1.98091e-05	-1.03664e-10	-0.931303	0.000223491	-1.03664e-10	-0.852995
47770649	chr11:47770649:G:A	1.85609e-05	-1.03664e-10	-0.996387	0.000191981	-1.03664e-10	-1.00497
47770769	chr11:47770769:GT:G	1.22813e-05	-1.40937	-2.27101e-10	0.000115787	-1.51061	-2.27101e-10
47770917	chr11:47770917:G:A	7.51095e-05	0.083204	0.3183	0.000212895	-0.937723	0.0361574
47771052	chr11:47771052:T:G	3.60074e-05	-1.03664e-10	-0.333719	0.000332199	-1.03664e-10	-0.456633
47771255	chr11:47771255:C:T	1.95578e-05	-1.03664e-10	-0.944068	0.000220107	-1.03664e-10	-0.868255
47772316	chr11:47772316:T:C	1.61297e-05	-1.03664e-10	-1.13678	0.0001659	-1.03664e-10	-1.15098
47772796	chr11:47772796:A:G	2.37832e-05	-1.02063	0.272171	0.000323464	-0.6833	0.20002
47772968	chr11:47772968:ATTT:A	1.68931e-05	-1.03664e-10	-1.09054	0.000186835	-1.03664e-10	-1.03214
47773051	chr11:47773051:A:G	1.6993e-05	-1.03664e-10	-1.08464	0.000177375	-1.03664e-10	-1.0841
47773526	chr11:47773526:A:AT	1.5864e-05	-1.03664e-10	-1.15339	0.000165586	-1.03664e-10	-1.15288
47773531	chr11:47773531:A:C	1.59042e-05	-1.03664e-10	-1.15086	0.000165728	-1.03664e-10	-1.15202
47773590	chr11:47773590:G:T	3.26084e-05	-0.112023	-0.320852	6.70509e-05	-1.5042	-0.552717
47773753	chr11:47773753:G:A	1.59019e-05	-1.03664e-10	-1.151	0.00016735	-1.03664e-10	-1.14228
47774024	chr11:47774024:G:A	1.67377e-05	-1.03664e-10	-1.09978	0.000171422	-1.03664e-10	-1.11824
47774329	chr11:47774329:A:AAAT	9.6588e-05	-1.03664e-10	0.653012	0.000529339	-1.03664e-10	0.00926306
47774391	chr11:47774391:C:T	1.94183e-05	-1.03664e-10	-0.951225	0.000218441	-1.03664e-10	-0.87585
47774435	chr11:47774435:A:G	1.61591e-05	-1.03664e-10	-1.13496	0.000166018	-1.03664e-10	-1.15027
47774743	chr11:47774743:C:G	0.00206586	3.08178	0.63408	0.000348858	-0.403938	-0.00376285
47775110	chr11:47775110:G:A	0.0017269	2.90462	0.632022	0.00031835	-0.491945	-0.00726887
47775749	chr11:47775749:C:T	2.65646e-05	-1.03664e-10	-0.637864	0.000261056	-1.03664e-10	-0.697631
47775791	chr11:47775791:T:C	2.29225e-05	-1.03664e-10	-0.785325	0.000227203	-1.03664e-10	-0.836524
47775850	chr11:47775850:G:C	9.16609e-05	1.63487	-1.03422	5.21671e-05	-1.1553	-1.15262
47775857	chr11:47775857:A:G	1.51217e-05	-0.347957	-0.853356	0.000105098	-0.586954	-1.02052
47776168	chr11:47776168:T:C	1.18365e-05	-1.44625	-2.27101e-10	0.000116192	-1.50713	-2.27101e-10
47776365	chr11:47776365:A:T	3.5997e-05	0.795755	-1.12976	0.000227987	0.268727	-1.1018
47776548	chr11:47776548:A:G	1.72658e-05	-1.03664e-10	-1.06871	0.000181862	-1.03664e-10	-1.05912
47776988	chr11:47776988:T:C	1.61159e-05	-1.03664e-10	-1.13763	0.000165972	-1.03664e-10	-1.15055
47777091	chr11:47777091:G:A	1.58822e-05	-1.03664e-10	-1.15224	0.000165344	-1.03664e-10	-1.15434
47777201	chr11:47777201:A:G	3.5604e-05	0.780013	-1.125	0.000226331	0.254571	-1.09494
47777658	chr11:47777658:C:T	1.72826e-05	-1.03664e-10	-1.06774	0.000189643	-1.03664e-10	-1.01722
47777820	chr11:47777820:A:G	1.6066e-05	-1.03664e-10	-1.14074	0.000182101	-1.03664e-10	-1.05781
47778223	chr11:47778223:C:G	0.000909525	2.90499	-0.00950775	0.000196767	-0.489126	-0.491222
47779171	chr11:47779171:T:C	2.90442e-05	-1.03664e-10	-0.548626	0.000249583	-1.03664e-10	-0.742575
47779352	chr11:47779352:T:C	0.000249606	2.72516	-1.12272	0.000137206	-0.187374	-1.15351
47779458	chr11:47779458:G:A	1.59385e-05	-1.03664e-10	-1.14871	0.000172883	-1.03664e-10	-1.10975
47779549	chr11:47779549:A:G	5.48967e-05	1.22105	-1.13304	0.000327626	0.635695	-1.10619
47780519	chr11:47780519:G:A	6.28775e-06	-1.52741	-0.551427	7.67043e-05	-1.25609	-0.666322
47781250	chr11:47781250:A:T	1.61369e-05	-1.03664e-10	-1.13634	0.000165931	-1.03664e-10	-1.15079
47781584	chr11:47781584:T:A	1.60039e-05	-1.03664e-10	-1.14461	0.000165437	-1.03664e-10	-1.15378
47781834	chr11:47781834:G:C	1.84319e-05	-1.03664e-10	-1.00336	0.000186084	-1.03664e-10	-1.03617
47782585	chr11:47782585:G:A	2.75895e-05	-1.03664e-10	-0.600007	0.000239166	-1.03664e-10	-0.785209
47782819	chr11:47782819:T:C	1.81187e-05	-1.03664e-10	-1.0205	0.00019907	-1.03664e-10	-0.968712
47782861	chr11:47782861:G:A	1.91378e-05	-1.03664e-10	-0.965779	0.000214585	-1.03664e-10	-0.893661
47782947	chr11:47782947:C:T	2.33317e-05	-0.767632	-2.27101e-10	0.000157811	-1.20097	-2.27101e-10
47783042	chr11:47783042:T:C	1.10572e-05	-1.51436	-2.27101e-10	0.000113834	-1.52763	-2.27101e-10
47783630	chr11:47783630:T:C	1.73128e-05	-1.03664e-10	-1.066	0.00018071	-1.03664e-10	-1.06547
47783926	chr11:47783926:T:C	0.000780625	2.83883	-0.096176	0.000178445	-0.521511	-0.556575
47784304	chr11:47784304:G:A	5.45179e-05	1.21216	-1.13107	0.000325842	0.627287	-1.10324
47784791	chr11:47784791:G:A	1.68266e-05	-1.09448	-2.27101e-10	0.000127042	-1.41785	-2.27101e-10
47786758	chr11:47786758:C:T	1.64713e-05	-1.03664e-10	-1.11582	0.000165647	-1.03664e-10	-1.15251
47787507	chr11:47787507:G:A	1.98477e-05	-1.03664e-10	-0.929353	0.000223921	-1.03664e-10	-0.851075
47789065	chr11:47789065:C:T	5.71103e-05	1.2591	-1.13156	0.000339466	0.668926	-1.10392
47789182	chr11:47789182:A:C	1.1443e-05	-1.48007	-2.27101e-10	0.000113596	-1.52972	-2.27101e-10
47789378	chr11:47789378:G:GT	1.57391e-05	-1.1613	-2.27101e-10	0.000125015	-1.43394	-2.27101e-10
47789975	chr11:47789975:C:T	2.36491e-05	-1.03664e-10	-0.75412	0.000323139	-1.03664e-10	-0.484286
47790211	chr11:47790211:G:A	1.64359e-05	-1.03664e-10	-1.11797	0.000168941	-1.03664e-10	-1.13282
47790381	chr11:47790381:A:G	2.73862e-05	0.496375	-1.10378	0.00017811	0.00593826	-1.0859
47790759	chr11:47790759:C:T	0.000772058	2.83731	-0.105692	0.000177725	-0.51925	-0.562877
47791413	chr11:47791413:C:T	1.80765e-05	-1.03664e-10	-1.02283	0.000181304	-1.03664e-10	-1.06219
47791669	chr11:47791669:A:T	1.91536e-05	-1.03664e-10	-0.964955	0.000192598	-1.03664e-10	-1.00176
47791884	chr11:47791884:C:T	1.91486e-05	-1.03664e-10	-0.965213	0.00020221	-1.03664e-10	-0.95306
47792053	chr11:47792053:G:A	1.74017e-05	-1.03664e-10	-1.06087	0.000171788	-1.03664e-10	-1.1161
47792228	chr11:47792228:T:C	2.50188e-05	-1.03664e-10	-0.697817	0.000231666	-1.03664e-10	-0.817072
47792728	chr11:47792728:A:G	5.31242e-05	1.1837	-1.12851	0.000319459	0.603911	-1.09965
47793096	chr11:47793096:C:T	1.52824e-05	-0.296072	-0.894667	0.00010716	-0.54038	-1.04766
47793733	chr11:47793733:T:G	1.76486e-05	-1.03664e-10	-1.04679	0.000198329	-1.03664e-10	-0.97244
47793735	chr11:47793735:T:G	0.00207465	4.14806	-0.427953	0.000315259	0.280298	-0.78927
47793886	chr11:47793886:G:A	1.7252e-05	-1.03664e-10	-1.06952	0.000181711	-1.03664e-10	-1.05995
47794150	chr11:47794150:G:A	2.58264e-05	-0.00459577	-0.661451	0.00016368	-0.459757	-0.704698
47794221	chr11:47794221:C:T	2.56048e-05	-1.03664e-10	-0.674662	0.000252174	-1.03664e-10	-0.732248
47794500	chr11:47794500:G:A	5.78792e-05	1.27971	-1.13879	0.00034252	0.689136	-1.11517
47794886	chr11:47794886:C:T	1.61414e-05	-1.03664e-10	-1.13606	0.000165927	-1.03664e-10	-1.15082
47795738	chr11:47795738:A:G	5.4522e-05	1.2091	-1.12794	0.000328823	0.631963	-1.09881
47796758	chr11:47796758:C:T	1.39974e-05	-0.278011	-1.00056	6.92603e-05	-0.957583	-1.06691
47796931	chr11:47796931:G:A	1.30409e-05	-1.34936	-2.27101e-10	0.000118936	-1.48378	-2.27101e-10
47796961	chr11:47796961:G:C	2.81531e-05	-1.03664e-10	-0.579786	0.000276	-1.03664e-10	-0.641968
47796962	chr11:47796962:G:A	1.73261e-05	-1.03664e-10	-1.06523	0.000181073	-1.03664e-10	-1.06347
47797627	chr11:47797627:G:C	1.76749e-05	-1.0453	-2.27101e-10	0.000130405	-1.39173	-2.27101e-10
47798388	chr11:47798388:C:T	2.33424e-05	-1.03664e-10	-0.767171	0.000226209	-1.03664e-10	-0.840909
47798675	chr11:47798675:T:A	1.67758e-05	-1.03664e-10	-1.09751	0.000183629	-1.03664e-10	-1.04945
47799154	chr11:47799154:C:T	1.60533e-05	-1.03664e-10	-1.14153	0.000165897	-1.03664e-10	-1.151
47799418	chr11:47799418:C:T	2.06807e-05	-0.888243	-2.27101e-10	0.000140595	-1.31649	-2.27101e-10
47799601	chr11:47799601:A:G	1.76179e-05	-1.03664e-10	-1.04853	0.0001855	-1.03664e-10	-1.03931
47799966	chr11:47799966:C:T	3.54965e-05	-1.03664e-10	-0.34801	0.000386324	-1.03664e-10	-0.305691
47800290	chr11:47800290:C:G	2.152e-05	-1.03664e-10	-0.848463	0.000296194	-1.03664e-10	-0.571351
47800359	chr11:47800359:A:C	1.61927e-05	-1.03664e-10	-1.13288	0.000166168	-1.03664e-10	-1.14937
47800611	chr11:47800611:C:T	1.53682e-05	-1.18514	-2.27101e-10	0.000186208	-1.0355	-2.27101e-10
47800665	chr11:47800665:C:T	5.31937e-06	-1.46418	-0.781913	8.28426e-05	-0.970042	-0.875383
47800883	chr11:47800883:A:C	1.75147e-05	-1.03664e-10	-1.0544	0.000177766	-1.03664e-10	-1.0819
47802122	chr11:47802122:T:G	1.37372e-05	-0.410743	-0.88659	9.72531e-05	-0.642633	-1.04242
47802639	chr11:47802639:C:T	1.76183e-05	-1.03664e-10	-1.04851	0.000185503	-1.03664e-10	-1.03929
47803270	chr11:47803270:T:TAGTC	1.62258e-05	-1.03664e-10	-1.13084	0.000165338	-1.03664e-10	-1.15438
47803685	chr11:47803685:CCT:C	1.74897e-05	-1.03664e-10	-1.05583	0.000194415	-1.03664e-10	-0.992373
47803781	chr11:47803781:A:G	1.98039e-05	-0.0188527	-0.91271	0.000127715	-0.471405	-0.941159
47804038	chr11:47804038:G:A	5.27171e-05	1.16435	-1.11685	0.000318925	0.586882	-1.08429
47804420	chr11:47804420:A:G	8.24252e-05	1.60605	-1.1116	5.20041e-05	-1.1674	-1.14364
47805113	chr11:47805113:T:TA	2.53263e-05	-1.03664e-10	-0.685601	0.000249697	-1.03664e-10	-0.742119
47805802	chr11:47805802:T:TA	1.34161e-05	-1.32099	-2.27101e-10	0.000160693	-1.18287	-2.27101e-10
47806562	chr11:47806562:C:T	1.59359e-05	-1.03664e-10	-1.14887	0.000165977	-1.03664e-10	-1.15052
47807006	chr11:47807006:A:G	0.000228071	2.63056	-1.11834	0.000129751	-0.243078	-1.15367
47807213	chr11:47807213:G:A	1.64241e-05	-1.03664e-10	-1.1187	0.000168846	-1.03664e-10	-1.13338
47807358	chr11:47807358:T:C	1.17003e-05	-1.45783	-2.27101e-10	0.000116217	-1.50691	-2.27101e-10
47807436	chr11:47807436:C:T	1.8942e-05	-0.0469567	-0.929104	0.000122833	-0.495051	-0.956492
47807793	chr11:47807793:T:C	9.45409e-05	1.76017	-1.12858	5.54267e-05	-1.11528	-1.13203
47807919	chr11:47807919:C:T	1.76348e-05	-1.03664e-10	-1.04757	0.000185938	-1.03664e-10	-1.03695
47808001	chr11:47808001:C:T	1.38343e-05	-0.338182	-0.952108	6.88692e-05	-1.0003	-1.02986
47808014	chr11:47808014:G:A	1.59023e-05	-1.03664e-10	-1.15098	0.000165742	-1.03664e-10	-1.15193
47808100	chr11:47808100:T:C	0.000108847	1.8884	-1.11589	5.74964e-05	-1.06929	-1.14136
47809038	chr11:47809038:T:C	5.26163e-05	1.18686	-1.14128	0.000315095	0.609591	-1.11909
47809058	chr11:47809058:G:A	1.59886e-05	-1.03664e-10	-1.14557	0.000165588	-1.03664e-10	-1.15287
47809084	chr11:47809084:G:A	2.07945e-05	-1.03664e-10	-0.882755	0.000205526	-1.03664e-10	-0.936797
47809444	chr11:47809444:ATAAT:A	1.98151e-05	-1.03664e-10	-0.931001	0.000223517	-1.03664e-10	-0.852878
47809757	chr11:47809757:AAG:A	1.23425e-05	-0.315432	-1.08896	0.000278624	0.423306	-1.05581
47809780	chr11:47809780:A:G	2.57736e-05	0.175523	-0.843617	0.000157555	-0.304026	-0.898568
47809882	chr11:47809882:CACAA:C	1.7478e-05	-1.03664e-10	-1.0565	0.000184195	-1.03664e-10	-1.04637
47810708	chr11:47810708:C:T	6.96532e-06	-0.835516	-1.14098	3.85042e-05	-1.51108	-1.10052
47811019	chr11:47811019:T:C	1.7997e-05	-1.03664e-10	-1.02724	0.000189649	-1.03664e-10	-1.01719
47811241	chr11:47811241:G:A	0.00655224	3.11881	1.7513	0.000978734	-0.380932	1.00482
47811256	chr11:47811256:C:T	1.31396e-05	-1.34181	-2.27101e-10	0.000162023	-1.17463	-2.27101e-10
47811676	chr11:47811676:A:T	2.55902e-05	-1.03664e-10	-0.675234	0.000276399	-1.03664e-10	-0.640521
47811839	chr11:47811839:C:T	1.83269e-05	-1.03664e-10	-1.00907	0.0001833	-1.03664e-10	-1.05124
47811846	chr11:47811846:A:T	2.09643e-05	-0.00720122	-0.867422	0.000134501	-0.461929	-0.898864
47812384	chr11:47812384:C:T	2.06314e-05	-0.89063	-2.27101e-10	0.000142732	-1.3014	-2.27101e-10
47812669	chr11:47812669:AT:A	4.00578e-05	-0.227119	-2.27101e-10	0.000514032	-0.0200814	-2.27101e-10
47813040	chr11:47813040:G:A	1.72706e-05	-1.03664e-10	-1.06844	0.000181696	-1.03664e-10	-1.06003
47814419	chr11:47814419:A:G	2.5151e-05	-1.03664e-10	-0.692544	0.00027164	-1.03664e-10	-0.657888
47814455	chr11:47814455:C:T	2.28135e-05	-1.03664e-10	-0.790091	0.000221818	-1.03664e-10	-0.860509
47814474	chr11:47814474:G:A	5.38864e-06	-1.43461	-0.798537	8.8264e-05	-0.892304	-0.889731
47814510	chr11:47814510:T:C	0.000834026	2.97233	-0.16351	0.000181229	-0.454794	-0.60781
47814750	chr11:47814750:T:A	5.40983e-06	-1.41254	-0.816685	9.17353e-05	-0.838154	-0.905305
47815004	chr11:47815004:G:T	0.000271122	2.81746	-1.13233	0.000145768	-0.125974	-1.15438
47815149	chr11:47815149:C:T	1.84164e-05	-1.03664e-10	-1.0042	0.000185943	-1.03664e-10	-1.03693
47815377	chr11:47815377:A:G	2.10925e-05	-1.03664e-10	-0.868524	0.00020925	-1.03664e-10	-0.918837
47815781	chr11:47815781:T:C	0.000271928	2.81156	-1.12346	0.00014541	-0.129188	-1.15362
47815856	chr11:47815856:G:C	5.07599e-05	1.14066	-1.131	0.0003083	0.572378	-1.10367
47816086	chr11:47816086:G:A	2.54858e-05	-1.03664e-10	-0.679323	0.00027521	-1.03664e-10	-0.644831
47816321	chr11:47816321:G:A	2.53081e-05	-1.03664e-10	-0.686318	0.000249733	-1.03664e-10	-0.741973
47818386	chr11:47818386:C:T	2.28517e-05	-1.03664e-10	-0.788417	0.000226667	-1.03664e-10	-0.838883
47819170	chr11:47819170:G:C	1.62078e-05	-1.03664e-10	-1.13195	0.000166862	-1.03664e-10	-1.1452
47819205	chr11:47819205:C:T	1.69344e-05	-1.03664e-10	-1.0881	0.000172685	-1.03664e-10	-1.1109
47819333	chr11:47819333:A:G	2.56933e-05	-1.03664e-10	-0.671213	0.000253251	-1.03664e-10	-0.727987
47819775	chr11:47819775:T:C	1.63904e-05	-1.03664e-10	-1.12075	0.000165497	-1.03664e-10	-1.15341
47819777	chr11:47819777:A:T	1.63789e-05	-1.03664e-10	-1.12145	0.000165478	-1.03664e-10	-1.15353
47820029	chr11:47820029:G:A	0.00111347	3.05512	0.0426794	0.00022022	-0.41631	-0.451431
47820031	chr11:47820031:C:T	1.74295e-05	-1.03664e-10	-1.05928	0.000183403	-1.03664e-10	-1.05068
47820395	chr11:47820395:C:T	2.61016e-05	-1.03664e-10	-0.655448	0.000282139	-1.03664e-10	-0.619967
47821154	chr11:47821154:T:C	1.59521e-05	-1.03664e-10	-1.14785	0.000167982	-1.03664e-10	-1.13851
47821581	chr11:47821581:A:C	2.05366e-05	0.0057809	-0.901017	0.000132095	-0.449046	-0.929797
47821878	chr11:47821878:G:A	1.69067e-05	-1.03664e-10	-1.08973	0.000183258	-1.03664e-10	-1.05147
47822015	chr11:47822015:A:T	2.04011e-05	-1.03664e-10	-0.901855	0.000231166	-1.03664e-10	-0.819232
47822816	chr11:47822816:G:A	2.1474e-05	0.0198363	-0.870437	0.000137503	-0.437349	-0.901369
47822935	chr11:47822935:T:C	3.57886e-05	-1.03664e-10	-0.339814	0.000394075	-1.03664e-10	-0.285825
47823031	chr11:47823031:T:C	3.92337e-05	0.886162	-1.13407	0.000247085	0.3557	-1.10834
47824262	chr11:47824262:A:G	5.87294e-05	1.28773	-1.13223	0.000350287	0.701358	-1.10497
47824322	chr11:47824322:T:A	1.61585e-05	-1.03664e-10	-1.135	0.000166148	-1.03664e-10	-1.14949
47824650	chr11:47824650:T:C	0.000361128	2.76595	-0.794165	0.000152446	-0.554411	-0.681149
47824904	chr11:47824904:C:T	2.66855e-05	-1.03664e-10	-0.633325	0.000261811	-1.03664e-10	-0.694745
47825159	chr11:47825159:G:A	0.00089204	2.91641	-0.0403429	0.000192502	-0.48737	-0.514892
47825295	chr11:47825295:T:C	2.57442e-05	-1.03664e-10	-0.669235	0.000253196	-1.03664e-10	-0.728204
47825302	chr11:47825302:G:A	4.48372e-05	-0.114405	-2.27101e-10	0.000371122	-0.345835	-2.27101e-10
47825876	chr11:47825876:G:A	0.00105754	3.06838	-0.0221239	0.000210577	-0.411733	-0.500785
47826755	chr11:47826755:G:T	1.63246e-05	-1.03664e-10	-1.12477	0.000165928	-1.03664e-10	-1.15082
47826780	chr11:47826780:C:T	1.58608e-05	-1.03664e-10	-1.15359	0.000165553	-1.03664e-10	-1.15308
47826890	chr11:47826890:T:G	5.12216e-05	1.16719	-1.14847	0.000307689	0.598633	-1.13191
47826943	chr11:47826943:G:T	1.43871e-05	-1.25111	-2.27101e-10	0.000119776	-1.47674	-2.27101e-10
47827183	chr11:47827183:G:A	1.72638e-05	-1.03664e-10	-1.06883	0.00018184	-1.03664e-10	-1.05924
47827256	chr11:47827256:T:C	2.04794e-05	-1.03664e-10	-0.898025	0.000214815	-1.03664e-10	-0.89259
47827723	chr11:47827723:C:T	1.74295e-05	-1.03664e-10	-1.05928	0.000183403	-1.03664e-10	-1.05068
47827918	chr11:47827918:T:G	5.79342e-05	1.28771	-1.14585	0.000343194	0.70292	-1.12699
47828360	chr11:47828360:T:C	1.72779e-05	-1.03664e-10	-1.06801	0.000181998	-1.03664e-10	-1.05837
47828597	chr11:47828597:CAT:C	5.82818e-05	1.29376	-1.14591	0.000344852	0.707815	-1.12707
47828939	chr11:47828939:A:C	9.36955e-06	-0.645026	-1.03495	7.11428e-05	-0.854498	-1.14318
47829184	chr11:47829184:G:GC	8.67156e-06	-0.614464	-1.14293	3.57412e-05	-1.53182	-1.15425
47829481	chr11:47829481:A:G	1.84552e-05	-1.03664e-10	-1.0021	0.000186292	-1.03664e-10	-1.03505
47829699	chr11:47829699:C:T	1.76208e-05	-1.03664e-10	-1.04836	0.000185783	-1.03664e-10	-1.03779
47829824	chr11:47829824:C:T	0.00113478	3.08707	0.0296858	0.000221048	-0.402582	-0.461404
47830505	chr11:47830505:T:C	3.8361e-05	0.865672	-1.13607	0.000241793	0.337055	-1.11134
47830879	chr11:47830879:A:G	3.19379e-05	-1.03664e-10	-0.453648	0.000347072	-1.03664e-10	-0.412835
47830926	chr11:47830926:A:G	3.02506e-05	-1.03664e-10	-0.507929	0.000328208	-1.03664e-10	-0.468719
47831061	chr11:47831061:A:G	1.83864e-05	-1.03664e-10	-1.00583	0.000194015	-1.03664e-10	-0.994433
47831247	chr11:47831247:C:T	1.65391e-05	-1.03664e-10	-1.11172	0.00016953	-1.03664e-10	-1.12934
47832122	chr11:47832122:G:A	1.60104e-05	-1.03664e-10	-1.1442	0.000165493	-1.03664e-10	-1.15344
47832241	chr11:47832241:C:T	5.25144e-06	-1.11853	-1.14042	3.80381e-05	-1.46986	-1.15392
47832243	chr11:47832243:T:C	0.000412329	2.84423	-0.739852	0.000168659	-0.515119	-0.619369
47832255	chr11:47832255:G:C	1.50808e-05	-1.20402	-2.27101e-10	0.000123777	-1.44388	-2.27101e-10
47832610	chr11:47832610:TCCAA:T	1.84319e-05	-1.03664e-10	-1.00336	0.000186084	-1.03664e-10	-1.03617
47832723	chr11:47832723:C:T	1.59765e-05	-1.03664e-10	-1.14632	0.00016554	-1.03664e-10	-1.15315
47833729	chr11:47833729:C:T	1.5858e-05	-1.03664e-10	-1.15377	0.000165384	-1.03664e-10	-1.15409
47833810	chr11:47833810:TG:T	5.76998e-05	1.27568	-1.13787	0.00033615	0.668824	-1.11363
47833837	chr11:47833837:CA:C	0.000418055	2.85966	-0.741492	0.000170228	-0.503927	-0.621301
47833975	chr11:47833975:T:C	1.2148e-05	-1.42028	-2.27101e-10	0.000131926	-1.38013	-2.27101e-10
47834331	chr11:47834331:C:A	1.59976e-05	-1.03664e-10	-1.145	0.000165412	-1.03664e-10	-1.15393
47834562	chr11:47834562:A:G	5.85489e-05	1.28443	-1.13201	0.000349721	0.699605	-1.10484
47835181	chr11:47835181:C:T	0.000308332	2.93073	-1.117	0.00015421	-0.0705949	-1.15346
47835481	chr11:47835481:AC:A	0.000396368	3.19207	-1.12717	0.000180952	0.0899534	-1.15409
47835616	chr11:47835616:A:G	7.50704e-05	1.53074	-1.12976	5.13295e-05	-1.19115	-1.13296
47835701	chr11:47835701:T:C	3.67607e-05	0.82116	-1.13417	0.000233334	0.298633	-1.10853
47835968	chr11:47835968:C:T	0.00111992	3.12808	-0.0245107	0.000216728	-0.381577	-0.502149
47837194	chr11:47837194:T:C	1.72982e-05	-1.03664e-10	-1.06684	0.000188591	-1.03664e-10	-1.02279
47837203	chr11:47837203:C:T	9.09533e-06	-0.562431	-1.14725	3.71719e-05	-1.533	-1.11381
47837816	chr11:47837816:A:C	2.9432e-05	-1.03664e-10	-0.535362	0.000252434	-1.03664e-10	-0.731216
47837958	chr11:47837958:T:C	1.62996e-05	-1.03664e-10	-1.1263	0.000165375	-1.03664e-10	-1.15415
47838514	chr11:47838514:C:T	1.791e-05	-1.03664e-10	-1.03208	0.000188979	-1.03664e-10	-1.02073
47839014	chr11:47839014:AAAG:A	6.39235e-06	-0.912761	-1.14958	3.85111e-05	-1.49089	-1.12052
47839194	chr11:47839194:C:T	5.94451e-05	1.31776	-1.15015	4.96958e-05	-1.25871	-1.09774
47839195	chr11:47839195:G:A	1.90647e-05	-1.03664e-10	-0.969604	0.000187577	-1.03664e-10	-1.02818
47839402	chr11:47839402:A:C	5.27268e-05	1.18157	-1.13389	0.000318261	0.608106	-1.1076
47840091	chr11:47840091:C:A	1.62535e-05	-1.03664e-10	-1.12914	0.000167162	-1.03664e-10	-1.1434
47840305	chr11:47840305:A:G	5.5668e-06	-1.07027	-1.13035	3.84538e-05	-1.50254	-1.11037
47840327	chr11:47840327:G:A	2.0272e-05	-1.03664e-10	-0.908203	0.000192042	-1.03664e-10	-1.00465
47840920	chr11:47840920:A:G	2.19602e-05	-1.03664e-10	-0.828212	0.000219138	-1.03664e-10	-0.872667
47841061	chr11:47841061:T:C	3.00039e-05	-1.03664e-10	-0.516116	0.000256465	-1.03664e-10	-0.715374
47841074	chr11:47841074:A:T	1.46053e-05	-1.23606	-2.27101e-10	0.00012279	-1.45189	-2.27101e-10
47841088	chr11:47841088:A:G	1.85741e-05	-0.995676	-2.27101e-10	0.000148889	-1.25916	-2.27101e-10
47841374	chr11:47841374:T:A	1.62866e-05	-1.03664e-10	-1.1271	0.000167118	-1.03664e-10	-1.14367
47841399	chr11:47841399:A:G	1.7235e-05	-1.03664e-10	-1.0705	0.000187836	-1.03664e-10	-1.0268
47841567	chr11:47841567:G:A	0.000790567	2.99832	-0.243009	0.00017302	-0.443854	-0.665108
47841918	chr11:47841918:G:A	3.6089e-05	-1.03664e-10	-0.331454	0.000393162	-1.03664e-10	-0.288146
47842461	chr11:47842461:G:A	0.00455119	4.5057	-2.27101e-10	0.0291744	4.01868	-2.27101e-10
47842780	chr11:47842780:A:C	1.97789e-05	-1.03664e-10	-0.932826	0.000193393	-1.03664e-10	-0.997644
47843290	chr11:47843290:C:T	6.0835e-05	1.33501	-1.14429	0.000359371	0.744918	-1.12293
47843444	chr11:47843444:C:T	2.64244e-05	-1.03664e-10	-0.643154	0.000259454	-1.03664e-10	-0.703787
47843608	chr11:47843608:G:T	4.28176e-05	0.97954	-1.14003	0.000265985	0.438604	-1.11753
47844008	chr11:47844008:C:T	6.06177e-05	1.32358	-1.13643	0.000359665	0.734223	-1.11142
47845439	chr11:47845439:T:C	3.4835e-05	-1.03664e-10	-0.366819	0.000378717	-1.03664e-10	-0.325578
47845507	chr11:47845507:C:T	6.10573e-05	1.33535	-1.14098	0.000364763	0.75564	-1.11876
47846144	chr11:47846144:A:G	1.12395e-05	-1.49801	-2.27101e-10	0.000113244	-1.53282	-2.27101e-10
47846623	chr11:47846623:C:T	2.66391e-05	-0.635062	-2.27101e-10	0.000163937	-1.16289	-2.27101e-10
47846922	chr11:47846922:T:C	8.84102e-06	-0.589374	-1.14867	3.70568e-05	-1.53252	-1.1174
47847243	chr11:47847243:C:G	2.6204e-05	-1.03664e-10	-0.651533	0.000257425	-1.03664e-10	-0.711638
47847301	chr11:47847301:C:G	0.00109187	3.03799	0.0402152	0.000218178	-0.424322	-0.452735
47848596	chr11:47848596:C:T	1.61394e-05	-1.03664e-10	-1.13618	0.000165919	-1.03664e-10	-1.15087
47849440	chr11:47849440:C:T	7.30659e-05	0.373919	-2.27101e-10	0.000448835	-0.155712	-2.27101e-10
47849465	chr11:47849465:T:C	3.64914e-05	0.81743	-1.1378	0.00023173	0.29723	-1.11402
47849816	chr11:47849816:G:C	0.000678762	2.44394	0.158892	0.000180379	-0.702207	-0.365097
47850055	chr11:47850055:A:G	3.01694e-05	-1.03664e-10	-0.510616	0.000257598	-1.03664e-10	-0.710968
47850104	chr11:47850104:A:G	2.94092e-05	-1.03664e-10	-0.536136	0.000287472	-1.03664e-10	-0.60124
47850291	chr11:47850291:C:G	1.71949e-05	-1.03664e-10	-1.07283	0.000175061	-1.03664e-10	-1.09723
47850436	chr11:47850436:A:G	1.78483e-05	-1.03664e-10	-1.03554	0.000197341	-1.03664e-10	-0.977432
47850460	chr11:47850460:G:T	5.45254e-05	1.22088	-1.13965	0.000327378	0.645218	-1.11647
47850612	chr11:47850612:T:G	1.24087e-05	-1.39905	-2.27101e-10	0.000113221	-1.53302	-2.27101e-10
47851513	chr11:47851513:C:T	1.58541e-05	-1.03664e-10	-1.15402	0.000169396	-1.03664e-10	-1.13013
47851775	chr11:47851775:G:A	5.41044e-05	1.21115	-1.13768	0.000325642	0.636802	-1.11337
47852331	chr11:47852331:A:G	8.49225e-06	-0.630438	-1.14785	3.71996e-05	-1.53103	-1.11504
47852693	chr11:47852693:TA:T	1.59676e-05	-1.03664e-10	-1.14688	0.000165505	-1.03664e-10	-1.15336
47852702	chr11:47852702:T:C	0.000203933	2.51469	-1.11435	0.000121949	-0.305749	-1.15302
47852771	chr11:47852771:A:G	2.7598e-05	-1.03664e-10	-0.599702	0.000270679	-1.03664e-10	-0.661434
47853222	chr11:47853222:C:T	1.87819e-05	-1.03664e-10	-0.984548	0.000193914	-1.03664e-10	-0.994951
47853439	chr11:47853439:TTAAA:T	1.95639e-05	-1.03664e-10	-0.943755	0.000194739	-1.03664e-10	-0.990707
47853746	chr11:47853746:TG:T	1.80815e-05	-1.03664e-10	-1.02256	0.000182069	-1.03664e-10	-1.05798
47853913	chr11:47853913:A:G	1.83768e-05	-1.03664e-10	-1.00636	0.000193892	-1.03664e-10	-0.995064
47854079	chr11:47854079:G:A	2.84996e-05	-1.03664e-10	-0.567552	0.000279402	-1.03664e-10	-0.629716
47854358	chr11:47854358:T:C	6.34508e-05	1.36036	-1.12754	0.000375224	0.759045	-1.09389
47854551	chr11:47854551:A:G	1.78106e-05	-1.03664e-10	-1.03765	0.00018749	-1.03664e-10	-1.02864
47855651	chr11:47855651:TGCTGGGATTACAGGCGTAA:T	2.02056e-05	-1.03664e-10	-0.911483	0.000196865	-1.03664e-10	-0.979851
47855761	chr11:47855761:A:T	1.68867e-05	-1.03664e-10	-1.09092	0.000183067	-1.03664e-10	-1.05252
47856000	chr11:47856000:T:C	3.21105e-05	-1.03664e-10	-0.448262	0.000348482	-1.03664e-10	-0.40878
47856061	chr11:47856061:C:T	2.03533e-05	-1.03664e-10	-0.904198	0.00022925	-1.03664e-10	-0.827555
47856171	chr11:47856171:A:G	1.81721e-05	-1.03664e-10	-1.01755	0.000188113	-1.03664e-10	-1.02532
47856493	chr11:47856493:A:T	1.5969e-05	-1.03664e-10	-1.14679	0.000165359	-1.03664e-10	-1.15425
47856712	chr11:47856712:G:A	5.19419e-05	1.17313	-1.14045	0.000312296	0.599377	-1.11779
47856858	chr11:47856858:C:T	2.70685e-05	-1.03664e-10	-0.619073	0.000251989	-1.03664e-10	-0.73298
47857085	chr11:47857085:C:T	1.91278e-05	-1.03664e-10	-0.966301	0.000188066	-1.03664e-10	-1.02557
47858629	chr11:47858629:A:G	2.0267e-05	-1.03664e-10	-0.90845	0.0002281	-1.03664e-10	-0.832582
47859001	chr11:47859001:G:A	1.9943e-05	-1.03664e-10	-0.924565	0.000205176	-1.03664e-10	-0.9385
47859840	chr11:47859840:C:T	2.73937e-05	-1.03664e-10	-0.607129	0.000268788	-1.03664e-10	-0.668444
47859935	chr11:47859935:G:A	6.67699e-05	1.43703	-1.15322	5.23449e-05	-1.22277	-1.08175
47860073	chr11:47860073:G:C	2.57643e-05	-1.03664e-10	-0.668453	0.000253471	-1.03664e-10	-0.727116
47860410	chr11:47860410:C:T	4.7552e-05	-1.03664e-10	-0.0556204	0.000600642	-1.03664e-10	0.135632
47860789	chr11:47860789:G:A	6.47279e-05	1.34851	-1.09576	0.000375231	0.759554	-1.09438
47860798	chr11:47860798:G:A	1.82139e-05	-1.03664e-10	-1.01526	0.000184141	-1.03664e-10	-1.04667
47861214	chr11:47861214:A:G	0.00296835	4.07832	-2.27101e-10	0.0193757	3.60941	-2.27101e-10
47861469	chr11:47861469:G:A	5.47656e-05	-1.03664e-10	0.0856185	0.000664939	-1.03664e-10	0.237329
47861785	chr11:47861785:C:T	5.1419e-06	-1.45561	-0.824412	8.173e-05	-0.946927	-0.912019
47861914	chr11:47861914:G:C	1.63187e-05	-1.03664e-10	-1.12513	0.000167049	-1.03664e-10	-1.14408
47862708	chr11:47862708:T:C	5.91993e-05	1.29452	-1.13106	0.000352699	0.706582	-1.10333
47863110	chr11:47863110:A:T	2.97423e-05	-1.03664e-10	-0.524873	0.000255244	-1.03664e-10	-0.720148
47863295	chr11:47863295:G:A	8.28801e-06	-0.706551	-1.09608	0.000183437	0.102255	-1.15275
47863423	chr11:47863423:G:T	5.4769e-05	-1.03664e-10	0.0856805	0.000664977	-1.03664e-10	0.237385
47864131	chr11:47864131:C:T	2.99015e-05	-1.03664e-10	-0.519536	0.00025633	-1.03664e-10	-0.715902
47864461	chr11:47864461:C:T	1.91505e-05	-1.03664e-10	-0.965116	0.000188253	-1.03664e-10	-1.02458
47864571	chr11:47864571:T:C	2.03644e-05	-1.03664e-10	-0.903655	0.000209404	-1.03664e-10	-0.918102
47864670	chr11:47864670:T:C	1.60168e-05	-1.03664e-10	-1.1438	0.000165517	-1.03664e-10	-1.15329
47864812	chr11:47864812:T:C	2.56998e-05	-0.00755793	-0.663403	0.000163067	-0.461664	-0.70654
47864878	chr11:47864878:A:T	1.6364e-05	-1.03664e-10	-1.12236	0.000167153	-1.03664e-10	-1.14346
47864989	chr11:47864989:T:G	1.61821e-05	-0.254324	-0.879214	0.000112632	-0.501585	-1.03666
47865087	chr11:47865087:T:A	4.17402e-05	0.92573	-1.11171	0.000261901	0.381895	-1.0763
47865535	chr11:47865535:T:C	3.89966e-05	0.882335	-1.1363	0.000244973	0.350477	-1.1117
47866981	chr11:47866981:A:G	1.98981e-05	-1.03664e-10	-0.926818	0.00019429	-1.03664e-10	-0.993016
47866990	chr11:47866990:T:C	3.1378e-05	-1.03664e-10	-0.471337	0.000340201	-1.03664e-10	-0.432831
47867077	chr11:47867077:A:G	0.000386282	2.77663	-0.737505	0.000163086	-0.551388	-0.616703
47867162	chr11:47867162:C:T	0.000556104	3.1381	-0.73459	0.000194224	-0.380158	-0.613196
47867759	chr11:47867759:C:T	2.10781e-05	-1.03664e-10	-0.869211	0.000198022	-1.03664e-10	-0.973991
47867993	chr11:47867993:C:T	2.8596e-05	0.108425	-0.672603	0.000178264	-0.363878	-0.715221
47868078	chr11:47868078:G:T	1.24277e-05	-1.39751	-2.27101e-10	0.000122253	-1.45627	-2.27101e-10
47868185	chr11:47868185:C:T	8.77201e-06	-0.604404	-1.14147	7.54888e-05	-0.789977	-1.14841
47868292	chr11:47868292:A:G	2.76833e-05	-1.03664e-10	-0.596614	0.00029972	-1.03664e-10	-0.559519
47868620	chr11:47868620:G:A	4.87073e-06	-1.50888	-0.825317	6.64517e-05	-1.15748	-0.908416
47869703	chr11:47869703:A:T	3.4196e-05	-1.03664e-10	-0.385334	0.000371609	-1.03664e-10	-0.344526
47869782	chr11:47869782:A:G	1.86145e-05	-1.03664e-10	-0.993502	0.000206139	-1.03664e-10	-0.933816
47869883	chr11:47869883:C:G	1.8507e-05	-1.03664e-10	-0.999292	0.000184708	-1.03664e-10	-1.04359
47869958	chr11:47869958:A:G	1.75225e-05	-1.03664e-10	-1.05396	0.000177884	-1.03664e-10	-1.08124
47870031	chr11:47870031:T:C	8.33364e-06	-0.653137	-1.14401	7.17881e-05	-0.836529	-1.15212
47870047	chr11:47870047:GA:G	2.44757e-05	-1.03664e-10	-0.719762	0.000336606	-1.03664e-10	-0.443454
47870065	chr11:47870065:T:C	1.7882e-05	-1.03664e-10	-1.03365	0.000185186	-1.03664e-10	-1.04101
47870334	chr11:47870334:A:G	2.6266e-05	-1.03664e-10	-0.649168	0.000230062	-1.03664e-10	-0.82402
47871568	chr11:47871568:A:T	9.13816e-06	-0.55562	-1.14936	3.69792e-05	-1.53304	-1.11898
47871868	chr11:47871868:A:G	1.59314e-05	-1.03664e-10	-1.14915	0.000166416	-1.03664e-10	-1.14788
47872182	chr11:47872182:G:A	5.93777e-06	-1.44279	-0.693324	7.87777e-05	-1.19589	-0.699845
47873353	chr11:47873353:C:T	3.84164e-05	-1.03664e-10	-0.268958	0.000418638	-1.03664e-10	-0.225361
47873791	chr11:47873791:T:G	1.89608e-05	-1.03664e-10	-0.97507	0.000191575	-1.03664e-10	-1.00709
47873801	chr11:47873801:G:A	1.94e-05	-1.03664e-10	-0.95217	0.000199779	-1.03664e-10	-0.965155
47874108	chr11:47874108:A:G	1.59663e-05	-1.03664e-10	-1.14696	0.0001655	-1.03664e-10	-1.15339
47874457	chr11:47874457:C:T	4.30454e-05	-1.03664e-10	-0.155187	0.000399076	-1.03664e-10	-0.273216
47874707	chr11:47874707:T:A	2.78076e-05	-1.03664e-10	-0.592134	0.000240973	-1.03664e-10	-0.777681
47875217	chr11:47875217:G:A	1.94818e-05	-1.03664e-10	-0.947963	0.000217275	-1.03664e-10	-0.881203
47875328	chr11:47875328:C:T	1.60047e-05	-1.03664e-10	-1.14456	0.000166329	-1.03664e-10	-1.1484
47875553	chr11:47875553:C:T	1.93388e-05	-1.03664e-10	-0.955331	0.000215441	-1.03664e-10	-0.889679
47875785	chr11:47875785:A:G	1.70583e-05	-1.03664e-10	-1.08081	0.000179557	-1.03664e-10	-1.07187
47875903	chr11:47875903:G:A	2.56084e-05	-1.03664e-10	-0.674522	0.000252478	-1.03664e-10	-0.731044
47877068	chr11:47877068:A:C	1.73366e-05	-1.03664e-10	-1.06462	0.000188709	-1.03664e-10	-1.02216
47877358	chr11:47877358:A:G	2.42993e-05	-1.03664e-10	-0.726997	0.000216457	-1.03664e-10	-0.884974
47877463	chr11:47877463:C:T	1.63568e-05	-1.03664e-10	-1.1228	0.000171543	-1.03664e-10	-1.11753
47877648	chr11:47877648:G:T	2.78928e-05	-1.03664e-10	-0.589073	0.00027305	-1.03664e-10	-0.652712
47879019	chr11:47879019:C:T	0.000549764	3.09173	-0.699682	0.000198739	-0.396349	-0.574026
47879117	chr11:47879117:T:A	2.72868e-05	-1.03664e-10	-0.611041	0.000267544	-1.03664e-10	-0.673084
47879717	chr11:47879717:C:T	5.78386e-05	1.29442	-1.15421	5.0623e-05	-1.27054	-1.06742
47879943	chr11:47879943:C:T	1.47076e-05	-1.22908	-2.27101e-10	0.00017478	-1.09884	-2.27101e-10
47879958	chr11:47879958:G:A	1.93734e-05	-1.03664e-10	-0.953544	0.000187313	-1.03664e-10	-1.02959
47880105	chr11:47880105:C:T	1.89055e-05	-1.03664e-10	-0.977988	0.000188151	-1.03664e-10	-1.02512
47880817	chr11:47880817:A:T	1.74581e-05	-1.03664e-10	-1.05764	0.000190327	-1.03664e-10	-1.01362
47881097	chr11:47881097:G:A	1.60252e-05	-1.03664e-10	-1.14328	0.00017485	-1.03664e-10	-1.09844
47881443	chr11:47881443:G:A	3.13667e-05	-1.03664e-10	-0.471697	0.000266199	-1.03664e-10	-0.678124
47881451	chr11:47881451:C:T	1.40338e-05	-1.27597	-2.27101e-10	0.000127629	-1.41324	-2.27101e-10
47881604	chr11:47881604:G:T	1.77559e-05	-1.03664e-10	-1.04072	0.000196516	-1.03664e-10	-0.981625
47882314	chr11:47882314:T:C	1.62094e-05	-1.03664e-10	-1.13185	0.000165612	-1.03664e-10	-1.15272
47883101	chr11:47883101:A:G	1.59734e-05	-1.03664e-10	-1.14652	0.000165421	-1.03664e-10	-1.15387
47884485	chr11:47884485:C:T	1.5852e-05	-1.03664e-10	-1.15415	0.000165442	-1.03664e-10	-1.15374
47884591	chr11:47884591:T:G	2.20446e-05	-1.03664e-10	-0.824377	0.000226614	-1.03664e-10	-0.83912
47885096	chr11:47885096:T:C	1.66051e-05	0.0103025	-1.11804	0.000141635	-0.245034	-1.06408
47885798	chr11:47885798:C:T	0.000125549	1.97027	-1.05502	8.30063e-05	-1.00237	-0.841081
47886023	chr11:47886023:T:G	0.000297726	2.79907	-1.02034	0.000217385	0.0303654	-0.911064
47886030	chr11:47886030:A:C	1.98531e-05	-1.03664e-10	-0.929086	0.000188946	-1.03664e-10	-1.02091
47886089	chr11:47886089:A:G	0.000458571	3.27679	-1.06612	0.000183644	-0.0430222	-1.00634
47886700	chr11:47886700:AT:A	1.59942e-05	-1.03664e-10	-1.14522	0.000165446	-1.03664e-10	-1.15372
47886917	chr11:47886917:G:T	2.05459e-05	-1.03664e-10	-0.894783	0.000193902	-1.03664e-10	-0.995014
47886938	chr11:47886938:C:T	1.814e-05	-1.01932	-2.27101e-10	0.00013444	-1.36125	-2.27101e-10
47887015	chr11:47887015:C:T	1.85602e-05	-1.03664e-10	-0.996422	0.000179706	-1.03664e-10	-1.07105
47887165	chr11:47887165:C:A	1.89848e-05	-1.03664e-10	-0.973802	0.000210186	-1.03664e-10	-0.914373
47887559	chr11:47887559:C:A	3.59546e-05	-1.03664e-10	-0.335187	0.000341176	-1.03664e-10	-0.429968
47887761	chr11:47887761:C:T	5.69754e-05	1.25861	-1.13343	0.00041112	0.892087	-1.13557
47887934	chr11:47887934:T:C	1.955e-05	-1.03664e-10	-0.944466	0.000186731	-1.03664e-10	-1.0327
47888515	chr11:47888515:G:A	7.07156e-05	1.4236	-1.08237	0.000108939	-0.552212	-1.01936
47888832	chr11:47888832:G:A	1.98215e-05	-1.03664e-10	-0.930675	0.000188713	-1.03664e-10	-1.02214
47889501	chr11:47889501:G:A	2.19087e-05	-1.03664e-10	-0.830561	0.00021854	-1.03664e-10	-0.875398
47890598	chr11:47890598:G:A	1.9369e-05	0.200143	-1.15391	0.000151955	-0.0921186	-1.14667
47890604	chr11:47890604:C:T	1.99983e-05	-1.03664e-10	-0.921796	0.000190106	-1.03664e-10	-1.01478
47892746	chr11:47892746:G:A	2.05582e-05	-1.03664e-10	-0.894184	0.000194003	-1.03664e-10	-0.994491
47892943	chr11:47892943:T:C	1.88265e-05	-1.03664e-10	-0.982178	0.000199856	-1.03664e-10	-0.964769
47893161	chr11:47893161:G:A	1.96804e-05	-1.03664e-10	-0.937822	0.000188226	-1.03664e-10	-1.02472
47893303	chr11:47893303:C:T	2.10364e-05	-0.871191	-2.27101e-10	0.000178219	-1.07935	-2.27101e-10
47893406	chr11:47893406:G:C	1.95865e-05	-1.52892	0.586313	0.000191701	-1.47365	0.467227
47893747	chr11:47893747:A:G	0.000287605	2.67241	-0.928269	0.000120582	-0.410124	-1.05992
47894374	chr11:47894374:T:C	1.98321e-05	-1.03664e-10	-0.930143	0.000188792	-1.03664e-10	-1.02172
47894474	chr11:47894474:C:T	1.62437e-05	-1.03664e-10	-1.12974	0.000165682	-1.03664e-10	-1.1523
47894697	chr11:47894697:T:A	2.91381e-05	-0.545396	-2.27101e-10	0.000363786	-0.365802	-2.27101e-10
47894925	chr11:47894925:A:G	2.99488e-05	-1.03664e-10	-0.517954	0.00027231	-1.03664e-10	-0.655425
47894995	chr11:47894995:A:T	1.68142e-05	-1.03664e-10	-1.09522	0.000169018	-1.03664e-10	-1.13236
47896079	chr11:47896079:G:A	1.9581e-05	0.211003	-1.15389	0.000154317	-0.0769278	-1.14643
47896299	chr11:47896299:A:G	1.98289e-05	-1.03664e-10	-0.930302	0.000188769	-1.03664e-10	-1.02184
47896454	chr11:47896454:T:G	0.000398613	2.9891	-0.91855	0.000274734	0.159709	-0.806273
47896588	chr11:47896588:G:A	1.66957e-05	-0.00437426	-1.09792	0.000144132	-0.2581	-1.03354
47896810	chr11:47896810:A:T	0.00041688	2.97775	-0.862394	0.00033537	0.487714	-0.934847
47896864	chr11:47896864:G:T	2.04635e-05	0.255008	-1.15381	0.000159876	-0.0417305	-1.14624
47897576	chr11:47897576:C:T	1.83123e-05	-1.03664e-10	-1.00987	0.000185762	-1.03664e-10	-1.0379
47897583	chr11:47897583:T:A	1.92033e-05	-1.03664e-10	-0.962363	0.000184275	-1.03664e-10	-1.04594
47897931	chr11:47897931:T:C	1.58737e-05	-1.03664e-10	-1.15278	0.000166772	-1.03664e-10	-1.14574
47898175	chr11:47898175:G:A	2.59908e-05	-1.03664e-10	-0.659699	0.000239419	-1.03664e-10	-0.784152
47898542	chr11:47898542:C:T	1.59919e-05	-1.03664e-10	-1.14536	0.0001657	-1.03664e-10	-1.15219
47898852	chr11:47898852:A:AG	3.50789e-05	-1.03664e-10	-0.359844	0.000338807	-1.03664e-10	-0.436936
47899009	chr11:47899009:G:T	2.17219e-05	-1.03664e-10	-0.839123	0.0002159	-1.03664e-10	-0.88755
47899441	chr11:47899441:G:T	3.90936e-05	-0.251483	-2.27101e-10	0.000206911	-0.930076	-2.27101e-10
47899553	chr11:47899553:G:A	2.83997e-05	-0.993427	0.422362	0.000388391	-0.647973	0.347619
47900057	chr11:47900057:CTA:C	2.28661e-05	-1.03664e-10	-0.787788	0.000223312	-1.03664e-10	-0.853797
47900257	chr11:47900257:G:A	1.64235e-05	-1.03664e-10	-1.11873	0.000166384	-1.03664e-10	-1.14807
47900348	chr11:47900348:C:T	3.01044e-05	-1.03664e-10	-0.512774	0.000361392	-1.03664e-10	-0.372403
47900595	chr11:47900595:C:G	9.9767e-05	1.66746	-0.982061	0.000113635	-0.544472	-0.984902
47900968	chr11:47900968:G:GA	0.000291276	2.35372	-0.596888	0.000234306	-0.17597	-0.629769
47901120	chr11:47901120:C:T	1.68037e-05	-1.03664e-10	-1.09584	0.000179134	-1.03664e-10	-1.07423
47901163	chr11:47901163:C:T	0.000105158	1.69433	-0.956314	0.000118279	-0.529965	-0.959355
47901291	chr11:47901291:G:A	1.65646e-05	-1.03664e-10	-1.11017	0.000176093	-1.03664e-10	-1.09136
47901878	chr11:47901878:A:G	2.4431e-05	-1.03664e-10	-0.721589	0.00024036	-1.03664e-10	-0.780229
47901899	chr11:47901899:T:C	1.69709e-05	-1.03664e-10	-1.08594	0.000185323	-1.03664e-10	-1.04027
47902094	chr11:47902094:G:A	3.90462e-05	-1.03664e-10	-0.252697	0.000370513	-1.03664e-10	-0.347479
47902211	chr11:47902211:T:A	1.64882e-05	-1.03664e-10	-1.1148	0.000168007	-1.03664e-10	-1.13836
47902380	chr11:47902380:G:A	1.58703e-05	-1.03664e-10	-1.15299	0.000165354	-1.03664e-10	-1.15428
47902750	chr11:47902750:A:T	1.6018e-05	-1.03664e-10	-1.14373	0.00016864	-1.03664e-10	-1.1346
47903140	chr11:47903140:TC:T	7.77281e-05	1.40354	-0.967763	0.000100075	-0.685419	-0.97103
47903287	chr11:47903287:T:C	1.74256e-05	-1.03664e-10	-1.0595	0.000191647	-1.03664e-10	-1.00671
47903535	chr11:47903535:C:T	1.58746e-05	-1.03664e-10	-1.15272	0.000166574	-1.03664e-10	-1.14693
47903565	chr11:47903565:A:AT	1.66429e-05	-1.03664e-10	-1.10546	0.000169383	-1.03664e-10	-1.13021
47903589	chr11:47903589:G:A	2.01388e-05	-1.03664e-10	-0.914796	0.00019706	-1.03664e-10	-0.978859
47904572	chr11:47904572:G:A	1.69513e-05	-1.03664e-10	-1.0871	0.000175924	-1.03664e-10	-1.09231
47904700	chr11:47904700:G:C	1.64323e-05	-1.03664e-10	-1.1182	0.000166427	-1.03664e-10	-1.14781
47904809	chr11:47904809:C:T	4.8541e-06	-1.18529	-1.15232	8.99852e-05	-0.677726	-1.085
47905033	chr11:47905033:C:T	1.62249e-05	-1.03664e-10	-1.1309	0.000166418	-1.03664e-10	-1.14786
47905992	chr11:47905992:A:G	0.000435091	3.12308	-0.964972	0.000276571	0.372265	-1.01217
47906812	chr11:47906812:C:G	1.60344e-05	-1.03664e-10	-1.14271	0.000165547	-1.03664e-10	-1.15311
47906841	chr11:47906841:G:A	1.6506e-05	-1.03664e-10	-1.11372	0.000171629	-1.03664e-10	-1.11703
47907029	chr11:47907029:C:T	2.52282e-05	-1.03664e-10	-0.689479	0.00024706	-1.03664e-10	-0.752734
47907163	chr11:47907163:G:A	8.12132e-05	1.45548	-0.975843	0.000106497	-0.615266	-0.978982
47907228	chr11:47907228:G:A	1.44798e-05	-1.24469	-2.27101e-10	0.000121288	-1.4642	-2.27101e-10
47907470	chr11:47907470:A:C	1.78322e-05	-1.03664e-10	-1.03644	0.000194761	-1.03664e-10	-0.990591
47907596	chr11:47907596:A:G	1.65022e-05	-1.03664e-10	-1.11395	0.000179445	-1.03664e-10	-1.0725
47907899	chr11:47907899:C:T	1.81872e-05	-1.01673	-2.27101e-10	0.000156468	-1.20952	-2.27101e-10
47908052	chr11:47908052:C:T	0.000104008	1.71562	-0.988597	0.000115936	-0.517488	-0.991837
47908294	chr11:47908294:G:A	5.20951e-06	-1.44774	-0.819214	8.30295e-05	-0.933967	-0.909204
47908323	chr11:47908323:T:C	1.94273e-05	-1.03664e-10	-0.950764	0.000196101	-1.03664e-10	-0.983738
47908744	chr11:47908744:A:G	1.60339e-05	-1.03664e-10	-1.14274	0.000165545	-1.03664e-10	-1.15312
47909259	chr11:47909259:C:T	1.75508e-05	-1.03664e-10	-1.05235	0.000192925	-1.03664e-10	-1.00006
47909527	chr11:47909527:C:T	0.000106581	1.8079	-1.05643	0.000114168	-0.464795	-1.0599
47909561	chr11:47909561:G:A	1.61065e-05	-1.03664e-10	-1.13822	0.000170054	-1.03664e-10	-1.12625
47909955	chr11:47909955:C:T	4.17931e-05	-1.03664e-10	-0.184711	0.000409484	-1.03664e-10	-0.24747
47910005	chr11:47910005:C:T	0.000104315	1.69833	-0.968363	0.000117296	-0.526087	-0.971582
47910054	chr11:47910054:G:A	0.000626909	3.67686	-1.1535	0.0003261	0.654612	-1.12977
47910058	chr11:47910058:C:A	0.000643795	3.70374	-1.1538	0.000330743	0.670423	-1.13145
47910185	chr11:47910185:G:A	8.49901e-05	1.64561	-1.12052	8.8805e-05	-0.685994	-1.08993
47910458	chr11:47910458:C:T	1.14431e-05	-1.48005	-2.27101e-10	0.000117721	-1.49405	-2.27101e-10
47910512	chr11:47910512:G:A	1.60391e-05	-1.03664e-10	-1.14241	0.000165564	-1.03664e-10	-1.15301
47910569	chr11:47910569:G:A	2.19578e-05	0.146316	-0.974635	0.000194662	-0.119701	-0.871404
47910602	chr11:47910602:G:A	1.58595e-05	-1.03664e-10	-1.15367	0.000166205	-1.03664e-10	-1.14915
47911114	chr11:47911114:G:A	0.000184472	1.97985	-0.679797	0.000145244	-0.411075	-0.87288
47912291	chr11:47912291:A:C	1.96223e-05	-1.03664e-10	-0.940777	0.000207161	-1.03664e-10	-0.928871
47912601	chr11:47912601:G:A	2.20742e-05	-1.03664e-10	-0.823035	0.00023473	-1.03664e-10	-0.80393
47912908	chr11:47912908:G:T	1.90712e-05	-1.03664e-10	-0.969264	0.000192851	-1.03664e-10	-1.00045
47913171	chr11:47913171:G:A	9.09653e-05	1.49463	-0.901593	0.000112599	-0.636828	-0.901706
47913620	chr11:47913620:G:A	1.64479e-05	-1.03664e-10	-1.11725	0.000167784	-1.03664e-10	-1.13969
47913777	chr11:47913777:A:G	1.62541e-05	-1.03664e-10	-1.1291	0.00017205	-1.03664e-10	-1.11458
47914663	chr11:47914663:C:T	1.86893e-05	-1.03664e-10	-0.989493	0.000183552	-1.03664e-10	-1.04987
47915137	chr11:47915137:A:G	1.83471e-05	-1.03664e-10	-1.00797	0.000187683	-1.03664e-10	-1.02761
47915467	chr11:47915467:C:T	1.63431e-05	-1.03664e-10	-1.12364	0.000176758	-1.03664e-10	-1.08758
47915502	chr11:47915502:C:T	2.03841e-05	-1.03664e-10	-0.902686	0.000215496	-1.03664e-10	-0.889424
47915619	chr11:47915619:T:C	1.70646e-05	-1.03664e-10	-1.08044	0.000170216	-1.03664e-10	-1.1253
47915630	chr11:47915630:G:A	1.09437e-05	-1.52468	-2.27101e-10	0.000125772	-1.4279	-2.27101e-10
47915648	chr11:47915648:T:C	1.70793e-05	-1.03664e-10	-1.07958	0.000170307	-1.03664e-10	-1.12476
47915783	chr11:47915783:C:T	1.76547e-05	-1.03664e-10	-1.04644	0.000179067	-1.03664e-10	-1.07461
47916498	chr11:47916498:T:C	1.62146e-05	-1.03664e-10	-1.13153	0.00017364	-1.03664e-10	-1.10538
47916499	chr11:47916499:A:G	1.83095e-05	-1.03664e-10	-1.01002	0.000187327	-1.03664e-10	-1.02951
47916982	chr11:47916982:C:T	0.000229674	1.51922	-2.27101e-10	0.00197763	1.32729	-2.27101e-10
47917266	chr11:47917266:A:T	1.14085e-05	-1.48309	-2.27101e-10	0.000132911	-1.37268	-2.27101e-10
47917963	chr11:47917963:C:G	7.19037e-05	0.357885	-2.27101e-10	0.000614689	0.15875	-2.27101e-10
47918110	chr11:47918110:G:A	1.66839e-05	-1.03664e-10	-1.103	0.000171377	-1.03664e-10	-1.1185
47918662	chr11:47918662:C:T	1.59083e-05	-1.03664e-10	-1.1506	0.000165348	-1.03664e-10	-1.15432
47919373	chr11:47919373:T:C	4.63099e-06	-1.29663	-1.08804	4.85844e-05	-1.38581	-0.993253
47920125	chr11:47920125:C:T	2.01535e-05	-1.26973	0.355662	0.000156971	-1.40609	0.199781
47920171	chr11:47920171:G:A	7.05542e-05	1.49138	-1.15244	6.48895e-05	-1.0151	-1.07459
47921070	chr11:47921070:ATTC:A	4.18903e-06	-1.34312	-1.14185	4.32908e-05	-1.34714	-1.14728
47921356	chr11:47921356:C:T	0.00424416	5.45958	-1.02372	0.00147369	1.97338	-0.940224
47921506	chr11:47921506:T:C	2.04535e-05	-1.03664e-10	-0.899291	0.000216197	-1.03664e-10	-0.886177
47921867	chr11:47921867:C:T	5.34905e-06	-1.52735	-0.713173	6.64456e-05	-1.25413	-0.811856
47922187	chr11:47922187:T:C	4.38421e-06	-1.29186	-1.14757	4.14409e-05	-1.39512	-1.14298
47922333	chr11:47922333:A:C	1.60011e-05	-1.03664e-10	-1.14478	0.000165358	-1.03664e-10	-1.15426
47922431	chr11:47922431:G:A	1.70238e-05	-1.03664e-10	-1.08283	0.000173692	-1.03664e-10	-1.10508
47922755	chr11:47922755:A:T	1.7966e-05	-1.03664e-10	-1.02896	0.000198483	-1.03664e-10	-0.971664
47922826	chr11:47922826:G:A	2.05331e-05	-1.03664e-10	-0.895406	0.000217058	-1.03664e-10	-0.882201
47923260	chr11:47923260:G:A	1.78787e-05	-1.03664e-10	-1.03383	0.00017798	-1.03664e-10	-1.0807
47923714	chr11:47923714:G:A	1.59248e-05	-1.03664e-10	-1.14957	0.000165338	-1.03664e-10	-1.15438
47923761	chr11:47923761:C:T	0.000133199	-1.03664e-10	0.974401	0.00152077	-1.03664e-10	1.06461
47924027	chr11:47924027:G:A	0.000207524	2.35196	-0.93416	0.000195167	-0.0797212	-0.908791
47924366	chr11:47924366:G:A	0.000179363	2.19458	-0.922614	0.000179471	-0.175749	-0.896606
47924610	chr11:47924610:G:A	0.000215313	2.38583	-0.931179	0.000199947	-0.0587387	-0.905575
47924876	chr11:47924876:C:T	0.00011167	0.798104	-2.27101e-10	0.000389347	-0.297897	-2.27101e-10
47925284	chr11:47925284:G:A	0.000290909	2.90691	-1.15134	0.000208373	0.209988	-1.13303
47925314	chr11:47925314:G:C	0.000199432	2.27005	-0.892019	0.000194158	-0.129015	-0.86468
47925973	chr11:47925973:T:C	1.82564e-05	-1.03664e-10	-1.01293	0.000200165	-1.03664e-10	-0.963223
47926106	chr11:47926106:T:C	3.89322e-06	-1.40522	-1.15299	4.75907e-05	-1.2823	-1.11742
47926126	chr11:47926126:G:T	1.59972e-05	-1.03664e-10	-1.14503	0.000168713	-1.03664e-10	-1.13417
47926265	chr11:47926265:C:T	1.59128e-05	-1.03664e-10	-1.15032	0.000165343	-1.03664e-10	-1.15435
47926342	chr11:47926342:C:T	1.84525e-05	-1.03664e-10	-1.00225	0.000188679	-1.03664e-10	-1.02232
47926389	chr11:47926389:T:G	3.11618e-05	-1.03664e-10	-0.478251	0.000375557	-1.03664e-10	-0.333957
47926569	chr11:47926569:T:A	0.000205943	2.39142	-0.981266	0.000189724	-0.054728	-0.96207
47926761	chr11:47926761:A:C	1.59346e-05	-1.03664e-10	-1.14895	0.000165341	-1.03664e-10	-1.15436
47926798	chr11:47926798:G:A	1.81528e-05	-1.03664e-10	-1.01862	0.00018029	-1.03664e-10	-1.0678
47927265	chr11:47927265:C:T	1.61398e-05	-1.03664e-10	-1.13616	0.000171969	-1.03664e-10	-1.11505
47927493	chr11:47927493:C:T	2.04088e-05	-1.03664e-10	-0.901478	0.00021571	-1.03664e-10	-0.88843
47927717	chr11:47927717:G:T	1.70787e-05	-1.03664e-10	-1.07961	0.000170316	-1.03664e-10	-1.12471
47927898	chr11:47927898:TG:T	1.68399e-05	-1.03664e-10	-1.09369	0.000178231	-1.03664e-10	-1.07929
47928656	chr11:47928656:C:T	1.60556e-05	-1.03664e-10	-1.14138	0.000165402	-1.03664e-10	-1.15399
47928927	chr11:47928927:T:C	1.83249e-05	-1.03664e-10	-1.00918	0.000182617	-1.03664e-10	-1.05497
47929185	chr11:47929185:A:AC	0.00170334	4.34134	-0.818435	0.000698009	1.16067	-0.874809
47929516	chr11:47929516:A:AT	1.59559e-05	-1.03664e-10	-1.14761	0.00017146	-1.03664e-10	-1.11802
47929519	chr11:47929519:T:A	1.95521e-05	-1.03664e-10	-0.944361	0.000191086	-1.03664e-10	-1.00965
47929568	chr11:47929568:AT:A	0.00418064	5.47729	-1.05652	0.00144272	1.9947	-0.982775
47929658	chr11:47929658:TA:T	4.21616e-06	-1.35089	-1.12763	4.34826e-05	-1.33672	-1.15329
47929667	chr11:47929667:A:G	1.61217e-05	-1.03664e-10	-1.13728	0.000168349	-1.03664e-10	-1.13633
47929715	chr11:47929715:AT:A	1.61797e-05	-1.03664e-10	-1.13369	0.000165738	-1.03664e-10	-1.15196
47929801	chr11:47929801:C:A	0.000156506	2.24245	-1.10679	5.59672e-05	-1.0915	-1.1461
47930133	chr11:47930133:G:C	1.66299e-05	-1.03664e-10	-1.10624	0.000167431	-1.03664e-10	-1.14179
47930193	chr11:47930193:G:C	1.68839e-05	-1.03664e-10	-1.09109	0.000182471	-1.03664e-10	-1.05577
47930219	chr11:47930219:C:G	0.00147884	4.13429	-0.752721	0.000649003	1.02159	-0.808515
47930756	chr11:47930756:T:C	1.15231e-05	-1.47309	-2.27101e-10	0.000130205	-1.39326	-2.27101e-10
47931147	chr11:47931147:A:G	1.84349e-05	-1.03664e-10	-1.0032	0.000182957	-1.03664e-10	-1.05312
47931201	chr11:47931201:G:C	0.00137144	4.1527	-0.846524	0.000598163	1.03117	-0.899672
47931338	chr11:47931338:G:A	2.28918e-05	-1.03664e-10	-0.786664	0.000236416	-1.03664e-10	-0.796772
47931406	chr11:47931406:G:T	2.03529e-05	-1.03664e-10	-0.904218	0.000215102	-1.03664e-10	-0.891256
47931590	chr11:47931590:G:A	0.00155522	4.19855	-0.766616	0.000667551	1.06263	-0.821383
47931925	chr11:47931925:C:T	0.000224411	2.37679	-0.880756	0.000199358	-0.0717627	-0.895503
47932635	chr11:47932635:G:C	0.00130634	4.10218	-0.844642	0.000579387	0.997528	-0.897924
47933214	chr11:47933214:T:A	0.00238278	4.89861	-1.04003	0.000827629	1.53185	-1.07565
47933304	chr11:47933304:C:T	2.13783e-05	-1.03664e-10	-0.855068	0.000202863	-1.03664e-10	-0.949835
47933410	chr11:47933410:C:A	0.000252587	2.5215	-0.907187	0.000212448	0.0173744	-0.921046
47933885	chr11:47933885:A:T	1.6039e-05	-1.03664e-10	-1.14242	0.000171547	-1.03664e-10	-1.11751
47933944	chr11:47933944:A:C	0.00128439	4.07879	-0.838196	0.000573883	0.982212	-0.892154
47934075	chr11:47934075:T:G	1.17702e-05	-1.45187	-2.27101e-10	0.000114429	-1.52241	-2.27101e-10
47934222	chr11:47934222:A:G	1.44689e-05	-1.24544	-2.27101e-10	0.00013175	-1.38146	-2.27101e-10
47934502	chr11:47934502:C:T	1.08527e-05	-1.53303	-2.27101e-10	0.000126498	-1.42214	-2.27101e-10
47934789	chr11:47934789:G:A	1.59116e-05	-1.03664e-10	-1.15039	0.000167887	-1.03664e-10	-1.13907
47935456	chr11:47935456:C:T	2.38859e-05	-0.744156	-2.27101e-10	0.000157584	-1.20241	-2.27101e-10
47935629	chr11:47935629:G:A	1.89126e-05	-1.03664e-10	-0.977617	0.000186174	-1.03664e-10	-1.03568
47936304	chr11:47936304:C:T	0.00195246	4.80061	-1.14121	0.000817342	1.58743	-1.14374
47937070	chr11:47937070:C:T	0.00210649	4.88271	-1.14738	0.000860199	1.64337	-1.14857
47937904	chr11:47937904:T:A	1.66095e-05	-1.03664e-10	-1.10747	0.00017075	-1.03664e-10	-1.12216
47938321	chr11:47938321:A:G	2.15787e-05	-1.03664e-10	-0.845737	0.000204525	-1.03664e-10	-0.941679
47938658	chr11:47938658:C:T	0.000191038	2.43328	-1.09825	6.14751e-05	-1.00163	-1.14211
47939193	chr11:47939193:T:C	1.75569e-05	-1.03664e-10	-1.052	0.000175554	-1.03664e-10	-1.09442
47939600	chr11:47939600:G:A	1.68823e-05	-1.03664e-10	-1.09118	0.000173185	-1.03664e-10	-1.10801
47940014	chr11:47940014:G:C	4.80398e-06	-1.2201	-1.1279	3.919e-05	-1.44019	-1.15376
47940377	chr11:47940377:C:T	1.13717e-05	-1.48631	-2.27101e-10	0.000121755	-1.46036	-2.27101e-10
47940746	chr11:47940746:C:T	3.95309e-06	-1.4165	-1.12645	5.79309e-05	-1.1053	-1.09782
47941481	chr11:47941481:T:C	2.1167e-05	-1.03664e-10	-0.865002	0.000219468	-1.03664e-10	-0.871159
47941719	chr11:47941719:A:G	2.69458e-05	-1.03664e-10	-0.623616	0.000271472	-1.03664e-10	-0.658509
47941730	chr11:47941730:T:C	1.76395e-05	-1.03664e-10	-1.0473	0.000184313	-1.03664e-10	-1.04573
47942344	chr11:47942344:C:A	1.75793e-05	-1.03664e-10	-1.05072	0.000175712	-1.03664e-10	-1.09352
47942517	chr11:47942517:AT:A	0.000289244	1.74983	-2.27101e-10	0.00185389	1.26267	-2.27101e-10
47942847	chr11:47942847:A:G	1.81995e-05	-1.03664e-10	-1.01605	0.000186262	-1.03664e-10	-1.03521
47943396	chr11:47943396:T:C	0.000120023	0.87024	-2.27101e-10	0.000576638	0.0948472	-2.27101e-10
47943637	chr11:47943637:C:G	0.000177096	2.34238	-1.08313	5.99996e-05	-1.03347	-1.13456
47944008	chr11:47944008:A:G	0.00257756	3.93716	-2.27101e-10	0.00130146	0.908875	-2.27101e-10
47944235	chr11:47944235:G:A	1.74032e-05	-1.03664e-10	-1.06079	0.000191342	-1.03664e-10	-1.00831
47944409	chr11:47944409:T:C	4.18507e-06	-1.40869	-1.07723	6.28587e-05	-1.08886	-1.03262
47944583	chr11:47944583:ACT:A	1.6536e-05	-1.03664e-10	-1.1119	0.000170127	-1.03664e-10	-1.12582
47945317	chr11:47945317:A:G	0.00264916	5.09212	-1.12756	0.00101899	1.79542	-1.13122
47945530	chr11:47945530:G:A	3.62864e-05	-1.03664e-10	-0.325999	0.000334668	-1.03664e-10	-0.449229
47945601	chr11:47945601:G:A	1.24476e-05	-1.39591	-2.27101e-10	0.000118554	-1.487	-2.27101e-10
47945696	chr11:47945696:G:T	0.000110731	-1.03664e-10	0.789656	0.000974935	-1.03664e-10	0.620004
47945740	chr11:47945740:T:G	1.97345e-05	-0.935075	-2.27101e-10	0.000153588	-1.22809	-2.27101e-10
47945947	chr11:47945947:G:A	0.00215901	4.89609	-1.13612	0.000881683	1.65857	-1.1391
47946077	chr11:47946077:G:A	0.00810842	6.16788	-1.08467	0.00218728	2.55788	-1.12984
47946095	chr11:47946095:C:G	0.000223175	1.49051	-2.27101e-10	0.00191762	1.29647	-2.27101e-10
47946491	chr11:47946491:C:A	1.58866e-05	-1.03664e-10	-1.15197	0.000166891	-1.03664e-10	-1.14502
47946506	chr11:47946506:T:C	1.66927e-05	-1.03664e-10	-1.10247	0.000173505	-1.03664e-10	-1.10616
47946566	chr11:47946566:A:G	9.40354e-05	0.626228	-2.27101e-10	0.000586476	0.111765	-2.27101e-10
47946906	chr11:47946906:G:T	2.20864e-05	-0.822482	-2.27101e-10	0.000200424	-0.96193	-2.27101e-10
47947191	chr11:47947191:C:G	1.69859e-05	-1.03664e-10	-1.08506	0.000169752	-1.03664e-10	-1.12803
47947600	chr11:47947600:T:C	0.00017127	2.30616	-1.08036	5.93603e-05	-1.04566	-1.13308
47947619	chr11:47947619:A:G	0.0021251	4.87209	-1.12796	0.000873752	1.64202	-1.13159
47947627	chr11:47947627:T:C	0.000699325	3.46823	-0.835559	0.000454331	0.694494	-0.838035
47948369	chr11:47948369:T:G	1.6253e-05	-1.03664e-10	-1.12917	0.000172948	-1.03664e-10	-1.10938
47949314	chr11:47949314:C:T	0.000262594	2.65137	-0.998198	0.000236721	0.176221	-0.971705
47949540	chr11:47949540:G:A	0.00180171	4.7134	-1.13435	0.000777167	1.53095	-1.13767
47949694	chr11:47949694:T:A	0.000367478	1.75156	0.237657	0.0011334	0.384616	0.385995
47949802	chr11:47949802:A:T	1.76435e-05	-1.03664e-10	-1.04707	0.000193199	-1.03664e-10	-0.998645
47949815	chr11:47949815:A:G	1.70395e-05	-1.03664e-10	-1.08191	0.000177469	-1.03664e-10	-1.08357
47950106	chr11:47950106:C:T	0.00121041	4.11695	-0.935677	0.000659729	1.1728	-0.94334
47950197	chr11:47950197:A:G	3.21125e-05	-1.03664e-10	-0.448198	0.000342614	-1.03664e-10	-0.425762
47950328	chr11:47950328:T:C	1.7415e-05	-1.03664e-10	-1.06011	0.000181975	-1.03664e-10	-1.0585
47950729	chr11:47950729:T:G	3.0828e-05	-1.03664e-10	-0.489021	0.00030921	-1.03664e-10	-0.528346
47950831	chr11:47950831:A:G	0.00183364	4.71996	-1.12334	0.000790662	1.53761	-1.12711
47951358	chr11:47951358:T:A	2.6636e-05	-1.03664e-10	-0.635179	0.000260688	-1.03664e-10	-0.699044
47951537	chr11:47951537:C:T	4.05356e-06	-1.52973	-0.988121	5.00939e-05	-1.41617	-0.932295
47951724	chr11:47951724:C:T	1.79428e-05	-1.03664e-10	-1.03025	0.00017951	-1.03664e-10	-1.07214
47951764	chr11:47951764:T:C	1.76886e-05	-1.03664e-10	-1.04452	0.000193795	-1.03664e-10	-0.995565
47951925	chr11:47951925:G:A	3.73957e-06	-1.44899	-1.14948	5.24006e-05	-1.16898	-1.13447
47952028	chr11:47952028:AAG:A	4.74952e-06	-1.2358	-1.1236	3.91053e-05	-1.44211	-1.154
47952051	chr11:47952051:A:G	1.79338e-05	-1.03664e-10	-1.03075	0.000197003	-1.03664e-10	-0.97915
47952104	chr11:47952104:G:A	1.74573e-05	-1.03664e-10	-1.05768	0.000189971	-1.03664e-10	-1.0155
47952282	chr11:47952282:T:C	1.6558e-05	-1.03664e-10	-1.11057	0.000169173	-1.03664e-10	-1.13145
47952648	chr11:47952648:G:A	2.08245e-05	-1.03664e-10	-0.881313	0.000205539	-1.03664e-10	-0.936732
47953853	chr11:47953853:G:C	1.67237e-05	-1.03664e-10	-1.10062	0.000168217	-1.03664e-10	-1.13711
47954080	chr11:47954080:T:A	0.000485299	3.33654	-1.06922	0.00033103	0.612734	-1.07289
47954686	chr11:47954686:T:A	1.77188e-05	-1.03664e-10	-1.04282	0.000194184	-1.03664e-10	-0.993562
47955251	chr11:47955251:C:T	1.08526e-05	-1.53304	-2.27101e-10	0.000115093	-1.51663	-2.27101e-10
47955330	chr11:47955330:A:G	3.64398e-06	-1.53221	-1.09215	4.33969e-05	-1.43524	-1.05674
47955712	chr11:47955712:T:C	3.23202e-05	-1.03664e-10	-0.441752	0.000390988	-1.03664e-10	-0.293689
47955902	chr11:47955902:A:G	0.000299541	2.80456	-1.01975	0.000252991	0.265952	-0.994965
47956701	chr11:47956701:C:T	1.7958e-05	-1.03664e-10	-1.02941	0.000179607	-1.03664e-10	-1.07159
47957465	chr11:47957465:T:C	0.000241904	2.65161	-1.08051	0.000197566	0.109617	-1.08591
47958100	chr11:47958100:A:G	1.30258e-05	-1.35051	-2.27101e-10	0.000172399	-1.11256	-2.27101e-10
47958899	chr11:47958899:C:A	1.37615e-05	-1.29557	-2.27101e-10	0.000127537	-1.41396	-2.27101e-10
47958909	chr11:47958909:G:T	1.31412e-05	-1.34169	-2.27101e-10	0.000113494	-1.53061	-2.27101e-10
47959016	chr11:47959016:T:G	4.85421e-06	-1.20048	-1.13712	3.84691e-05	-1.46102	-1.15149
47960136	chr11:47960136:C:G	1.84287e-05	-1.03664e-10	-1.00353	0.000188376	-1.03664e-10	-1.02393
47960555	chr11:47960555:C:CA	1.18346e-05	-1.44641	-2.27101e-10	0.000114744	-1.51966	-2.27101e-10
47961091	chr11:47961091:G:A	1.72389e-05	-1.03664e-10	-1.07027	0.000178961	-1.03664e-10	-1.0752
47961217	chr11:47961217:TC:T	0.00166986	4.63219	-1.12914	0.000752611	1.49289	-1.13171
47961925	chr11:47961925:G:A	0.000681942	2.45479	0.152711	0.000281819	-0.431385	-0.189717
47962729	chr11:47962729:T:C	1.64154e-05	-1.03664e-10	-1.11923	0.000171061	-1.03664e-10	-1.12035
47962938	chr11:47962938:T:C	1.2543e-05	-1.38828	-2.27101e-10	0.000143887	-1.29334	-2.27101e-10
47962998	chr11:47962998:C:T	1.58676e-05	-1.03664e-10	-1.15316	0.000165338	-1.03664e-10	-1.15437
47963231	chr11:47963231:C:T	1.6722e-05	-1.03664e-10	-1.10072	0.000180252	-1.03664e-10	-1.06801
47963917	chr11:47963917:T:A	1.81845e-05	-1.03664e-10	-1.01688	0.000200205	-1.03664e-10	-0.963027
47964566	chr11:47964566:A:G	1.7169e-05	-1.03664e-10	-1.07434	0.000186232	-1.03664e-10	-1.03537
47964692	chr11:47964692:T:A	0.000834817	3.81089	-1.00112	0.000473603	0.904373	-1.00637
47965442	chr11:47965442:A:T	0.000309637	2.8549	-1.03694	0.000144946	-0.189615	-1.09639
47965500	chr11:47965500:C:T	2.05442e-05	-1.03664e-10	-0.894866	0.000200549	-1.03664e-10	-0.961309
47966078	chr11:47966078:A:G	0.000209742	2.36136	-0.932922	0.00196463	2.14198	-0.821287
47966297	chr11:47966297:C:A	2.75867e-05	-1.03664e-10	-0.60011	0.000288535	-1.03664e-10	-0.597551
47966431	chr11:47966431:C:T	2.01384e-05	-1.03664e-10	-0.914816	0.000197097	-1.03664e-10	-0.978673
47966682	chr11:47966682:C:T	2.06673e-05	-1.03664e-10	-0.888891	0.000219553	-1.03664e-10	-0.870775
47966728	chr11:47966728:T:C	1.6064e-05	-1.03664e-10	-1.14086	0.000169672	-1.03664e-10	-1.1285
47966913	chr11:47966913:G:A	1.77573e-05	-1.03664e-10	-1.04065	0.000174944	-1.03664e-10	-1.0979
47966944	chr11:47966944:G:A	0.000470119	3.22082	-0.985281	0.000332522	0.535163	-0.990825
47967004	chr11:47967004:T:C	0.000459346	3.21263	-1.00027	0.000325742	0.529398	-1.00566
47967225	chr11:47967225:A:G	0.000266177	1.66672	-2.27101e-10	0.00230296	1.47958	-2.27101e-10
47967451	chr11:47967451:C:T	0.000813517	2.65439	0.129531	0.000307841	-0.323805	-0.208979
47967987	chr11:47967987:C:T	3.83344e-05	-1.03664e-10	-0.271096	0.000367697	-1.03664e-10	-0.355108
47968129	chr11:47968129:C:A	1.73079e-05	-1.03664e-10	-1.06628	0.000188075	-1.03664e-10	-1.02553
47968284	chr11:47968284:G:C	0.00038693	3.07937	-1.03857	0.000299543	0.453752	-1.01386
47968728	chr11:47968728:G:A	1.69891e-05	-1.03664e-10	-1.08487	0.000181854	-1.03664e-10	-1.05916
47969177	chr11:47969177:C:T	2.08684e-05	-1.03664e-10	-0.879207	0.000215029	-1.03664e-10	-0.891593
47969237	chr11:47969237:G:A	1.10356e-05	-1.51632	-2.27101e-10	0.000113218	-1.53305	-2.27101e-10
47969309	chr11:47969309:G:A	0.00054563	3.41686	-1.03237	0.00036276	0.666862	-1.03549
47969627	chr11:47969627:G:A	1.10594e-05	-1.51416	-2.27101e-10	0.000113231	-1.53294	-2.27101e-10
47970011	chr11:47970011:A:G	1.63757e-05	-1.03664e-10	-1.12164	0.000170651	-1.03664e-10	-1.12275
47970659	chr11:47970659:C:T	0.00175233	4.68974	-1.13848	0.00077554	1.53172	-1.14052
47971663	chr11:47971663:T:C	1.08754e-05	-1.53094	-2.27101e-10	0.000113249	-1.53278	-2.27101e-10
47971952	chr11:47971952:G:A	0.000547315	3.43235	-1.04477	0.000362118	0.677312	-1.04771
47972110	chr11:47972110:G:C	0.00193605	4.78153	-1.13057	0.000835996	1.59927	-1.13301
47972172	chr11:47972172:A:G	1.6476e-05	-1.03664e-10	-1.11554	0.000171201	-1.03664e-10	-1.11953
47972254	chr11:47972254:C:T	1.63061e-05	-1.03664e-10	-1.1259	0.000165956	-1.03664e-10	-1.15064
47972561	chr11:47972561:C:A	1.8098e-05	-1.03664e-10	-1.02164	0.000199084	-1.03664e-10	-0.968638
47973259	chr11:47973259:A:G	1.81736e-05	-1.03664e-10	-1.01747	0.000200061	-1.03664e-10	-0.963747
47973706	chr11:47973706:G:A	1.82067e-05	-1.03664e-10	-1.01565	0.0001823	-1.03664e-10	-1.05671
47973950	chr11:47973950:C:G	1.64004e-05	-1.03664e-10	-1.12014	0.000166338	-1.03664e-10	-1.14835
47974313	chr11:47974313:C:T	2.35529e-05	-0.758194	-2.27101e-10	0.000208755	-0.921208	-2.27101e-10
47975378	chr11:47975378:C:A	1.97992e-05	-1.03664e-10	-0.931801	0.000221209	-1.03664e-10	-0.863257
47975923	chr11:47975923:T:C	0.0018206	4.67487	-1.08539	0.000812194	1.52724	-1.08986
47976558	chr11:47976558:T:C	2.64801e-05	-1.03664e-10	-0.641049	0.000302544	-1.03664e-10	-0.550142
47976702	chr11:47976702:CTTGGTTTATTAGCCTT:C	0.000238394	1.55648	-2.27101e-10	0.000940434	0.583975	-2.27101e-10
47977625	chr11:47977625:C:T	1.96819e-05	-1.03664e-10	-0.937741	0.000207828	-1.03664e-10	-0.925657
47977666	chr11:47977666:C:T	4.11494e-06	-1.3596	-1.14322	4.32332e-05	-1.34911	-1.14665
47977899	chr11:47977899:G:T	1.78133e-05	-1.03664e-10	-1.0375	0.000184514	-1.03664e-10	-1.04464
47978277	chr11:47978277:C:T	1.58517e-05	-1.03664e-10	-1.15416	0.000166799	-1.03664e-10	-1.14558
47978817	chr11:47978817:C:T	1.58528e-05	-1.03664e-10	-1.1541	0.000166864	-1.03664e-10	-1.14518
47979091	chr11:47979091:C:T	1.72703e-05	-1.03664e-10	-1.06846	0.000186181	-1.03664e-10	-1.03565
47979228	chr11:47979228:T:C	0.000561177	3.49053	-1.07794	0.000232355	0.217416	-1.03152
47979286	chr11:47979286:G:A	2.46835e-05	-1.03664e-10	-0.711308	0.000258226	-1.03664e-10	-0.708531
47979530	chr11:47979530:A:G	2.69408e-05	-0.623801	-2.27101e-10	0.000246283	-0.755886	-2.27101e-10
47979919	chr11:47979919:G:C	1.93839e-05	-1.03664e-10	-0.952998	0.000186717	-1.03664e-10	-1.03277
47980050	chr11:47980050:G:A	7.31407e-05	-1.03664e-10	0.374942	0.000847608	-1.03664e-10	0.480052
47981171	chr11:47981171:G:T	2.64309e-05	-1.03664e-10	-0.642911	0.000258777	-1.03664e-10	-0.706401
47981349	chr11:47981349:G:A	1.77002e-05	-1.03664e-10	-1.04387	0.000176738	-1.03664e-10	-1.0877
47981643	chr11:47981643:T:A	7.43606e-05	-1.03664e-10	0.391483	0.000862219	-1.03664e-10	0.497143
47981644	chr11:47981644:C:T	7.40421e-05	-1.03664e-10	0.387191	0.000858409	-1.03664e-10	0.492714
47981788	chr11:47981788:C:T	2.64712e-05	-1.03664e-10	-0.641385	0.000259147	-1.03664e-10	-0.70497
47982069	chr11:47982069:C:CA	1.77744e-05	-1.03664e-10	-1.03969	0.000185637	-1.03664e-10	-1.03857
47982372	chr11:47982372:A:G	2.00596e-05	-1.03664e-10	-0.918736	0.0002106	-1.03664e-10	-0.912409
47983613	chr11:47983613:C:T	2.50823e-05	-1.03664e-10	-0.69528	0.000285247	-1.03664e-10	-0.609012
47984229	chr11:47984229:G:A	1.71592e-05	-1.03664e-10	-1.07491	0.000177967	-1.03664e-10	-1.08077
47984508	chr11:47984508:T:C	1.76417e-05	-1.03664e-10	-1.04718	0.000190878	-1.03664e-10	-1.01073
47984543	chr11:47984543:T:C	1.6557e-05	-1.03664e-10	-1.11064	0.000180706	-1.03664e-10	-1.0655
47984908	chr11:47984908:G:A	1.59818e-05	-1.03664e-10	-1.14599	0.00017041	-1.03664e-10	-1.12416
47985494	chr11:47985494:A:G	1.82758e-05	-1.03664e-10	-1.01186	0.000190928	-1.03664e-10	-1.01047
47985723	chr11:47985723:C:T	1.60282e-05	-1.03664e-10	-1.1431	0.00016534	-1.03664e-10	-1.15436
47986585	chr11:47986585:C:T	1.58626e-05	-1.03664e-10	-1.15348	0.000165346	-1.03664e-10	-1.15433
47987522	chr11:47987522:C:T	5.47288e-05	-1.4796	1.56455	0.000470996	-1.53169	1.42417
47987664	chr11:47987664:A:G	2.4983e-05	-0.699249	-2.27101e-10	0.000319851	-0.494513	-2.27101e-10
47987702	chr11:47987702:G:GT	1.8492e-05	-1.03664e-10	-1.0001	0.000180161	-1.03664e-10	-1.06852
47987985	chr11:47987985:T:C	3.75711e-05	0.799725	-1.09093	0.000503473	0.999085	-1.03992
47988110	chr11:47988110:G:C	1.97175e-05	-1.03664e-10	-0.935938	0.000208213	-1.03664e-10	-0.923804
47988580	chr11:47988580:G:A	1.63241e-05	-1.03664e-10	-1.1248	0.000167092	-1.03664e-10	-1.14382
47988713	chr11:47988713:A:G	1.99557e-05	-1.03664e-10	-0.923926	0.000223355	-1.03664e-10	-0.853606
47989129	chr11:47989129:C:T	1.58506e-05	-1.03664e-10	-1.15423	0.000166084	-1.03664e-10	-1.14987
47989344	chr11:47989344:G:A	1.82007e-05	-1.03664e-10	-1.01598	0.000181603	-1.03664e-10	-1.06054
47989349	chr11:47989349:C:T	0.000123123	0.895738	-2.27101e-10	0.000417378	-0.228375	-2.27101e-10
47989620	chr11:47989620:A:T	1.85413e-05	-1.03664e-10	-0.997444	0.000189442	-1.03664e-10	-1.01829
47989657	chr11:47989657:A:T	3.23727e-05	-1.03664e-10	-0.440128	0.000301328	-1.03664e-10	-0.554168
47989731	chr11:47989731:C:G	7.79659e-05	1.58679	-1.14796	7.18041e-05	-0.93509	-1.05334
47990259	chr11:47990259:G:A	1.62693e-05	-1.03664e-10	-1.12816	0.000165838	-1.03664e-10	-1.15136
47990342	chr11:47990342:C:T	1.58494e-05	-1.03664e-10	-1.15431	0.000166605	-1.03664e-10	-1.14674
47991011	chr11:47991011:C:T	5.12759e-05	-1.03664e-10	0.0197785	0.000448069	-1.03664e-10	-0.157419
47991085	chr11:47991085:C:G	2.50826e-05	-1.03664e-10	-0.695268	0.000285257	-1.03664e-10	-0.608978
47991465	chr11:47991465:C:T	0.000382419	2.47551	-0.446435	0.000494095	0.402376	-0.462016
47991533	chr11:47991533:A:G	1.74864e-05	-1.03664e-10	-1.05602	0.000175098	-1.03664e-10	-1.09702
47991604	chr11:47991604:A:G	1.7257e-05	-1.03664e-10	-1.06922	0.000179126	-1.03664e-10	-1.07428
47991893	chr11:47991893:T:A	1.69077e-05	-1.03664e-10	-1.08968	0.00018186	-1.03664e-10	-1.05913
47992237	chr11:47992237:G:A	0.000461547	3.29904	-1.0819	0.000206474	0.104559	-1.03675
47993316	chr11:47993316:C:T	3.51415e-06	-1.52969	-1.13095	4.1839e-05	-1.41993	-1.10861
47993596	chr11:47993596:G:A	1.91723e-05	-1.03664e-10	-0.963975	0.000195485	-1.03664e-10	-0.986881
47994672	chr11:47994672:T:A	3.1076e-05	-1.03664e-10	-0.481008	0.000300452	-1.03664e-10	-0.557079
47994844	chr11:47994844:G:A	1.69328e-05	-1.03664e-10	-1.08819	0.000182173	-1.03664e-10	-1.05741
47995595	chr11:47995595:G:A	0.000392741	2.56832	-0.512611	0.000494471	0.468393	-0.527272
47995753	chr11:47995753:G:A	0.000288513	2.3325	-0.5852	0.000397447	0.321351	-0.598656
47996530	chr11:47996530:C:T	1.83581e-05	-1.03664e-10	-1.00737	0.000202439	-1.03664e-10	-0.951929
47996544	chr11:47996544:T:C	1.60596e-05	-1.03664e-10	-1.14114	0.000169299	-1.03664e-10	-1.1307
47996548	chr11:47996548:A:G	2.55531e-05	-1.03664e-10	-0.676684	0.000267353	-1.03664e-10	-0.673798
47996828	chr11:47996828:G:A	1.59784e-05	-1.03664e-10	-1.1462	0.000165341	-1.03664e-10	-1.15436
47996843	chr11:47996843:G:A	1.10151e-05	-1.51817	-2.27101e-10	0.000122288	-1.45599	-2.27101e-10
47997355	chr11:47997355:T:A	1.70569e-05	-1.03664e-10	-1.08089	0.000183385	-1.03664e-10	-1.05078
47997609	chr11:47997609:T:C	1.81041e-05	-1.03664e-10	-1.02131	0.000198178	-1.03664e-10	-0.973202
47997797	chr11:47997797:G:A	1.63435e-05	-1.03664e-10	-1.12361	0.000167212	-1.03664e-10	-1.1431
47997845	chr11:47997845:T:G	1.60301e-05	-1.03664e-10	-1.14297	0.000171112	-1.03664e-10	-1.12005
47998216	chr11:47998216:C:T	1.58876e-05	-1.03664e-10	-1.1519	0.000168845	-1.03664e-10	-1.13339
47998651	chr11:47998651:T:C	1.09398e-05	-1.52504	-2.27101e-10	0.000113367	-1.53174	-2.27101e-10
47998991	chr11:47998991:A:G	1.63905e-05	-1.03664e-10	-1.12074	0.000179279	-1.03664e-10	-1.07343
47999013	chr11:47999013:T:G	1.67111e-05	-1.03664e-10	-1.10137	0.000167881	-1.03664e-10	-1.13911
48000226	chr11:48000226:A:G	0.00028797	-0.79552	2.54093	0.000946233	-1.47533	2.06545
48000311	chr11:48000311:T:A	1.3228e-05	-0.182383	-1.15272	0.000211131	0.184269	-1.09416
48000382	chr11:48000382:A:G	1.61856e-05	-1.03664e-10	-1.13332	0.000175969	-1.03664e-10	-1.09206
48000513	chr11:48000513:G:C	1.60924e-05	-1.03664e-10	-1.1391	0.000174114	-1.03664e-10	-1.10266
48000560	chr11:48000560:C:T	2.21631e-05	-1.03664e-10	-0.819013	0.000235929	-1.03664e-10	-0.798837
48000633	chr11:48000633:A:G	1.60919e-05	-1.03664e-10	-1.13913	0.000174102	-1.03664e-10	-1.10273
48000960	chr11:48000960:C:T	5.86482e-05	-1.52706	1.68118	0.000547083	-1.49564	1.53787
48001230	chr11:48001230:T:A	3.25716e-05	-1.03664e-10	-0.434003	0.000398187	-1.03664e-10	-0.275445
48002509	chr11:48002509:C:G	1.70024e-05	-1.03664e-10	-1.08409	0.00016953	-1.03664e-10	-1.12934
48003111	chr11:48003111:G:T	1.89531e-05	-1.03664e-10	-0.975474	0.000188888	-1.03664e-10	-1.02121
48003192	chr11:48003192:A:T	1.13068e-05	-1.49204	-2.27101e-10	0.000118932	-1.48381	-2.27101e-10
48003193	chr11:48003193:T:G	1.85713e-05	-1.03664e-10	-0.995826	0.000205204	-1.03664e-10	-0.938363
48003341	chr11:48003341:A:G	0.00034853	3.0124	-1.07612	0.000177023	-0.056332	-1.02975
48003424	chr11:48003424:T:C	1.62476e-05	-1.03664e-10	-1.1295	0.00017678	-1.03664e-10	-1.08746
48003444	chr11:48003444:T:C	1.60751e-05	-1.03664e-10	-1.14017	0.000173756	-1.03664e-10	-1.10471
48003488	chr11:48003488:T:A	2.2521e-05	-0.802996	-2.27101e-10	0.000284513	-0.611589	-2.27101e-10
48003558	chr11:48003558:C:T	3.49816e-05	-1.03664e-10	-0.362621	0.000426278	-1.03664e-10	-0.207276
48003667	chr11:48003667:T:C	1.12035e-05	-1.50122	-2.27101e-10	0.000140482	-1.31729	-2.27101e-10
48003842	chr11:48003842:T:A	2.65922e-05	-1.03664e-10	-0.636827	0.000260291	-1.03664e-10	-0.700567
48004122	chr11:48004122:C:T	6.18053e-05	0.206545	-2.27101e-10	0.000412129	-0.24103	-2.27101e-10
48004181	chr11:48004181:C:T	1.62497e-05	-1.03664e-10	-1.12937	0.000176812	-1.03664e-10	-1.08728
48004538	chr11:48004538:C:T	1.58551e-05	-1.03664e-10	-1.15395	0.00016589	-1.03664e-10	-1.15104
48005082	chr11:48005082:CATG:C	6.47237e-06	-0.899121	-1.15078	0.000137182	-0.263425	-1.07763
48006116	chr11:48006116:C:T	2.36722e-05	-1.03664e-10	-0.753144	0.000252732	-1.03664e-10	-0.730039
48006284	chr11:48006284:G:A	0.000289673	2.38857	-0.637264	0.000361788	0.366674	-0.737983
48006556	chr11:48006556:G:A	1.62794e-05	-1.03664e-10	-1.12754	0.000177626	-1.03664e-10	-1.08269
48006559	chr11:48006559:C:T	1.62719e-05	-1.03664e-10	-1.128	0.000177492	-1.03664e-10	-1.08344
48006791	chr11:48006791:G:T	8.70118e-05	1.7019	-1.1533	7.6103e-05	-0.84751	-1.08277
48006972	chr11:48006972:T:C	1.63558e-05	-1.03664e-10	-1.12286	0.000175805	-1.03664e-10	-1.09299
48007137	chr11:48007137:G:A	2.00873e-05	-1.03664e-10	-0.917357	0.00022491	-1.03664e-10	-0.846666
48007649	chr11:48007649:C:T	1.73057e-05	-1.03664e-10	-1.06641	0.000186353	-1.03664e-10	-1.03472
48008013	chr11:48008013:G:A	2.03016e-05	-1.03664e-10	-0.906744	0.000203988	-1.03664e-10	-0.944307
48009040	chr11:48009040:A:G	1.65155e-05	-1.03664e-10	-1.11314	0.000171672	-1.03664e-10	-1.11678
48009088	chr11:48009088:A:G	1.69907e-05	-1.03664e-10	-1.08478	0.000192154	-1.03664e-10	-1.00407
48009478	chr11:48009478:C:T	1.59572e-05	-1.03664e-10	-1.14754	0.000165381	-1.03664e-10	-1.15412
48009539	chr11:48009539:C:T	1.12904e-05	-1.49349	-2.27101e-10	0.000115895	-1.50968	-2.27101e-10
48010778	chr11:48010778:C:T	1.36038e-05	-1.3071	-2.27101e-10	0.000131202	-1.38563	-2.27101e-10
48012112	chr11:48012112:G:C	1.60827e-05	-1.03664e-10	-1.1397	0.000171485	-1.03664e-10	-1.11787
48012367	chr11:48012367:A:G	0.000189876	2.40544	-1.07651	0.00174259	2.24076	-1.04
48012579	chr11:48012579:G:A	1.28247e-05	-1.36607	-2.27101e-10	0.000117703	-1.4942	-2.27101e-10
48013081	chr11:48013081:G:A	1.20116e-05	-1.43157	-2.27101e-10	0.000136805	-1.34381	-2.27101e-10
48013446	chr11:48013446:A:G	1.8887e-05	0.0129457	-0.991913	0.000255567	0.201528	-0.92041
48013513	chr11:48013513:G:A	1.66107e-05	-1.03664e-10	-1.10739	0.000172613	-1.03664e-10	-1.11131
48013557	chr11:48013557:A:G	1.45256e-05	-0.207604	-1.03393	0.000191756	-0.0375817	-0.968562
48013922	chr11:48013922:G:A	1.52676e-05	-0.171743	-1.01997	0.000202465	-0.000751584	-0.951046
48014579	chr11:48014579:C:A	1.68782e-05	-1.03664e-10	-1.09142	0.000175121	-1.03664e-10	-1.09689
48014709	chr11:48014709:T:A	1.89745e-05	-1.03664e-10	-0.974347	0.000193585	-1.03664e-10	-0.996649
48015510	chr11:48015510:T:C	1.85397e-05	-0.99753	-2.27101e-10	0.000244571	-0.762863	-2.27101e-10
48017751	chr11:48017751:G:A	1.60406e-05	-1.03664e-10	-1.14232	0.00016536	-1.03664e-10	-1.15424
48018082	chr11:48018082:T:C	0.000565258	2.7128	-0.292965	0.00067221	0.628353	-0.380149
48018367	chr11:48018367:G:A	1.94237e-05	-1.03664e-10	-0.950948	0.000216201	-1.03664e-10	-0.886158
48018488	chr11:48018488:G:A	1.73357e-05	-1.03664e-10	-1.06467	0.000176369	-1.03664e-10	-1.08979
48018709	chr11:48018709:C:T	3.75543e-05	-0.291656	-2.27101e-10	0.000480988	-0.0865236	-2.27101e-10
48020244	chr11:48020244:C:T	2.07513e-05	-1.03664e-10	-0.884836	0.000233104	-1.03664e-10	-0.810881
48020351	chr11:48020351:G:A	1.65433e-05	-1.03664e-10	-1.11146	0.000177281	-1.03664e-10	-1.08463
48021021	chr11:48021021:A:G	3.88327e-05	-1.03664e-10	-0.258182	0.00035727	-1.03664e-10	-0.383875
48021501	chr11:48021501:T:G	1.66059e-05	-1.03664e-10	-1.10769	0.000178372	-1.03664e-10	-1.0785
48022207	chr11:48022207:TA:T	0.00020392	-1.00963	2.40992	0.000896009	-1.41837	1.95395
48022315	chr11:48022315:T:G	1.63743e-05	-1.03664e-10	-1.12173	0.000166573	-1.03664e-10	-1.14693
48022549	chr11:48022549:C:A	1.77482e-05	-1.03664e-10	-1.04116	0.000183624	-1.03664e-10	-1.04948
48022854	chr11:48022854:A:C	3.22373e-05	-1.03664e-10	-0.444321	0.000390255	-1.03664e-10	-0.295566
48023018	chr11:48023018:G:A	1.67466e-05	-1.03664e-10	-1.09925	0.000170032	-1.03664e-10	-1.12638
48023079	chr11:48023079:G:A	1.91521e-05	-1.03664e-10	-0.965033	0.000212707	-1.03664e-10	-0.902452
48023511	chr11:48023511:C:T	1.59106e-05	-1.03664e-10	-1.15046	0.000166479	-1.03664e-10	-1.1475
48023909	chr11:48023909:A:C	2.05523e-05	-1.03664e-10	-0.894471	0.000199755	-1.03664e-10	-0.965275
48024258	chr11:48024258:C:T	1.61866e-05	-1.03664e-10	-1.13326	0.000169573	-1.03664e-10	-1.12908
48024418	chr11:48024418:G:A	1.79053e-05	-1.03664e-10	-1.03235	0.000178997	-1.03664e-10	-1.075
48024816	chr11:48024816:C:T	0.000168835	1.22575	-0.0142776	0.000617821	0.0552923	0.10854
48024857	chr11:48024857:C:T	1.64912e-05	-1.03664e-10	-1.11462	0.000177853	-1.03664e-10	-1.08141
48025748	chr11:48025748:A:G	2.09178e-05	-1.03664e-10	-0.876844	0.000206753	-1.03664e-10	-0.93084
48026892	chr11:48026892:C:T	1.59347e-05	-1.03664e-10	-1.14895	0.000165441	-1.03664e-10	-1.15375
48027200	chr11:48027200:G:A	2.79466e-05	-0.587148	-2.27101e-10	0.000343865	-0.422119	-2.27101e-10
48027488	chr11:48027488:A:G	2.24183e-05	-1.03664e-10	-0.807568	0.000239264	-1.03664e-10	-0.784799
48027905	chr11:48027905:G:A	2.13335e-05	-1.03664e-10	-0.857166	0.000226133	-1.03664e-10	-0.841243
48028096	chr11:48028096:A:T	1.66262e-05	-1.03664e-10	-1.10646	0.000178463	-1.03664e-10	-1.07799
48028329	chr11:48028329:A:G	1.67205e-05	-1.03664e-10	-1.10081	0.000176542	-1.03664e-10	-1.08881
48028495	chr11:48028495:A:G	1.86789e-05	-1.03664e-10	-0.990048	0.000216687	-1.03664e-10	-0.883914
48028611	chr11:48028611:T:G	1.56956e-05	-1.16406	-2.27101e-10	0.000134733	-1.35907	-2.27101e-10
48028667	chr11:48028667:C:T	1.58484e-05	-1.03664e-10	-1.15438	0.00016587	-1.03664e-10	-1.15116
48028753	chr11:48028753:T:C	1.96669e-05	-1.03664e-10	-0.938505	0.000207989	-1.03664e-10	-0.92488
48028839	chr11:48028839:G:A	3.85096e-05	-0.533321	0.266786	0.000113415	-1.52791	-0.00340551
48029009	chr11:48029009:A:T	1.63406e-05	-1.03664e-10	-1.12379	0.000171227	-1.03664e-10	-1.11937
48029443	chr11:48029443:A:G	4.16291e-06	-1.38059	-1.11064	4.33054e-05	-1.34003	-1.15406
48030514	chr11:48030514:C:T	0.000178905	1.26941	-2.27101e-10	0.000739683	0.343854	-2.27101e-10
48030649	chr11:48030649:A:T	1.59094e-05	-1.03664e-10	-1.15054	0.000165417	-1.03664e-10	-1.1539
48030782	chr11:48030782:G:C	0.000122142	1.6247	-0.736954	7.52414e-05	-0.971441	-0.970224
48030800	chr11:48030800:GCT:G	1.81247e-05	-1.03664e-10	-1.02017	0.000176553	-1.03664e-10	-1.08874
48030993	chr11:48030993:T:C	0.000104357	0.730374	-2.27101e-10	0.000740031	0.344326	-2.27101e-10
48031096	chr11:48031096:C:T	1.09023e-05	-1.52847	-2.27101e-10	0.000136025	-1.34953	-2.27101e-10
48031124	chr11:48031124:G:A	1.51966e-05	-1.19637	-2.27101e-10	0.000132737	-1.374	-2.27101e-10
48031167	chr11:48031167:G:T	2.45031e-05	0.434839	-1.15348	0.00032214	0.656637	-1.14402
48031331	chr11:48031331:TC:T	1.69514e-05	-1.03664e-10	-1.08709	0.000191108	-1.03664e-10	-1.00953
48031471	chr11:48031471:A:G	1.34818e-05	-0.184438	-1.13166	0.000171204	0.0252508	-1.14476
48031571	chr11:48031571:G:A	6.07862e-05	1.34138	-1.15146	0.000579417	1.24572	-1.14606
48031595	chr11:48031595:G:A	1.66961e-05	-1.03664e-10	-1.10227	0.00017699	-1.03664e-10	-1.08627
48031636	chr11:48031636:C:T	1.72076e-05	-1.03664e-10	-1.07209	0.00018145	-1.03664e-10	-1.06139
48032377	chr11:48032377:A:G	1.77431e-05	-1.03664e-10	-1.04145	0.000203907	-1.03664e-10	-0.944705
48033021	chr11:48033021:C:T	3.76985e-06	-1.52842	-1.06198	4.30276e-05	-1.39961	-1.10091
48033242	chr11:48033242:G:A	2.10862e-05	0.280396	-1.14922	0.000271547	0.496143	-1.15437
48033365	chr11:48033365:G:A	3.88894e-05	-1.03664e-10	-0.256722	0.00045396	-1.03664e-10	-0.144358
48033595	chr11:48033595:C:T	7.03844e-05	0.336529	-2.27101e-10	0.000574009	0.0902785	-2.27101e-10
48033824	chr11:48033824:G:A	1.81664e-05	-1.03664e-10	-1.01787	0.000200146	-1.03664e-10	-0.963321
48033895	chr11:48033895:G:A	2.3193e-05	-1.03664e-10	-0.773593	0.000229561	-1.03664e-10	-0.826196
48033938	chr11:48033938:C:T	3.02735e-05	-1.03664e-10	-0.507171	0.0003033	-1.03664e-10	-0.547643
48034578	chr11:48034578:T:G	2.22495e-05	0.338924	-1.15405	0.000289775	0.558373	-1.15164
48034652	chr11:48034652:T:G	2.04159e-05	-1.03664e-10	-0.90113	0.000194009	-1.03664e-10	-0.99446
48035379	chr11:48035379:C:T	1.97994e-05	-1.03664e-10	-0.931791	0.000198719	-1.03664e-10	-0.970476
48036088	chr11:48036088:G:A	9.95202e-05	1.70765	-1.02473	7.29905e-05	-0.842486	-1.12955
48036714	chr11:48036714:T:G	2.06289e-05	0.187359	-1.07811	8.73764e-05	-0.691204	-1.10094
48036761	chr11:48036761:A:C	0.000110607	-1.26843	2.05698	0.000721711	-1.34986	1.66912
48037069	chr11:48037069:T:C	2.85388e-05	-0.566178	-2.27101e-10	0.000176006	-1.09185	-2.27101e-10
48037075	chr11:48037075:G:C	1.59071e-05	-1.03664e-10	-1.15068	0.000165918	-1.03664e-10	-1.15087
48037104	chr11:48037104:T:C	0.000203196	-0.8163	2.21303	0.000791878	-1.4867	1.89874
48037308	chr11:48037308:A:C	1.70848e-05	-1.03664e-10	-1.07925	0.000173741	-1.03664e-10	-1.1048
48037599	chr11:48037599:T:G	1.58589e-05	-1.03664e-10	-1.15371	0.000165763	-1.03664e-10	-1.15181
48037902	chr11:48037902:T:C	3.60375e-05	0.323255	-0.656139	0.00014174	-0.588746	-0.71963
48037972	chr11:48037972:C:T	2.13835e-05	-1.03664e-10	-0.854822	0.000213041	-1.03664e-10	-0.900882
48038382	chr11:48038382:C:A	1.58939e-05	-1.03664e-10	-1.15151	0.000165345	-1.03664e-10	-1.15433
48038402	chr11:48038402:A:G	1.61588e-05	-1.03664e-10	-1.13498	0.000167159	-1.03664e-10	-1.14342
48038610	chr11:48038610:G:C	3.09173e-05	-1.03664e-10	-0.486127	0.000296717	-1.03664e-10	-0.56959
48039177	chr11:48039177:T:C	1.61582e-05	-1.03664e-10	-1.13501	0.000167153	-1.03664e-10	-1.14346
48039186	chr11:48039186:A:G	1.58505e-05	-1.03664e-10	-1.15424	0.000166616	-1.03664e-10	-1.14668
48039274	chr11:48039274:T:C	1.58545e-05	-1.03664e-10	-1.15399	0.000165867	-1.03664e-10	-1.15118
48039551	chr11:48039551:G:A	1.93722e-05	-1.03664e-10	-0.953604	0.000231948	-1.03664e-10	-0.815853
48040266	chr11:48040266:C:T	1.82035e-05	-1.03664e-10	-1.01583	0.000181777	-1.03664e-10	-1.05959
48040285	chr11:48040285:G:A	1.59605e-05	-1.03664e-10	-1.14733	0.000165348	-1.03664e-10	-1.15432
48040331	chr11:48040331:A:G	1.82802e-05	-1.03664e-10	-1.01162	0.000201697	-1.03664e-10	-0.9556
48040540	chr11:48040540:C:T	1.86234e-05	-1.03664e-10	-0.993024	0.000199336	-1.03664e-10	-0.967374
48040563	chr11:48040563:A:G	1.61256e-05	-1.03664e-10	-1.13704	0.000165852	-1.03664e-10	-1.15127
48040854	chr11:48040854:G:A	1.2381e-05	-1.40128	-2.27101e-10	0.000117008	-1.50013	-2.27101e-10
48040897	chr11:48040897:C:T	0.000105059	1.73992	-1.00284	7.47947e-05	-0.827999	-1.11962
48040922	chr11:48040922:A:G	1.85444e-05	-1.03664e-10	-0.997277	0.000205127	-1.03664e-10	-0.938739
48041301	chr11:48041301:G:A	3.18342e-05	-1.03664e-10	-0.456901	0.000340063	-1.03664e-10	-0.433236
48041324	chr11:48041324:G:A	1.70661e-05	-1.03664e-10	-1.08035	0.000179852	-1.03664e-10	-1.07023
48042542	chr11:48042542:G:C	1.59683e-05	-1.03664e-10	-1.14684	0.000169736	-1.03664e-10	-1.12812
48042642	chr11:48042642:G:A	0.000200511	1.38342	-2.27101e-10	0.000858171	0.492437	-2.27101e-10
48042648	chr11:48042648:G:A	4.60646e-05	-1.03664e-10	-0.0873983	0.000405343	-1.03664e-10	-0.257633
48042666	chr11:48042666:T:C	2.57529e-05	-1.03664e-10	-0.668894	0.000268291	-1.03664e-10	-0.670296
48042761	chr11:48042761:T:G	2.76727e-05	-1.03664e-10	-0.596998	0.00026972	-1.03664e-10	-0.664984
48043710	chr11:48043710:A:T	1.97108e-05	-1.03664e-10	-0.936277	0.000201814	-1.03664e-10	-0.955022
48044690	chr11:48044690:G:A	1.71765e-05	-1.03664e-10	-1.0739	0.000187372	-1.03664e-10	-1.02927
48044822	chr11:48044822:C:T	0.000248442	-0.690005	2.28777	0.000736928	-1.5301	1.87023
48045524	chr11:48045524:C:T	6.3498e-05	-1.03664e-10	0.233566	0.000771693	-1.03664e-10	0.38622
48045584	chr11:48045584:G:A	0.000231605	1.52759	-2.27101e-10	0.000968242	0.613116	-2.27101e-10
48045776	chr11:48045776:C:G	4.74928e-05	1.0088	-1.06566	0.000771674	1.39421	-1.00802
48045954	chr11:48045954:G:A	1.65128e-05	-1.03664e-10	-1.11331	0.000179547	-1.03664e-10	-1.07193
48046191	chr11:48046191:T:C	1.59861e-05	-1.03664e-10	-1.14573	0.000165385	-1.03664e-10	-1.15409
48046262	chr11:48046262:G:A	2.20814e-05	0.257496	-1.08021	9.20388e-05	-0.637494	-1.10266
48046329	chr11:48046329:C:T	1.59127e-05	-1.03664e-10	-1.15033	0.000165832	-1.03664e-10	-1.15139
48046548	chr11:48046548:T:C	1.60845e-05	-1.03664e-10	-1.13959	0.000165687	-1.03664e-10	-1.15227
48046917	chr11:48046917:T:A	1.58097e-05	-1.15682	-2.27101e-10	0.000137948	-1.33549	-2.27101e-10
48047296	chr11:48047296:A:AT	1.59229e-05	-1.03664e-10	-1.14969	0.000169091	-1.03664e-10	-1.13193
48048341	chr11:48048341:C:T	3.53227e-05	-1.03664e-10	-0.352917	0.000334479	-1.03664e-10	-0.449792
48048729	chr11:48048729:G:A	2.00542e-05	-1.03664e-10	-0.919005	0.000192109	-1.03664e-10	-1.00431
48049607	chr11:48049607:G:A	2.25134e-05	-1.03664e-10	-0.803334	0.000227938	-1.03664e-10	-0.833292
48050165	chr11:48050165:C:T	6.62021e-05	1.4128	-1.13754	0.000630859	1.31123	-1.12652
48051346	chr11:48051346:C:T	1.18633e-05	-0.294264	-1.14973	0.000104033	-0.474075	-1.14358
48051968	chr11:48051968:C:T	1.84671e-05	-1.03664e-10	-1.00145	0.000204057	-1.03664e-10	-0.943968
48052849	chr11:48052849:G:A	1.62033e-05	-1.03664e-10	-1.13223	0.000168608	-1.03664e-10	-1.13479
48053602	chr11:48053602:A:G	8.27347e-06	-0.735926	-1.06846	9.15961e-05	-0.621741	-1.12324
48054292	chr11:48054292:G:A	2.99003e-05	-1.03664e-10	-0.519575	0.000312056	-1.03664e-10	-0.519185
48054448	chr11:48054448:CT:C	2.62199e-05	-1.03664e-10	-0.650924	0.000264841	-1.03664e-10	-0.683238
48054767	chr11:48054767:A:G	1.58693e-05	-1.03664e-10	-1.15306	0.000166528	-1.03664e-10	-1.1472
48055196	chr11:48055196:A:AT	2.27946e-05	-1.03664e-10	-0.79092	0.000239955	-1.03664e-10	-0.781915
48055665	chr11:48055665:G:T	1.76431e-05	-1.03664e-10	-1.0471	0.000193629	-1.03664e-10	-0.996423
48056270	chr11:48056270:C:A	3.57637e-05	-1.03664e-10	-0.340509	0.000356585	-1.03664e-10	-0.385793
48056572	chr11:48056572:T:G	2.81028e-05	-1.03664e-10	-0.581572	0.000334117	-1.03664e-10	-0.450876
48056875	chr11:48056875:C:A	4.38974e-05	-1.43333	1.29774	0.000405695	-1.2198	0.963036
48056981	chr11:48056981:A:G	2.77158e-05	-1.03664e-10	-0.595442	0.000289396	-1.03664e-10	-0.59457
48057293	chr11:48057293:C:T	8.76056e-05	0.638669	-0.0832667	0.00062853	0.330999	-0.149982
48057352	chr11:48057352:T:A	6.42415e-05	1.38288	-1.13767	0.000611593	1.28038	-1.12668
48058152	chr11:48058152:C:T	8.49274e-05	0.512887	0.011467	0.000620339	0.219014	-0.0511141
48058489	chr11:48058489:G:A	6.27768e-05	0.222142	-2.27101e-10	0.000463604	-0.123335	-2.27101e-10
48058896	chr11:48058896:T:C	4.33015e-05	0.482591	-0.631847	0.000338052	0.206164	-0.645331
48058979	chr11:48058979:G:T	6.42574e-05	-1.53193	1.77738	0.000611603	-1.47509	1.62881
48059181	chr11:48059181:G:A	4.03062e-05	0.395067	-0.616004	0.000310958	0.112287	-0.634997
48059323	chr11:48059323:A:G	1.85692e-05	-1.03664e-10	-0.995941	0.000205431	-1.03664e-10	-0.937256
48059396	chr11:48059396:T:C	1.58905e-05	-1.03664e-10	-1.15172	0.000166139	-1.03664e-10	-1.14954
48059618	chr11:48059618:A:T	1.03135e-05	-0.66056	-0.923429	0.000186468	0.0314021	-1.06551
48059700	chr11:48059700:G:C	3.12827e-05	0.558156	-1.03253	0.000240027	0.304075	-1.08569
48060469	chr11:48060469:A:T	2.83782e-05	-1.03664e-10	-0.571821	0.00032445	-1.03664e-10	-0.480234
48060765	chr11:48060765:A:T	1.8309e-05	-1.03664e-10	-1.01005	0.000211008	-1.03664e-10	-0.910471
48061671	chr11:48061671:C:T	1.62504e-05	-1.03664e-10	-1.12932	0.000168532	-1.03664e-10	-1.13524
48061938	chr11:48061938:T:A	4.12646e-05	0.565388	-0.762826	0.000288668	0.286687	-0.883776
48062121	chr11:48062121:A:G	1.61052e-05	-1.03664e-10	-1.1383	0.000171545	-1.03664e-10	-1.11752
48062151	chr11:48062151:G:A	6.17568e-05	0.20576	-2.27101e-10	0.000456832	-0.138052	-2.27101e-10
48062499	chr11:48062499:C:T	4.64032e-05	-0.0159833	-0.0640909	8.16523e-05	-1.45859	-0.401311
48062903	chr11:48062903:A:G	1.66946e-05	-1.03664e-10	-1.10236	0.000176686	-1.03664e-10	-1.08799
48063637	chr11:48063637:G:A	0.000120114	0.0266443	0.84435	0.0031684	1.18126	0.617355
48063835	chr11:48063835:C:T	2.3979e-05	-1.03664e-10	-0.740264	0.000235842	-1.03664e-10	-0.799205
48064296	chr11:48064296:A:G	6.04921e-05	0.185069	-2.27101e-10	0.000448459	-0.15655	-2.27101e-10
48064401	chr11:48064401:G:A	0.000362274	1.95345	0.0215088	0.0104691	3.0911	-0.0972855
48064416	chr11:48064416:C:T	0.000271981	1.68535	0.00293798	0.00752581	2.77823	-0.114503
48064665	chr11:48064665:G:A	6.28657e-05	0.223557	-2.27101e-10	0.000464188	-0.122077	-2.27101e-10
48064753	chr11:48064753:A:T	1.60255e-05	-1.03664e-10	-1.14326	0.000170226	-1.03664e-10	-1.12524
48064977	chr11:48064977:G:GGGC	1.12324e-05	-1.49864	-2.27101e-10	0.000127398	-1.41505	-2.27101e-10
48065293	chr11:48065293:T:C	6.97588e-05	0.327601	-2.27101e-10	0.000509943	-0.0280678	-2.27101e-10
48065913	chr11:48065913:C:A	1.73805e-05	-1.03664e-10	-1.0621	0.000190141	-1.03664e-10	-1.0146
48066318	chr11:48066318:CTTTCCACTTG:C	0.000196814	1.36482	-2.27101e-10	0.000610609	0.15209	-2.27101e-10
48066641	chr11:48066641:G:A	2.86147e-05	-1.03664e-10	-0.563523	0.000276943	-1.03664e-10	-0.638555
48066893	chr11:48066893:C:T	5.26717e-05	0.0466359	-2.27101e-10	0.000396055	-0.280814	-2.27101e-10
48067763	chr11:48067763:C:T	0.000103733	1.87781	-1.15343	0.000898508	1.68829	-1.14992
48067963	chr11:48067963:G:C	0.000101173	1.78634	-1.08695	0.000965736	1.68141	-1.07089
48068112	chr11:48068112:A:G	4.32083e-05	-1.03664e-10	-0.15141	0.000403404	-1.03664e-10	-0.262429
48068163	chr11:48068163:CTGAA:C	1.61919e-05	-1.03664e-10	-1.13293	0.000165473	-1.03664e-10	-1.15356
48068195	chr11:48068195:C:T	1.88446e-05	-1.03664e-10	-0.981217	0.000182559	-1.03664e-10	-1.05529
48068323	chr11:48068323:TC:T	6.55795e-05	0.265819	-2.27101e-10	0.000482209	-0.0839902	-2.27101e-10
48068510	chr11:48068510:C:T	2.46399e-05	-0.713076	-2.27101e-10	0.000158631	-1.19579	-2.27101e-10
48068511	chr11:48068511:G:A	1.64448e-05	-1.03664e-10	-1.11744	0.000173521	-1.03664e-10	-1.10607
48068748	chr11:48068748:G:A	1.88015e-05	-1.03664e-10	-0.983507	0.000207919	-1.03664e-10	-0.925219
48068926	chr11:48068926:G:A	1.67416e-05	-1.03664e-10	-1.09955	0.000187231	-1.03664e-10	-1.03002
48069048	chr11:48069048:A:G	4.5143e-05	0.490197	-0.597805	0.00032857	0.189147	-0.656764
48069146	chr11:48069146:C:A	1.97282e-05	-1.03664e-10	-0.935394	0.000189043	-1.03664e-10	-1.02039
48069480	chr11:48069480:C:T	0.000146021	1.85962	-0.793314	8.91402e-05	-0.772029	-1.00013
48069641	chr11:48069641:C:T	1.7652e-05	-1.03664e-10	-1.0466	0.000180789	-1.03664e-10	-1.06503
48069736	chr11:48069736:C:T	1.74922e-05	-1.03664e-10	-1.05569	0.000172756	-1.03664e-10	-1.11049
48069751	chr11:48069751:T:G	4.01692e-05	-1.43863	1.21429	0.000332455	-1.20691	0.751045
48070080	chr11:48070080:T:C	1.21004e-05	-1.42421	-2.27101e-10	0.00014603	-1.27856	-2.27101e-10
48070137	chr11:48070137:T:C	4.09512e-05	-1.43111	1.22605	0.000331457	-1.22028	0.761411
48070226	chr11:48070226:C:T	6.1195e-05	0.196622	-2.27101e-10	0.000452104	-0.148456	-2.27101e-10
48070375	chr11:48070375:G:A	1.99564e-05	-1.03664e-10	-0.923893	0.000190754	-1.03664e-10	-1.01138
48070424	chr11:48070424:G:C	0.000114386	-0.536971	1.35911	0.000255672	-1.53242	0.813952
48071419	chr11:48071419:C:T	1.97556e-05	-1.03664e-10	-0.934005	0.00018925	-1.03664e-10	-1.0193
48071784	chr11:48071784:A:G	1.58669e-05	-1.03664e-10	-1.15321	0.000165449	-1.03664e-10	-1.15371
48071839	chr11:48071839:T:G	1.66438e-05	-1.03664e-10	-1.1054	0.000175567	-1.03664e-10	-1.09435
48071893	chr11:48071893:C:T	4.47758e-05	-1.40757	1.2918	0.000384919	-1.26214	0.952805
48072105	chr11:48072105:A:G	5.79009e-05	1.28341	-1.14212	0.00055469	1.18864	-1.1326
48072315	chr11:48072315:C:A	6.65357e-05	0.280295	-2.27101e-10	0.000488562	-0.0709012	-2.27101e-10
48072867	chr11:48072867:C:T	0.000111972	0.800802	-2.27101e-10	0.00069498	0.281516	-2.27101e-10
48073217	chr11:48073217:A:G	4.00753e-05	-1.42499	1.19831	0.00032018	-1.23114	0.737661
48073327	chr11:48073327:C:T	4.26241e-05	-1.44026	1.27523	0.000352888	-1.20446	0.808241
48073433	chr11:48073433:C:T	1.93743e-05	-1.03664e-10	-0.953496	0.000186473	-1.03664e-10	-1.03408
48073607	chr11:48073607:G:A	4.74988e-05	-1.03664e-10	-0.0567398	0.000435455	-1.03664e-10	-0.185976
48073610	chr11:48073610:T:G	1.62088e-05	-1.03664e-10	-1.13189	0.000165509	-1.03664e-10	-1.15334
48073992	chr11:48073992:A:G	2.03074e-05	0.241823	-1.14828	0.000159253	-0.0761809	-1.11569
48074004	chr11:48074004:G:A	3.57562e-05	-1.03664e-10	-0.34072	0.000403605	-1.03664e-10	-0.261929
48074552	chr11:48074552:A:C	1.61952e-05	-1.03664e-10	-1.13273	0.000169888	-1.03664e-10	-1.12723
48075116	chr11:48075116:A:C	2.86432e-05	-1.03664e-10	-0.562527	0.00034148	-1.03664e-10	-0.429078
48075140	chr11:48075140:G:T	9.64065e-06	-1.22923	-0.422229	6.60526e-05	-1.46915	-0.602768
48075144	chr11:48075144:G:T	8.91164e-05	1.61749	-1.04499	0.000528072	1.11762	-1.11075
48075221	chr11:48075221:A:G	3.20178e-05	-1.03664e-10	-0.451152	0.000333825	-1.03664e-10	-0.451749
48075258	chr11:48075258:T:C	0.000128538	-0.443657	1.38244	0.000264383	-1.5279	0.842935
48075303	chr11:48075303:C:A	1.62028e-05	-1.03664e-10	-1.13226	0.000171196	-1.03664e-10	-1.11956
48075386	chr11:48075386:A:G	4.55802e-05	-1.47036	1.37239	0.0004702	-1.14194	1.03273
48075599	chr11:48075599:G:T	5.47603e-05	1.23397	-1.14845	0.000564502	1.20155	-1.12797
48075855	chr11:48075855:C:G	2.74301e-05	-1.03664e-10	-0.605803	0.000319111	-1.03664e-10	-0.496826
48075914	chr11:48075914:A:G	4.18574e-05	-1.41452	1.23134	0.000323819	-1.2481	0.765915
48075928	chr11:48075928:C:T	5.9633e-05	-0.32324	0.494006	0.000129097	-1.51439	0.112584
48076068	chr11:48076068:C:T	4.29209e-05	-1.41252	1.25443	0.00032961	-1.25102	0.78656
48076325	chr11:48076325:TG:T	1.66354e-05	-1.03664e-10	-1.10591	0.000176412	-1.03664e-10	-1.08955
48076364	chr11:48076364:T:C	1.53552e-05	-1.18599	-2.27101e-10	0.000213837	-0.897152	-2.27101e-10
48076396	chr11:48076396:A:G	4.21295e-05	-1.46969	1.29299	0.00038126	-1.13998	0.821093
48076583	chr11:48076583:A:G	2.75304e-05	-1.03664e-10	-0.602154	0.000278345	-1.03664e-10	-0.633506
48076728	chr11:48076728:G:A	5.70716e-05	-1.40669	1.53355	0.000438028	-1.26448	1.0844
48076944	chr11:48076944:T:C	1.38259e-05	-1.35167	0.0607696	0.000279399	-0.827306	0.197582
48077039	chr11:48077039:G:A	2.04674e-05	-1.03664e-10	-0.89861	0.000194563	-1.03664e-10	-0.991609
48077690	chr11:48077690:G:A	1.20861e-05	-1.42539	-2.27101e-10	0.000115421	-1.51378	-2.27101e-10
48077758	chr11:48077758:A:G	1.18756e-05	-1.44296	-2.27101e-10	0.000117836	-1.49307	-2.27101e-10
48078127	chr11:48078127:T:C	2.68523e-05	-1.03664e-10	-0.627093	0.000279518	-1.03664e-10	-0.629301
48078292	chr11:48078292:A:G	6.02666e-05	1.33475	-1.15342	0.000576451	1.24428	-1.14975
48078340	chr11:48078340:G:T	6.34144e-05	0.232248	-2.27101e-10	0.000466397	-0.11733	-2.27101e-10
48078400	chr11:48078400:C:T	6.30347e-06	-1.30382	-0.772525	6.44911e-05	-1.30561	-0.790227
48078658	chr11:48078658:A:G	3.43704e-05	-1.03664e-10	-0.380248	0.000342664	-1.03664e-10	-0.425617
48078707	chr11:48078707:A:G	1.67673e-05	-1.03664e-10	-1.09801	0.000186676	-1.03664e-10	-1.03299
48078940	chr11:48078940:T:G	1.86094e-05	-1.03664e-10	-0.993777	0.000180861	-1.03664e-10	-1.06464
48079285	chr11:48079285:T:C	8.90902e-05	0.249132	0.323074	0.000121693	-1.39064	-0.0702287
48079416	chr11:48079416:G:A	1.80624e-05	0.130762	-1.15438	0.00013915	-0.186283	-1.14053
48079490	chr11:48079490:C:T	3.17451e-05	-1.03664e-10	-0.459704	0.000305476	-1.03664e-10	-0.540496
48079856	chr11:48079856:G:T	1.71366e-05	-1.03664e-10	-1.07623	0.000186843	-1.03664e-10	-1.0321
48080108	chr11:48080108:T:A	5.46875e-05	-1.4171	1.50129	0.000417078	-1.24776	1.01866
48080171	chr11:48080171:C:T	0.000173165	2.18586	-0.94906	9.72539e-05	-0.59498	-1.09006
48080214	chr11:48080214:A:G	6.0801e-05	-0.280834	0.470998	0.000127409	-1.50821	0.0932486
48080295	chr11:48080295:C:T	2.38302e-05	-1.03664e-10	-0.746489	0.000243574	-1.03664e-10	-0.766946
48080654	chr11:48080654:G:A	2.05753e-05	-1.03664e-10	-0.893354	0.000217084	-1.03664e-10	-0.882083
48080798	chr11:48080798:T:C	6.66835e-05	-0.241105	0.523618	0.00013371	-1.50226	0.135566
48080926	chr11:48080926:C:T	8.97691e-05	-0.287399	0.867197	0.000213873	-1.50819	0.611207
48080953	chr11:48080953:C:T	7.39545e-05	0.386007	-2.27101e-10	0.000535469	0.0207753	-2.27101e-10
48081095	chr11:48081095:G:A	3.00284e-05	-1.03664e-10	-0.515299	0.000320412	-1.03664e-10	-0.492759
48081254	chr11:48081254:C:T	8.53388e-05	0.196589	0.332597	0.000122754	-1.39604	-0.0561419
48081315	chr11:48081315:G:A	4.96779e-05	-1.41055	1.39867	0.000375624	-1.25708	0.923301
48081449	chr11:48081449:G:T	2.28422e-05	-1.03664e-10	-0.788833	0.000250623	-1.03664e-10	-0.738416
48082094	chr11:48082094:G:C	2.39948e-05	-1.03664e-10	-0.739606	0.00025775	-1.03664e-10	-0.710378
48082374	chr11:48082374:G:C	2.92562e-05	-1.03664e-10	-0.541353	0.000312015	-1.03664e-10	-0.519317
48082419	chr11:48082419:T:G	2.92538e-05	-1.03664e-10	-0.541435	0.000311981	-1.03664e-10	-0.519424
48082442	chr11:48082442:G:T	1.62755e-05	-1.03664e-10	-1.12778	0.000166023	-1.03664e-10	-1.15024
48083003	chr11:48083003:A:G	9.73226e-05	0.164102	0.496486	0.000140385	-1.40415	0.0861689
48083058	chr11:48083058:G:C	1.72522e-05	-1.03664e-10	-1.0695	0.000175348	-1.03664e-10	-1.0956
48083730	chr11:48083730:T:C	1.32332e-05	-1.33472	-2.27101e-10	0.000152941	-1.23232	-2.27101e-10
48083893	chr11:48083893:G:A	1.68072e-05	-1.03664e-10	-1.09564	0.000187391	-1.03664e-10	-1.02917
48083954	chr11:48083954:T:A	2.33186e-05	-0.768193	-2.27101e-10	0.000168409	-1.13597	-2.27101e-10
48084010	chr11:48084010:G:A	6.33598e-05	0.231386	-2.27101e-10	0.000465909	-0.118377	-2.27101e-10
48084496	chr11:48084496:C:T	6.62525e-05	0.276031	-2.27101e-10	0.0004849	-0.0784243	-2.27101e-10
48084715	chr11:48084715:T:G	0.00129479	3.05995	0.188706	0.000296203	-0.380033	-0.191289
48084800	chr11:48084800:G:A	4.32419e-05	-0.150634	-2.27101e-10	0.000685764	0.268167	-2.27101e-10
48084827	chr11:48084827:C:T	1.12597e-05	-1.49622	-2.27101e-10	0.000114453	-1.5222	-2.27101e-10
48084934	chr11:48084934:G:A	0.00468975	4.16702	0.368671	0.000613294	0.236531	-0.0800545
48085210	chr11:48085210:C:G	1.86122e-05	-1.03664e-10	-0.993624	0.000206022	-1.03664e-10	-0.934384
48085652	chr11:48085652:C:T	3.86215e-05	-0.359431	0.0957976	9.28952e-05	-1.52076	-0.210136
48086024	chr11:48086024:A:C	1.70816e-05	-1.03664e-10	-1.07944	0.000169436	-1.03664e-10	-1.12989
48087008	chr11:48087008:A:C	1.1019e-05	-1.51782	-2.27101e-10	0.000122554	-1.45381	-2.27101e-10
48087217	chr11:48087217:C:T	3.00284e-05	-1.03664e-10	-0.515299	0.000320412	-1.03664e-10	-0.492759
48088023	chr11:48088023:C:T	1.83972e-05	-1.00524	-2.27101e-10	0.000144512	-1.289	-2.27101e-10
48088046	chr11:48088046:A:G	0.00126087	2.88953	0.332585	0.000311395	-0.463179	-0.0581258
48088241	chr11:48088241:G:A	4.81843e-05	-1.38547	1.34306	0.000392268	-1.29458	1.00416
48088396	chr11:48088396:A:G	4.36817e-05	-1.3821	1.24159	0.000314053	-1.29614	0.783333
48088440	chr11:48088440:G:A	6.6498e-05	0.279729	-2.27101e-10	0.000487975	-0.0721038	-2.27101e-10
48088491	chr11:48088491:A:G	6.48536e-05	0.254689	-2.27101e-10	0.000476174	-0.0965832	-2.27101e-10
48088745	chr11:48088745:C:T	7.29057e-05	0.371724	-2.27101e-10	0.000528925	0.00848042	-2.27101e-10
48089181	chr11:48089181:G:A	4.88961e-05	-1.03664e-10	-0.027746	0.000516239	-1.03664e-10	-0.0157962
48089663	chr11:48089663:C:T	1.67848e-05	-1.03664e-10	-1.09697	0.000176513	-1.03664e-10	-1.08897
48090171	chr11:48090171:C:A	1.75572e-05	-1.03664e-10	-1.05198	0.000174614	-1.03664e-10	-1.09979
48090374	chr11:48090374:A:T	1.66378e-05	-1.03664e-10	-1.10577	0.000173851	-1.03664e-10	-1.10417
48090881	chr11:48090881:G:C	4.17778e-05	-0.185077	-2.27101e-10	0.00032211	-0.487474	-2.27101e-10
48090916	chr11:48090916:C:T	0.000623089	3.6273	-1.11005	0.000165997	0.000978381	-1.15138
48091371	chr11:48091371:T:C	4.59699e-05	-0.0894563	-2.27101e-10	0.000350106	-0.40413	-2.27101e-10
48091680	chr11:48091680:A:G	0.000717704	3.73747	-1.07885	0.000176932	0.0540219	-1.14062
48091977	chr11:48091977:G:A	5.74257e-06	-1.52683	-0.642705	6.93816e-05	-1.5155	-0.507247
48092483	chr11:48092483:G:A	1.58506e-05	-1.03664e-10	-1.15423	0.000165544	-1.03664e-10	-1.15313
48092590	chr11:48092590:T:C	0.00061312	3.59421	-1.09309	0.000162808	-0.0235789	-1.14621
48092657	chr11:48092657:T:A	1.90832e-05	-1.03664e-10	-0.968635	0.000201212	-1.03664e-10	-0.958007
48092864	chr11:48092864:C:T	8.88284e-05	-1.03664e-10	0.569263	0.000904129	-1.03664e-10	0.544606
48092931	chr11:48092931:G:C	1.62648e-05	-1.03664e-10	-1.12844	0.000167502	-1.03664e-10	-1.14137
48093299	chr11:48093299:G:A	1.62923e-05	-1.03664e-10	-1.12675	0.000166088	-1.03664e-10	-1.14985
48093537	chr11:48093537:C:T	0.000290304	2.89895	-1.14546	0.000110886	-0.404125	-1.14974
48093727	chr11:48093727:A:T	0.000706477	3.61303	-0.970183	0.00017582	-0.0145479	-1.07836
48093866	chr11:48093866:C:T	1.63295e-05	-1.03664e-10	-1.12447	0.000167988	-1.03664e-10	-1.13848
48094054	chr11:48094054:A:G	8.35545e-06	-0.965003	-0.829527	5.73866e-05	-1.3416	-0.870961
48094285	chr11:48094285:T:C	0.000369854	3.1406	-1.14494	0.000133829	-0.280327	-1.08548
48094589	chr11:48094589:G:C	2.48207e-05	-1.03664e-10	-0.705764	0.000285509	-1.03664e-10	-0.608093
48094593	chr11:48094593:T:C	1.60343e-05	-1.03664e-10	-1.14272	0.000165346	-1.03664e-10	-1.15433
48094680	chr11:48094680:T:C	1.61658e-05	-1.03664e-10	-1.13454	0.000166433	-1.03664e-10	-1.14777
48094834	chr11:48094834:C:T	1.65978e-05	-1.03664e-10	-1.10817	0.000170254	-1.03664e-10	-1.12508
48094983	chr11:48094983:G:A	3.92072e-05	-0.248582	-2.27101e-10	0.000304135	-0.544896	-2.27101e-10
48095010	chr11:48095010:G:A	1.86719e-05	-1.03664e-10	-0.990421	0.000185609	-1.03664e-10	-1.03872
48095926	chr11:48095926:C:T	2.77883e-05	0.555657	-1.14849	4.97827e-05	-1.25407	-1.10063
48095967	chr11:48095967:GA:G	1.585e-05	-1.03664e-10	-1.15427	0.000165563	-1.03664e-10	-1.15301
48095994	chr11:48095994:G:A	1.62994e-05	-1.03664e-10	-1.12632	0.000167763	-1.03664e-10	-1.13982
48096265	chr11:48096265:C:T	1.60237e-05	-1.03664e-10	-1.14338	0.000165341	-1.03664e-10	-1.15436
48096321	chr11:48096321:A:G	0.000389574	3.199	-1.15139	0.000134894	-0.250919	-1.10696
48096454	chr11:48096454:C:T	1.59321e-05	-1.03664e-10	-1.14911	0.000166365	-1.03664e-10	-1.14819
48096608	chr11:48096608:C:T	1.10296e-05	-1.51686	-2.27101e-10	0.000114035	-1.52586	-2.27101e-10
48096725	chr11:48096725:T:C	6.14997e-05	-1.03664e-10	0.201589	0.000570102	-1.03664e-10	0.0834481
48096795	chr11:48096795:T:TA	0.000952493	3.99747	-1.05583	0.000206763	0.198719	-1.12951
48096822	chr11:48096822:A:T	1.60544e-05	-1.03664e-10	-1.14146	0.000165364	-1.03664e-10	-1.15422
48096899	chr11:48096899:G:T	1.69133e-05	-1.03664e-10	-1.08934	0.000176863	-1.03664e-10	-1.08699
48096918	chr11:48096918:A:AT	2.32374e-05	-1.03664e-10	-0.771679	0.000262931	-1.03664e-10	-0.690476
48097052	chr11:48097052:C:T	2.87611e-05	0.585485	-1.14391	5.09736e-05	-1.24304	-1.08802
48097205	chr11:48097205:G:A	6.9298e-06	-1.51857	-0.463047	8.3817e-05	-1.52631	-0.307423
48097614	chr11:48097614:T:C	1.89545e-05	0.146013	-1.12142	0.0001423	-0.175134	-1.1293
48097624	chr11:48097624:G:A	0.000170102	-1.03664e-10	1.21896	0.00170802	-1.03664e-10	1.18072
48097922	chr11:48097922:C:T	2.54635e-05	0.460509	-1.1407	4.90952e-05	-1.28811	-1.0805
48098139	chr11:48098139:G:A	0.000634531	3.51514	-0.979694	0.000165761	-0.0675075	-1.08431
48098337	chr11:48098337:C:T	2.90302e-05	-1.03664e-10	-0.549108	0.000279828	-1.03664e-10	-0.628193
48099325	chr11:48099325:A:G	1.23851e-05	-1.40095	-2.27101e-10	0.000116623	-1.50342	-2.27101e-10
48099584	chr11:48099584:T:C	0.000123362	0.897682	-2.27101e-10	0.00109938	0.740138	-2.27101e-10
48100669	chr11:48100669:G:T	2.50468e-05	-1.03664e-10	-0.696696	0.000266506	-1.03664e-10	-0.67697
48100907	chr11:48100907:A:G	3.04901e-05	-1.03664e-10	-0.500042	0.000348568	-1.03664e-10	-0.408534
48100950	chr11:48100950:A:C	0.000167807	-1.03664e-10	1.20537	0.0016851	-1.03664e-10	1.16721
48101647	chr11:48101647:A:G	2.98871e-05	-1.03664e-10	-0.520017	0.000324888	-1.03664e-10	-0.478887
48102108	chr11:48102108:A:G	0.000232984	1.53353	-2.27101e-10	0.00057632	0.0942966	-2.27101e-10
48102109	chr11:48102109:C:T	0.000232518	1.53152	-2.27101e-10	0.000575521	0.0929085	-2.27101e-10
48102116	chr11:48102116:G:T	4.11996e-05	-0.199015	-2.27101e-10	0.000317979	-0.500383	-2.27101e-10
48102198	chr11:48102198:A:C	4.38488e-05	-1.03664e-10	-0.136697	0.000409085	-1.03664e-10	-0.248445
48102605	chr11:48102605:T:A	7.82483e-05	-0.589211	1.03166	0.000268037	-1.43728	0.766042
48103685	chr11:48103685:G:A	1.69768e-05	-1.03664e-10	-1.0856	0.000184341	-1.03664e-10	-1.04558
48103728	chr11:48103728:C:A	1.60049e-05	-1.03664e-10	-1.14455	0.000165569	-1.03664e-10	-1.15298
48103819	chr11:48103819:G:A	0.000311868	2.97447	-1.14934	0.000120785	-0.368668	-1.09968
48104094	chr11:48104094:T:A	4.51364e-05	-0.107754	-2.27101e-10	0.000345041	-0.418703	-2.27101e-10
48104155	chr11:48104155:G:C	2.56224e-05	-1.03664e-10	-0.673978	0.000295622	-1.03664e-10	-0.573284
48104179	chr11:48104179:T:C	1.58913e-05	0.00270232	-1.15437	0.000121284	-0.309924	-1.15431
48104395	chr11:48104395:G:A	1.66622e-05	-1.03664e-10	-1.1043	0.000174206	-1.03664e-10	-1.10213
48105601	chr11:48105601:T:C	1.60133e-05	-1.03664e-10	-1.14403	0.000165338	-1.03664e-10	-1.15438
48105923	chr11:48105923:G:A	1.66582e-05	-1.03664e-10	-1.10454	0.000174163	-1.03664e-10	-1.10237
48106150	chr11:48106150:A:G	3.32114e-05	-1.03664e-10	-0.41455	0.000317099	-1.03664e-10	-0.503154
48106243	chr11:48106243:G:T	1.75098e-05	0.0675143	-1.1222	0.000132653	-0.2446	-1.13003
48106253	chr11:48106253:C:A	1.67053e-05	-1.03664e-10	-1.10172	0.00017466	-1.03664e-10	-1.09952
48106665	chr11:48106665:G:A	0.000172942	-1.03664e-10	1.23551	0.00173196	-1.03664e-10	1.19464
48106733	chr11:48106733:T:C	6.57965e-06	-1.51421	-0.51925	7.87902e-05	-1.52728	-0.368301
48107199	chr11:48107199:T:G	2.59092e-05	0.485227	-1.14807	4.86764e-05	-1.27769	-1.09948
48107332	chr11:48107332:G:T	1.7184e-05	-1.07346	-2.27101e-10	0.000204471	-0.941939	-2.27101e-10
48107597	chr11:48107597:A:G	1.68196e-05	-1.03664e-10	-1.0949	0.000182157	-1.03664e-10	-1.0575
48107751	chr11:48107751:C:T	1.13842e-05	-1.48521	-2.27101e-10	0.000129536	-1.39841	-2.27101e-10
48108397	chr11:48108397:A:C	8.66666e-05	0.564701	-0.0200765	0.00039127	-0.37656	0.0835899
48108465	chr11:48108465:A:G	1.81218e-05	-1.03664e-10	-1.02033	0.000192055	-1.03664e-10	-1.00459
48108597	chr11:48108597:CT:C	4.24777e-05	-0.168465	-2.27101e-10	0.000327025	-0.472332	-2.27101e-10
48109071	chr11:48109071:A:G	1.8028e-05	-1.03664e-10	-1.02552	0.000182851	-1.03664e-10	-1.0537
48109277	chr11:48109277:T:A	1.63566e-05	-1.03664e-10	-1.12281	0.000168078	-1.03664e-10	-1.13794
48109336	chr11:48109336:G:A	1.74928e-05	0.0667706	-1.12242	0.000132589	-0.244879	-1.13023
48109639	chr11:48109639:G:C	3.90212e-05	-1.03664e-10	-0.253337	0.000366822	-1.03664e-10	-0.35749
48110235	chr11:48110235:C:T	0.000137576	-1.03664e-10	1.00673	0.00138336	-1.03664e-10	0.969905
48110596	chr11:48110596:G:A	4.61307e-05	-0.0859652	-2.27101e-10	0.00035175	-0.399447	-2.27101e-10
48110645	chr11:48110645:G:A	4.07728e-06	-1.52086	-0.991159	4.49803e-05	-1.524	-0.932141
48110998	chr11:48110998:C:T	1.11814e-05	-0.405365	-1.09783	6.22301e-05	-1.06118	-1.07034
48111179	chr11:48111179:C:T	6.40501e-06	-1.51097	-0.549389	7.59799e-05	-1.52989	-0.402007
48111332	chr11:48111332:T:A	1.03577e-05	-0.465785	-1.11393	5.78561e-05	-1.10127	-1.10314
48111595	chr11:48111595:A:C	1.59361e-05	-1.03664e-10	-1.14886	0.000166023	-1.03664e-10	-1.15024
48111845	chr11:48111845:G:A	5.19565e-06	-1.1512	-1.11842	4.19388e-05	-1.42021	-1.10594
48111974	chr11:48111974:G:A	2.44231e-05	0.430676	-1.15259	4.70835e-05	-1.29496	-1.11548
48112017	chr11:48112017:C:T	1.88238e-05	-1.03664e-10	-0.982323	0.00018709	-1.03664e-10	-1.03078
48112156	chr11:48112156:T:C	4.48318e-05	-0.114526	-2.27101e-10	0.000343034	-0.424537	-2.27101e-10
48112709	chr11:48112709:A:G	4.82589e-05	-0.0408631	-2.27101e-10	0.000366135	-0.359365	-2.27101e-10
48113280	chr11:48113280:A:G	0.000165025	-1.03664e-10	1.18865	0.00165608	-1.03664e-10	1.14984
48113480	chr11:48113480:G:T	1.75959e-05	-1.03664e-10	-1.04978	0.000178978	-1.03664e-10	-1.07511
48113719	chr11:48113719:T:G	6.02068e-06	-1.52959	-0.592658	7.38698e-05	-1.5095	-0.450559
48113734	chr11:48113734:A:G	4.37516e-05	-0.138914	-2.27101e-10	0.000335661	-0.446265	-2.27101e-10
48114634	chr11:48114634:G:A	1.75944e-05	0.0631931	-1.11306	0.000133229	-0.248297	-1.122
48114676	chr11:48114676:A:T	1.81769e-05	-1.03664e-10	-1.01729	0.000192672	-1.03664e-10	-1.00138
48114890	chr11:48114890:C:T	8.14274e-05	-1.03664e-10	0.482269	0.00081509	-1.03664e-10	0.440931
48115438	chr11:48115438:G:A	0.000422266	3.18334	-1.05515	0.000133997	-0.242695	-1.12185
48115486	chr11:48115486:CTT:C	1.72882e-05	0.0512331	-1.11865	0.000131143	-0.259143	-1.12693
48115774	chr11:48115774:A:G	0.00014547	-1.03664e-10	1.06252	0.00146212	-1.03664e-10	1.02528
48115800	chr11:48115800:TG:T	1.76022e-05	-1.03664e-10	-1.04942	0.000186361	-1.03664e-10	-1.03468
48115950	chr11:48115950:G:A	0.000124435	0.906341	-2.27101e-10	0.00107671	0.719302	-2.27101e-10
48116053	chr11:48116053:A:G	0.000144575	-1.03664e-10	1.05635	0.00145336	-1.03664e-10	1.01926
48116130	chr11:48116130:G:A	1.59116e-05	-1.03664e-10	-1.1504	0.000165806	-1.03664e-10	-1.15155
48116684	chr11:48116684:G:C	1.70626e-05	-1.03664e-10	-1.08056	0.000187816	-1.03664e-10	-1.0269
48116822	chr11:48116822:T:C	1.66306e-05	-1.03664e-10	-1.1062	0.000178419	-1.03664e-10	-1.07823
48116884	chr11:48116884:A:G	4.65883e-05	-0.0760948	-2.27101e-10	0.000354853	-0.390663	-2.27101e-10
48117110	chr11:48117110:G:A	0.000144175	-1.03664e-10	1.05359	0.00144979	-1.03664e-10	1.01681
48117239	chr11:48117239:C:A	1.76234e-05	-1.03664e-10	-1.04821	0.000186599	-1.03664e-10	-1.03341
48117646	chr11:48117646:T:C	1.61008e-05	-1.03664e-10	-1.13858	0.000169055	-1.03664e-10	-1.13214
48118802	chr11:48118802:C:A	6.20257e-05	-0.641883	0.851989	0.000224691	-1.44642	0.598783
48118934	chr11:48118934:C:T	1.8451e-05	-1.00233	-2.27101e-10	0.000276833	-0.638952	-2.27101e-10
48118969	chr11:48118969:A:G	1.62741e-05	-1.03664e-10	-1.12787	0.000167164	-1.03664e-10	-1.14339
48119194	chr11:48119194:G:A	1.60972e-05	-1.03664e-10	-1.1388	0.00016635	-1.03664e-10	-1.14827
48119348	chr11:48119348:G:A	0.000445085	3.33481	-1.15399	0.000141307	-0.177611	-1.13382
48119700	chr11:48119700:G:A	2.99577e-05	0.632468	-1.15012	5.09971e-05	-1.22483	-1.10576
48119788	chr11:48119788:G:C	4.41407e-05	-0.13006	-2.27101e-10	0.000338313	-0.438394	-2.27101e-10
48119870	chr11:48119870:C:G	1.6042e-05	-1.03664e-10	-1.14223	0.000166871	-1.03664e-10	-1.14515
48120239	chr11:48120239:T:A	4.4365e-05	-0.124992	-2.27101e-10	0.000339831	-0.433917	-2.27101e-10
48120303	chr11:48120303:T:G	6.60668e-05	-0.714601	0.987825	0.000249193	-1.46897	0.724836
48120335	chr11:48120335:A:T	0.000136598	-1.03664e-10	0.999599	0.00137371	-1.03664e-10	0.962901
48120384	chr11:48120384:G:A	8.83246e-05	-1.03664e-10	0.563576	0.000896825	-1.03664e-10	0.536493
48120456	chr11:48120456:G:A	2.38564e-05	-1.03664e-10	-0.74539	0.000270484	-1.03664e-10	-0.662155
48120494	chr11:48120494:T:C	0.00038212	3.18201	-1.15371	0.000130528	-0.255192	-1.13559
48120504	chr11:48120504:C:T	1.71408e-05	-1.03664e-10	-1.07598	0.00017731	-1.03664e-10	-1.08447
48120685	chr11:48120685:C:T	2.52054e-05	-1.03664e-10	-0.690386	0.000287255	-1.03664e-10	-0.601997
48121225	chr11:48121225:A:G	1.66255e-05	-1.03664e-10	-1.1065	0.000181198	-1.03664e-10	-1.06278
48121336	chr11:48121336:G:A	4.51767e-05	-0.106863	-2.27101e-10	0.000345293	-0.417975	-2.27101e-10
48121798	chr11:48121798:C:CT	0.00014485	-1.03664e-10	1.05825	0.00145663	-1.03664e-10	1.02151
48122194	chr11:48122194:A:C	3.29933e-05	-1.03664e-10	-0.421139	0.0003795	-1.03664e-10	-0.323513
48122562	chr11:48122562:C:T	4.17713e-05	-0.185233	-2.27101e-10	0.000322856	-0.485161	-2.27101e-10
48122672	chr11:48122672:G:A	5.40476e-05	-0.808516	0.880938	0.000220604	-1.49239	0.626387
48122754	chr11:48122754:T:A	2.80026e-05	-1.03664e-10	-0.585147	0.00032292	-1.03664e-10	-0.484963
48122793	chr11:48122793:G:A	2.31429e-05	-1.28049	0.504731	0.000256203	-1.4325	0.716105
48123388	chr11:48123388:C:T	8.82315e-05	-1.03664e-10	0.562521	0.000896902	-1.03664e-10	0.53658
48123525	chr11:48123525:C:G	0.000469404	3.38838	-1.15436	0.000261299	0.453864	-1.15057
48123614	chr11:48123614:G:A	0.000229723	2.0167	-0.497268	0.000133005	-0.642408	-0.729575
48123695	chr11:48123695:T:C	5.89779e-05	-0.74721	0.906929	0.000201494	-1.48286	0.526254
48123823	chr11:48123823:A:C	6.57345e-06	-1.52944	-0.504966	8.13909e-05	-1.51023	-0.352877
48123893	chr11:48123893:C:T	1.86977e-05	-1.03664e-10	-0.989042	0.000197578	-1.03664e-10	-0.976235
48124194	chr11:48124194:C:T	0.000224786	-0.289329	1.78704	0.000658815	-1.27246	1.50054
48124540	chr11:48124540:T:C	4.80041e-05	1.10712	-1.15327	6.04943e-05	-1.02492	-1.1349
48124892	chr11:48124892:G:A	1.45629e-05	-1.23897	-2.27101e-10	0.000129187	-1.40111	-2.27101e-10
48124970	chr11:48124970:G:A	2.51853e-05	-1.03664e-10	-0.691182	0.000287343	-1.03664e-10	-0.601692
48125070	chr11:48125070:G:A	2.31533e-05	-1.35067	0.57537	0.000242374	-1.47548	0.703595
48125439	chr11:48125439:G:A	2.89491e-05	-1.03664e-10	-0.551905	0.000279039	-1.03664e-10	-0.631016
48125589	chr11:48125589:C:T	0.000137028	-1.03664e-10	1.00274	0.00137772	-1.03664e-10	0.965815
48125853	chr11:48125853:G:A	2.50319e-05	-1.03664e-10	-0.697293	0.00026634	-1.03664e-10	-0.677593
48126684	chr11:48126684:T:G	2.48987e-05	-1.03664e-10	-0.702628	0.000283681	-1.03664e-10	-0.614516
48126898	chr11:48126898:A:G	1.53864e-05	-1.28143	0.0974689	0.000172341	-1.43517	0.322274
48126923	chr11:48126923:A:G	5.56577e-05	0.101777	-2.27101e-10	0.000490957	-0.0660101	-2.27101e-10
48127054	chr11:48127054:T:C	5.27243e-05	1.18715	-1.13951	6.25511e-05	-0.972117	-1.15427
48127227	chr11:48127227:G:A	0.000139952	-0.599327	1.62318	0.000471445	-1.43398	1.32742
48127373	chr11:48127373:C:T	7.40375e-06	-1.52949	-0.385966	9.28558e-05	-1.51	-0.221319
48127443	chr11:48127443:CAT:C	1.59635e-05	-1.03664e-10	-1.14714	0.000167136	-1.03664e-10	-1.14356
48127800	chr11:48127800:G:A	1.70489e-05	-1.03664e-10	-1.08136	0.000175926	-1.03664e-10	-1.0923
48128020	chr11:48128020:C:T	4.63002e-05	-1.03664e-10	-0.0822978	0.000427047	-1.03664e-10	-0.205472
48128038	chr11:48128038:A:G	1.85366e-05	-1.03664e-10	-0.997699	0.000195808	-1.03664e-10	-0.985233
48128090	chr11:48128090:C:T	1.5945e-05	-1.03664e-10	-1.1483	0.000170635	-1.03664e-10	-1.12284
48128203	chr11:48128203:C:T	3.08773e-05	0.654973	-1.1424	4.9258e-05	-1.21275	-1.15254
48128291	chr11:48128291:A:G	0.000139974	-1.03664e-10	1.02401	0.00140612	-1.03664e-10	0.986222
48128552	chr11:48128552:G:A	1.70843e-05	-1.03664e-10	-1.07928	0.000185764	-1.03664e-10	-1.03789
48128800	chr11:48128800:CAG:C	2.43429e-05	-1.03664e-10	-0.725204	0.000258854	-1.03664e-10	-0.706104
48129024	chr11:48129024:G:A	0.000227793	2.16726	-0.656267	0.000127048	-0.564781	-0.853024
48129160	chr11:48129160:T:C	2.8428e-05	0.577762	-1.14783	4.80125e-05	-1.24162	-1.14929
48129230	chr11:48129230:A:G	0.000395425	2.06252	-2.27101e-10	0.00348552	1.89401	-2.27101e-10
48129267	chr11:48129267:G:T	2.17581e-05	-1.3221	0.484649	0.000224378	-1.45851	0.609476
48129312	chr11:48129312:C:T	4.87329e-05	-0.031088	-2.27101e-10	0.000368879	-0.351898	-2.27101e-10
48129735	chr11:48129735:C:G	1.08141e-05	-1.1095	-0.427089	9.93573e-05	-1.29747	-0.366174
48130269	chr11:48130269:C:A	0.000138896	-1.03664e-10	1.01629	0.00139462	-1.03664e-10	0.978008
48131079	chr11:48131079:T:A	1.61074e-05	-1.03664e-10	-1.13817	0.000172862	-1.03664e-10	-1.10988
48131467	chr11:48131467:A:G	1.61787e-05	-1.03664e-10	-1.13375	0.000166897	-1.03664e-10	-1.14499
48131961	chr11:48131961:A:G	1.61724e-05	-1.03664e-10	-1.13414	0.000166853	-1.03664e-10	-1.14525
48132392	chr11:48132392:G:A	1.5854e-05	-1.03664e-10	-1.15402	0.000165896	-1.03664e-10	-1.151
48132409	chr11:48132409:A:G	0.00169764	3.672	-0.152454	0.0234258	3.74553	0.0536966
48132688	chr11:48132688:A:G	1.60131e-05	-1.03664e-10	-1.14403	0.000168681	-1.03664e-10	-1.13436
48132759	chr11:48132759:G:A	1.65402e-05	-1.03664e-10	-1.11165	0.000167258	-1.03664e-10	-1.14283
48132962	chr11:48132962:G:C	3.83044e-05	-0.271879	-2.27101e-10	0.000297147	-0.568141	-2.27101e-10
48133051	chr11:48133051:A:G	0.000133975	-0.703286	1.6835	0.000483775	-1.4654	1.38465
48133362	chr11:48133362:A:G	5.85099e-05	0.151752	-2.27101e-10	0.000438432	-0.179163	-2.27101e-10
48133438	chr11:48133438:A:T	0.000226564	2.14933	-0.643742	0.000127071	-0.57487	-0.842752
48133499	chr11:48133499:A:G	1.87374e-05	-1.03664e-10	-0.986923	0.00019801	-1.03664e-10	-0.974048
48133582	chr11:48133582:T:C	1.61626e-05	-1.03664e-10	-1.13475	0.000166785	-1.03664e-10	-1.14566
48133649	chr11:48133649:T:C	0.000130257	-1.03664e-10	0.952065	0.00130992	-1.03664e-10	0.915352
48133900	chr11:48133900:G:A	1.68756e-05	-1.03664e-10	-1.09157	0.000176453	-1.03664e-10	-1.08931
48134154	chr11:48134154:A:G	1.6711e-05	-1.03664e-10	-1.10137	0.000174698	-1.03664e-10	-1.09931
48134514	chr11:48134514:T:C	2.52292e-05	-1.03664e-10	-0.689441	0.000287901	-1.03664e-10	-0.599752
48134579	chr11:48134579:G:A	0.000150687	-0.637223	1.73498	0.000520054	-1.44479	1.43636
48135028	chr11:48135028:T:C	1.77894e-05	-1.03664e-10	-1.03884	0.000180038	-1.03664e-10	-1.0692
48135413	chr11:48135413:G:C	1.72242e-05	-1.03664e-10	-1.07113	0.000177592	-1.03664e-10	-1.08288
48135419	chr11:48135419:C:T	1.70797e-05	-1.03664e-10	-1.07956	0.000176282	-1.03664e-10	-1.09028
48135881	chr11:48135881:AGT:A	1.69525e-05	-1.03664e-10	-1.08703	0.000176987	-1.03664e-10	-1.08629
48136317	chr11:48136317:T:C	0.000100438	-0.589627	1.28172	0.000294183	-1.43977	0.861601
48136604	chr11:48136604:T:TA	5.17737e-05	0.0294391	-2.27101e-10	0.000389426	-0.297693	-2.27101e-10
48136657	chr11:48136657:T:C	1.86888e-05	-1.03664e-10	-0.989521	0.000197478	-1.03664e-10	-0.976739
48136767	chr11:48136767:A:G	1.10314e-05	-1.5167	-2.27101e-10	0.000113236	-1.53289	-2.27101e-10
48137034	chr11:48137034:T:A	4.00752e-05	-1.03664e-10	-0.226686	0.000414082	-1.03664e-10	-0.236302
48137297	chr11:48137297:A:G	1.62363e-05	-1.03664e-10	-1.1302	0.000167306	-1.03664e-10	-1.14255
48137852	chr11:48137852:G:A	1.79515e-05	-1.03664e-10	-1.02977	0.000182165	-1.03664e-10	-1.05745
48138151	chr11:48138151:A:G	7.9874e-05	-1.03664e-10	0.463007	0.000811473	-1.03664e-10	0.436484
48138554	chr11:48138554:C:G	1.71065e-05	-1.03664e-10	-1.07799	0.000176551	-1.03664e-10	-1.08875
48138754	chr11:48138754:C:T	2.78852e-05	-0.589348	-2.27101e-10	0.000200619	-0.960961	-2.27101e-10
48138874	chr11:48138874:C:T	1.67879e-05	-1.03664e-10	-1.09678	0.000181851	-1.03664e-10	-1.05918
48138877	chr11:48138877:A:G	1.99141e-05	-0.813713	-0.112302	8.02781e-05	-1.52594	-0.350932
48138996	chr11:48138996:G:A	1.92994e-05	-1.03664e-10	-0.957372	0.000202311	-1.03664e-10	-0.95256
48139012	chr11:48139012:A:G	2.80822e-05	-1.03664e-10	-0.582308	0.000309638	-1.03664e-10	-0.526963
48139058	chr11:48139058:G:A	3.22813e-05	-1.03664e-10	-0.442954	0.000316929	-1.03664e-10	-0.50369
48139127	chr11:48139127:C:T	3.08529e-05	-1.03664e-10	-0.488211	0.000341223	-1.03664e-10	-0.42983
48140261	chr11:48140261:C:T	5.04082e-05	-0.476652	0.479363	0.000171204	-1.3762	0.256695
48140340	chr11:48140340:C:T	1.72106e-05	-1.03664e-10	-1.07192	0.000181073	-1.03664e-10	-1.06347
48140490	chr11:48140490:A:G	8.19986e-06	-0.695734	-1.11759	3.63907e-05	-1.51376	-1.15429
48140548	chr11:48140548:G:A	1.72694e-05	-1.03664e-10	-1.06851	0.000182493	-1.03664e-10	-1.05566
48140597	chr11:48140597:C:T	7.18454e-05	0.357073	-2.27101e-10	0.000520061	-0.00842171	-2.27101e-10
48140656	chr11:48140656:T:C	1.56578e-05	-0.0413954	-1.12508	7.79022e-05	-0.801504	-1.10541
48140901	chr11:48140901:C:T	5.82403e-06	-1.51249	-0.64296	7.9091e-05	-1.39287	-0.498902
48140942	chr11:48140942:C:T	1.63229e-05	-0.0251059	-1.09977	7.79865e-05	-0.789652	-1.11618
48141917	chr11:48141917:CA:C	1.46286e-05	-1.23447	-2.27101e-10	0.000173637	-1.1054	-2.27101e-10
48141946	chr11:48141946:T:G	0.000138885	-1.03664e-10	1.0162	0.0013892	-1.03664e-10	0.974114
48142463	chr11:48142463:C:T	2.71797e-05	-1.03664e-10	-0.614973	0.000276052	-1.03664e-10	-0.641779
48142571	chr11:48142571:TATTCTA:T	2.67299e-05	-1.03664e-10	-0.631662	0.000271621	-1.03664e-10	-0.657961
48142659	chr11:48142659:G:C	1.7571e-05	-1.03664e-10	-1.05119	0.000191147	-1.03664e-10	-1.00933
48143169	chr11:48143169:T:C	6.47305e-06	-1.02117	-1.02862	3.68888e-05	-1.53302	-1.12144
48143295	chr11:48143295:C:T	5.17069e-06	-1.22791	-1.04653	3.74284e-05	-1.50783	-1.13211
48144213	chr11:48144213:T:C	1.68603e-05	-1.03664e-10	-1.09248	0.000172672	-1.03664e-10	-1.11097
48145065	chr11:48145065:C:T	4.10433e-05	-1.03664e-10	-0.202815	0.000377384	-1.03664e-10	-0.329102
48145090	chr11:48145090:C:T	2.14998e-05	-1.03664e-10	-0.849402	0.000219692	-1.03664e-10	-0.870141
48145785	chr11:48145785:C:G	1.68995e-05	-1.03664e-10	-1.09016	0.000171386	-1.03664e-10	-1.11845
48145928	chr11:48145928:C:T	1.62621e-05	-1.03664e-10	-1.1286	0.000167632	-1.03664e-10	-1.1406
48146186	chr11:48146186:C:T	7.02994e-06	-0.827868	-1.1394	3.59665e-05	-1.52925	-1.15053
48146276	chr11:48146276:G:A	8.50274e-06	-0.682447	-1.09461	3.65993e-05	-1.51183	-1.15051
48146551	chr11:48146551:G:A	5.16388e-05	-0.356308	0.383138	0.000167601	-1.31291	0.172124
48147112	chr11:48147112:T:G	2.7416e-05	0.537778	-1.14409	4.76473e-05	-1.24417	-1.15437
48147364	chr11:48147364:G:A	1.46221e-05	-1.23491	-2.27101e-10	0.000173254	-1.10761	-2.27101e-10
48148551	chr11:48148551:T:C	1.5886e-05	-1.03664e-10	-1.15201	0.000165371	-1.03664e-10	-1.15417
48148700	chr11:48148700:G:T	1.8283e-05	-1.03664e-10	-1.01147	0.000201556	-1.03664e-10	-0.956299
48149029	chr11:48149029:G:A	3.21527e-05	-0.894878	0.44793	0.000151497	-1.47846	0.236663
48149231	chr11:48149231:A:G	5.94407e-05	0.167536	-2.27101e-10	0.000438649	-0.178668	-2.27101e-10
48149378	chr11:48149378:A:G	0.000291808	-1.03664e-10	1.75865	0.00358412	-1.03664e-10	1.9219
48149888	chr11:48149888:A:G	1.08658e-05	-1.53182	-2.27101e-10	0.000113223	-1.53301	-2.27101e-10
48150241	chr11:48150241:T:C	1.58701e-05	-1.03664e-10	-1.15301	0.000165339	-1.03664e-10	-1.15437
48150256	chr11:48150256:G:A	1.76718e-05	-1.03664e-10	-1.04547	0.000181773	-1.03664e-10	-1.05961
48150425	chr11:48150425:C:T	2.19717e-05	-1.03664e-10	-0.827688	0.000216943	-1.03664e-10	-0.88273
48150442	chr11:48150442:C:T	1.58985e-05	-1.03664e-10	-1.15122	0.000165346	-1.03664e-10	-1.15433
48150482	chr11:48150482:T:C	1.64883e-05	-1.03664e-10	-1.11479	0.000169798	-1.03664e-10	-1.12776
48150813	chr11:48150813:C:T	9.95329e-06	-0.715753	-0.903787	0.000173463	-0.262651	-0.843751
48150949	chr11:48150949:G:A	2.28156e-05	-1.03664e-10	-0.789998	0.000231493	-1.03664e-10	-0.817819
48151256	chr11:48151256:G:A	1.79848e-05	-1.03664e-10	-1.02792	0.000188204	-1.03664e-10	-1.02484
48151852	chr11:48151852:G:T	3.72519e-05	-0.94785	0.648109	0.00017864	-1.49813	0.421136
48151980	chr11:48151980:T:C	1.96962e-05	-1.03664e-10	-0.937019	0.000209396	-1.03664e-10	-0.918138
48152198	chr11:48152198:C:T	2.17739e-05	0.291132	-1.12786	5.0882e-05	-1.27996	-1.05289
48152460	chr11:48152460:A:C	1.59116e-05	-1.03664e-10	-1.15039	0.000165476	-1.03664e-10	-1.15354
48152886	chr11:48152886:C:T	4.10136e-06	-1.51383	-0.9923	4.49708e-05	-1.46318	-0.993178
48152961	chr11:48152961:C:T	1.5886e-05	-1.03664e-10	-1.15201	0.000165371	-1.03664e-10	-1.15417
48153112	chr11:48153112:G:C	8.1283e-05	-1.03664e-10	0.480494	0.000991675	-1.03664e-10	0.637028
48153114	chr11:48153114:C:T	1.59249e-05	-1.03664e-10	-1.14956	0.000165417	-1.03664e-10	-1.1539
48153152	chr11:48153152:G:A	5.81515e-05	0.145608	-2.27101e-10	0.000430029	-0.198513	-2.27101e-10
48153271	chr11:48153271:AC:A	3.4226e-05	-0.895462	0.511004	0.000160962	-1.47787	0.296669
48153447	chr11:48153447:C:T	1.76339e-05	-1.03664e-10	-1.04762	0.000184356	-1.03664e-10	-1.0455
48153600	chr11:48153600:T:C	2.4006e-05	0.392013	-1.13115	5.2672e-05	-1.23836	-1.05993
48154279	chr11:48154279:G:A	2.05651e-05	0.233363	-1.12721	4.98918e-05	-1.30098	-1.05153
48154766	chr11:48154766:G:A	1.60108e-05	-1.03664e-10	-1.14418	0.000166074	-1.03664e-10	-1.14993
48154936	chr11:48154936:T:C	6.73205e-05	0.292022	-2.27101e-10	0.000490315	-0.0673184	-2.27101e-10
48155021	chr11:48155021:G:A	2.06936e-05	0.242587	-1.13021	4.97587e-05	-1.29762	-1.05756
48156861	chr11:48156861:T:A	1.58908e-05	-1.03664e-10	-1.1517	0.000165388	-1.03664e-10	-1.15407
48156901	chr11:48156901:T:C	2.00397e-05	-1.03664e-10	-0.919729	0.00021187	-1.03664e-10	-0.906393
48156962	chr11:48156962:C:T	1.69573e-05	-1.03664e-10	-1.08674	0.00018201	-1.03664e-10	-1.05831
48157046	chr11:48157046:G:A	4.43705e-06	-1.52466	-0.902792	4.78898e-05	-1.48623	-0.907235
48157334	chr11:48157334:A:G	1.07425e-05	-1.53239	-0.0108525	0.000152773	-1.46438	0.230971
48157597	chr11:48157597:T:C	7.14084e-05	0.350972	-2.27101e-10	0.000516883	-0.0145505	-2.27101e-10
48157636	chr11:48157636:A:G	1.58942e-05	-1.03664e-10	-1.15149	0.000166114	-1.03664e-10	-1.14969
48157888	chr11:48157888:T:C	1.59083e-05	-1.03664e-10	-1.1506	0.00016546	-1.03664e-10	-1.15364
48157935	chr11:48157935:C:T	6.0617e-05	0.187131	-2.27101e-10	0.000446428	-0.161088	-2.27101e-10
48158363	chr11:48158363:T:C	1.79113e-05	-1.03664e-10	-1.03201	0.00019528	-1.03664e-10	-0.987934
48158532	chr11:48158532:G:A	7.97794e-05	-1.03664e-10	0.461822	0.000805361	-1.03664e-10	0.428924
48159017	chr11:48159017:A:T	1.68859e-05	-1.03664e-10	-1.09096	0.000171502	-1.03664e-10	-1.11777
48159369	chr11:48159369:G:T	1.38636e-05	-1.28817	-2.27101e-10	0.000118083	-1.49098	-2.27101e-10
48159508	chr11:48159508:G:A	1.94638e-05	0.196028	-1.14491	4.74076e-05	-1.31508	-1.0885
48159760	chr11:48159760:C:G	6.076e-05	0.189489	-2.27101e-10	0.000447298	-0.159141	-2.27101e-10
48160169	chr11:48160169:G:T	1.78847e-05	-1.03664e-10	-1.0335	0.000194345	-1.03664e-10	-0.99273
48160483	chr11:48160483:T:C	1.75474e-05	-1.03664e-10	-1.05254	0.000190089	-1.03664e-10	-1.01487
48160557	chr11:48160557:T:C	1.58937e-05	-1.03664e-10	-1.15152	0.000165397	-1.03664e-10	-1.15402
48160685	chr11:48160685:G:A	2.16765e-05	0.287762	-1.12898	5.07029e-05	-1.28126	-1.05512
48161047	chr11:48161047:A:G	3.04687e-05	-1.02066	0.519914	0.000155877	-1.51376	0.300456
48161150	chr11:48161150:T:C	1.59673e-05	-1.03664e-10	-1.1469	0.000165787	-1.03664e-10	-1.15166
48161612	chr11:48161612:T:C	0.00050768	2.31241	-2.27101e-10	0.00405586	2.04555	-2.27101e-10
48161634	chr11:48161634:A:G	0.00106184	3.90408	-0.853764	0.000431265	0.57357	-0.769213
48161752	chr11:48161752:A:G	6.94622e-05	0.323339	-2.27101e-10	0.000504213	-0.0393686	-2.27101e-10
48161947	chr11:48161947:A:T	5.84743e-05	0.151145	-2.27101e-10	0.000432235	-0.193399	-2.27101e-10
48162155	chr11:48162155:G:T	1.79848e-05	-1.03664e-10	-1.02792	0.000188204	-1.03664e-10	-1.02484
48163209	chr11:48163209:G:A	4.26036e-06	-1.52112	-0.946973	4.62133e-05	-1.4783	-0.9508
48163419	chr11:48163419:CCTTT:C	3.12527e-05	-0.934637	0.459299	0.000151583	-1.48893	0.247693
48163603	chr11:48163603:T:C	1.78941e-05	-1.03664e-10	-1.03297	0.000195064	-1.03664e-10	-0.98904
48164714	chr11:48164714:G:A	3.01662e-05	-0.957175	0.446454	0.000148849	-1.49531	0.235882
48165372	chr11:48165372:T:C	1.87434e-05	0.161502	-1.1481	4.64476e-05	-1.32663	-1.09741
48165417	chr11:48165417:C:A	1.8415e-05	0.143307	-1.14758	4.62228e-05	-1.33304	-1.09585
48165626	chr11:48165626:G:A	1.95953e-05	0.199373	-1.14153	4.7899e-05	-1.31344	-1.07983
48165832	chr11:48165832:A:G	6.27242e-05	0.221304	-2.27101e-10	0.000460209	-0.130685	-2.27101e-10
48165876	chr11:48165876:T:G	2.83091e-05	-0.989196	0.414936	0.000143469	-1.50275	0.206503
48165917	chr11:48165917:G:A	1.5949e-05	-1.03664e-10	-1.14805	0.000167829	-1.03664e-10	-1.13942
48166180	chr11:48166180:T:G	1.59443e-05	-1.03664e-10	-1.14834	0.000165652	-1.03664e-10	-1.15248
48166287	chr11:48166287:A:G	8.08312e-06	-0.692336	-1.13533	5.4481e-05	-1.1186	-1.14592
48166345	chr11:48166345:G:C	1.96127e-05	-1.03664e-10	-0.941265	0.000218481	-1.03664e-10	-0.875668
48166606	chr11:48166606:C:T	2.45091e-05	-1.03664e-10	-0.718399	0.000283588	-1.03664e-10	-0.614844
48166840	chr11:48166840:A:G	2.94442e-05	-0.534948	-2.27101e-10	0.000184381	-1.04536	-2.27101e-10
48167095	chr11:48167095:A:G	2.36923e-05	-1.03664e-10	-0.752293	0.00028688	-1.03664e-10	-0.603303
48167196	chr11:48167196:T:C	1.82109e-05	-1.03664e-10	-1.01542	0.000195151	-1.03664e-10	-0.988593
48167320	chr11:48167320:G:A	7.6768e-06	-0.816535	-1.06271	5.3494e-05	-1.20075	-1.08205
48168831	chr11:48168831:A:T	1.59531e-05	-1.03664e-10	-1.14779	0.000165709	-1.03664e-10	-1.15213
48169751	chr11:48169751:T:C	1.58802e-05	-1.03664e-10	-1.15237	0.000165358	-1.03664e-10	-1.15426
48169821	chr11:48169821:G:A	1.85857e-05	-1.03664e-10	-0.99505	0.000199785	-1.03664e-10	-0.965126
48170123	chr11:48170123:A:G	1.58941e-05	-1.03664e-10	-1.1515	0.000165403	-1.03664e-10	-1.15398
48170519	chr11:48170519:G:T	3.91345e-05	-1.03664e-10	-0.25044	0.000424994	-1.03664e-10	-0.210292
48170575	chr11:48170575:G:T	1.66948e-05	-1.03664e-10	-1.10235	0.000171274	-1.03664e-10	-1.11911
48171140	chr11:48171140:G:T	1.8397e-05	-1.03664e-10	-1.00526	0.000192561	-1.03664e-10	-1.00195
48171149	chr11:48171149:C:T	2.02684e-05	-1.03664e-10	-0.908379	0.000201038	-1.03664e-10	-0.958872
48171329	chr11:48171329:C:T	1.72459e-05	-1.03664e-10	-1.06987	0.000186123	-1.03664e-10	-1.03596
48171519	chr11:48171519:G:A	0.000119485	1.95729	-1.09154	8.38695e-05	-0.684901	-1.1482
48172829	chr11:48172829:C:T	1.99824e-05	-1.03664e-10	-0.922593	0.000200924	-1.03664e-10	-0.959442
48172933	chr11:48172933:C:T	3.29437e-05	0.628721	-1.05137	0.000243131	0.271301	-1.04007
48173399	chr11:48173399:A:G	2.31344e-05	-1.03664e-10	-0.776121	0.000226443	-1.03664e-10	-0.839875
48174198	chr11:48174198:T:G	6.81913e-05	0.304873	-2.27101e-10	0.000495478	-0.0568443	-2.27101e-10
48174684	chr11:48174684:G:T	1.60017e-05	-1.03664e-10	-1.14475	0.000165447	-1.03664e-10	-1.15372
48175089	chr11:48175089:A:G	6.91661e-06	-1.2321	-0.751418	7.85907e-05	-1.06953	-0.828583
48175237	chr11:48175237:C:T	1.98984e-05	-1.51601	0.58921	0.000305808	-1.40494	0.865531
48175412	chr11:48175412:C:T	7.66848e-06	-0.727789	-1.15254	5.34685e-05	-1.13685	-1.14642
48175417	chr11:48175417:C:T	6.53467e-05	0.262264	-2.27101e-10	0.000476935	-0.0949862	-2.27101e-10
48175811	chr11:48175811:C:CA	2.66935e-05	-1.03664e-10	-0.633022	0.000329212	-1.03664e-10	-0.465664
48175917	chr11:48175917:G:A	4.78073e-05	-1.03664e-10	-0.0502642	0.000435365	-1.03664e-10	-0.186183
48176092	chr11:48176092:G:C	9.64186e-06	-0.625588	-1.02574	0.000180924	0.0444255	-1.10872
48176333	chr11:48176333:G:A	1.58632e-05	-1.03664e-10	-1.15344	0.000165675	-1.03664e-10	-1.15234
48176734	chr11:48176734:C:T	1.93953e-05	-1.52012	0.567702	0.000295042	-1.41739	0.842146
48177090	chr11:48177090:T:G	1.75984e-05	-1.03664e-10	-1.04964	0.000178388	-1.03664e-10	-1.0784
48177153	chr11:48177153:C:T	7.3512e-06	-1.13199	-0.790589	8.86547e-05	-0.936238	-0.84138
48177204	chr11:48177204:C:T	1.59101e-05	-1.03664e-10	-1.15049	0.000167441	-1.03664e-10	-1.14174
48177675	chr11:48177675:A:G	8.07282e-05	1.15817	-0.68453	7.30135e-05	-1.06998	-0.901741
48177717	chr11:48177717:TC:T	1.589e-05	-1.03664e-10	-1.15176	0.000166925	-1.03664e-10	-1.14482
48178345	chr11:48178345:T:C	4.9128e-06	-1.39953	-0.926066	5.20132e-05	-1.45988	-0.850994
48178509	chr11:48178509:A:G	2.11879e-05	-1.03664e-10	-0.864014	0.000209375	-1.03664e-10	-0.918241
48178563	chr11:48178563:C:T	3.56848e-05	-1.01784	0.675125	0.000180172	-1.51318	0.444728
48178839	chr11:48178839:C:T	1.78741e-05	-1.03664e-10	-1.03409	0.000192658	-1.03664e-10	-1.00145
48179034	chr11:48179034:C:T	4.11476e-06	-1.39345	-1.10941	4.27895e-05	-1.46075	-1.04532
48179219	chr11:48179219:C:T	1.77267e-05	-1.03664e-10	-1.04237	0.000174794	-1.03664e-10	-1.09876
48179379	chr11:48179379:G:A	6.55818e-06	-1.53016	-0.50657	8.4611e-05	-1.45295	-0.371352
48179731	chr11:48179731:T:A	2.78872e-05	-1.53293	0.943654	0.000374852	-1.50029	1.16445
48179740	chr11:48179740:TAA:T	9.79315e-05	1.81552	-1.14869	7.87216e-05	-0.7501	-1.14635
48179815	chr11:48179815:G:A	1.73852e-05	-1.53198	0.470155	0.000236281	-1.49696	0.699613
48180305	chr11:48180305:A:G	1.80958e-05	-1.03664e-10	-1.02176	0.000183523	-1.03664e-10	-1.05003
48180411	chr11:48180411:T:A	1.19515e-05	-0.539961	-0.896627	0.000217069	-0.0464383	-0.835715
48180436	chr11:48180436:A:G	1.76576e-05	-1.03664e-10	-1.04628	0.000174309	-1.03664e-10	-1.10154
48180632	chr11:48180632:A:C	3.842e-05	-1.03664e-10	-0.268866	0.000428665	-1.03664e-10	-0.201692
48180740	chr11:48180740:T:C	1.44675e-05	-1.24554	-2.27101e-10	0.000167147	-1.14349	-2.27101e-10
48181337	chr11:48181337:T:G	1.59644e-05	-1.03664e-10	-1.14708	0.000166995	-1.03664e-10	-1.14441
48181568	chr11:48181568:A:G	2.09585e-05	-0.874897	-2.27101e-10	0.000156748	-1.20773	-2.27101e-10
48181761	chr11:48181761:T:C	1.36686e-05	-1.53302	0.23068	0.000185684	-1.48108	0.442759
48181821	chr11:48181821:C:A	1.99868e-05	-1.52017	0.597794	0.000305108	-1.41738	0.875679
48182108	chr11:48182108:C:T	7.39272e-05	0.385638	-2.27101e-10	0.000533381	0.0168683	-2.27101e-10
48182191	chr11:48182191:C:T	1.18681e-05	-1.44359	-2.27101e-10	0.000115766	-1.5108	-2.27101e-10
48182370	chr11:48182370:A:G	2.30665e-05	-1.03664e-10	-0.779062	0.00022669	-1.03664e-10	-0.838783
48182591	chr11:48182591:A:G	1.33413e-05	-1.32658	-2.27101e-10	0.000113403	-1.53142	-2.27101e-10
48182824	chr11:48182824:G:T	1.71368e-05	-1.03664e-10	-1.07621	0.000180348	-1.03664e-10	-1.06748
48183227	chr11:48183227:T:G	0.000244241	1.58071	-2.27101e-10	0.00160074	1.11585	-2.27101e-10
48183437	chr11:48183437:G:C	1.78966e-05	-1.03664e-10	-1.03283	0.000187278	-1.03664e-10	-1.02977
48183522	chr11:48183522:T:C	5.55102e-06	-1.34661	-0.856853	6.11027e-05	-1.21968	-0.93013
48183826	chr11:48183826:G:A	5.49025e-05	1.13883	-1.05072	0.000415664	0.804198	-1.03669
48184172	chr11:48184172:G:T	1.80331e-05	-1.03664e-10	-1.02524	0.000185317	-1.03664e-10	-1.0403
48184277	chr11:48184277:G:A	3.54282e-05	-0.843527	0.493591	0.000158802	-1.46912	0.274407
48184621	chr11:48184621:C:T	1.58484e-05	-1.03664e-10	-1.15437	0.000166036	-1.03664e-10	-1.15016
48185152	chr11:48185152:C:T	7.40377e-05	-1.03664e-10	0.387132	0.000747332	-1.03664e-10	0.354142
48185185	chr11:48185185:A:G	1.52431e-05	-1.19331	-2.27101e-10	0.000254294	-0.723875	-2.27101e-10
48185254	chr11:48185254:A:G	1.92717e-05	-1.52936	0.570549	0.000274678	-1.45274	0.805975
48185487	chr11:48185487:T:C	1.29731e-05	-1.52323	0.168662	0.000184601	-1.42423	0.380054
48185707	chr11:48185707:G:A	8.12719e-05	1.30069	-0.820334	7.0559e-05	-1.00976	-0.99616
48185852	chr11:48185852:G:A	1.80958e-05	-1.03664e-10	-1.02176	0.000185276	-1.03664e-10	-1.04052
48186398	chr11:48186398:G:A	2.40208e-05	-1.03664e-10	-0.738522	0.000257245	-1.03664e-10	-0.712339
48186790	chr11:48186790:T:G	4.90087e-05	-0.0254457	-2.27101e-10	0.0003141	-0.512654	-2.27101e-10
48186841	chr11:48186841:C:T	1.58484e-05	-1.03664e-10	-1.15438	0.000166148	-1.03664e-10	-1.14949
48186876	chr11:48186876:T:C	2.15112e-05	-1.52449	0.67562	0.000327687	-1.4301	0.959796
48187077	chr11:48187077:A:G	1.88215e-05	-1.03664e-10	-0.982444	0.00020253	-1.03664e-10	-0.951477
48187086	chr11:48187086:T:G	4.72588e-05	-1.03664e-10	-0.0618053	0.000439933	-1.03664e-10	-0.175745
48187361	chr11:48187361:C:T	1.52018e-05	-1.19603	-2.27101e-10	0.000177018	-1.08611	-2.27101e-10
48187635	chr11:48187635:T:C	1.34354e-05	-1.52987	0.21032	0.000177191	-1.50505	0.41991
48187919	chr11:48187919:C:T	4.97048e-06	-1.37513	-0.938799	5.44012e-05	-1.44224	-0.823741
48187992	chr11:48187992:C:T	1.9846e-05	-1.03664e-10	-0.929442	0.000209628	-1.03664e-10	-0.917032
48188090	chr11:48188090:G:A	2.03462e-05	-0.90455	-2.27101e-10	0.000266055	-0.678665	-2.27101e-10
48188109	chr11:48188109:T:C	1.70198e-05	-1.03664e-10	-1.08306	0.000183309	-1.03664e-10	-1.05119
48188251	chr11:48188251:G:T	1.35026e-05	-1.31456	-2.27101e-10	0.000158708	-1.1953	-2.27101e-10
48188957	chr11:48188957:C:T	1.99582e-05	-1.03664e-10	-0.923801	0.000196811	-1.03664e-10	-0.980125
48188987	chr11:48188987:C:T	5.93339e-06	-1.24639	-0.890459	6.93641e-05	-1.08388	-0.939122
48189729	chr11:48189729:A:C	5.86091e-06	-1.36783	-0.781312	6.32931e-05	-1.24767	-0.866918
48189738	chr11:48189738:A:G	1.23923e-05	-1.40037	-2.27101e-10	0.000126223	-1.42431	-2.27101e-10
48189741	chr11:48189741:A:T	6.16193e-06	-1.26544	-0.833616	7.11093e-05	-1.10847	-0.889677
48189928	chr11:48189928:A:G	1.88918e-05	-0.978717	-2.27101e-10	0.000174693	-1.09934	-2.27101e-10
48189946	chr11:48189946:A:G	6.99055e-05	1.11054	-0.780836	6.68439e-05	-1.08981	-0.970196
48190075	chr11:48190075:C:T	7.34283e-05	-1.03664e-10	0.378866	0.00074087	-1.03664e-10	0.345458
48190106	chr11:48190106:A:G	1.27869e-05	-1.52941	0.160385	0.000178636	-1.44852	0.371507
48190271	chr11:48190271:C:T	1.21137e-05	-1.53246	0.10936	0.000165737	-1.46815	0.316186
48190351	chr11:48190351:G:T	1.64183e-05	-1.03664e-10	-1.11905	0.00016895	-1.03664e-10	-1.13277
48190424	chr11:48190424:C:T	1.76041e-05	-1.03664e-10	-1.04931	0.000184197	-1.03664e-10	-1.04636
48190708	chr11:48190708:G:T	1.91197e-05	-1.03664e-10	-0.966726	0.000201933	-1.03664e-10	-0.954429
48190796	chr11:48190796:G:A	1.31742e-05	-1.53295	0.193762	0.000178861	-1.47812	0.402365
48191127	chr11:48191127:A:G	1.58671e-05	-1.03664e-10	-1.15319	0.000165338	-1.03664e-10	-1.15438
48191135	chr11:48191135:G:A	1.38064e-05	-1.53294	0.240632	0.000186306	-1.48772	0.452743
48191189	chr11:48191189:T:C	7.64191e-06	-0.729513	-1.15428	5.30593e-05	-1.1397	-1.15126
48191310	chr11:48191310:G:C	2.24216e-05	-0.807418	-2.27101e-10	0.000147576	-1.26802	-2.27101e-10
48191461	chr11:48191461:A:G	2.08217e-05	-1.51939	0.637948	0.000323176	-1.40948	0.925312
48191462	chr11:48191462:G:A	0.000117771	0.851297	-2.27101e-10	0.000484786	-0.0786588	-2.27101e-10
48191638	chr11:48191638:G:A	1.67485e-05	-1.03664e-10	-1.09914	0.000170306	-1.03664e-10	-1.12477
48191825	chr11:48191825:A:C	1.315e-05	-1.53235	0.191329	0.000181302	-1.46688	0.404674
48191894	chr11:48191894:C:T	4.4431e-06	-1.42038	-1.00571	4.83201e-05	-1.47995	-0.904574
48191901	chr11:48191901:C:T	4.49024e-06	-1.41168	-1.00386	4.87253e-05	-1.47418	-0.901987
48192076	chr11:48192076:G:A	1.43488e-05	-1.25378	-2.27101e-10	0.000187743	-1.02729	-2.27101e-10
48192281	chr11:48192281:C:A	1.22745e-05	-1.5329	0.122985	0.000167171	-1.47412	0.330772
48192315	chr11:48192315:C:T	2.23218e-05	-1.03664e-10	-0.811878	0.000221248	-1.03664e-10	-0.863082
48192476	chr11:48192476:T:C	1.58589e-05	-1.03664e-10	-1.15372	0.000165352	-1.03664e-10	-1.15429
48192512	chr11:48192512:A:G	2.17583e-05	-0.837448	-2.27101e-10	0.000144892	-1.28638	-2.27101e-10
48192872	chr11:48192872:G:T	1.61222e-05	-1.03664e-10	-1.13725	0.000168885	-1.03664e-10	-1.13315
48193440	chr11:48193440:T:C	5.89004e-06	-1.28026	-0.863924	6.78638e-05	-1.12726	-0.917604
48194048	chr11:48194048:G:A	1.45683e-05	-1.2386	-2.27101e-10	0.000120427	-1.47132	-2.27101e-10
48194788	chr11:48194788:T:G	1.58632e-05	-1.03664e-10	-1.15344	0.000165341	-1.03664e-10	-1.15436
48194872	chr11:48194872:C:T	5.84662e-05	0.151005	-2.27101e-10	0.000432636	-0.192471	-2.27101e-10
48194873	chr11:48194873:G:A	1.73671e-05	-1.03664e-10	-1.06287	0.000184973	-1.03664e-10	-1.04216
48195100	chr11:48195100:TTAGA:T	7.12535e-05	1.16002	-0.811216	6.69762e-05	-1.06815	-0.989881
48195197	chr11:48195197:T:C	1.37102e-05	-1.53306	0.233755	0.000187286	-1.47936	0.449633
48195363	chr11:48195363:A:C	1.74579e-05	-1.03664e-10	-1.05765	0.000183901	-1.03664e-10	-1.04797
48195364	chr11:48195364:T:C	1.45727e-05	-1.53094	0.292648	0.000204148	-1.45675	0.513231
48195447	chr11:48195447:A:G	1.79208e-05	-1.03664e-10	-1.03148	0.000194909	-1.03664e-10	-0.989832
48195624	chr11:48195624:A:T	1.09388e-05	-1.52513	-2.27101e-10	0.000113219	-1.53304	-2.27101e-10
48195870	chr11:48195870:C:T	1.8086e-05	-1.03664e-10	-1.0223	0.000195614	-1.03664e-10	-0.986225
48196000	chr11:48196000:G:A	2.11572e-05	-1.03664e-10	-0.865463	0.000209099	-1.03664e-10	-0.919558
48196001	chr11:48196001:C:A	2.11619e-05	-1.03664e-10	-0.865243	0.000209142	-1.03664e-10	-0.919355
48196350	chr11:48196350:T:C	2.27279e-05	-1.03664e-10	-0.793849	0.00025772	-1.03664e-10	-0.710494
48196712	chr11:48196712:C:T	5.86486e-06	-1.01316	-1.1353	8.57271e-05	-0.691475	-1.11972
48197666	chr11:48197666:T:C	4.14447e-06	-1.49801	-0.997655	4.45591e-05	-1.50858	-0.956975
48198096	chr11:48198096:G:A	5.67847e-06	-1.3539	-0.826858	6.19143e-05	-1.22932	-0.9073
48198314	chr11:48198314:G:T	2.60312e-05	-0.420297	-0.237851	0.000202247	-0.617636	-0.335242
48198889	chr11:48198889:G:A	1.1332e-05	-1.48981	-2.27101e-10	0.000113944	-1.52666	-2.27101e-10
48198928	chr11:48198928:T:C	1.67758e-05	-1.03664e-10	-1.0975	0.000168778	-1.03664e-10	-1.13378
48200217	chr11:48200217:G:T	7.46058e-05	0.394775	-2.27101e-10	0.000538593	0.0265929	-2.27101e-10
48200387	chr11:48200387:C:A	1.45922e-05	-1.53303	0.296074	0.000200499	-1.47778	0.516226
48200615	chr11:48200615:C:T	1.21039e-05	-0.572829	-0.851084	0.000219607	-0.0852639	-0.785264
48200665	chr11:48200665:T:C	5.29681e-06	-1.38496	-0.865378	5.76033e-05	-1.27082	-0.937969
48200672	chr11:48200672:G:A	5.41477e-06	-1.37363	-0.854687	5.9063e-05	-1.2547	-0.929061
48200881	chr11:48200881:T:C	1.72046e-05	-1.03664e-10	-1.07227	0.000179935	-1.03664e-10	-1.06977
48201769	chr11:48201769:G:A	1.58569e-05	-1.03664e-10	-1.15384	0.000165574	-1.03664e-10	-1.15295
48201827	chr11:48201827:G:T	1.7599e-05	-1.03664e-10	-1.0496	0.000178394	-1.03664e-10	-1.07837
48201895	chr11:48201895:C:T	1.59307e-05	-1.03664e-10	-1.1492	0.000167865	-1.03664e-10	-1.1392
48201913	chr11:48201913:T:C	1.52584e-05	-1.53269	0.340372	0.000211659	-1.47083	0.563441
48202079	chr11:48202079:A:T	0.000136331	0.997641	-2.27101e-10	0.000469811	-0.110037	-2.27101e-10
48202206	chr11:48202206:A:G	0.00098775	3.87056	-0.89257	0.000405929	0.55736	-0.813548
48202329	chr11:48202329:C:T	1.7519e-05	-1.03664e-10	-1.05416	0.000183272	-1.03664e-10	-1.0514
48202508	chr11:48202508:A:T	4.69358e-06	-1.41004	-0.961203	5.15152e-05	-1.47281	-0.847678
48202714	chr11:48202714:A:G	1.6755e-05	-1.03664e-10	-1.09875	0.000168661	-1.03664e-10	-1.13448
48202835	chr11:48202835:A:G	4.46594e-06	-1.29992	-1.12104	3.96356e-05	-1.47186	-1.11078
48203111	chr11:48203111:C:G	1.75661e-05	-1.03664e-10	-1.05147	0.00018377	-1.03664e-10	-1.04868
48203498	chr11:48203498:C:T	1.58645e-05	-1.03664e-10	-1.15336	0.000165694	-1.03664e-10	-1.15223
48203563	chr11:48203563:G:T	0.000109151	1.92343	-1.14814	8.28074e-05	-0.698788	-1.14706
48204233	chr11:48204233:T:A	2.39708e-05	-1.03664e-10	-0.740606	0.000233976	-1.03664e-10	-0.807147
48204404	chr11:48204404:T:C	1.7355e-05	-1.03664e-10	-1.06356	0.000181531	-1.03664e-10	-1.06094
48204461	chr11:48204461:C:A	1.63026e-05	-1.03664e-10	-1.12612	0.000166876	-1.03664e-10	-1.14511
48204716	chr11:48204716:A:G	1.95501e-05	-0.944462	-2.27101e-10	0.000240412	-0.780011	-2.27101e-10
48204925	chr11:48204925:C:T	8.91294e-06	-0.617148	-1.11279	5.8476e-05	-1.0642	-1.12955
48205475	chr11:48205475:C:T	1.58574e-05	-1.03664e-10	-1.15381	0.000165583	-1.03664e-10	-1.15289
48206544	chr11:48206544:A:G	4.3193e-05	-0.805467	0.653703	0.000189161	-1.4493	0.42953
48206884	chr11:48206884:T:C	1.12846e-05	-0.597397	-0.896611	0.000202683	-0.115011	-0.835714
48206945	chr11:48206945:G:T	1.52842e-05	-1.53093	0.34031	0.000214747	-1.45666	0.563754
48207043	chr11:48207043:C:A	5.58267e-06	-1.39382	-0.803954	5.9864e-05	-1.28327	-0.887018
48207146	chr11:48207146:C:T	1.59312e-05	-1.03664e-10	-1.14916	0.000167528	-1.03664e-10	-1.14122
48207355	chr11:48207355:G:A	4.68074e-05	-0.0714014	-2.27101e-10	0.000316189	-0.506025	-2.27101e-10
48207837	chr11:48207837:C:G	0.000124322	0.905434	-2.27101e-10	0.000880881	0.518555	-2.27101e-10
48207915	chr11:48207915:TTATTTATTTATGTATTTATA:T	1.96024e-05	-1.03664e-10	-0.941793	0.000203681	-1.03664e-10	-0.945812
48208020	chr11:48208020:A:G	1.58575e-05	-1.03664e-10	-1.1538	0.000165669	-1.03664e-10	-1.15238
48208084	chr11:48208084:G:C	3.45361e-05	-1.03664e-10	-0.375438	0.000329685	-1.03664e-10	-0.464228
48208483	chr11:48208483:A:G	8.86643e-06	-0.612832	-1.12234	5.82402e-05	-1.06098	-1.13681
48208721	chr11:48208721:T:C	1.8599e-05	-1.03664e-10	-0.994338	0.000201863	-1.03664e-10	-0.954776
48208770	chr11:48208770:G:A	1.23441e-05	-1.40427	-2.27101e-10	0.000119854	-1.47609	-2.27101e-10
48208876	chr11:48208876:T:C	1.59098e-05	-1.03664e-10	-1.15051	0.000167161	-1.03664e-10	-1.14341
48208967	chr11:48208967:C:T	1.49e-05	-1.21608	-2.27101e-10	0.000121628	-1.4614	-2.27101e-10
48208970	chr11:48208970:T:G	7.08428e-05	1.23583	-0.892812	0.000442836	0.826492	-0.995659
48209277	chr11:48209277:A:T	3.36582e-05	-1.03664e-10	-0.401186	0.00042943	-1.03664e-10	-0.199909
48209305	chr11:48209305:C:T	2.03358e-05	-1.03664e-10	-0.90506	0.00020257	-1.03664e-10	-0.951282
48209630	chr11:48209630:A:G	8.1581e-06	-0.719981	-1.09845	5.55018e-05	-1.13275	-1.1132
48210111	chr11:48210111:A:T	1.79007e-05	-1.03664e-10	-1.0326	0.000194656	-1.03664e-10	-0.991132
48210359	chr11:48210359:C:T	1.58487e-05	-1.03664e-10	-1.15435	0.000165494	-1.03664e-10	-1.15343
48210578	chr11:48210578:T:C	1.59027e-05	-1.03664e-10	-1.15095	0.000167585	-1.03664e-10	-1.14087
48210750	chr11:48210750:T:A	8.85337e-05	0.56594	-2.27101e-10	0.000223278	-0.853949	-2.27101e-10
48210934	chr11:48210934:A:G	1.58482e-05	-1.53302	0.378636	0.000218277	-1.48259	0.605991
48210995	chr11:48210995:A:T	4.77467e-06	-1.39557	-0.958549	5.23298e-05	-1.46352	-0.84128
48211379	chr11:48211379:C:T	5.28025e-05	1.20346	-1.15434	6.13749e-05	-1.01626	-1.12911
48211420	chr11:48211420:T:C	5.70189e-06	-1.25939	-0.917255	6.61897e-05	-1.1037	-0.966144
48211677	chr11:48211677:C:A	5.96492e-05	0.171038	-2.27101e-10	0.000437005	-0.182422	-2.27101e-10
48212220	chr11:48212220:T:C	3.59783e-05	0.819703	-1.15423	5.29917e-05	-1.17873	-1.11351
48212240	chr11:48212240:G:A	0.000161509	-1.03664e-10	1.16712	0.00201023	-1.03664e-10	1.34364
48212321	chr11:48212321:G:A	9.26305e-05	-1.52404	2.13522	0.00142797	-1.43526	2.43691
48212380	chr11:48212380:A:G	1.70756e-05	-1.26034	0.180544	0.000109143	-1.52412	-0.0455868
48212584	chr11:48212584:C:T	1.59964e-05	-1.03664e-10	-1.14508	0.000166117	-1.03664e-10	-1.14967
48212678	chr11:48212678:A:C	7.73103e-06	-0.721823	-1.15038	5.39023e-05	-1.13286	-1.14234
48213128	chr11:48213128:G:A	5.13999e-05	1.17398	-1.15179	6.23499e-05	-1.03148	-1.09812
48213372	chr11:48213372:G:A	3.61807e-05	-0.930258	0.60134	0.000174222	-1.4847	0.382666
48213669	chr11:48213669:C:G	1.78609e-05	-1.03664e-10	-1.03483	0.000183851	-1.03664e-10	-1.04824
48213747	chr11:48213747:C:T	1.59805e-05	-1.03664e-10	-1.14608	0.000165666	-1.03664e-10	-1.15239
48213919	chr11:48213919:A:G	1.43371e-05	-1.2546	-2.27101e-10	0.000168918	-1.13296	-2.27101e-10
48214044	chr11:48214044:G:A	1.77707e-05	-1.03664e-10	-1.03989	0.00019198	-1.03664e-10	-1.00497
48214176	chr11:48214176:G:A	1.85147e-05	-1.03664e-10	-0.99888	0.000193881	-1.03664e-10	-0.995121
48214803	chr11:48214803:C:G	5.38934e-05	0.0695655	-2.27101e-10	0.000290341	-0.591312	-2.27101e-10
48214971	chr11:48214971:G:A	2.06894e-05	-1.03664e-10	-0.887819	0.000197387	-1.03664e-10	-0.977202
48215001	chr11:48215001:G:A	1.46123e-05	-1.52744	0.291859	0.000206884	-1.4412	0.51099
48215173	chr11:48215173:C:A	1.34289e-05	-1.529	0.208965	0.000187975	-1.4479	0.421845
48215225	chr11:48215225:C:T	3.41806e-05	-1.03664e-10	-0.385786	0.00037941	-1.03664e-10	-0.32375
48215543	chr11:48215543:T:C	1.90037e-05	-1.03664e-10	-0.972808	0.000199063	-1.03664e-10	-0.968745
48216467	chr11:48216467:C:T	2.0094e-05	-1.50104	0.584022	0.000318532	-1.36367	0.865029
48216944	chr11:48216944:G:C	2.95097e-05	-1.03664e-10	-0.532725	0.000339656	-1.03664e-10	-0.434433
48216948	chr11:48216948:G:A	1.69667e-05	-1.03664e-10	-1.08619	0.000169966	-1.03664e-10	-1.12677
48216997	chr11:48216997:G:A	1.39916e-05	-1.52339	0.244401	0.000199507	-1.42666	0.460143
48217221	chr11:48217221:C:T	1.50748e-05	-1.20442	-2.27101e-10	0.000175385	-1.09538	-2.27101e-10
48217328	chr11:48217328:C:T	4.41335e-05	1.02415	-1.15437	5.7177e-05	-1.09773	-1.11848
48217464	chr11:48217464:A:G	1.72959e-05	-1.03664e-10	-1.06697	0.000172136	-1.03664e-10	-1.11408
48218095	chr11:48218095:C:T	5.14166e-05	0.0225174	-2.27101e-10	0.000383955	-0.31184	-2.27101e-10
48218144	chr11:48218144:C:T	1.59712e-05	-1.03664e-10	-1.14666	0.000167305	-1.03664e-10	-1.14255
48218179	chr11:48218179:C:T	1.85449e-05	-0.569398	-0.427853	0.000144368	-0.770837	-0.519162
48218421	chr11:48218421:T:C	1.85357e-05	-1.03664e-10	-0.997744	0.000194106	-1.03664e-10	-0.993964
48218726	chr11:48218726:C:T	7.06075e-06	-0.809297	-1.1536	5.03428e-05	-1.19467	-1.14884
48218923	chr11:48218923:T:C	5.57964e-05	1.25854	-1.15427	6.28928e-05	-0.997992	-1.12294
48219048	chr11:48219048:G:A	2.13572e-05	-1.03664e-10	-0.856053	0.000202631	-1.03664e-10	-0.95098
48219529	chr11:48219529:C:G	1.73038e-05	-1.03664e-10	-1.06652	0.000172205	-1.03664e-10	-1.11368
48219545	chr11:48219545:C:A	5.26745e-05	-1.03664e-10	0.0466884	0.000623287	-1.03664e-10	0.17264
48219839	chr11:48219839:G:A	1.7266e-05	-1.03664e-10	-1.06871	0.00017197	-1.03664e-10	-1.11505
48220078	chr11:48220078:T:C	1.63294e-05	-1.03664e-10	-1.12448	0.000173743	-1.03664e-10	-1.10479
48220087	chr11:48220087:A:G	6.20428e-06	-1.04181	-1.0504	3.90539e-05	-1.50933	-1.08809
48220246	chr11:48220246:A:G	1.63844e-05	-1.03664e-10	-1.12111	0.00016948	-1.03664e-10	-1.12963
48220269	chr11:48220269:G:A	5.40989e-06	-1.48993	-0.739281	6.3193e-05	-1.46985	-0.646329
48220526	chr11:48220526:G:A	2.08519e-05	-0.879997	-2.27101e-10	0.000314448	-0.511547	-2.27101e-10
48220589	chr11:48220589:G:T	0.000168596	1.21006	-2.27101e-10	0.00199097	1.33401	-2.27101e-10
48220590	chr11:48220590:T:C	0.000168359	1.20866	-2.27101e-10	0.00198812	1.33258	-2.27101e-10
48220591	chr11:48220591:G:T	0.000166328	1.19652	-2.27101e-10	0.00196436	1.32055	-2.27101e-10
48221000	chr11:48221000:C:T	1.58602e-05	-1.03664e-10	-1.15363	0.000165607	-1.03664e-10	-1.15275
48221114	chr11:48221114:G:A	1.79105e-05	-1.03664e-10	-1.03206	0.000191178	-1.03664e-10	-1.00916
48221373	chr11:48221373:A:T	1.58487e-05	-1.03664e-10	-1.15435	0.000165392	-1.03664e-10	-1.15405
48221686	chr11:48221686:A:G	1.91365e-05	-1.03664e-10	-0.965847	0.00020286	-1.03664e-10	-0.94985
48221929	chr11:48221929:G:A	6.13433e-06	-1.36371	-0.739837	7.367e-05	-1.32397	-0.638804
48222108	chr11:48222108:G:A	1.64424e-05	-1.03664e-10	-1.11758	0.000174799	-1.03664e-10	-1.09873
48222110	chr11:48222110:C:A	1.64424e-05	-1.03664e-10	-1.11758	0.000174799	-1.03664e-10	-1.09873
48222400	chr11:48222400:G:T	1.58486e-05	-1.03664e-10	-1.15436	0.000165385	-1.03664e-10	-1.15409
48222755	chr11:48222755:A:G	6.27519e-06	-1.36198	-0.718856	7.55726e-05	-1.32196	-0.615314
48222823	chr11:48222823:G:A	1.59485e-05	-1.03664e-10	-1.14808	0.000166945	-1.03664e-10	-1.1447
48222847	chr11:48222847:T:C	1.63691e-05	-1.03664e-10	-1.12205	0.000173821	-1.03664e-10	-1.10434
48222950	chr11:48222950:G:A	1.85076e-05	-1.03664e-10	-0.999263	0.000184452	-1.03664e-10	-1.04498
48223626	chr11:48223626:T:C	1.66034e-05	-1.03664e-10	-1.10784	0.000176867	-1.03664e-10	-1.08697
48223630	chr11:48223630:T:G	1.64266e-05	-1.03664e-10	-1.11854	0.000174578	-1.03664e-10	-1.09999
48223816	chr11:48223816:G:A	1.58485e-05	-1.03664e-10	-1.15437	0.000165354	-1.03664e-10	-1.15428
48224168	chr11:48224168:T:C	7.34137e-06	-0.868162	-1.05576	5.20643e-05	-1.23417	-1.07572
48224477	chr11:48224477:G:A	1.66981e-05	-1.03664e-10	-1.10215	0.000171029	-1.03664e-10	-1.12054
48224483	chr11:48224483:A:G	1.59107e-05	-1.03664e-10	-1.15045	0.000167876	-1.03664e-10	-1.13914
48224784	chr11:48224784:A:G	6.30051e-06	-1.41129	-0.665518	7.70512e-05	-1.37486	-0.543032
48224802	chr11:48224802:T:C	1.84515e-05	-1.03664e-10	-1.0023	0.000193216	-1.03664e-10	-0.998559
48224904	chr11:48224904:A:G	1.62415e-05	-1.03664e-10	-1.12987	0.000168356	-1.03664e-10	-1.13629
48225129	chr11:48225129:T:C	1.73046e-05	-1.03664e-10	-1.06647	0.000175857	-1.03664e-10	-1.0927
48225272	chr11:48225272:G:A	5.75707e-06	-1.39582	-0.771193	6.76878e-05	-1.36497	-0.682488
48225610	chr11:48225610:A:G	4.63271e-05	-0.0817169	-2.27101e-10	0.000350017	-0.404384	-2.27101e-10
48225746	chr11:48225746:G:A	1.69069e-05	-1.03664e-10	-1.08972	0.000172538	-1.03664e-10	-1.11175
48225753	chr11:48225753:T:C	5.93184e-06	-1.37926	-0.757851	7.10618e-05	-1.34334	-0.655477
48226201	chr11:48226201:C:T	2.33102e-05	-1.52345	0.754902	0.000361791	-1.42318	1.05188
48226305	chr11:48226305:A:G	4.34542e-05	-0.145735	-2.27101e-10	0.000330765	-0.460959	-2.27101e-10
48226441	chr11:48226441:G:A	1.59967e-05	-1.03664e-10	-1.14506	0.000166089	-1.03664e-10	-1.14984
48226944	chr11:48226944:T:G	1.59823e-05	-1.03664e-10	-1.14596	0.000165469	-1.03664e-10	-1.15358
48227428	chr11:48227428:C:T	3.08536e-05	-1.03664e-10	-0.488189	0.000297816	-1.03664e-10	-0.56589
48228223	chr11:48228223:C:T	1.74408e-05	-1.03664e-10	-1.05863	0.000173238	-1.03664e-10	-1.1077
48228227	chr11:48228227:G:A	9.20193e-06	-1.48569	-0.212344	0.0001213	-1.47274	0.00864372
48228452	chr11:48228452:G:A	1.61879e-05	-1.03664e-10	-1.13318	0.000167609	-1.03664e-10	-1.14074
48228844	chr11:48228844:GGGA:G	1.69455e-05	-1.03664e-10	-1.08744	0.000178273	-1.03664e-10	-1.07905
48228894	chr11:48228894:C:T	1.43147e-05	-0.161298	-1.09485	0.000318456	0.649349	-1.14823
48228991	chr11:48228991:C:A	1.43282e-05	-1.25522	-2.27101e-10	0.000184109	-1.04684	-2.27101e-10
48229069	chr11:48229069:G:A	4.47166e-05	-0.117097	-2.27101e-10	0.000339257	-0.43561	-2.27101e-10
48229123	chr11:48229123:C:T	6.70371e-06	-1.43938	-0.575403	8.07222e-05	-1.48608	-0.385273
48229172	chr11:48229172:T:C	1.88126e-05	-1.03664e-10	-0.982915	0.000189926	-1.03664e-10	-1.01573
48229212	chr11:48229212:T:A	1.59285e-05	-1.43366	0.284329	0.000197879	-1.41522	0.440508
48229651	chr11:48229651:A:G	1.41266e-05	-1.26938	-2.27101e-10	0.000129069	-1.40202	-2.27101e-10
48230864	chr11:48230864:C:T	9.51042e-06	-0.667178	-0.997878	6.27328e-05	-1.09266	-1.03082
48231173	chr11:48231173:T:C	9.09554e-05	-1.03664e-10	0.592926	0.000809865	-1.03664e-10	0.4345
48231405	chr11:48231405:A:G	5.17479e-05	-1.49898	1.52792	0.000872583	-1.35983	1.86892
48231498	chr11:48231498:G:A	2.0178e-05	-1.03664e-10	-0.912849	0.000214081	-1.03664e-10	-0.89601
48231699	chr11:48231699:G:A	6.25718e-06	-1.35274	-0.730977	7.4366e-05	-1.31737	-0.635995
48231752	chr11:48231752:C:T	4.24766e-05	-0.16849	-2.27101e-10	0.000324344	-0.480563	-2.27101e-10
48231784	chr11:48231784:T:C	1.88416e-05	-1.03664e-10	-0.981376	0.000197259	-1.03664e-10	-0.977851
48231870	chr11:48231870:C:T	1.69458e-05	-1.03664e-10	-1.08742	0.000169954	-1.03664e-10	-1.12684
48231913	chr11:48231913:C:T	4.63364e-05	-1.03664e-10	-0.0815165	0.000472786	-1.03664e-10	-0.103724
48232037	chr11:48232037:T:C	2.87459e-05	-1.03664e-10	-0.558949	0.000278256	-1.03664e-10	-0.633826
48232148	chr11:48232148:C:A	1.68624e-05	-1.03664e-10	-1.09236	0.000169397	-1.03664e-10	-1.13012
48232182	chr11:48232182:T:C	1.0265e-05	-0.596136	-0.992567	6.62995e-05	-1.04193	-1.02625
48232334	chr11:48232334:C:T	1.88631e-05	-1.03664e-10	-0.980238	0.000197485	-1.03664e-10	-0.976704
48232780	chr11:48232780:T:C	1.1873e-05	-1.44318	-2.27101e-10	0.000113462	-1.5309	-2.27101e-10
48232826	chr11:48232826:T:C	4.84594e-05	-0.036716	-2.27101e-10	0.00036426	-0.364499	-2.27101e-10
48232883	chr11:48232883:AG:A	1.02288e-05	-0.626257	-0.96598	6.65403e-05	-1.06208	-1.00248
48232955	chr11:48232955:T:G	1.59233e-05	-1.03664e-10	-1.14966	0.000166406	-1.03664e-10	-1.14794
48233102	chr11:48233102:C:T	1.63794e-05	-1.03664e-10	-1.12142	0.000175808	-1.03664e-10	-1.09298
48233253	chr11:48233253:T:C	1.59039e-05	-1.03664e-10	-1.15088	0.000166166	-1.03664e-10	-1.14938
48233414	chr11:48233414:T:C	2.5506e-05	-1.51761	0.839081	0.000403158	-1.40553	1.14249
48233536	chr11:48233536:G:A	1.66361e-05	-1.03664e-10	-1.10587	0.000177271	-1.03664e-10	-1.08469
48233673	chr11:48233673:C:T	1.88802e-05	-1.03664e-10	-0.979331	0.00020222	-1.03664e-10	-0.953013
48234009	chr11:48234009:T:A	1.7945e-05	-1.03664e-10	-1.03013	0.000187715	-1.03664e-10	-1.02744
48234048	chr11:48234048:A:C	1.74482e-05	-1.03664e-10	-1.05821	0.000173275	-1.03664e-10	-1.10749
48234182	chr11:48234182:T:A	1.9356e-05	-0.954442	-2.27101e-10	0.00012926	-1.40054	-2.27101e-10
48234293	chr11:48234293:C:T	1.86481e-05	-1.03664e-10	-0.991699	0.000187211	-1.03664e-10	-1.03013
48234380	chr11:48234380:G:A	4.28386e-05	-0.160003	-2.27101e-10	0.000326761	-0.473136	-2.27101e-10
48234390	chr11:48234390:C:T	2.41827e-05	-1.52196	0.790159	0.000377637	-1.41834	1.08991
48234401	chr11:48234401:G:A	1.16291e-05	-0.573837	-0.890097	7.38257e-05	-1.02491	-0.935752
48234440	chr11:48234440:C:T	3.42096e-05	-1.06802	0.683086	0.000183315	-1.51586	0.464697
48234455	chr11:48234455:T:C	1.59241e-05	-1.03664e-10	-1.14961	0.000165867	-1.03664e-10	-1.15118
48234608	chr11:48234608:G:A	1.60897e-05	-1.03664e-10	-1.13926	0.000167352	-1.03664e-10	-1.14227
48234890	chr11:48234890:T:C	6.37193e-06	-1.37045	-0.695088	7.57385e-05	-1.33736	-0.597717
48234990	chr11:48234990:C:G	1.66283e-05	-1.03664e-10	-1.10634	0.000177171	-1.03664e-10	-1.08525
48235079	chr11:48235079:G:A	7.46246e-06	-0.877966	-1.02959	4.17324e-05	-1.46101	-1.07008
48235133	chr11:48235133:A:G	2.19538e-05	-1.03664e-10	-0.828504	0.000207548	-1.03664e-10	-0.927004
48235173	chr11:48235173:G:A	5.78883e-06	-1.33626	-0.825256	7.1081e-05	-1.28966	-0.708887
48235589	chr11:48235589:T:C	9.67887e-06	-0.640717	-1.00678	0.00017029	-0.16532	-0.959542
48235973	chr11:48235973:C:A	1.85298e-05	-1.03664e-10	-0.998061	0.000211943	-1.03664e-10	-0.906051
48236249	chr11:48236249:C:A	1.6436e-05	-1.03664e-10	-1.11797	0.00017064	-1.03664e-10	-1.12281
48236444	chr11:48236444:C:T	6.48346e-06	-1.4002	-0.647994	7.84639e-05	-1.367	-0.532726
48236458	chr11:48236458:C:A	6.81333e-06	-1.29327	-0.705289	8.65385e-05	-1.24052	-0.561259
48236622	chr11:48236622:C:G	1.60826e-05	-1.03664e-10	-1.13971	0.000165937	-1.03664e-10	-1.15076
48236679	chr11:48236679:C:T	3.86979e-05	0.885577	-1.14723	5.38426e-05	-1.13166	-1.14464
48236682	chr11:48236682:A:G	5.81898e-06	-1.27151	-0.88481	7.21397e-05	-1.21358	-0.770183
48237065	chr11:48237065:A:G	6.00511e-05	-1.03664e-10	0.177753	0.000608458	-1.03664e-10	0.148562
48237267	chr11:48237267:C:T	0.000111356	-1.03664e-10	0.795293	0.00114142	-1.03664e-10	0.777665
48237339	chr11:48237339:G:C	1.59948e-05	-1.03664e-10	-1.14518	0.000166075	-1.03664e-10	-1.14993
48237642	chr11:48237642:T:C	1.74299e-05	-1.03664e-10	-1.05926	0.000176929	-1.03664e-10	-1.08662
48237988	chr11:48237988:T:A	1.74412e-05	-1.03664e-10	-1.05861	0.000173227	-1.03664e-10	-1.10777
48238260	chr11:48238260:G:T	1.60239e-05	-1.03664e-10	-1.14336	0.00016629	-1.03664e-10	-1.14863
48238483	chr11:48238483:C:T	8.33819e-06	-0.998938	-0.797659	6.05946e-05	-1.32712	-0.83104
48238511	chr11:48238511:A:G	1.60825e-05	-1.03664e-10	-1.13971	0.000167286	-1.03664e-10	-1.14266
48238849	chr11:48238849:G:T	1.0164e-05	-0.854369	-0.744225	0.00010077	-0.991859	-0.65767
48238951	chr11:48238951:G:A	0.000119823	-1.03664e-10	0.868576	0.00154334	-1.03664e-10	1.07934
48239074	chr11:48239074:AT:A	1.62061e-05	-1.03664e-10	-1.13205	0.000167081	-1.03664e-10	-1.14389
48239189	chr11:48239189:A:C	2.26894e-05	-1.51913	0.723582	0.000354619	-1.40963	1.01831
48239265	chr11:48239265:T:C	2.43214e-05	-1.5136	0.787508	0.000385829	-1.39397	1.087
48240199	chr11:48240199:T:C	2.28811e-05	-1.51057	0.723441	0.000362915	-1.38615	1.01795
48240211	chr11:48240211:T:C	1.64358e-05	-1.03664e-10	-1.11798	0.000168848	-1.03664e-10	-1.13337
48240225	chr11:48240225:A:G	2.36307e-05	-1.51291	0.758013	0.000374247	-1.39238	1.05493
48240244	chr11:48240244:T:C	1.13076e-05	-1.49197	-2.27101e-10	0.000113416	-1.53131	-2.27101e-10
48240335	chr11:48240335:A:T	6.09662e-06	-1.38745	-0.72226	7.21723e-05	-1.35575	-0.627564
48240776	chr11:48240776:G:A	3.92968e-06	-1.44196	-1.10692	4.162e-05	-1.49288	-1.0409
48240830	chr11:48240830:G:A	1.60404e-05	-1.03664e-10	-1.14233	0.000169908	-1.03664e-10	-1.12711
48240969	chr11:48240969:C:T	2.20596e-05	-1.03664e-10	-0.823697	0.000208389	-1.03664e-10	-0.922958
48241027	chr11:48241027:C:T	1.63996e-05	-1.03664e-10	-1.12019	0.000168563	-1.03664e-10	-1.13506
48241797	chr11:48241797:T:C	7.37332e-06	-0.883119	-1.03646	4.14351e-05	-1.46247	-1.07577
48241999	chr11:48241999:C:T	1.59613e-05	-1.03664e-10	-1.14728	0.000167173	-1.03664e-10	-1.14334
48242060	chr11:48242060:G:T	2.14687e-05	-1.03664e-10	-0.850849	0.000240329	-1.03664e-10	-0.780359
48242257	chr11:48242257:A:G	1.60826e-05	-1.03664e-10	-1.13971	0.000167287	-1.03664e-10	-1.14266
48242818	chr11:48242818:A:G	4.27737e-06	-1.43861	-1.02549	5.01856e-05	-1.41289	-0.933752
48243023	chr11:48243023:A:T	1.88758e-05	-1.03664e-10	-0.979563	0.000199966	-1.03664e-10	-0.964218
48243095	chr11:48243095:G:A	5.97106e-06	-1.37308	-0.757441	7.04479e-05	-1.33999	-0.667501
48243159	chr11:48243159:A:G	4.01356e-05	0.924377	-1.14956	5.49086e-05	-1.11545	-1.14125
48243220	chr11:48243220:G:A	2.2832e-05	-1.51452	0.725244	0.00035984	-1.39652	1.01982
48243283	chr11:48243283:T:A	5.93294e-06	-1.25867	-0.878257	7.37783e-05	-1.19898	-0.762321
48243551	chr11:48243551:G:T	1.64287e-05	-1.03664e-10	-1.11841	0.000168791	-1.03664e-10	-1.1337
48244170	chr11:48244170:T:C	1.80426e-05	-1.03664e-10	-1.02471	0.000204632	-1.03664e-10	-0.941152
48244178	chr11:48244178:A:G	1.81511e-05	-1.03664e-10	-1.01871	0.000196444	-1.03664e-10	-0.981992
48244414	chr11:48244414:G:A	1.14417e-05	-1.31241	-0.167765	0.000143876	-1.27291	-0.0205045
48244993	chr11:48244993:A:G	1.99761e-05	-1.03664e-10	-0.922909	0.00020747	-1.03664e-10	-0.927381
48245030	chr11:48245030:A:C	1.73166e-05	-1.03664e-10	-1.06578	0.000185912	-1.03664e-10	-1.03709
48245067	chr11:48245067:G:T	1.61713e-05	-1.03664e-10	-1.1342	0.000168119	-1.03664e-10	-1.13769
48245069	chr11:48245069:C:A	1.59833e-05	-1.03664e-10	-1.1459	0.000165473	-1.03664e-10	-1.15356
48245916	chr11:48245916:C:T	1.60825e-05	-1.03664e-10	-1.13971	0.000167286	-1.03664e-10	-1.14266
48246304	chr11:48246304:G:C	1.06437e-05	-0.586165	-0.966315	6.83867e-05	-1.03381	-1.00338
48246930	chr11:48246930:G:A	2.18986e-05	-1.47193	0.640912	0.000363198	-1.29641	0.92899
48247087	chr11:48247087:C:A	3.68888e-05	-1.03664e-10	-0.309536	0.000431796	-1.03664e-10	-0.194414
48247180	chr11:48247180:G:A	1.58501e-05	-1.03664e-10	-1.15427	0.000165506	-1.03664e-10	-1.15336
48247544	chr11:48247544:A:G	1.78792e-05	-1.03664e-10	-1.03381	0.000187019	-1.03664e-10	-1.03116
48247599	chr11:48247599:T:A	1.36259e-05	-0.235614	-1.06986	0.000293725	0.558946	-1.13867
48247639	chr11:48247639:C:T	4.38585e-06	-1.43675	-1.00231	5.18236e-05	-1.4108	-0.903718
48248276	chr11:48248276:C:T	3.56434e-05	-1.00601	0.662128	0.000182254	-1.502	0.445031
48248373	chr11:48248373:TC:T	0.000212997	1.51049	-0.0666533	0.000810121	0.409954	0.0248629
48248376	chr11:48248376:C:A	0.000215097	1.52168	-0.0680305	0.000816305	0.418987	0.0234343
48248905	chr11:48248905:G:A	4.43254e-05	-0.125884	-2.27101e-10	0.000336554	-0.443607	-2.27101e-10
48248981	chr11:48248981:A:G	8.32736e-06	-0.966855	-0.831042	5.98889e-05	-1.3071	-0.862773
48249410	chr11:48249410:T:G	4.90859e-05	-0.0238706	-2.27101e-10	0.000368279	-0.353526	-2.27101e-10
48250231	chr11:48250231:C:T	1.36669e-05	-1.51926	0.21679	0.0002054	-1.41002	0.47261
48250789	chr11:48250789:T:C	8.84892e-06	-0.939685	-0.797463	6.28923e-05	-1.29008	-0.830867
48250977	chr11:48250977:C:T	1.74062e-05	-1.03664e-10	-1.06062	0.000172985	-1.03664e-10	-1.10916
48251144	chr11:48251144:T:C	6.62091e-06	-1.33583	-0.69138	7.87976e-05	-1.30058	-0.594909
48251656	chr11:48251656:G:C	5.94935e-06	-1.38459	-0.749567	7.01646e-05	-1.35287	-0.658653
48251788	chr11:48251788:T:C	5.98428e-06	-1.37976	-0.748551	7.0613e-05	-1.34738	-0.657773
48252398	chr11:48252398:A:G	2.04565e-05	-1.51941	0.620265	0.000317105	-1.41051	0.907375
48252715	chr11:48252715:A:T	1.74165e-05	-1.03664e-10	-1.06002	0.000173056	-1.03664e-10	-1.10875
48252895	chr11:48252895:C:T	1.91e-05	-1.03664e-10	-0.967757	0.000204873	-1.03664e-10	-0.939978
48252918	chr11:48252918:T:C	9.10465e-05	-1.03664e-10	0.593927	0.000804937	-1.03664e-10	0.428397
48252962	chr11:48252962:A:C	3.26567e-05	-0.431394	-2.27101e-10	0.000264528	-0.684421	-2.27101e-10
48253105	chr11:48253105:TTTTA:T	1.08613e-05	-1.53223	-2.27101e-10	0.000113999	-1.52618	-2.27101e-10
48253206	chr11:48253206:T:A	4.41772e-05	-1.03664e-10	-0.129234	0.000517705	-1.03664e-10	-0.0129623
48253226	chr11:48253226:G:A	3.24875e-05	0.713769	-1.15036	5.05605e-05	-1.20008	-1.13911
48253237	chr11:48253237:C:G	6.09417e-06	-1.5288	-0.58131	7.93692e-05	-1.44234	-0.445915
48253259	chr11:48253259:A:G	3.04782e-05	-0.500431	-2.27101e-10	0.00024906	-0.744673	-2.27101e-10
48253308	chr11:48253308:A:G	1.59316e-05	-1.03664e-10	-1.14914	0.000165456	-1.03664e-10	-1.15366
48253560	chr11:48253560:T:A	8.76605e-06	-0.604926	-1.14163	5.89359e-05	-1.05085	-1.13507
48253762	chr11:48253762:T:C	1.20518e-05	-1.42823	-2.27101e-10	0.000129506	-1.39864	-2.27101e-10
48253813	chr11:48253813:T:C	1.96597e-05	-1.03664e-10	-0.938873	0.000204238	-1.03664e-10	-0.943082
48254274	chr11:48254274:A:C	1.1738e-05	-1.45461	-2.27101e-10	0.000114556	-1.52131	-2.27101e-10
48254338	chr11:48254338:T:C	5.6513e-06	-1.36369	-0.821872	6.72513e-05	-1.32518	-0.728749
48254654	chr11:48254654:C:G	1.63991e-05	-1.03664e-10	-1.12021	0.000169868	-1.03664e-10	-1.12735
48254995	chr11:48254995:C:T	1.5936e-05	-1.03664e-10	-1.14886	0.000165463	-1.03664e-10	-1.15362
48255023	chr11:48255023:CA:C	4.27291e-06	-1.44291	-1.02223	5.01393e-05	-1.4181	-0.929462
48255142	chr11:48255142:A:C	1.73166e-05	-1.03664e-10	-1.06578	0.000185912	-1.03664e-10	-1.03709
48255434	chr11:48255434:G:T	1.82363e-05	-1.03664e-10	-1.01403	0.000203995	-1.03664e-10	-0.944269
48255476	chr11:48255476:T:C	1.14826e-05	-1.47661	-2.27101e-10	0.000113541	-1.5302	-2.27101e-10
48255700	chr11:48255700:A:G	1.62202e-05	-1.03664e-10	-1.13118	0.000173389	-1.03664e-10	-1.10683
48255993	chr11:48255993:A:G	1.59642e-05	-1.03664e-10	-1.1471	0.00016721	-1.03664e-10	-1.14311
48256162	chr11:48256162:A:C	1.75366e-05	-1.03664e-10	-1.05315	0.00018864	-1.03664e-10	-1.02253
48256201	chr11:48256201:T:C	1.75576e-05	-1.03664e-10	-1.05196	0.000188897	-1.03664e-10	-1.02116
48256592	chr11:48256592:C:T	1.63805e-05	-1.03664e-10	-1.12135	0.000169696	-1.03664e-10	-1.12836
48256692	chr11:48256692:A:T	1.38936e-05	-1.28601	-2.27101e-10	0.000124104	-1.44125	-2.27101e-10
48256741	chr11:48256741:A:T	2.23917e-05	-1.03664e-10	-0.808752	0.000211022	-1.03664e-10	-0.910406
48257006	chr11:48257006:C:T	1.58587e-05	-1.03664e-10	-1.15372	0.000165341	-1.03664e-10	-1.15436
48257361	chr11:48257361:A:G	1.25375e-05	-0.491588	-0.897134	8.0341e-05	-0.975338	-0.900748
48257413	chr11:48257413:T:A	5.45435e-06	-1.39081	-0.830218	6.46416e-05	-1.35543	-0.73808
48257512	chr11:48257512:C:T	3.11265e-05	-0.479383	-2.27101e-10	0.000392527	-0.289762	-2.27101e-10
48257864	chr11:48257864:G:A	5.34199e-06	-1.39161	-0.85024	6.31346e-05	-1.35627	-0.760832
48258244	chr11:48258244:G:A	4.05036e-05	0.932382	-1.14843	5.49966e-05	-1.11214	-1.14296
48258403	chr11:48258403:C:T	1.58529e-05	-1.03664e-10	-1.15409	0.000165367	-1.03664e-10	-1.1542
48258747	chr11:48258747:C:T	5.03483e-06	-1.2722	-1.02886	6.19052e-05	-1.21405	-0.922715
48259099	chr11:48259099:A:G	4.49488e-05	-0.11192	-2.27101e-10	0.000340712	-0.431329	-2.27101e-10
48259117	chr11:48259117:T:C	1.73473e-05	-1.03664e-10	-1.06401	0.000172579	-1.03664e-10	-1.11151
48259238	chr11:48259238:G:A	7.19581e-06	-0.850685	-1.09326	4.00449e-05	-1.45169	-1.12067
48259425	chr11:48259425:A:G	1.58712e-05	-1.03664e-10	-1.15293	0.000165349	-1.03664e-10	-1.15431
48259482	chr11:48259482:T:C	1.88599e-05	-1.03664e-10	-0.980406	0.000190376	-1.03664e-10	-1.01337
48259617	chr11:48259617:C:T	1.60825e-05	-1.03664e-10	-1.13971	0.000167286	-1.03664e-10	-1.14266
48259659	chr11:48259659:A:C	6.23326e-06	-1.48094	-0.606605	6.6061e-05	-1.40976	-0.662029
48259664	chr11:48259664:T:C	2.19356e-05	-1.03664e-10	-0.829331	0.000207408	-1.03664e-10	-0.927681
48259727	chr11:48259727:A:G	0.000377653	2.01653	-2.27101e-10	0.00304221	1.75797	-2.27101e-10
48259797	chr11:48259797:A:G	1.59605e-05	-1.03664e-10	-1.14733	0.000167163	-1.03664e-10	-1.1434
48259874	chr11:48259874:C:A	1.59586e-05	-1.03664e-10	-1.14744	0.000167138	-1.03664e-10	-1.14355
48260033	chr11:48260033:T:C	4.2485e-06	-1.44319	-1.02769	4.97826e-05	-1.41808	-0.936622
48260042	chr11:48260042:G:A	1.7444e-05	-1.03664e-10	-1.05845	0.000173247	-1.03664e-10	-1.10765
48260154	chr11:48260154:T:C	2.14927e-05	-0.849731	-2.27101e-10	0.000194258	-0.993177	-2.27101e-10
48260230	chr11:48260230:A:C	1.60232e-05	-1.03664e-10	-1.1434	0.000165932	-1.03664e-10	-1.15079
48260423	chr11:48260423:G:C	1.78902e-05	-1.03664e-10	-1.03319	0.000193183	-1.03664e-10	-0.998731
48260801	chr11:48260801:C:A	4.34799e-06	-1.44302	-1.00472	5.12938e-05	-1.41793	-0.906872
48261081	chr11:48261081:A:G	1.59871e-05	-1.03664e-10	-1.14566	0.000167485	-1.03664e-10	-1.14147
48261129	chr11:48261129:AC:A	6.61102e-06	-1.26979	-0.758912	8.21618e-05	-1.21424	-0.63944
48261367	chr11:48261367:T:C	1.69379e-05	-1.03664e-10	-1.08789	0.000178762	-1.03664e-10	-1.07631
48261425	chr11:48261425:A:C	1.63256e-05	-1.03664e-10	-1.12471	0.00017501	-1.03664e-10	-1.09753
48261740	chr11:48261740:A:T	6.15031e-06	-1.37592	-0.725024	7.27796e-05	-1.34328	-0.631649
48262211	chr11:48262211:G:T	1.58658e-05	-1.03664e-10	-1.15328	0.000165339	-1.03664e-10	-1.15437
48262481	chr11:48262481:C:T	3.76694e-06	-1.47566	-1.11552	4.02044e-05	-1.51372	-1.05467
48262557	chr11:48262557:T:C	4.30891e-06	-1.4307	-1.02605	5.08988e-05	-1.40333	-0.929194
48262587	chr11:48262587:C:T	1.5875e-05	-1.03664e-10	-1.1527	0.000165944	-1.03664e-10	-1.15072
48262706	chr11:48262706:C:A	5.45213e-06	-1.37856	-0.842874	6.45938e-05	-1.34186	-0.752392
48262863	chr11:48262863:T:C	4.34344e-05	-0.146191	-2.27101e-10	0.000330408	-0.462038	-2.27101e-10
48262873	chr11:48262873:A:G	4.40451e-05	-0.13223	-2.27101e-10	0.000334563	-0.449541	-2.27101e-10
48262877	chr11:48262877:A:G	1.79626e-05	-1.03664e-10	-1.02915	0.000187901	-1.03664e-10	-1.02645
48262925	chr11:48262925:G:A	5.98056e-06	-1.25772	-0.87121	7.44603e-05	-1.1982	-0.753903
48263191	chr11:48263191:C:T	1.63313e-05	-1.03664e-10	-1.12436	0.000168083	-1.03664e-10	-1.13791
48263269	chr11:48263269:A:G	1.58817e-05	-1.03664e-10	-1.15227	0.000165376	-1.03664e-10	-1.15414
48263326	chr11:48263326:T:C	6.06671e-05	-1.03664e-10	0.187957	0.000602895	-1.03664e-10	0.139376
48263473	chr11:48263473:G:A	5.81118e-06	-1.27023	-0.887427	7.20245e-05	-1.21212	-0.773243
48263512	chr11:48263512:T:C	5.9372e-06	-1.39491	-0.741292	7.00006e-05	-1.36432	-0.649547
48263632	chr11:48263632:C:A	2.21317e-05	-1.03664e-10	-0.820433	0.000220513	-1.03664e-10	-0.866409
48263749	chr11:48263749:A:G	4.34801e-06	-1.44879	-0.998932	5.13422e-05	-1.42449	-0.89936
48263809	chr11:48263809:A:G	1.33132e-05	-1.32869	-2.27101e-10	0.00011901	-1.48316	-2.27101e-10
48263872	chr11:48263872:A:G	2.11747e-05	-1.03664e-10	-0.864635	0.000230981	-1.03664e-10	-0.82003
48264290	chr11:48264290:A:G	1.7201e-05	-1.03664e-10	-1.07248	0.000184502	-1.03664e-10	-1.04471
48264304	chr11:48264304:C:T	6.41222e-06	-1.38971	-0.669525	7.61781e-05	-1.35851	-0.570778
48264354	chr11:48264354:C:T	3.07463e-05	0.659754	-1.15143	4.96643e-05	-1.22028	-1.1368
48264534	chr11:48264534:G:A	7.36868e-05	-1.03664e-10	0.382381	0.000750153	-1.03664e-10	0.35791
48264627	chr11:48264627:A:G	4.12366e-05	-1.03664e-10	-0.198118	0.000491482	-1.03664e-10	-0.0649418
48264679	chr11:48264679:T:A	5.93921e-06	-1.37515	-0.760716	7.0017e-05	-1.34256	-0.671066
48264682	chr11:48264682:A:G	1.08704e-05	-1.5314	-2.27101e-10	0.000113953	-1.52658	-2.27101e-10
48264691	chr11:48264691:A:C	1.60683e-05	-1.03664e-10	-1.1406	0.000170039	-1.03664e-10	-1.12634
48264704	chr11:48264704:C:T	7.19523e-06	-0.883806	-1.06022	4.0623e-05	-1.46271	-1.09532
48265293	chr11:48265293:A:G	4.32767e-06	-1.43415	-1.01827	5.09036e-05	-1.40802	-0.924413
48265302	chr11:48265302:C:T	1.11833e-05	-1.50303	-2.27101e-10	0.000113293	-1.53239	-2.27101e-10
48266004	chr11:48266004:G:A	1.73315e-05	-1.03664e-10	-1.06492	0.000172499	-1.03664e-10	-1.11198
48266016	chr11:48266016:G:T	1.58909e-05	-1.03664e-10	-1.1517	0.000165342	-1.03664e-10	-1.15435
48266047	chr11:48266047:T:C	4.42716e-05	-0.127101	-2.27101e-10	0.000336192	-0.444684	-2.27101e-10
48266325	chr11:48266325:A:G	1.79508e-05	-1.03664e-10	-1.02981	0.000187776	-1.03664e-10	-1.02712
48266379	chr11:48266379:T:C	9.42435e-06	-0.57043	-1.10372	6.11822e-05	-1.02011	-1.1284
48266538	chr11:48266538:G:T	3.42433e-05	-0.383951	-2.27101e-10	0.00020959	-0.917215	-2.27101e-10
48266850	chr11:48266850:C:T	1.59808e-05	-1.03664e-10	-1.14605	0.00016636	-1.03664e-10	-1.14821
48266873	chr11:48266873:T:C	1.59391e-05	-1.03664e-10	-1.14867	0.000168618	-1.03664e-10	-1.13473
48266893	chr11:48266893:C:T	4.19908e-05	0.964766	-1.14476	5.55225e-05	-1.09859	-1.14699
48266900	chr11:48266900:CT:C	4.73358e-05	-0.0601756	-2.27101e-10	0.000356512	-0.386	-2.27101e-10
48266933	chr11:48266933:T:C	1.58556e-05	-1.03664e-10	-1.15392	0.000166657	-1.03664e-10	-1.14643
48266968	chr11:48266968:G:A	1.89004e-05	-1.03664e-10	-0.978263	0.00020252	-1.03664e-10	-0.951528
48267266	chr11:48267266:G:T	1.6046e-05	-1.03664e-10	-1.14199	0.000165759	-1.03664e-10	-1.15183
48267612	chr11:48267612:A:G	4.38078e-05	-0.137632	-2.27101e-10	0.000333064	-0.454032	-2.27101e-10
48267803	chr11:48267803:A:G	2.48488e-05	-1.38292	0.678286	0.000347509	-1.33172	0.920139
48267816	chr11:48267816:A:AT	2.3023e-05	-1.51017	0.729218	0.000365816	-1.38531	1.02507
48268015	chr11:48268015:C:T	4.4991e-05	-0.110981	-2.27101e-10	0.000340885	-0.430822	-2.27101e-10
48268098	chr11:48268098:A:T	1.29128e-05	-1.35922	-2.27101e-10	0.000117289	-1.49773	-2.27101e-10
48268139	chr11:48268139:C:G	1.59241e-05	-1.03664e-10	-1.14961	0.000165876	-1.03664e-10	-1.15113
48268151	chr11:48268151:A:G	1.58926e-05	-1.03664e-10	-1.15159	0.000165421	-1.03664e-10	-1.15387
48268516	chr11:48268516:T:A	1.75257e-05	-1.03664e-10	-1.05378	0.000188509	-1.03664e-10	-1.02322
48268754	chr11:48268754:T:A	1.08668e-05	-1.53173	-2.27101e-10	0.000113458	-1.53093	-2.27101e-10
48268768	chr11:48268768:A:G	5.47297e-06	-1.36972	-0.847898	6.48697e-05	-1.33193	-0.75806
48269013	chr11:48269013:T:C	1.36606e-05	-1.30293	-2.27101e-10	0.000159303	-1.19156	-2.27101e-10
48269014	chr11:48269014:G:A	1.38033e-05	-1.29253	-2.27101e-10	0.00015792	-1.20028	-2.27101e-10
48269038	chr11:48269038:T:C	4.44405e-05	-0.123291	-2.27101e-10	0.000271812	-0.657257	-2.27101e-10
48269351	chr11:48269351:G:A	7.51914e-05	-1.03664e-10	0.402594	0.000766211	-1.03664e-10	0.379091
48269928	chr11:48269928:C:T	1.11672e-05	-1.50446	-2.27101e-10	0.000114926	-1.51808	-2.27101e-10
48270006	chr11:48270006:T:A	5.35743e-06	-1.38713	-0.851827	6.33359e-05	-1.35136	-0.762552
48270479	chr11:48270479:G:A	1.63707e-05	-1.03664e-10	-1.12195	0.000169368	-1.03664e-10	-1.13029
48270567	chr11:48270567:T:C	1.59123e-05	-1.03664e-10	-1.15035	0.00016539	-1.03664e-10	-1.15406
48270617	chr11:48270617:T:TTA	2.19447e-05	-1.51851	0.689592	0.00034267	-1.40805	0.982452
48270650	chr11:48270650:A:G	1.75006e-05	-1.03664e-10	-1.05521	0.000188589	-1.03664e-10	-1.0228
48270706	chr11:48270706:T:A	2.32023e-05	-1.51783	0.744642	0.000364106	-1.40621	1.04129
48270787	chr11:48270787:T:C	7.05811e-06	-1.30234	-0.660928	9.00986e-05	-1.25066	-0.510802
48271042	chr11:48271042:G:C	4.44949e-06	-1.42499	-0.99966	5.26813e-05	-1.39783	-0.900275
48271068	chr11:48271068:C:A	1.04589e-05	-0.595176	-0.974816	6.74339e-05	-1.04054	-1.01067
48271238	chr11:48271238:G:A	1.75531e-05	-1.03664e-10	-1.05222	0.000174041	-1.03664e-10	-1.10308
48271456	chr11:48271456:GA:G	7.07237e-06	-0.907554	-1.05369	4.05232e-05	-1.47029	-1.0902
48271643	chr11:48271643:C:A	1.63499e-05	-1.03664e-10	-1.12322	0.000168683	-1.03664e-10	-1.13434
48271746	chr11:48271746:T:A	1.74298e-05	-1.03664e-10	-1.05926	0.000173179	-1.03664e-10	-1.10804
48271978	chr11:48271978:T:C	8.33025e-06	-0.679923	-1.11763	5.60026e-05	-1.09904	-1.13793
48272379	chr11:48272379:C:T	3.63465e-05	-1.00502	0.680676	0.000185463	-1.50179	0.462277
48272485	chr11:48272485:C:T	2.23107e-05	-0.812376	-2.27101e-10	0.000201061	-0.958758	-2.27101e-10
48272704	chr11:48272704:A:G	6.44778e-06	-1.23075	-0.822961	8.11726e-05	-1.1687	-0.697092
48272709	chr11:48272709:T:C	1.6022e-05	-1.03664e-10	-1.14348	0.000165651	-1.03664e-10	-1.15249
48272744	chr11:48272744:T:A	4.30475e-06	-1.43759	-1.02013	5.0578e-05	-1.41195	-0.926902
48273022	chr11:48273022:C:T	1.69421e-05	-1.03664e-10	-1.08764	0.000176964	-1.03664e-10	-1.08642
48273146	chr11:48273146:A:C	1.87202e-05	-1.03664e-10	-0.987841	0.000198261	-1.03664e-10	-0.972783
48273295	chr11:48273295:A:G	1.75835e-05	-1.03664e-10	-1.05048	0.000183891	-1.03664e-10	-1.04802
48273318	chr11:48273318:A:G	1.62499e-05	-1.03664e-10	-1.12936	0.000170619	-1.03664e-10	-1.12293
48273956	chr11:48273956:C:G	6.12568e-06	-1.38356	-0.721393	7.34738e-05	-1.34815	-0.617284
48274233	chr11:48274233:T:C	1.36597e-05	-1.30299	-2.27101e-10	0.000118233	-1.48971	-2.27101e-10
48274642	chr11:48274642:G:T	1.35611e-05	-1.31024	-2.27101e-10	0.000117891	-1.49261	-2.27101e-10
48274890	chr11:48274890:C:T	1.59648e-05	-1.03664e-10	-1.14706	0.000166234	-1.03664e-10	-1.14897
48274934	chr11:48274934:T:C	5.38537e-06	-1.36246	-0.871294	6.36632e-05	-1.32409	-0.784675
48275008	chr11:48275008:G:A	1.60394e-05	-1.03664e-10	-1.14239	0.000170415	-1.03664e-10	-1.12413
48275109	chr11:48275109:G:T	6.10523e-06	-1.38811	-0.720187	7.21998e-05	-1.35671	-0.626215
48275298	chr11:48275298:T:C	4.42163e-05	-0.12835	-2.27101e-10	0.000335777	-0.445919	-2.27101e-10
48275510	chr11:48275510:A:G	5.98239e-06	-1.38841	-0.740217	7.05899e-05	-1.35711	-0.648366
48275728	chr11:48275728:C:T	3.48924e-05	-1.00773	0.642552	0.00017887	-1.50244	0.426734
48276329	chr11:48276329:T:C	1.78613e-05	-1.03664e-10	-1.03481	0.000186831	-1.03664e-10	-1.03216
48276570	chr11:48276570:A:T	1.58504e-05	-1.03664e-10	-1.15425	0.000165623	-1.03664e-10	-1.15265
48276596	chr11:48276596:G:A	6.04691e-06	-1.37375	-0.744149	7.14177e-05	-1.34087	-0.652948
48276717	chr11:48276717:G:A	3.75028e-06	-1.48216	-1.11345	4.01841e-05	-1.51739	-1.05151
48277289	chr11:48277289:T:C	1.79479e-05	-1.03664e-10	-1.02997	0.000187746	-1.03664e-10	-1.02728
48277349	chr11:48277349:G:A	5.94538e-06	-1.3838	-0.751026	7.01138e-05	-1.35196	-0.660287
48277546	chr11:48277546:T:A	6.12543e-06	-1.38577	-0.719224	7.24631e-05	-1.35409	-0.625203
48277635	chr11:48277635:G:A	1.80135e-05	-1.03664e-10	-1.02632	0.000188452	-1.03664e-10	-1.02352
48277687	chr11:48277687:T:C	1.59604e-05	-1.03664e-10	-1.14733	0.000167161	-1.03664e-10	-1.14341
48278196	chr11:48278196:C:G	8.68159e-06	-0.644431	-1.11181	5.76537e-05	-1.07378	-1.13413
48278412	chr11:48278412:T:C	4.50439e-05	-0.109805	-2.27101e-10	0.000341333	-0.429509	-2.27101e-10
48278543	chr11:48278543:A:G	2.18502e-05	-1.03664e-10	-0.833233	0.00020681	-1.03664e-10	-0.930564
48278848	chr11:48278848:G:A	1.58934e-05	-1.03664e-10	-1.15154	0.000165619	-1.03664e-10	-1.15268
48278902	chr11:48278902:T:A	1.66846e-05	-1.03664e-10	-1.10296	0.000178434	-1.03664e-10	-1.07815
48279930	chr11:48279930:G:A	4.3076e-06	-1.43798	-1.01908	5.0629e-05	-1.41242	-0.925419
48279948	chr11:48279948:T:A	1.81538e-05	-1.03664e-10	-1.01856	0.00019615	-1.03664e-10	-0.983487
48279971	chr11:48279971:AT:A	1.60589e-05	-1.03664e-10	-1.14118	0.00016582	-1.03664e-10	-1.15146
48279973	chr11:48279973:G:A	1.60154e-05	-1.03664e-10	-1.14389	0.00016988	-1.03664e-10	-1.12727
48280031	chr11:48280031:C:T	1.11254e-05	-1.50821	-2.27101e-10	0.000113823	-1.52772	-2.27101e-10
48280044	chr11:48280044:G:T	1.59041e-05	-1.03664e-10	-1.15086	0.000165707	-1.03664e-10	-1.15215
48280203	chr11:48280203:C:T	5.77723e-06	-1.39025	-0.77327	6.78945e-05	-1.35928	-0.685135
48280303	chr11:48280303:C:T	8.71155e-06	-0.949148	-0.803646	6.2217e-05	-1.29589	-0.835844
48280467	chr11:48280467:A:C	1.78898e-05	-1.03664e-10	-1.03321	0.000202382	-1.03664e-10	-0.952209
48280582	chr11:48280582:C:T	4.34358e-05	-0.14616	-2.27101e-10	0.000330533	-0.461661	-2.27101e-10
48280959	chr11:48280959:G:A	1.63217e-05	-1.03664e-10	-1.12495	0.000168451	-1.03664e-10	-1.13572
48281183	chr11:48281183:C:T	6.05739e-06	-1.37216	-0.744009	7.15456e-05	-1.33941	-0.652619
48281961	chr11:48281961:T:A	2.18493e-05	-1.03664e-10	-0.833275	0.000206802	-1.03664e-10	-0.930606
48282177	chr11:48282177:C:T	1.59121e-05	-1.03664e-10	-1.15036	0.000165778	-1.03664e-10	-1.15172
48282191	chr11:48282191:T:C	1.68776e-05	-1.03664e-10	-1.09146	0.000176288	-1.03664e-10	-1.09025
48282511	chr11:48282511:G:A	1.18024e-05	-1.44914	-2.27101e-10	0.000114721	-1.51986	-2.27101e-10
48282871	chr11:48282871:T:TGTAATTTG	1.59167e-05	-1.03664e-10	-1.15008	0.000167282	-1.03664e-10	-1.14268
48282884	chr11:48282884:A:G	5.38858e-06	-1.38527	-0.847892	6.37489e-05	-1.34932	-0.758092
48282909	chr11:48282909:A:T	5.96676e-06	-1.38302	-0.748217	7.03899e-05	-1.35116	-0.657156
48283146	chr11:48283146:A:G	1.63189e-05	-1.03664e-10	-1.12512	0.000168428	-1.03664e-10	-1.13586
48283323	chr11:48283323:G:A	1.75406e-05	-1.03664e-10	-1.05292	0.000180693	-1.03664e-10	-1.06557
48283390	chr11:48283390:C:T	1.58735e-05	-1.03664e-10	-1.15279	0.000165465	-1.03664e-10	-1.1536
48283552	chr11:48283552:G:A	1.89736e-05	-1.03664e-10	-0.974393	0.000203317	-1.03664e-10	-0.947599
48283970	chr11:48283970:A:G	1.74145e-05	-1.03664e-10	-1.06014	0.000173106	-1.03664e-10	-1.10846
48284015	chr11:48284015:T:C	1.74233e-05	-1.03664e-10	-1.05964	0.000173132	-1.03664e-10	-1.10831
48284058	chr11:48284058:C:T	1.58601e-05	-1.03664e-10	-1.15364	0.000165375	-1.03664e-10	-1.15415
48284203	chr11:48284203:G:A	2.94991e-05	-1.03664e-10	-0.533085	0.000285115	-1.03664e-10	-0.609473
48284807	chr11:48284807:G:A	0.000257813	1.63479	-2.27101e-10	0.00308281	1.77123	-2.27101e-10
48284853	chr11:48284853:A:G	1.59956e-05	-1.03664e-10	-1.14513	0.000165756	-1.03664e-10	-1.15185
48285066	chr11:48285066:C:T	8.56255e-06	-0.99859	-0.771455	6.21956e-05	-1.32711	-0.804972
48285202	chr11:48285202:C:T	1.13074e-05	-1.49199	-2.27101e-10	0.000113289	-1.53242	-2.27101e-10
48285341	chr11:48285341:G:A	1.86189e-05	-1.03664e-10	-0.993266	0.000209086	-1.03664e-10	-0.91962
48285468	chr11:48285468:C:T	2.69409e-05	-1.51261	0.88881	0.000431833	-1.39174	1.19741
48285587	chr11:48285587:C:T	6.91786e-06	-1.31151	-0.671829	8.80943e-05	-1.26081	-0.523146
48285802	chr11:48285802:G:A	1.59591e-05	-1.03664e-10	-1.14741	0.000168174	-1.03664e-10	-1.13737
48285822	chr11:48285822:T:C	5.86988e-06	-1.39505	-0.752555	6.91203e-05	-1.36452	-0.661996
48286127	chr11:48286127:A:G	6.8343e-05	-1.03664e-10	0.307096	0.000696488	-1.03664e-10	0.283684
48286318	chr11:48286318:C:T	1.80792e-05	-1.03664e-10	-1.02268	0.000195255	-1.03664e-10	-0.98806
48286351	chr11:48286351:G:A	1.74298e-05	-1.03664e-10	-1.05926	0.000173179	-1.03664e-10	-1.10804
48286509	chr11:48286509:C:T	1.79989e-05	-1.03664e-10	-1.02713	0.00019428	-1.03664e-10	-0.993067
48286575	chr11:48286575:T:C	1.83668e-05	-1.03664e-10	-1.0069	0.000206775	-1.03664e-10	-0.930736
48286766	chr11:48286766:A:G	5.97301e-06	-1.37965	-0.750541	7.04658e-05	-1.34747	-0.659766
48287211	chr11:48287211:C:T	5.32536e-06	-1.39074	-0.85422	6.29022e-05	-1.35551	-0.765276
48287237	chr11:48287237:A:G	1.4937e-05	-0.476393	-0.737208	9.53345e-05	-0.964378	-0.740598
48287419	chr11:48287419:T:C	1.58645e-05	-1.03664e-10	-1.15336	0.000165976	-1.03664e-10	-1.15053
48287506	chr11:48287506:G:A	3.02122e-05	-1.50563	0.996431	0.000493154	-1.37428	1.31274
48287604	chr11:48287604:C:A	2.39684e-05	-1.51429	0.773579	0.000380041	-1.3962	1.07411
48287624	chr11:48287624:T:G	2.69178e-05	-1.5189	0.894246	0.00042699	-1.40921	1.20361
48287678	chr11:48287678:A:G	1.79505e-05	-1.03664e-10	-1.02982	0.000188745	-1.03664e-10	-1.02197
48287687	chr11:48287687:T:C	5.34946e-06	-1.39074	-0.849711	6.32311e-05	-1.35557	-0.760004
48287771	chr11:48287771:C:T	1.118e-05	-1.50331	-2.27101e-10	0.000113569	-1.52996	-2.27101e-10
48287852	chr11:48287852:G:A	1.61324e-05	-1.03664e-10	-1.13661	0.000166608	-1.03664e-10	-1.14673
48287963	chr11:48287963:T:G	1.19672e-05	-0.862846	-0.57243	0.000120653	-1.00139	-0.468055
48288002	chr11:48288002:G:A	5.28065e-06	-1.39466	-0.858736	6.23032e-05	-1.35987	-0.770485
48288316	chr11:48288316:T:C	7.16945e-06	-1.30217	-0.645446	9.17094e-05	-1.25063	-0.493111
48288367	chr11:48288367:A:T	1.7551e-05	-1.03664e-10	-1.05233	0.000180793	-1.03664e-10	-1.06502
48288578	chr11:48288578:A:G	1.80411e-05	-1.03664e-10	-1.02479	0.000194794	-1.03664e-10	-0.990426
48288611	chr11:48288611:A:G	1.60496e-05	-1.03664e-10	-1.14176	0.000170752	-1.03664e-10	-1.12215
48288799	chr11:48288799:T:G	1.59276e-05	-1.03664e-10	-1.14939	0.000165914	-1.03664e-10	-1.1509
48289001	chr11:48289001:G:A	1.2011e-05	-0.520939	-0.910685	7.54742e-05	-0.98633	-0.952246
48289235	chr11:48289235:C:T	1.80254e-05	-1.03664e-10	-1.02566	0.000177416	-1.03664e-10	-1.08387
48289369	chr11:48289369:C:G	5.07143e-05	0.00876548	-2.27101e-10	0.000378666	-0.325713	-2.27101e-10
48289376	chr11:48289376:T:C	5.55934e-06	-1.37951	-0.822456	6.50114e-05	-1.34753	-0.740278
48289613	chr11:48289613:A:G	1.92697e-05	-1.03664e-10	-0.958909	0.0001897	-1.03664e-10	-1.01692
48289875	chr11:48289875:AG:A	1.76706e-05	-1.03664e-10	-1.04554	0.000184827	-1.03664e-10	-1.04295
48290028	chr11:48290028:C:T	2.24835e-05	-1.03664e-10	-0.804662	0.000229437	-1.03664e-10	-0.826739
48290075	chr11:48290075:G:T	9.31622e-05	0.616899	-2.27101e-10	0.000844271	0.476107	-2.27101e-10
48290122	chr11:48290122:T:C	1.8098e-05	-1.03664e-10	-1.02164	0.000195483	-1.03664e-10	-0.986892
48290435	chr11:48290435:T:A	1.76087e-05	-1.03664e-10	-1.04905	0.000174418	-1.03664e-10	-1.10091
48290574	chr11:48290574:T:C	2.81182e-05	-1.51922	0.938188	0.000447026	-1.4101	1.25035
48290608	chr11:48290608:C:T	5.57666e-06	-1.38115	-0.817702	6.62786e-05	-1.34469	-0.723807
48290858	chr11:48290858:C:T	1.66807e-05	-1.03664e-10	-1.10319	0.000170858	-1.03664e-10	-1.12154
48291178	chr11:48291178:C:A	1.59693e-05	-1.03664e-10	-1.14677	0.000167218	-1.03664e-10	-1.14307
48291327	chr11:48291327:T:C	1.38966e-05	-1.2858	-2.27101e-10	0.000119128	-1.48217	-2.27101e-10
48291347	chr11:48291347:G:A	1.63947e-05	-1.03664e-10	-1.12048	0.0001672	-1.03664e-10	-1.14317
48291664	chr11:48291664:C:T	4.5255e-05	1.03849	-1.14362	5.72342e-05	-1.0673	-1.14792
48292168	chr11:48292168:G:A	1.7438e-05	-1.03664e-10	-1.05879	0.000173234	-1.03664e-10	-1.10772
48292427	chr11:48292427:G:A	0.000120563	-1.03664e-10	0.874731	0.00148342	-1.03664e-10	1.03974
48292509	chr11:48292509:G:C	1.74488e-05	-1.03664e-10	-1.05817	0.000173311	-1.03664e-10	-1.10728
48292611	chr11:48292611:G:A	1.88887e-05	-1.03664e-10	-0.978878	0.00020512	-1.03664e-10	-0.938773
48292673	chr11:48292673:A:G	4.25898e-06	-1.44345	-1.02497	4.99274e-05	-1.41853	-0.933268
48292765	chr11:48292765:A:C	5.87424e-06	-1.38742	-0.759452	6.9171e-05	-1.356	-0.669787
48292791	chr11:48292791:C:T	3.45708e-05	-1.03664e-10	-0.374435	0.00031542	-1.03664e-10	-0.508461
48292882	chr11:48292882:G:A	1.91668e-05	-1.03664e-10	-0.964261	0.000205546	-1.03664e-10	-0.936699
48292939	chr11:48292939:G:A	5.24408e-06	-1.10666	-1.15368	7.39237e-05	-0.810464	-1.14887
48292968	chr11:48292968:T:G	5.88844e-06	-1.38281	-0.76164	6.93527e-05	-1.35094	-0.672226
48293034	chr11:48293034:G:T	1.6144e-05	-1.03664e-10	-1.1359	0.000169465	-1.03664e-10	-1.12972
48293176	chr11:48293176:G:T	1.47668e-05	-0.417329	-0.80773	9.28478e-05	-0.920625	-0.81078
48293556	chr11:48293556:G:A	1.60068e-05	-1.03664e-10	-1.14443	0.000165842	-1.03664e-10	-1.15133
48293713	chr11:48293713:G:A	5.44468e-06	-1.38207	-0.840737	6.45053e-05	-1.34572	-0.749898
48293728	chr11:48293728:G:A	1.90934e-05	-1.03664e-10	-0.968102	0.000204691	-1.03664e-10	-0.940866
48293836	chr11:48293836:A:G	4.69238e-05	-0.0689189	-2.27101e-10	0.000353743	-0.393797	-2.27101e-10
48293982	chr11:48293982:G:A	1.90303e-05	-0.971412	-2.27101e-10	0.000128224	-1.40859	-2.27101e-10
48294274	chr11:48294274:C:T	1.88561e-05	-1.03664e-10	-0.980609	0.000190342	-1.03664e-10	-1.01355
48294430	chr11:48294430:G:A	1.81744e-05	-1.03664e-10	-1.01743	0.000178076	-1.03664e-10	-1.08016
48294768	chr11:48294768:A:T	1.93921e-05	-1.03664e-10	-0.952577	0.000208043	-1.03664e-10	-0.924624
48294800	chr11:48294800:A:C	4.01281e-05	0.411117	-0.636483	0.000304341	0.0594111	-0.603629
48295740	chr11:48295740:C:G	7.77342e-06	-1.07234	-0.794394	5.81664e-05	-1.37218	-0.826884
48296810	chr11:48296810:A:C	7.081e-06	-1.25526	-0.704766	8.41219e-05	-1.21887	-0.611227
48296932	chr11:48296932:A:G	5.50656e-06	-1.3547	-0.8568	6.52689e-05	-1.31551	-0.768342
48296958	chr11:48296958:T:G	2.2048e-05	-1.03664e-10	-0.824223	0.000215078	-1.03664e-10	-0.891367
48297026	chr11:48297026:T:A	4.79156e-05	-1.03664e-10	-0.048002	0.000561979	-1.03664e-10	0.0690971
48297035	chr11:48297035:C:A	4.48962e-05	-1.03664e-10	-0.11309	0.000526626	-1.03664e-10	0.00412326
48297100	chr11:48297100:T:C	5.99644e-06	-1.40249	-0.723787	7.07801e-05	-1.37261	-0.63018
48297414	chr11:48297414:C:T	9.50655e-06	-0.673209	-0.992253	0.000166083	-0.206476	-0.943401
48297613	chr11:48297613:A:T	1.75295e-05	-1.03664e-10	-1.05356	0.000173873	-1.03664e-10	-1.10404
48297657	chr11:48297657:C:T	1.83369e-05	-1.03664e-10	-1.00853	0.000198148	-1.03664e-10	-0.973351
48297708	chr11:48297708:C:T	4.19415e-05	0.959205	-1.14037	5.52228e-05	-1.10094	-1.15006
48297814	chr11:48297814:G:A	1.60181e-05	-1.03664e-10	-1.14372	0.000165882	-1.03664e-10	-1.15109
48298068	chr11:48298068:G:T	1.79705e-05	-1.03664e-10	-1.02871	0.000187986	-1.03664e-10	-1.026
48298140	chr11:48298140:A:T	1.10862e-05	-0.598243	-0.913497	7.11418e-05	-1.04289	-0.954806
48298215	chr11:48298215:A:G	1.63186e-05	-1.12514	-2.27101e-10	0.000194323	-0.992845	-2.27101e-10
48298254	chr11:48298254:A:T	7.09223e-06	-1.28478	-0.673664	9.05211e-05	-1.2314	-0.525385
48298422	chr11:48298422:G:A	5.56729e-06	-1.37747	-0.823063	6.61379e-05	-1.3407	-0.72992
48298792	chr11:48298792:G:T	2.88889e-05	-1.51071	0.95672	0.000466723	-1.38683	1.2702
48299016	chr11:48299016:C:T	3.07141e-05	-0.986972	0.494252	0.000156098	-1.49731	0.285424
48299057	chr11:48299057:T:C	1.75238e-05	-1.03664e-10	-1.05388	0.000173832	-1.03664e-10	-1.10428
48299153	chr11:48299153:T:G	5.24481e-06	-1.40606	-0.85414	6.19308e-05	-1.37136	-0.764984
48299487	chr11:48299487:C:G	1.59146e-05	-1.03664e-10	-1.1502	0.000165795	-1.03664e-10	-1.15161
48299782	chr11:48299782:G:A	5.82415e-06	-1.37603	-0.779404	6.84841e-05	-1.34356	-0.692208
48299974	chr11:48299974:G:A	1.73992e-05	-1.03664e-10	-1.06102	0.000172967	-1.03664e-10	-1.10926
48300052	chr11:48300052:T:C	1.14333e-05	-0.544098	-0.936815	7.26834e-05	-1.00034	-0.975913
48300721	chr11:48300721:C:G	1.08846e-05	-0.632399	-0.897695	7.08602e-05	-1.06087	-0.940792
48300934	chr11:48300934:A:G	1.59604e-05	-1.03664e-10	-1.14733	0.000167161	-1.03664e-10	-1.14341
48301010	chr11:48301010:C:A	1.7261e-05	-1.03664e-10	-1.06899	0.000177006	-1.03664e-10	-1.08619
48301571	chr11:48301571:T:C	1.73453e-05	-1.03664e-10	-1.06412	0.000172597	-1.03664e-10	-1.11141
48301609	chr11:48301609:C:T	4.7055e-05	-0.0661258	-2.27101e-10	0.000354801	-0.390809	-2.27101e-10
48301657	chr11:48301657:C:T	1.60329e-05	-1.03664e-10	-1.1428	0.00016685	-1.03664e-10	-1.14527
48301704	chr11:48301704:G:A	1.58852e-05	-1.03664e-10	-1.15206	0.000165553	-1.03664e-10	-1.15307
48301763	chr11:48301763:T:C	1.7773e-05	-1.03664e-10	-1.03976	0.000175204	-1.03664e-10	-1.09642
48301893	chr11:48301893:T:G	4.0626e-05	-0.213035	-2.27101e-10	0.000323345	-0.483647	-2.27101e-10
48302658	chr11:48302658:A:G	1.63403e-05	-1.03664e-10	-1.12381	0.000168604	-1.03664e-10	-1.13481
48302671	chr11:48302671:A:T	1.88198e-05	-1.03664e-10	-0.982535	0.000195197	-1.03664e-10	-0.988359
48302797	chr11:48302797:G:A	1.58899e-05	-1.03664e-10	-1.15176	0.000165591	-1.03664e-10	-1.15285
48302947	chr11:48302947:G:A	1.74608e-05	-1.03664e-10	-1.05748	0.000173392	-1.03664e-10	-1.10681
48303053	chr11:48303053:A:G	1.95081e-05	-1.03664e-10	-0.946616	0.000196362	-1.03664e-10	-0.982407
48303603	chr11:48303603:G:T	1.80573e-05	-1.03664e-10	-1.02389	0.000194989	-1.03664e-10	-0.989425
48304072	chr11:48304072:G:A	1.08525e-05	-1.53304	-2.27101e-10	0.000113868	-1.52733	-2.27101e-10
48304379	chr11:48304379:G:A	1.7711e-05	-1.03664e-10	-1.04326	0.000175156	-1.03664e-10	-1.09669
48304439	chr11:48304439:T:A	1.74499e-05	-1.03664e-10	-1.05811	0.000177776	-1.03664e-10	-1.08184
48304511	chr11:48304511:C:G	6.03434e-06	-1.38711	-0.732867	7.12852e-05	-1.35528	-0.640396
48304927	chr11:48304927:A:G	6.01526e-06	-1.36361	-0.759536	7.10487e-05	-1.32902	-0.669977
48305040	chr11:48305040:G:A	5.7674e-06	-1.3923	-0.772921	6.77954e-05	-1.36102	-0.684857
48305055	chr11:48305055:G:A	1.59355e-05	-1.03664e-10	-1.14889	0.00016547	-1.03664e-10	-1.15358
48305067	chr11:48305067:C:T	1.09454e-05	-0.613052	-0.911472	7.07472e-05	-1.05037	-0.952887
48305221	chr11:48305221:G:A	6.96579e-06	-0.916423	-1.06001	4.02471e-05	-1.47208	-1.09525
48305411	chr11:48305411:C:A	6.06989e-06	-1.35912	-0.75498	7.17376e-05	-1.32458	-0.664766
48306242	chr11:48306242:T:C	1.81997e-05	-1.03664e-10	-1.01604	0.000190102	-1.03664e-10	-1.01481
48306569	chr11:48306569:T:C	1.11138e-05	-1.50925	-2.27101e-10	0.000113255	-1.53273	-2.27101e-10
48306632	chr11:48306632:G:A	1.59875e-05	-1.03664e-10	-1.14564	0.000165644	-1.03664e-10	-1.15253
48307092	chr11:48307092:C:T	3.63775e-06	-1.48491	-1.14117	3.83325e-05	-1.51993	-1.09613
48307266	chr11:48307266:C:T	3.86802e-05	0.878248	-1.14036	5.341e-05	-1.13433	-1.15004
48307446	chr11:48307446:G:A	1.97424e-05	-1.03664e-10	-0.934674	0.000194991	-1.03664e-10	-0.989412
48307768	chr11:48307768:T:G	1.59662e-05	-1.03664e-10	-1.14697	0.000167187	-1.03664e-10	-1.14325
48307848	chr11:48307848:GAAC:G	5.4117e-06	-1.37532	-0.853561	6.40343e-05	-1.33835	-0.764594
48307929	chr11:48307929:C:T	1.67411e-05	-1.03664e-10	-1.09958	0.000172019	-1.03664e-10	-1.11476
48308007	chr11:48308007:G:A	8.982e-05	0.580364	-2.27101e-10	0.000815716	0.4417	-2.27101e-10
48308039	chr11:48308039:G:T	1.69536e-05	-1.03664e-10	-1.08697	0.0001713	-1.03664e-10	-1.11895
48308161	chr11:48308161:T:C	6.35615e-06	-1.31159	-0.756435	8.05418e-05	-1.26159	-0.612
48308169	chr11:48308169:G:A	1.58788e-05	-1.03664e-10	-1.15246	0.000165338	-1.03664e-10	-1.15437
48308249	chr11:48308249:A:T	1.88457e-05	-1.03664e-10	-0.981158	0.000190247	-1.03664e-10	-1.01404
48308680	chr11:48308680:A:G	1.74298e-05	-1.03664e-10	-1.05926	0.000173179	-1.03664e-10	-1.10804
48308893	chr11:48308893:C:T	5.41851e-06	-1.35288	-0.874745	6.40859e-05	-1.31348	-0.788663
48309052	chr11:48309052:C:T	1.83608e-05	-1.03664e-10	-1.00722	0.000194299	-1.03664e-10	-0.992967
48309339	chr11:48309339:C:G	1.59604e-05	-1.03664e-10	-1.14733	0.000167161	-1.03664e-10	-1.14341
48309505	chr11:48309505:C:A	1.68918e-05	-1.03664e-10	-1.09061	0.000173343	-1.03664e-10	-1.10709
48309516	chr11:48309516:T:C	0.000357538	2.78894	-0.827146	0.000243505	-0.0248441	-0.742386
48309959	chr11:48309959:C:G	1.68911e-05	-1.03664e-10	-1.09066	0.000173338	-1.03664e-10	-1.10712
48310005	chr11:48310005:G:A	1.68911e-05	-1.03664e-10	-1.09066	0.000173338	-1.03664e-10	-1.10712
48310187	chr11:48310187:T:C	7.88489e-06	-1.11026	-0.742232	5.92865e-05	-1.39393	-0.786052
48310419	chr11:48310419:G:A	1.76566e-05	-1.04633	-2.27101e-10	0.000135924	-1.35027	-2.27101e-10
48310443	chr11:48310443:A:T	1.76732e-05	-1.03664e-10	-1.04539	0.000190715	-1.03664e-10	-1.01158
48310476	chr11:48310476:A:G	6.01691e-06	-1.37201	-0.750856	7.10215e-05	-1.3392	-0.660187
48310663	chr11:48310663:A:G	1.62722e-05	-1.03664e-10	-1.12798	0.00016761	-1.03664e-10	-1.14073
48310931	chr11:48310931:A:G	1.80242e-05	-1.03664e-10	-1.02573	0.00019459	-1.03664e-10	-0.991473
48311009	chr11:48311009:C:A	1.74364e-05	-1.03664e-10	-1.05889	0.000173223	-1.03664e-10	-1.10779
48311398	chr11:48311398:A:G	1.62614e-05	-1.03664e-10	-1.12865	0.000174107	-1.03664e-10	-1.1027
48311433	chr11:48311433:G:C	5.44183e-06	-1.37036	-0.852964	6.44332e-05	-1.33278	-0.76396
48311807	chr11:48311807:C:T	1.60626e-05	-1.03664e-10	-1.14095	0.000166801	-1.03664e-10	-1.14557
48312817	chr11:48312817:A:T	3.77241e-05	-1.01833	0.731186	0.000193813	-1.50487	0.509397
48312851	chr11:48312851:T:C	3.48824e-05	-1.03664e-10	-0.365462	0.000312996	-1.03664e-10	-0.516175
48313003	chr11:48313003:T:C	6.00546e-06	-1.37112	-0.753651	7.0868e-05	-1.33816	-0.663384
48313174	chr11:48313174:T:A	1.58666e-05	-1.03664e-10	-1.15323	0.000165417	-1.03664e-10	-1.1539
48313236	chr11:48313236:G:A	5.81165e-06	-1.35751	-0.800067	6.82795e-05	-1.32378	-0.71498
48313296	chr11:48313296:G:A	5.59698e-06	-1.36277	-0.832448	6.651e-05	-1.32442	-0.740593
48313604	chr11:48313604:G:A	3.39924e-05	-1.00382	0.612513	0.000173583	-1.50156	0.395847
48313797	chr11:48313797:A:G	1.24712e-05	-1.39402	-2.27101e-10	0.000117295	-1.49767	-2.27101e-10
48313984	chr11:48313984:G:C	1.85598e-05	-1.03664e-10	-0.996443	0.000187653	-1.03664e-10	-1.02777
48314383	chr11:48314383:G:A	0.000339547	1.91017	-2.27101e-10	0.000840844	0.47204	-2.27101e-10
48314564	chr11:48314564:C:T	3.96637e-05	0.907821	-1.14483	5.42533e-05	-1.12185	-1.14685
48314595	chr11:48314595:C:G	5.96559e-06	-1.23716	-0.894279	7.45358e-05	-1.17633	-0.774757
48314735	chr11:48314735:T:C	6.16271e-06	-1.37101	-0.727917	7.2902e-05	-1.33811	-0.635137
48314749	chr11:48314749:A:G	5.66707e-06	-1.36849	-0.814277	6.74543e-05	-1.33081	-0.720108
48314975	chr11:48314975:T:C	4.53143e-05	-0.103822	-2.27101e-10	0.00035699	-0.384659	-2.27101e-10
48315014	chr11:48315014:G:A	1.36333e-05	-1.30493	-2.27101e-10	0.000125966	-1.42636	-2.27101e-10
48315093	chr11:48315093:A:G	3.14229e-05	-0.469905	-2.27101e-10	0.000256046	-0.717008	-2.27101e-10
48315580	chr11:48315580:C:A	7.4406e-06	-1.5093	-0.401194	0.000103074	-1.38083	-0.24609
48315636	chr11:48315636:T:C	5.95589e-06	-1.37055	-0.762514	7.02274e-05	-1.33753	-0.673096
48315872	chr11:48315872:C:A	5.09651e-05	-1.03664e-10	0.0136974	0.000602958	-1.03664e-10	0.139481
48315914	chr11:48315914:T:C	5.88287e-06	-1.37251	-0.772892	6.92807e-05	-1.33966	-0.684538
48316072	chr11:48316072:C:G	1.98239e-05	-1.03664e-10	-0.930556	0.00019572	-1.03664e-10	-0.985684
48316104	chr11:48316104:A:G	5.93905e-06	-1.37445	-0.761441	6.99802e-05	-1.34185	-0.672303
48316180	chr11:48316180:C:T	1.12147e-05	-1.50022	-2.27101e-10	0.000115655	-1.51176	-2.27101e-10
48316213	chr11:48316213:T:C	3.30897e-05	0.713393	-1.13161	5.75508e-05	-1.05611	-1.15359
48316478	chr11:48316478:C:T	5.47728e-06	-1.37344	-0.843392	6.49258e-05	-1.33618	-0.752942
48316565	chr11:48316565:T:G	1.59029e-05	-1.03664e-10	-1.15094	0.000165697	-1.03664e-10	-1.15221
48316739	chr11:48316739:T:C	1.596e-05	-1.03664e-10	-1.14736	0.000167156	-1.03664e-10	-1.14344
48316969	chr11:48316969:G:A	1.71636e-05	-1.03664e-10	-1.07466	0.00017136	-1.03664e-10	-1.1186
48317086	chr11:48317086:G:A	3.10586e-05	-0.481569	-2.27101e-10	0.000391563	-0.29222	-2.27101e-10
48318014	chr11:48318014:C:T	1.84948e-05	-1.03664e-10	-0.999956	0.000200277	-1.03664e-10	-0.962665
48318608	chr11:48318608:C:T	3.17237e-05	-1.51635	1.05598	0.000511112	-1.40198	1.3762
48318762	chr11:48318762:C:T	3.13156e-05	0.647638	-1.12096	4.87221e-05	-1.22188	-1.15436
48318793	chr11:48318793:A:G	1.60029e-05	-1.03664e-10	-1.14468	0.00016534	-1.03664e-10	-1.15437
48319015	chr11:48319015:C:T	1.8662e-05	-1.03664e-10	-0.990954	0.000202305	-1.03664e-10	-0.952589
48319129	chr11:48319129:T:C	1.59068e-05	-1.03664e-10	-1.1507	0.000165729	-1.03664e-10	-1.15201
48319696	chr11:48319696:T:C	1.83427e-05	-1.03664e-10	-1.00821	0.00019412	-1.03664e-10	-0.993892
48319924	chr11:48319924:C:T	6.54519e-06	-1.20395	-0.834761	8.2429e-05	-1.13913	-0.711295
48320255	chr11:48320255:T:A	1.5907e-05	-1.03664e-10	-1.15068	0.000165731	-1.03664e-10	-1.152
48320288	chr11:48320288:T:C	5.06792e-06	-1.37984	-0.914672	5.86716e-05	-1.34779	-0.842626
48321217	chr11:48321217:G:A	1.4589e-05	-0.452818	-0.784357	8.63568e-05	-0.971013	-0.832867
48321504	chr11:48321504:C:T	7.67578e-06	-0.844203	-1.03517	4.20129e-05	-1.449	-1.07539
48321694	chr11:48321694:G:A	6.54986e-06	-1.19912	-0.838882	8.24545e-05	-1.13404	-0.716083
48321895	chr11:48321895:G:A	1.60894e-05	-1.03664e-10	-1.13928	0.000169227	-1.03664e-10	-1.13113
48322013	chr11:48322013:C:T	5.67629e-06	-1.37947	-0.801672	6.75961e-05	-1.3428	-0.706017
48322107	chr11:48322107:C:A	5.40757e-06	-1.3685	-0.861138	6.39753e-05	-1.33058	-0.773291
48322352	chr11:48322352:T:C	4.75807e-05	-0.0550153	-2.27101e-10	0.000358207	-0.381256	-2.27101e-10
48322637	chr11:48322637:A:G	1.85087e-05	-1.03664e-10	-0.999202	0.000200455	-1.03664e-10	-0.961777
48322843	chr11:48322843:T:C	5.91201e-06	-1.36278	-0.77768	6.96423e-05	-1.32899	-0.690002
48322937	chr11:48322937:A:G	9.17097e-06	-0.632791	-1.06861	6.00873e-05	-1.06478	-1.10179
48323939	chr11:48323939:T:C	4.74508e-05	-0.0577497	-2.27101e-10	0.000357368	-0.383601	-2.27101e-10
48323953	chr11:48323953:T:C	1.58886e-05	-1.03664e-10	-1.15184	0.000169983	-1.03664e-10	-1.12667
48324011	chr11:48324011:C:A	6.14897e-06	-1.35679	-0.744365	7.27616e-05	-1.32218	-0.652996
48324108	chr11:48324108:C:T	5.84067e-06	-1.36165	-0.790947	6.87102e-05	-1.32756	-0.704908
48324141	chr11:48324141:A:G	1.59394e-05	-1.03664e-10	-1.14865	0.000166884	-1.03664e-10	-1.14507
48324156	chr11:48324156:C:T	1.58682e-05	-1.03664e-10	-1.15313	0.000165864	-1.03664e-10	-1.1512
48324234	chr11:48324234:A:T	1.80743e-05	-1.03664e-10	-1.02295	0.000191141	-1.03664e-10	-1.00935
48324301	chr11:48324301:G:T	2.70019e-05	-1.03664e-10	-0.621537	0.000262842	-1.03664e-10	-0.690813
48324386	chr11:48324386:C:T	1.76784e-05	-1.03664e-10	-1.0451	0.00018491	-1.03664e-10	-1.0425
48324406	chr11:48324406:A:G	1.59387e-05	-1.03664e-10	-1.14869	0.000165496	-1.03664e-10	-1.15342
48324537	chr11:48324537:C:G	1.76775e-05	-1.03664e-10	-1.04515	0.000184899	-1.03664e-10	-1.04255
48324650	chr11:48324650:G:T	3.5522e-05	0.79561	-1.1429	5.17879e-05	-1.16678	-1.14844
48324809	chr11:48324809:G:A	4.55585e-05	-0.0984468	-2.27101e-10	0.000277408	-0.636879	-2.27101e-10
48324870	chr11:48324870:A:T	1.84676e-05	-1.03664e-10	-1.00142	0.000199961	-1.03664e-10	-0.964246
48325588	chr11:48325588:T:C	5.74169e-06	-1.36682	-0.80287	6.74193e-05	-1.33328	-0.71815
48325671	chr11:48325671:T:C	3.86874e-05	-1.03664e-10	-0.261929	0.000452441	-1.03664e-10	-0.147709
48325722	chr11:48325722:C:T	2.02928e-05	-1.03664e-10	-0.907176	0.000205822	-1.03664e-10	-0.935356
48325982	chr11:48325982:T:C	1.84676e-05	-1.03664e-10	-1.00142	0.000199961	-1.03664e-10	-0.964246
48326126	chr11:48326126:C:T	1.73916e-05	-1.03664e-10	-1.06146	0.000176885	-1.03664e-10	-1.08687
48326207	chr11:48326207:G:A	1.6889e-05	-1.03664e-10	-1.09078	0.000177648	-1.03664e-10	-1.08256
48326315	chr11:48326315:A:G	2.77565e-05	-1.50371	0.909739	0.000451392	-1.36976	1.21972
48326449	chr11:48326449:C:T	7.1699e-06	-0.879281	-1.06827	4.04242e-05	-1.46105	-1.10189
48326481	chr11:48326481:G:A	1.59208e-05	-1.03664e-10	-1.14982	0.000165847	-1.03664e-10	-1.1513
48326901	chr11:48326901:C:T	1.89045e-05	-1.03664e-10	-0.978043	0.000190777	-1.03664e-10	-1.01126
48326956	chr11:48326956:A:G	1.72803e-05	-1.03664e-10	-1.06788	0.000172141	-1.03664e-10	-1.11405
48327383	chr11:48327383:T:C	1.73968e-05	-1.03664e-10	-1.06116	0.000172714	-1.03664e-10	-1.11073
48327632	chr11:48327632:T:C	1.74336e-05	-1.03664e-10	-1.05904	0.000173206	-1.03664e-10	-1.10789
48327930	chr11:48327930:T:C	8.08841e-06	-1.00428	-0.822731	5.89916e-05	-1.33003	-0.854939
48328070	chr11:48328070:C:T	1.8606e-05	-1.03664e-10	-0.993957	0.000188052	-1.03664e-10	-1.02565
48328351	chr11:48328351:G:A	2.83238e-05	-1.50281	0.929067	0.000460595	-1.36774	1.23789
48328911	chr11:48328911:A:G	1.0132e-05	-0.582978	-1.01877	0.000179998	-0.0952043	-0.974217
48329040	chr11:48329040:C:T	1.74762e-05	-1.03664e-10	-1.0566	0.000173487	-1.03664e-10	-1.10626
48329140	chr11:48329140:G:A	5.3883e-06	-1.38165	-0.851565	6.37462e-05	-1.34516	-0.7623
48329329	chr11:48329329:T:G	1.59016e-05	-1.03664e-10	-1.15103	0.000165685	-1.03664e-10	-1.15228
48329503	chr11:48329503:T:C	2.57379e-05	-1.03664e-10	-0.669479	0.0002498	-1.03664e-10	-0.741707
48329686	chr11:48329686:A:G	1.62942e-05	-1.03664e-10	-1.12663	0.000174602	-1.03664e-10	-1.09986
48329725	chr11:48329725:A:G	1.5899e-05	-1.03664e-10	-1.15119	0.000166585	-1.03664e-10	-1.14686
48330185	chr11:48330185:C:T	1.59079e-05	-1.03664e-10	-1.15063	0.000165738	-1.03664e-10	-1.15196
48330209	chr11:48330209:A:C	1.66827e-05	-1.03664e-10	-1.10307	0.000179439	-1.03664e-10	-1.07253
48330346	chr11:48330346:A:T	4.22279e-05	0.964275	-1.13864	5.52848e-05	-1.09896	-1.15091
48330479	chr11:48330479:G:A	1.75596e-05	-1.03664e-10	-1.05184	0.000189312	-1.03664e-10	-1.01897
48330522	chr11:48330522:C:T	1.6075e-05	-1.03664e-10	-1.14018	0.000171002	-1.03664e-10	-1.12069
48330652	chr11:48330652:C:T	3.72341e-06	-1.47783	-1.12498	3.95339e-05	-1.51485	-1.07035
48330727	chr11:48330727:G:A	7.67894e-06	-1.0693	-0.809659	5.68178e-05	-1.38118	-0.841335
48330770	chr11:48330770:T:G	2.22001e-05	-1.03664e-10	-0.817348	0.0002164	-1.03664e-10	-0.88524
48330886	chr11:48330886:A:G	6.8338e-05	-1.03664e-10	0.307023	0.00069631	-1.03664e-10	0.283428
48330986	chr11:48330986:C:T	2.19888e-05	-1.03664e-10	-0.826911	0.000207948	-1.03664e-10	-0.925077
48331211	chr11:48331211:C:T	1.85473e-05	-1.03664e-10	-0.99712	0.000200922	-1.03664e-10	-0.95945
48331212	chr11:48331212:A:G	1.59497e-05	-1.03664e-10	-1.148	0.000165557	-1.03664e-10	-1.15305
48331372	chr11:48331372:CT:C	1.84676e-05	-1.03664e-10	-1.00142	0.000199961	-1.03664e-10	-0.964246
48331378	chr11:48331378:G:T	1.84742e-05	-1.03664e-10	-1.00107	0.000200038	-1.03664e-10	-0.963859
48331499	chr11:48331499:T:A	1.84676e-05	-1.03664e-10	-1.00142	0.000199961	-1.03664e-10	-0.964246
48332055	chr11:48332055:G:A	1.77277e-05	-1.03664e-10	-1.04231	0.000185443	-1.03664e-10	-1.03962
48332215	chr11:48332215:A:G	1.80777e-05	-1.03664e-10	-1.02276	0.000182242	-1.03664e-10	-1.05703
48333026	chr11:48333026:T:C	2.13668e-05	-1.03664e-10	-0.855607	0.000230287	-1.03664e-10	-0.823041
48333093	chr11:48333093:G:A	1.84676e-05	-1.03664e-10	-1.00142	0.000199961	-1.03664e-10	-0.964246
48333174	chr11:48333174:A:C	3.57314e-05	-0.935955	0.594542	0.000173997	-1.48335	0.380021
48333355	chr11:48333355:G:A	2.82111e-05	0.572031	-1.14976	4.79508e-05	-1.25198	-1.14021
48333428	chr11:48333428:T:A	1.862e-05	-1.03664e-10	-0.99321	0.000201699	-1.03664e-10	-0.955591
48333458	chr11:48333458:A:C	1.69872e-05	-1.03664e-10	-1.08498	0.000178759	-1.03664e-10	-1.07633
48333551	chr11:48333551:G:A	1.81588e-05	-1.03664e-10	-1.01829	0.000196217	-1.03664e-10	-0.983148
48333907	chr11:48333907:A:G	1.63825e-05	-1.03664e-10	-1.12123	0.000171103	-1.03664e-10	-1.1201
48333978	chr11:48333978:T:C	3.2717e-05	-0.429549	-2.27101e-10	0.000213977	-0.8965	-2.27101e-10
48334096	chr11:48334096:T:G	1.84676e-05	-1.03664e-10	-1.00142	0.000199961	-1.03664e-10	-0.964246
48334128	chr11:48334128:A:C	4.7871e-05	-0.0489332	-2.27101e-10	0.00036013	-0.375902	-2.27101e-10
48334132	chr11:48334132:G:A	1.81526e-05	-1.03664e-10	-1.01863	0.000196154	-1.03664e-10	-0.983468
48334145	chr11:48334145:T:C	4.92349e-05	-0.0208396	-2.27101e-10	0.00036919	-0.351056	-2.27101e-10
48334195	chr11:48334195:T:C	1.143e-05	-1.4812	-2.27101e-10	0.000113275	-1.53255	-2.27101e-10
48334203	chr11:48334203:G:T	1.59222e-05	-1.03664e-10	-1.14973	0.000167875	-1.03664e-10	-1.13915
48334234	chr11:48334234:T:A	1.743e-05	-1.03664e-10	-1.05925	0.00017318	-1.03664e-10	-1.10803
48334328	chr11:48334328:C:T	9.16253e-05	0.600265	-2.27101e-10	0.000366691	-0.357849	-2.27101e-10
48334588	chr11:48334588:G:A	3.43113e-05	-0.381968	-2.27101e-10	0.00043569	-0.185435	-2.27101e-10
48334879	chr11:48334879:T:A	1.84052e-05	-1.03664e-10	-1.00481	0.000199114	-1.03664e-10	-0.96849
48335299	chr11:48335299:T:C	1.71674e-05	-1.03664e-10	-1.07443	0.000171383	-1.03664e-10	-1.11847
48335602	chr11:48335602:C:CA	4.00523e-05	0.912287	-1.13955	5.41539e-05	-1.12005	-1.15048
48335727	chr11:48335727:G:T	1.71014e-05	-1.03664e-10	-1.07829	0.000178632	-1.03664e-10	-1.07704
48335734	chr11:48335734:G:A	2.57522e-05	-1.03664e-10	-0.668924	0.000249905	-1.03664e-10	-0.741286
48335868	chr11:48335868:A:G	1.59115e-05	-1.03664e-10	-1.1504	0.000165768	-1.03664e-10	-1.15177
48335922	chr11:48335922:G:A	1.59376e-05	-1.03664e-10	-1.14876	0.000165502	-1.03664e-10	-1.15338
48336064	chr11:48336064:C:T	1.82251e-05	-1.03664e-10	-1.01464	0.000192825	-1.03664e-10	-1.00058
48336105	chr11:48336105:C:T	3.19803e-05	-0.989354	0.537031	0.000162398	-1.49774	0.32542
48336504	chr11:48336504:T:C	1.41071e-05	-1.27076	-2.27101e-10	0.000129289	-1.40032	-2.27101e-10
48336541	chr11:48336541:A:G	1.59413e-05	-1.03664e-10	-1.14853	0.000165519	-1.03664e-10	-1.15328
48336654	chr11:48336654:A:G	1.59128e-05	-1.03664e-10	-1.15032	0.000165406	-1.03664e-10	-1.15396
48336678	chr11:48336678:A:G	0.000435964	2.93347	-0.773349	0.000281919	0.0615248	-0.682272
48337532	chr11:48337532:C:T	1.76857e-05	-1.03664e-10	-1.04469	0.000184987	-1.03664e-10	-1.04208
48337644	chr11:48337644:T:C	1.58985e-05	-1.03664e-10	-1.15122	0.000166578	-1.03664e-10	-1.1469
48337691	chr11:48337691:C:A	4.82015e-05	-0.042053	-2.27101e-10	0.000362362	-0.369724	-2.27101e-10
48337715	chr11:48337715:G:A	1.58934e-05	-1.03664e-10	-1.15154	0.000166495	-1.03664e-10	-1.1474
48337974	chr11:48337974:G:A	1.59068e-05	-1.03664e-10	-1.1507	0.000165729	-1.03664e-10	-1.15201
48338598	chr11:48338598:C:G	1.59191e-05	-1.03664e-10	-1.14993	0.000165402	-1.03664e-10	-1.15399
48338637	chr11:48338637:T:C	1.42933e-05	-1.25765	-2.27101e-10	0.000141228	-1.31199	-2.27101e-10
48338665	chr11:48338665:G:A	1.58778e-05	-1.03664e-10	-1.15252	0.000166229	-1.03664e-10	-1.149
48338677	chr11:48338677:G:A	1.59068e-05	-1.03664e-10	-1.1507	0.000165729	-1.03664e-10	-1.15201
48338940	chr11:48338940:G:A	1.59054e-05	-1.03664e-10	-1.15079	0.000166688	-1.03664e-10	-1.14624
48338955	chr11:48338955:C:T	1.63006e-05	-1.03664e-10	-1.12624	0.00016815	-1.03664e-10	-1.13751
48339050	chr11:48339050:G:T	2.50612e-05	-1.03664e-10	-0.696121	0.000236524	-1.03664e-10	-0.796316
48339096	chr11:48339096:G:A	2.82989e-05	-1.49961	0.924996	0.000461787	-1.36045	1.23319
48339596	chr11:48339596:A:T	3.98514e-05	-1.03664e-10	-0.232285	0.000466889	-1.03664e-10	-0.116275
48340219	chr11:48340219:G:T	2.2914e-05	-1.03664e-10	-0.785695	0.000214843	-1.03664e-10	-0.892459
48340326	chr11:48340326:C:T	0.000116248	0.838283	-2.27101e-10	0.000836222	0.466527	-2.27101e-10
48340405	chr11:48340405:T:C	1.60066e-05	-1.03664e-10	-1.14444	0.00016586	-1.03664e-10	-1.15122
48340431	chr11:48340431:C:T	4.86463e-06	-1.32564	-1.00981	5.13782e-05	-1.44434	-0.87881
48340574	chr11:48340574:T:C	0.000109118	-1.03664e-10	0.774987	0.00137967	-1.03664e-10	0.967234
48340787	chr11:48340787:G:A	1.59391e-05	-1.03664e-10	-1.14867	0.000166007	-1.03664e-10	-1.15034
48340822	chr11:48340822:A:G	3.28631e-05	-1.03664e-10	-0.425092	0.000311786	-1.03664e-10	-0.520049
48340936	chr11:48340936:T:C	1.85585e-05	-1.03664e-10	-0.996513	0.000201064	-1.03664e-10	-0.958743
48340988	chr11:48340988:C:A	1.58535e-05	-1.03664e-10	-1.15405	0.000165726	-1.03664e-10	-1.15203
48341187	chr11:48341187:A:C	2.05296e-05	-1.03664e-10	-0.895577	0.00021823	-1.03664e-10	-0.876816
48341189	chr11:48341189:A:G	1.91214e-05	-1.03664e-10	-0.966635	0.000202671	-1.03664e-10	-0.950785
48341255	chr11:48341255:T:C	1.858e-05	-1.03664e-10	-0.995358	0.000196804	-1.03664e-10	-0.980159
48341268	chr11:48341268:C:A	2.71502e-05	-1.03664e-10	-0.61606	0.000290104	-1.03664e-10	-0.592127
48341269	chr11:48341269:A:G	1.70862e-05	-1.03664e-10	-1.07917	0.000180052	-1.03664e-10	-1.06912
48341308	chr11:48341308:A:G	1.94353e-05	-1.03664e-10	-0.950351	0.000206255	-1.03664e-10	-0.933254
48341530	chr11:48341530:G:T	7.8605e-06	-0.813122	-1.04247	5.42407e-05	-1.18834	-1.08059
48341558	chr11:48341558:C:T	2.25478e-05	-1.03664e-10	-0.801804	0.000211981	-1.03664e-10	-0.905869
48341696	chr11:48341696:G:A	1.63575e-05	-1.03664e-10	-1.12275	0.000168584	-1.03664e-10	-1.13493
48341769	chr11:48341769:A:C	1.58635e-05	-1.03664e-10	-1.15342	0.00016596	-1.03664e-10	-1.15062
48341825	chr11:48341825:A:G	4.55669e-05	1.03391	-1.13218	5.69234e-05	-1.06743	-1.15323
48342082	chr11:48342082:T:C	1.586e-05	-1.03664e-10	-1.15365	0.000165877	-1.03664e-10	-1.15112
48342138	chr11:48342138:G:T	4.12126e-05	-0.198699	-2.27101e-10	0.000315809	-0.50723	-2.27101e-10
48342363	chr11:48342363:A:G	1.61797e-05	-1.03664e-10	-1.13369	0.000166934	-1.03664e-10	-1.14477
48342524	chr11:48342524:C:A	3.13735e-05	-0.47148	-2.27101e-10	0.000395898	-0.28121	-2.27101e-10
48342569	chr11:48342569:T:G	1.62686e-05	-1.03664e-10	-1.12821	0.000171702	-1.03664e-10	-1.11661
48342753	chr11:48342753:G:A	2.3502e-05	-0.76036	-2.27101e-10	0.000187274	-1.02979	-2.27101e-10
48342861	chr11:48342861:A:T	4.45419e-05	1.01231	-1.13333	5.64206e-05	-1.07659	-1.15295
48343169	chr11:48343169:C:T	6.16073e-06	-0.951882	-1.14737	3.81952e-05	-1.53279	-1.08687
48343433	chr11:48343433:A:G	4.25626e-05	-0.166467	-2.27101e-10	0.000324989	-0.478574	-2.27101e-10
48343773	chr11:48343773:G:C	2.4455e-05	-1.51457	0.793956	0.00038902	-1.38914	1.0904
48344200	chr11:48344200:A:G	1.59863e-05	-1.03664e-10	-1.14571	0.000165744	-1.03664e-10	-1.15192
48344205	chr11:48344205:T:C	4.6402e-05	1.05584	-1.13594	5.75112e-05	-1.05823	-1.15216
48344644	chr11:48344644:G:T	0.000565224	3.26229	-0.842512	0.00031929	0.263384	-0.759651
48344715	chr11:48344715:C:T	1.75118e-05	-1.03664e-10	-1.05457	0.000173787	-1.03664e-10	-1.10454
48345015	chr11:48345015:C:T	1.59628e-05	-1.03664e-10	-1.14718	0.000165612	-1.03664e-10	-1.15272
48345051	chr11:48345051:A:G	1.60496e-05	-1.03664e-10	-1.14176	0.000166123	-1.03664e-10	-1.14964
48345087	chr11:48345087:T:C	1.60389e-05	-1.03664e-10	-1.14243	0.000166042	-1.03664e-10	-1.15013
48345204	chr11:48345204:T:C	1.60509e-05	-1.03664e-10	-1.14168	0.000166131	-1.03664e-10	-1.14959
48345521	chr11:48345521:A:C	5.87548e-06	-0.997149	-1.14951	3.79213e-05	-1.53288	-1.09398
48345782	chr11:48345782:G:A	1.58668e-05	-1.03664e-10	-1.15321	0.000166027	-1.03664e-10	-1.15022
48345892	chr11:48345892:C:G	1.88672e-05	-1.03664e-10	-0.98002	0.000190441	-1.03664e-10	-1.01303
48345917	chr11:48345917:T:C	1.60278e-05	-1.03664e-10	-1.14312	0.000165988	-1.03664e-10	-1.15045
48346188	chr11:48346188:AAGGGGTC:A	5.84869e-06	-1.41389	-0.737335	5.0806e-05	-1.52939	-0.804963
48346273	chr11:48346273:G:C	1.59379e-05	-1.03664e-10	-1.14874	0.000165997	-1.03664e-10	-1.1504
48346448	chr11:48346448:T:G	6.11837e-06	-0.959371	-1.14678	3.82547e-05	-1.53292	-1.08518
48346672	chr11:48346672:G:A	1.10902e-05	-1.51138	-2.27101e-10	0.000113662	-1.52914	-2.27101e-10
48347461	chr11:48347461:C:A	1.5856e-05	-1.03664e-10	-1.15389	0.000165786	-1.03664e-10	-1.15167
48347699	chr11:48347699:TG:T	1.58484e-05	-1.03664e-10	-1.15437	0.000165512	-1.03664e-10	-1.15332
48347843	chr11:48347843:G:T	1.78721e-05	-1.03664e-10	-1.0342	0.000176361	-1.03664e-10	-1.08984
48347936	chr11:48347936:T:C	1.58606e-05	-1.03664e-10	-1.15361	0.000165891	-1.03664e-10	-1.15104
48348038	chr11:48348038:A:G	0.000109081	-1.03664e-10	0.774648	0.00137916	-1.03664e-10	0.966866
48348104	chr11:48348104:G:T	1.59391e-05	-1.03664e-10	-1.14867	0.000166007	-1.03664e-10	-1.15034
48348660	chr11:48348660:A:G	1.58669e-05	-1.03664e-10	-1.15321	0.000166029	-1.03664e-10	-1.1502
48348891	chr11:48348891:A:G	1.97266e-05	-1.03664e-10	-0.935476	0.000198275	-1.03664e-10	-0.972713
48348925	chr11:48348925:G:A	1.60222e-05	-1.03664e-10	-1.14347	0.000165953	-1.03664e-10	-1.15066
48348998	chr11:48348998:T:C	1.58614e-05	-1.03664e-10	-1.15355	0.000165909	-1.03664e-10	-1.15093
48349059	chr11:48349059:A:T	3.54229e-05	-1.07356	0.723478	0.000191188	-1.51278	0.503666
48349061	chr11:48349061:T:G	1.85327e-05	-1.03664e-10	-0.997908	0.000200754	-1.03664e-10	-0.960287
48349198	chr11:48349198:T:C	1.58495e-05	-1.03664e-10	-1.15431	0.000165581	-1.03664e-10	-1.1529
48349233	chr11:48349233:A:G	7.53412e-06	-1.31537	-0.582632	5.71081e-05	-1.52899	-0.688433
48349415	chr11:48349415:C:A	1.58552e-05	-1.03664e-10	-1.15395	0.000165427	-1.03664e-10	-1.15383
48349632	chr11:48349632:A:G	6.20367e-06	-1.05982	-1.03248	4.46742e-05	-1.53002	-0.932956
48349768	chr11:48349768:G:A	2.40166e-05	-1.51952	0.780821	0.000378457	-1.40384	1.07758
48349899	chr11:48349899:T:C	1.83227e-05	-1.0093	-2.27101e-10	0.000222135	-0.859081	-2.27101e-10
48350450	chr11:48350450:G:C	1.60135e-05	-1.03664e-10	-1.14401	0.000165718	-1.03664e-10	-1.15208
48350460	chr11:48350460:T:G	2.14687e-05	-0.850847	-2.27101e-10	0.000311682	-0.520384	-2.27101e-10
48350513	chr11:48350513:A:G	6.25749e-06	-0.932781	-1.15088	3.7754e-05	-1.53221	-1.09907
48350584	chr11:48350584:C:T	1.15676e-05	-1.46924	-2.27101e-10	0.000130684	-1.38958	-2.27101e-10
48350658	chr11:48350658:C:T	1.58491e-05	-1.03664e-10	-1.15433	0.00016544	-1.03664e-10	-1.15376
48350715	chr11:48350715:C:T	1.59391e-05	-1.03664e-10	-1.14867	0.000166007	-1.03664e-10	-1.15034
48351233	chr11:48351233:A:T	1.59254e-05	-1.03664e-10	-1.14953	0.000166998	-1.03664e-10	-1.14439
48351290	chr11:48351290:C:A	0.000269149	1.67782	-2.27101e-10	0.00320868	1.81125	-2.27101e-10
48351458	chr11:48351458:A:G	4.91616e-05	1.12083	-1.14316	5.93659e-05	-1.03025	-1.1484
48351527	chr11:48351527:T:C	7.84923e-06	-0.820297	-1.03673	5.72965e-05	-1.19719	-1.01694
48351774	chr11:48351774:T:C	1.68905e-05	-1.03664e-10	-1.09069	0.00018084	-1.03664e-10	-1.06476
48352080	chr11:48352080:T:A	4.48466e-06	-1.31758	-1.0992	4.47976e-05	-1.44966	-1.01055
48352394	chr11:48352394:C:A	2.32671e-05	-1.52432	0.753913	0.000361943	-1.41967	1.04879
48352777	chr11:48352777:T:C	1.58613e-05	-1.03664e-10	-1.15356	0.000165913	-1.03664e-10	-1.1509
48352827	chr11:48352827:T:C	1.60812e-05	-1.03664e-10	-1.13979	0.000166329	-1.03664e-10	-1.1484
48352834	chr11:48352834:G:A	3.67727e-05	-1.03664e-10	-0.312689	0.000351704	-1.03664e-10	-0.399578
48352961	chr11:48352961:G:A	1.60302e-05	-1.03664e-10	-1.14297	0.000166002	-1.03664e-10	-1.15037
48354013	chr11:48354013:T:A	1.731e-05	-1.03664e-10	-1.06616	0.000188197	-1.03664e-10	-1.02488
48354052	chr11:48354052:A:G	5.89125e-06	-1.09953	-1.04445	4.41432e-05	-1.52582	-0.949108
48354440	chr11:48354440:A:G	2.50994e-05	-0.694599	-2.27101e-10	0.000186534	-1.03375	-2.27101e-10
48354647	chr11:48354647:G:C	6.56805e-06	-0.883131	-1.1521	3.76628e-05	-1.52941	-1.10429
48354802	chr11:48354802:G:A	1.78646e-05	-1.03664e-10	-1.03462	0.000176312	-1.03664e-10	-1.09011
48355029	chr11:48355029:C:T	1.59338e-05	-1.03664e-10	-1.149	0.000168415	-1.03664e-10	-1.13593
48355265	chr11:48355265:C:T	1.58596e-05	-1.03664e-10	-1.15367	0.000165875	-1.03664e-10	-1.15113
48355504	chr11:48355504:G:A	1.60008e-05	-1.03664e-10	-1.1448	0.000165827	-1.03664e-10	-1.15142
48355708	chr11:48355708:T:A	2.20867e-05	-1.03664e-10	-0.82247	0.000217214	-1.03664e-10	-0.881486
48356002	chr11:48356002:G:A	1.58508e-05	-1.03664e-10	-1.15423	0.000165634	-1.03664e-10	-1.15258
48356554	chr11:48356554:G:A	1.58606e-05	-1.03664e-10	-1.1536	0.000165898	-1.03664e-10	-1.15099
48356634	chr11:48356634:C:T	6.05525e-06	-1.42811	-0.688407	5.32463e-05	-1.52641	-0.761034
48356827	chr11:48356827:G:A	1.62292e-05	-1.03664e-10	-1.13063	0.000167382	-1.03664e-10	-1.14209
48357032	chr11:48357032:G:A	7.45386e-06	-1.25885	-0.649861	5.47309e-05	-1.51756	-0.742382
48357131	chr11:48357131:A:G	1.5993e-05	-1.03664e-10	-1.14529	0.00016649	-1.03664e-10	-1.14743
48357406	chr11:48357406:G:A	1.59141e-05	-1.03664e-10	-1.15024	0.000166815	-1.03664e-10	-1.14548
48357641	chr11:48357641:C:T	7.27119e-06	-0.897377	-1.03615	4.14938e-05	-1.46089	-1.07593
48357649	chr11:48357649:G:A	1.78439e-05	-1.03664e-10	-1.03578	0.000176162	-1.03664e-10	-1.09096
48357970	chr11:48357970:A:G	3.80274e-05	0.856671	-1.13581	5.29537e-05	-1.14102	-1.15192
48358200	chr11:48358200:G:C	1.8308e-05	-1.03664e-10	-1.0101	0.000191546	-1.03664e-10	-1.00724
48358215	chr11:48358215:T:C	1.81366e-05	-1.03664e-10	-1.01951	0.000189735	-1.03664e-10	-1.01674
48358546	chr11:48358546:A:G	1.78481e-05	-1.03664e-10	-1.03555	0.000176193	-1.03664e-10	-1.09079
48358651	chr11:48358651:A:C	2.37439e-05	-1.52342	0.773302	0.000370812	-1.41641	1.06974
48358691	chr11:48358691:C:G	2.31976e-05	-1.03664e-10	-0.773394	0.000217106	-1.03664e-10	-0.881981
48358801	chr11:48358801:C:T	1.87782e-05	-1.03664e-10	-0.984746	0.000203705	-1.03664e-10	-0.945693
48358824	chr11:48358824:T:G	1.21946e-05	-1.41645	-2.27101e-10	0.000113218	-1.53305	-2.27101e-10
48358921	chr11:48358921:G:A	6.39248e-06	-0.91355	-1.14877	3.80777e-05	-1.53132	-1.09141
48359219	chr11:48359219:G:C	2.30607e-05	-1.03664e-10	-0.779315	0.000216022	-1.03664e-10	-0.886986
48359352	chr11:48359352:G:A	6.08343e-06	-1.08677	-1.02511	4.52366e-05	-1.52742	-0.92304
48359673	chr11:48359673:T:C	1.63804e-05	-1.03664e-10	-1.12136	0.000168531	-1.03664e-10	-1.13525
48359722	chr11:48359722:AT:A	1.58598e-05	-1.03664e-10	-1.15366	0.000165879	-1.03664e-10	-1.15111
48359994	chr11:48359994:A:G	1.60369e-05	-1.03664e-10	-1.14255	0.000166043	-1.03664e-10	-1.15012
48360364	chr11:48360364:C:A	3.97538e-05	-1.03664e-10	-0.234737	0.000437513	-1.03664e-10	-0.181261
48360578	chr11:48360578:C:A	4.3698e-05	-1.03664e-10	-0.14014	0.000522501	-1.03664e-10	-0.00373922
48360633	chr11:48360633:C:T	3.2892e-05	-1.03664e-10	-0.424213	0.000380224	-1.03664e-10	-0.321606
48360775	chr11:48360775:T:A	1.80615e-05	-1.03664e-10	-1.02366	0.000188927	-1.03664e-10	-1.02101
48360782	chr11:48360782:A:G	6.4504e-06	-0.901792	-1.15151	3.77154e-05	-1.53065	-1.10165
48360796	chr11:48360796:GAA:G	1.58593e-05	-1.03664e-10	-1.15369	0.000165868	-1.03664e-10	-1.15118
48360867	chr11:48360867:A:G	1.6899e-05	-1.03664e-10	-1.09019	0.00018278	-1.03664e-10	-1.05408
48360919	chr11:48360919:A:G	4.12776e-05	0.940281	-1.1374	5.48507e-05	-1.10645	-1.1513
48360987	chr11:48360987:T:C	1.61524e-05	-1.03664e-10	-1.13538	0.000166744	-1.03664e-10	-1.14591
48361498	chr11:48361498:GACA:G	1.67961e-05	-1.03664e-10	-1.0963	0.000179661	-1.03664e-10	-1.0713
48361591	chr11:48361591:A:T	1.58546e-05	-1.03664e-10	-1.15398	0.000165748	-1.03664e-10	-1.1519
48361772	chr11:48361772:T:C	1.58534e-05	-1.03664e-10	-1.15406	0.000165716	-1.03664e-10	-1.15209
48361794	chr11:48361794:C:T	1.58919e-05	-1.03664e-10	-1.15163	0.000166473	-1.03664e-10	-1.14753
48361913	chr11:48361913:C:T	2.4768e-05	-1.52034	0.812447	0.00039068	-1.4064	1.11192
48361938	chr11:48361938:C:T	1.81404e-05	-1.03664e-10	-1.0193	0.000178325	-1.03664e-10	-1.07876
48362452	chr11:48362452:T:G	1.58578e-05	-1.03664e-10	-1.15378	0.000165826	-1.03664e-10	-1.15143
48362524	chr11:48362524:G:T	1.68662e-05	-1.03664e-10	-1.09213	0.000174831	-1.03664e-10	-1.09855
48362737	chr11:48362737:C:T	1.59581e-05	-1.03664e-10	-1.14748	0.000167139	-1.03664e-10	-1.14354
48363027	chr11:48363027:AG:A	1.62373e-05	-1.03664e-10	-1.13013	0.000168782	-1.03664e-10	-1.13376
48363157	chr11:48363157:A:G	1.58486e-05	-1.03664e-10	-1.15436	0.000165529	-1.03664e-10	-1.15322
48363389	chr11:48363389:T:C	1.63213e-05	-1.03664e-10	-1.12497	0.000167974	-1.03664e-10	-1.13856
48363737	chr11:48363737:A:G	0.000582071	3.29457	-0.84542	0.000323679	0.279946	-0.762562
48364325	chr11:48364325:A:G	1.58544e-05	-1.03664e-10	-1.15399	0.000165744	-1.03664e-10	-1.15192
48364443	chr11:48364443:T:C	1.59011e-05	-1.03664e-10	-1.15106	0.000166362	-1.03664e-10	-1.1482
48364502	chr11:48364502:C:T	1.58594e-05	-1.03664e-10	-1.15368	0.00016587	-1.03664e-10	-1.15116
48364956	chr11:48364956:T:C	1.58538e-05	-1.03664e-10	-1.15403	0.000165728	-1.03664e-10	-1.15202
48364981	chr11:48364981:G:T	1.58527e-05	-1.03664e-10	-1.1541	0.00016656	-1.03664e-10	-1.14701
48365377	chr11:48365377:G:A	1.58504e-05	-1.03664e-10	-1.15425	0.000165621	-1.03664e-10	-1.15267
48365425	chr11:48365425:T:C	1.59701e-05	-1.03664e-10	-1.14673	0.000166282	-1.03664e-10	-1.14868
48365436	chr11:48365436:T:G	4.81854e-05	1.08328	-1.12567	5.80851e-05	-1.04626	-1.1542
48365454	chr11:48365454:A:G	0.00035927	1.96663	-2.27101e-10	0.00436319	2.11859	-2.27101e-10
48365466	chr11:48365466:G:T	2.51221e-05	-0.693695	-2.27101e-10	0.000186785	-1.03241	-2.27101e-10
48365723	chr11:48365723:T:C	4.61168e-05	1.03836	-1.12463	5.69665e-05	-1.06563	-1.15427
48365726	chr11:48365726:C:T	1.59128e-05	-1.03664e-10	-1.15032	0.00016578	-1.03664e-10	-1.15171
48366104	chr11:48366104:T:G	1.81154e-05	-1.03664e-10	-1.02068	0.00018951	-1.03664e-10	-1.01792
48366303	chr11:48366303:T:C	1.58666e-05	-1.03664e-10	-1.15323	0.000166021	-1.03664e-10	-1.15025
48366568	chr11:48366568:A:G	1.58863e-05	-1.03664e-10	-1.15199	0.000166377	-1.03664e-10	-1.14811
48366827	chr11:48366827:T:A	1.58584e-05	-1.03664e-10	-1.15374	0.000165842	-1.03664e-10	-1.15133
48368224	chr11:48368224:T:A	1.77829e-05	-1.03664e-10	-1.0392	0.000191654	-1.03664e-10	-1.00668
48368227	chr11:48368227:G:T	1.58487e-05	-1.03664e-10	-1.15436	0.00016554	-1.03664e-10	-1.15316
48368286	chr11:48368286:A:G	7.09145e-06	-0.918086	-1.04047	4.10523e-05	-1.46798	-1.07955
48368383	chr11:48368383:T:C	7.89049e-06	-0.834699	-1.01709	4.30742e-05	-1.43905	-1.06039
48369036	chr11:48369036:T:C	1.58818e-05	-1.03664e-10	-1.15227	0.000166302	-1.03664e-10	-1.14856
48369267	chr11:48369267:TTA:T	2.01895e-05	-0.912283	-2.27101e-10	0.000288851	-0.596457	-2.27101e-10
48369285	chr11:48369285:A:T	1.58596e-05	-1.03664e-10	-1.15367	0.000165875	-1.03664e-10	-1.15113
48369540	chr11:48369540:T:G	3.10754e-05	-0.481028	-2.27101e-10	0.000247097	-0.752585	-2.27101e-10
48369564	chr11:48369564:A:T	2.4475e-05	-1.52256	0.802771	0.000383745	-1.41383	1.10144
48369626	chr11:48369626:GA:G	2.09801e-05	-0.873869	-2.27101e-10	0.000302835	-0.54918	-2.27101e-10
48369655	chr11:48369655:G:A	4.03297e-05	-0.220354	-2.27101e-10	0.000309857	-0.526257	-2.27101e-10
48370458	chr11:48370458:C:G	3.34795e-05	-1.02435	0.617844	0.000174507	-1.5026	0.402197
48371337	chr11:48371337:G:A	1.8471e-05	-1.03664e-10	-1.00124	0.000200003	-1.03664e-10	-0.964036
48371353	chr11:48371353:T:C	1.58872e-05	-1.03664e-10	-1.15193	0.000166399	-1.03664e-10	-1.14798
48371400	chr11:48371400:A:G	1.5931e-05	-1.03664e-10	-1.14917	0.000165353	-1.03664e-10	-1.15429
48371449	chr11:48371449:A:G	1.58485e-05	-1.03664e-10	-1.15437	0.000165789	-1.03664e-10	-1.15165
48372525	chr11:48372525:A:G	1.5849e-05	-1.03664e-10	-1.15434	0.00016544	-1.03664e-10	-1.15376
48372584	chr11:48372584:G:C	0.000123087	0.895445	-2.27101e-10	0.000838361	0.469082	-2.27101e-10
48372712	chr11:48372712:A:T	1.5855e-05	-1.03664e-10	-1.15396	0.000165764	-1.03664e-10	-1.1518
48372718	chr11:48372718:G:A	1.58546e-05	-1.03664e-10	-1.15398	0.000165756	-1.03664e-10	-1.15185
48373087	chr11:48373087:C:A	1.78276e-05	-1.03664e-10	-1.03669	0.000176032	-1.03664e-10	-1.0917
48373169	chr11:48373169:TA:T	1.61947e-05	-1.03664e-10	-1.13276	0.000171955	-1.03664e-10	-1.11513
48373448	chr11:48373448:G:A	1.59829e-05	-1.03664e-10	-1.14592	0.000165675	-1.03664e-10	-1.15234
48373458	chr11:48373458:G:A	1.58885e-05	-1.03664e-10	-1.15184	0.000166393	-1.03664e-10	-1.14802
48374292	chr11:48374292:G:C	6.11375e-06	-0.952907	-1.154	3.70902e-05	-1.53281	-1.11621
48374544	chr11:48374544:C:T	1.59705e-05	-1.03664e-10	-1.1467	0.000165883	-1.03664e-10	-1.15109
48375150	chr11:48375150:T:C	1.74122e-05	-1.06027	-2.27101e-10	0.000152513	-1.23512	-2.27101e-10
48375359	chr11:48375359:C:T	1.58594e-05	-1.03664e-10	-1.15368	0.000165341	-1.03664e-10	-1.15436
48375396	chr11:48375396:TTTTC:T	1.58621e-05	-1.03664e-10	-1.15351	0.000165889	-1.03664e-10	-1.15105
48375466	chr11:48375466:C:T	1.58489e-05	-1.03664e-10	-1.15434	0.000165571	-1.03664e-10	-1.15297
48375981	chr11:48375981:T:G	1.59708e-05	-1.03664e-10	-1.14668	0.000167299	-1.03664e-10	-1.14258
48376756	chr11:48376756:T:A	1.6078e-05	-1.03664e-10	-1.13999	0.000166913	-1.03664e-10	-1.14489
48376839	chr11:48376839:T:G	1.58677e-05	-1.03664e-10	-1.15316	0.000166043	-1.03664e-10	-1.15012
48377101	chr11:48377101:C:T	1.59391e-05	-1.03664e-10	-1.14867	0.000166007	-1.03664e-10	-1.15034
48377114	chr11:48377114:T:C	1.58829e-05	-1.03664e-10	-1.1522	0.000169748	-1.03664e-10	-1.12805
48377145	chr11:48377145:T:G	1.25893e-05	-0.473972	-0.910622	0.000230615	0.0309768	-0.852593
48377342	chr11:48377342:T:C	6.13347e-06	-0.953635	-1.15005	3.785e-05	-1.53281	-1.09592
48377367	chr11:48377367:C:T	1.98397e-05	-1.03664e-10	-0.929761	0.000212997	-1.03664e-10	-0.901089
48377372	chr11:48377372:C:A	1.80168e-05	-1.03664e-10	-1.02614	0.000190529	-1.03664e-10	-1.01256
48377901	chr11:48377901:G:C	4.23086e-05	-1.03664e-10	-0.172452	0.000466539	-1.03664e-10	-0.117025
48377980	chr11:48377980:T:C	6.07136e-06	-0.96489	-1.14897	3.79872e-05	-1.53299	-1.09213
48378019	chr11:48378019:G:A	1.63507e-05	-1.03664e-10	-1.12317	0.000166606	-1.03664e-10	-1.14674
48378278	chr11:48378278:G:A	6.71178e-06	-0.970618	-1.04296	5.15436e-05	-1.29613	-1.0238
48378293	chr11:48378293:C:T	1.85865e-05	-1.03664e-10	-0.995007	0.000194488	-1.03664e-10	-0.991995
48378347	chr11:48378347:A:G	7.77455e-06	-1.4012	-0.465391	6.12752e-05	-1.53113	-0.615864
48378464	chr11:48378464:A:G	1.586e-05	-1.03664e-10	-1.15364	0.000165884	-1.03664e-10	-1.15108
48378739	chr11:48378739:T:C	1.09261e-05	-1.52629	-2.27101e-10	0.000115913	-1.50953	-2.27101e-10
48378822	chr11:48378822:C:T	1.58668e-05	-1.03664e-10	-1.15321	0.000166026	-1.03664e-10	-1.15022
48379235	chr11:48379235:C:T	1.84504e-05	-1.03664e-10	-1.00236	0.000199756	-1.03664e-10	-0.965271
48379377	chr11:48379377:A:G	1.67539e-05	-1.03664e-10	-1.09881	0.000174985	-1.03664e-10	-1.09767
48379515	chr11:48379515:G:A	1.83893e-05	-1.03664e-10	-1.00568	0.000184949	-1.03664e-10	-1.04229
48379912	chr11:48379912:C:A	1.04409e-05	-1.53209	-0.0396205	0.000140393	-1.45673	0.138808
48380096	chr11:48380096:T:C	3.68718e-05	-0.309995	-2.27101e-10	0.000286601	-0.604277	-2.27101e-10
48380460	chr11:48380460:A:G	1.58999e-05	-1.03664e-10	-1.15113	0.000166305	-1.03664e-10	-1.14854
48380549	chr11:48380549:G:A	1.59055e-05	-1.03664e-10	-1.15078	0.000165719	-1.03664e-10	-1.15207
48381227	chr11:48381227:T:TCA	1.58643e-05	-1.03664e-10	-1.15337	0.000165974	-1.03664e-10	-1.15053
48381252	chr11:48381252:T:C	6.35773e-06	-0.922592	-1.14518	3.84808e-05	-1.53179	-1.08042
48381392	chr11:48381392:T:G	2.06685e-05	-1.03664e-10	-0.888833	0.000206914	-1.03664e-10	-0.930065
48381522	chr11:48381522:A:G	1.58485e-05	-1.03664e-10	-1.15437	0.000165516	-1.03664e-10	-1.1533
48381639	chr11:48381639:T:C	1.58597e-05	-1.03664e-10	-1.15366	0.000166874	-1.03664e-10	-1.14513
48381908	chr11:48381908:T:G	1.58698e-05	-1.03664e-10	-1.15302	0.000166085	-1.03664e-10	-1.14987
48382359	chr11:48382359:T:C	1.59011e-05	-1.03664e-10	-1.15106	0.000166362	-1.03664e-10	-1.1482
48382374	chr11:48382374:G:A	1.64777e-05	-1.11544	-2.27101e-10	0.000138624	-1.33061	-2.27101e-10
48382695	chr11:48382695:C:G	7.35648e-05	-1.03664e-10	0.380724	0.000751331	-1.03664e-10	0.359479
48383050	chr11:48383050:T:A	1.586e-05	-1.03664e-10	-1.15365	0.000165883	-1.03664e-10	-1.15108
48383213	chr11:48383213:A:T	1.81154e-05	-1.03664e-10	-1.02068	0.00018951	-1.03664e-10	-1.01792
48383249	chr11:48383249:G:A	1.59042e-05	-1.03664e-10	-1.15086	0.000167805	-1.03664e-10	-1.13956
48383344	chr11:48383344:A:G	1.58874e-05	-1.03664e-10	-1.15192	0.000166128	-1.03664e-10	-1.14961
48383394	chr11:48383394:G:A	1.6525e-05	-1.03664e-10	-1.11257	0.000169856	-1.03664e-10	-1.12742
48383554	chr11:48383554:C:T	1.58629e-05	-1.03664e-10	-1.15346	0.000165947	-1.03664e-10	-1.1507
48383737	chr11:48383737:G:T	2.60618e-05	-1.52653	0.869562	0.000406302	-1.42828	1.17301
48383856	chr11:48383856:C:G	1.12313e-05	-1.49874	-2.27101e-10	0.000114077	-1.5255	-2.27101e-10
48384174	chr11:48384174:C:A	1.30183e-05	-1.35109	-2.27101e-10	0.000150965	-1.24532	-2.27101e-10
48384540	chr11:48384540:T:A	1.58598e-05	-1.03664e-10	-1.15365	0.00016588	-1.03664e-10	-1.1511
48384625	chr11:48384625:A:G	1.58617e-05	-1.03664e-10	-1.15354	0.00016592	-1.03664e-10	-1.15086
48385175	chr11:48385175:A:C	1.60566e-05	-1.03664e-10	-1.14132	0.000168515	-1.03664e-10	-1.13534
48385184	chr11:48385184:G:C	1.80432e-05	-1.03664e-10	-1.02467	0.000177191	-1.03664e-10	-1.08514
48385309	chr11:48385309:T:A	1.89826e-05	-1.03664e-10	-0.973919	0.000184566	-1.03664e-10	-1.04436
48385351	chr11:48385351:G:A	1.58526e-05	-1.03664e-10	-1.15411	0.000165699	-1.03664e-10	-1.1522
48386280	chr11:48386280:C:T	9.97505e-06	-0.740621	-0.876735	6.66723e-05	-1.14204	-0.920538
48386354	chr11:48386354:T:C	1.58593e-05	-1.03664e-10	-1.15369	0.000165868	-1.03664e-10	-1.15118
48386470	chr11:48386470:C:A	1.59525e-05	-1.03664e-10	-1.14783	0.000166129	-1.03664e-10	-1.1496
48386585	chr11:48386585:T:G	1.58703e-05	-1.03664e-10	-1.15299	0.000166093	-1.03664e-10	-1.14982
48386635	chr11:48386635:C:T	4.88405e-05	1.10707	-1.13596	5.88132e-05	-1.03582	-1.15218
48386799	chr11:48386799:G:T	2.40578e-05	-1.52566	0.788675	0.000373745	-1.42498	1.08619
48386972	chr11:48386972:A:G	1.77953e-05	-1.03664e-10	-1.03851	0.000175808	-1.03664e-10	-1.09298
48387202	chr11:48387202:C:T	1.5921e-05	-1.03664e-10	-1.1498	0.000165431	-1.03664e-10	-1.15381
48387204	chr11:48387204:G:A	1.98038e-05	-1.03664e-10	-0.931569	0.000195544	-1.03664e-10	-0.986581
48387367	chr11:48387367:C:T	1.58486e-05	-1.03664e-10	-1.15436	0.00016605	-1.03664e-10	-1.15008
48387472	chr11:48387472:A:C	6.70952e-06	-0.872199	-1.14172	3.89649e-05	-1.52847	-1.07123
48387744	chr11:48387744:A:G	8.99833e-06	-1.23385	-0.486554	5.81787e-05	-1.51245	-0.6864
48387746	chr11:48387746:G:C	1.65587e-05	-1.03664e-10	-1.11053	0.000169754	-1.03664e-10	-1.12802
48387800	chr11:48387800:C:T	3.76881e-05	-0.895104	0.607004	0.000177121	-1.47232	0.386787
48388115	chr11:48388115:T:G	2.8281e-05	-1.52769	0.95244	0.000441669	-1.43297	1.26116
48388169	chr11:48388169:C:T	1.8767e-05	-1.03664e-10	-0.985345	0.00020357	-1.03664e-10	-0.946359
48388493	chr11:48388493:G:T	2.25046e-05	-1.03664e-10	-0.803724	0.000244762	-1.03664e-10	-0.762079
48388613	chr11:48388613:G:A	1.54694e-05	-1.17858	-2.27101e-10	0.000175284	-1.09596	-2.27101e-10
48388782	chr11:48388782:A:G	2.68489e-05	-1.52264	0.895423	0.000423328	-1.41389	1.19967
48388788	chr11:48388788:G:A	1.58484e-05	-1.03664e-10	-1.15438	0.000165505	-1.03664e-10	-1.15337
48388855	chr11:48388855:G:C	1.28454e-05	-1.36446	-2.27101e-10	0.000114204	-1.52438	-2.27101e-10
48388930	chr11:48388930:T:G	2.49594e-05	-1.32507	0.624876	0.00018348	-1.52275	0.472485
48389052	chr11:48389052:G:A	1.01749e-05	-0.728599	-0.868921	6.78444e-05	-1.13164	-0.913514
48389082	chr11:48389082:C:T	8.42897e-06	-1.25688	-0.528886	5.80046e-05	-1.51701	-0.684839
48389139	chr11:48389139:T:G	2.32487e-05	-1.02498	0.253787	0.000127856	-1.50185	0.0903851
48389496	chr11:48389496:A:C	1.58766e-05	-1.03664e-10	-1.1526	0.000165338	-1.03664e-10	-1.15437
48389909	chr11:48389909:G:A	1.59391e-05	-1.03664e-10	-1.14867	0.000166008	-1.03664e-10	-1.15033
48390156	chr11:48390156:C:T	1.59142e-05	-1.03664e-10	-1.15023	0.000166828	-1.03664e-10	-1.1454
48390251	chr11:48390251:G:A	1.81613e-05	-1.03664e-10	-1.01815	0.000192136	-1.03664e-10	-1.00416
48390262	chr11:48390262:T:C	1.6746e-05	-1.03664e-10	-1.09928	0.000174902	-1.03664e-10	-1.09814
48390331	chr11:48390331:G:T	2.58425e-05	-1.5288	0.863376	0.000399729	-1.43783	1.16625
48390403	chr11:48390403:A:G	1.58607e-05	-1.03664e-10	-1.1536	0.0001659	-1.03664e-10	-1.15098
48390623	chr11:48390623:G:A	2.73987e-05	-1.5295	0.922552	0.000424482	-1.44131	1.22982
48390687	chr11:48390687:A:G	1.69791e-05	-1.03664e-10	-1.08546	0.000176045	-1.03664e-10	-1.09163
48390691	chr11:48390691:A:G	1.58506e-05	-1.03664e-10	-1.15423	0.000165634	-1.03664e-10	-1.15259
48390895	chr11:48390895:A:T	2.56088e-05	-1.52381	0.849305	0.000401757	-1.41763	1.1511
48391099	chr11:48391099:C:T	1.58732e-05	-1.03664e-10	-1.15281	0.000166146	-1.03664e-10	-1.1495
48391359	chr11:48391359:C:G	4.66032e-05	1.06604	-1.14181	5.79206e-05	-1.05333	-1.14996
48391414	chr11:48391414:G:A	1.18685e-05	-1.44355	-2.27101e-10	0.000135697	-1.35194	-2.27101e-10
48391623	chr11:48391623:C:G	9.54461e-06	-1.25331	-0.408157	6.36288e-05	-1.51726	-0.592041
48391753	chr11:48391753:G:A	1.2601e-05	-1.38366	-2.27101e-10	0.000117865	-1.49283	-2.27101e-10
48392003	chr11:48392003:C:G	1.58553e-05	-1.03664e-10	-1.15394	0.000165772	-1.03664e-10	-1.15175
48392072	chr11:48392072:T:C	1.5862e-05	-1.03664e-10	-1.15352	0.000165461	-1.03664e-10	-1.15363
48392245	chr11:48392245:A:T	1.58571e-05	-1.03664e-10	-1.15383	0.000165817	-1.03664e-10	-1.15148
48392271	chr11:48392271:C:T	7.29142e-06	-0.902641	-1.0281	4.16897e-05	-1.46267	-1.06944
48392509	chr11:48392509:C:T	1.59199e-05	-1.03664e-10	-1.14988	0.000166914	-1.03664e-10	-1.14489
48394027	chr11:48394027:A:G	1.59398e-05	-1.03664e-10	-1.14863	0.000167208	-1.03664e-10	-1.14313
48394102	chr11:48394102:G:C	3.80849e-05	-0.277626	-2.27101e-10	0.000294761	-0.576201	-2.27101e-10
48394338	chr11:48394338:C:G	1.59643e-05	-1.03664e-10	-1.14709	0.000165621	-1.03664e-10	-1.15267
48394393	chr11:48394393:C:T	4.75795e-05	-1.01658	0.96154	0.000241558	-1.50079	0.725535
48394467	chr11:48394467:G:A	1.58484e-05	-1.03664e-10	-1.15438	0.00016541	-1.03664e-10	-1.15394
48394663	chr11:48394663:C:T	1.91652e-05	-1.03664e-10	-0.964349	0.000186016	-1.03664e-10	-1.03654
48395114	chr11:48395114:C:T	3.27638e-05	-0.428118	-2.27101e-10	0.000258379	-0.70794	-2.27101e-10
48395469	chr11:48395469:T:C	6.44936e-06	-0.903481	-1.14998	3.79401e-05	-1.53077	-1.09559
48395868	chr11:48395868:G:C	6.30839e-05	1.27315	-1.04613	6.44964e-05	-0.962778	-1.13298
48396216	chr11:48396216:T:G	3.86756e-05	-0.262235	-2.27101e-10	0.000298767	-0.562703	-2.27101e-10
48396309	chr11:48396309:G:A	1.616e-05	-1.03664e-10	-1.13491	0.000166758	-1.03664e-10	-1.14582
48396431	chr11:48396431:C:T	1.59106e-05	-1.03664e-10	-1.15046	0.000165537	-1.03664e-10	-1.15317
48396543	chr11:48396543:T:C	1.59894e-05	-1.03664e-10	-1.14552	0.000166457	-1.03664e-10	-1.14763
```
