## Supplementary material for "Characterization of shared and ancestry-specific signals driving complex traits using multi-ancestry fine-mapping": susiex_nc1.cs80.cs

```
CS_ID	SNP	BP	REF_ALLELE	ALT_ALLELE	REF_FRQ	BETA	SE	-LOG10P	CS_PIP	OVRL_PIP
1	chr11:61781553:G:A	61781553	A,A	G,G	1,1	inf,inf	inf,inf	19.0726,1.74977	0.152494	0.152494
1	chr11:61820833:A:G	61820833	G,G	A,A	1,1	inf,inf	inf,inf	18.7097,2.05136	0.121277	0.121277
1	chr11:61827448:CT:C	61827448	C,C	CT,CT	1,1	inf,inf	inf,inf	19.0331,1.53145	0.0918918	0.0918918
1	chr11:61802358:C:T	61802358	T,T	C,C	1,1	inf,inf	inf,inf	18.8701,1.64656	0.0792546	0.0792546
1	chr11:61785208:G:T	61785208	T,T	G,G	1,1	inf,inf	inf,inf	18.6479,1.8271	0.0680807	0.0680807
1	chr11:61811991:A:G	61811991	G,G	A,A	1,1	inf,inf	inf,inf	18.9189,1.45025	0.0609467	0.0609467
1	chr11:61803311:T:C	61803311	C,C	T,T	1,1	inf,inf	inf,inf	18.8176,1.54944	0.0585162	0.0585162
1	chr11:61790354:T:C	61790354	C,C	T,T	1,1	inf,inf	inf,inf	18.498,1.91909	0.0581061	0.0581061
1	chr11:61804006:T:C	61804006	C,C	T,T	1,1	inf,inf	inf,inf	18.7316,1.55141	0.0484035	0.0484035
1	chr11:61818856:C:CT	61818856	CT,CT	C,C	1,1	inf,inf	inf,inf	18.7379,1.42523	0.0386917	0.0386917
1	chr11:61784455:A:C	61784455	C,C	A,A	1,1	inf,inf	inf,inf	18.2461,1.93533	0.0340209	0.0340209
```
