## Supplementary material for "Characterization of shared and ancestry-specific signals driving complex traits using multi-ancestry fine-mapping": susiex_nc1.cs80.snp

```
BP	SNP	PIP(CS1)	LogBF(CS1,Pop1)	LogBF(CS1,Pop2)
61282033	chr11:61282033:G:C	9.67414e-19	-7.39777e-10	0.341842
61282659	chr11:61282659:G:A	2.61742e-19	-1.27518	0.309756
61283229	chr11:61283229:C:A	7.51705e-20	-2.21303	-1.02216e-09
61284578	chr11:61284578:G:A	1.44512e-19	-7.39777e-10	-1.55942
61284613	chr11:61284613:T:C	1.52597e-19	-7.39777e-10	-1.50498
61285331	chr11:61285331:C:T	1.62595e-19	-7.39777e-10	-1.44152
61285628	chr11:61285628:G:C	1.6557e-20	-2.16155	-1.56442
61285881	chr11:61285881:G:A	6.79365e-19	-7.39777e-10	-0.0116271
61286118	chr11:61286118:C:T	3.81614e-19	-7.39777e-10	-0.588377
61286449	chr11:61286449:C:T	1.43844e-19	-7.39777e-10	-1.56406
61286604	chr11:61286604:C:G	1.68712e-18	-7.39777e-10	0.897993
61286620	chr11:61286620:G:A	5.67206e-19	-7.39777e-10	-0.192062
61286925	chr11:61286925:G:A	8.64486e-19	-7.39777e-10	0.22935
61287542	chr11:61287542:GACTA:G	3.54186e-19	0.465959	-1.12892
61287643	chr11:61287643:T:C	7.58251e-20	-2.20436	-1.02216e-09
61287816	chr11:61287816:G:A	1.52438e-19	-7.39777e-10	-1.50603
61288112	chr11:61288112:G:A	1.19835e-18	0.496074	0.0598426
61288818	chr11:61288818:C:G	1.67455e-19	-7.39777e-10	-1.41207
61289488	chr11:61289488:G:A	1.71821e-19	-7.39777e-10	-1.38633
61290327	chr11:61290327:C:T	1.71821e-19	-7.39777e-10	-1.38633
61290592	chr11:61290592:CT:C	1.8861e-19	-7.39777e-10	-1.2931
61290649	chr11:61290649:C:G	1.55989e-19	-7.39777e-10	-1.483
61290754	chr11:61290754:C:T	1.72382e-19	-7.39777e-10	-1.38307
61290923	chr11:61290923:G:C	2.13632e-18	-7.39777e-10	1.13406
61291395	chr11:61291395:T:C	9.83948e-20	-0.523417	-1.42038
61291896	chr11:61291896:A:G	1.54882e-19	-7.39777e-10	-1.49012
61292237	chr11:61292237:AAAGAG:A	1.50383e-19	-7.39777e-10	-1.5196
61292581	chr11:61292581:G:T	9.23157e-20	-2.00757	-1.02216e-09
61292745	chr11:61292745:G:A	7.91331e-19	-7.39777e-10	0.140932
61293182	chr11:61293182:G:A	2.13345e-20	-1.93947	-1.53299
61293366	chr11:61293366:G:A	1.97131e-19	-7.39777e-10	-1.24892
61294016	chr11:61294016:G:C	1.62406e-19	-7.39777e-10	-1.44268
61294839	chr11:61294839:CG:C	1.588e-19	-7.39777e-10	-1.46514
61295499	chr11:61295499:G:A	6.7924e-19	-7.39777e-10	-0.0118112
61295539	chr11:61295539:G:C	1.04101e-18	-7.39777e-10	0.415163
61295631	chr11:61295631:C:T	7.50037e-20	-2.21525	-1.02216e-09
61295646	chr11:61295646:G:A	1.01011e-18	-7.39777e-10	0.385032
61295684	chr11:61295684:T:G	1.28987e-19	-0.175539	-1.49753
61296594	chr11:61296594:G:A	1.44406e-19	-7.39777e-10	-1.56015
61299164	chr11:61299164:C:T	1.65549e-19	-7.39777e-10	-1.42352
61299233	chr11:61299233:C:A	2.97345e-18	-7.39777e-10	1.46469
61299377	chr11:61299377:C:A	1.71714e-19	-7.39777e-10	-1.38696
61301517	chr11:61301517:G:A	1.9333e-19	-7.39777e-10	-1.26838
61301886	chr11:61301886:T:C	1.70872e-20	-2.21535	-1.47911
61303558	chr11:61303558:G:C	1.71961e-19	-7.39777e-10	-1.38552
61303658	chr11:61303658:C:T	1.66201e-19	-7.39777e-10	-1.41959
61303751	chr11:61303751:G:A	6.38588e-19	-7.39777e-10	-0.0735259
61303859	chr11:61303859:C:T	1.44121e-19	-7.39777e-10	-1.56213
61305308	chr11:61305308:A:G	6.78473e-19	-7.39777e-10	-0.0129408
61305400	chr11:61305400:G:A	1.69757e-19	-7.39777e-10	-1.39842
61305484	chr11:61305484:C:T	1.44817e-19	-7.39777e-10	-1.55731
61305589	chr11:61305589:G:C	3.40789e-19	-7.39777e-10	-0.701523
61305691	chr11:61305691:CCA:C	1.5933e-19	-7.39777e-10	-1.46181
61306137	chr11:61306137:AC:A	2.26671e-20	-1.97328	-1.4386
61306219	chr11:61306219:G:T	9.00164e-20	-2.03279	-1.02216e-09
61306644	chr11:61306644:CT:C	2.70056e-19	-7.39777e-10	-0.934157
61306656	chr11:61306656:C:T	1.68411e-19	-7.39777e-10	-1.40638
61306901	chr11:61306901:A:C	1.6228e-19	-7.39777e-10	-1.44346
61306933	chr11:61306933:A:C	1.95094e-19	-7.39777e-10	-1.25931
61307385	chr11:61307385:TTA:T	1.57369e-19	-7.39777e-10	-1.47419
61307554	chr11:61307554:TC:T	1.44334e-18	-7.39777e-10	0.741927
61308052	chr11:61308052:C:T	1.91856e-18	1.95919	-0.932646
61308053	chr11:61308053:C:CT	1.63232e-19	-7.39777e-10	-1.43761
61308216	chr11:61308216:CCA:C	5.67341e-19	-7.39777e-10	-0.191826
61308228	chr11:61308228:G:A	1.48806e-19	-7.39777e-10	-1.53014
61308518	chr11:61308518:C:G	1.46381e-19	-7.39777e-10	-1.54657
61308542	chr11:61308542:A:G	1.5479e-19	-7.39777e-10	-1.49072
61308900	chr11:61308900:T:C	3.31082e-19	0.758821	-1.48924
61309299	chr11:61309299:G:A	3.07118e-19	-0.811834	0.00627981
61309342	chr11:61309342:C:A	1.56919e-19	-7.39777e-10	-1.47706
61310002	chr11:61310002:T:C	1.69219e-18	-7.39777e-10	0.900994
61310017	chr11:61310017:A:G	1.99328e-19	-7.39777e-10	-1.23783
61310100	chr11:61310100:T:A	2.48536e-19	-7.39777e-10	-1.0172
61310164	chr11:61310164:A:G	2.20809e-18	2.16738	-1.00028
61310416	chr11:61310416:A:G	1.7192e-19	-7.39777e-10	-1.38576
61310996	chr11:61310996:G:A	1.09254e-19	-1.83911	-1.02216e-09
61311247	chr11:61311247:G:A	2.02338e-18	-7.39777e-10	1.07974
61311516	chr11:61311516:C:T	2.66952e-18	1.62532	-0.268453
61311926	chr11:61311926:C:T	1.44483e-18	-7.39777e-10	0.742962
61312387	chr11:61312387:T:A	9.75319e-19	-7.39777e-10	0.349979
61312464	chr11:61312464:G:A	1.7977e-19	-7.39777e-10	-1.3411
61312846	chr11:61312846:A:G	1.7149e-19	-7.39777e-10	-1.38826
61313669	chr11:61313669:G:A	1.0118e-18	-7.39777e-10	0.386698
61313822	chr11:61313822:T:C	1.53417e-19	-7.39777e-10	-1.49962
61313988	chr11:61313988:T:C	1.71856e-19	-7.39777e-10	-1.38613
61314729	chr11:61314729:A:G	8.55524e-19	-7.39777e-10	0.218929
61315454	chr11:61315454:C:T	1.5933e-19	-7.39777e-10	-1.46181
61315472	chr11:61315472:C:A	1.92176e-19	-7.39777e-10	-1.27437
61315919	chr11:61315919:A:G	7.89758e-20	-2.16364	-1.02216e-09
61316000	chr11:61316000:C:T	8.04055e-20	-2.1457	-1.02216e-09
61316243	chr11:61316243:A:T	1.43936e-19	-7.39777e-10	-1.56341
61316696	chr11:61316696:A:C	1.45897e-19	-7.39777e-10	-1.54989
61316708	chr11:61316708:A:G	2.65251e-19	0.520692	-1.4728
61317142	chr11:61317142:T:A	1.56968e-19	-7.39777e-10	-1.47674
61317143	chr11:61317143:C:A	1.56535e-19	-7.39777e-10	-1.47951
61317315	chr11:61317315:A:G	5.36296e-20	-1.03029	-1.52039
61317354	chr11:61317354:C:T	6.36811e-19	-7.39777e-10	-0.0763118
61317403	chr11:61317403:C:T	1.48899e-19	-7.39777e-10	-1.52952
61318027	chr11:61318027:T:C	6.58622e-20	-0.809738	-1.53548
61318223	chr11:61318223:A:G	1.45775e-19	-7.39777e-10	-1.55072
61318317	chr11:61318317:G:A	2.20743e-19	-7.39777e-10	-1.13578
61318434	chr11:61318434:C:A	1.86545e-18	-7.39777e-10	0.99847
61318746	chr11:61318746:T:C	7.60563e-20	-2.20131	-1.02216e-09
61319264	chr11:61319264:G:A	1.70911e-19	-7.39777e-10	-1.39164
61319534	chr11:61319534:T:C	1.48061e-19	-7.39777e-10	-1.53516
61319568	chr11:61319568:A:G	2.70925e-19	-7.39777e-10	-0.930944
61319721	chr11:61319721:C:T	1.38746e-18	-7.39777e-10	0.702447
61320537	chr11:61320537:T:C	1.4414e-19	-7.39777e-10	-1.562
61320658	chr11:61320658:A:G	1.85386e-18	1.91677	-0.92453
61320918	chr11:61320918:T:C	2.74006e-19	-7.39777e-10	-0.919636
61321284	chr11:61321284:TCA:T	1.44602e-18	-7.39777e-10	0.743786
61321833	chr11:61321833:G:A	8.7997e-20	-2.05548	-1.02216e-09
61322539	chr11:61322539:G:T	1.44483e-18	-7.39777e-10	0.742962
61323155	chr11:61323155:T:C	1.1315e-18	-7.39777e-10	0.498513
61323484	chr11:61323484:T:C	2.22925e-20	-2.00502	-1.42352
61325005	chr11:61325005:G:A	1.48155e-19	-1.53452	-1.02216e-09
61325111	chr11:61325111:G:A	6.77847e-19	-7.39777e-10	-0.0138637
61325773	chr11:61325773:A:G	2.58371e-18	2.26304	-0.938841
61325864	chr11:61325864:G:A	2.17481e-19	-7.39777e-10	-1.15067
61325885	chr11:61325885:C:A	1.70143e-18	-7.39777e-10	0.906442
61326327	chr11:61326327:T:TG	1.32547e-18	-7.39777e-10	0.656739
61327428	chr11:61327428:G:A	1.51046e-19	-7.39777e-10	-1.5152
61327825	chr11:61327825:G:A	1.80026e-19	-7.39777e-10	-1.33969
61327875	chr11:61327875:A:T	7.65545e-20	-2.19478	-1.02216e-09
61327896	chr11:61327896:C:T	2.69928e-18	1.62945	-0.261495
61328096	chr11:61328096:A:C	9.73334e-20	-1.95464	-1.02216e-09
61328311	chr11:61328311:C:T	2.69825e-18	1.62883	-0.261259
61328433	chr11:61328433:T:C	1.53775e-19	-7.39777e-10	-1.4973
61328698	chr11:61328698:A:G	1.44481e-18	-7.39777e-10	0.74295
61329002	chr11:61329002:A:G	1.44941e-19	-7.39777e-10	-1.55646
61329616	chr11:61329616:C:T	6.7924e-19	-7.39777e-10	-0.0118112
61329697	chr11:61329697:C:T	1.43729e-19	-7.39777e-10	-1.56485
61329890	chr11:61329890:T:C	1.43026e-18	-7.39777e-10	0.732826
61330321	chr11:61330321:A:T	1.37665e-18	-7.39777e-10	0.694622
61330430	chr11:61330430:AG:A	5.93814e-20	-2.11689	-0.331913
61330516	chr11:61330516:T:C	2.81661e-19	-7.39777e-10	-0.892082
61330784	chr11:61330784:T:C	1.45562e-19	-7.39777e-10	-1.55218
61330995	chr11:61330995:T:C	6.74959e-19	-7.39777e-10	-0.0181335
61331600	chr11:61331600:G:A	1.69658e-20	-2.18257	-1.51902
61332442	chr11:61332442:G:A	3.03642e-19	-7.39777e-10	-0.816938
61332603	chr11:61332603:G:A	2.46289e-18	2.23836	-0.962051
61332623	chr11:61332623:A:G	1.53976e-19	-7.39777e-10	-1.49599
61333104	chr11:61333104:C:A	3.74297e-19	-7.39777e-10	-0.607736
61333268	chr11:61333268:G:A	1.45237e-19	-7.39777e-10	-1.55442
61334591	chr11:61334591:G:A	1.78316e-19	-7.39777e-10	-1.34923
61335149	chr11:61335149:T:C	2.22115e-18	2.16176	-0.988765
61335150	chr11:61335150:G:A	6.7924e-19	-7.39777e-10	-0.0118112
61335410	chr11:61335410:A:G	7.44269e-19	-7.39777e-10	0.0796177
61335851	chr11:61335851:A:G	1.07761e-19	-1.85287	-1.02216e-09
61336014	chr11:61336014:G:A	1.08578e-18	-7.39777e-10	0.457272
61336176	chr11:61336176:A:G	1.8026e-19	-7.39777e-10	-1.33838
61336224	chr11:61336224:G:A	1.01011e-18	-7.39777e-10	0.385032
61337172	chr11:61337172:G:A	2.54236e-19	-7.39777e-10	-0.994524
61337391	chr11:61337391:C:T	6.7924e-19	-7.39777e-10	-0.0118112
61337434	chr11:61337434:C:G	2.96854e-19	-7.39777e-10	-0.839545
61337799	chr11:61337799:C:T	6.7924e-19	-7.39777e-10	-0.0118112
61337880	chr11:61337880:C:T	1.01011e-18	-7.39777e-10	0.385032
61337905	chr11:61337905:C:G	1.44483e-18	-7.39777e-10	0.742962
61338536	chr11:61338536:G:T	1.77855e-19	-7.39777e-10	-1.35182
61339053	chr11:61339053:C:T	2.91531e-18	2.38781	-0.942868
61339460	chr11:61339460:G:GA	7.24509e-19	-7.39777e-10	0.0527093
61339910	chr11:61339910:A:G	1.78447e-19	-7.39777e-10	-1.34849
61340650	chr11:61340650:G:A	3.72012e-19	-7.39777e-10	-0.613859
61341395	chr11:61341395:A:T	1.53471e-18	-7.39777e-10	0.803313
61341502	chr11:61341502:G:A	2.57144e-18	2.1299	-0.810464
61341564	chr11:61341564:C:T	7.50656e-20	-2.21442	-1.02216e-09
61341833	chr11:61341833:G:A	7.97001e-20	-2.15451	-1.02216e-09
61342099	chr11:61342099:A:G	1.44189e-18	-7.39777e-10	0.740921
61342203	chr11:61342203:G:A	3.47507e-18	2.47196	-0.851376
61343548	chr11:61343548:G:A	1.94659e-19	-7.39777e-10	-1.26154
61343874	chr11:61343874:C:G	2.35109e-20	-2.0024	-1.37292
61343928	chr11:61343928:T:G	1.70107e-19	-7.39777e-10	-1.39636
61344447	chr11:61344447:T:G	1.43732e-19	-7.39777e-10	-1.56484
61344614	chr11:61344614:C:T	3.10999e-18	1.71956	-0.209966
61344869	chr11:61344869:C:T	1.93011e-19	-7.39777e-10	-1.27004
61345998	chr11:61345998:A:T	1.78135e-19	-7.39777e-10	-1.35024
61346116	chr11:61346116:G:A	1.00867e-19	-1.91899	-1.02216e-09
61346537	chr11:61346537:CTCACTGCTGTGCTGAGGTG:C	7.63237e-20	-2.1978	-1.02216e-09
61346982	chr11:61346982:T:C	6.39123e-19	-7.39777e-10	-0.0726883
61347144	chr11:61347144:T:C	1.24655e-18	1.22369	-0.628345
61347410	chr11:61347410:T:C	8.78184e-20	-2.05751	-1.02216e-09
61348016	chr11:61348016:T:C	7.85694e-19	-7.39777e-10	0.133782
61348085	chr11:61348085:C:G	1.05368e-18	-7.39777e-10	0.427254
61348088	chr11:61348088:G:C	1.7735e-19	-7.39777e-10	-1.35466
61348349	chr11:61348349:C:CATCAA	2.7084e-19	0.573402	-1.50466
61348873	chr11:61348873:T:C	1.7491e-19	-7.39777e-10	-1.36851
61349145	chr11:61349145:A:G	1.86792e-19	-7.39777e-10	-1.30279
61349308	chr11:61349308:C:G	3.2152e-19	-7.39777e-10	-0.759727
61349857	chr11:61349857:A:T	9.14418e-20	-2.01708	-1.02216e-09
61350141	chr11:61350141:G:C	9.80127e-19	-7.39777e-10	0.354897
61350230	chr11:61350230:G:T	2.41495e-19	-7.39777e-10	-1.04594
61350290	chr11:61350290:G:C	1.44453e-18	-7.39777e-10	0.742756
61351375	chr11:61351375:C:T	1.68432e-19	-7.39777e-10	-1.40625
61351532	chr11:61351532:G:A	1.27691e-18	1.61292	-0.993503
61352272	chr11:61352272:C:T	3.09617e-19	-7.39777e-10	-0.797448
61352275	chr11:61352275:C:T	3.57428e-19	-7.39777e-10	-0.653852
61352443	chr11:61352443:T:C	2.35091e-19	-7.39777e-10	-1.07281
61352575	chr11:61352575:T:G	1.44399e-19	-7.39777e-10	-1.56021
61352604	chr11:61352604:C:T	4.3388e-18	1.92351	-0.0809403
61353531	chr11:61353531:T:G	6.7924e-19	-7.39777e-10	-0.0118112
61353609	chr11:61353609:G:A	5.26737e-19	-7.39777e-10	-0.266084
61354599	chr11:61354599:C:T	2.17965e-19	-7.39777e-10	-1.14845
61354900	chr11:61354900:G:A	1.49012e-19	-7.39777e-10	-1.52876
61355218	chr11:61355218:C:T	1.5417e-19	-7.39777e-10	-1.49473
61355406	chr11:61355406:G:A	3.75934e-19	0.903469	-1.50684
61355553	chr11:61355553:C:A	1.3334e-18	-7.39777e-10	0.662698
61355638	chr11:61355638:G:A	7.58519e-20	-2.204	-1.02216e-09
61355757	chr11:61355757:TGA:T	1.7423e-19	-7.39777e-10	-1.37241
61355895	chr11:61355895:C:G	4.10784e-19	-7.39777e-10	-0.514717
61355916	chr11:61355916:T:C	4.39727e-19	-7.39777e-10	-0.446632
61356493	chr11:61356493:A:G	2.06899e-19	-7.39777e-10	-1.20056
61357305	chr11:61357305:T:G	3.73967e-19	-7.39777e-10	-0.608618
61358452	chr11:61358452:T:C	1.23413e-18	-7.39777e-10	0.585334
61358679	chr11:61358679:C:T	1.60474e-19	-7.39777e-10	-1.45465
61359181	chr11:61359181:G:A	8.63716e-19	-7.39777e-10	0.228458
61359386	chr11:61359386:C:T	2.66534e-20	-1.6924	-1.55747
61360113	chr11:61360113:C:G	1.60776e-19	-7.39777e-10	-1.45277
61361094	chr11:61361094:C:T	1.45635e-19	-7.39777e-10	-1.55168
61361954	chr11:61361954:A:C	8.76041e-19	-7.39777e-10	0.242627
61362252	chr11:61362252:A:G	1.57247e-19	-7.39777e-10	-1.47497
61363163	chr11:61363163:A:G	1.4584e-19	-7.39777e-10	-1.55028
61364146	chr11:61364146:A:G	1.55889e-19	-7.39777e-10	-1.48364
61364367	chr11:61364367:G:A	1.64213e-19	-7.39777e-10	-1.43162
61364864	chr11:61364864:C:T	2.78805e-20	-1.66504	-1.53982
61365138	chr11:61365138:T:C	2.35976e-19	-7.39777e-10	-1.06905
61365272	chr11:61365272:T:A	1.02263e-18	-0.386658	0.78401
61365664	chr11:61365664:T:C	6.18939e-19	-7.39777e-10	-0.104779
61365919	chr11:61365919:G:A	9.5783e-20	-1.9707	-1.02216e-09
61366177	chr11:61366177:G:A	4.42629e-19	-7.39777e-10	-0.440054
61366454	chr11:61366454:T:C	5.54495e-19	-7.39777e-10	-0.214728
61366500	chr11:61366500:G:A	1.00459e-18	-7.39777e-10	0.379552
61366653	chr11:61366653:A:G	2.6419e-19	-7.39777e-10	-0.956115
61367164	chr11:61367164:A:G	2.17581e-19	-7.39777e-10	-1.15022
61367361	chr11:61367361:G:A	1.61431e-19	-7.39777e-10	-1.44871
61367657	chr11:61367657:A:G	8.62895e-19	-7.39777e-10	0.227508
61369682	chr11:61369682:T:TGTCAGCTGCAGGTCAGCTA	1.48473e-19	-7.39777e-10	-1.53238
61370047	chr11:61370047:A:G	1.48482e-19	-7.39777e-10	-1.53232
61370498	chr11:61370498:G:A	3.19229e-19	-7.39777e-10	-0.766876
61370632	chr11:61370632:C:T	3.63145e-19	-7.39777e-10	-0.637982
61371739	chr11:61371739:A:C	1.5075e-19	-7.39777e-10	-1.51716
61373246	chr11:61373246:A:G	3.46944e-19	-7.39777e-10	-0.683623
61373692	chr11:61373692:C:T	3.09159e-19	-0.206085	-0.592846
61373787	chr11:61373787:C:T	1.05832e-19	-0.368973	-1.50196
61374004	chr11:61374004:G:A	2.87746e-19	-0.279391	-0.591317
61374240	chr11:61374240:C:T	1.49053e-19	-7.39777e-10	-1.52848
61375017	chr11:61375017:T:C	1.53698e-19	-7.39777e-10	-1.4978
61375367	chr11:61375367:G:T	1.4594e-19	-7.39777e-10	-1.54959
61375471	chr11:61375471:C:T	6.1486e-20	-0.858229	-1.55575
61375535	chr11:61375535:C:G	1.2515e-18	-7.39777e-10	0.59931
61375782	chr11:61375782:A:G	1.56033e-19	-7.39777e-10	-1.48272
61376067	chr11:61376067:G:A	4.123e-19	-7.39777e-10	-0.511035
61376077	chr11:61376077:G:A	7.49784e-20	-2.21559	-1.02216e-09
61376327	chr11:61376327:T:C	1.25443e-18	-7.39777e-10	0.601647
61377235	chr11:61377235:C:T	2.84502e-19	-0.291742	-0.590302
61378332	chr11:61378332:C:T	1.49312e-19	-7.39777e-10	-1.52675
61378875	chr11:61378875:C:G	1.51405e-19	-7.39777e-10	-1.51283
61379267	chr11:61379267:CAGG:C	2.40658e-19	-7.39777e-10	-1.04941
61379813	chr11:61379813:G:C	1.54485e-19	-7.39777e-10	-1.49269
61380195	chr11:61380195:C:T	4.73359e-19	-7.39777e-10	-0.37293
61380697	chr11:61380697:A:G	2.58013e-20	-1.76626	-1.5161
61381854	chr11:61381854:C:T	3.53366e-18	-7.39777e-10	1.6373
61382638	chr11:61382638:G:A	8.70471e-19	-7.39777e-10	0.236249
61382721	chr11:61382721:C:T	2.91109e-18	-7.39777e-10	1.4435
61382754	chr11:61382754:A:G	1.92873e-20	-2.01712	-1.55622
61383203	chr11:61383203:T:C	2.19561e-19	-7.39777e-10	-1.14116
61383431	chr11:61383431:C:T	2.57738e-19	-7.39777e-10	-0.980841
61384556	chr11:61384556:C:A	2.81763e-20	-1.63011	-1.5642
61384868	chr11:61384868:A:G	1.84285e-19	-7.39777e-10	-1.3163
61385158	chr11:61385158:T:C	1.59473e-20	-2.20352	-1.55997
61385317	chr11:61385317:A:G	3.17193e-19	-7.39777e-10	-0.773276
61385929	chr11:61385929:T:C	1.66683e-20	-2.20436	-1.51492
61386758	chr11:61386758:T:C	2.16447e-19	-7.39777e-10	-1.15544
61386835	chr11:61386835:G:A	1.70726e-19	-7.39777e-10	-1.39273
61387054	chr11:61387054:A:AATG	2.00872e-19	-7.39777e-10	-1.23012
61387933	chr11:61387933:C:T	2.50939e-19	-7.39777e-10	-1.00757
61388205	chr11:61388205:A:G	5.09311e-19	-7.39777e-10	-0.299725
61389195	chr11:61389195:G:T	6.9582e-19	-7.39777e-10	0.0123053
61389342	chr11:61389342:G:C	1.83299e-19	-7.39777e-10	-1.32167
61389354	chr11:61389354:CAGGCAAGGGTCAACCTTGCAG:C	1.56016e-19	-7.39777e-10	-1.48283
61389584	chr11:61389584:A:G	1.4658e-19	-7.39777e-10	-1.54521
61391068	chr11:61391068:C:A	7.49707e-20	-2.21569	-1.02216e-09
61391828	chr11:61391828:A:T	1.49184e-19	-7.39777e-10	-1.5276
61392099	chr11:61392099:C:T	1.00752e-19	-1.92013	-1.02216e-09
61393552	chr11:61393552:C:T	1.43837e-19	-7.39777e-10	-1.5641
61394401	chr11:61394401:A:G	1.9032e-20	-2.11217	-1.4745
61395693	chr11:61395693:C:T	1.96676e-19	-7.39777e-10	-1.25123
61395830	chr11:61395830:A:T	2.08525e-20	-1.95354	-1.54177
61396776	chr11:61396776:A:G	1.49388e-19	-7.39777e-10	-1.52624
61396796	chr11:61396796:A:T	1.48797e-19	-7.39777e-10	-1.5302
61397377	chr11:61397377:C:T	2.87762e-19	-0.731489	-0.139161
61397808	chr11:61397808:G:A	2.01466e-20	-2.14387	-1.38588
61398720	chr11:61398720:T:C	1.44009e-19	-7.39777e-10	-1.56291
61399572	chr11:61399572:G:A	9.46078e-20	-1.98305	-1.02216e-09
61399637	chr11:61399637:A:G	2.53782e-20	-2.18502	-1.11387
61399988	chr11:61399988:A:C	1.61385e-20	-2.18723	-1.56434
61400275	chr11:61400275:A:G	1.96085e-19	-7.39777e-10	-1.25424
61400759	chr11:61400759:T:C	1.34418e-19	-1.1562	-0.475634
61404594	chr11:61404594:G:C	1.47087e-19	-7.39777e-10	-1.54176
61405235	chr11:61405235:CAT:C	2.34125e-19	-7.39777e-10	-1.07693
61405333	chr11:61405333:A:G	3.78858e-19	-7.39777e-10	-0.595623
61405365	chr11:61405365:T:C	2.98391e-19	-7.39777e-10	-0.834382
61405864	chr11:61405864:C:T	2.23221e-20	-2.14917	-1.27804
61406013	chr11:61406013:C:T	3.00448e-19	-7.39777e-10	-0.827511
61406142	chr11:61406142:T:C	2.86935e-19	-7.39777e-10	-0.87353
61406265	chr11:61406265:G:A	1.69667e-19	-7.39777e-10	-1.39895
61406403	chr11:61406403:C:G	8.26549e-19	0.184474	-1.02216e-09
61406787	chr11:61406787:G:A	1.56417e-19	-7.39777e-10	-1.48026
61408353	chr11:61408353:C:G	2.23705e-19	-7.39777e-10	-1.12246
61408532	chr11:61408532:G:C	1.71597e-19	-7.39777e-10	-1.38763
61409167	chr11:61409167:A:C	1.2915e-19	-0.325338	-1.34647
61409333	chr11:61409333:G:A	1.60308e-20	-2.19701	-1.56126
61409948	chr11:61409948:C:T	6.12652e-19	-7.39777e-10	-0.114989
61411534	chr11:61411534:T:C	2.62493e-20	-2.13906	-1.12609
61411653	chr11:61411653:G:A	7.49692e-20	-2.21571	-1.02216e-09
61411813	chr11:61411813:G:A	1.60768e-20	-2.195	-1.56041
61412256	chr11:61412256:G:A	1.61415e-20	-2.19171	-1.55968
61412359	chr11:61412359:G:A	2.4244e-19	-7.39777e-10	-1.04203
61413141	chr11:61413141:T:C	1.58447e-19	-7.39777e-10	-1.46736
61413820	chr11:61413820:A:G	2.72123e-19	-7.39777e-10	-0.926531
61414313	chr11:61414313:T:C	1.59914e-19	-7.39777e-10	-1.45815
61415857	chr11:61415857:T:C	1.26215e-19	-1.6948	-1.02216e-09
61415898	chr11:61415898:A:G	1.46373e-19	-7.39777e-10	-1.54663
61416082	chr11:61416082:C:G	1.8863e-20	-2.21495	-1.38064
61416557	chr11:61416557:T:A	5.09938e-19	-7.39777e-10	-0.298497
61416569	chr11:61416569:C:T	1.48152e-19	-7.39777e-10	-1.53455
61416639	chr11:61416639:G:A	3.13339e-19	-7.39777e-10	-0.785498
61416755	chr11:61416755:T:G	8.80623e-20	-2.05474	-1.02216e-09
61417178	chr11:61417178:T:C	1.44276e-19	-7.39777e-10	-1.56106
61417967	chr11:61417967:C:T	1.58562e-19	-7.39777e-10	-1.46664
61418366	chr11:61418366:T:C	1.49571e-19	-7.39777e-10	-1.52501
61419349	chr11:61419349:A:C	5.63086e-20	-1.11761	-1.38433
61422507	chr11:61422507:G:A	7.53525e-20	-2.21061	-1.02216e-09
61422987	chr11:61422987:G:A	2.78164e-19	-7.39777e-10	-0.904575
61423417	chr11:61423417:C:T	2.0427e-19	-7.39777e-10	-1.21334
61423692	chr11:61423692:G:GT	1.95005e-19	-7.39777e-10	-1.25976
61424285	chr11:61424285:T:C	2.34248e-19	-7.39777e-10	-1.0764
61424320	chr11:61424320:T:C	4.89887e-19	-7.39777e-10	-0.33861
61424965	chr11:61424965:G:C	3.9697e-19	-7.39777e-10	-0.548926
61428817	chr11:61428817:G:A	1.58293e-20	-2.20612	-1.5648
61429516	chr11:61429516:T:G	1.81714e-20	-2.08558	-1.54736
61430192	chr11:61430192:G:A	1.6219e-19	-7.39777e-10	-1.44401
61430199	chr11:61430199:T:C	1.59645e-19	-7.39777e-10	-1.45983
61430317	chr11:61430317:C:G	3.9697e-19	-7.39777e-10	-0.548926
61430466	chr11:61430466:C:T	1.49621e-19	-7.39777e-10	-1.52468
61430598	chr11:61430598:A:G	1.43731e-19	-7.39777e-10	-1.56484
61430942	chr11:61430942:A:G	1.18835e-19	-1.70324	-0.0518164
61431256	chr11:61431256:A:C	1.86551e-20	-2.15681	-1.44986
61431280	chr11:61431280:C:T	1.43702e-19	-7.39777e-10	-1.56504
61432192	chr11:61432192:G:A	1.8326e-20	-2.0721	-1.55237
61432504	chr11:61432504:ATTAT:A	6.58128e-19	-7.39777e-10	-0.043386
61433327	chr11:61433327:C:T	1.43742e-19	-7.39777e-10	-1.56477
61433712	chr11:61433712:C:T	1.66135e-19	-7.39777e-10	-1.41998
61434522	chr11:61434522:C:T	1.4762e-19	-7.39777e-10	-1.53814
61434831	chr11:61434831:G:A	1.61048e-20	-2.18856	-1.56511
61435171	chr11:61435171:C:T	1.19281e-19	-1.7513	-1.02216e-09
61435440	chr11:61435440:T:C	2.05837e-20	-2.08958	-1.4187
61435974	chr11:61435974:C:T	5.39488e-20	-1.10964	-1.43511
61436450	chr11:61436450:A:G	2.34295e-19	-7.39777e-10	-1.0762
61436769	chr11:61436769:T:G	2.64963e-19	-7.39777e-10	-0.953194
61436929	chr11:61436929:T:C	2.93346e-19	-7.39777e-10	-0.851433
61436937	chr11:61436937:C:T	1.46386e-19	-7.39777e-10	-1.54654
61437449	chr11:61437449:G:A	4.12826e-19	-7.39777e-10	-0.509759
61437871	chr11:61437871:T:C	9.41987e-20	-1.98738	-1.02216e-09
61437962	chr11:61437962:G:A	1.59613e-20	-2.20479	-1.55783
61438273	chr11:61438273:C:T	2.33717e-19	-7.39777e-10	-1.07868
61438430	chr11:61438430:C:A	1.55431e-19	-7.39777e-10	-1.48659
61438799	chr11:61438799:C:T	1.80847e-19	-7.39777e-10	-1.33513
61438958	chr11:61438958:C:T	1.03702e-19	-1.89126	-1.02216e-09
61439326	chr11:61439326:G:A	1.59289e-20	-2.20811	-1.55654
61439838	chr11:61439838:T:G	2.01411e-20	-2.08316	-1.44686
61440172	chr11:61440172:G:A	3.20969e-19	-7.39777e-10	-0.761442
61440209	chr11:61440209:G:C	1.44818e-19	-7.39777e-10	-1.55731
61440501	chr11:61440501:T:C	1.80377e-19	-7.39777e-10	-1.33773
61440651	chr11:61440651:A:G	1.67995e-19	-7.39777e-10	-1.40885
61440987	chr11:61440987:G:A	1.47479e-19	-7.39777e-10	-1.5391
61441413	chr11:61441413:T:C	1.5863e-20	-2.20936	-1.55943
61441661	chr11:61441661:T:C	2.03208e-20	-2.10041	-1.42073
61442536	chr11:61442536:A:G	2.93346e-19	-7.39777e-10	-0.851433
61442818	chr11:61442818:A:G	2.64705e-19	-7.39777e-10	-0.954171
61442973	chr11:61442973:T:C	1.59084e-20	-2.20321	-1.56273
61443243	chr11:61443243:A:G	1.49621e-19	-7.39777e-10	-1.52468
61443634	chr11:61443634:T:C	1.59401e-19	-7.39777e-10	-1.46136
61443897	chr11:61443897:C:T	1.62654e-19	-7.39777e-10	-1.44116
61443930	chr11:61443930:C:T	1.5285e-19	-7.39777e-10	-1.50333
61444033	chr11:61444033:A:G	8.05557e-20	-2.14384	-1.02216e-09
61444461	chr11:61444461:G:A	2.32288e-19	-7.39777e-10	-1.08481
61444585	chr11:61444585:T:C	1.48295e-19	-7.39777e-10	-1.53358
61444648	chr11:61444648:C:T	1.4501e-19	-7.39777e-10	-1.55598
61444731	chr11:61444731:A:G	8.421e-20	-2.09947	-1.02216e-09
61444749	chr11:61444749:A:C	2.06085e-19	-7.39777e-10	-1.2045
61444757	chr11:61444757:T:A	1.52499e-19	-7.39777e-10	-1.50563
61444994	chr11:61444994:T:A	1.44434e-19	-7.39777e-10	-1.55997
61445020	chr11:61445020:G:A	2.02651e-19	-0.702787	-0.518512
61445342	chr11:61445342:G:A	2.6409e-19	-7.39777e-10	-0.956494
61446448	chr11:61446448:T:C	1.99564e-20	-2.11591	-1.42332
61446486	chr11:61446486:A:G	1.44798e-19	-7.39777e-10	-1.55744
61446527	chr11:61446527:A:G	9.95894e-20	-0.480721	-1.45101
61446922	chr11:61446922:ATATAT:A	1.5633e-19	-7.39777e-10	-1.48082
61446930	chr11:61446930:G:C	1.60432e-19	-7.39777e-10	-1.45491
61447048	chr11:61447048:G:A	6.35844e-19	-7.39777e-10	-0.0778321
61447102	chr11:61447102:C:A	9.47383e-19	0.320918	-1.02216e-09
61447580	chr11:61447580:G:A	1.58581e-20	-2.20631	-1.5628
61447740	chr11:61447740:A:G	1.59267e-20	-2.20162	-1.56317
61447877	chr11:61447877:C:A	1.45758e-19	-7.39777e-10	-1.55084
61447993	chr11:61447993:C:T	2.12441e-19	-2.21219	1.03807
61448147	chr11:61448147:G:T	1.58715e-20	-2.20621	-1.56205
61448502	chr11:61448502:G:A	1.94009e-19	-7.39777e-10	-1.26488
61448666	chr11:61448666:C:G	1.4437e-19	-7.39777e-10	-1.5604
61448782	chr11:61448782:G:A	3.64436e-19	-7.39777e-10	-0.634435
61449126	chr11:61449126:A:G	5.16036e-20	-1.15576	-1.43343
61449406	chr11:61449406:T:G	9.09791e-20	-2.02216	-1.02216e-09
61449551	chr11:61449551:C:T	4.62911e-19	-0.520472	0.125223
61449610	chr11:61449610:G:T	2.26201e-19	-7.39777e-10	-1.11136
61449653	chr11:61449653:G:T	1.59678e-20	-2.20032	-1.56189
61449746	chr11:61449746:G:A	1.69348e-19	-7.39777e-10	-1.40083
61449871	chr11:61449871:T:C	1.31948e-19	-1.65038	-1.02216e-09
61450111	chr11:61450111:A:C	3.06089e-19	-7.39777e-10	-0.80891
61450868	chr11:61450868:G:A	3.40495e-19	-0.819859	0.117473
61450879	chr11:61450879:A:G	1.43797e-19	-7.39777e-10	-1.56438
61451504	chr11:61451504:A:G	2.11472e-20	-2.07801	-1.40327
61451709	chr11:61451709:T:C	1.59468e-20	-2.20135	-1.56218
61451793	chr11:61451793:G:A	2.22873e-20	-2.09744	-1.33133
61452029	chr11:61452029:T:TA	2.21393e-19	-7.39777e-10	-1.13284
61452121	chr11:61452121:G:A	2.37678e-19	-7.39777e-10	-1.06187
61452227	chr11:61452227:C:T	7.49982e-20	-2.21532	-1.02216e-09
61452750	chr11:61452750:A:G	6.95739e-19	-7.39777e-10	0.0121896
61453493	chr11:61453493:A:G	6.46843e-19	-7.39777e-10	-0.0606824
61453620	chr11:61453620:A:C	9.71152e-20	-1.95689	-1.02216e-09
61454263	chr11:61454263:G:A	1.5853e-20	-2.2052	-1.56422
61454539	chr11:61454539:A:G	1.44086e-19	-7.39777e-10	-1.56238
61454647	chr11:61454647:C:T	6.02337e-19	-7.39777e-10	-0.131968
61455194	chr11:61455194:C:T	2.46105e-19	-7.39777e-10	-1.02703
61455327	chr11:61455327:G:A	4.26961e-19	-7.39777e-10	-0.476092
61455412	chr11:61455412:A:T	2.1098e-19	-7.39777e-10	-1.18102
61455641	chr11:61455641:A:G	1.57951e-20	-2.21022	-1.56286
61456808	chr11:61456808:G:T	1.56997e-20	-2.21419	-1.56496
61456881	chr11:61456881:A:T	1.64211e-19	-7.39777e-10	-1.43163
61457114	chr11:61457114:C:T	8.49777e-19	-7.39777e-10	0.212189
61457550	chr11:61457550:A:AG	1.64261e-19	-7.39777e-10	-1.43133
61458926	chr11:61458926:G:A	1.58992e-20	-2.20517	-1.56135
61458997	chr11:61458997:T:G	3.78583e-19	-0.742664	0.146315
61460218	chr11:61460218:C:T	1.48435e-19	-7.39777e-10	-1.53264
61460832	chr11:61460832:C:A	1.58346e-19	-7.39777e-10	-1.468
61460952	chr11:61460952:C:T	2.36003e-19	-7.39777e-10	-1.06894
61461229	chr11:61461229:A:T	1.58458e-19	-1.4673	-1.02216e-09
61461721	chr11:61461721:G:A	9.52187e-20	-1.97661	-1.02216e-09
61461786	chr11:61461786:A:G	1.55123e-19	-7.39777e-10	-1.48857
61461817	chr11:61461817:T:A	6.36472e-19	-7.39777e-10	-0.0768442
61462011	chr11:61462011:G:A	9.40178e-20	-0.821364	-1.16794
61462150	chr11:61462150:G:A	1.73975e-19	-7.39777e-10	-1.37387
61462317	chr11:61462317:C:T	1.81351e-19	-0.115018	-1.21733
61462320	chr11:61462320:T:C	1.81074e-19	-7.39777e-10	-1.33388
61462336	chr11:61462336:C:T	1.50419e-19	-7.39777e-10	-1.51936
61462851	chr11:61462851:G:A	5.3569e-19	-7.39777e-10	-0.24923
61464815	chr11:61464815:C:T	2.18421e-20	-2.20973	-1.23921
61465282	chr11:61465282:A:T	4.28453e-20	-2.20116	-0.574025
61465637	chr11:61465637:C:T	1.48964e-19	-7.39777e-10	-1.52908
61465714	chr11:61465714:T:C	9.57102e-20	-1.97146	-1.02216e-09
61465758	chr11:61465758:G:T	1.43703e-19	-7.39777e-10	-1.56504
61465977	chr11:61465977:G:C	2.04195e-19	0.00132887	-1.21504
61466005	chr11:61466005:T:C	9.3101e-20	-0.760745	-1.23836
61466059	chr11:61466059:C:T	1.58527e-20	-2.20851	-1.56093
61466803	chr11:61466803:ACTCT:A	3.53507e-20	-2.03814	-0.929326
61466919	chr11:61466919:T:C	2.47915e-19	-7.39777e-10	-1.0197
61467965	chr11:61467965:C:T	5.3941e-18	-7.39777e-10	2.06028
61468927	chr11:61468927:C:T	1.46352e-19	-7.39777e-10	-1.54677
61469236	chr11:61469236:T:TG	1.44498e-19	-7.39777e-10	-1.55952
61469366	chr11:61469366:A:G	1.57654e-20	-2.21249	-1.56247
61470059	chr11:61470059:G:C	1.43697e-19	-7.39777e-10	-1.56508
61470469	chr11:61470469:G:A	6.89306e-19	-7.39777e-10	0.00289995
61471018	chr11:61471018:G:T	1.75128e-19	-7.39777e-10	-1.36727
61471120	chr11:61471120:A:AGCTAGTCAC	2.80238e-19	-7.39777e-10	-0.897146
61471461	chr11:61471461:G:A	1.72902e-19	-7.39777e-10	-1.38006
61471490	chr11:61471490:T:C	1.44771e-19	-7.39777e-10	-1.55763
61472862	chr11:61472862:C:T	1.58272e-19	-7.39777e-10	-1.46847
61472921	chr11:61472921:C:T	2.34617e-19	-7.39777e-10	-1.07483
61473217	chr11:61473217:G:A	5.15712e-19	-1.09522	0.807986
61473276	chr11:61473276:C:T	1.64985e-19	-0.135903	-1.29103
61473354	chr11:61473354:C:A	1.44609e-19	-7.39777e-10	-1.55875
61473371	chr11:61473371:T:A	2.34743e-20	-2.06659	-1.31029
61473520	chr11:61473520:T:C	6.58618e-19	-7.39777e-10	-0.042642
61473908	chr11:61473908:T:C	3.17246e-20	-2.00468	-1.07101
61473949	chr11:61473949:T:A	2.05478e-19	-7.39777e-10	-1.20745
61474090	chr11:61474090:G:A	1.62918e-19	-7.39777e-10	-1.43954
61474403	chr11:61474403:T:C	1.56922e-19	-7.39777e-10	-1.47703
61474469	chr11:61474469:T:G	1.57492e-20	-2.21136	-1.56464
61474751	chr11:61474751:T:C	2.68031e-20	-2.05439	-1.18988
61475269	chr11:61475269:G:T	7.39792e-20	-0.922328	-1.30667
61476082	chr11:61476082:A:G	1.7021e-19	-7.39777e-10	-1.39575
61476304	chr11:61476304:C:T	1.56212e-19	-7.39777e-10	-1.48157
61476756	chr11:61476756:C:T	1.47965e-19	-7.39777e-10	-1.53581
61478142	chr11:61478142:G:T	2.54616e-20	-2.21161	-1.08401
61478471	chr11:61478471:G:A	1.72808e-20	-2.1948	-1.48839
61478480	chr11:61478480:A:G	2.36549e-20	-2.20262	-1.16659
61478551	chr11:61478551:C:G	1.64972e-19	-7.39777e-10	-1.42701
61478657	chr11:61478657:A:C	1.4937e-19	-7.39777e-10	-1.52636
61478724	chr11:61478724:A:G	1.69444e-19	-7.39777e-10	-1.40026
61479053	chr11:61479053:C:T	2.36614e-20	-2.21302	-1.15592
61479185	chr11:61479185:C:T	1.51585e-19	-7.39777e-10	-1.51164
61479196	chr11:61479196:G:A	2.16482e-19	-7.39777e-10	-1.15528
61479386	chr11:61479386:T:C	2.31171e-20	-2.21305	-1.17917
61479816	chr11:61479816:T:C	2.22382e-19	-7.39777e-10	-1.12839
61481004	chr11:61481004:G:A	2.81924e-19	-7.39777e-10	-0.891147
61481351	chr11:61481351:C:T	1.57466e-19	-7.39777e-10	-1.47358
61481911	chr11:61481911:C:A	5.65781e-20	-2.06677	-0.430395
61482055	chr11:61482055:C:T	1.5273e-19	-7.39777e-10	-1.50411
61482294	chr11:61482294:C:T	1.62441e-19	-7.39777e-10	-1.44247
61482546	chr11:61482546:G:A	4.00739e-19	-7.39777e-10	-0.539475
61482790	chr11:61482790:G:A	1.78079e-19	-7.39777e-10	-1.35056
61483236	chr11:61483236:G:A	3.22751e-19	-7.39777e-10	-0.755905
61483252	chr11:61483252:C:T	2.09139e-19	-7.39777e-10	-1.18979
61483598	chr11:61483598:G:T	1.91551e-20	-2.13216	-1.44805
61483951	chr11:61483951:T:A	1.67756e-19	-7.39777e-10	-1.41027
61484146	chr11:61484146:G:A	1.75827e-19	-7.39777e-10	-1.36329
61484233	chr11:61484233:ACT:A	1.43703e-19	-7.39777e-10	-1.56504
61484250	chr11:61484250:G:A	1.59489e-19	-7.39777e-10	-1.46081
61484418	chr11:61484418:G:T	2.71157e-19	-7.39777e-10	-0.930088
61484537	chr11:61484537:TC:T	1.59717e-19	-7.39777e-10	-1.45938
61484830	chr11:61484830:C:G	1.52982e-19	-7.39777e-10	-1.50247
61484831	chr11:61484831:A:G	1.9733e-20	-2.05002	-1.50047
61485237	chr11:61485237:T:C	1.08373e-19	-1.84721	-1.02216e-09
61485635	chr11:61485635:C:T	9.00287e-19	-7.39777e-10	0.269928
61485728	chr11:61485728:G:A	1.79237e-20	-2.20884	-1.43782
61486336	chr11:61486336:A:C	2.22614e-20	-2.21435	-1.21559
61486983	chr11:61486983:T:C	2.29021e-20	-2.21276	-1.1888
61487543	chr11:61487543:G:A	2.00332e-19	-7.39777e-10	-1.23281
61487586	chr11:61487586:C:T	9.22472e-19	-7.39777e-10	0.294271
61487986	chr11:61487986:TTC:T	1.22108e-18	-7.39777e-10	0.574706
61488063	chr11:61488063:C:T	2.11435e-20	-2.00093	-1.48052
61488078	chr11:61488078:A:C	2.30692e-20	-1.9271	-1.46719
61488140	chr11:61488140:C:T	1.74062e-19	-7.39777e-10	-1.37338
61488184	chr11:61488184:G:A	1.76837e-20	-2.10511	-1.55503
61488190	chr11:61488190:T:C	1.73584e-19	-7.39777e-10	-1.37612
61488290	chr11:61488290:A:G	1.80988e-20	-2.11305	-1.52389
61488497	chr11:61488497:G:A	1.73372e-20	-2.12474	-1.55519
61488771	chr11:61488771:G:A	2.42754e-19	-7.39777e-10	-1.04074
61488988	chr11:61488988:G:A	9.21628e-19	-7.39777e-10	0.293356
61489025	chr11:61489025:C:G	2.05775e-19	-7.39777e-10	-1.206
61489153	chr11:61489153:G:GCCAGAGGCTCAGTCTGGGTGTGAGGA	2.26149e-20	-1.92534	-1.48883
61489429	chr11:61489429:G:T	2.81892e-19	-7.39777e-10	-0.891263
61489461	chr11:61489461:T:A	2.42592e-19	-7.39777e-10	-1.04141
61489531	chr11:61489531:G:A	5.44697e-19	-7.39777e-10	-0.232555
61489543	chr11:61489543:G:A	1.64043e-19	-7.39777e-10	-1.43266
61489656	chr11:61489656:T:C	2.33239e-20	-1.89746	-1.48584
61489755	chr11:61489755:C:T	1.80156e-19	-7.39777e-10	-1.33896
61489883	chr11:61489883:G:C	1.76677e-20	-2.09952	-1.56153
61489938	chr11:61489938:C:T	1.47079e-19	-7.39777e-10	-1.54181
61489951	chr11:61489951:C:T	8.06277e-20	-2.14294	-1.02216e-09
61490124	chr11:61490124:T:C	3.84305e-19	-7.39777e-10	-0.58135
61490223	chr11:61490223:G:A	8.91923e-19	-7.39777e-10	0.260594
61490953	chr11:61490953:G:A	9.63223e-19	-7.39777e-10	0.3375
61490996	chr11:61490996:T:C	1.75824e-20	-2.11701	-1.54888
61491087	chr11:61491087:G:A	2.27223e-20	-2.19636	-1.21307
61491143	chr11:61491143:G:A	1.35423e-18	-7.39777e-10	0.678202
61491413	chr11:61491413:A:G	2.85523e-19	-7.39777e-10	-0.878463
61491416	chr11:61491416:A:G	2.86227e-19	-7.39777e-10	-0.875999
61491499	chr11:61491499:G:A	7.52594e-20	-2.21184	-1.02216e-09
61491641	chr11:61491641:G:T	1.43764e-19	-7.39777e-10	-1.56461
61491714	chr11:61491714:A:G	2.43183e-20	-1.96005	-1.3815
61491808	chr11:61491808:C:T	1.1192e-18	-7.39777e-10	0.487588
61491914	chr11:61491914:C:T	3.92601e-20	-1.39864	-1.46393
61492341	chr11:61492341:C:T	2.51575e-19	-7.39777e-10	-1.00504
61492542	chr11:61492542:C:T	1.48768e-19	-7.39777e-10	-1.5304
61492720	chr11:61492720:C:T	5.65147e-20	-1.22218	-1.27611
61493410	chr11:61493410:C:T	3.07205e-20	-2.14556	-0.962296
61493546	chr11:61493546:C:A	3.96608e-20	-2.21422	-0.638202
61493651	chr11:61493651:T:C	2.56356e-19	-1.93734	0.951116
61493753	chr11:61493753:A:G	3.16344e-20	-1.77815	-1.30039
61493827	chr11:61493827:G:A	2.98143e-20	-1.8472	-1.2906
61494045	chr11:61494045:G:A	1.60222e-20	-2.20391	-1.5549
61494641	chr11:61494641:A:T	5.04667e-20	-1.3039	-1.30757
61494693	chr11:61494693:C:T	4.72517e-20	-1.13434	-1.54295
61494944	chr11:61494944:C:T	2.71742e-19	-7.39777e-10	-0.927933
61494986	chr11:61494986:G:A	1.56386e-19	-7.39777e-10	-1.48046
61495082	chr11:61495082:G:A	4.02455e-20	-1.28027	-1.55752
61495557	chr11:61495557:A:C	2.50679e-20	-2.1686	-1.14259
61495644	chr11:61495644:C:G	2.46892e-20	-2.17361	-1.15281
61495722	chr11:61495722:T:C	3.0533e-20	-1.85144	-1.26254
61496109	chr11:61496109:T:C	1.73358e-20	-2.15914	-1.52087
61496168	chr11:61496168:T:C	2.8147e-20	-1.82946	-1.36588
61496201	chr11:61496201:A:G	2.08915e-20	-2.13746	-1.35599
61496238	chr11:61496238:A:G	3.11549e-20	-1.73558	-1.35824
61496448	chr11:61496448:C:T	4.10637e-20	-1.35889	-1.45877
61496907	chr11:61496907:T:C	1.82184e-20	-2.06851	-1.56185
61497042	chr11:61497042:T:TAA	2.50322e-20	-1.8357	-1.47693
61497304	chr11:61497304:TGA:T	1.69032e-19	-7.39777e-10	-1.4027
61497560	chr11:61497560:G:A	2.31667e-20	-2.19284	-1.19723
61497563	chr11:61497563:T:C	1.00755e-19	-1.9201	-1.02216e-09
61497695	chr11:61497695:T:G	4.23225e-20	-1.35429	-1.43318
61497975	chr11:61497975:C:T	2.98673e-19	-7.39777e-10	-0.833435
61498048	chr11:61498048:C:T	2.84878e-20	-1.81604	-1.36727
61498065	chr11:61498065:C:T	2.62482e-20	-2.11693	-1.14826
61498223	chr11:61498223:A:G	1.44438e-18	-7.39777e-10	0.742648
61498657	chr11:61498657:A:G	1.71227e-19	-7.39777e-10	-1.38979
61499355	chr11:61499355:A:C	2.66678e-20	-1.91505	-1.33428
61499431	chr11:61499431:C:T	2.69295e-19	-7.39777e-10	-0.93698
61499805	chr11:61499805:A:G	3.02313e-19	-7.39777e-10	-0.821323
61500065	chr11:61500065:A:T	9.51914e-20	-1.9769	-1.02216e-09
61500636	chr11:61500636:A:C	1.51429e-18	-7.39777e-10	0.789915
61501280	chr11:61501280:G:C	2.04674e-19	-7.39777e-10	-1.21137
61502132	chr11:61502132:C:T	2.48168e-19	-1.01868	-1.02216e-09
61502177	chr11:61502177:A:G	8.61069e-20	-2.06706	-0.0101385
61502178	chr11:61502178:C:T	8.46817e-20	-2.07743	-0.0164547
61502300	chr11:61502300:A:G	1.66785e-19	-7.39777e-10	-1.41608
61502559	chr11:61502559:GC:G	2.61201e-20	-2.18733	-1.08276
61503050	chr11:61503050:A:G	3.54923e-20	-1.47427	-1.4892
61503122	chr11:61503122:T:C	2.95827e-20	-1.6157	-1.5299
61503259	chr11:61503259:C:T	3.89645e-20	-1.48044	-1.3897
61503466	chr11:61503466:T:C	2.9067e-20	-1.9111	-1.25208
61503514	chr11:61503514:A:G	3.85431e-20	-1.50818	-1.37283
61503847	chr11:61503847:C:G	3.60727e-20	-1.46731	-1.47994
61504837	chr11:61504837:C:T	2.40174e-18	-7.39777e-10	1.25116
61505093	chr11:61505093:T:C	9.07677e-18	-1.55545	4.13614
61505173	chr11:61505173:C:T	1.4542e-19	-7.39777e-10	-1.55316
61505190	chr11:61505190:C:T	2.51318e-19	-7.39777e-10	-1.00607
61505253	chr11:61505253:TC:T	3.11658e-19	-7.39777e-10	-0.790879
61505510	chr11:61505510:G:C	2.32117e-20	-1.99728	-1.39085
61505642	chr11:61505642:G:A	2.60918e-20	-1.96228	-1.30889
61506114	chr11:61506114:G:A	3.47718e-20	-1.49919	-1.48479
61506461	chr11:61506461:G:C	3.08182e-20	-1.54223	-1.56245
61506468	chr11:61506468:G:A	3.24593e-20	-1.96541	-1.08739
61506807	chr11:61506807:T:C	1.09788e-18	-7.39777e-10	0.468349
61506909	chr11:61506909:G:A	2.01748e-20	-2.16799	-1.36036
61507293	chr11:61507293:A:C	1.77735e-19	-7.39777e-10	-1.35249
61507632	chr11:61507632:G:A	3.00891e-20	-1.59731	-1.53131
61507706	chr11:61507706:A:T	3.09734e-20	-1.57745	-1.52221
61508078	chr11:61508078:G:A	1.21763e-18	-7.39777e-10	0.57188
61508212	chr11:61508212:G:A	1.26897e-18	-7.39777e-10	0.613178
61508382	chr11:61508382:T:C	2.64642e-19	-7.39777e-10	-0.954406
61509178	chr11:61509178:G:A	2.02999e-19	-7.39777e-10	-1.21958
61510226	chr11:61510226:A:G	1.15191e-19	-1.58793	-0.19826
61510303	chr11:61510303:A:G	1.43217e-19	-1.60522	0.0367917
61510413	chr11:61510413:G:A	1.54623e-19	-1.63176	0.139962
61510774	chr11:61510774:T:C	2.32931e-20	-1.88739	-1.49723
61511118	chr11:61511118:C:T	2.90359e-19	-1.64201	0.780338
61511368	chr11:61511368:G:A	3.08066e-19	-7.39777e-10	-0.802471
61511446	chr11:61511446:C:T	1.40322e-19	-1.74485	0.15601
61512089	chr11:61512089:A:G	1.52206e-19	-7.39777e-10	-1.50755
61512094	chr11:61512094:T:C	1.66726e-19	-7.39777e-10	-1.41643
61512870	chr11:61512870:A:G	8.68739e-20	-2.19188	0.123551
61513165	chr11:61513165:G:A	2.65616e-20	-2.19976	-1.05356
61513248	chr11:61513248:A:G	5.42179e-20	-2.08226	-0.457512
61513393	chr11:61513393:G:A	1.45253e-19	-7.39777e-10	-1.55431
61513638	chr11:61513638:T:C	2.12532e-19	-7.39777e-10	-1.17369
61513820	chr11:61513820:G:A	1.47953e-19	-7.39777e-10	-1.53589
61514012	chr11:61514012:TCA:T	1.51485e-19	-7.39777e-10	-1.5123
61514079	chr11:61514079:G:A	2.71017e-19	-7.39777e-10	-0.930605
61514435	chr11:61514435:C:T	3.53746e-19	-7.39777e-10	-0.664206
61514878	chr11:61514878:C:T	5.93729e-20	-1.91031	-0.538637
61515032	chr11:61515032:G:A	4.09197e-20	-2.18944	-0.631729
61515227	chr11:61515227:G:A	1.96493e-19	-7.39777e-10	-1.25216
61515530	chr11:61515530:G:A	1.44683e-19	-7.39777e-10	-1.55824
61516230	chr11:61516230:T:A	7.71546e-20	-2.18697	-1.02216e-09
61516771	chr11:61516771:T:C	3.90706e-19	-7.39777e-10	-0.564829
61517064	chr11:61517064:G:T	1.4379e-19	-7.39777e-10	-1.56443
61517490	chr11:61517490:G:T	1.49809e-19	-7.39777e-10	-1.52342
61518056	chr11:61518056:C:A	1.55177e-19	-7.39777e-10	-1.48822
61518086	chr11:61518086:G:C	4.28266e-19	-7.39777e-10	-0.473042
61518501	chr11:61518501:C:T	1.23504e-19	-1.71651	-1.02216e-09
61518856	chr11:61518856:T:TACCCCACAG	3.51102e-20	-1.57722	-1.39708
61519220	chr11:61519220:G:A	1.78827e-20	-2.17664	-1.47231
61519619	chr11:61519619:T:C	1.45115e-19	-7.39777e-10	-1.55526
61519907	chr11:61519907:G:A	1.44862e-19	-7.39777e-10	-1.55701
61519914	chr11:61519914:A:G	2.23531e-20	-1.94329	-1.48253
61520011	chr11:61520011:G:C	1.48754e-19	-7.39777e-10	-1.53049
61520737	chr11:61520737:C:T	4.53887e-19	-7.39777e-10	-0.414937
61520797	chr11:61520797:C:T	7.49752e-20	-2.21563	-1.02216e-09
61520885	chr11:61520885:C:T	2.04877e-20	-1.95943	-1.55354
61520928	chr11:61520928:G:A	2.21414e-19	-7.39777e-10	-1.13275
61521198	chr11:61521198:G:A	2.08283e-19	-7.39777e-10	-1.19389
61521350	chr11:61521350:T:C	1.74414e-20	-2.21388	-1.46005
61521368	chr11:61521368:G:A	3.3337e-19	-7.39777e-10	-0.723533
61521444	chr11:61521444:A:G	7.49662e-20	-2.21575	-1.02216e-09
61521711	chr11:61521711:A:G	7.51097e-20	-2.21384	-1.02216e-09
61521747	chr11:61521747:C:T	7.53198e-20	-2.21104	-1.02216e-09
61521921	chr11:61521921:A:C	1.60099e-19	-7.39777e-10	-1.45699
61521954	chr11:61521954:A:G	7.52544e-20	-2.21191	-1.02216e-09
61522465	chr11:61522465:C:T	2.02755e-19	-7.39777e-10	-1.22079
61522509	chr11:61522509:A:G	1.47238e-19	-7.39777e-10	-1.54074
61522730	chr11:61522730:A:G	3.19377e-20	-1.50846	-1.56053
61522757	chr11:61522757:C:T	7.49983e-20	-2.21532	-1.02216e-09
61522965	chr11:61522965:A:G	6.02916e-19	-7.39777e-10	-0.131007
61523309	chr11:61523309:G:A	1.87343e-19	-7.39777e-10	-1.29985
61523605	chr11:61523605:A:G	5.18474e-20	-2.16205	-0.422432
61524477	chr11:61524477:A:G	1.75544e-19	-7.39777e-10	-1.3649
61524619	chr11:61524619:G:A	9.44246e-20	-1.98498	-1.02216e-09
61524754	chr11:61524754:C:T	2.89279e-19	-7.39777e-10	-0.865392
61524759	chr11:61524759:C:T	1.64338e-19	-7.39777e-10	-1.43086
61524825	chr11:61524825:T:C	2.65389e-19	-7.39777e-10	-0.951588
61525096	chr11:61525096:G:A	2.28029e-19	-7.39777e-10	-1.10331
61525226	chr11:61525226:A:T	9.46797e-20	-1.98229	-1.02216e-09
61525387	chr11:61525387:T:G	9.37165e-20	-1.99251	-1.02216e-09
61525894	chr11:61525894:G:A	9.6102e-20	-1.96738	-1.02216e-09
61525910	chr11:61525910:G:A	9.47539e-20	-1.9815	-1.02216e-09
61526748	chr11:61526748:A:G	1.08491e-18	-7.39777e-10	0.456469
61526786	chr11:61526786:C:T	2.31761e-20	-2.13182	-1.25784
61527561	chr11:61527561:G:T	9.38919e-20	-1.99064	-1.02216e-09
61527628	chr11:61527628:T:C	2.5026e-19	-7.39777e-10	-1.01028
61527711	chr11:61527711:G:A	9.19839e-20	-2.01117	-1.02216e-09
61527844	chr11:61527844:A:T	5.19963e-20	-1.01855	-1.56306
61528337	chr11:61528337:T:C	2.0166e-19	-7.39777e-10	-1.2262
61528523	chr11:61528523:G:A	3.3839e-19	-0.708587	-1.02216e-09
61530071	chr11:61530071:C:G	2.55141e-19	-7.39777e-10	-0.990969
61530218	chr11:61530218:G:A	2.17079e-19	-7.39777e-10	-1.15252
61530839	chr11:61530839:C:T	2.51396e-19	-7.39777e-10	-1.00575
61531401	chr11:61531401:G:A	7.93195e-20	-2.1593	-1.02216e-09
61532313	chr11:61532313:C:T	4.60929e-20	-1.50249	-1.19964
61532824	chr11:61532824:G:A	1.64592e-19	-7.39777e-10	-1.42931
61533232	chr11:61533232:G:C	1.43889e-19	-7.39777e-10	-1.56374
61533325	chr11:61533325:C:G	1.21822e-17	-7.39777e-10	2.87494
61533447	chr11:61533447:G:A	1.14851e-19	-1.78915	-1.02216e-09
61533448	chr11:61533448:G:C	8.4059e-19	-7.39777e-10	0.201319
61534227	chr11:61534227:T:A	2.30782e-19	-7.39777e-10	-1.09131
61534371	chr11:61534371:A:G	4.41873e-19	-7.39777e-10	-0.441762
61534751	chr11:61534751:A:G	4.30952e-20	-1.39186	-1.37752
61534772	chr11:61534772:C:T	3.60704e-19	0.399795	-1.04452
61535232	chr11:61535232:G:T	2.15017e-20	-2.02052	-1.44413
61535726	chr11:61535726:C:T	1.60166e-19	-7.39777e-10	-1.45657
61536138	chr11:61536138:T:C	5.2396e-20	-1.14455	-1.42941
61536298	chr11:61536298:G:A	4.96232e-19	-0.325743	-1.02216e-09
61536331	chr11:61536331:C:T	3.95453e-20	-2.08856	-0.766782
61536590	chr11:61536590:G:A	6.4018e-19	-7.39777e-10	-0.0710362
61536592	chr11:61536592:T:C	1.52583e-19	-7.39777e-10	-1.50508
61536630	chr11:61536630:G:C	5.74546e-19	-7.39777e-10	-0.179205
61537256	chr11:61537256:CAG:C	5.35169e-19	-7.39777e-10	-0.250202
61537634	chr11:61537634:GC:G	1.76198e-20	-2.21417	-1.4496
61538732	chr11:61538732:G:C	5.02546e-15	-7.39777e-10	8.89724
61539165	chr11:61539165:T:C	1.7705e-18	-7.39777e-10	0.946233
61539275	chr11:61539275:G:A	9.85373e-20	-1.94235	-1.02216e-09
61539398	chr11:61539398:T:C	1.43686e-19	-7.39777e-10	-1.56515
61539457	chr11:61539457:G:C	7.00715e-20	-0.895784	-1.38748
61539766	chr11:61539766:T:C	3.0726e-20	-1.68075	-1.42693
61541503	chr11:61541503:T:C	2.88127e-19	-7.39777e-10	-0.869383
61542186	chr11:61542186:C:T	1.77107e-19	-7.39777e-10	-1.35603
61542694	chr11:61542694:G:A	1.51904e-19	-7.39777e-10	-1.50954
61542750	chr11:61542750:G:A	5.62518e-19	-7.39777e-10	-0.200363
61543858	chr11:61543858:T:A	1.78526e-19	-7.39777e-10	-1.34805
61544371	chr11:61544371:G:A	2.02958e-19	-7.39777e-10	-1.21979
61544946	chr11:61544946:A:G	1.93467e-19	-7.39777e-10	-1.26768
61545731	chr11:61545731:G:C	1.86608e-19	-7.39777e-10	-1.30377
61546330	chr11:61546330:G:A	1.44649e-19	-7.39777e-10	-1.55848
61547037	chr11:61547037:G:T	1.75631e-19	-7.39777e-10	-1.3644
61547058	chr11:61547058:G:T	1.56731e-19	-7.39777e-10	-1.47826
61547499	chr11:61547499:T:TACACGC	1.55476e-19	-7.39777e-10	-1.48629
61548401	chr11:61548401:G:A	1.47654e-19	-7.39777e-10	-1.53792
61548418	chr11:61548418:G:A	3.06441e-18	-7.39777e-10	1.49483
61548572	chr11:61548572:C:T	3.7864e-18	-7.39777e-10	1.70639
61548618	chr11:61548618:C:T	1.02185e-18	-7.39777e-10	0.396584
61548662	chr11:61548662:C:T	7.90659e-20	-0.973074	-1.18943
61548835	chr11:61548835:T:C	7.23403e-20	-1.32453	-0.92687
61549057	chr11:61549057:C:T	2.8499e-19	-7.39777e-10	-0.880332
61549532	chr11:61549532:C:T	1.43941e-19	-7.39777e-10	-1.56338
61549850	chr11:61549850:T:C	1.45907e-19	-7.39777e-10	-1.54981
61549995	chr11:61549995:T:C	9.87261e-20	-2.20261	0.262172
61550601	chr11:61550601:A:G	3.52708e-19	-7.39777e-10	-0.667144
61550732	chr11:61550732:G:T	2.77987e-19	-7.39777e-10	-0.90521
61551067	chr11:61551067:T:C	1.75374e-19	-7.39777e-10	-1.36586
61551099	chr11:61551099:G:T	1.44762e-19	-7.39777e-10	-1.55769
61552641	chr11:61552641:C:A	4.82638e-19	-7.39777e-10	-0.353518
61552781	chr11:61552781:C:T	1.7909e-19	-7.39777e-10	-1.34489
61553047	chr11:61553047:C:T	4.74463e-20	-2.18439	-0.4888
61553544	chr11:61553544:C:T	1.759e-18	-7.39777e-10	0.939713
61554007	chr11:61554007:A:C	1.59492e-19	-7.39777e-10	-1.46079
61554288	chr11:61554288:A:G	2.06479e-19	-7.39777e-10	-1.20258
61555007	chr11:61555007:G:A	3.53614e-18	-7.39777e-10	1.63801
61555293	chr11:61555293:G:T	2.53221e-19	-7.39777e-10	-0.998521
61555316	chr11:61555316:C:T	8.30934e-20	-2.11282	-1.02216e-09
61555360	chr11:61555360:G:C	5.73321e-20	-0.979763	-1.50416
61555406	chr11:61555406:G:C	2.45194e-19	-7.39777e-10	-1.03074
61555873	chr11:61555873:T:C	1.64839e-20	-2.20644	-1.52396
61556343	chr11:61556343:C:T	1.53576e-19	-7.39777e-10	-1.49859
61556432	chr11:61556432:G:A	8.2698e-20	-2.11759	-1.02216e-09
61556516	chr11:61556516:G:T	4.51447e-19	-7.39777e-10	-0.420328
61556570	chr11:61556570:C:T	3.92142e-20	-2.0065	-0.857251
61556993	chr11:61556993:A:ATGAGACC	4.10453e-20	-1.98238	-0.83573
61557165	chr11:61557165:T:G	4.49793e-20	-1.95166	-0.774925
61557365	chr11:61557365:T:G	2.25777e-19	-7.39777e-10	-1.11324
61557980	chr11:61557980:C:T	1.76514e-19	-7.39777e-10	-1.35939
61558239	chr11:61558239:T:C	1.43699e-19	-7.39777e-10	-1.56506
61558527	chr11:61558527:CACACACACAT:C	4.73896e-19	-7.39777e-10	-0.371797
61558742	chr11:61558742:C:T	2.16453e-20	-2.16094	-1.29705
61559635	chr11:61559635:C:T	1.57091e-19	-7.39777e-10	-1.47596
61559920	chr11:61559920:C:T	1.92534e-19	-7.39777e-10	-1.27251
61560240	chr11:61560240:T:C	8.24388e-20	-2.12073	-1.02216e-09
61560366	chr11:61560366:T:C	2.56185e-20	-1.77275	-1.51672
61561260	chr11:61561260:C:G	1.6695e-20	-2.20893	-1.50874
61562013	chr11:61562013:C:T	5.59055e-20	-2.21154	-0.297579
61562138	chr11:61562138:C:T	6.71395e-20	-2.18065	-0.145364
61562245	chr11:61562245:T:C	8.67636e-19	0.232987	-1.02216e-09
61562309	chr11:61562309:T:C	5.34805e-20	-2.20897	-0.344495
61562732	chr11:61562732:G:A	1.01659e-19	-2.18424	0.273079
61562869	chr11:61562869:G:GCC	5.60273e-20	-2.21135	-0.295598
61563119	chr11:61563119:C:T	1.43777e-19	-7.39777e-10	-1.56452
61563477	chr11:61563477:C:T	2.08643e-19	-7.39777e-10	-1.19216
61563505	chr11:61563505:A:G	2.15799e-20	-1.91289	-1.54814
61565076	chr11:61565076:C:T	1.43775e-19	-7.39777e-10	-1.56453
61565121	chr11:61565121:A:G	1.70189e-20	-2.20555	-1.49291
61565175	chr11:61565175:T:C	1.57089e-18	-7.39777e-10	0.826615
61565444	chr11:61565444:C:T	2.35063e-19	-7.39777e-10	-1.07293
61565672	chr11:61565672:C:T	1.72409e-19	-7.39777e-10	-1.38292
61565844	chr11:61565844:C:T	1.77198e-19	-7.39777e-10	-1.35552
61566330	chr11:61566330:C:T	1.43689e-19	-7.39777e-10	-1.56513
61566476	chr11:61566476:C:A	7.49658e-20	-2.21575	-1.02216e-09
61566598	chr11:61566598:C:T	1.43688e-19	-7.39777e-10	-1.56514
61568124	chr11:61568124:T:C	5.15195e-20	-2.21207	-0.378758
61568202	chr11:61568202:T:TG	2.68094e-20	-1.72793	-1.5161
61568328	chr11:61568328:C:T	8.46179e-20	-2.09464	-1.02216e-09
61569469	chr11:61569469:C:T	1.43718e-19	-7.39777e-10	-1.56493
61569657	chr11:61569657:T:TACAGAAGG	2.2251e-19	-7.39777e-10	-1.12782
61569971	chr11:61569971:C:T	1.15268e-19	-1.78553	-1.02216e-09
61570164	chr11:61570164:C:T	8.30047e-20	-2.11389	-1.02216e-09
61570359	chr11:61570359:G:A	2.58645e-19	-7.39777e-10	-0.977329
61570461	chr11:61570461:A:G	2.03357e-19	-7.39777e-10	-1.21782
61570921	chr11:61570921:A:ACT	4.68154e-20	-2.21424	-0.47233
61571270	chr11:61571270:T:C	5.0262e-18	-7.39777e-10	1.98963
61571291	chr11:61571291:T:C	4.69354e-19	-7.39777e-10	-0.381428
61571395	chr11:61571395:T:C	3.97477e-20	-1.9761	-0.874136
61571717	chr11:61571717:A:C	4.63543e-20	-2.20582	-0.49065
61572237	chr11:61572237:C:T	1.44975e-19	-7.39777e-10	-1.55623
61572303	chr11:61572303:G:A	1.66482e-19	-7.39777e-10	-1.4179
61572608	chr11:61572608:C:A	2.18685e-19	-7.39777e-10	-1.14515
61572847	chr11:61572847:AG:A	1.18604e-19	-1.75699	-1.02216e-09
61573071	chr11:61573071:GA:G	4.00324e-19	-7.39777e-10	-0.540511
61573342	chr11:61573342:C:G	1.57432e-19	-7.39777e-10	-1.47379
61573428	chr11:61573428:T:G	1.51799e-19	-7.39777e-10	-1.51023
61573441	chr11:61573441:G:A	7.49677e-20	-2.21573	-1.02216e-09
61573446	chr11:61573446:G:C	2.69095e-19	-7.39777e-10	-0.937723
61573567	chr11:61573567:T:C	9.41638e-19	-7.39777e-10	0.314835
61574314	chr11:61574314:G:T	3.96817e-20	-2.20222	-0.649672
61574435	chr11:61574435:A:G	1.66524e-19	-7.39777e-10	-1.41764
61574573	chr11:61574573:G:A	2.29071e-19	-7.39777e-10	-1.09875
61574886	chr11:61574886:G:A	1.53129e-19	-7.39777e-10	-1.5015
61575185	chr11:61575185:C:T	3.79515e-20	-2.0325	-0.863971
61575224	chr11:61575224:C:T	2.52045e-20	-1.81884	-1.48693
61575490	chr11:61575490:C:T	1.43707e-19	-7.39777e-10	-1.56501
61575516	chr11:61575516:A:C	1.43832e-19	-7.39777e-10	-1.56414
61575601	chr11:61575601:G:A	3.51976e-20	-2.20387	-0.767939
61575750	chr11:61575750:C:T	3.64173e-19	-7.39777e-10	-0.635157
61576062	chr11:61576062:G:A	1.56895e-19	-7.39777e-10	-1.47721
61576553	chr11:61576553:C:T	4.99844e-20	-2.19105	-0.430028
61577147	chr11:61577147:C:A	4.06837e-20	-2.06127	-0.765684
61577624	chr11:61577624:G:A	4.12217e-20	-2.11654	-0.697277
61577636	chr11:61577636:G:A	3.95539e-19	-7.39777e-10	-0.552536
61577893	chr11:61577893:G:A	1.53739e-19	-7.39777e-10	-1.49753
61578020	chr11:61578020:A:G	3.67609e-20	-1.88824	-1.04011
61578206	chr11:61578206:G:C	1.68631e-19	-7.39777e-10	-1.40507
61578484	chr11:61578484:A:G	1.59877e-19	-7.39777e-10	-1.45838
61579152	chr11:61579152:C:A	8.44836e-20	-2.09623	-1.02216e-09
61579299	chr11:61579299:C:T	1.08229e-18	-7.39777e-10	0.454049
61579492	chr11:61579492:C:T	2.93465e-19	-7.39777e-10	-0.851028
61579561	chr11:61579561:G:C	1.43003e-19	-1.56992	-1.02216e-09
61580197	chr11:61580197:C:T	1.6655e-19	-7.39777e-10	-1.41749
61580265	chr11:61580265:A:G	2.63637e-19	-7.39777e-10	-0.958212
61582770	chr11:61582770:C:T	2.90303e-19	-7.39777e-10	-0.861858
61583091	chr11:61583091:G:A	5.49528e-19	-7.39777e-10	-0.223725
61583097	chr11:61583097:C:T	7.75006e-20	-2.1825	-1.02216e-09
61583494	chr11:61583494:A:G	2.92398e-20	-1.60225	-1.55501
61583635	chr11:61583635:G:A	7.49366e-20	-0.668253	-1.54789
61584410	chr11:61584410:A:G	7.58993e-20	-2.20338	-1.02216e-09
61584499	chr11:61584499:A:T	2.30462e-20	-2.20842	-1.18687
61584886	chr11:61584886:A:G	6.09176e-20	-1.61201	-0.811255
61584966	chr11:61584966:G:A	2.80722e-19	-7.39777e-10	-0.895419
61585076	chr11:61585076:GA:G	3.6795e-18	-7.39777e-10	1.67775
61585165	chr11:61585165:T:C	3.00948e-20	-1.56356	-1.56488
61585207	chr11:61585207:C:T	5.07595e-20	-2.20937	-0.396318
61585305	chr11:61585305:G:A	1.74129e-19	-7.39777e-10	-1.37299
61585517	chr11:61585517:C:T	1.44418e-19	-7.39777e-10	-1.56007
61585760	chr11:61585760:G:T	3.25259e-19	-7.39777e-10	-0.748165
61585841	chr11:61585841:C:T	1.83794e-19	-7.39777e-10	-1.31897
61585842	chr11:61585842:CTACCT:C	1.83794e-19	-7.39777e-10	-1.31897
61586048	chr11:61586048:A:G	5.07186e-19	-7.39777e-10	-0.303907
61586468	chr11:61586468:G:A	1.44064e-19	-7.39777e-10	-1.56253
61586975	chr11:61586975:T:G	3.43533e-18	-7.39777e-10	1.60908
61587386	chr11:61587386:A:T	1.66065e-19	-7.39777e-10	-1.42041
61587555	chr11:61587555:G:GCCACCC	2.06355e-19	-7.39777e-10	-1.20319
61587699	chr11:61587699:C:T	2.2651e-19	-7.39777e-10	-1.11
61587896	chr11:61587896:A:G	2.73861e-20	-1.69415	-1.5286
61587957	chr11:61587957:C:A	1.47659e-19	-7.39777e-10	-1.53788
61588950	chr11:61588950:G:T	2.42912e-19	-7.39777e-10	-1.04008
61589092	chr11:61589092:C:T	3.69768e-18	-7.39777e-10	1.68268
61589341	chr11:61589341:CT:C	2.70464e-20	-1.69837	-1.53686
61589344	chr11:61589344:G:C	1.52778e-19	-7.39777e-10	-1.5038
61589390	chr11:61589390:A:T	4.02308e-19	-7.39777e-10	-0.535567
61589611	chr11:61589611:G:T	3.65143e-18	-7.39777e-10	1.67009
61591162	chr11:61591162:G:C	2.51143e-19	-7.39777e-10	-1.00676
61591384	chr11:61591384:C:T	1.79642e-18	-7.39777e-10	0.960764
61591405	chr11:61591405:ACCTCCTCCTTGGG:A	1.43826e-19	-7.39777e-10	-1.56418
61591453	chr11:61591453:G:A	1.82579e-20	-2.20858	-1.41961
61591782	chr11:61591782:T:C	1.44905e-19	-7.39777e-10	-1.5567
61593229	chr11:61593229:T:C	1.46612e-19	-7.39777e-10	-1.545
61593256	chr11:61593256:AG:A	1.47144e-19	-7.39777e-10	-1.54138
61593258	chr11:61593258:CTAT:C	1.47144e-19	-7.39777e-10	-1.54138
61594148	chr11:61594148:C:T	6.03242e-19	-7.39777e-10	-0.130467
61594227	chr11:61594227:A:G	1.4369e-19	-7.39777e-10	-1.56513
61594792	chr11:61594792:A:G	1.55197e-19	-7.39777e-10	-1.48809
61594851	chr11:61594851:C:T	1.53192e-19	-1.5011	-1.02216e-09
61594967	chr11:61594967:A:G	2.27101e-20	-1.96863	-1.44134
61595257	chr11:61595257:G:A	6.13401e-19	-7.39777e-10	-0.113766
61595731	chr11:61595731:G:A	1.44569e-19	-7.39777e-10	-1.55903
61595855	chr11:61595855:G:A	1.97237e-19	-7.39777e-10	-1.24838
61596122	chr11:61596122:C:T	5.49571e-19	-7.39777e-10	-0.223647
61596542	chr11:61596542:A:C	2.15395e-19	-7.39777e-10	-1.16031
61596558	chr11:61596558:G:A	1.53885e-19	-7.39777e-10	-1.49658
61596649	chr11:61596649:G:A	7.8669e-20	-2.16754	-1.02216e-09
61596752	chr11:61596752:A:G	1.5119e-19	-7.39777e-10	-1.51425
61597107	chr11:61597107:T:A	1.4371e-19	-7.39777e-10	-1.56499
61597408	chr11:61597408:A:G	2.7496e-19	-7.39777e-10	-0.916158
61598753	chr11:61598753:AC:A	3.69043e-20	-1.59813	-1.32633
61598904	chr11:61598904:C:T	1.47515e-19	-7.39777e-10	-1.53885
61598926	chr11:61598926:C:T	5.37885e-20	-1.99814	-0.549584
61598927	chr11:61598927:T:G	5.42109e-20	-1.99219	-0.547715
61599014	chr11:61599014:G:C	1.53182e-19	-7.39777e-10	-1.50116
61599050	chr11:61599050:AGGTTTAGGGCTGGGGGCT:A	1.51814e-18	-7.39777e-10	0.792457
61599301	chr11:61599301:C:T	1.00065e-18	-7.39777e-10	0.375623
61600437	chr11:61600437:CT:C	2.2791e-19	-7.39777e-10	-1.10383
61600439	chr11:61600439:C:A	2.2791e-19	-7.39777e-10	-1.10383
61600625	chr11:61600625:C:T	1.15718e-19	-1.78163	-1.02216e-09
61601337	chr11:61601337:C:T	1.52239e-19	-7.39777e-10	-1.50733
61602189	chr11:61602189:A:G	4.12704e-19	-7.39777e-10	-0.510055
61602239	chr11:61602239:C:T	1.77062e-19	-7.39777e-10	-1.35629
61603126	chr11:61603126:G:A	5.01722e-19	-7.39777e-10	-0.314739
61603151	chr11:61603151:G:A	3.30124e-19	-7.39777e-10	-0.733316
61603175	chr11:61603175:C:T	1.65303e-19	-1.42501	-1.02216e-09
61603381	chr11:61603381:A:G	7.62277e-20	-1.77923	-0.419833
61603462	chr11:61603462:T:C	6.22667e-19	-7.39777e-10	-0.098773
61603811	chr11:61603811:C:T	3.51949e-20	-1.44247	-1.52942
61604101	chr11:61604101:A:C	1.44134e-19	-7.39777e-10	-1.56204
61604382	chr11:61604382:C:T	1.53561e-19	-7.39777e-10	-1.49869
61604597	chr11:61604597:C:G	2.07952e-17	3.40969	-1.02216e-09
61605008	chr11:61605008:C:T	2.55427e-19	-0.989848	-1.02216e-09
61605424	chr11:61605424:C:T	2.07143e-20	-2.20863	-1.29333
61606308	chr11:61606308:C:G	6.43441e-19	-7.39777e-10	-0.0659543
61606379	chr11:61606379:T:C	1.96161e-19	-7.39777e-10	-1.25385
61606921	chr11:61606921:G:A	7.98189e-20	-2.15302	-1.02216e-09
61607206	chr11:61607206:G:A	1.49287e-19	-7.39777e-10	-1.52691
61607214	chr11:61607214:T:A	1.49336e-19	-7.39777e-10	-1.52659
61607838	chr11:61607838:G:A	1.43758e-19	-7.39777e-10	-1.56466
61607967	chr11:61607967:T:C	3.57521e-19	-7.39777e-10	-0.653592
61608013	chr11:61608013:C:A	1.62937e-19	-7.39777e-10	-1.43942
61608802	chr11:61608802:C:T	1.3541e-19	-1.62448	-1.02216e-09
61608841	chr11:61608841:G:A	7.5926e-20	-2.20303	-1.02216e-09
61609128	chr11:61609128:G:A	3.91981e-19	-7.39777e-10	-0.561573
61609208	chr11:61609208:C:T	4.43585e-18	1.54368	0.32101
61609498	chr11:61609498:A:G	2.54312e-18	2.18475	-0.876389
61609612	chr11:61609612:G:A	1.22376e-17	2.87949	-1.02216e-09
61609629	chr11:61609629:T:C	2.16114e-19	-7.39777e-10	-1.15698
61609683	chr11:61609683:C:T	7.41924e-19	-7.39777e-10	0.0764621
61610198	chr11:61610198:G:A	4.79942e-19	-7.39777e-10	-0.359121
61610311	chr11:61610311:C:G	3.1303e-19	-7.39777e-10	-0.786486
61610395	chr11:61610395:C:T	1.44423e-19	-7.39777e-10	-1.56004
61610825	chr11:61610825:G:A	2.16791e-19	-7.39777e-10	-1.15385
61610951	chr11:61610951:A:G	7.49714e-20	-2.21568	-1.02216e-09
61611275	chr11:61611275:A:G	1.45036e-19	-7.39777e-10	-1.5558
61611328	chr11:61611328:G:A	1.77588e-19	-7.39777e-10	-1.35332
61611894	chr11:61611894:A:G	1.66646e-19	-7.39777e-10	-1.41691
61611929	chr11:61611929:G:C	1.87284e-19	-7.39777e-10	-1.30016
61612174	chr11:61612174:C:T	2.38947e-19	0.382232	-1.43878
61612389	chr11:61612389:G:A	2.55575e-19	-7.39777e-10	-0.989268
61612710	chr11:61612710:TC:T	2.86355e-20	-1.77283	-1.40531
61613145	chr11:61613145:C:G	2.29413e-19	-7.39777e-10	-1.09726
61614729	chr11:61614729:G:A	8.37914e-20	-2.10445	-1.02216e-09
61614907	chr11:61614907:G:A	1.88972e-20	-2.04428	-1.54949
61615170	chr11:61615170:T:C	2.26857e-20	-2.09235	-1.3187
61616114	chr11:61616114:A:G	3.3615e-19	-7.39777e-10	-0.715229
61617091	chr11:61617091:T:C	2.27714e-20	-2.12514	-1.28214
61617953	chr11:61617953:C:T	9.06344e-20	-2.02595	-1.02216e-09
61618246	chr11:61618246:A:G	2.11686e-19	-7.39777e-10	-1.17768
61618307	chr11:61618307:C:G	2.0153e-19	-7.39777e-10	-1.22685
61618325	chr11:61618325:A:T	7.50139e-20	-2.21511	-1.02216e-09
61618398	chr11:61618398:A:G	3.36537e-19	-7.39777e-10	-0.714078
61618580	chr11:61618580:A:G	1.2919e-19	-1.6715	-1.02216e-09
61619647	chr11:61619647:T:C	1.65599e-19	-7.39777e-10	-1.42322
61619777	chr11:61619777:A:T	8.28285e-19	-7.39777e-10	0.186572
61620188	chr11:61620188:G:T	9.26109e-20	-2.00438	-1.02216e-09
61620385	chr11:61620385:G:A	2.54645e-19	-7.39777e-10	-0.992914
61620544	chr11:61620544:A:G	1.51924e-19	-0.319599	-1.18981
61620618	chr11:61620618:C:T	1.6068e-19	-0.5813	-0.87207
61620885	chr11:61620885:G:A	1.39208e-19	-0.727491	-0.869326
61621149	chr11:61621149:C:A	1.47627e-19	-7.39777e-10	-1.5381
61621196	chr11:61621196:G:A	1.27493e-19	-0.765856	-0.918868
61621393	chr11:61621393:G:A	1.33575e-19	-0.766746	-0.871373
61622528	chr11:61622528:T:C	1.47623e-19	-0.369032	-1.16909
61622732	chr11:61622732:C:T	2.16196e-19	-1.51946	0.362857
61623525	chr11:61623525:G:T	8.9242e-19	-7.39777e-10	0.261152
61623604	chr11:61623604:G:C	8.08494e-20	-1.93499	-0.205203
61623696	chr11:61623696:C:G	1.57769e-19	-7.39777e-10	-1.47165
61623761	chr11:61623761:C:CA	7.50202e-20	-2.21503	-1.02216e-09
61623984	chr11:61623984:G:A	2.93285e-19	-1.43662	0.584978
61624123	chr11:61624123:T:C	1.60802e-19	-7.39777e-10	-1.45261
61624170	chr11:61624170:C:T	1.96997e-19	-7.39777e-10	-1.24959
61624210	chr11:61624210:A:T	1.70818e-19	-7.39777e-10	-1.39218
61624351	chr11:61624351:A:G	1.7428e-19	-7.39777e-10	-1.37212
61625069	chr11:61625069:A:G	7.52916e-19	-7.39777e-10	0.0911679
61625152	chr11:61625152:G:A	1.27863e-19	-1.51373	-0.168096
61626128	chr11:61626128:C:T	2.0219e-19	-1.0231	-0.200473
61626331	chr11:61626331:T:C	1.14884e-19	-0.401609	-1.38725
61627040	chr11:61627040:C:G	1.63992e-19	-7.39777e-10	-1.43297
61627764	chr11:61627764:G:A	2.51369e-20	-1.74477	-1.56368
61627777	chr11:61627777:T:C	6.74235e-20	-1.98249	-0.339302
61627958	chr11:61627958:C:T	2.85109e-20	-2.20111	-0.981392
61628530	chr11:61628530:ACGACCCAGG:A	1.47598e-19	-7.39777e-10	-1.53829
61628536	chr11:61628536:C:T	8.68117e-19	-7.39777e-10	0.233541
61628621	chr11:61628621:G:A	1.48265e-19	-7.39777e-10	-1.53378
61629111	chr11:61629111:A:G	1.86037e-19	-7.39777e-10	-1.30684
61629296	chr11:61629296:A:G	4.46191e-20	-1.58185	-1.15277
61629682	chr11:61629682:G:A	2.09912e-19	-1.04483	-0.141269
61629834	chr11:61629834:A:G	1.3441e-19	-1.48409	-0.147795
61629851	chr11:61629851:G:A	2.04925e-20	-1.98575	-1.52698
61629960	chr11:61629960:C:A	3.6187e-20	-1.39128	-1.55281
61630008	chr11:61630008:C:T	2.04576e-19	-7.39777e-10	-1.21185
61630088	chr11:61630088:C:T	1.86684e-19	-7.39777e-10	-1.30337
61630621	chr11:61630621:A:T	5.10652e-19	-7.39777e-10	-0.297097
61630795	chr11:61630795:A:G	1.38491e-19	-1.63428	0.0323018
61631123	chr11:61631123:A:G	4.50611e-20	-1.3373	-1.38746
61631217	chr11:61631217:C:T	3.06815e-20	-1.56404	-1.54509
61631246	chr11:61631246:G:A	3.14409e-20	-1.51964	-1.56504
61631667	chr11:61631667:C:G	1.86635e-19	-0.671522	-0.632106
61632166	chr11:61632166:G:A	2.09101e-20	-1.93341	-1.55915
61632283	chr11:61632283:C:T	1.43709e-19	-7.39777e-10	-1.565
61632494	chr11:61632494:G:A	8.94891e-19	-7.39777e-10	0.263917
61632682	chr11:61632682:T:C	5.45378e-20	-1.64044	-0.893455
61632716	chr11:61632716:G:T	1.675e-19	-7.39777e-10	-1.4118
61632872	chr11:61632872:G:A	9.78959e-20	-1.94888	-1.02216e-09
61633141	chr11:61633141:A:G	3.4283e-19	-7.39777e-10	-0.695551
61633350	chr11:61633350:T:C	3.98877e-20	-1.48887	-1.35785
61633643	chr11:61633643:T:C	2.42379e-19	-1.2279	0.185619
61633677	chr11:61633677:C:T	1.93591e-19	-7.39777e-10	-1.26704
61634084	chr11:61634084:C:G	3.08968e-19	-7.39777e-10	-0.799546
61634697	chr11:61634697:T:A	2.20734e-19	-1.24367	0.107841
61634861	chr11:61634861:T:G	1.55302e-19	-7.39777e-10	-1.48741
61636689	chr11:61636689:G:A	1.04638e-19	-1.81204	-0.0702338
61637116	chr11:61637116:A:G	1.4517e-19	-7.39777e-10	-1.55488
61637152	chr11:61637152:C:T	1.83776e-19	-7.39777e-10	-1.31907
61637294	chr11:61637294:C:T	1.14652e-19	-1.79089	-1.02216e-09
61637632	chr11:61637632:T:G	2.47507e-20	-2.08113	-1.2428
61638044	chr11:61638044:A:G	7.869e-20	-2.16727	-1.02216e-09
61638336	chr11:61638336:G:A	1.61958e-19	-7.39777e-10	-1.44545
61638966	chr11:61638966:C:T	5.99006e-19	-7.39777e-10	-0.137514
61639070	chr11:61639070:A:G	5.72166e-20	-0.963746	-1.52219
61639256	chr11:61639256:G:A	7.59432e-20	-2.2028	-1.02216e-09
61639510	chr11:61639510:C:T	1.4664e-19	-7.39777e-10	-1.5448
61640366	chr11:61640366:C:A	3.18102e-20	-1.79446	-1.27854
61640809	chr11:61640809:A:C	1.50102e-19	-7.39777e-10	-1.52147
61640929	chr11:61640929:A:T	2.40644e-20	-1.81162	-1.54043
61640934	chr11:61640934:G:A	5.11498e-19	-7.39777e-10	-0.295441
61640977	chr11:61640977:T:C	2.41965e-20	-1.80597	-1.5406
61641293	chr11:61641293:C:T	3.98527e-20	-1.55648	-1.29111
61641551	chr11:61641551:C:T	1.89825e-19	-7.39777e-10	-1.28668
61641775	chr11:61641775:G:A	6.61164e-20	-1.48647	-0.854896
61642090	chr11:61642090:A:T	1.44704e-19	-7.39777e-10	-1.5581
61642305	chr11:61642305:T:C	3.04467e-19	-7.39777e-10	-0.814224
61642429	chr11:61642429:GT:G	1.18779e-19	-1.62423	-0.131294
61642475	chr11:61642475:G:A	1.60106e-19	-7.39777e-10	-1.45695
61642486	chr11:61642486:T:C	5.54136e-20	-1.57918	-0.938785
61642707	chr11:61642707:C:G	3.16196e-20	-1.74063	-1.33838
61642873	chr11:61642873:C:T	1.68597e-20	-2.1656	-1.54226
61642879	chr11:61642879:G:A	1.84822e-19	-7.39777e-10	-1.31339
61642886	chr11:61642886:G:A	6.78111e-20	-0.831389	-1.48467
61643108	chr11:61643108:AAGACGGGTGGATCACCTG:A	1.21803e-19	-1.62884	-0.101535
61643358	chr11:61643358:G:A	2.42968e-20	-1.84656	-1.49589
61643494	chr11:61643494:A:G	7.42567e-20	-0.975427	-1.24983
61643675	chr11:61643675:TAA:T	3.16449e-19	-2.15877	1.38314
61644079	chr11:61644079:C:T	1.60506e-19	-7.39777e-10	-1.45445
61644119	chr11:61644119:C:T	1.60435e-19	-7.39777e-10	-1.4549
61644229	chr11:61644229:C:T	1.64444e-20	-2.16879	-1.56401
61644298	chr11:61644298:C:T	1.99094e-19	-7.39777e-10	-1.23901
61645638	chr11:61645638:G:A	1.44895e-19	-7.39777e-10	-1.55678
61645799	chr11:61645799:G:A	7.72418e-20	-2.18584	-1.02216e-09
61646250	chr11:61646250:C:T	2.40898e-20	-1.93009	-1.4209
61646275	chr11:61646275:C:T	1.48314e-19	-7.39777e-10	-1.53345
61646361	chr11:61646361:C:T	1.51619e-19	-7.39777e-10	-1.51141
61646986	chr11:61646986:A:G	2.78639e-19	-7.39777e-10	-0.902867
61647397	chr11:61647397:C:T	3.86115e-19	0.0703752	-0.647026
61648062	chr11:61648062:A:C	1.81913e-19	-7.39777e-10	-1.32925
61648096	chr11:61648096:C:T	1.61496e-20	-2.19203	-1.55886
61648702	chr11:61648702:G:A	1.81618e-19	-7.39777e-10	-1.33088
61649134	chr11:61649134:C:T	7.49792e-20	-2.21558	-1.02216e-09
61649498	chr11:61649498:A:G	2.24667e-20	-1.91169	-1.50906
61649532	chr11:61649532:C:T	2.25752e-19	-7.39777e-10	-1.11335
61650000	chr11:61650000:G:A	7.30645e-19	0.973449	-0.912307
61650574	chr11:61650574:G:C	3.65627e-19	0.208031	-0.839203
61652472	chr11:61652472:A:T	2.21611e-19	-7.39777e-10	-1.13186
61652642	chr11:61652642:C:T	2.65111e-19	-7.39777e-10	-0.952635
61653438	chr11:61653438:T:C	2.88668e-19	-7.39777e-10	-0.867507
61654113	chr11:61654113:C:T	1.4399e-19	-7.39777e-10	-1.56304
61654218	chr11:61654218:G:T	7.49661e-20	-2.21575	-1.02216e-09
61654738	chr11:61654738:G:A	6.40863e-19	-7.39777e-10	-0.0699698
61655065	chr11:61655065:C:T	2.8584e-19	-7.39777e-10	-0.877355
61655211	chr11:61655211:G:C	6.04206e-19	0.192806	-0.321676
61655701	chr11:61655701:G:A	2.82061e-19	-7.39777e-10	-0.890661
61655894	chr11:61655894:T:C	1.48198e-19	-7.39777e-10	-1.53423
61656291	chr11:61656291:A:G	4.73601e-19	0.108165	-0.480585
61656426	chr11:61656426:T:C	1.45532e-19	-7.39777e-10	-1.55239
61657220	chr11:61657220:TATA:T	2.90935e-19	-7.39777e-10	-0.859685
61657992	chr11:61657992:T:C	3.99881e-19	0.107719	-0.649336
61658601	chr11:61658601:AG:A	1.53142e-19	-7.39777e-10	-1.50142
61658868	chr11:61658868:AC:A	3.79705e-19	0.0814678	-0.674857
61659110	chr11:61659110:A:T	4.08964e-19	0.110471	-0.629629
61659460	chr11:61659460:G:A	3.71883e-19	0.0674255	-0.68163
61659762	chr11:61659762:G:A	1.9158e-19	-7.39777e-10	-1.27748
61660181	chr11:61660181:G:A	2.18728e-19	-7.39777e-10	-1.14496
61660492	chr11:61660492:G:A	1.4384e-19	-7.39777e-10	-1.56408
61660905	chr11:61660905:T:C	1.98998e-19	-7.39777e-10	-1.23949
61661279	chr11:61661279:GC:G	2.61483e-19	-0.0373969	-0.929019
61662999	chr11:61662999:G:A	2.34427e-20	-1.85107	-1.52716
61663469	chr11:61663469:A:G	1.8084e-19	-7.39777e-10	-1.33517
61663515	chr11:61663515:G:A	2.42274e-20	-1.8028	-1.5425
61663516	chr11:61663516:C:A	1.37747e-18	1.7282	-1.03298
61663902	chr11:61663902:C:A	3.70951e-19	-7.39777e-10	-0.616716
61664655	chr11:61664655:C:T	1.50768e-19	-7.39777e-10	-1.51704
61665264	chr11:61665264:T:A	1.49466e-19	-7.39777e-10	-1.52572
61665352	chr11:61665352:G:A	3.00568e-19	-0.0362088	-0.790901
61665813	chr11:61665813:C:T	1.47989e-18	1.83406	-1.06712
61666742	chr11:61666742:C:G	3.83711e-19	-7.39777e-10	-0.582896
61666810	chr11:61666810:C:T	1.76869e-19	-7.39777e-10	-1.35737
61666948	chr11:61666948:A:T	3.10075e-19	-0.141462	-0.654509
61667135	chr11:61667135:C:T	4.02864e-19	0.151634	-0.68582
61668270	chr11:61668270:A:G	1.90069e-20	-2.12535	-1.46263
61668826	chr11:61668826:A:G	1.46351e-19	-7.39777e-10	-1.54678
61668851	chr11:61668851:T:C	1.55928e-19	-7.39777e-10	-1.48339
61669054	chr11:61669054:G:T	1.51199e-19	-7.39777e-10	-1.51419
61669330	chr11:61669330:C:T	4.30151e-19	-7.39777e-10	-0.468648
61669616	chr11:61669616:A:G	3.87194e-20	-2.15418	-0.722265
61669668	chr11:61669668:C:T	1.44298e-19	-7.39777e-10	-1.5609
61670092	chr11:61670092:G:C	7.37044e-20	-0.668401	-1.56432
61670676	chr11:61670676:C:G	1.52727e-19	-7.39777e-10	-1.50413
61671636	chr11:61671636:T:A	2.2209e-20	-2.20538	-1.22691
61672210	chr11:61672210:G:A	2.34462e-19	0.289116	-1.36461
61673290	chr11:61673290:C:T	1.42655e-19	-1.57236	-1.02216e-09
61673644	chr11:61673644:G:A	8.68252e-20	-2.06889	-1.02216e-09
61673724	chr11:61673724:G:A	1.93517e-19	-7.39777e-10	-1.26742
61674176	chr11:61674176:G:A	1.56906e-19	-7.39777e-10	-1.47714
61674348	chr11:61674348:GGATGGATGGATGGATA:G	1.6794e-19	-7.39777e-10	-1.40918
61674779	chr11:61674779:C:T	1.76925e-19	-7.39777e-10	-1.35706
61675020	chr11:61675020:G:A	2.91699e-20	-1.72213	-1.43752
61675302	chr11:61675302:C:T	1.77075e-19	-7.39777e-10	-1.35621
61675341	chr11:61675341:C:T	7.03672e-20	-1.78404	-0.49502
61676450	chr11:61676450:G:A	3.9823e-20	-1.42754	-1.4208
61678566	chr11:61678566:G:A	1.73488e-19	-7.39777e-10	-1.37668
61678880	chr11:61678880:A:G	3.53937e-20	-2.13355	-0.832706
61679029	chr11:61679029:C:A	1.47382e-19	-7.39777e-10	-1.53976
61679045	chr11:61679045:C:T	7.9435e-20	-2.15785	-1.02216e-09
61679511	chr11:61679511:C:A	1.62825e-20	-2.21007	-1.53262
61679851	chr11:61679851:C:T	4.81848e-20	-1.27964	-1.3781
61680536	chr11:61680536:C:T	1.76702e-19	-7.39777e-10	-1.35832
61680912	chr11:61680912:G:A	2.6197e-20	-1.83067	-1.43647
61682039	chr11:61682039:G:GTATTGGAGAC	2.28007e-20	-2.12146	-1.28453
61682076	chr11:61682076:TG:T	3.94362e-20	-1.82607	-1.03204
61682357	chr11:61682357:T:C	1.76991e-19	-7.39777e-10	-1.35669
61682723	chr11:61682723:G:A	1.44453e-19	-7.39777e-10	-1.55983
61682956	chr11:61682956:C:T	8.3985e-20	-2.10215	-1.02216e-09
61683645	chr11:61683645:G:A	1.51263e-19	-7.39777e-10	-1.51377
61684023	chr11:61684023:C:T	1.4371e-19	-7.39777e-10	-1.56499
61684076	chr11:61684076:C:G	3.06124e-20	-1.64263	-1.46875
61684343	chr11:61684343:T:C	1.64759e-19	-7.39777e-10	-1.4283
61685544	chr11:61685544:CTG:C	1.44846e-19	-7.39777e-10	-1.55711
61685949	chr11:61685949:A:G	2.09779e-20	-1.97163	-1.51769
61686513	chr11:61686513:A:G	8.13745e-20	-2.13372	-1.02216e-09
61686718	chr11:61686718:A:G	2.28053e-20	-2.18514	-1.22065
61687658	chr11:61687658:CTT:C	2.88131e-20	-1.60807	-1.56389
61688205	chr11:61688205:C:T	1.44492e-19	-7.39777e-10	-1.55956
61688267	chr11:61688267:G:A	2.5919e-19	-7.39777e-10	-0.975225
61688688	chr11:61688688:C:T	2.50715e-20	-1.75451	-1.55654
61688911	chr11:61688911:G:A	4.62693e-19	-7.39777e-10	-0.395721
61688948	chr11:61688948:T:C	1.76475e-19	-1.35961	-1.02216e-09
61688954	chr11:61688954:G:A	2.87934e-20	-1.6075	-1.56514
61689096	chr11:61689096:C:T	1.5069e-19	-7.39777e-10	-1.51756
61689490	chr11:61689490:G:C	1.44555e-19	-7.39777e-10	-1.55912
61690138	chr11:61690138:A:G	1.44453e-19	-7.39777e-10	-1.55983
61690385	chr11:61690385:C:T	3.32541e-20	-1.55199	-1.47662
61690421	chr11:61690421:A:G	2.10967e-19	-7.39777e-10	-1.18108
61690943	chr11:61690943:G:A	3.15122e-19	-7.39777e-10	-0.779827
61690999	chr11:61690999:C:T	1.44463e-19	-7.39777e-10	-1.55976
61691123	chr11:61691123:G:A	3.04853e-20	-1.55041	-1.56514
61691201	chr11:61691201:C:G	1.45512e-19	-7.39777e-10	-1.55252
61691540	chr11:61691540:C:T	5.12456e-20	-1.17838	-1.41778
61691990	chr11:61691990:G:A	1.44509e-19	-7.39777e-10	-1.55944
61692192	chr11:61692192:C:T	1.44497e-19	-7.39777e-10	-1.55952
61692490	chr11:61692490:C:T	1.51579e-19	-7.39777e-10	-1.51168
61692839	chr11:61692839:G:A	8.49054e-20	-2.09125	-1.02216e-09
61693201	chr11:61693201:G:A	3.86987e-19	-0.574394	-1.02216e-09
61693496	chr11:61693496:C:T	1.47136e-18	0.761159	-1.02216e-09
61693590	chr11:61693590:G:A	1.75307e-19	-7.39777e-10	-1.36625
61693699	chr11:61693699:C:T	1.45106e-19	-7.39777e-10	-1.55532
61693842	chr11:61693842:C:T	4.54242e-19	-7.39777e-10	-0.414155
61694185	chr11:61694185:G:A	1.44789e-19	-7.39777e-10	-1.55751
61694585	chr11:61694585:T:G	1.48728e-19	-7.39777e-10	-1.53066
61694767	chr11:61694767:C:T	1.70078e-19	-7.39777e-10	-1.39653
61695289	chr11:61695289:CTCTG:C	4.4305e-20	-1.69299	-1.04869
61695916	chr11:61695916:A:G	3.75427e-20	-1.38106	-1.52624
61695937	chr11:61695937:C:T	1.04785e-18	0.421713	-1.02216e-09
61695985	chr11:61695985:C:G	1.44045e-19	-7.39777e-10	-1.56266
61696297	chr11:61696297:C:T	4.26695e-20	-1.70439	-1.07492
61696393	chr11:61696393:C:T	2.46624e-19	-7.39777e-10	-1.02492
61696652	chr11:61696652:G:A	2.64424e-17	3.64994	-1.02216e-09
61696964	chr11:61696964:G:A	8.30311e-20	-2.11357	-1.02216e-09
61697053	chr11:61697053:C:T	3.14867e-20	-2.09969	-0.983534
61697078	chr11:61697078:C:T	4.02762e-20	-1.77564	-1.06138
61697138	chr11:61697138:G:A	2.754e-19	-7.39777e-10	-0.914561
61697430	chr11:61697430:G:A	3.52405e-19	-7.39777e-10	-0.668003
61697560	chr11:61697560:C:T	1.52565e-18	0.79739	-1.02216e-09
61698795	chr11:61698795:G:T	3.05768e-20	-1.62445	-1.4881
61699472	chr11:61699472:A:C	1.76877e-19	-7.39777e-10	-1.35733
61699580	chr11:61699580:A:G	4.07351e-20	-2.11363	-0.71207
61699829	chr11:61699829:G:A	2.11882e-19	-1.17676	-1.02216e-09
61700131	chr11:61700131:G:A	2.14151e-20	-2.17836	-1.29033
61700649	chr11:61700649:G:T	1.64627e-19	-7.39777e-10	-1.42911
61701485	chr11:61701485:A:C	1.50276e-19	-7.39777e-10	-1.52031
61701753	chr11:61701753:G:A	3.31691e-19	-7.39777e-10	-0.728581
61701894	chr11:61701894:C:A	2.49085e-19	-7.39777e-10	-1.01499
61702031	chr11:61702031:T:A	2.63366e-20	-1.77973	-1.48209
61702089	chr11:61702089:T:A	2.25288e-19	-7.39777e-10	-1.1154
61702639	chr11:61702639:T:C	2.19836e-19	-7.39777e-10	-1.1399
61703076	chr11:61703076:T:C	5.315e-19	-7.39777e-10	-0.257083
61703184	chr11:61703184:C:T	3.20111e-19	-7.39777e-10	-0.764119
61704165	chr11:61704165:G:C	2.24821e-19	-1.11748	-1.02216e-09
61704206	chr11:61704206:C:T	4.26464e-18	3.0509	-1.22557
61704426	chr11:61704426:A:G	1.44497e-19	-7.39777e-10	-1.55952
61704766	chr11:61704766:A:T	1.4452e-19	-7.39777e-10	-1.55937
61704992	chr11:61704992:C:T	1.44497e-19	-7.39777e-10	-1.55952
61705369	chr11:61705369:T:C	1.67354e-18	0.88991	-1.02216e-09
61705715	chr11:61705715:C:T	5.52633e-19	-0.218091	-1.02216e-09
61706396	chr11:61706396:C:T	1.47963e-19	-7.39777e-10	-1.53582
61706724	chr11:61706724:C:T	1.43716e-19	-7.39777e-10	-1.56495
61707723	chr11:61707723:G:A	1.05175e-19	-1.87716	-1.02216e-09
61707983	chr11:61707983:TTATTTATG:T	1.64496e-19	-7.39777e-10	-1.4299
61708978	chr11:61708978:G:A	5.04061e-20	-1.75319	-0.859487
61710237	chr11:61710237:G:A	1.57363e-19	-7.39777e-10	-1.47423
61711058	chr11:61711058:A:C	2.66658e-20	-1.90629	-1.34311
61711270	chr11:61711270:C:T	1.51151e-19	-7.39777e-10	-1.5145
61711733	chr11:61711733:G:A	7.60135e-20	-2.20187	-1.02216e-09
61711804	chr11:61711804:C:T	2.46007e-19	-7.39777e-10	-1.02743
61711850	chr11:61711850:G:A	1.70394e-19	-2.17145	0.77678
61711962	chr11:61711962:G:A	1.91912e-19	-7.39777e-10	-1.27575
61712706	chr11:61712706:G:A	2.70321e-19	-7.39777e-10	-0.933175
61712719	chr11:61712719:T:C	3.68493e-20	-1.79179	-1.13416
61713376	chr11:61713376:A:G	3.55774e-20	-1.74075	-1.22033
61713500	chr11:61713500:G:A	1.79141e-19	-7.39777e-10	-1.34461
61713762	chr11:61713762:G:A	4.60861e-20	-1.63365	-1.06863
61714011	chr11:61714011:T:C	1.52795e-19	-7.39777e-10	-1.50369
61714055	chr11:61714055:A:G	1.73902e-19	-7.39777e-10	-1.37429
61714395	chr11:61714395:C:T	1.82296e-19	-1.47221	0.145052
61714456	chr11:61714456:G:A	3.13948e-20	-1.59579	-1.49035
61714460	chr11:61714460:G:A	4.91782e-20	-1.07241	-1.56492
61714923	chr11:61714923:T:G	2.70822e-20	-1.7712	-1.46271
61715276	chr11:61715276:T:TA	7.63966e-20	-2.19685	-1.02216e-09
61715852	chr11:61715852:G:C	5.09941e-20	-1.25626	-1.34482
61715857	chr11:61715857:T:C	1.7608e-19	-7.39777e-10	-1.36185
61716543	chr11:61716543:G:GA	1.57323e-19	-7.39777e-10	-1.47448
61717104	chr11:61717104:A:G	8.06935e-20	-0.651031	-1.4911
61717509	chr11:61717509:C:A	5.21191e-20	-2.03039	-0.548866
61717637	chr11:61717637:G:A	1.9565e-19	-7.39777e-10	-1.25646
61717684	chr11:61717684:C:T	1.13153e-19	-1.53346	-0.270585
61717963	chr11:61717963:G:A	1.54417e-19	-7.39777e-10	-1.49313
61718297	chr11:61718297:G:A	5.40436e-20	-1.98933	-0.553667
61719496	chr11:61719496:T:G	1.76415e-19	-7.39777e-10	-1.35995
61719708	chr11:61719708:T:G	1.06898e-19	-1.86091	-1.02216e-09
61720218	chr11:61720218:G:A	4.88144e-20	-1.90941	-0.735355
61720472	chr11:61720472:G:A	4.90015e-20	-1.89541	-0.745524
61721369	chr11:61721369:G:A	6.66687e-20	-1.78063	-0.552423
61721759	chr11:61721759:T:G	1.43786e-19	-7.39777e-10	-1.56446
61722233	chr11:61722233:A:T	8.38177e-20	-0.750742	-1.3534
61722402	chr11:61722402:A:G	2.77159e-19	-7.39777e-10	-0.908194
61722416	chr11:61722416:T:C	6.23439e-18	-7.39777e-10	2.20505
61722461	chr11:61722461:G:A	4.95708e-20	-1.90015	-0.729235
61722773	chr11:61722773:G:A	8.22403e-19	-0.392878	0.572323
61723147	chr11:61723147:G:T	7.72206e-20	-2.18612	-1.02216e-09
61723408	chr11:61723408:C:A	2.11417e-20	-1.95708	-1.52446
61723495	chr11:61723495:C:T	4.1214e-18	-7.39777e-10	1.79116
61723625	chr11:61723625:A:G	1.63761e-19	-7.39777e-10	-1.43438
61723959	chr11:61723959:A:T	2.55603e-19	-1.90034	0.911177
61724567	chr11:61724567:C:A	3.2056e-19	-0.742054	-0.0206634
61724684	chr11:61724684:G:A	2.00408e-19	-7.39777e-10	-1.23243
61724899	chr11:61724899:T:C	1.73155e-19	-7.39777e-10	-1.3786
61726349	chr11:61726349:TA:T	1.4423e-19	-7.39777e-10	-1.56138
61726855	chr11:61726855:G:A	2.12232e-20	-1.9592	-1.51849
61727443	chr11:61727443:C:T	1.60503e-19	-7.39777e-10	-1.45447
61728592	chr11:61728592:G:A	4.34212e-18	-7.39777e-10	1.84333
61728671	chr11:61728671:A:G	1.49828e-19	-7.39777e-10	-1.5233
61729185	chr11:61729185:C:T	5.03383e-20	-1.6574	-0.956624
61729210	chr11:61729210:A:G	4.39973e-20	-1.66041	-1.08825
61729279	chr11:61729279:T:C	8.32263e-20	-2.04145	-0.0697749
61729766	chr11:61729766:G:A	3.11802e-19	-7.39777e-10	-0.790416
61731683	chr11:61731683:C:T	1.49277e-19	-7.39777e-10	-1.52698
61732188	chr11:61732188:G:A	3.24411e-19	-7.39777e-10	-0.750774
61732277	chr11:61732277:G:A	6.26011e-19	-7.39777e-10	-0.0934181
61732693	chr11:61732693:C:G	1.65065e-19	-7.39777e-10	-1.42645
61733015	chr11:61733015:C:T	2.64666e-20	-2.13766	-1.11924
61733193	chr11:61733193:C:T	1.51556e-19	-7.39777e-10	-1.51183
61733804	chr11:61733804:G:A	8.3949e-19	-0.173041	0.373051
61733924	chr11:61733924:ACAGAGGCC:A	7.94592e-20	-1.53334	-0.6242
61734120	chr11:61734120:A:G	1.20911e-19	-2.1697	0.431963
61734192	chr11:61734192:T:A	3.40295e-19	-7.39777e-10	-0.702971
61734258	chr11:61734258:TG:T	4.52396e-18	-0.0571037	1.94146
61734447	chr11:61734447:C:G	4.10317e-18	-0.380417	2.16715
61734879	chr11:61734879:C:T	1.58589e-19	-7.39777e-10	-1.46647
61735909	chr11:61735909:G:A	3.31145e-20	-1.93984	-1.09298
61736021	chr11:61736021:A:G	1.95565e-19	-7.39777e-10	-1.25689
61736040	chr11:61736040:C:T	2.76856e-19	-7.39777e-10	-0.909289
61736710	chr11:61736710:G:A	1.39087e-19	-0.638668	-0.959018
61737696	chr11:61737696:G:A	4.3939e-20	-2.04359	-0.706395
61738111	chr11:61738111:G:A	2.69769e-20	-1.67386	-1.56394
61738122	chr11:61738122:G:A	7.83884e-20	-2.17111	-1.02216e-09
61738224	chr11:61738224:G:T	4.74637e-20	-2.04646	-0.626364
61738432	chr11:61738432:G:A	1.97877e-18	-7.39777e-10	1.05745
61738778	chr11:61738778:C:T	1.49646e-18	-0.974488	1.75256
61738982	chr11:61738982:T:C	2.68878e-20	-1.67673	-1.56438
61739112	chr11:61739112:C:T	9.32934e-19	-0.749463	1.05501
61740134	chr11:61740134:G:A	2.48252e-20	-1.75821	-1.56272
61740602	chr11:61740602:C:T	3.13188e-18	-1.28006	2.79666
61740793	chr11:61740793:A:G	1.47255e-19	-7.39777e-10	-1.54062
61740907	chr11:61740907:A:G	1.06759e-19	-0.964608	-0.897603
61740937	chr11:61740937:A:G	2.33328e-20	-1.96399	-1.41893
61740980	chr11:61740980:G:A	5.15001e-19	-7.39777e-10	-0.288616
61741036	chr11:61741036:G:A	1.91865e-19	-7.39777e-10	-1.27599
61741456	chr11:61741456:C:T	2.15028e-19	-7.39777e-10	-1.16202
61741641	chr11:61741641:C:T	4.90748e-19	-0.752505	0.415651
61741757	chr11:61741757:G:A	1.42809e-18	-1.00358	1.73488
61741767	chr11:61741767:G:A	1.32594e-19	-1.03486	-0.610635
61741940	chr11:61741940:C:T	1.43714e-19	-7.39777e-10	-1.56496
61742925	chr11:61742925:A:G	2.16489e-19	-7.39777e-10	-1.15525
61743342	chr11:61743342:G:A	3.66837e-19	-7.39777e-10	-0.627866
61743346	chr11:61743346:G:C	3.32844e-19	-7.39777e-10	-0.725112
61743462	chr11:61743462:C:T	1.44663e-19	-7.39777e-10	-1.55838
61743564	chr11:61743564:G:T	2.77969e-19	-7.39777e-10	-0.905277
61743661	chr11:61743661:G:A	4.98975e-19	-0.438095	0.117866
61743799	chr11:61743799:G:A	2.78576e-18	1.39949	-1.02216e-09
61744026	chr11:61744026:C:T	5.71769e-20	-1.29679	-1.18985
61745088	chr11:61745088:G:A	3.09248e-19	0.279257	-1.0779
61745928	chr11:61745928:G:A	7.12367e-19	-0.773491	0.8093
61746095	chr11:61746095:C:T	1.54332e-19	-7.39777e-10	-1.49368
61746253	chr11:61746253:A:G	5.60503e-20	-1.29816	-1.20838
61746480	chr11:61746480:G:A	2.58303e-19	-0.0335867	-0.945066
61746613	chr11:61746613:C:T	1.7198e-20	-2.21074	-1.47725
61747198	chr11:61747198:G:C	5.76603e-20	-1.24608	-1.23214
61747227	chr11:61747227:TTGTC:T	1.65613e-19	-7.39777e-10	-1.42313
61747285	chr11:61747285:G:T	4.19644e-19	-0.493379	-1.02216e-09
61747286	chr11:61747286:G:T	3.95041e-19	-0.553796	-1.02216e-09
61747349	chr11:61747349:A:G	3.75857e-20	-1.44751	-1.45865
61747363	chr11:61747363:G:A	1.54332e-19	-7.39777e-10	-1.49368
61747379	chr11:61747379:C:T	2.37653e-19	-0.173197	-0.888777
61748295	chr11:61748295:T:C	3.9552e-20	-2.14216	-0.713007
61748397	chr11:61748397:TA:T	1.93069e-19	-0.453499	-0.816239
61748491	chr11:61748491:G:C	1.44368e-19	-7.39777e-10	-1.56042
61749004	chr11:61749004:G:A	4.19215e-20	-1.33735	-1.45964
61750765	chr11:61750765:G:A	3.09954e-17	4.25886	-0.450049
61751514	chr11:61751514:T:C	1.82224e-18	0.0706558	0.90438
61751727	chr11:61751727:G:A	3.02677e-19	-7.39777e-10	-0.82012
61752070	chr11:61752070:T:C	5.1983e-20	-1.08908	-1.49279
61753141	chr11:61753141:TG:T	3.38663e-19	-7.39777e-10	-0.707779
61753597	chr11:61753597:C:A	6.83498e-19	-7.39777e-10	-0.00556099
61753846	chr11:61753846:G:A	1.80906e-19	0.0865044	-1.42131
61753974	chr11:61753974:C:A	7.14236e-19	0.58664	-0.548212
61754030	chr11:61754030:G:A	1.51431e-19	-7.39777e-10	-1.51265
61754149	chr11:61754149:G:A	2.99829e-19	0.474519	-1.30409
61754435	chr11:61754435:C:T	2.84629e-19	-7.39777e-10	-0.8816
61754911	chr11:61754911:G:A	4.749e-19	-0.369681	-1.02216e-09
61755828	chr11:61755828:GA:G	1.6561e-19	-0.0206528	-1.40249
61755975	chr11:61755975:G:A	1.4852e-19	-7.39777e-10	-1.53207
61756545	chr11:61756545:G:C	2.74656e-19	-7.39777e-10	-0.917266
61756647	chr11:61756647:G:A	1.60527e-19	-0.218297	-1.23602
61757035	chr11:61757035:T:C	6.24811e-20	-0.884544	-1.51338
61757502	chr11:61757502:G:A	1.07132e-19	-0.622391	-1.23634
61757548	chr11:61757548:G:A	1.96061e-17	4.03186	-0.68105
61758255	chr11:61758255:A:G	2.27141e-19	-7.39777e-10	-1.10721
61758258	chr11:61758258:G:A	7.80862e-20	-0.614424	-1.56055
61758345	chr11:61758345:C:T	2.39839e-20	-1.80521	-1.55019
61758572	chr11:61758572:G:C	1.44676e-19	-7.39777e-10	-1.55829
61758599	chr11:61758599:T:C	1.86704e-20	-2.07618	-1.52967
61759084	chr11:61759084:G:A	1.81016e-20	-2.09601	-1.54077
61759208	chr11:61759208:A:T	5.78352e-19	-7.39777e-10	-0.172603
61759651	chr11:61759651:C:T	4.87056e-19	0.821221	-1.16563
61759794	chr11:61759794:G:A	2.04203e-20	-1.98021	-1.53605
61760161	chr11:61760161:G:A	1.45082e-19	-7.39777e-10	-1.55549
61760455	chr11:61760455:C:T	4.38323e-20	-2.16076	-0.591648
61760629	chr11:61760629:T:C	1.78952e-20	-2.09721	-1.55104
61760834	chr11:61760834:C:A	2.04431e-20	-2.0213	-1.49384
61761342	chr11:61761342:C:T	9.48495e-20	-2.21344	0.232942
61761479	chr11:61761479:G:A	2.91601e-19	-7.39777e-10	-0.857399
61761795	chr11:61761795:T:G	5.74583e-20	-2.14536	-0.336366
61762604	chr11:61762604:G:A	9.77328e-19	-7.39777e-10	0.352037
61762859	chr11:61762859:G:A	5.13795e-20	-1.06776	-1.52578
61762983	chr11:61762983:G:A	1.50272e-19	-7.39777e-10	-1.52034
61763028	chr11:61763028:A:G	8.94374e-19	0.263339	-1.02216e-09
61763041	chr11:61763041:G:A	2.01165e-19	-7.39777e-10	-1.22866
61763229	chr11:61763229:G:A	1.52033e-19	-7.39777e-10	-1.50869
61763244	chr11:61763244:A:G	4.54533e-19	-7.39777e-10	-0.413514
61763871	chr11:61763871:A:C	1.84675e-19	-7.39777e-10	-1.31419
61764056	chr11:61764056:C:T	2.19706e-19	-7.39777e-10	-1.14049
61764319	chr11:61764319:C:T	3.68614e-19	-7.39777e-10	-0.623034
61764338	chr11:61764338:A:G	6.1375e-19	-0.113197	-1.02216e-09
61764519	chr11:61764519:A:G	1.5041e-15	4.45466	3.23626
61764577	chr11:61764577:C:T	5.89055e-19	-7.39777e-10	-0.154267
61764728	chr11:61764728:C:T	1.63927e-20	-2.20158	-1.53437
61765412	chr11:61765412:T:TGTG	1.73277e-19	-7.39777e-10	-1.3779
61766325	chr11:61766325:A:T	1.27402e-19	-0.120334	-1.5651
61766428	chr11:61766428:A:G	1.95155e-19	-7.39777e-10	-1.25899
61766436	chr11:61766436:T:C	1.57358e-19	-0.117912	-1.35635
61766496	chr11:61766496:A:T	1.89314e-19	-7.39777e-10	-1.28938
61766538	chr11:61766538:C:T	1.93555e-20	-2.0523	-1.51751
61766837	chr11:61766837:C:T	2.7953e-19	-7.39777e-10	-0.899674
61766856	chr11:61766856:G:A	2.82195e-19	-7.39777e-10	-0.890186
61767400	chr11:61767400:A:C	1.12098e-18	1.21403	-0.724852
61767566	chr11:61767566:C:G	1.86582e-19	-7.39777e-10	-1.30391
61767674	chr11:61767674:A:C	1.71533e-19	-0.0297922	-1.35822
61768160	chr11:61768160:C:T	1.97374e-19	-7.39777e-10	-1.24768
61768917	chr11:61768917:G:A	1.74039e-19	-7.39777e-10	-1.37351
61768958	chr11:61768958:C:T	5.59818e-19	1.049	-1.25418
61769111	chr11:61769111:G:A	1.37594e-18	1.24911	-0.555002
61769579	chr11:61769579:C:T	1.82366e-19	-7.39777e-10	-1.32677
61769788	chr11:61769788:G:A	1.4752e-19	-7.39777e-10	-1.53882
61769938	chr11:61769938:G:A	1.44614e-19	-7.39777e-10	-1.55872
61770057	chr11:61770057:T:G	3.60883e-15	5.13367	3.43244
61770176	chr11:61770176:TG:T	1.6346e-18	2.19838	-1.33201
61770218	chr11:61770218:G:A	3.2605e-18	1.55685	-1.02216e-09
61771134	chr11:61771134:A:G	1.23167e-18	2.07026	-1.48692
61772269	chr11:61772269:A:T	2.71994e-19	-7.39777e-10	-0.927004
61773182	chr11:61773182:G:T	3.5722e-19	-7.39777e-10	-0.654433
61773336	chr11:61773336:A:C	1.57418e-19	-7.39777e-10	-1.47388
61773387	chr11:61773387:G:A	1.50607e-19	-7.39777e-10	-1.51811
61773840	chr11:61773840:G:A	1.74215e-19	-7.39777e-10	-1.3725
61773855	chr11:61773855:G:A	3.23702e-19	-7.39777e-10	-0.75296
61774416	chr11:61774416:A:G	3.35316e-19	-7.39777e-10	-0.717711
61775250	chr11:61775250:G:A	1.43732e-19	-7.39777e-10	-1.56484
61775900	chr11:61775900:A:C	2.19949e-19	-7.39777e-10	-1.13939
61776027	chr11:61776027:T:C	3.74754e-08	26.0346	-1.31264
61776489	chr11:61776489:T:C	1.25225e-06	27.8649	0.36603
61778370	chr11:61778370:C:T	1.67455e-19	-1.41207	-1.02216e-09
61778501	chr11:61778501:G:C	1.78932e-19	-7.39777e-10	-1.34578
61778734	chr11:61778734:G:GC	1.46621e-19	-7.39777e-10	-1.54493
61779120	chr11:61779120:A:G	5.46223e-05	31.7859	0.220493
61779416	chr11:61779416:G:A	8.55549e-20	-2.08363	-1.02216e-09
61779596	chr11:61779596:G:A	2.35828e-14	11.9989	-1.55568
61779765	chr11:61779765:C:T	8.94798e-08	26.1915	-0.599237
61780479	chr11:61780479:C:T	2.45482e-20	-1.82221	-1.50993
61780686	chr11:61780686:C:T	3.89316e-19	-7.39777e-10	-0.568393
61781087	chr11:61781087:A:G	1.53559e-15	7.06727	0.644367
61781324	chr11:61781324:G:A	7.49886e-20	-2.21545	-1.02216e-09
61781402	chr11:61781402:G:A	2.5409e-16	7.24258	-1.32992
61781553	chr11:61781553:G:A	0.152494	38.8194	1.12144
61781927	chr11:61781927:A:T	2.62738e-19	-0.961629	-1.02216e-09
61781959	chr11:61781959:G:C	1.09518e-18	-7.39777e-10	0.465885
61783884	chr11:61783884:T:C	0.00260527	35.3111	0.560139
61784455	chr11:61784455:A:C	0.0340209	36.9588	1.48195
61784624	chr11:61784624:C:T	1.53827e-19	-7.39777e-10	-1.49696
61784882	chr11:61784882:G:A	1.89837e-19	-7.39777e-10	-1.28662
61785189	chr11:61785189:C:T	1.846e-19	-7.39777e-10	-1.31459
61785208	chr11:61785208:G:T	0.0680807	37.8633	1.27114
61785729	chr11:61785729:G:A	6.32505e-20	-0.842712	-1.54297
61786092	chr11:61786092:C:T	2.17992e-19	-7.39777e-10	-1.14833
61786294	chr11:61786294:C:T	6.82229e-19	-7.39777e-10	-0.00741927
61786960	chr11:61786960:T:C	1.79839e-19	-7.39777e-10	-1.34072
61787702	chr11:61787702:G:A	1.43922e-19	-7.39777e-10	-1.56351
61788567	chr11:61788567:A:C	1.18915e-13	13.6239	-1.56273
61788602	chr11:61788602:C:T	1.01164e-19	-1.91604	-1.02216e-09
61788988	chr11:61788988:T:C	1.57486e-19	-7.39777e-10	-1.47345
61790331	chr11:61790331:T:C	1.09044e-07	27.2333	-1.44336
61790354	chr11:61790354:T:C	0.0581061	37.5258	1.45021
61790396	chr11:61790396:T:C	4.52461e-20	-1.71638	-1.00429
61790956	chr11:61790956:G:A	2.04046e-19	-7.39777e-10	-1.21444
61791717	chr11:61791717:T:C	1.44297e-19	-7.39777e-10	-1.56091
61791974	chr11:61791974:C:T	1.53751e-19	-7.39777e-10	-1.49745
61792563	chr11:61792563:C:T	1.34466e-18	0.671111	-1.02216e-09
61792609	chr11:61792609:G:A	0.000197933	33.7441	-0.450146
61792789	chr11:61792789:C:T	7.1521e-18	3.88643	-1.54405
61793474	chr11:61793474:G:T	1.67524e-19	-7.39777e-10	-1.41166
61793816	chr11:61793816:A:G	1.15491e-19	-1.78359	-1.02216e-09
61794420	chr11:61794420:C:T	3.26942e-19	-7.39777e-10	-0.743003
61794525	chr11:61794525:A:T	2.55494e-19	-7.39777e-10	-0.989586
61794752	chr11:61794752:T:G	1.61162e-19	-7.39777e-10	-1.45037
61796587	chr11:61796587:C:T	1.52027e-19	-7.39777e-10	-1.50873
61797722	chr11:61797722:C:T	1.47984e-19	-7.39777e-10	-1.53568
61797904	chr11:61797904:T:C	2.66886e-19	-7.39777e-10	-0.945965
61798104	chr11:61798104:C:G	2.07327e-19	-7.39777e-10	-1.19849
61798141	chr11:61798141:G:A	1.57685e-19	-7.39777e-10	-1.47219
61798410	chr11:61798410:C:T	3.52869e-19	-7.39777e-10	-0.666687
61798436	chr11:61798436:T:C	0.00165794	34.2799	1.13944
61798885	chr11:61798885:C:T	1.49724e-19	-7.39777e-10	-1.52399
61800198	chr11:61800198:T:G	2.44298e-19	-1.03439	-1.02216e-09
61800281	chr11:61800281:C:A	0.0145056	37.2995	0.288778
61800623	chr11:61800623:C:T	1.6474e-19	-7.39777e-10	-1.42842
61800988	chr11:61800988:A:C	3.56776e-19	-7.39777e-10	-0.655677
61802358	chr11:61802358:C:T	0.0792546	38.3634	0.923017
61802601	chr11:61802601:T:C	7.77667e-20	-2.17907	-1.02216e-09
61803311	chr11:61803311:T:C	0.0585162	38.2452	0.737846
61803910	chr11:61803910:G:A	0.0318048	37.9779	0.395467
61804006	chr11:61804006:T:C	0.0484035	38.0517	0.74159
61805050	chr11:61805050:G:A	1.48536e-19	-7.39777e-10	-1.53196
61806212	chr11:61806212:T:C	0.024215	37.4657	0.63499
61806464	chr11:61806464:A:G	2.39127e-19	-7.39777e-10	-1.05579
61806640	chr11:61806640:CCT:C	1.43857e-19	-7.39777e-10	-1.56397
61807420	chr11:61807420:A:G	1.45661e-19	-7.39777e-10	-1.55151
61807686	chr11:61807686:A:G	0.0312252	37.5821	0.77288
61807739	chr11:61807739:GTC:G	4.84708e-19	-7.39777e-10	-0.349238
61808793	chr11:61808793:C:T	1.95969e-19	-7.39777e-10	-1.25483
61811586	chr11:61811586:G:A	9.48935e-20	-1.98003	-1.02216e-09
61811909	chr11:61811909:T:G	3.25222e-19	-0.748277	-1.02216e-09
61811991	chr11:61811991:A:G	0.0609467	38.4733	0.550467
61812198	chr11:61812198:C:T	2.66271e-19	-7.39777e-10	-0.948269
61812288	chr11:61812288:T:C	0.0180065	37.4172	0.387319
61812781	chr11:61812781:A:G	2.2963e-19	-7.39777e-10	-1.09631
61813163	chr11:61813163:C:T	0.0103166	37.0517	0.195792
61814184	chr11:61814184:G:A	0.000225802	34.0419	-0.61628
61814292	chr11:61814292:T:C	0.00405282	35.8938	0.419336
61814686	chr11:61814686:G:A	2.48725e-19	-7.39777e-10	-1.01644
61814825	chr11:61814825:C:G	1.28174e-19	-1.6794	-1.02216e-09
61815236	chr11:61815236:T:C	0.0202764	37.5479	0.375301
61815361	chr11:61815361:G:A	2.10338e-19	-7.39777e-10	-1.18407
61817159	chr11:61817159:A:G	6.62967e-19	-7.39777e-10	-0.03606
61818856	chr11:61818856:C:CT	0.0386917	38.0659	0.503504
61819414	chr11:61819414:C:T	1.60547e-19	-0.399572	-1.05463
61819610	chr11:61819610:C:T	1.73771e-19	-7.39777e-10	-1.37505
61820590	chr11:61820590:G:C	1.46688e-19	-7.39777e-10	-1.54448
61820833	chr11:61820833:A:G	0.121277	38.0023	1.70951
61822009	chr11:61822009:A:G	0.00393185	35.7272	0.555627
61822576	chr11:61822576:G:T	1.4673e-19	-7.39777e-10	-1.54419
61823166	chr11:61823166:C:T	2.34503e-19	-7.39777e-10	-1.07532
61823566	chr11:61823566:G:C	1.27358e-18	-7.39777e-10	0.6168
61823587	chr11:61823587:G:A	2.63121e-19	-0.960172	-1.02216e-09
61824639	chr11:61824639:G:T	1.79524e-19	-7.39777e-10	-1.34248
61824890	chr11:61824890:A:G	0.000853923	33.9792	0.776635
61825016	chr11:61825016:C:A	9.84909e-20	-1.94282	-1.02216e-09
61825533	chr11:61825533:A:G	0.00257017	35.3748	0.482872
61825744	chr11:61825744:T:A	2.30978e-19	-7.39777e-10	-1.09046
61825894	chr11:61825894:A:G	1.87653e-19	-7.39777e-10	-1.29819
61826039	chr11:61826039:C:T	2.34283e-19	-7.39777e-10	-1.07625
61826205	chr11:61826205:C:T	1.90519e-19	-7.39777e-10	-1.28303
61827448	chr11:61827448:CT:C	0.0918918	38.7306	0.703734
61828092	chr11:61828092:C:T	1.2593e-13	13.6836	-1.56514
61828314	chr11:61828314:G:A	2.34658e-19	-7.39777e-10	-1.07466
61828850	chr11:61828850:CA:C	0.00821212	35.8187	1.20065
61829161	chr11:61829161:C:T	3.5374e-05	32.9162	-1.3442
61829956	chr11:61829956:C:T	1.43698e-19	-7.39777e-10	-1.56507
61829989	chr11:61829989:T:C	1.0782e-19	-1.85232	-1.02216e-09
61830342	chr11:61830342:A:G	1.61351e-19	-7.39777e-10	-1.4492
61830500	chr11:61830500:A:G	0.0134827	37.0326	0.482549
61830816	chr11:61830816:C:T	3.31114e-11	18.1725	-0.48214
61830919	chr11:61830919:A:G	2.5097e-19	-1.00745	-1.02216e-09
61831875	chr11:61831875:G:A	1.34487e-13	13.7453	-1.56109
61832519	chr11:61832519:C:T	9.96383e-20	-1.93124	-1.02216e-09
61832855	chr11:61832855:G:A	4.08295e-11	18.4127	-0.512847
61832870	chr11:61832870:A:C	2.1224e-06	30.319	-1.56047
61833377	chr11:61833377:G:A	1.43826e-19	-7.39777e-10	-1.56418
61833730	chr11:61833730:G:A	1.99421e-19	-1.23737	-1.02216e-09
61833884	chr11:61833884:C:T	1.49585e-19	-7.39777e-10	-1.52492
61833906	chr11:61833906:C:T	9.44314e-15	9.70792	-0.179903
61833990	chr11:61833990:G:A	1.44387e-19	-7.39777e-10	-1.56029
61834013	chr11:61834013:C:T	1.6243e-19	-7.39777e-10	-1.44254
61834400	chr11:61834400:C:T	2.9342e-15	9.6044	-1.24524
61834436	chr11:61834436:A:G	2.53851e-15	9.46093	-1.24663
61834531	chr11:61834531:C:G	4.91665e-13	14.762	-1.28151
61834696	chr11:61834696:A:G	1.14804e-18	-7.39777e-10	0.513025
61835756	chr11:61835756:C:G	1.48099e-19	-7.39777e-10	-1.5349
61835765	chr11:61835765:C:T	1.8732e-12	12.7034	2.11468
61835886	chr11:61835886:A:T	2.00931e-12	12.7651	2.1232
61836038	chr11:61836038:C:A	3.66273e-05	33.1457	-1.53891
61836119	chr11:61836119:T:A	1.77243e-19	-7.39777e-10	-1.35526
61836312	chr11:61836312:G:A	6.77261e-19	-7.39777e-10	-0.0147281
61836350	chr11:61836350:G:A	1.70053e-19	-7.39777e-10	-1.39668
61837310	chr11:61837310:A:T	3.67413e-15	10.055	-1.47098
61837342	chr11:61837342:C:A	1.18819e-05	31.9627	-1.48168
61837495	chr11:61837495:C:T	6.54767e-15	10.6494	-1.4876
61837743	chr11:61837743:A:G	2.59508e-15	9.77024	-1.53389
61838027	chr11:61838027:T:A	5.96559e-06	31.3231	-1.53106
61838106	chr11:61838106:T:G	4.23295e-20	-1.60676	-1.18054
61838136	chr11:61838136:C:A	2.71412e-19	-0.929149	-1.02216e-09
61838141	chr11:61838141:C:T	1.28973e-13	13.697	-1.55466
61838307	chr11:61838307:CT:C	2.29719e-18	-7.39777e-10	1.20665
61838744	chr11:61838744:A:G	1.55744e-19	-7.39777e-10	-1.48457
61838803	chr11:61838803:C:T	1.54813e-19	-7.39777e-10	-1.49057
61839028	chr11:61839028:C:T	1.44854e-19	-1.55706	-1.02216e-09
61839170	chr11:61839170:A:G	1.47109e-05	32.2035	-1.50893
61839193	chr11:61839193:C:T	1.69363e-19	-7.39777e-10	-1.40074
61839461	chr11:61839461:T:A	1.63411e-19	-7.39777e-10	-1.43652
61839575	chr11:61839575:G:A	2.02883e-16	5.6876	-1.02216e-09
61839635	chr11:61839635:G:A	6.09229e-20	-1.24951	-1.17367
61839696	chr11:61839696:A:G	4.53127e-14	12.6553	-1.55895
61839821	chr11:61839821:C:T	5.6634e-19	-7.39777e-10	-0.193591
61839911	chr11:61839911:C:A	1.51289e-19	-7.39777e-10	-1.51359
61839985	chr11:61839985:G:A	1.91122e-19	-1.27988	-1.02216e-09
61840248	chr11:61840248:T:C	1.47168e-19	-7.39777e-10	-1.54121
61840265	chr11:61840265:A:G	1.71633e-19	-7.39777e-10	-1.38743
61841145	chr11:61841145:G:A	1.67199e-19	-7.39777e-10	-1.4136
61841661	chr11:61841661:T:C	1.44615e-19	-7.39777e-10	-1.55871
61841818	chr11:61841818:C:T	1.86186e-19	-7.39777e-10	-1.30604
61841976	chr11:61841976:A:G	1.14137e-19	-1.79539	-1.02216e-09
61842170	chr11:61842170:C:T	2.60637e-19	-7.39777e-10	-0.969656
61842236	chr11:61842236:C:G	9.87258e-20	-1.94044	-1.02216e-09
61842278	chr11:61842278:C:T	7.09361e-06	31.5303	-1.56513
61842371	chr11:61842371:G:A	1.74137e-19	-7.39777e-10	-1.37294
61843122	chr11:61843122:T:C	1.4521e-19	-7.39777e-10	-1.5546
61843278	chr11:61843278:G:A	5.51465e-06	31.2771	-1.56371
61843561	chr11:61843561:T:C	2.03298e-18	-0.14258	1.22706
61843744	chr11:61843744:C:T	9.29331e-15	10.1815	-0.669469
61844238	chr11:61844238:T:C	1.77059e-18	0.946284	-1.02216e-09
61844461	chr11:61844461:A:G	3.45783e-19	-7.39777e-10	-0.686974
61844564	chr11:61844564:A:G	1.48763e-19	-7.39777e-10	-1.53043
61845358	chr11:61845358:C:T	4.8105e-15	10.3395	-1.48593
61845665	chr11:61845665:C:T	4.76604e-20	-1.37679	-1.2919
61846019	chr11:61846019:T:C	1.72097e-19	-7.39777e-10	-1.38473
61846036	chr11:61846036:C:G	6.16945e-19	-7.39777e-10	-0.108005
61846369	chr11:61846369:A:G	3.01544e-20	-1.63329	-1.49317
61846551	chr11:61846551:C:T	2.8892e-20	-1.61543	-1.55379
61847123	chr11:61847123:G:A	1.74816e-14	11.2236	-1.0797
61847240	chr11:61847240:C:T	1.48274e-19	-7.39777e-10	-1.53373
61848037	chr11:61848037:G:T	1.49852e-19	-7.39777e-10	-1.52314
61848070	chr11:61848070:C:T	2.85772e-20	-1.62657	-1.5536
61848540	chr11:61848540:A:G	3.7222e-14	11.9777	-1.0781
61848597	chr11:61848597:A:G	2.84043e-20	-1.63145	-1.5548
61848850	chr11:61848850:A:G	1.00496e-19	-1.18549	-0.737174
61849505	chr11:61849505:G:C	9.15343e-16	7.57908	-0.384808
61849543	chr11:61849543:C:G	1.63321e-19	-0.526146	-0.910921
61849867	chr11:61849867:G:A	1.17387e-19	-1.1259	-0.641408
61849939	chr11:61849939:G:A	3.97758e-19	-7.39777e-10	-0.54694
61850281	chr11:61850281:T:C	1.76293e-19	-0.636473	-0.724167
61850540	chr11:61850540:C:T	4.75586e-14	11.3872	-0.242537
61850544	chr11:61850544:T:C	1.52273e-19	-0.740423	-0.766685
61851136	chr11:61851136:A:G	9.17939e-07	29.4158	-1.4954
61851359	chr11:61851359:T:C	8.00117e-14	12.434	-0.76907
61851709	chr11:61851709:T:C	2.00735e-19	-0.0898406	-1.14096
61851822	chr11:61851822:G:A	1.95021e-19	-0.445313	-0.814364
61852166	chr11:61852166:C:G	1.446e-19	-7.39777e-10	-1.55881
61852357	chr11:61852357:C:A	2.72054e-08	25.5163	-1.1147
61852421	chr11:61852421:C:T	1.21731e-15	9.0431	-1.56373
61852556	chr11:61852556:C:T	1.58047e-18	-7.39777e-10	0.832691
61852607	chr11:61852607:G:A	7.6365e-20	-2.19726	-1.02216e-09
61853722	chr11:61853722:G:A	7.52141e-09	24.6505	-1.53451
61853797	chr11:61853797:G:A	1.64593e-19	-7.39777e-10	-1.42931
61854084	chr11:61854084:G:C	9.6722e-08	27.116	-1.4459
61854139	chr11:61854139:A:G	2.18317e-20	-1.88427	-1.56515
61854719	chr11:61854719:A:G	7.67975e-19	-7.39777e-10	0.110972
61854755	chr11:61854755:T:C	7.06939e-08	26.3366	-0.980028
61854965	chr11:61854965:C:T	1.57227e-19	-7.39777e-10	-1.47509
61855011	chr11:61855011:A:G	1.76436e-19	-7.39777e-10	-1.35983
61855258	chr11:61855258:G:A	2.3118e-19	-7.39777e-10	-1.08959
61855496	chr11:61855496:G:A	9.46444e-19	-7.39777e-10	0.319926
61855565	chr11:61855565:A:C	5.91336e-19	-7.39777e-10	-0.150401
61855668	chr11:61855668:C:T	8.63554e-08	26.8528	-1.2961
61856321	chr11:61856321:G:A	7.1201e-14	11.74	-0.191796
61856511	chr11:61856511:C:T	2.63917e-19	-7.39777e-10	-0.95715
61856550	chr11:61856550:G:A	9.71146e-19	-7.39777e-10	0.345691
61856812	chr11:61856812:C:T	1.43931e-19	-7.39777e-10	-1.56345
61856942	chr11:61856942:T:C	1.73812e-19	-0.733091	-0.641722
61856978	chr11:61856978:A:C	1.53774e-19	-7.39777e-10	-1.4973
61857233	chr11:61857233:T:C	6.41096e-20	-0.933525	-1.43867
61857601	chr11:61857601:C:T	1.45513e-19	-7.39777e-10	-1.55252
61858536	chr11:61858536:T:C	1.70126e-19	-7.39777e-10	-1.39625
61858689	chr11:61858689:G:A	1.81653e-19	-7.39777e-10	-1.33069
61858695	chr11:61858695:C:T	7.86098e-19	-0.814784	0.94908
61858798	chr11:61858798:C:G	1.78164e-11	18.1589	-1.08834
61859384	chr11:61859384:A:C	3.94069e-19	-7.39777e-10	-0.556258
61859449	chr11:61859449:G:T	2.1351e-14	11.7297	-1.38583
61859501	chr11:61859501:G:T	2.13613e-14	11.9069	-1.5626
61859553	chr11:61859553:C:G	3.15953e-19	-7.39777e-10	-0.777193
61859712	chr11:61859712:C:T	1.50358e-19	-7.39777e-10	-1.51977
61859731	chr11:61859731:T:C	1.66408e-20	-2.18045	-1.54048
61859732	chr11:61859732:AT:A	1.67118e-20	-2.17783	-1.53884
61859814	chr11:61859814:G:A	2.96621e-19	-7.39777e-10	-0.840331
61859883	chr11:61859883:G:A	3.05396e-19	-7.39777e-10	-0.811177
61860012	chr11:61860012:A:G	2.49653e-14	11.8545	-1.35434
61860339	chr11:61860339:T:C	1.03421e-14	11.1515	-1.53256
61860361	chr11:61860361:A:G	2.42752e-14	12.0277	-1.55548
61860409	chr11:61860409:T:C	3.41968e-14	12.2093	-1.39439
61860488	chr11:61860488:C:T	1.88302e-19	-7.39777e-10	-1.29474
61860793	chr11:61860793:A:G	7.62525e-19	-7.39777e-10	0.10385
61860794	chr11:61860794:C:G	2.49935e-14	12.0576	-1.55628
61860818	chr11:61860818:G:C	7.56674e-19	-1.08636	1.18251
61861020	chr11:61861020:G:A	1.38333e-14	11.4354	-1.52564
61861130	chr11:61861130:G:A	1.77942e-19	-7.39777e-10	-1.35133
61861143	chr11:61861143:A:G	1.62964e-19	-7.39777e-10	-1.43925
61861211	chr11:61861211:G:A	1.46069e-19	-7.39777e-10	-1.54871
61861443	chr11:61861443:T:C	2.169e-15	9.60681	-1.54981
61861492	chr11:61861492:T:A	6.72846e-15	10.7406	-1.55158
61861649	chr11:61861649:C:T	7.61631e-19	-7.39777e-10	0.102677
61861650	chr11:61861650:G:A	6.47169e-15	10.6977	-1.5475
61861664	chr11:61861664:T:A	1.53451e-19	-7.39777e-10	-1.49941
61861694	chr11:61861694:A:G	7.13604e-15	10.7568	-1.50894
61862036	chr11:61862036:G:C	1.53083e-19	-7.39777e-10	-1.5018
61862194	chr11:61862194:A:G	1.89751e-15	9.14306	-1.21979
61862275	chr11:61862275:A:G	2.15792e-18	2.70597	-1.56185
61862384	chr11:61862384:C:T	3.19325e-19	-7.39777e-10	-0.766576
61862632	chr11:61862632:G:A	2.41159e-18	2.63017	-1.37491
61862661	chr11:61862661:T:C	1.93726e-19	-7.39777e-10	-1.26634
61862691	chr11:61862691:C:T	1.5635e-19	-7.39777e-10	-1.48069
61862814	chr11:61862814:C:T	1.54992e-19	-7.39777e-10	-1.48941
61862861	chr11:61862861:C:T	1.79518e-18	-7.39777e-10	0.960076
61862912	chr11:61862912:G:A	4.72163e-19	-7.39777e-10	-0.375462
61863162	chr11:61863162:T:C	1.61171e-19	-7.39777e-10	-1.45032
61863497	chr11:61863497:T:C	1.58573e-19	-7.39777e-10	-1.46657
61863529	chr11:61863529:G:A	1.53112e-19	-7.39777e-10	-1.50162
61863597	chr11:61863597:T:A	1.7145e-19	-7.39777e-10	-1.38849
61863859	chr11:61863859:A:G	5.22462e-20	-1.05963	-1.51719
61863905	chr11:61863905:G:A	1.71483e-19	-7.39777e-10	-1.3883
61863915	chr11:61863915:G:A	1.71795e-19	-7.39777e-10	-1.38648
61863982	chr11:61863982:T:G	5.70138e-20	-0.970769	-1.51872
61864029	chr11:61864029:C:T	1.75504e-19	-7.39777e-10	-1.36512
61864038	chr11:61864038:A:T	1.43701e-19	-7.39777e-10	-1.56505
61864049	chr11:61864049:G:A	3.73318e-19	-0.610354	-1.02216e-09
61864076	chr11:61864076:C:T	1.49068e-19	-7.39777e-10	-1.52838
61864170	chr11:61864170:T:C	1.74184e-19	-7.39777e-10	-1.37267
61864295	chr11:61864295:C:T	1.66635e-19	-7.39777e-10	-1.41698
61864305	chr11:61864305:G:T	1.71483e-19	-7.39777e-10	-1.3883
61864455	chr11:61864455:G:A	4.41645e-18	3.09258	-1.23228
61864491	chr11:61864491:T:A	1.71483e-19	-7.39777e-10	-1.3883
61864838	chr11:61864838:A:G	2.90068e-19	-7.39777e-10	-0.862671
61865441	chr11:61865441:G:A	2.03347e-19	-7.39777e-10	-1.21787
61865710	chr11:61865710:C:T	3.26985e-19	-1.16055	0.41768
61866086	chr11:61866086:G:A	1.54836e-19	-7.39777e-10	-1.49042
61866116	chr11:61866116:A:G	1.70859e-19	-7.39777e-10	-1.39195
61866248	chr11:61866248:G:A	1.55183e-19	-7.39777e-10	-1.48818
61866298	chr11:61866298:C:T	2.55907e-18	1.55568	-0.241069
61866475	chr11:61866475:C:T	6.26101e-18	1.62714	0.582167
61866957	chr11:61866957:C:A	1.49086e-19	-7.39777e-10	-1.52826
61867080	chr11:61867080:C:G	1.43819e-19	-7.39777e-10	-1.56423
61867728	chr11:61867728:T:C	5.45544e-18	2.35955	-0.287966
61867822	chr11:61867822:G:A	5.25984e-15	10.4935	-1.55069
61868217	chr11:61868217:C:T	8.16094e-18	2.38464	0.0896896
61868342	chr11:61868342:A:G	9.43822e-18	2.45522	0.164521
61868414	chr11:61868414:C:T	1.43917e-19	-7.39777e-10	-1.56355
61868520	chr11:61868520:G:A	7.12165e-18	2.35006	-0.0119465
61868734	chr11:61868734:A:G	1.65189e-19	-7.39777e-10	-1.4257
61869088	chr11:61869088:G:A	1.74712e-18	-7.39777e-10	0.932937
61869192	chr11:61869192:G:A	1.34682e-19	-1.62987	-1.02216e-09
61869491	chr11:61869491:C:A	1.61056e-19	-1.45103	-1.02216e-09
61869585	chr11:61869585:G:A	4.65295e-15	10.3642	-1.54393
61869632	chr11:61869632:A:C	1.68857e-19	-7.39777e-10	-1.40373
61869877	chr11:61869877:C:T	1.16144e-17	2.41522	0.411996
61869994	chr11:61869994:G:A	6.68996e-18	3.78409	-1.50851
61870076	chr11:61870076:G:A	1.44045e-19	-7.39777e-10	-1.56266
61870091	chr11:61870091:C:T	1.88686e-19	-7.39777e-10	-1.2927
61870115	chr11:61870115:T:C	2.10453e-18	2.68422	-1.56516
61870169	chr11:61870169:C:T	1.75771e-19	-7.39777e-10	-1.36361
61870209	chr11:61870209:G:T	1.75771e-19	-7.39777e-10	-1.36361
61870238	chr11:61870238:CA:C	2.89973e-19	-1.29477	0.431776
61870313	chr11:61870313:T:C	1.63026e-19	-7.39777e-10	-1.43888
61870839	chr11:61870839:T:C	1.75913e-19	-7.39777e-10	-1.3628
61870948	chr11:61870948:G:A	4.13916e-19	-0.957579	0.450456
61871112	chr11:61871112:AG:A	1.75366e-19	-7.39777e-10	-1.36591
61871179	chr11:61871179:G:A	1.67675e-19	-7.39777e-10	-1.41076
61871886	chr11:61871886:C:T	4.29461e-17	3.87755	0.257361
61872016	chr11:61872016:T:C	2.51975e-16	7.46541	-1.56111
61872101	chr11:61872101:G:A	3.87227e-13	14.7591	-1.5174
61872233	chr11:61872233:C:T	2.23222e-18	1.18815	-0.0101809
61872493	chr11:61872493:C:T	1.47016e-19	-7.39777e-10	-1.54224
61872726	chr11:61872726:G:A	5.72737e-18	1.80098	0.319246
61872907	chr11:61872907:G:A	2.78628e-12	16.4642	-1.24901
61873049	chr11:61873049:G:A	3.32826e-19	0.821257	-1.54642
61873739	chr11:61873739:A:G	6.8413e-19	-7.39777e-10	-0.00463727
61873924	chr11:61873924:C:T	2.29125e-20	-1.87439	-1.52671
61874245	chr11:61874245:T:G	2.62382e-19	-7.39777e-10	-0.962983
61874464	chr11:61874464:T:C	3.05736e-19	-7.39777e-10	-0.810064
61874622	chr11:61874622:G:C	1.71889e-19	-7.39777e-10	-1.38594
61875072	chr11:61875072:G:A	1.63767e-19	-7.39777e-10	-1.43434
61875181	chr11:61875181:T:C	1.43919e-19	-7.39777e-10	-1.56354
61875291	chr11:61875291:C:T	2.08198e-18	2.4379	-1.32961
61875347	chr11:61875347:T:C	1.48451e-19	-7.39777e-10	-1.53253
61875394	chr11:61875394:T:G	1.52097e-18	2.35809	-1.56377
61875397	chr11:61875397:T:G	1.54546e-19	-7.39777e-10	-1.49229
61875401	chr11:61875401:T:G	2.55692e-19	-7.39777e-10	-0.988812
61875540	chr11:61875540:A:G	2.57271e-19	-7.39777e-10	-0.982656
61875571	chr11:61875571:T:C	6.55684e-19	-7.39777e-10	-0.0471067
61876205	chr11:61876205:C:T	5.65741e-19	-7.39777e-10	-0.19465
61876339	chr11:61876339:GC:G	5.79411e-19	-7.39777e-10	-0.170773
61876380	chr11:61876380:G:A	2.30278e-19	-7.39777e-10	-1.0935
61876762	chr11:61876762:T:C	2.9577e-19	-7.39777e-10	-0.843203
61877172	chr11:61877172:C:T	1.60907e-19	-7.39777e-10	-1.45196
61877710	chr11:61877710:GC:G	1.62338e-19	-7.39777e-10	-1.44311
61877867	chr11:61877867:C:T	7.27056e-19	-7.39777e-10	0.0562187
61878941	chr11:61878941:C:T	1.61973e-19	-7.39777e-10	-1.44535
61878943	chr11:61878943:G:A	1.43717e-19	-7.39777e-10	-1.56494
61878945	chr11:61878945:G:A	3.80564e-19	-7.39777e-10	-0.591132
61879527	chr11:61879527:C:T	1.43836e-19	-7.39777e-10	-1.56411
61879816	chr11:61879816:G:A	2.63919e-20	-2.21445	-1.04527
61879910	chr11:61879910:G:A	1.54046e-18	-7.39777e-10	0.807051
61880661	chr11:61880661:G:A	1.46964e-18	-7.39777e-10	0.759988
61880994	chr11:61880994:G:A	2.37209e-19	-7.39777e-10	-1.06384
61881042	chr11:61881042:T:C	7.57109e-20	-2.20586	-1.02216e-09
61881177	chr11:61881177:AAATG:A	3.82046e-18	2.91668	-1.20134
61881193	chr11:61881193:A:G	3.00275e-19	-7.39777e-10	-0.828085
61881739	chr11:61881739:C:T	4.94113e-20	-1.72895	-0.903655
61882121	chr11:61882121:T:G	1.46834e-19	-7.39777e-10	-1.54348
61882271	chr11:61882271:C:T	2.25406e-19	-7.39777e-10	-1.11488
61883048	chr11:61883048:G:A	7.78941e-19	0.838092	-0.712942
61883151	chr11:61883151:C:G	3.28553e-19	-7.39777e-10	-0.738086
61883275	chr11:61883275:G:A	2.46522e-15	9.17358	-0.988574
61883654	chr11:61883654:C:T	1.44377e-19	-7.39777e-10	-1.56036
61883699	chr11:61883699:T:C	1.77814e-19	-7.39777e-10	-1.35205
61883868	chr11:61883868:C:T	1.48379e-19	-7.39777e-10	-1.53301
61884204	chr11:61884204:C:T	1.814e-19	-7.39777e-10	-1.33208
61884217	chr11:61884217:G:C	3.68064e-19	-7.39777e-10	-0.624528
61884556	chr11:61884556:G:A	1.64631e-19	-7.39777e-10	-1.42908
61884731	chr11:61884731:G:C	1.44209e-19	-7.39777e-10	-1.56152
61884917	chr11:61884917:C:T	1.43704e-19	-7.39777e-10	-1.56503
61885692	chr11:61885692:C:T	2.00124e-20	-2.05783	-1.47861
61885768	chr11:61885768:G:A	1.515e-19	-7.39777e-10	-1.5122
61887833	chr11:61887833:A:G	3.97611e-17	5.5735	-1.51564
61888618	chr11:61888618:T:C	5.53662e-19	-7.39777e-10	-0.216231
61888710	chr11:61888710:C:A	2.91958e-17	5.27157	-1.52258
61888782	chr11:61888782:T:TC	2.57191e-17	5.17917	-1.55696
61889106	chr11:61889106:A:T	1.5573e-19	-7.39777e-10	-1.48466
61889113	chr11:61889113:T:C	1.98443e-17	4.89086	-1.52797
61889405	chr11:61889405:G:A	2.74359e-19	-7.39777e-10	-0.918348
61889516	chr11:61889516:G:A	1.61961e-19	-7.39777e-10	-1.44543
61889523	chr11:61889523:C:T	1.35691e-14	11.1748	-1.28433
61889578	chr11:61889578:C:T	3.31697e-17	5.40403	-1.52742
61889638	chr11:61889638:C:T	1.65826e-14	11.326	-1.23489
61889723	chr11:61889723:T:G	1.48128e-19	-7.39777e-10	-1.53471
61889929	chr11:61889929:A:C	3.00355e-17	5.31131	-1.53396
61889981	chr11:61889981:G:A	2.64647e-19	-7.39777e-10	-0.954389
61890004	chr11:61890004:C:T	1.4482e-19	-7.39777e-10	-1.55729
61890194	chr11:61890194:G:A	2.82701e-15	9.88396	-1.56201
61890366	chr11:61890366:G:A	3.46238e-17	5.45199	-1.53248
61890627	chr11:61890627:G:A	2.63518e-19	-7.39777e-10	-0.958665
61890685	chr11:61890685:G:A	1.66987e-19	-7.39777e-10	-1.41487
61890750	chr11:61890750:AG:A	1.45274e-19	-7.39777e-10	-1.55416
61890871	chr11:61890871:C:A	1.68258e-19	-7.39777e-10	-1.40729
61891157	chr11:61891157:T:C	8.10085e-17	5.90126	-1.13174
61891328	chr11:61891328:C:T	1.93616e-15	9.00657	-1.06313
61891840	chr11:61891840:C:T	1.46636e-19	-7.39777e-10	-1.54484
61892423	chr11:61892423:G:A	1.45313e-19	-7.39777e-10	-1.5539
61892477	chr11:61892477:G:C	1.43835e-19	-7.39777e-10	-1.56412
61892568	chr11:61892568:A:G	1.49716e-19	-7.39777e-10	-1.52405
61892712	chr11:61892712:G:A	1.4604e-19	-7.39777e-10	-1.5489
61893107	chr11:61893107:G:C	1.43687e-19	-7.39777e-10	-1.56515
61893156	chr11:61893156:T:C	1.49024e-19	-7.39777e-10	-1.52868
61893222	chr11:61893222:A:AATCCAGCCC	1.43711e-19	-7.39777e-10	-1.56498
61893232	chr11:61893232:A:G	2.21236e-20	-1.97861	-1.45753
61893441	chr11:61893441:A:G	1.51263e-19	-7.39777e-10	-1.51377
61893465	chr11:61893465:T:C	1.43735e-19	-7.39777e-10	-1.56481
61893566	chr11:61893566:G:C	1.43735e-19	-7.39777e-10	-1.56481
61893641	chr11:61893641:T:C	1.73151e-20	-2.13663	-1.54458
61893741	chr11:61893741:A:G	1.4374e-19	-7.39777e-10	-1.56478
61894005	chr11:61894005:G:A	1.4369e-19	-7.39777e-10	-1.56512
61894277	chr11:61894277:A:G	1.43743e-19	-7.39777e-10	-1.56476
61894440	chr11:61894440:A:G	1.43776e-19	-7.39777e-10	-1.56453
61894533	chr11:61894533:A:G	1.43712e-19	-7.39777e-10	-1.56498
61894610	chr11:61894610:A:G	1.4372e-19	-7.39777e-10	-1.56492
61894738	chr11:61894738:T:C	1.4375e-19	-7.39777e-10	-1.56471
61894751	chr11:61894751:G:A	1.43754e-19	-7.39777e-10	-1.56468
61894823	chr11:61894823:GC:G	1.44554e-19	-7.39777e-10	-1.55913
61894976	chr11:61894976:C:T	1.43831e-19	-1.56414	-1.02216e-09
61895189	chr11:61895189:T:G	5.08997e-19	0.7648	-1.06514
61895275	chr11:61895275:C:T	1.43777e-19	-7.39777e-10	-1.56452
61895308	chr11:61895308:G:A	2.18302e-20	-1.92384	-1.52565
61896163	chr11:61896163:T:C	1.43839e-19	-7.39777e-10	-1.56409
61896219	chr11:61896219:G:A	2.60947e-18	2.66254	-1.32842
61896279	chr11:61896279:C:T	1.61945e-19	-7.39777e-10	-1.44553
61896385	chr11:61896385:C:T	1.43759e-19	-7.39777e-10	-1.56465
61896422	chr11:61896422:G:A	1.43759e-19	-7.39777e-10	-1.56465
61896763	chr11:61896763:C:A	1.60385e-19	-7.39777e-10	-1.45521
61896889	chr11:61896889:A:C	1.96918e-19	-7.39777e-10	-1.25
61897285	chr11:61897285:G:A	5.52841e-19	1.17934	-1.39705
61897336	chr11:61897336:C:T	2.46543e-19	-7.39777e-10	-1.02525
61897520	chr11:61897520:T:C	6.0724e-20	-0.86162	-1.56483
61898945	chr11:61898945:G:A	2.19147e-19	-7.39777e-10	-1.14304
61899230	chr11:61899230:G:A	1.47832e-19	-7.39777e-10	-1.53671
61899265	chr11:61899265:G:A	1.52349e-19	-1.50661	-1.02216e-09
61899652	chr11:61899652:G:A	1.44416e-19	-7.39777e-10	-1.56009
61899884	chr11:61899884:C:T	5.23852e-19	-7.39777e-10	-0.271577
61900407	chr11:61900407:C:T	5.54988e-19	1.1642	-1.37804
61900535	chr11:61900535:G:GGGA	1.43772e-19	-7.39777e-10	-1.56456
61900645	chr11:61900645:G:C	7.27584e-19	-7.39777e-10	0.0569439
61901911	chr11:61901911:C:A	1.46737e-19	-7.39777e-10	-1.54414
61902099	chr11:61902099:A:G	1.44105e-19	-7.39777e-10	-1.56224
61902139	chr11:61902139:A:G	1.55631e-19	-7.39777e-10	-1.4853
61902474	chr11:61902474:G:A	1.08498e-17	2.75912	-1.02216e-09
61902565	chr11:61902565:C:T	2.33536e-18	2.56926	-1.34612
61902966	chr11:61902966:G:C	1.43834e-19	-7.39777e-10	-1.56413
61902987	chr11:61902987:AC:A	1.72356e-20	-2.15815	-1.52766
61903174	chr11:61903174:A:G	1.0833e-19	-1.8476	-1.02216e-09
61903246	chr11:61903246:T:G	1.46136e-19	-7.39777e-10	-1.54825
61903273	chr11:61903273:C:T	5.32596e-20	-2.12134	-0.43627
61903684	chr11:61903684:C:T	2.01493e-18	2.53711	-1.46156
61904484	chr11:61904484:A:G	6.69285e-20	-0.806817	-1.52234
61904675	chr11:61904675:A:C	2.98422e-20	-2.21112	-0.925746
61904763	chr11:61904763:T:C	2.42979e-19	0.28206	-1.32187
61904793	chr11:61904793:T:C	4.16292e-19	1.05727	-1.55867
61905157	chr11:61905157:G:T	1.65651e-19	-7.39777e-10	-1.4229
61905173	chr11:61905173:G:C	1.35138e-18	0.991901	-0.315805
61905239	chr11:61905239:A:G	1.5754e-19	-7.39777e-10	-1.4731
61905671	chr11:61905671:TC:T	6.71582e-18	2.28962	-0.0101802
61906340	chr11:61906340:A:G	3.09855e-19	-7.39777e-10	-0.796681
61906610	chr11:61906610:G:A	2.06013e-19	-7.39777e-10	-1.20484
61906646	chr11:61906646:C:T	1.35915e-18	2.07594	-1.39411
61906745	chr11:61906745:C:T	1.43686e-19	-7.39777e-10	-1.56515
61906805	chr11:61906805:G:A	2.00333e-19	-7.39777e-10	-1.2328
61906826	chr11:61906826:G:A	8.94619e-20	-2.03897	-1.02216e-09
61906882	chr11:61906882:G:A	1.57847e-19	-7.39777e-10	-1.47116
61907821	chr11:61907821:A:G	1.53209e-19	-7.39777e-10	-1.50098
61908172	chr11:61908172:T:C	1.43738e-19	-0.963358	-0.601437
61908242	chr11:61908242:T:C	2.55392e-20	-1.81363	-1.47894
61908717	chr11:61908717:A:G	2.13828e-19	-7.39777e-10	-1.16761
61909033	chr11:61909033:C:T	4.837e-19	-0.351321	-1.02216e-09
61909182	chr11:61909182:A:G	3.12323e-20	-1.56088	-1.53045
61909425	chr11:61909425:C:T	2.99511e-20	-1.60331	-1.5299
61909726	chr11:61909726:C:T	1.58086e-19	-7.39777e-10	-1.46965
61909963	chr11:61909963:C:T	2.45416e-19	-7.39777e-10	-1.02983
61910202	chr11:61910202:G:C	1.44034e-19	-7.39777e-10	-1.56273
61910665	chr11:61910665:T:TGGGTCCC	7.58137e-20	-2.20451	-1.02216e-09
61911104	chr11:61911104:T:G	5.88863e-18	2.63573	-0.487741
61911282	chr11:61911282:C:G	2.58278e-19	0.302947	-1.28169
61911874	chr11:61911874:C:T	8.28663e-19	0.187028	-1.02216e-09
61912489	chr11:61912489:C:T	2.37038e-20	-1.93607	-1.43108
61913197	chr11:61913197:C:T	1.45419e-19	-7.39777e-10	-1.55317
61913398	chr11:61913398:T:C	2.38878e-20	-1.83995	-1.51946
61913650	chr11:61913650:C:T	8.09466e-19	-7.39777e-10	0.163589
61913875	chr11:61913875:C:T	2.22878e-19	-7.39777e-10	-1.12616
61914414	chr11:61914414:C:T	2.40897e-19	-7.39777e-10	-1.04841
61914730	chr11:61914730:A:T	1.50351e-19	-7.39777e-10	-1.51981
61914834	chr11:61914834:A:G	1.63561e-19	-7.39777e-10	-1.4356
61914887	chr11:61914887:T:G	1.43811e-19	-7.39777e-10	-1.56428
61915852	chr11:61915852:A:G	2.21976e-19	-7.39777e-10	-1.13022
61915920	chr11:61915920:C:A	5.15101e-20	-1.35289	-1.23812
61917158	chr11:61917158:A:T	3.18739e-19	-7.39777e-10	-0.768412
61917497	chr11:61917497:G:A	1.72683e-19	-0.144064	-1.23726
61917719	chr11:61917719:C:G	2.03308e-19	-7.39777e-10	-1.21806
61918230	chr11:61918230:C:T	1.58458e-19	-7.39777e-10	-1.46729
61918318	chr11:61918318:C:G	2.50162e-20	-1.82574	-1.48752
61918491	chr11:61918491:T:C	2.9718e-19	-7.39777e-10	-0.838448
61918517	chr11:61918517:T:C	1.37633e-19	-0.0687524	-1.53944
61918682	chr11:61918682:C:T	6.54106e-19	-7.39777e-10	-0.0495162
61918789	chr11:61918789:C:T	1.55828e-19	-7.39777e-10	-1.48403
61918864	chr11:61918864:G:A	1.53617e-19	0.0284169	-1.52674
61919141	chr11:61919141:C:T	1.57239e-19	-7.39777e-10	-1.47502
61919561	chr11:61919561:A:G	1.29202e-19	-0.126781	-1.54463
61919658	chr11:61919658:A:G	3.78541e-19	-0.59646	-1.02216e-09
61919982	chr11:61919982:G:A	6.10698e-20	-1.11477	-1.306
61920202	chr11:61920202:G:A	7.90795e-20	-1.02936	-1.13297
61920221	chr11:61920221:T:C	1.43807e-19	-1.56431	-1.02216e-09
61920301	chr11:61920301:C:A	1.69752e-19	-7.39777e-10	-1.39844
61920703	chr11:61920703:G:C	1.59182e-19	-7.39777e-10	-1.46274
61920798	chr11:61920798:C:CTGTAATCTCA	1.92168e-19	-7.39777e-10	-1.27442
61920884	chr11:61920884:T:C	8.42261e-20	-0.998712	-1.10057
61921571	chr11:61921571:T:C	1.59182e-19	-7.39777e-10	-1.46274
61921652	chr11:61921652:G:A	1.46956e-19	-7.39777e-10	-1.54265
61921746	chr11:61921746:C:T	1.47267e-19	-7.39777e-10	-1.54054
61921762	chr11:61921762:C:A	1.88109e-19	-7.39777e-10	-1.29576
61921807	chr11:61921807:G:A	1.65141e-19	-7.39777e-10	-1.42599
61921940	chr11:61921940:G:A	9.56176e-20	-1.97243	-1.02216e-09
61922025	chr11:61922025:A:T	1.4656e-19	-7.39777e-10	-1.54535
61922259	chr11:61922259:G:A	4.86287e-20	-1.19323	-1.45534
61922606	chr11:61922606:TG:T	9.41341e-20	-0.462069	-1.526
61922631	chr11:61922631:G:A	1.46646e-19	-7.39777e-10	-1.54476
61922702	chr11:61922702:C:G	1.46956e-19	-7.39777e-10	-1.54265
61922711	chr11:61922711:G:A	7.85613e-19	0.133679	-1.02216e-09
61922933	chr11:61922933:T:G	1.1313e-19	-0.634265	-1.16998
61922948	chr11:61922948:T:C	1.68941e-20	-2.1804	-1.52542
61923235	chr11:61923235:G:A	1.00087e-19	-0.40345	-1.5233
61923717	chr11:61923717:C:G	1.45389e-19	-7.39777e-10	-1.55337
61924179	chr11:61924179:C:T	1.43978e-19	-7.39777e-10	-1.56313
61924416	chr11:61924416:G:C	2.39949e-19	-7.39777e-10	-1.05236
61924658	chr11:61924658:T:C	2.40473e-19	-0.182571	-0.867607
61924768	chr11:61924768:C:T	1.48394e-19	-7.39777e-10	-1.53292
61924869	chr11:61924869:C:T	4.77876e-20	-2.20711	-0.458908
61925033	chr11:61925033:G:A	2.60037e-19	-7.39777e-10	-0.971963
61925416	chr11:61925416:T:C	5.68225e-19	-7.39777e-10	-0.190267
61925821	chr11:61925821:T:A	3.8647e-19	-7.39777e-10	-0.575731
61926212	chr11:61926212:C:T	1.99026e-20	-2.16298	-1.37895
61926213	chr11:61926213:G:A	1.77995e-20	-2.14195	-1.51166
61926593	chr11:61926593:G:A	1.86413e-19	-7.39777e-10	-1.30482
61926648	chr11:61926648:G:T	1.44759e-19	-7.39777e-10	-1.55772
61926794	chr11:61926794:C:T	1.58679e-19	-7.39777e-10	-1.4659
61927091	chr11:61927091:G:A	2.04041e-19	-0.2223	-0.992165
61928049	chr11:61928049:C:T	1.72444e-19	-7.39777e-10	-1.38271
61928086	chr11:61928086:G:A	2.27361e-19	-7.39777e-10	-1.10625
61928531	chr11:61928531:A:T	1.48291e-19	-7.39777e-10	-1.53361
61928814	chr11:61928814:T:C	1.45232e-19	-7.39777e-10	-1.55445
61928862	chr11:61928862:G:A	1.87979e-19	-0.418258	-0.878196
61929203	chr11:61929203:A:G	1.66144e-19	-0.302414	-1.11751
61929413	chr11:61929413:A:G	1.22598e-19	-0.365534	-1.35834
61929451	chr11:61929451:CT:C	6.28277e-20	-1.15135	-1.24104
61929739	chr11:61929739:C:A	6.42663e-20	-0.888323	-1.48143
61930186	chr11:61930186:A:G	9.71908e-20	-1.49526	-0.460851
61930432	chr11:61930432:G:A	6.15588e-20	-1.64716	-0.765633
61930500	chr11:61930500:G:A	1.88928e-19	-1.29142	-1.02216e-09
61930505	chr11:61930505:A:G	2.15848e-19	-7.39777e-10	-1.15821
61930523	chr11:61930523:A:T	1.56409e-19	-7.39777e-10	-1.48031
61930599	chr11:61930599:G:C	1.75613e-19	-7.39777e-10	-1.3645
61931016	chr11:61931016:C:G	3.79691e-20	-1.49867	-1.39734
61931326	chr11:61931326:C:G	1.44798e-19	-7.39777e-10	-1.55744
61931432	chr11:61931432:G:A	2.17031e-19	-7.39777e-10	-1.15274
61931583	chr11:61931583:G:A	3.75264e-19	-0.315175	-0.289981
61931905	chr11:61931905:G:A	2.25064e-19	-7.39777e-10	-1.1164
61932001	chr11:61932001:A:C	5.32913e-19	-7.39777e-10	-0.254426
61932439	chr11:61932439:A:AT	1.70222e-19	-7.39777e-10	-1.39568
61932547	chr11:61932547:C:T	1.5675e-19	-1.47813	-1.02216e-09
61932983	chr11:61932983:C:T	1.90127e-20	-2.06285	-1.52482
61933347	chr11:61933347:A:G	5.07782e-20	-1.84319	-0.762131
61933461	chr11:61933461:G:C	7.62783e-20	-0.693637	-1.50476
61933661	chr11:61933661:C:T	1.6261e-19	-7.39777e-10	-1.44143
61933856	chr11:61933856:A:T	5.63713e-20	-1.78528	-0.715547
61933994	chr11:61933994:T:C	1.61059e-19	-7.39777e-10	-1.45101
61934187	chr11:61934187:A:C	1.71531e-19	-7.39777e-10	-1.38802
61934995	chr11:61934995:C:G	1.74523e-19	-1.37073	-1.02216e-09
61935111	chr11:61935111:A:C	1.59097e-19	-7.39777e-10	-1.46327
61935131	chr11:61935131:C:T	4.06257e-19	-0.220876	-0.304923
61935424	chr11:61935424:AAAAAAAAAAAAAAAG:A	1.05703e-19	-0.510196	-1.36195
61935512	chr11:61935512:T:G	1.59639e-19	-7.39777e-10	-1.45987
61935640	chr11:61935640:G:A	1.43924e-19	-7.39777e-10	-1.5635
61936031	chr11:61936031:G:A	1.55854e-19	-7.39777e-10	-1.48387
61936284	chr11:61936284:T:C	1.90195e-20	-2.06474	-1.52258
61936432	chr11:61936432:C:T	3.24733e-20	-1.71969	-1.33268
61936862	chr11:61936862:A:G	9.43971e-20	-0.598458	-1.38682
61937735	chr11:61937735:G:A	5.12206e-20	-1.12292	-1.47372
61938021	chr11:61938021:C:A	3.03442e-20	-1.99475	-1.12543
61938160	chr11:61938160:G:A	5.21721e-20	-2.19281	-0.385424
61938644	chr11:61938644:G:A	7.46892e-20	-0.68024	-1.53921
61938866	chr11:61938866:C:T	3.0271e-20	-1.69746	-1.42513
61939573	chr11:61939573:A:G	2.27365e-19	-7.39777e-10	-1.10623
61939959	chr11:61939959:A:G	4.26011e-19	-7.39777e-10	-0.478321
61940173	chr11:61940173:A:G	8.60039e-20	-0.617574	-1.46082
61940557	chr11:61940557:C:T	1.5245e-19	-7.39777e-10	-1.50595
61940688	chr11:61940688:C:T	2.45354e-20	-1.90563	-1.42703
61941135	chr11:61941135:C:T	1.43896e-19	-7.39777e-10	-1.56369
61941684	chr11:61941684:G:A	1.47014e-19	-7.39777e-10	-1.54226
61942374	chr11:61942374:T:G	1.46618e-19	-1.54495	-1.02216e-09
61942794	chr11:61942794:G:A	3.03286e-19	-7.39777e-10	-0.818109
61942859	chr11:61942859:A:G	1.40617e-19	-1.58674	-1.02216e-09
61943066	chr11:61943066:A:C	4.70474e-20	-1.29626	-1.38537
61943075	chr11:61943075:G:A	1.7205e-19	-1.385	-1.02216e-09
61943184	chr11:61943184:C:T	3.14957e-20	-1.79579	-1.28714
61943236	chr11:61943236:G:A	1.76555e-18	-7.39777e-10	0.943434
61943350	chr11:61943350:A:G	4.72438e-20	-1.39713	-1.28033
61943400	chr11:61943400:C:T	1.00706e-19	-0.540223	-1.38035
61943462	chr11:61943462:T:C	1.62936e-19	-7.39777e-10	-1.43943
61944003	chr11:61944003:T:G	2.14775e-19	-7.39777e-10	-1.1632
61944149	chr11:61944149:C:T	8.20543e-20	-0.732564	-1.39284
61944727	chr11:61944727:G:A	1.63329e-20	-2.17897	-1.56063
61944770	chr11:61944770:C:T	6.67938e-19	-7.39777e-10	-0.0285898
61945128	chr11:61945128:T:C	1.99065e-19	-7.39777e-10	-1.23915
61945174	chr11:61945174:T:C	4.23927e-19	-0.483225	-1.02216e-09
61945404	chr11:61945404:G:A	1.45815e-19	-7.39777e-10	-1.55045
61946023	chr11:61946023:G:C	1.00373e-18	0.37869	-1.02216e-09
61946118	chr11:61946118:A:G	1.18459e-18	-7.39777e-10	0.544364
61946560	chr11:61946560:A:G	2.13665e-20	-2.21572	-1.25524
61947767	chr11:61947767:C:T	1.63786e-19	-7.39777e-10	-1.43422
61948177	chr11:61948177:G:A	1.44084e-19	-7.39777e-10	-1.56239
61948885	chr11:61948885:G:A	1.05334e-19	-0.334518	-1.54113
61948923	chr11:61948923:C:G	1.03036e-18	1.63801	-1.23314
61949659	chr11:61949659:C:T	1.83157e-18	-7.39777e-10	0.980145
61950135	chr11:61950135:C:T	2.57444e-19	-7.39777e-10	-0.981983
61950243	chr11:61950243:T:C	7.53766e-19	1.32119	-1.22889
61950564	chr11:61950564:G:A	7.2746e-19	1.2876	-1.23082
61950701	chr11:61950701:G:A	1.03229e-19	-1.89584	-1.02216e-09
61950756	chr11:61950756:T:C	1.8207e-19	-7.39777e-10	-1.32839
61951598	chr11:61951598:T:C	1.93634e-19	-7.39777e-10	-1.26681
61951915	chr11:61951915:T:C	8.23356e-19	1.28558	-1.10498
61952532	chr11:61952532:T:C	1.5399e-19	-7.39777e-10	-1.4959
61953036	chr11:61953036:G:A	1.98576e-19	-7.39777e-10	-1.24161
61953065	chr11:61953065:T:C	8.87178e-19	0.25526	-1.02216e-09
61953066	chr11:61953066:G:A	4.38232e-19	0.997632	-1.44767
61953278	chr11:61953278:C:T	1.63794e-19	-7.39777e-10	-1.43418
61953360	chr11:61953360:G:A	3.60157e-19	-7.39777e-10	-0.646244
61953455	chr11:61953455:G:A	1.05332e-19	-1.87567	-1.02216e-09
61953647	chr11:61953647:T:C	5.16902e-19	1.12216	-1.40709
61953762	chr11:61953762:G:A	7.93618e-19	1.58714	-1.44332
61953805	chr11:61953805:G:C	5.86354e-19	1.28254	-1.4414
61954112	chr11:61954112:T:C	1.97756e-20	-2.14194	-1.4064
61954167	chr11:61954167:A:G	1.136e-18	1.45446	-0.95197
61954246	chr11:61954246:C:T	1.09807e-19	-1.83406	-1.02216e-09
61954740	chr11:61954740:G:T	5.54187e-19	-7.39777e-10	-0.215283
61954793	chr11:61954793:C:A	1.62025e-20	-2.21556	-1.53205
61954972	chr11:61954972:G:C	1.96184e-19	-7.39777e-10	-1.25373
61955032	chr11:61955032:C:T	1.86769e-19	-7.39777e-10	-1.30291
61955084	chr11:61955084:TCCACCC:T	1.73759e-19	-7.39777e-10	-1.37511
61955155	chr11:61955155:G:C	1.24505e-19	-1.70844	-1.02216e-09
61955173	chr11:61955173:C:A	5.44994e-19	-7.39777e-10	-0.23201
61955366	chr11:61955366:T:A	1.64497e-20	-2.20967	-1.52281
61956084	chr11:61956084:A:G	1.64187e-20	-2.20877	-1.52559
61956231	chr11:61956231:A:T	2.94166e-19	0.253319	-1.10196
61956387	chr11:61956387:G:C	1.61612e-20	-2.21527	-1.5349
61956531	chr11:61956531:C:T	3.63725e-20	-2.14624	-0.792734
61956981	chr11:61956981:C:A	1.43785e-19	-7.39777e-10	-1.56447
61957042	chr11:61957042:C:T	3.58563e-20	-2.11108	-0.842183
61957111	chr11:61957111:T:G	1.62179e-19	-0.0342363	-1.40985
61957315	chr11:61957315:G:T	7.92138e-20	-2.07932	-0.0813169
61957446	chr11:61957446:C:A	2.28249e-18	-7.39777e-10	1.20024
61957533	chr11:61957533:G:GCACCTA	1.71985e-19	-7.39777e-10	-1.38538
61957602	chr11:61957602:T:C	1.25774e-19	-1.6983	-1.02216e-09
61957702	chr11:61957702:T:C	3.68497e-20	-2.08097	-0.844971
61957703	chr11:61957703:G:A	3.68456e-20	-2.10981	-0.816234
61958625	chr11:61958625:T:G	1.66026e-20	-2.19286	-1.53037
61958912	chr11:61958912:ACACACACACACG:A	5.47752e-19	0.634161	-0.861124
61959245	chr11:61959245:G:A	1.05938e-19	-1.86993	-1.02216e-09
61959966	chr11:61959966:C:T	9.19899e-20	-0.509048	-1.50206
61960275	chr11:61960275:C:A	2.71722e-20	-1.90688	-1.3237
61960319	chr11:61960319:G:A	1.61197e-20	-2.18846	-1.56428
61960366	chr11:61960366:G:C	1.83584e-19	-7.39777e-10	-1.32011
61960675	chr11:61960675:C:T	2.67405e-20	-1.9229	-1.3237
61961009	chr11:61961009:G:A	1.53354e-19	-7.39777e-10	-1.50004
61961275	chr11:61961275:C:T	9.23705e-19	-7.39777e-10	0.295608
61961591	chr11:61961591:C:T	2.06695e-19	-2.19899	0.997443
61961831	chr11:61961831:C:A	1.51344e-19	-7.39777e-10	-1.51323
61962564	chr11:61962564:G:A	1.29622e-19	-0.591563	-1.0766
61962628	chr11:61962628:G:A	1.40396e-18	-7.39777e-10	0.714265
61962711	chr11:61962711:C:T	7.97957e-20	-0.783214	-1.3701
61962942	chr11:61962942:C:A	3.63817e-19	-7.39777e-10	-0.636135
61962955	chr11:61962955:G:T	1.34028e-18	-7.39777e-10	0.66785
61963081	chr11:61963081:T:C	1.04504e-19	-0.319891	-1.56367
61963761	chr11:61963761:C:A	6.00704e-20	-2.19192	-0.245346
61964255	chr11:61964255:T:C	1.26877e-19	-1.68957	-1.02216e-09
61964338	chr11:61964338:T:C	7.88193e-20	-2.16563	-1.02216e-09
61964408	chr11:61964408:C:T	1.59817e-18	-7.39777e-10	0.843828
61964505	chr11:61964505:G:A	2.14818e-19	-1.16299	-1.02216e-09
61965778	chr11:61965778:G:A	1.07543e-18	-7.39777e-10	0.447688
61965877	chr11:61965877:T:C	8.91258e-20	-2.04274	-1.02216e-09
61966128	chr11:61966128:G:C	9.67812e-20	-0.396103	-1.56423
61966293	chr11:61966293:A:G	4.57232e-19	-7.39777e-10	-0.407594
61966422	chr11:61966422:G:A	1.07543e-18	-7.39777e-10	0.447688
61966556	chr11:61966556:C:T	1.68833e-19	-7.39777e-10	-1.40388
61966933	chr11:61966933:G:A	1.07543e-18	-7.39777e-10	0.447688
61967163	chr11:61967163:G:A	1.09948e-18	-7.39777e-10	0.469804
61967809	chr11:61967809:G:T	8.3862e-20	-2.10361	-1.02216e-09
61968664	chr11:61968664:T:G	7.76729e-20	-0.63398	-1.5463
61968939	chr11:61968939:A:C	2.49552e-20	-1.80126	-1.51445
61970002	chr11:61970002:T:C	1.46044e-19	-7.39777e-10	-1.54888
61970097	chr11:61970097:A:G	5.15425e-20	-2.20297	-0.387411
61970750	chr11:61970750:A:G	8.41332e-20	-2.10038	-1.02216e-09
61970890	chr11:61970890:G:A	9.63307e-19	-7.39777e-10	0.337587
61971073	chr11:61971073:T:G	1.63337e-19	-0.0783962	-1.35857
61971271	chr11:61971271:T:C	2.7581e-19	-7.39777e-10	-0.913074
61972191	chr11:61972191:C:T	2.40494e-19	-7.39777e-10	-1.05009
61973257	chr11:61973257:T:G	9.30749e-19	-7.39777e-10	0.303204
61973298	chr11:61973298:G:A	2.5449e-19	-7.39777e-10	-0.993525
61973495	chr11:61973495:C:T	9.25593e-20	-2.00494	-1.02216e-09
61975244	chr11:61975244:C:T	1.58596e-19	-1.46642	-1.02216e-09
61975261	chr11:61975261:C:T	2.94112e-19	-1.12403	0.275202
61975264	chr11:61975264:G:A	6.64946e-20	-2.215	-0.120665
61975266	chr11:61975266:A:G	1.69834e-20	-2.15648	-1.54407
61975346	chr11:61975346:C:A	9.30749e-19	-7.39777e-10	0.303204
61975500	chr11:61975500:C:T	1.13694e-19	-1.79927	-1.02216e-09
61975573	chr11:61975573:C:T	3.24866e-19	-1.1101	0.360725
61975806	chr11:61975806:T:C	3.41912e-20	-2.1984	-0.802417
61976049	chr11:61976049:G:A	2.46017e-19	-7.39777e-10	-1.02739
61976497	chr11:61976497:A:G	1.97247e-19	-1.24833	-1.02216e-09
61976870	chr11:61976870:C:T	2.8521e-20	-2.05129	-1.13085
61977200	chr11:61977200:A:G	3.03537e-19	-1.04485	0.227565
61977425	chr11:61977425:C:G	1.70147e-19	-7.39777e-10	-1.39612
61978222	chr11:61978222:T:C	5.75609e-20	-0.928068	-1.55187
61978371	chr11:61978371:C:T	1.70391e-19	-7.39777e-10	-1.39469
61978474	chr11:61978474:C:A	1.55108e-19	-7.39777e-10	-1.48866
61978797	chr11:61978797:T:G	4.37048e-20	-2.13371	-0.621622
61978802	chr11:61978802:T:G	1.81757e-19	-1.33012	-1.02216e-09
61979317	chr11:61979317:A:G	3.60152e-20	-2.09475	-0.854094
61979546	chr11:61979546:C:T	4.57299e-20	-1.1599	-1.55013
61980202	chr11:61980202:G:A	1.80479e-19	-7.39777e-10	-1.33717
61980336	chr11:61980336:C:T	6.67055e-19	-7.39777e-10	-0.0299121
61980594	chr11:61980594:G:A	3.14183e-20	-2.20047	-0.884927
61980716	chr11:61980716:G:A	7.88189e-20	-2.16563	-1.02216e-09
61980797	chr11:61980797:C:T	2.89106e-20	-2.07447	-1.09411
61980846	chr11:61980846:GCAA:G	9.97532e-20	-1.93009	-1.02216e-09
61980999	chr11:61980999:T:G	1.7635e-19	-7.39777e-10	-1.36031
61981330	chr11:61981330:C:G	2.57764e-20	-2.16034	-1.12299
61981768	chr11:61981768:C:T	2.65982e-19	0.513223	-1.46258
61981862	chr11:61981862:G:A	3.57192e-20	-2.04265	-0.914443
61981972	chr11:61981972:G:A	2.63882e-20	-2.21244	-1.04742
61982294	chr11:61982294:T:C	1.11673e-19	-0.510343	-1.30686
61982306	chr11:61982306:G:C	1.78318e-20	-2.12028	-1.53153
61982952	chr11:61982952:T:C	1.96672e-19	-7.39777e-10	-1.25125
61982955	chr11:61982955:T:C	2.07199e-19	-7.39777e-10	-1.19911
61982958	chr11:61982958:G:A	2.0295e-19	-7.39777e-10	-1.21982
61983023	chr11:61983023:T:C	1.50593e-19	-7.39777e-10	-1.5182
61983088	chr11:61983088:A:C	7.13859e-20	-0.70283	-1.56186
61983258	chr11:61983258:C:T	3.15259e-20	-2.0666	-1.01537
61983277	chr11:61983277:G:C	3.27461e-20	-1.481	-1.563
61983342	chr11:61983342:G:T	1.72383e-19	-7.39777e-10	-1.38307
61983351	chr11:61983351:C:T	3.06289e-20	-2.07734	-1.0335
61983676	chr11:61983676:G:A	3.01818e-20	-2.07253	-1.05302
61984156	chr11:61984156:T:A	1.30604e-19	-2.2157	0.55509
61984157	chr11:61984157:T:A	2.07549e-19	-7.39777e-10	-1.19742
61984409	chr11:61984409:G:A	2.57827e-19	-7.39777e-10	-0.980495
61985114	chr11:61985114:C:G	5.1335e-20	-1.0437	-1.55071
61985235	chr11:61985235:G:A	1.86423e-19	-7.39777e-10	-1.30477
61985654	chr11:61985654:C:T	2.83188e-20	-2.21569	-0.973567
61986337	chr11:61986337:C:T	1.29825e-19	-1.6666	-1.02216e-09
61986476	chr11:61986476:G:A	7.67028e-20	-2.19285	-1.02216e-09
61987128	chr11:61987128:CAG:C	1.91775e-20	-2.09852	-1.48053
61987474	chr11:61987474:A:AT	4.43279e-20	-2.02098	-0.720187
61987491	chr11:61987491:C:T	5.15757e-19	-7.39777e-10	-0.28715
61987671	chr11:61987671:A:G	1.47985e-19	-7.39777e-10	-1.53567
61988155	chr11:61988155:TACAG:T	1.68365e-19	-7.39777e-10	-1.40665
61988244	chr11:61988244:T:C	5.01841e-19	-7.39777e-10	-0.314502
61988373	chr11:61988373:G:A	1.61945e-19	-0.0707162	-1.37481
61988426	chr11:61988426:C:T	1.47565e-19	-7.39777e-10	-1.53852
61988679	chr11:61988679:A:G	1.84895e-19	-7.39777e-10	-1.313
61988784	chr11:61988784:C:T	2.45731e-20	-2.20689	-1.12424
61988934	chr11:61988934:C:T	2.13756e-20	-2.02485	-1.44568
61989028	chr11:61989028:C:G	2.5018e-20	-2.20561	-1.10758
61989201	chr11:61989201:T:C	2.44857e-19	-7.39777e-10	-1.03211
61989205	chr11:61989205:T:C	2.45771e-20	-2.20649	-1.12448
61989404	chr11:61989404:G:A	1.83557e-20	-2.06894	-1.5539
61990275	chr11:61990275:A:G	1.56042e-19	-7.39777e-10	-1.48266
61990374	chr11:61990374:G:A	8.88478e-20	-0.548334	-1.49753
61990514	chr11:61990514:T:A	2.46086e-20	-2.20462	-1.12507
61990663	chr11:61990663:T:C	2.39581e-20	-2.20899	-1.14749
61990862	chr11:61990862:G:A	9.33294e-20	-0.51617	-1.48048
61991170	chr11:61991170:C:T	2.44969e-20	-2.20907	-1.12517
61991181	chr11:61991181:C:T	2.45673e-20	-2.20635	-1.12502
61991255	chr11:61991255:C:T	2.00992e-19	0.217425	-1.44695
61991821	chr11:61991821:T:C	2.16745e-20	-2.21178	-1.24487
61992044	chr11:61992044:C:T	5.71911e-19	-7.39777e-10	-0.183802
61992242	chr11:61992242:T:C	1.87037e-20	-2.21038	-1.39368
61992267	chr11:61992267:A:G	2.15362e-20	-2.0331	-1.42996
61993664	chr11:61993664:G:C	1.91107e-19	-7.39777e-10	-1.27995
61993682	chr11:61993682:T:G	1.49188e-19	-7.39777e-10	-1.52758
61993695	chr11:61993695:A:G	1.44025e-19	-7.39777e-10	-1.5628
61993700	chr11:61993700:A:G	1.43794e-19	-7.39777e-10	-1.5644
61993724	chr11:61993724:T:C	1.44667e-19	-7.39777e-10	-1.55835
61993757	chr11:61993757:A:C	1.08834e-19	-0.280411	-1.56255
61994062	chr11:61994062:CTG:C	9.8507e-20	-1.94266	-1.02216e-09
61994080	chr11:61994080:C:T	6.09457e-20	-0.899246	-1.52356
61994723	chr11:61994723:C:T	4.82998e-20	-1.36357	-1.29179
61994985	chr11:61994985:A:G	1.08263e-19	-0.422692	-1.42553
61995462	chr11:61995462:G:A	1.67179e-19	0.135114	-1.54884
61995921	chr11:61995921:T:A	1.56265e-19	-7.39777e-10	-1.48123
61996286	chr11:61996286:GTTTT:G	1.6346e-19	-7.39777e-10	-1.43622
61996446	chr11:61996446:C:T	3.63707e-20	-1.37727	-1.56175
61996889	chr11:61996889:G:A	3.78751e-20	-1.34509	-1.5534
61997749	chr11:61997749:C:T	1.4574e-19	-7.39777e-10	-1.55096
61997759	chr11:61997759:G:A	1.48496e-19	-7.39777e-10	-1.53223
61997810	chr11:61997810:C:T	1.49234e-19	-7.39777e-10	-1.52727
61998239	chr11:61998239:T:TG	6.02639e-20	-0.8876	-1.54645
61998811	chr11:61998811:A:G	1.43748e-19	-7.39777e-10	-1.56473
61999097	chr11:61999097:C:T	2.23859e-19	-0.274644	-0.847125
61999133	chr11:61999133:C:T	5.34167e-19	-7.39777e-10	-0.252077
62000191	chr11:62000191:C:T	1.68517e-19	-7.39777e-10	-1.40575
62000842	chr11:62000842:G:C	2.67033e-20	-1.76801	-1.47999
62001167	chr11:62001167:G:C	3.83918e-19	0.170737	-0.753093
62001234	chr11:62001234:C:T	2.28034e-19	0.0203044	-1.1236
62001245	chr11:62001245:G:A	2.85366e-19	-7.39777e-10	-0.879012
62001402	chr11:62001402:C:T	1.85913e-19	-7.39777e-10	-1.30751
62001501	chr11:62001501:G:A	1.26398e-18	0.932696	-0.323458
62001796	chr11:62001796:G:C	1.90499e-20	-2.08823	-1.49749
62001840	chr11:62001840:C:T	1.62204e-17	-7.39777e-10	3.16124
62001941	chr11:62001941:C:T	3.74677e-19	-7.39777e-10	-0.60672
62002342	chr11:62002342:G:A	1.26396e-19	-1.69337	-1.02216e-09
62002500	chr11:62002500:G:A	6.26022e-20	-0.85698	-1.539
62002685	chr11:62002685:C:T	8.98411e-18	-7.39777e-10	2.57043
62002735	chr11:62002735:C:T	3.74721e-20	-1.73679	-1.17239
62002763	chr11:62002763:G:A	2.90153e-19	-7.39777e-10	-0.862376
62002792	chr11:62002792:G:C	1.00093e-18	-7.39777e-10	0.375903
62002831	chr11:62002831:C:T	5.31488e-19	-0.257104	-1.02216e-09
62003367	chr11:62003367:C:T	1.79152e-20	-2.2093	-1.43783
62003427	chr11:62003427:G:T	1.94157e-20	-2.21112	-1.35559
62004044	chr11:62004044:C:T	9.02893e-20	-1.00935	-1.02042
62004374	chr11:62004374:T:C	5.62832e-20	-0.937274	-1.56512
62004504	chr11:62004504:T:G	2.23237e-19	-7.39777e-10	-1.12455
62004578	chr11:62004578:C:G	1.46187e-19	-7.39777e-10	-1.5479
62004714	chr11:62004714:G:A	2.78483e-20	-1.70644	-1.49958
62004920	chr11:62004920:T:C	2.08154e-19	-7.39777e-10	-1.19451
62005016	chr11:62005016:G:A	2.01492e-19	-7.39777e-10	-1.22703
62005114	chr11:62005114:C:T	2.25973e-19	-7.39777e-10	-1.11237
62005350	chr11:62005350:T:C	1.16828e-18	-7.39777e-10	0.530507
62005783	chr11:62005783:C:T	2.00056e-19	-7.39777e-10	-1.23419
62006207	chr11:62006207:C:T	2.4705e-20	-1.82715	-1.49862
62006320	chr11:62006320:G:A	2.072e-19	-7.39777e-10	-1.1991
62006444	chr11:62006444:C:T	2.72944e-20	-1.67423	-1.55187
62006478	chr11:62006478:G:A	4.58148e-19	-7.39777e-10	-0.405594
62006568	chr11:62006568:G:A	1.55296e-19	-7.39777e-10	-1.48745
62006726	chr11:62006726:A:G	3.51675e-19	-7.39777e-10	-0.670076
62006858	chr11:62006858:A:T	1.47151e-19	-7.39777e-10	-1.54132
62007275	chr11:62007275:C:G	1.6575e-19	-7.39777e-10	-1.4223
62007439	chr11:62007439:A:C	9.24936e-19	-7.39777e-10	0.29694
62007581	chr11:62007581:G:A	2.02815e-19	-7.39777e-10	-1.22049
62007608	chr11:62007608:T:C	3.58209e-20	-1.80284	-1.15141
62007785	chr11:62007785:G:A	1.79422e-20	-2.19997	-1.44566
62008072	chr11:62008072:A:G	5.76271e-20	-1.64229	-0.8365
62008114	chr11:62008114:A:C	1.96489e-19	-7.39777e-10	-1.25218
62008643	chr11:62008643:C:T	5.67442e-19	-7.39777e-10	-0.191647
62008646	chr11:62008646:A:G	2.49886e-20	-2.2099	-1.10447
62009188	chr11:62009188:G:T	9.82386e-20	-1.35085	-0.594535
62009208	chr11:62009208:C:T	6.67918e-20	-1.09781	-1.2334
62009366	chr11:62009366:G:C	7.69521e-20	-2.1896	-1.02216e-09
62009390	chr11:62009390:C:T	3.55343e-20	-1.84102	-1.12127
62009446	chr11:62009446:A:G	1.7769e-19	-7.39777e-10	-1.35274
62009614	chr11:62009614:A:G	3.84156e-20	-1.4598	-1.42452
62009751	chr11:62009751:A:G	2.06727e-19	-7.39777e-10	-1.20138
62009959	chr11:62009959:C:A	1.85112e-19	-7.39777e-10	-1.31182
62010034	chr11:62010034:A:G	2.00225e-19	-7.39777e-10	-1.23334
62010046	chr11:62010046:G:A	2.16806e-19	-7.39777e-10	-1.15378
62010065	chr11:62010065:G:A	1.53031e-19	-7.39777e-10	-1.50215
62010222	chr11:62010222:A:G	1.43696e-19	-7.39777e-10	-1.56508
62010757	chr11:62010757:AAAAACAAAC:A	3.53705e-20	-1.71063	-1.25628
62010997	chr11:62010997:T:C	1.51609e-19	-7.39777e-10	-1.51148
62011041	chr11:62011041:A:C	1.43862e-19	-7.39777e-10	-1.56393
62011286	chr11:62011286:A:G	1.09718e-19	-1.83487	-1.02216e-09
62011301	chr11:62011301:G:C	3.14801e-19	-7.39777e-10	-0.780846
62011424	chr11:62011424:T:C	1.44541e-19	-7.39777e-10	-1.55922
62011430	chr11:62011430:T:C	2.21228e-19	-7.39777e-10	-1.13359
62011487	chr11:62011487:C:T	1.57373e-19	-7.39777e-10	-1.47416
62011575	chr11:62011575:A:G	5.31791e-20	-1.12409	-1.43503
62011611	chr11:62011611:A:T	1.44541e-19	-7.39777e-10	-1.55922
62012189	chr11:62012189:C:T	1.75741e-19	-7.39777e-10	-1.36377
62012550	chr11:62012550:G:A	2.25891e-20	-1.85018	-1.56514
62012586	chr11:62012586:A:AGGGACTCT	2.57887e-20	-1.74762	-1.53523
62012594	chr11:62012594:T:C	2.55473e-20	-1.75713	-1.53512
62012986	chr11:62012986:C:T	1.4409e-19	-7.39777e-10	-1.56235
62013151	chr11:62013151:C:A	5.55768e-20	-1.54008	-0.974935
62013645	chr11:62013645:G:A	4.62206e-20	-1.75627	-0.943089
62013696	chr11:62013696:C:T	2.47004e-19	-7.39777e-10	-1.02338
62013891	chr11:62013891:C:A	8.30807e-20	-1.08634	-1.02663
62014574	chr11:62014574:G:A	1.47326e-19	-7.39777e-10	-1.54014
62014577	chr11:62014577:G:A	5.12481e-20	-2.12673	-0.469377
62014588	chr11:62014588:G:A	1.59036e-19	-7.39777e-10	-1.46365
62014704	chr11:62014704:C:T	1.49809e-19	-7.39777e-10	-1.52343
62014726	chr11:62014726:G:C	1.17488e-19	-2.20612	0.439665
62014741	chr11:62014741:G:A	7.53187e-20	-2.21106	-1.02216e-09
62014801	chr11:62014801:T:A	4.65368e-19	-7.39777e-10	-0.389956
62014850	chr11:62014850:T:C	2.47272e-20	-2.03106	-1.29382
62015176	chr11:62015176:C:T	4.59382e-20	-2.09866	-0.606824
62015295	chr11:62015295:A:C	1.70889e-19	-7.39777e-10	-1.39177
62015589	chr11:62015589:G:T	2.21277e-19	-7.39777e-10	-1.13337
62015627	chr11:62015627:C:T	2.20977e-19	-7.39777e-10	-1.13473
62015644	chr11:62015644:A:G	1.48525e-19	-7.39777e-10	-1.53203
62015961	chr11:62015961:A:C	1.99514e-20	-1.97922	-1.56026
62016319	chr11:62016319:G:A	3.27166e-20	-1.48369	-1.56122
62016352	chr11:62016352:C:T	5.95403e-19	-7.39777e-10	-0.143546
62016395	chr11:62016395:GATCTTAGAT:G	1.43972e-19	-7.39777e-10	-1.56317
62016396	chr11:62016396:A:T	5.02964e-19	-7.39777e-10	-0.312266
62016656	chr11:62016656:C:T	3.49299e-20	-2.21557	-0.763874
62016926	chr11:62016926:A:G	4.49653e-20	-2.13802	-0.588874
62017058	chr11:62017058:C:A	1.66698e-20	-2.18128	-1.53791
62017062	chr11:62017062:C:T	1.4369e-19	-7.39777e-10	-1.56513
62017153	chr11:62017153:A:G	2.31733e-19	-7.39777e-10	-1.0872
62017316	chr11:62017316:C:T	2.06723e-19	-7.39777e-10	-1.2014
62017414	chr11:62017414:C:T	3.36951e-20	-2.21055	-0.804887
62017419	chr11:62017419:G:T	2.05684e-19	-7.39777e-10	-1.20644
62017529	chr11:62017529:G:A	1.54473e-19	-7.39777e-10	-1.49276
62017793	chr11:62017793:G:T	2.46735e-19	-7.39777e-10	-1.02447
62017817	chr11:62017817:G:A	1.53518e-19	-7.39777e-10	-1.49897
62018038	chr11:62018038:C:G	1.47679e-19	-7.39777e-10	-1.53774
62018066	chr11:62018066:A:G	2.45329e-20	-1.93202	-1.40076
62018203	chr11:62018203:C:T	1.62639e-19	-7.39777e-10	-1.44125
62018776	chr11:62018776:C:T	1.49708e-19	-7.39777e-10	-1.5241
62018826	chr11:62018826:C:T	2.47084e-19	-7.39777e-10	-1.02306
62019441	chr11:62019441:G:A	2.79141e-20	-2.2051	-0.998557
62019989	chr11:62019989:G:C	1.88143e-19	-7.39777e-10	-1.29558
62020328	chr11:62020328:A:G	1.89603e-20	-2.09069	-1.49975
62020450	chr11:62020450:A:G	3.06584e-20	-1.76033	-1.34954
62020465	chr11:62020465:G:A	2.1333e-19	-7.39777e-10	-1.16995
62020621	chr11:62020621:C:T	2.17388e-19	-7.39777e-10	-1.1511
62020842	chr11:62020842:C:T	3.04005e-19	-0.815741	-1.02216e-09
62020897	chr11:62020897:G:C	7.49697e-20	-2.2157	-1.02216e-09
62021174	chr11:62021174:T:A	2.92495e-20	-2.20236	-0.95456
62021251	chr11:62021251:C:T	2.18858e-19	-7.39777e-10	-1.14436
62021358	chr11:62021358:CT:C	3.06981e-20	-1.77697	-1.33161
62021769	chr11:62021769:G:A	1.90787e-19	-7.39777e-10	-1.28163
62022469	chr11:62022469:G:A	3.57409e-20	-1.73159	-1.2249
62022725	chr11:62022725:T:C	2.49274e-19	-7.39777e-10	-1.01423
62023190	chr11:62023190:T:C	4.27014e-20	-2.11523	-0.663328
62023335	chr11:62023335:G:A	3.57491e-20	-1.68764	-1.26862
62023560	chr11:62023560:G:A	1.44936e-19	-7.39777e-10	-1.5565
62023748	chr11:62023748:G:T	3.30393e-20	-2.10093	-0.934154
62023946	chr11:62023946:T:C	5.92406e-20	-1.2928	-1.15838
62024243	chr11:62024243:T:C	1.49817e-19	-7.39777e-10	-1.52337
62024415	chr11:62024415:A:T	1.46064e-19	-7.39777e-10	-1.54874
62024499	chr11:62024499:A:AT	2.04585e-19	-7.39777e-10	-1.2118
62024547	chr11:62024547:C:T	2.99687e-20	-2.15076	-0.981878
62024567	chr11:62024567:C:T	1.43767e-19	-7.39777e-10	-1.56459
62024665	chr11:62024665:T:A	3.18344e-19	-7.39777e-10	-0.769652
62024805	chr11:62024805:A:G	1.53888e-19	-7.39777e-10	-1.49656
62025094	chr11:62025094:G:A	7.21352e-19	-7.39777e-10	0.0483419
62025502	chr11:62025502:GAC:G	1.43767e-19	-7.39777e-10	-1.56459
62025536	chr11:62025536:C:T	7.77389e-19	-7.39777e-10	0.123156
62026063	chr11:62026063:T:C	5.35888e-20	-0.991351	-1.56009
62026350	chr11:62026350:T:C	1.75954e-20	-2.11507	-1.55008
62026428	chr11:62026428:T:C	2.19616e-20	-2.15212	-1.29137
62026852	chr11:62026852:G:A	9.76514e-19	1.62753	-1.27633
62026889	chr11:62026889:A:G	1.32644e-18	-7.39777e-10	0.657465
62027538	chr11:62027538:C:T	1.4564e-19	-7.39777e-10	-1.55165
62027549	chr11:62027549:T:C	1.59807e-18	-7.39777e-10	0.843768
62027583	chr11:62027583:G:A	1.57196e-20	-2.21301	-1.56487
62027810	chr11:62027810:G:A	1.45262e-19	-7.39777e-10	-1.55425
62027885	chr11:62027885:C:T	4.17478e-20	-1.2822	-1.51894
62028007	chr11:62028007:G:A	1.63286e-19	-7.39777e-10	-1.43728
62028173	chr11:62028173:C:T	2.46408e-19	-7.39777e-10	-1.0258
62028200	chr11:62028200:G:A	7.57556e-20	-1.92531	-0.279961
62028725	chr11:62028725:A:G	7.30538e-20	-0.94891	-1.29268
62028914	chr11:62028914:G:A	4.11141e-18	1.90432	-0.115584
62029172	chr11:62029172:T:C	2.70847e-19	-7.39777e-10	-0.93123
62029187	chr11:62029187:A:C	2.74452e-19	-7.39777e-10	-0.918007
62029578	chr11:62029578:C:T	1.44242e-19	-7.39777e-10	-1.56129
62029635	chr11:62029635:T:C	7.00211e-20	-1.85177	-0.432216
62029860	chr11:62029860:C:T	1.76591e-19	-7.39777e-10	-1.35895
62029966	chr11:62029966:A:G	1.64517e-19	-7.39777e-10	-1.42977
62030204	chr11:62030204:G:A	1.4734e-19	-7.39777e-10	-1.54004
62030578	chr11:62030578:G:A	6.97663e-20	-1.42004	-0.867594
62030683	chr11:62030683:G:A	2.27053e-19	-7.39777e-10	-1.1076
62030879	chr11:62030879:T:C	1.82262e-19	-7.39777e-10	-1.32734
62030890	chr11:62030890:T:C	1.89307e-19	-7.39777e-10	-1.28941
62030914	chr11:62030914:T:C	2.07404e-20	-2.08408	-1.41662
62031031	chr11:62031031:C:T	1.70841e-19	-7.39777e-10	-1.39205
62031122	chr11:62031122:A:T	3.20512e-20	-1.78466	-1.28079
62031194	chr11:62031194:G:A	1.44249e-19	-7.39777e-10	-1.56125
62031842	chr11:62031842:T:A	1.46575e-19	-7.39777e-10	-1.54525
62032773	chr11:62032773:T:C	1.47001e-19	-7.39777e-10	-1.54235
62033534	chr11:62033534:G:A	6.09437e-20	-1.62513	-0.797706
62033841	chr11:62033841:C:T	4.13743e-19	-7.39777e-10	-0.507541
62033990	chr11:62033990:A:G	4.18479e-19	-7.39777e-10	-0.496158
62034331	chr11:62034331:T:TC	1.52525e-19	-7.39777e-10	-1.50546
62034779	chr11:62034779:G:A	6.74529e-19	-7.39777e-10	-0.0187699
62035197	chr11:62035197:G:C	1.49815e-19	-7.39777e-10	-1.52338
62035649	chr11:62035649:A:G	4.1825e-19	-7.39777e-10	-0.496705
62035684	chr11:62035684:A:G	1.5289e-19	-7.39777e-10	-1.50307
62035796	chr11:62035796:G:A	1.44105e-19	-7.39777e-10	-1.56225
62035803	chr11:62035803:C:T	1.44573e-19	-7.39777e-10	-1.559
62035909	chr11:62035909:A:C	3.44061e-19	-7.39777e-10	-0.691965
62035934	chr11:62035934:T:G	1.45755e-19	-7.39777e-10	-1.55086
62035990	chr11:62035990:T:G	4.04673e-19	-7.39777e-10	-0.529707
62036063	chr11:62036063:C:T	1.44749e-19	-7.39777e-10	-1.55778
62036067	chr11:62036067:C:T	4.04931e-19	-7.39777e-10	-0.529069
62036068	chr11:62036068:A:G	1.76231e-20	-2.17744	-1.48614
62036211	chr11:62036211:T:C	3.05334e-20	-1.646	-1.46796
62036245	chr11:62036245:A:G	3.13278e-20	-1.54868	-1.5396
62036266	chr11:62036266:G:A	1.44331e-19	-7.39777e-10	-1.56067
62036296	chr11:62036296:C:T	1.8302e-20	-2.07456	-1.55122
62036464	chr11:62036464:G:A	1.8321e-20	-2.06209	-1.56265
62036613	chr11:62036613:A:G	2.09255e-19	-7.39777e-10	-1.18923
62036629	chr11:62036629:C:T	2.825e-20	-2.16953	-1.02216
62036690	chr11:62036690:C:A	1.1471e-19	-0.378987	-1.41139
62036720	chr11:62036720:A:G	1.68903e-20	-2.14352	-1.56253
62036904	chr11:62036904:G:A	1.99545e-19	-7.39777e-10	-1.23675
62036975	chr11:62036975:A:C	1.65111e-20	-2.1903	-1.53845
62037016	chr11:62037016:T:C	1.00834e-19	-1.91931	-1.02216e-09
62037066	chr11:62037066:CCTT:C	1.49861e-19	-7.39777e-10	-1.52308
62037361	chr11:62037361:C:T	1.78055e-20	-2.13143	-1.52184
62037508	chr11:62037508:T:A	1.7557e-19	-7.39777e-10	-1.36474
62037916	chr11:62037916:G:A	7.92772e-20	-2.15984	-1.02216e-09
62037983	chr11:62037983:C:G	1.71695e-20	-2.13472	-1.55493
62038006	chr11:62038006:T:C	1.75987e-19	-7.39777e-10	-1.36238
62038095	chr11:62038095:G:A	2.32363e-20	-2.07006	-1.31701
62038347	chr11:62038347:C:T	1.76849e-20	-2.14774	-1.51234
62038422	chr11:62038422:G:A	1.77664e-20	-2.14451	-1.51097
62038664	chr11:62038664:G:A	1.81615e-20	-2.13574	-1.49774
62038880	chr11:62038880:A:G	2.95868e-20	-1.72464	-1.42081
62039010	chr11:62039010:C:T	1.7766e-20	-2.14891	-1.50659
62039117	chr11:62039117:T:G	1.78029e-20	-2.14355	-1.50987
62039129	chr11:62039129:G:T	1.87207e-19	-7.39777e-10	-1.30057
62039219	chr11:62039219:A:G	2.49113e-19	-7.39777e-10	-1.01488
62039461	chr11:62039461:A:T	5.55509e-19	-7.39777e-10	-0.2129
62039499	chr11:62039499:T:A	1.46328e-19	-7.39777e-10	-1.54694
62039506	chr11:62039506:C:T	2.48894e-19	-7.39777e-10	-1.01576
62039507	chr11:62039507:A:G	3.62478e-19	-7.39777e-10	-0.639822
62040031	chr11:62040031:T:C	1.75811e-20	-2.11601	-1.54996
62040117	chr11:62040117:A:G	2.37279e-20	-1.93825	-1.42788
62040220	chr11:62040220:T:C	1.77237e-20	-2.16376	-1.49412
62040221	chr11:62040221:G:A	1.77615e-20	-2.12685	-1.5289
62040226	chr11:62040226:G:A	1.77307e-20	-2.15328	-1.50421
62040283	chr11:62040283:C:T	1.77889e-20	-2.1516	-1.50261
62040311	chr11:62040311:T:C	2.23864e-20	-1.9169	-1.50743
62040362	chr11:62040362:G:A	1.79759e-20	-2.12966	-1.5141
62040408	chr11:62040408:G:A	2.59039e-20	-1.92516	-1.35323
62040424	chr11:62040424:G:A	1.81089e-20	-2.10098	-1.5354
62040453	chr11:62040453:T:G	1.78791e-20	-2.14109	-1.50806
62040620	chr11:62040620:A:G	1.80595e-20	-2.12965	-1.50946
62040635	chr11:62040635:G:C	1.87636e-20	-2.07552	-1.52535
62040788	chr11:62040788:G:T	4.1537e-19	-7.39777e-10	-0.503616
62040838	chr11:62040838:TG:T	1.44412e-19	-7.39777e-10	-1.56012
62040945	chr11:62040945:G:T	1.62153e-19	-7.39777e-10	-1.44424
62041312	chr11:62041312:G:A	5.90062e-19	-7.39777e-10	-0.152557
62041328	chr11:62041328:A:G	1.79102e-20	-2.08841	-1.55901
62041466	chr11:62041466:T:C	1.96199e-20	-2.09847	-1.45777
62041507	chr11:62041507:C:T	1.99525e-20	-1.97505	-1.56439
62041574	chr11:62041574:C:G	7.5343e-20	-2.21073	-1.02216e-09
62041587	chr11:62041587:C:T	4.17076e-19	-7.39777e-10	-0.499516
62041786	chr11:62041786:C:G	2.25229e-19	-7.39777e-10	-1.11567
62041840	chr11:62041840:C:T	1.44013e-19	-7.39777e-10	-1.56288
62041854	chr11:62041854:A:C	2.05863e-20	-2.01081	-1.49735
62042058	chr11:62042058:T:G	1.48941e-19	-7.39777e-10	-1.52923
62042137	chr11:62042137:G:A	1.53646e-19	-7.39777e-10	-1.49813
62042222	chr11:62042222:T:C	2.97877e-20	-1.60587	-1.53282
62042534	chr11:62042534:G:A	2.8253e-19	-7.39777e-10	-0.889002
62042690	chr11:62042690:T:C	2.15393e-20	-1.90027	-1.56263
62042791	chr11:62042791:TA:T	1.60672e-19	-7.39777e-10	-1.45342
62042830	chr11:62042830:T:C	1.65852e-19	-7.39777e-10	-1.42169
62042890	chr11:62042890:GAGA:G	1.45771e-19	-7.39777e-10	-1.55075
62043075	chr11:62043075:TC:T	1.54724e-19	-7.39777e-10	-1.49114
62043245	chr11:62043245:C:T	1.44228e-19	-7.39777e-10	-1.56139
62043312	chr11:62043312:A:G	2.31023e-20	-2.16096	-1.23189
62043402	chr11:62043402:C:T	2.03814e-19	-7.39777e-10	-1.21558
62043446	chr11:62043446:G:A	1.7338e-19	-7.39777e-10	-1.3773
62043602	chr11:62043602:G:A	1.79032e-19	-7.39777e-10	-1.34522
62044024	chr11:62044024:C:T	3.60439e-19	-7.39777e-10	-0.645462
62044241	chr11:62044241:C:T	1.89271e-19	-7.39777e-10	-1.28961
62044331	chr11:62044331:T:G	2.92844e-20	-2.0746	-1.08113
62044663	chr11:62044663:C:T	6.34354e-19	-2.20962	2.12945
62044924	chr11:62044924:G:A	2.03006e-20	-2.17747	-1.34466
62045713	chr11:62045713:C:T	3.21591e-20	-2.12022	-0.941865
62045721	chr11:62045721:T:C	2.63869e-20	-2.17429	-1.08563
62045787	chr11:62045787:T:C	2.47239e-20	-2.18561	-1.13941
62046094	chr11:62046094:A:G	2.64184e-20	-2.17483	-1.0839
62046136	chr11:62046136:C:T	2.62936e-20	-2.17597	-1.08749
62046182	chr11:62046182:G:A	2.61101e-20	-2.16956	-1.1009
62046232	chr11:62046232:C:CT	1.9351e-20	-2.20829	-1.36175
62046348	chr11:62046348:G:A	4.61894e-20	-2.11253	-0.587508
62046640	chr11:62046640:T:C	2.85697e-20	-2.19844	-0.981994
62046840	chr11:62046840:A:G	2.72647e-20	-2.17898	-1.04822
62047207	chr11:62047207:T:C	3.72567e-20	-2.1697	-0.745258
62047714	chr11:62047714:C:T	1.84333e-19	-7.39777e-10	-1.31604
62047816	chr11:62047816:G:A	5.39918e-20	-2.12501	-0.418939
62047819	chr11:62047819:A:ATACAATATC	5.39215e-20	-2.12531	-0.419948
62047895	chr11:62047895:T:C	4.0269e-20	-2.19923	-0.637977
62047965	chr11:62047965:G:A	4.13375e-20	-2.1947	-0.616312
62048162	chr11:62048162:GAAA:G	4.98057e-20	-2.19179	-0.432862
62048170	chr11:62048170:C:G	4.61989e-20	-2.20603	-0.493797
62048173	chr11:62048173:A:AT	4.93988e-20	-2.19128	-0.441579
62048331	chr11:62048331:T:C	1.98473e-20	-1.98261	-1.56211
62048693	chr11:62048693:A:G	7.55736e-20	-2.20768	-1.02216e-09
62048694	chr11:62048694:G:T	7.5601e-20	-2.20732	-1.02216e-09
62048747	chr11:62048747:C:T	1.36956e-19	-1.61313	-1.02216e-09
62048842	chr11:62048842:C:T	3.18044e-18	-1.48855	3.02054
62049659	chr11:62049659:T:C	1.02676e-19	-0.569909	-1.3313
62049728	chr11:62049728:A:G	8.42631e-20	-0.610589	-1.48825
62049845	chr11:62049845:A:G	1.20976e-19	-0.374951	-1.36225
62050266	chr11:62050266:A:G	1.5189e-19	-7.39777e-10	-1.50963
62050290	chr11:62050290:A:G	1.44182e-19	-7.39777e-10	-1.56171
62050465	chr11:62050465:G:A	2.26706e-19	-7.39777e-10	-1.10913
62050921	chr11:62050921:T:G	1.49407e-19	-1.52611	-1.02216e-09
62050989	chr11:62050989:G:A	3.90402e-20	-1.56792	-1.30027
62051181	chr11:62051181:G:A	3.12911e-20	-1.53032	-1.55914
62051493	chr11:62051493:C:G	5.81637e-19	-7.39777e-10	-0.166938
62051700	chr11:62051700:A:G	4.81543e-19	-7.39777e-10	-0.355789
62051978	chr11:62051978:T:A	1.39008e-19	-0.323048	-1.27521
62052749	chr11:62052749:C:A	2.73581e-19	-7.39777e-10	-0.921186
62053551	chr11:62053551:T:C	1.4444e-19	-7.39777e-10	-1.55992
62053609	chr11:62053609:A:T	3.11249e-20	-1.7289	-1.36588
62053962	chr11:62053962:T:C	3.01649e-19	-7.39777e-10	-0.823523
62054476	chr11:62054476:A:G	3.44563e-20	-1.54406	-1.44903
62054665	chr11:62054665:T:C	7.68999e-20	-2.19028	-1.02216e-09
62054857	chr11:62054857:G:C	3.26781e-20	-1.52773	-1.51835
62054965	chr11:62054965:A:G	6.0839e-19	-7.39777e-10	-0.121969
62055078	chr11:62055078:G:T	7.59518e-20	-2.20269	-1.02216e-09
62055248	chr11:62055248:AGGAGGT:A	7.64938e-20	-0.644026	-1.55155
62055747	chr11:62055747:C:T	2.16183e-20	-2.11848	-1.34077
62055914	chr11:62055914:A:C	2.84387e-20	-1.81994	-1.36509
62056104	chr11:62056104:G:A	9.27613e-20	-0.475133	-1.52762
62056158	chr11:62056158:T:C	2.39499e-20	-1.7999	-1.55693
62056251	chr11:62056251:C:T	2.07284e-20	-2.12103	-1.38025
62057769	chr11:62057769:A:T	8.46469e-20	-2.0943	-1.02216e-09
62057949	chr11:62057949:C:T	1.84047e-19	-7.39777e-10	-1.31759
62058058	chr11:62058058:G:A	4.31269e-20	-1.64735	-1.12129
62058224	chr11:62058224:A:G	5.5906e-20	-0.97343	-1.53568
62058294	chr11:62058294:C:T	3.75905e-20	-1.53688	-1.36915
62058597	chr11:62058597:G:A	2.14417e-19	-7.39777e-10	-1.16486
62058949	chr11:62058949:G:A	7.60508e-20	-0.848851	-1.35253
62059222	chr11:62059222:A:G	2.16349e-19	-7.39777e-10	-1.15589
62059262	chr11:62059262:T:A	2.16248e-19	-7.39777e-10	-1.15636
62059350	chr11:62059350:C:T	4.89284e-20	-1.13024	-1.51219
62059462	chr11:62059462:A:G	6.75637e-20	-1.77934	-0.540374
62059525	chr11:62059525:G:C	2.16466e-19	-7.39777e-10	-1.15535
62059600	chr11:62059600:C:T	3.93561e-20	-1.72705	-1.13309
62059800	chr11:62059800:G:C	1.90396e-20	-2.20829	-1.37797
62059809	chr11:62059809:C:T	2.11852e-19	-7.39777e-10	-1.1769
62059814	chr11:62059814:C:A	1.06585e-19	-1.86384	-1.02216e-09
62060040	chr11:62060040:T:G	6.82704e-20	-0.905062	-1.40425
62060276	chr11:62060276:C:T	6.73152e-20	-0.899079	-1.42432
62060922	chr11:62060922:G:A	5.05986e-20	-1.04377	-1.56509
62060957	chr11:62060957:G:A	1.72135e-19	-7.39777e-10	-1.38451
62061548	chr11:62061548:G:T	1.66241e-19	-7.39777e-10	-1.41935
62062070	chr11:62062070:T:C	2.31142e-20	-2.21571	-1.17663
62062323	chr11:62062323:A:G	7.00762e-20	-0.734019	-1.54918
62062457	chr11:62062457:T:C	6.59587e-20	-0.834631	-1.50912
62062572	chr11:62062572:G:T	1.87753e-19	-7.39777e-10	-1.29766
62063005	chr11:62063005:G:A	2.78433e-19	-7.39777e-10	-0.90361
62063033	chr11:62063033:C:T	2.02044e-19	-7.39777e-10	-1.2243
62063079	chr11:62063079:C:T	2.56471e-20	-1.80984	-1.47851
62063575	chr11:62063575:A:C	2.40015e-19	-7.39777e-10	-1.05208
62063679	chr11:62063679:C:T	3.22375e-20	-1.70847	-1.35119
62063798	chr11:62063798:A:G	1.89715e-19	-7.39777e-10	-1.28726
62064119	chr11:62064119:C:T	1.44053e-19	-7.39777e-10	-1.5626
62064606	chr11:62064606:T:C	2.78143e-20	-2.089	-1.11824
62064668	chr11:62064668:G:A	2.72427e-19	-7.39777e-10	-0.925413
62065006	chr11:62065006:A:G	1.88236e-20	-2.0397	-1.55797
62065076	chr11:62065076:G:A	3.91375e-19	-7.39777e-10	-0.56312
62065336	chr11:62065336:A:C	3.79365e-19	-7.39777e-10	-0.594287
62066098	chr11:62066098:A:G	2.31467e-19	-7.39777e-10	-1.08835
62066136	chr11:62066136:C:T	1.70025e-18	-7.39777e-10	0.905743
62066598	chr11:62066598:T:G	1.58569e-20	-2.21206	-1.55712
62066824	chr11:62066824:A:AT	1.79963e-19	-7.39777e-10	-1.34004
62067405	chr11:62067405:G:A	2.1846e-19	-7.39777e-10	-1.14618
62067407	chr11:62067407:G:C	2.19387e-19	-7.39777e-10	-1.14195
62067430	chr11:62067430:G:A	2.03093e-19	-7.39777e-10	-1.21912
62067812	chr11:62067812:T:C	1.82337e-19	-7.39777e-10	-1.32693
62067942	chr11:62067942:C:T	1.75921e-19	-7.39777e-10	-1.36275
62068020	chr11:62068020:C:T	8.8024e-20	-2.05518	-1.02216e-09
62068037	chr11:62068037:C:G	3.37731e-20	-1.99055	-1.02257
62068072	chr11:62068072:T:C	3.38768e-20	-2.04026	-0.969797
62068646	chr11:62068646:G:A	1.88945e-20	-2.03139	-1.56253
62068966	chr11:62068966:A:G	8.61286e-20	-2.07694	-1.02216e-09
62069177	chr11:62069177:G:A	2.72543e-19	-7.39777e-10	-0.924989
62069307	chr11:62069307:A:G	1.44065e-19	-7.39777e-10	-1.56252
62070072	chr11:62070072:T:C	2.52631e-19	-7.39777e-10	-1.00085
62070182	chr11:62070182:C:T	1.48856e-19	-7.39777e-10	-1.5298
62070396	chr11:62070396:G:A	2.44364e-19	-7.39777e-10	-1.03413
62070510	chr11:62070510:G:A	1.79391e-19	-7.39777e-10	-1.34322
62070745	chr11:62070745:A:T	1.47373e-19	-7.39777e-10	-1.53982
62070869	chr11:62070869:A:G	2.31952e-19	-7.39777e-10	-1.08626
62071830	chr11:62071830:C:A	8.54617e-20	-2.08472	-1.02216e-09
62071885	chr11:62071885:C:T	2.20873e-19	-7.39777e-10	-1.1352
62072638	chr11:62072638:T:C	2.622e-19	-7.39777e-10	-0.963679
62072693	chr11:62072693:C:T	3.7357e-20	-2.03298	-0.879289
62072941	chr11:62072941:C:A	3.60409e-20	-2.02607	-0.922057
62073285	chr11:62073285:T:C	3.07407e-19	-7.39777e-10	-0.804611
62073314	chr11:62073314:G:A	3.15155e-19	-7.39777e-10	-0.779721
62073559	chr11:62073559:G:A	3.24056e-20	-2.03348	-1.02098
62073647	chr11:62073647:A:T	1.6297e-19	-7.39777e-10	-1.43922
62073899	chr11:62073899:T:C	2.49102e-19	-7.39777e-10	-1.01492
62074612	chr11:62074612:G:A	7.95672e-20	-2.15618	-1.02216e-09
62074740	chr11:62074740:T:C	4.46238e-20	-1.57402	-1.1605
62074910	chr11:62074910:G:A	2.04691e-19	-7.39777e-10	-1.21128
62075011	chr11:62075011:C:T	2.16174e-19	-7.39777e-10	-1.1567
62075036	chr11:62075036:G:A	2.48761e-19	-7.39777e-10	-1.01629
62075090	chr11:62075090:A:C	2.47071e-19	-7.39777e-10	-1.02311
62075446	chr11:62075446:C:T	2.37474e-19	-7.39777e-10	-1.06273
62075475	chr11:62075475:C:T	2.20224e-19	-7.39777e-10	-1.13814
62075715	chr11:62075715:CAG:C	1.439e-19	-1.56367	-1.02216e-09
62075727	chr11:62075727:T:G	2.11224e-19	-7.39777e-10	-1.17986
62075844	chr11:62075844:T:C	3.84412e-19	-0.581071	-1.02216e-09
62075965	chr11:62075965:C:T	3.01456e-20	-1.99799	-1.12876
62076070	chr11:62076070:G:A	1.76964e-20	-2.09792	-1.5615
62076111	chr11:62076111:T:G	2.93816e-20	-1.91046	-1.24195
62076340	chr11:62076340:G:A	3.06221e-20	-1.90088	-1.21018
62076970	chr11:62076970:T:A	2.19639e-19	-7.39777e-10	-1.1408
62077191	chr11:62077191:T:G	4.09667e-19	-0.517441	-1.02216e-09
62077212	chr11:62077212:G:A	3.54516e-19	-7.39777e-10	-0.662031
62077524	chr11:62077524:AATG:A	1.76506e-20	-2.11497	-1.54704
62077611	chr11:62077611:C:CTCAG	2.95897e-19	-7.39777e-10	-0.842775
62077689	chr11:62077689:T:C	3.26107e-20	-1.65963	-1.38851
62077690	chr11:62077690:C:T	3.10991e-20	-1.54654	-1.54907
62077799	chr11:62077799:G:A	1.11837e-19	-1.81574	-1.02216e-09
62077998	chr11:62077998:T:C	2.77674e-19	-7.39777e-10	-0.906337
62078214	chr11:62078214:T:G	1.43857e-19	-7.39777e-10	-1.56396
62078623	chr11:62078623:T:G	1.77628e-20	-2.11542	-1.54026
62078817	chr11:62078817:C:T	1.29545e-19	-1.66876	-1.02216e-09
62079190	chr11:62079190:C:T	1.44689e-19	-7.39777e-10	-1.5582
62079949	chr11:62079949:A:G	2.91573e-20	-1.90762	-1.25246
62080228	chr11:62080228:T:C	2.57892e-19	-7.39777e-10	-0.980243
62080377	chr11:62080377:A:G	2.63291e-19	-7.39777e-10	-0.959525
62080740	chr11:62080740:A:G	1.48412e-19	-7.39777e-10	-1.53279
62080804	chr11:62080804:A:C	3.78548e-20	-2.2	-0.699026
62081300	chr11:62081300:G:A	1.90915e-19	-7.39777e-10	-1.28096
62081309	chr11:62081309:C:T	7.60022e-20	-2.20202	-1.02216e-09
62081961	chr11:62081961:G:A	1.48129e-19	-7.39777e-10	-1.5347
62081969	chr11:62081969:G:A	7.69855e-20	-2.18917	-1.02216e-09
62082807	chr11:62082807:C:A	4.53753e-19	-0.415233	-1.02216e-09
62083219	chr11:62083219:T:A	8.24399e-20	-0.557978	-1.56274
62083221	chr11:62083221:T:A	3.839e-19	-0.582404	-1.02216e-09
62083263	chr11:62083263:A:C	2.52104e-20	-1.7448	-1.56073
62083732	chr11:62083732:C:T	7.02774e-20	-1.31943	-0.960901
62084160	chr11:62084160:C:T	3.28264e-19	-0.738966	-1.02216e-09
62084264	chr11:62084264:C:T	1.49659e-19	-7.39777e-10	-1.52443
62084326	chr11:62084326:C:T	2.00531e-19	-7.39777e-10	-1.23182
62084499	chr11:62084499:T:C	3.62886e-19	-7.39777e-10	-0.638698
62084752	chr11:62084752:C:A	2.535e-19	-7.39777e-10	-0.997423
62085134	chr11:62085134:G:A	2.17065e-19	-7.39777e-10	-1.15259
62085376	chr11:62085376:A:G	3.6884e-19	-0.622422	-1.02216e-09
62085431	chr11:62085431:A:T	2.15791e-20	-1.91271	-1.54835
62085789	chr11:62085789:G:A	1.94888e-19	-7.39777e-10	-1.26036
62085864	chr11:62085864:T:G	2.15891e-20	-1.96336	-1.49723
62087326	chr11:62087326:T:G	1.74623e-19	-7.39777e-10	-1.37015
62087974	chr11:62087974:CAGTT:C	1.5674e-19	-7.39777e-10	-1.4782
62088303	chr11:62088303:G:A	1.25533e-19	-1.70022	-1.02216e-09
62088343	chr11:62088343:G:T	1.74721e-19	-7.39777e-10	-1.3696
62088535	chr11:62088535:A:G	1.74508e-19	-7.39777e-10	-1.37081
62088612	chr11:62088612:G:A	1.70613e-19	-7.39777e-10	-1.39339
62088896	chr11:62088896:A:G	1.56577e-19	-7.39777e-10	-1.47924
62088902	chr11:62088902:T:C	2.42554e-19	-7.39777e-10	-1.04156
62089031	chr11:62089031:T:A	1.75147e-19	-7.39777e-10	-1.36716
62089278	chr11:62089278:G:A	1.88027e-20	-2.03434	-1.56445
62089468	chr11:62089468:A:G	1.74936e-19	-7.39777e-10	-1.36837
62089525	chr11:62089525:T:C	1.94097e-19	-7.39777e-10	-1.26443
62089548	chr11:62089548:C:T	3.25089e-19	-0.748686	-1.02216e-09
62089621	chr11:62089621:T:C	1.54427e-19	-7.39777e-10	-1.49306
62090224	chr11:62090224:T:C	1.91733e-20	-2.01756	-1.5617
62090239	chr11:62090239:T:A	1.73782e-19	-7.39777e-10	-1.37498
62090333	chr11:62090333:A:C	3.69554e-19	-0.620488	-1.02216e-09
62090521	chr11:62090521:T:C	1.72362e-19	-7.39777e-10	-1.38319
62090643	chr11:62090643:C:T	1.75069e-19	-7.39777e-10	-1.3676
62090663	chr11:62090663:G:T	2.79803e-19	-0.8987	-1.02216e-09
62090739	chr11:62090739:G:A	1.57516e-19	-7.39777e-10	-1.47326
62091019	chr11:62091019:T:C	1.75184e-19	-7.39777e-10	-1.36695
62091098	chr11:62091098:G:A	8.74794e-20	-0.521852	-1.53953
62091128	chr11:62091128:G:A	1.65779e-19	-7.39777e-10	-1.42213
62091574	chr11:62091574:C:A	1.46362e-19	-7.39777e-10	-1.5467
62091711	chr11:62091711:G:A	2.02419e-19	-7.39777e-10	-1.22245
62091789	chr11:62091789:C:A	1.60963e-19	-7.39777e-10	-1.45161
62091832	chr11:62091832:G:A	1.72998e-19	-7.39777e-10	-1.3795
62092088	chr11:62092088:A:G	1.51308e-19	-7.39777e-10	-1.51347
62092483	chr11:62092483:T:C	1.80767e-20	-2.12874	-1.50942
62092789	chr11:62092789:G:GT	1.70455e-19	-7.39777e-10	-1.39432
62092908	chr11:62092908:T:C	1.73575e-19	-7.39777e-10	-1.37618
62092997	chr11:62092997:T:C	1.5373e-19	-7.39777e-10	-1.49759
62093201	chr11:62093201:A:G	1.72278e-19	-7.39777e-10	-1.38367
62093681	chr11:62093681:T:C	1.53798e-19	-7.39777e-10	-1.49715
62093949	chr11:62093949:T:G	1.74936e-19	-7.39777e-10	-1.36837
62094082	chr11:62094082:T:C	1.73749e-19	-7.39777e-10	-1.37517
62094109	chr11:62094109:A:G	1.71116e-19	-7.39777e-10	-1.39044
62094379	chr11:62094379:C:T	1.82716e-20	-2.07098	-1.55646
62094693	chr11:62094693:C:T	3.15748e-20	-1.93964	-1.14078
62095811	chr11:62095811:TG:T	1.05962e-19	-1.36211	-0.507595
62095847	chr11:62095847:C:T	3.34897e-20	-2.01249	-1.00906
62096031	chr11:62096031:C:T	7.58398e-20	-2.20416	-1.02216e-09
62096088	chr11:62096088:C:T	1.43775e-19	-7.39777e-10	-1.56453
62096165	chr11:62096165:C:T	1.80789e-19	-7.39777e-10	-1.33545
62096247	chr11:62096247:ACTGCACTCCAGCCTGGGCAACAGAGACCAGG:A	1.73745e-19	-7.39777e-10	-1.3752
62099671	chr11:62099671:G:C	2.06911e-19	-7.39777e-10	-1.2005
62099817	chr11:62099817:T:C	3.54069e-20	-1.64383	-1.32205
62099867	chr11:62099867:A:G	8.12447e-20	-0.909784	-1.22554
62100040	chr11:62100040:CT:C	4.9203e-20	-1.13524	-1.50159
62100240	chr11:62100240:T:C	1.54505e-19	-7.39777e-10	-1.49256
62100272	chr11:62100272:G:A	2.31105e-19	-7.39777e-10	-1.08991
62101147	chr11:62101147:C:T	1.92268e-19	-7.39777e-10	-1.2739
62101500	chr11:62101500:GATTT:G	2.50338e-19	-7.39777e-10	-1.00997
62101537	chr11:62101537:C:G	2.00562e-20	-2.02558	-1.50867
62101856	chr11:62101856:A:G	1.99272e-20	-2.04478	-1.49592
62101860	chr11:62101860:A:G	1.98282e-20	-2.05332	-1.49236
62101862	chr11:62101862:G:A	2.02066e-20	-2.03675	-1.49003
62102041	chr11:62102041:T:C	1.93253e-20	-2.08045	-1.49092
62102430	chr11:62102430:C:T	4.90175e-20	-1.99248	-0.648126
62102484	chr11:62102484:G:T	1.82684e-20	-2.12111	-1.50651
62102513	chr11:62102513:T:C	1.5386e-19	-7.39777e-10	-1.49674
62102594	chr11:62102594:C:T	4.61734e-20	-1.98454	-0.715842
62102856	chr11:62102856:A:G	1.79538e-20	-2.08003	-1.56496
62103186	chr11:62103186:A:C	4.60097e-20	-1.99518	-0.708748
62103260	chr11:62103260:T:C	6.69196e-20	-0.784668	-1.54463
62103401	chr11:62103401:C:T	1.52488e-19	-7.39777e-10	-1.5057
62103560	chr11:62103560:T:G	2.5327e-19	-0.998328	-1.02216e-09
62104273	chr11:62104273:G:A	2.06344e-19	-7.39777e-10	-1.20324
62104337	chr11:62104337:T:C	2.06344e-19	-7.39777e-10	-1.20324
62104505	chr11:62104505:C:T	2.9332e-19	-0.85152	-1.02216e-09
62104519	chr11:62104519:G:A	4.14263e-20	-2.00377	-0.805103
62105252	chr11:62105252:C:T	1.45137e-19	-7.39777e-10	-1.55511
62105804	chr11:62105804:C:A	2.28251e-19	-7.39777e-10	-1.10234
62105854	chr11:62105854:C:G	2.90718e-19	-7.39777e-10	-0.860431
62106404	chr11:62106404:A:G	3.02872e-20	-2.21312	-0.90894
62106414	chr11:62106414:C:T	2.02796e-20	-2.12368	-1.39949
62106618	chr11:62106618:C:G	1.85936e-19	-7.39777e-10	-1.30738
62107369	chr11:62107369:C:G	3.2335e-20	-2.18721	-0.869422
62107479	chr11:62107479:G:A	2.69888e-19	-7.39777e-10	-0.934777
62107486	chr11:62107486:C:T	2.37641e-20	-2.21527	-1.14934
62108139	chr11:62108139:G:T	4.09232e-20	-1.95836	-0.862725
62108251	chr11:62108251:TG:T	1.53735e-19	-7.39777e-10	-1.49755
62108311	chr11:62108311:T:C	8.44866e-20	-2.09619	-1.02216e-09
62108659	chr11:62108659:G:A	2.18041e-19	-7.39777e-10	-1.1481
62108817	chr11:62108817:T:C	2.98003e-20	-2.19874	-0.939531
62108885	chr11:62108885:A:G	9.31311e-20	-1.11203	-0.886742
62109089	chr11:62109089:T:C	2.97388e-20	-2.13781	-1.00252
62109145	chr11:62109145:T:A	2.99168e-20	-2.12907	-1.00529
62109665	chr11:62109665:G:A	7.63055e-20	-1.20995	-0.98809
62109939	chr11:62109939:C:T	9.67163e-20	-1.961	-1.02216e-09
62109940	chr11:62109940:G:A	3.77185e-20	-2.13286	-0.769777
62109957	chr11:62109957:G:A	7.73973e-20	-1.18072	-1.00312
62110130	chr11:62110130:T:C	1.55261e-19	-7.39777e-10	-1.48768
62110272	chr11:62110272:A:G	5.40539e-20	-1.09284	-1.44996
62110350	chr11:62110350:T:A	7.98389e-20	-1.10565	-1.04712
62110683	chr11:62110683:G:A	1.69267e-19	-7.39777e-10	-1.40131
62111089	chr11:62111089:T:A	1.58911e-19	-7.39777e-10	-1.46444
62111097	chr11:62111097:C:A	8.52907e-20	-1.06967	-1.01705
62111482	chr11:62111482:A:G	8.16355e-20	-1.04951	-1.08102
62111546	chr11:62111546:G:A	1.05494e-19	-0.817104	-1.05703
62111568	chr11:62111568:A:T	2.47452e-19	-7.39777e-10	-1.02157
62111709	chr11:62111709:G:T	2.83364e-19	-7.39777e-10	-0.886054
62111844	chr11:62111844:C:T	8.97648e-20	-0.97221	-1.06338
62112217	chr11:62112217:G:A	5.36194e-20	-1.08748	-1.46339
62112402	chr11:62112402:A:T	3.83205e-20	-2.01194	-0.874863
62112451	chr11:62112451:G:A	2.56078e-19	-7.39777e-10	-0.987302
62112618	chr11:62112618:G:A	7.87651e-20	-1.07399	-1.09233
62112672	chr11:62112672:A:C	1.75703e-20	-2.10674	-1.55984
62112751	chr11:62112751:A:G	7.99269e-20	-1.10581	-1.04587
62112755	chr11:62112755:T:C	2.27224e-20	-2.21222	-1.19721
62112843	chr11:62112843:T:C	7.60371e-20	-1.12849	-1.07308
62113060	chr11:62113060:A:G	8.30367e-20	-1.05118	-1.06232
62113206	chr11:62113206:C:T	7.75124e-20	-1.12528	-1.05707
62113271	chr11:62113271:A:C	8.38319e-20	-1.11599	-0.987985
62113403	chr11:62113403:T:C	7.67118e-20	-1.11971	-1.07302
62113452	chr11:62113452:C:CTG	8.20487e-20	-1.10486	-1.02061
62113605	chr11:62113605:T:C	7.94418e-20	-1.10377	-1.05399
62113645	chr11:62113645:G:T	2.56078e-19	-7.39777e-10	-0.987302
62113713	chr11:62113713:T:C	8.07885e-20	-1.10429	-1.03666
62114225	chr11:62114225:C:T	4.40198e-19	-7.39777e-10	-0.44556
62114309	chr11:62114309:G:A	1.55566e-19	-7.39777e-10	-1.48571
62114494	chr11:62114494:C:T	1.85511e-19	-7.39777e-10	-1.30967
62114798	chr11:62114798:A:C	9.239e-20	-1.01458	-0.992188
62114891	chr11:62114891:C:T	1.54221e-19	-7.39777e-10	-1.4944
62114986	chr11:62114986:A:G	8.79145e-20	-1.07172	-0.9847
62115089	chr11:62115089:T:C	8.89521e-20	-1.04789	-0.996802
62115338	chr11:62115338:C:T	1.43731e-19	-7.39777e-10	-1.56484
62115646	chr11:62115646:C:T	4.09699e-19	-1.89138	1.37402
62115686	chr11:62115686:C:T	1.47442e-19	-7.39777e-10	-1.53935
62116237	chr11:62116237:T:C	3.53065e-19	-7.39777e-10	-0.666134
62116405	chr11:62116405:A:T	2.74945e-20	-2.12029	-1.09851
62116553	chr11:62116553:A:C	7.83684e-20	-1.17457	-0.99679
62116572	chr11:62116572:G:A	4.45915e-20	-1.40246	-1.33278
62116597	chr11:62116597:G:A	3.18852e-20	-2.10989	-0.96075
62116830	chr11:62116830:G:A	3.14872e-20	-2.12188	-0.961325
62117017	chr11:62117017:G:A	1.46243e-19	-7.39777e-10	-1.54752
62117065	chr11:62117065:G:C	8.04142e-20	-1.16398	-0.981614
62117356	chr11:62117356:A:G	4.5993e-19	-7.39777e-10	-0.40171
62117377	chr11:62117377:C:T	7.98556e-20	-1.1631	-0.989465
62117490	chr11:62117490:A:G	1.61909e-19	-7.39777e-10	-1.44575
62117601	chr11:62117601:A:C	2.47778e-20	-2.19626	-1.12657
62117678	chr11:62117678:T:C	1.45577e-19	-7.39777e-10	-1.55208
62117767	chr11:62117767:T:C	2.91135e-20	-2.21506	-0.946528
62117792	chr11:62117792:C:G	1.55261e-19	-7.39777e-10	-1.48768
62117806	chr11:62117806:G:A	2.61599e-20	-2.12701	-1.14155
62117987	chr11:62117987:A:G	8.41817e-20	-1.0775	-1.02231
62118084	chr11:62118084:T:G	7.93562e-20	-1.1566	-1.00224
62118172	chr11:62118172:A:AT	7.86235e-20	-1.14956	-1.01855
62118550	chr11:62118550:G:A	8.17073e-20	-1.15793	-0.971708
62118627	chr11:62118627:A:C	8.25104e-20	-1.14223	-0.97763
62118629	chr11:62118629:G:C	1.47402e-19	-7.39777e-10	-1.53962
62118642	chr11:62118642:A:C	2.0369e-20	-2.21561	-1.30316
62118659	chr11:62118659:T:C	2.15323e-19	-7.39777e-10	-1.16065
62118667	chr11:62118667:GTC:G	1.43994e-19	-7.39777e-10	-1.56301
62118673	chr11:62118673:C:G	8.06634e-20	-1.16523	-0.977271
62118716	chr11:62118716:T:G	2.58813e-19	-7.39777e-10	-0.976681
62119034	chr11:62119034:T:C	8.55652e-20	-1.12852	-0.954985
62119100	chr11:62119100:C:T	4.67472e-20	-1.22625	-1.46178
62119119	chr11:62119119:A:G	8.19776e-20	-1.13535	-0.990985
62119226	chr11:62119226:T:C	1.45279e-19	-7.39777e-10	-1.55413
62119356	chr11:62119356:C:A	1.81581e-19	-7.39777e-10	-1.33109
62119805	chr11:62119805:T:C	1.64365e-19	-7.39777e-10	-1.43069
62119961	chr11:62119961:T:C	1.51456e-19	-7.39777e-10	-1.51249
62120124	chr11:62120124:C:T	1.04196e-19	-0.988264	-0.898249
62120620	chr11:62120620:T:C	1.75667e-20	-2.21087	-1.45591
62120803	chr11:62120803:C:G	1.76541e-20	-2.16431	-1.49751
62121197	chr11:62121197:C:T	2.69631e-19	-7.39777e-10	-0.935732
62121297	chr11:62121297:A:T	1.73169e-20	-2.20997	-1.47113
62121591	chr11:62121591:T:C	1.70391e-20	-2.20875	-1.48853
62121668	chr11:62121668:A:G	5.44344e-19	-7.39777e-10	-0.233204
62121672	chr11:62121672:G:A	1.44369e-19	-7.39777e-10	-1.56042
62121793	chr11:62121793:C:T	3.44061e-20	-1.94022	-1.05433
62122070	chr11:62122070:G:A	1.73186e-20	-2.2138	-1.46721
62122123	chr11:62122123:A:G	1.72325e-20	-2.21477	-1.47122
62122488	chr11:62122488:T:C	4.17296e-19	-7.39777e-10	-0.49899
62122974	chr11:62122974:C:T	7.94091e-20	-2.15817	-1.02216e-09
62122982	chr11:62122982:T:G	2.06215e-19	-7.39777e-10	-1.20386
62123130	chr11:62123130:G:A	1.45937e-19	-7.39777e-10	-1.54961
62123328	chr11:62123328:T:C	2.099e-19	-7.39777e-10	-1.18615
62123340	chr11:62123340:G:A	3.20123e-20	-1.97608	-1.09058
62123361	chr11:62123361:T:G	1.46025e-19	-7.39777e-10	-1.54901
62123420	chr11:62123420:C:T	1.72342e-20	-2.21482	-1.47107
62123878	chr11:62123878:G:C	3.37689e-20	-1.95892	-1.05433
62123896	chr11:62123896:G:C	2.66784e-20	-1.91485	-1.33408
62124174	chr11:62124174:G:A	3.23893e-20	-2.00063	-1.05433
62124765	chr11:62124765:A:G	1.72076e-20	-2.21565	-1.47178
62124915	chr11:62124915:A:G	1.72283e-20	-2.21542	-1.47081
62125195	chr11:62125195:C:T	1.92848e-20	-2.03845	-1.53502
62125246	chr11:62125246:C:G	1.79384e-20	-2.18828	-1.45756
62125586	chr11:62125586:T:C	1.79553e-20	-2.19038	-1.45452
62125744	chr11:62125744:T:G	3.05695e-20	-2.20535	-0.907428
62125796	chr11:62125796:A:G	1.44767e-19	-7.39777e-10	-1.55766
62125797	chr11:62125797:C:T	2.10165e-20	-2.14777	-1.33971
62126067	chr11:62126067:G:A	3.45053e-20	-1.43687	-1.5548
62126222	chr11:62126222:G:A	7.5484e-20	-2.20886	-1.02216e-09
62126234	chr11:62126234:T:C	2.02125e-20	-2.1654	-1.36108
62126249	chr11:62126249:GC:G	4.18927e-19	-7.39777e-10	-0.495088
62126269	chr11:62126269:C:T	1.86759e-20	-2.04078	-1.56477
62126341	chr11:62126341:G:A	2.03415e-20	-2.15649	-1.36363
62126357	chr11:62126357:A:G	2.05154e-20	-2.14811	-1.36349
62126438	chr11:62126438:T:C	2.36815e-20	-2.13883	-1.22926
62126492	chr11:62126492:G:A	1.58534e-19	-7.39777e-10	-1.46682
62126496	chr11:62126496:A:G	2.09572e-20	-2.15752	-1.33278
62126500	chr11:62126500:C:T	2.94889e-20	-1.60505	-1.54372
62126558	chr11:62126558:A:G	3.72134e-20	-1.79465	-1.12146
62126561	chr11:62126561:T:C	2.03686e-20	-2.16103	-1.35776
62126708	chr11:62126708:A:T	1.56569e-19	-7.39777e-10	-1.47929
62126772	chr11:62126772:C:A	4.02632e-19	-7.39777e-10	-0.534762
62126808	chr11:62126808:T:C	2.07092e-20	-2.16063	-1.34158
62126822	chr11:62126822:T:TA	2.11662e-20	-2.15226	-1.32812
62127010	chr11:62127010:A:G	1.95355e-19	-7.39777e-10	-1.25797
62127198	chr11:62127198:A:G	2.06298e-20	-2.14101	-1.36504
62127326	chr11:62127326:A:G	1.87931e-20	-2.03711	-1.56218
62127419	chr11:62127419:A:G	3.55616e-20	-2.20195	-0.759573
62127612	chr11:62127612:T:TA	2.37587e-19	-1.06225	-1.02216e-09
62127628	chr11:62127628:T:C	3.51904e-20	-1.92269	-1.04932
62127697	chr11:62127697:C:T	1.86553e-20	-2.21574	-1.39092
62127971	chr11:62127971:TA:T	1.68231e-20	-2.17036	-1.53967
62128004	chr11:62128004:G:A	2.20512e-20	-2.02877	-1.41065
62128069	chr11:62128069:A:G	1.93783e-20	-2.1274	-1.44123
62128166	chr11:62128166:G:T	1.50771e-19	-7.39777e-10	-1.51702
62128332	chr11:62128332:C:T	1.05248e-18	-7.39777e-10	0.426121
62128743	chr11:62128743:G:A	3.13595e-20	-2.19449	-0.892774
62129181	chr11:62129181:A:G	3.12558e-20	-2.19339	-0.89719
62129247	chr11:62129247:C:T	1.47719e-19	-7.39777e-10	-1.53747
62129478	chr11:62129478:G:A	2.03255e-19	-7.39777e-10	-1.21832
62129601	chr11:62129601:C:T	8.02694e-20	-2.1474	-1.02216e-09
62129725	chr11:62129725:C:T	3.05706e-20	-2.19491	-0.917842
62129826	chr11:62129826:G:A	3.21191e-19	-7.39777e-10	-0.760749
62129887	chr11:62129887:C:T	3.13406e-20	-2.19068	-0.89719
62129932	chr11:62129932:C:T	1.43323e-19	-1.56769	-1.02216e-09
62129937	chr11:62129937:C:T	1.50189e-19	-7.39777e-10	-1.52089
62129996	chr11:62129996:G:A	1.47719e-19	-7.39777e-10	-1.53747
62130327	chr11:62130327:G:A	1.55791e-19	-7.39777e-10	-1.48427
62130695	chr11:62130695:A:G	2.29234e-19	-7.39777e-10	-1.09804
62130702	chr11:62130702:T:C	7.49662e-20	-2.21575	-1.02216e-09
62130720	chr11:62130720:G:A	2.09115e-20	-2.17641	-1.31608
62130853	chr11:62130853:A:G	1.46707e-19	-7.39777e-10	-1.54435
62131072	chr11:62131072:G:A	5.53927e-19	-7.39777e-10	-0.215753
62131089	chr11:62131089:G:A	2.09875e-20	-2.17529	-1.31357
62131189	chr11:62131189:G:A	2.21999e-19	-7.39777e-10	-1.13011
62131387	chr11:62131387:T:C	2.98994e-20	-2.19431	-0.940639
62131569	chr11:62131569:G:A	2.7844e-20	-2.1949	-1.01126
62131606	chr11:62131606:G:A	2.06914e-20	-2.20329	-1.29978
62131743	chr11:62131743:A:G	3.04045e-20	-2.19576	-0.922432
62131812	chr11:62131812:C:T	3.2242e-20	-2.185	-0.874512
62131862	chr11:62131862:C:T	3.01539e-20	-2.18999	-0.936477
62131906	chr11:62131906:C:T	1.99592e-19	-7.39777e-10	-1.23651
62131926	chr11:62131926:C:T	2.98791e-20	-2.20064	-0.934987
62132040	chr11:62132040:T:C	3.02244e-20	-2.19445	-0.929688
62132451	chr11:62132451:A:G	2.27299e-19	-7.39777e-10	-1.10652
62133107	chr11:62133107:G:A	2.81441e-20	-2.19073	-1.00472
62133268	chr11:62133268:G:A	2.85238e-20	-2.19877	-0.983275
62133281	chr11:62133281:A:G	2.43613e-19	-7.39777e-10	-1.0372
62133542	chr11:62133542:C:G	2.84611e-20	-2.19516	-0.989085
62133612	chr11:62133612:T:G	2.938e-20	-2.18669	-0.965784
62133613	chr11:62133613:C:T	6.88147e-19	1.49155	-1.49034
62133883	chr11:62133883:C:T	2.88043e-20	-2.18853	-0.983728
62134012	chr11:62134012:A:G	1.99241e-19	-7.39777e-10	-1.23827
62134654	chr11:62134654:C:G	2.1322e-20	-1.93421	-1.53883
62134977	chr11:62134977:G:A	1.52768e-19	-7.39777e-10	-1.50387
62135034	chr11:62135034:C:G	2.3777e-20	-2.00375	-1.36031
62135043	chr11:62135043:T:C	1.86947e-19	-7.39777e-10	-1.30196
62135544	chr11:62135544:G:A	1.49063e-19	-7.39777e-10	-1.52841
62135628	chr11:62135628:A:G	1.62525e-19	-7.39777e-10	-1.44195
62135971	chr11:62135971:G:A	2.38504e-19	-7.39777e-10	-1.0584
62135992	chr11:62135992:C:G	2.00918e-20	-2.00923	-1.52325
62136087	chr11:62136087:G:A	1.6738e-19	-7.39777e-10	-1.41252
62136215	chr11:62136215:C:T	8.02654e-20	-2.14745	-1.02216e-09
62136433	chr11:62136433:G:A	2.90456e-20	-2.20912	-0.954804
62136500	chr11:62136500:C:T	2.11186e-20	-1.95336	-1.52927
62136758	chr11:62136758:G:A	2.85671e-19	-7.39777e-10	-0.877943
62137085	chr11:62137085:G:A	1.61834e-18	0.856371	-1.02216e-09
62137262	chr11:62137262:C:T	1.74452e-19	-7.39777e-10	-1.37114
62137283	chr11:62137283:A:G	1.84061e-19	-7.39777e-10	-1.31752
62138383	chr11:62138383:A:G	1.48083e-19	-7.39777e-10	-1.53501
62138513	chr11:62138513:G:A	7.08815e-19	-7.39777e-10	0.0308092
62138744	chr11:62138744:G:A	6.27954e-19	-7.39777e-10	-0.0903184
62138827	chr11:62138827:A:G	1.62835e-20	-2.19853	-1.5441
62138902	chr11:62138902:T:C	2.51921e-20	-2.21497	-1.09128
62138925	chr11:62138925:A:G	1.49447e-19	-7.39777e-10	-1.52584
62139066	chr11:62139066:G:A	1.96787e-20	-2.21169	-1.34155
62139370	chr11:62139370:C:T	2.73509e-20	-2.21246	-1.01158
62139392	chr11:62139392:G:A	1.57257e-20	-2.21559	-1.5619
62139712	chr11:62139712:G:T	1.81947e-20	-2.1484	-1.48326
62139714	chr11:62139714:G:A	1.88265e-19	-7.39777e-10	-1.29493
62139719	chr11:62139719:A:G	1.56933e-20	-2.2156	-1.56395
62139968	chr11:62139968:C:T	2.08788e-19	-7.39777e-10	-1.19146
62140159	chr11:62140159:T:A	1.58007e-20	-2.21536	-1.55738
62140349	chr11:62140349:C:A	2.73764e-20	-2.21152	-1.01158
62140437	chr11:62140437:A:G	1.76229e-20	-2.1579	-1.50568
62140497	chr11:62140497:C:T	1.69253e-20	-2.21574	-1.48823
62140550	chr11:62140550:G:A	2.77725e-20	-2.21576	-0.992983
62140968	chr11:62140968:T:C	3.53027e-19	0.669819	-1.33606
62141052	chr11:62141052:G:T	2.56197e-20	-2.20936	-1.08006
62141074	chr11:62141074:G:C	2.07082e-19	-7.39777e-10	-1.19967
62141199	chr11:62141199:C:T	1.76313e-19	-7.39777e-10	-1.36052
62141200	chr11:62141200:G:A	2.74171e-20	-1.94013	-1.28149
62141405	chr11:62141405:G:A	6.53209e-19	-7.39777e-10	-0.0508881
62142132	chr11:62142132:T:C	1.43796e-19	-7.39777e-10	-1.56439
62142148	chr11:62142148:T:C	1.78508e-20	-2.09217	-1.55857
62142171	chr11:62142171:A:T	1.48841e-19	-7.39777e-10	-1.52991
62142397	chr11:62142397:C:T	1.43741e-19	-7.39777e-10	-1.56478
62142497	chr11:62142497:A:G	5.40837e-20	-2.16315	-0.379103
62142686	chr11:62142686:CT:C	4.50823e-20	-1.17488	-1.54942
62142810	chr11:62142810:T:C	1.43948e-19	-7.39777e-10	-1.56333
62142948	chr11:62142948:A:G	1.44986e-19	-7.39777e-10	-1.55615
62143192	chr11:62143192:G:A	2.24677e-19	-1.11812	-1.02216e-09
62143274	chr11:62143274:A:G	1.44335e-19	-7.39777e-10	-1.56065
62143332	chr11:62143332:C:T	3.17512e-20	-1.98588	-1.08897
62144057	chr11:62144057:T:C	7.30509e-20	-2.16078	-0.0808494
62144063	chr11:62144063:A:G	1.4604e-19	-7.39777e-10	-1.5489
62144397	chr11:62144397:AAATT:A	1.69605e-19	-7.39777e-10	-1.39932
62144565	chr11:62144565:C:T	1.56745e-19	-7.39777e-10	-1.47816
62144738	chr11:62144738:C:T	1.44432e-19	-7.39777e-10	-1.55997
62144928	chr11:62144928:G:A	1.43987e-19	-7.39777e-10	-1.56306
62145413	chr11:62145413:G:T	5.96757e-19	-7.39777e-10	-0.141275
62145607	chr11:62145607:C:T	1.44362e-19	-7.39777e-10	-1.56046
62145672	chr11:62145672:C:T	2.23226e-18	-7.39777e-10	1.17798
62145724	chr11:62145724:G:T	1.71435e-20	-2.21575	-1.47542
62145760	chr11:62145760:A:G	1.44245e-19	-7.39777e-10	-1.56127
62145885	chr11:62145885:G:T	1.71219e-20	-2.20909	-1.48334
62145924	chr11:62145924:T:C	1.44362e-19	-7.39777e-10	-1.56046
62146038	chr11:62146038:C:T	1.44107e-19	-7.39777e-10	-1.56223
62146139	chr11:62146139:T:G	1.95858e-20	-2.02031	-1.53767
62146235	chr11:62146235:A:G	1.74311e-20	-2.2085	-1.46603
62146305	chr11:62146305:G:A	1.44171e-19	-7.39777e-10	-1.56179
62146333	chr11:62146333:A:G	1.70704e-20	-2.21138	-1.48406
62146366	chr11:62146366:G:T	1.71245e-20	-2.20918	-1.48309
62146484	chr11:62146484:C:T	1.43992e-19	-7.39777e-10	-1.56303
62146531	chr11:62146531:G:A	7.8911e-19	-7.39777e-10	0.138121
62146584	chr11:62146584:G:A	1.71645e-20	-2.20945	-1.4805
62146650	chr11:62146650:T:C	1.44362e-19	-7.39777e-10	-1.56046
62146897	chr11:62146897:C:T	1.90542e-19	-1.56211	0.279198
62147080	chr11:62147080:A:G	1.44362e-19	-7.39777e-10	-1.56046
62147322	chr11:62147322:A:G	1.71236e-20	-2.18826	-1.50407
62147419	chr11:62147419:A:T	1.74158e-20	-2.21088	-1.46453
62147497	chr11:62147497:G:A	2.89342e-19	-7.39777e-10	-0.865177
62147503	chr11:62147503:T:A	1.70756e-20	-2.19421	-1.50092
62147605	chr11:62147605:T:C	1.85035e-20	-2.19427	-1.42056
62147675	chr11:62147675:G:A	1.44362e-19	-7.39777e-10	-1.56046
62147680	chr11:62147680:T:C	1.44362e-19	-7.39777e-10	-1.56046
62147730	chr11:62147730:G:A	1.44362e-19	-7.39777e-10	-1.56046
62147804	chr11:62147804:G:A	1.4477e-19	-7.39777e-10	-1.55764
62147868	chr11:62147868:G:A	1.44389e-19	-7.39777e-10	-1.56027
62148114	chr11:62148114:T:C	1.44685e-19	-7.39777e-10	-1.55823
62148229	chr11:62148229:C:T	1.44751e-19	-7.39777e-10	-1.55777
62148278	chr11:62148278:C:A	8.54933e-19	-7.39777e-10	0.218238
62148435	chr11:62148435:C:G	1.44412e-19	-7.39777e-10	-1.56011
62148574	chr11:62148574:G:A	1.44789e-19	-7.39777e-10	-1.55751
62148618	chr11:62148618:C:T	1.44789e-19	-7.39777e-10	-1.55751
62148840	chr11:62148840:C:T	1.44789e-19	-7.39777e-10	-1.55751
62148851	chr11:62148851:C:A	1.44789e-19	-7.39777e-10	-1.55751
62148981	chr11:62148981:T:A	1.44789e-19	-7.39777e-10	-1.55751
62149047	chr11:62149047:C:G	1.44841e-19	-7.39777e-10	-1.55715
62149083	chr11:62149083:C:G	1.4411e-19	-7.39777e-10	-1.56221
62149246	chr11:62149246:C:T	1.75295e-20	-2.20945	-1.45945
62149258	chr11:62149258:A:G	1.43832e-19	-7.39777e-10	-1.56414
62149330	chr11:62149330:G:A	5.22293e-20	-2.17639	-0.400748
62149530	chr11:62149530:A:G	2.54423e-20	-1.83426	-1.46211
62149968	chr11:62149968:A:G	1.45201e-19	-7.39777e-10	-1.55467
62150041	chr11:62150041:A:G	1.44677e-19	-7.39777e-10	-1.55828
62150370	chr11:62150370:T:C	1.44835e-19	-7.39777e-10	-1.55719
62150459	chr11:62150459:CTGGGCTTGGGCA:C	2.58825e-20	-1.95901	-1.32021
62150634	chr11:62150634:A:G	1.44789e-19	-7.39777e-10	-1.55751
62150651	chr11:62150651:A:G	1.46394e-19	-7.39777e-10	-1.54648
62150661	chr11:62150661:T:C	1.70971e-20	-2.18636	-1.50751
62150740	chr11:62150740:C:T	7.54105e-20	-2.20984	-1.02216e-09
62150856	chr11:62150856:T:C	1.44811e-19	-7.39777e-10	-1.55736
62150868	chr11:62150868:C:T	1.44789e-19	-7.39777e-10	-1.55751
62151147	chr11:62151147:A:C	7.94516e-19	-7.39777e-10	0.144947
62151161	chr11:62151161:G:A	1.70264e-20	-2.18943	-1.50859
62151445	chr11:62151445:T:G	3.15269e-20	-1.82792	-1.25402
62151576	chr11:62151576:G:A	1.44297e-19	-7.39777e-10	-1.56091
62152006	chr11:62152006:G:A	1.44789e-19	-7.39777e-10	-1.55751
62152221	chr11:62152221:C:T	4.84852e-20	-1.14204	-1.50949
62152711	chr11:62152711:G:A	1.44789e-19	-7.39777e-10	-1.55751
62153312	chr11:62153312:T:C	3.1103e-20	-1.98725	-1.10823
62153335	chr11:62153335:G:C	1.44789e-19	-7.39777e-10	-1.55751
62153340	chr11:62153340:A:G	2.33694e-19	-1.96786	0.889085
62153547	chr11:62153547:A:C	1.44789e-19	-7.39777e-10	-1.55751
62153548	chr11:62153548:T:C	7.99535e-20	-2.15134	-1.02216e-09
62153630	chr11:62153630:A:G	1.44611e-19	-7.39777e-10	-1.55874
62153683	chr11:62153683:T:C	1.44322e-19	-7.39777e-10	-1.56074
62153776	chr11:62153776:G:A	8.30509e-20	-2.11333	-1.02216e-09
62154007	chr11:62154007:A:G	8.00995e-19	-7.39777e-10	0.153069
62154081	chr11:62154081:T:TTTGAG	1.44756e-19	-7.39777e-10	-1.55773
62154303	chr11:62154303:A:G	1.47492e-19	-7.39777e-10	-1.53901
62154535	chr11:62154535:G:A	1.44618e-19	-7.39777e-10	-1.55869
62154635	chr11:62154635:G:A	1.44566e-19	-7.39777e-10	-1.55905
62154639	chr11:62154639:C:CTATT	1.44566e-19	-7.39777e-10	-1.55905
62155107	chr11:62155107:A:C	1.44789e-19	-7.39777e-10	-1.55751
62155175	chr11:62155175:G:A	1.45178e-19	-7.39777e-10	-1.55483
62155274	chr11:62155274:G:A	1.44789e-19	-7.39777e-10	-1.55751
62155352	chr11:62155352:T:A	8.35058e-20	-2.10787	-1.02216e-09
62155373	chr11:62155373:A:G	1.19335e-18	0.551732	-1.02216e-09
62155376	chr11:62155376:T:C	1.74162e-20	-2.21362	-1.46176
62155528	chr11:62155528:G:A	1.53805e-19	-7.39777e-10	-1.4971
62155614	chr11:62155614:G:A	1.68944e-20	-2.21574	-1.49006
62155653	chr11:62155653:A:G	1.74709e-20	-2.21485	-1.4574
62155903	chr11:62155903:A:G	2.48072e-20	-1.81751	-1.50414
62155914	chr11:62155914:A:G	1.44811e-19	-7.39777e-10	-1.55736
62155919	chr11:62155919:TTGA:T	1.4458e-19	-7.39777e-10	-1.55895
62155997	chr11:62155997:T:C	1.44789e-19	-7.39777e-10	-1.55751
62155999	chr11:62155999:C:T	1.61496e-19	-7.39777e-10	-1.44831
62156069	chr11:62156069:A:T	2.53861e-20	-1.99998	-1.2986
62156149	chr11:62156149:A:G	1.44381e-19	-7.39777e-10	-1.56033
62156168	chr11:62156168:A:G	1.44736e-19	-7.39777e-10	-1.55787
62156185	chr11:62156185:T:A	4.76314e-20	-2.17986	-0.48943
62156348	chr11:62156348:A:G	1.44726e-19	-7.39777e-10	-1.55794
62156378	chr11:62156378:G:A	1.44789e-19	-7.39777e-10	-1.55751
62156623	chr11:62156623:G:T	1.44898e-19	-7.39777e-10	-1.55676
62156647	chr11:62156647:A:T	1.79578e-19	-7.39777e-10	-1.34217
62156953	chr11:62156953:A:G	1.45857e-19	-7.39777e-10	-1.55016
62157233	chr11:62157233:G:A	1.73976e-20	-2.20987	-1.46658
62157288	chr11:62157288:C:T	2.81077e-20	-1.9479	-1.24884
62157321	chr11:62157321:CTCTT:C	1.77112e-20	-2.21199	-1.44659
62157384	chr11:62157384:G:A	1.44789e-19	-7.39777e-10	-1.55751
62157900	chr11:62157900:A:G	1.76175e-20	-2.16249	-1.5014
62157915	chr11:62157915:G:A	9.70358e-20	-1.95771	-1.02216e-09
62157970	chr11:62157970:G:A	1.48465e-19	-7.39777e-10	-1.53243
62158747	chr11:62158747:G:A	1.64392e-19	-7.39777e-10	-1.43053
62159382	chr11:62159382:T:C	1.66717e-19	-7.39777e-10	-1.41649
62159599	chr11:62159599:G:A	7.33858e-19	-7.39777e-10	0.0655299
62161184	chr11:62161184:G:A	1.68043e-20	-2.21164	-1.4995
62161270	chr11:62161270:A:G	2.28843e-20	-2.16404	-1.2383
62161524	chr11:62161524:G:C	2.27284e-20	-2.1639	-1.24527
62161683	chr11:62161683:A:G	2.8965e-20	-1.78569	-1.38101
62162829	chr11:62162829:G:A	1.66304e-19	-7.39777e-10	-1.41897
62163145	chr11:62163145:C:T	1.65935e-19	-7.39777e-10	-1.42119
62163325	chr11:62163325:G:A	2.0466e-20	-2.04894	-1.46508
62163473	chr11:62163473:G:T	4.72821e-19	-7.39777e-10	-0.374069
62163489	chr11:62163489:G:T	5.08986e-20	-2.17544	-0.42751
62164044	chr11:62164044:A:T	2.72595e-20	-2.15351	-1.07387
62164463	chr11:62164463:T:A	2.29541e-20	-2.15487	-1.24442
62164595	chr11:62164595:T:C	1.71618e-19	-7.39777e-10	-1.38751
62164909	chr11:62164909:G:A	1.29373e-19	-1.67009	-1.02216e-09
62165162	chr11:62165162:C:T	1.67629e-19	-7.39777e-10	-1.41103
62165311	chr11:62165311:A:G	1.60527e-20	-2.19788	-1.55903
62165468	chr11:62165468:G:T	1.84345e-20	-2.18627	-1.4323
62165519	chr11:62165519:A:G	2.13791e-19	-7.39777e-10	-1.16779
62166024	chr11:62166024:C:T	1.53031e-19	-7.39777e-10	-1.50215
62166596	chr11:62166596:T:A	1.53738e-19	-7.39777e-10	-1.49754
62166932	chr11:62166932:T:G	8.1728e-19	-7.39777e-10	0.173197
62167089	chr11:62167089:C:G	2.37385e-19	-7.39777e-10	-1.0631
62167498	chr11:62167498:C:T	1.28682e-19	-1.67544	-1.02216e-09
62167963	chr11:62167963:C:T	1.35202e-18	-7.39777e-10	0.676571
62168095	chr11:62168095:C:T	1.4051e-18	-7.39777e-10	0.71508
62168195	chr11:62168195:G:C	1.61022e-19	-7.39777e-10	-1.45124
62168901	chr11:62168901:T:C	8.42587e-19	-7.39777e-10	0.203692
62169376	chr11:62169376:A:G	1.92687e-20	-2.20229	-1.37201
62169472	chr11:62169472:C:T	5.19934e-20	-1.05159	-1.53008
62169507	chr11:62169507:G:GC	6.10622e-20	-1.19684	-1.22405
62169612	chr11:62169612:G:A	7.99319e-19	-7.39777e-10	0.150974
62169713	chr11:62169713:T:C	4.11489e-20	-2.02202	-0.793565
62169860	chr11:62169860:T:A	8.20853e-20	-1.0086	-1.11643
62170073	chr11:62170073:G:A	5.42861e-20	-1.00087	-1.53765
62170186	chr11:62170186:C:T	2.59729e-20	-1.85125	-1.42448
62170666	chr11:62170666:CTTG:C	4.31546e-20	-2.07346	-0.694532
62170878	chr11:62170878:C:T	3.9967e-20	-1.88863	-0.956096
62170972	chr11:62170972:TG:T	1.67893e-20	-2.14771	-1.56434
62170980	chr11:62170980:T:C	2.51499e-19	-1.00535	-1.02216e-09
62171176	chr11:62171176:A:G	2.27865e-18	1.72433	-0.525772
62171257	chr11:62171257:C:T	1.89282e-20	-2.05596	-1.53617
62171398	chr11:62171398:CT:C	5.3954e-19	-7.39777e-10	-0.242069
62171647	chr11:62171647:G:T	1.93475e-20	-2.04943	-1.52079
62172314	chr11:62172314:G:A	7.91543e-19	-7.39777e-10	0.141199
62173982	chr11:62173982:T:C	2.07374e-20	-1.9383	-1.56254
62174344	chr11:62174344:T:C	2.46392e-20	-1.81787	-1.51057
62174458	chr11:62174458:C:T	4.34022e-20	-1.7955	-0.966778
62174691	chr11:62174691:T:A	1.99486e-20	-1.99677	-1.54285
62175052	chr11:62175052:C:T	2.0925e-19	-7.39777e-10	-1.18926
62175069	chr11:62175069:G:T	7.62831e-20	-0.717779	-1.48055
62175387	chr11:62175387:A:T	3.54814e-20	-1.44163	-1.52215
62175426	chr11:62175426:T:C	7.93366e-20	-0.683479	-1.47561
62175433	chr11:62175433:T:C	7.60344e-20	-2.2016	-1.02216e-09
62175520	chr11:62175520:C:T	3.54732e-20	-1.45125	-1.51276
62175558	chr11:62175558:A:G	1.7766e-19	-7.39777e-10	-1.35291
62175677	chr11:62175677:C:T	1.50444e-19	-7.39777e-10	-1.5192
62176031	chr11:62176031:A:C	3.47445e-20	-1.46752	-1.51725
62176044	chr11:62176044:G:A	5.31698e-19	-7.39777e-10	-0.25671
62176062	chr11:62176062:C:T	1.56086e-19	-7.39777e-10	-1.48238
62176346	chr11:62176346:G:A	3.10726e-20	-1.57098	-1.52548
62176373	chr11:62176373:C:T	3.11759e-20	-1.57465	-1.51849
62176610	chr11:62176610:C:T	1.13241e-19	-1.80327	-1.02216e-09
62176838	chr11:62176838:T:G	3.2343e-20	-1.54581	-1.51057
62176950	chr11:62176950:T:C	3.27885e-20	-1.52274	-1.51997
62176974	chr11:62176974:T:C	3.22611e-20	-1.53895	-1.51997
62177012	chr11:62177012:C:T	2.06461e-19	-7.39777e-10	-1.20267
62177847	chr11:62177847:C:T	1.79939e-19	-7.39777e-10	-1.34017
62178079	chr11:62178079:ACT:A	2.91688e-20	-1.63151	-1.52818
62178106	chr11:62178106:G:A	2.95136e-20	-1.62068	-1.52725
62178816	chr11:62178816:T:C	1.54626e-19	-7.39777e-10	-1.49177
62179110	chr11:62179110:T:A	3.57984e-20	-1.43436	-1.52052
62179402	chr11:62179402:AT:A	3.6621e-20	-1.4069	-1.52526
62179563	chr11:62179563:T:C	3.1395e-17	3.82162	-1.02216e-09
62179665	chr11:62179665:A:T	6.46697e-20	-1.26171	-1.10179
62179916	chr11:62179916:G:A	6.50708e-20	-1.2507	-1.10661
62179920	chr11:62179920:G:A	2.79176e-20	-1.66291	-1.54061
62180211	chr11:62180211:T:A	1.78605e-19	-7.39777e-10	-1.34761
62180234	chr11:62180234:A:G	1.80387e-19	-0.131737	-1.20594
62180294	chr11:62180294:T:C	6.57839e-20	-1.2398	-1.10661
62180398	chr11:62180398:T:C	6.40155e-20	-1.26256	-1.1111
62180416	chr11:62180416:T:C	6.11262e-20	-1.27876	-1.14108
62180669	chr11:62180669:G:A	1.91934e-18	0.686974	0.339976
62180948	chr11:62180948:G:T	6.96232e-20	-1.18993	-1.09976
62181136	chr11:62181136:T:C	6.67114e-20	-1.22875	-1.10366
62181148	chr11:62181148:C:T	6.76199e-20	-1.2142	-1.10468
62181388	chr11:62181388:T:C	2.90355e-20	-1.61727	-1.54699
62181396	chr11:62181396:G:A	1.88965e-19	-7.39777e-10	-1.29123
62181754	chr11:62181754:T:C	6.61612e-20	-1.23253	-1.10816
62181792	chr11:62181792:T:C	4.74655e-19	-7.39777e-10	-0.370197
62181807	chr11:62181807:G:A	6.12999e-20	-1.27648	-1.14053
62181814	chr11:62181814:T:A	1.75104e-19	-0.163451	-1.20395
62181905	chr11:62181905:C:T	6.70741e-20	-1.22384	-1.10315
62182277	chr11:62182277:C:G	6.40246e-20	-1.26191	-1.11161
62182544	chr11:62182544:C:A	1.77041e-19	-7.39777e-10	-1.35641
62182883	chr11:62182883:C:T	4.51903e-20	-1.3561	-1.36581
62183286	chr11:62183286:T:G	6.44658e-20	-1.24833	-1.11832
62183430	chr11:62183430:G:T	6.6146e-20	-1.23431	-1.10661
62183661	chr11:62183661:G:T	6.53758e-20	-1.2416	-1.11103
62183855	chr11:62183855:C:T	3.49717e-20	-1.41754	-1.56071
62183975	chr11:62183975:C:T	6.45126e-20	-1.2612	-1.10473
62184513	chr11:62184513:A:G	2.72581e-20	-1.66459	-1.56284
62184518	chr11:62184518:C:T	6.23885e-20	-1.19766	-1.20174
62184557	chr11:62184557:G:A	2.87222e-20	-1.99936	-1.17576
62184562	chr11:62184562:G:A	6.44819e-20	-1.25979	-1.10661
62185021	chr11:62185021:C:G	1.69013e-19	-7.39777e-10	-1.40281
62185321	chr11:62185321:T:G	6.56356e-20	-1.24799	-1.10068
62185459	chr11:62185459:G:A	1.66601e-19	-7.39777e-10	-1.41719
62185494	chr11:62185494:A:G	1.5448e-19	-7.39777e-10	-1.49272
62185948	chr11:62185948:T:C	6.58755e-20	-1.22618	-1.11884
62186000	chr11:62186000:C:T	1.54573e-19	-7.39777e-10	-1.49212
62186043	chr11:62186043:A:G	6.40566e-20	-1.26294	-1.11008
62186051	chr11:62186051:T:C	5.18125e-20	-1.38709	-1.19807
62186070	chr11:62186070:T:C	9.26917e-20	-2.00351	-1.02216e-09
62186203	chr11:62186203:G:T	1.518e-19	-7.39777e-10	-1.51022
62186350	chr11:62186350:G:A	6.67869e-20	-1.22199	-1.10928
62186537	chr11:62186537:C:T	1.66858e-20	-2.1781	-1.54013
62186785	chr11:62186785:A:G	4.16549e-20	-1.25948	-1.54388
62187116	chr11:62187116:T:A	1.86324e-19	-7.39777e-10	-1.3053
62187157	chr11:62187157:A:G	1.53021e-19	-7.39777e-10	-1.50221
62187715	chr11:62187715:A:G	8.10569e-19	-7.39777e-10	0.164951
62188493	chr11:62188493:G:A	2.58862e-19	-7.39777e-10	-0.97649
62188538	chr11:62188538:C:T	1.90505e-19	-0.10543	-1.17768
62188801	chr11:62188801:G:A	3.37489e-20	-1.45055	-1.56328
62188856	chr11:62188856:G:A	1.15091e-19	-1.78706	-1.02216e-09
62188956	chr11:62188956:A:C	2.75238e-20	-1.94422	-1.27352
62189041	chr11:62189041:AAGC:A	2.5061e-20	-1.97606	-1.33541
62189066	chr11:62189066:G:A	1.98533e-19	-1.24183	-1.02216e-09
62189123	chr11:62189123:G:A	9.71773e-20	-1.95625	-1.02216e-09
62189387	chr11:62189387:G:A	1.69124e-19	-7.39777e-10	-1.40215
62189437	chr11:62189437:T:A	2.07713e-17	3.40854	-1.02216e-09
62189598	chr11:62189598:G:A	2.68647e-19	-0.107925	-0.831463
62189665	chr11:62189665:G:T	2.42004e-18	1.84724	-0.588487
62189768	chr11:62189768:C:T	1.54912e-19	-7.39777e-10	-1.48993
62190003	chr11:62190003:G:A	1.45222e-19	-7.39777e-10	-1.55452
62190061	chr11:62190061:G:T	4.00975e-20	-1.93892	-0.90255
62190067	chr11:62190067:A:T	2.44716e-19	-0.159131	-0.873557
62190149	chr11:62190149:G:A	2.88987e-20	-1.60969	-1.55929
62190492	chr11:62190492:G:A	1.23186e-19	-1.71909	-1.02216e-09
62190511	chr11:62190511:C:G	1.80317e-18	-7.39777e-10	0.964518
62190544	chr11:62190544:T:G	1.73532e-19	-7.39777e-10	-1.37643
62190571	chr11:62190571:G:A	2.52971e-19	-0.0737771	-0.925733
62190719	chr11:62190719:T:G	4.9875e-18	1.59547	0.386435
62191256	chr11:62191256:A:G	3.53119e-18	-7.39777e-10	1.6366
62191591	chr11:62191591:A:G	4.0228e-18	-7.39777e-10	1.76695
62192164	chr11:62192164:C:T	1.44546e-19	-7.39777e-10	-1.55919
62192796	chr11:62192796:C:T	4.10905e-19	-0.397412	-0.117011
62193291	chr11:62193291:T:TC	4.45274e-20	-1.19602	-1.54066
62193475	chr11:62193475:C:A	1.45281e-19	-7.39777e-10	-1.55411
62193507	chr11:62193507:A:C	7.49663e-20	-2.21575	-1.02216e-09
62194302	chr11:62194302:T:C	1.55319e-19	-7.39777e-10	-1.48731
62194308	chr11:62194308:T:G	1.52468e-19	-7.39777e-10	-1.50583
62194403	chr11:62194403:G:C	1.22224e-19	-1.86059	0.133665
62194454	chr11:62194454:T:C	7.74212e-20	-1.01162	-1.17191
62194466	chr11:62194466:G:A	8.03795e-20	-2.14603	-1.02216e-09
62194649	chr11:62194649:A:C	2.45258e-19	0.234472	-1.26495
62195129	chr11:62195129:A:G	1.64566e-19	-7.39777e-10	-1.42948
62195165	chr11:62195165:C:T	1.09855e-19	-1.85505	0.0214245
62195501	chr11:62195501:A:G	7.58246e-20	-2.20436	-1.02216e-09
62196143	chr11:62196143:A:G	3.58173e-20	-2.03829	-0.916058
62196160	chr11:62196160:A:G	3.58925e-20	-2.0014	-0.950861
62196164	chr11:62196164:G:C	1.53135e-19	-7.39777e-10	-1.50147
62196240	chr11:62196240:C:T	2.00153e-19	-7.39777e-10	-1.2337
62196390	chr11:62196390:T:C	2.37878e-19	-7.39777e-10	-1.06103
62196513	chr11:62196513:C:T	1.58685e-19	-7.39777e-10	-1.46586
62196836	chr11:62196836:G:A	3.79703e-20	-1.33866	-1.55732
62196953	chr11:62196953:C:T	7.52323e-20	-2.2122	-1.02216e-09
62197249	chr11:62197249:G:A	3.31975e-20	-1.49698	-1.53333
62197516	chr11:62197516:G:A	2.91595e-20	-1.60833	-1.55167
62197522	chr11:62197522:C:T	1.95953e-19	-7.39777e-10	-1.25491
62197591	chr11:62197591:T:A	3.34738e-20	-1.49133	-1.5307
62197879	chr11:62197879:C:T	3.84282e-20	-1.32396	-1.56003
62197926	chr11:62197926:A:G	3.89186e-20	-1.31304	-1.55827
62198151	chr11:62198151:G:A	3.51336e-20	-1.42489	-1.54874
62198549	chr11:62198549:C:G	1.9751e-20	-1.98547	-1.56411
62198714	chr11:62198714:C:T	1.77141e-19	-7.39777e-10	-1.35584
62198864	chr11:62198864:TG:T	1.46787e-19	-7.39777e-10	-1.54381
62198916	chr11:62198916:G:A	3.97006e-20	-1.28836	-1.56306
62199157	chr11:62199157:T:A	2.75294e-20	-1.67976	-1.53777
62199571	chr11:62199571:T:A	1.66157e-19	-7.39777e-10	-1.41985
62199831	chr11:62199831:A:T	1.67124e-19	-7.39777e-10	-1.41405
62199881	chr11:62199881:A:C	2.14865e-20	-1.90042	-1.56494
62200291	chr11:62200291:C:A	1.71258e-19	-7.39777e-10	-1.38961
62200412	chr11:62200412:G:T	2.24253e-20	-1.94994	-1.47265
62200869	chr11:62200869:A:T	2.26399e-20	-1.91889	-1.49418
62200900	chr11:62200900:G:A	1.65783e-19	-7.39777e-10	-1.42211
62201042	chr11:62201042:T:C	4.65042e-20	-1.18346	-1.50978
62201320	chr11:62201320:A:G	1.43846e-19	-7.39777e-10	-1.56404
62201321	chr11:62201321:A:C	3.98803e-20	-1.34075	-1.50615
62201539	chr11:62201539:G:A	2.20799e-20	-1.87594	-1.56217
62201583	chr11:62201583:C:A	1.62361e-19	-7.39777e-10	-1.44296
62201624	chr11:62201624:C:T	1.53562e-18	-7.39777e-10	0.803906
62201774	chr11:62201774:T:C	2.1753e-20	-1.88877	-1.56427
62201958	chr11:62201958:A:G	2.09645e-20	-1.92538	-1.56458
62202064	chr11:62202064:G:T	3.29894e-20	-1.50097	-1.53563
62202329	chr11:62202329:A:G	1.63635e-18	-7.39777e-10	0.867441
62203062	chr11:62203062:G:A	7.49657e-20	-2.21575	-1.02216e-09
62203574	chr11:62203574:C:G	1.84253e-19	-7.39777e-10	-1.31648
62203655	chr11:62203655:G:A	4.64565e-20	-1.12916	-1.56511
62203852	chr11:62203852:C:T	2.75126e-19	-7.39777e-10	-0.915557
62203942	chr11:62203942:G:A	2.00831e-20	-1.96846	-1.56445
62204065	chr11:62204065:C:T	1.97047e-20	-1.98681	-1.56512
62204126	chr11:62204126:C:G	2.07276e-20	-1.93747	-1.56385
62204152	chr11:62204152:C:T	1.54682e-19	-7.39777e-10	-1.49142
62204373	chr11:62204373:C:T	1.45657e-19	-7.39777e-10	-1.55153
62204379	chr11:62204379:G:A	3.425e-20	-1.56194	-1.43716
62204391	chr11:62204391:G:A	6.1371e-20	-0.894513	-1.52133
62204785	chr11:62204785:C:T	1.48194e-19	-7.39777e-10	-1.53426
62205291	chr11:62205291:C:T	1.51863e-18	-7.39777e-10	0.792781
62205328	chr11:62205328:G:A	7.70203e-20	-2.18872	-1.02216e-09
62205338	chr11:62205338:G:A	1.44129e-19	-7.39777e-10	-1.56208
62205439	chr11:62205439:T:C	6.70136e-20	-0.85475	-1.47314
62205611	chr11:62205611:A:G	1.43866e-19	-7.39777e-10	-1.5639
62205830	chr11:62205830:C:G	1.64635e-19	-7.39777e-10	-1.42905
62206034	chr11:62206034:AGG:A	1.92356e-19	-7.39777e-10	-1.27344
62206039	chr11:62206039:ATT:A	1.90477e-19	-7.39777e-10	-1.28325
62206134	chr11:62206134:A:G	7.5822e-20	-2.2044	-1.02216e-09
62206286	chr11:62206286:C:A	1.9534e-19	-7.39777e-10	-1.25804
62206336	chr11:62206336:C:T	1.49019e-19	-7.39777e-10	-1.52871
62206585	chr11:62206585:G:A	1.64251e-19	-7.39777e-10	-1.43139
62206623	chr11:62206623:G:A	1.44431e-19	-7.39777e-10	-1.55998
62206777	chr11:62206777:G:A	2.09005e-19	-1.19043	-1.02216e-09
62207011	chr11:62207011:G:A	1.62917e-19	-7.39777e-10	-1.43954
62207012	chr11:62207012:C:A	1.63189e-19	-7.39777e-10	-1.43788
62207095	chr11:62207095:G:A	1.78849e-19	-7.39777e-10	-1.34624
62207199	chr11:62207199:T:C	4.05208e-20	-1.39018	-1.44079
62207627	chr11:62207627:T:C	1.64432e-19	-7.39777e-10	-1.43029
62207659	chr11:62207659:G:A	3.29918e-20	-2.20971	-0.826816
62207692	chr11:62207692:A:C	1.62858e-19	-7.39777e-10	-1.43991
62208040	chr11:62208040:G:A	1.56216e-19	-7.39777e-10	-1.48154
62208207	chr11:62208207:A:T	1.18906e-18	-7.39777e-10	0.548129
62208209	chr11:62208209:A:G	2.01888e-19	-7.39777e-10	-1.22507
62208283	chr11:62208283:C:G	2.22515e-20	-2.14286	-1.28752
62208729	chr11:62208729:G:A	1.45954e-19	-7.39777e-10	-1.5495
62208902	chr11:62208902:G:T	1.46712e-19	-7.39777e-10	-1.54431
62209149	chr11:62209149:A:G	4.24107e-20	-1.31102	-1.47437
62209316	chr11:62209316:C:T	1.06332e-19	-1.86622	-1.02216e-09
62209320	chr11:62209320:C:G	2.04577e-20	-2.10911	-1.40532
62209427	chr11:62209427:AC:A	1.44292e-19	-7.39777e-10	-1.56094
62209591	chr11:62209591:A:G	2.21201e-19	-7.39777e-10	-1.13371
62209706	chr11:62209706:A:T	1.66603e-19	-7.39777e-10	-1.41717
62209825	chr11:62209825:C:T	2.11652e-20	-2.05984	-1.42059
62209895	chr11:62209895:A:G	2.37966e-19	0.0761239	-1.13678
62210120	chr11:62210120:T:C	2.20477e-19	-7.39777e-10	-1.13699
62210408	chr11:62210408:T:C	2.82525e-19	-7.39777e-10	-0.889017
62210748	chr11:62210748:C:CA	9.57793e-20	-1.97074	-1.02216e-09
62210752	chr11:62210752:TC:T	9.26477e-20	-2.00398	-1.02216e-09
62210870	chr11:62210870:C:T	2.93523e-19	-7.39777e-10	-0.850831
62211023	chr11:62211023:A:G	1.854e-20	-2.20392	-1.40893
62211049	chr11:62211049:G:A	1.4626e-19	-7.39777e-10	-1.5474
62211463	chr11:62211463:G:T	1.16657e-19	-0.632412	-1.14114
62211872	chr11:62211872:G:T	4.49941e-19	-7.39777e-10	-0.42367
62212047	chr11:62212047:G:A	3.99241e-19	-7.39777e-10	-0.543219
62212646	chr11:62212646:A:C	1.43997e-19	-7.39777e-10	-1.56299
62212839	chr11:62212839:G:C	7.76229e-20	-2.18092	-1.02216e-09
62213393	chr11:62213393:G:C	1.77235e-19	-7.39777e-10	-1.35531
62213591	chr11:62213591:G:C	2.87805e-19	-7.39777e-10	-0.870501
62213969	chr11:62213969:AG:A	7.61639e-20	-2.1999	-1.02216e-09
62214019	chr11:62214019:G:A	4.30789e-19	-7.39777e-10	-0.467167
62214174	chr11:62214174:C:G	2.35166e-20	-2.14006	-1.23502
62214379	chr11:62214379:A:T	3.33307e-19	-7.39777e-10	-0.723722
62214668	chr11:62214668:G:A	2.80215e-19	-7.39777e-10	-0.897229
62214801	chr11:62214801:C:T	4.09943e-19	-2.17673	1.65996
62214945	chr11:62214945:C:T	1.6539e-19	-7.39777e-10	-1.42448
62214946	chr11:62214946:G:A	5.61649e-19	-1.66567	1.46376
62216291	chr11:62216291:C:T	3.53147e-19	-7.39777e-10	-0.665902
62216387	chr11:62216387:G:A	6.87081e-20	-0.743059	-1.55986
62216580	chr11:62216580:G:A	9.72882e-20	-1.95511	-1.02216e-09
62216781	chr11:62216781:A:T	1.93164e-19	-7.39777e-10	-1.26925
62216880	chr11:62216880:T:C	1.92363e-19	-7.39777e-10	-1.2734
62217087	chr11:62217087:A:G	1.40662e-19	-0.383016	-1.20341
62217305	chr11:62217305:T:C	1.47508e-18	0.601021	0.162665
62217416	chr11:62217416:C:T	1.60422e-19	-7.39777e-10	-1.45498
62217518	chr11:62217518:GA:G	1.87857e-19	-7.39777e-10	-1.2971
62217971	chr11:62217971:G:A	1.92643e-19	-7.39777e-10	-1.27195
62218286	chr11:62218286:C:T	1.43911e-19	-7.39777e-10	-1.56359
62218378	chr11:62218378:AT:A	1.92806e-19	-7.39777e-10	-1.2711
62218472	chr11:62218472:A:G	1.91879e-19	-7.39777e-10	-1.27592
62218515	chr11:62218515:A:C	1.45031e-19	-7.39777e-10	-1.55584
62219026	chr11:62219026:A:G	1.89815e-19	-7.39777e-10	-1.28674
62219036	chr11:62219036:T:C	1.89954e-19	-7.39777e-10	-1.286
62219072	chr11:62219072:A:G	1.93055e-19	-7.39777e-10	-1.26981
62219178	chr11:62219178:A:G	1.91775e-19	-7.39777e-10	-1.27646
62219741	chr11:62219741:A:G	1.92441e-19	-7.39777e-10	-1.273
62219906	chr11:62219906:CCAAA:C	2.74742e-19	-7.39777e-10	-0.916951
62219984	chr11:62219984:T:C	1.901e-19	-7.39777e-10	-1.28523
62220059	chr11:62220059:A:C	1.91544e-19	-7.39777e-10	-1.27767
62220178	chr11:62220178:A:G	1.43892e-19	-7.39777e-10	-1.56372
62220262	chr11:62220262:A:C	1.92742e-19	-7.39777e-10	-1.27143
62220417	chr11:62220417:CA:C	7.82834e-20	-2.17245	-1.02216e-09
62220712	chr11:62220712:C:T	1.89825e-19	-7.39777e-10	-1.28668
62220727	chr11:62220727:T:C	1.9226e-19	-7.39777e-10	-1.27394
62220987	chr11:62220987:G:A	1.91031e-19	-7.39777e-10	-1.28035
62221122	chr11:62221122:A:C	1.91712e-19	-7.39777e-10	-1.27679
62221287	chr11:62221287:C:T	1.73497e-20	-2.21552	-1.46369
62221300	chr11:62221300:A:T	1.7361e-20	-2.21487	-1.46369
62221654	chr11:62221654:A:G	1.85375e-19	-7.39777e-10	-1.3104
62221849	chr11:62221849:A:G	1.5697e-20	-2.2145	-1.56482
62222095	chr11:62222095:G:A	2.23019e-19	-7.39777e-10	-1.12553
62222233	chr11:62222233:A:G	1.9226e-19	-7.39777e-10	-1.27394
62222917	chr11:62222917:C:T	2.2558e-19	-7.39777e-10	-1.11411
62223088	chr11:62223088:C:T	1.9226e-19	-7.39777e-10	-1.27394
62223179	chr11:62223179:G:A	1.30569e-19	-1.66088	-1.02216e-09
62223344	chr11:62223344:T:C	1.92894e-19	-7.39777e-10	-1.27064
62223467	chr11:62223467:C:T	7.17511e-20	-0.738354	-1.52123
62223646	chr11:62223646:G:A	1.9226e-19	-7.39777e-10	-1.27394
62223761	chr11:62223761:G:A	1.94184e-19	-7.39777e-10	-1.26398
62223934	chr11:62223934:C:T	1.9226e-19	-7.39777e-10	-1.27394
62224009	chr11:62224009:G:T	1.93439e-19	-7.39777e-10	-1.26782
62224343	chr11:62224343:A:G	1.21532e-18	0.569981	-1.02216e-09
62224419	chr11:62224419:A:G	2.91222e-20	-2.09701	-1.06427
62224773	chr11:62224773:G:A	2.39114e-19	-7.39777e-10	-1.05584
62224835	chr11:62224835:C:T	2.36817e-19	-7.39777e-10	-1.0655
62225010	chr11:62225010:C:T	2.21822e-19	-7.39777e-10	-1.13091
62225100	chr11:62225100:T:C	2.33386e-19	-7.39777e-10	-1.08009
62225379	chr11:62225379:C:T	2.40329e-19	-7.39777e-10	-1.05078
62225697	chr11:62225697:A:C	5.40311e-20	-0.993436	-1.54979
62225728	chr11:62225728:G:T	2.85251e-20	-2.10988	-1.07212
62225732	chr11:62225732:C:T	8.29078e-20	-2.11506	-1.02216e-09
62225757	chr11:62225757:A:G	2.40329e-19	-7.39777e-10	-1.05078
62225786	chr11:62225786:C:T	1.44565e-19	-7.39777e-10	-1.55905
62225815	chr11:62225815:T:C	2.09534e-19	-7.39777e-10	-1.1879
62226685	chr11:62226685:A:G	2.27416e-20	-2.08012	-1.32847
62227180	chr11:62227180:T:C	2.45203e-19	-7.39777e-10	-1.0307
62227409	chr11:62227409:A:G	1.6655e-19	-0.290639	-1.12685
62227456	chr11:62227456:T:C	3.58956e-19	-7.39777e-10	-0.649587
62227667	chr11:62227667:G:A	2.16622e-19	-0.317317	-0.837314
62227693	chr11:62227693:A:G	1.92147e-19	-0.270889	-1.00363
62227892	chr11:62227892:G:A	1.43727e-19	-7.39777e-10	-1.56487
62227908	chr11:62227908:A:G	2.42502e-19	-7.39777e-10	-1.04177
62227977	chr11:62227977:A:C	5.12868e-19	-7.39777e-10	-0.292767
62228041	chr11:62228041:G:A	1.26859e-19	-1.68971	-1.02216e-09
62228573	chr11:62228573:C:T	1.58828e-19	-7.39777e-10	-1.46496
62228836	chr11:62228836:C:T	2.73558e-19	-7.39777e-10	-0.921272
62228850	chr11:62228850:T:C	1.12843e-19	-0.578352	-1.22844
62229116	chr11:62229116:C:T	3.7105e-19	-7.39777e-10	-0.61645
62229170	chr11:62229170:A:G	1.89491e-19	-7.39777e-10	-1.28844
62229258	chr11:62229258:T:C	1.44012e-19	-7.39777e-10	-1.56289
62229378	chr11:62229378:A:G	2.61337e-20	-2.19105	-1.07851
62229818	chr11:62229818:G:A	2.435e-19	-7.39777e-10	-1.03767
62231065	chr11:62231065:T:C	3.14821e-20	-2.01971	-1.06366
62231644	chr11:62231644:T:C	9.37475e-20	-0.427041	-1.56514
62231838	chr11:62231838:T:C	8.36918e-20	-0.664056	-1.44159
62231985	chr11:62231985:T:A	9.16832e-20	-0.577865	-1.43658
62232342	chr11:62232342:G:T	2.34948e-19	-7.39777e-10	-1.07342
62232436	chr11:62232436:C:A	9.99558e-19	-7.39777e-10	0.374528
62232457	chr11:62232457:C:T	8.18134e-20	-0.569972	-1.55837
62232485	chr11:62232485:T:C	1.61915e-19	-7.39777e-10	-1.44572
62232575	chr11:62232575:AT:ATT	7.5314e-20	-2.21112	-1.02216e-09
62233658	chr11:62233658:A:G	2.29532e-19	-7.39777e-10	-1.09674
62233818	chr11:62233818:A:G	2.17564e-19	-7.39777e-10	-1.15029
62233900	chr11:62233900:TC:T	1.56053e-19	-7.39777e-10	-1.48259
62233919	chr11:62233919:T:C	2.77799e-20	-1.90166	-1.30681
62234185	chr11:62234185:G:C	1.58346e-19	-7.39777e-10	-1.468
62234189	chr11:62234189:G:T	2.09828e-19	-7.39777e-10	-1.1865
62234340	chr11:62234340:AAGGAC:A	1.43708e-19	-7.39777e-10	-1.565
62234381	chr11:62234381:T:A	2.17655e-19	-7.39777e-10	-1.14987
62234428	chr11:62234428:G:T	1.842e-19	-7.39777e-10	-1.31676
62234503	chr11:62234503:G:A	2.15353e-19	-7.39777e-10	-1.16051
62235211	chr11:62235211:G:A	1.46091e-19	-7.39777e-10	-1.54855
62235225	chr11:62235225:A:T	1.48171e-19	-7.39777e-10	-1.53442
62235316	chr11:62235316:A:C	1.65983e-19	-7.39777e-10	-1.4209
62235377	chr11:62235377:C:T	3.58138e-19	-7.39777e-10	-0.651867
62235509	chr11:62235509:G:C	1.653e-19	-7.39777e-10	-1.42502
62235567	chr11:62235567:C:A	1.5345e-19	-7.39777e-10	-1.49941
62235637	chr11:62235637:C:A	9.27172e-20	-2.00323	-1.02216e-09
62235750	chr11:62235750:C:T	7.56783e-20	-2.20629	-1.02216e-09
62235929	chr11:62235929:A:G	3.73093e-19	-2.04801	1.43706
62235973	chr11:62235973:A:T	1.03618e-19	-1.89208	-1.02216e-09
62237083	chr11:62237083:C:G	2.42757e-19	-7.39777e-10	-1.04073
62237473	chr11:62237473:C:T	9.18141e-20	-0.488118	-1.5249
62237579	chr11:62237579:C:T	1.541e-19	-7.39777e-10	-1.49519
62238650	chr11:62238650:C:A	2.38e-19	-7.39777e-10	-1.06052
62238709	chr11:62238709:G:A	1.4483e-19	-7.39777e-10	-1.55722
62238772	chr11:62238772:C:T	2.0846e-20	-2.20018	-1.29545
62238935	chr11:62238935:T:G	1.105e-19	-1.82777	-1.02216e-09
62239348	chr11:62239348:G:A	1.45804e-19	-7.39777e-10	-1.55052
62239572	chr11:62239572:G:A	6.74167e-19	-7.39777e-10	-0.0193072
62239582	chr11:62239582:C:G	6.39791e-19	-7.39777e-10	-0.0716443
62239628	chr11:62239628:G:A	7.70246e-20	-2.18866	-1.02216e-09
62239656	chr11:62239656:G:A	9.04854e-20	-0.665532	-1.36206
62239695	chr11:62239695:A:T	4.87736e-20	-2.1255	-0.520097
62239893	chr11:62239893:A:G	2.32112e-19	-7.39777e-10	-1.08557
62240545	chr11:62240545:T:C	1.48888e-19	-7.39777e-10	-1.52959
62240850	chr11:62240850:C:T	2.83106e-19	-7.39777e-10	-0.886964
62240940	chr11:62240940:C:T	1.43731e-19	-7.39777e-10	-1.56484
62241292	chr11:62241292:G:A	7.70511e-20	-2.18832	-1.02216e-09
62241340	chr11:62241340:T:A	1.51849e-19	-7.39777e-10	-1.5099
62241484	chr11:62241484:T:G	1.54678e-19	-7.39777e-10	-1.49144
62241489	chr11:62241489:G:T	1.48877e-19	-7.39777e-10	-1.52967
62241527	chr11:62241527:G:A	1.54655e-19	-7.39777e-10	-1.49159
62241663	chr11:62241663:G:A	9.60973e-20	-0.422536	-1.54489
62242411	chr11:62242411:C:T	3.64214e-19	-7.39777e-10	-0.635044
62242598	chr11:62242598:G:A	2.48971e-19	-7.39777e-10	-1.01545
62242643	chr11:62242643:T:C	8.90459e-20	-2.04363	-1.02216e-09
62242783	chr11:62242783:A:G	1.87413e-19	-7.39777e-10	-1.29947
62242888	chr11:62242888:G:A	3.29554e-20	-1.85862	-1.17902
62242892	chr11:62242892:G:A	1.47677e-19	-7.39777e-10	-1.53776
62243391	chr11:62243391:C:T	1.26965e-19	-0.166108	-1.52277
62243467	chr11:62243467:G:A	1.51811e-18	-7.39777e-10	0.792433
62243577	chr11:62243577:C:T	2.84696e-19	-7.39777e-10	-0.881362
62243763	chr11:62243763:A:G	2.48066e-19	-7.39777e-10	-1.01909
62243785	chr11:62243785:G:A	2.4324e-20	-1.80441	-1.53692
62243848	chr11:62243848:G:A	9.51823e-20	-1.97699	-1.02216e-09
62243928	chr11:62243928:T:G	1.59885e-18	-7.39777e-10	0.844255
62244289	chr11:62244289:C:T	2.39149e-19	-7.39777e-10	-1.0557
62244819	chr11:62244819:G:T	7.89849e-20	-2.16353	-1.02216e-09
62246843	chr11:62246843:G:T	1.54061e-19	-7.39777e-10	-1.49544
62246873	chr11:62246873:A:G	3.39356e-19	-7.39777e-10	-0.705737
62247158	chr11:62247158:C:T	1.08616e-19	-1.84496	-1.02216e-09
62247431	chr11:62247431:C:G	6.70865e-19	-7.39777e-10	-0.024217
62247448	chr11:62247448:G:C	1.5178e-19	-7.39777e-10	-1.51035
62247499	chr11:62247499:C:T	3.36508e-19	-7.39777e-10	-0.714165
62247613	chr11:62247613:A:C	1.51874e-19	-7.39777e-10	-1.50973
62247803	chr11:62247803:A:G	8.47136e-20	-2.21171	0.118204
62247898	chr11:62247898:G:A	4.82683e-20	-1.5138	-1.14221
62248090	chr11:62248090:T:C	1.49789e-19	-7.39777e-10	-1.52356
62248276	chr11:62248276:G:A	1.95462e-19	-7.39777e-10	-1.25742
62248390	chr11:62248390:A:G	4.88071e-20	-1.53871	-1.1062
62249197	chr11:62249197:A:G	3.3479e-20	-1.68044	-1.34143
62249229	chr11:62249229:A:T	1.43696e-19	-7.39777e-10	-1.56509
62249293	chr11:62249293:C:T	4.3187e-20	-1.22359	-1.54365
62249933	chr11:62249933:C:T	6.58387e-20	-0.916147	-1.42943
62250081	chr11:62250081:C:T	6.81931e-20	-1.49133	-0.819115
62250529	chr11:62250529:G:A	5.57803e-19	-2.20925	2.00046
62250760	chr11:62250760:C:G	1.87038e-19	-7.39777e-10	-1.30148
62250761	chr11:62250761:C:T	3.39356e-19	-7.39777e-10	-0.705737
62251070	chr11:62251070:C:T	4.2002e-19	-7.39777e-10	-0.492483
62251351	chr11:62251351:C:T	5.33274e-19	-0.253749	-1.02216e-09
62251468	chr11:62251468:A:G	4.79341e-20	-1.51932	-1.14364
62251555	chr11:62251555:T:C	1.88439e-19	-7.39777e-10	-1.29401
62251630	chr11:62251630:AAAGGAGGAGTT:A	1.45653e-19	-7.39777e-10	-1.55156
62251753	chr11:62251753:C:T	1.86982e-19	-7.39777e-10	-1.30177
62251773	chr11:62251773:T:C	2.69153e-19	-7.39777e-10	-0.937504
62251780	chr11:62251780:A:G	4.7739e-20	-1.10935	-1.55769
62251810	chr11:62251810:C:T	5.92952e-19	-7.39777e-10	-0.147672
62251865	chr11:62251865:T:C	4.21294e-19	-7.39777e-10	-0.489454
62251866	chr11:62251866:G:T	4.2002e-19	-7.39777e-10	-0.492483
62252034	chr11:62252034:T:C	1.08089e-19	-1.84983	-1.02216e-09
62252086	chr11:62252086:T:C	6.70766e-20	-1.43042	-0.89653
62252359	chr11:62252359:T:C	1.50747e-19	-7.39777e-10	-1.51718
62252381	chr11:62252381:G:A	2.66776e-20	-1.68385	-1.56511
62252665	chr11:62252665:C:T	5.27373e-19	-7.39777e-10	-0.264877
62252668	chr11:62252668:T:C	1.51842e-19	-7.39777e-10	-1.50995
62253644	chr11:62253644:G:A	1.8286e-19	-7.39777e-10	-1.32406
62253667	chr11:62253667:A:G	2.42568e-19	-7.39777e-10	-1.0415
62253805	chr11:62253805:T:C	1.43862e-19	-7.39777e-10	-1.56393
62253887	chr11:62253887:C:T	5.54455e-19	-7.39777e-10	-0.214799
62254002	chr11:62254002:C:T	2.74093e-20	-1.65722	-1.56469
62254796	chr11:62254796:G:A	6.13157e-19	-7.39777e-10	-0.114165
62254829	chr11:62254829:T:G	1.50346e-19	-7.39777e-10	-1.51984
62254970	chr11:62254970:C:A	3.2649e-20	-1.90657	-1.1404
62255015	chr11:62255015:A:G	5.57023e-19	-7.39777e-10	-0.210179
62255449	chr11:62255449:C:T	1.49718e-19	-7.39777e-10	-1.52403
62255526	chr11:62255526:A:G	1.53453e-19	-7.39777e-10	-1.49939
62255799	chr11:62255799:T:C	8.23904e-20	-1.40041	-0.720904
62255829	chr11:62255829:C:T	3.12198e-20	-1.98695	-1.10478
62255860	chr11:62255860:C:T	2.37592e-19	-7.39777e-10	-1.06223
62256804	chr11:62256804:G:A	7.80821e-20	-1.68742	-0.487605
62256827	chr11:62256827:C:T	2.18875e-20	-2.1009	-1.34597
62256931	chr11:62256931:C:A	1.73759e-20	-2.12487	-1.55283
62256945	chr11:62256945:C:T	2.09802e-19	-7.39777e-10	-1.18662
62256961	chr11:62256961:A:C	1.87507e-19	-7.39777e-10	-1.29897
62257096	chr11:62257096:C:T	1.46025e-19	-1.54901	-1.02216e-09
62257352	chr11:62257352:G:A	1.58696e-19	-7.39777e-10	-1.46579
62257611	chr11:62257611:C:T	2.58518e-19	-7.39777e-10	-0.97782
62257829	chr11:62257829:T:C	1.62759e-19	-7.39777e-10	-1.44052
62258640	chr11:62258640:T:C	2.08042e-20	-2.01671	-1.48092
62258652	chr11:62258652:G:A	1.72017e-19	-7.39777e-10	-1.38519
62259016	chr11:62259016:T:A	1.52904e-19	-7.39777e-10	-1.50298
62259044	chr11:62259044:G:C	3.22487e-19	-7.39777e-10	-0.756722
62259080	chr11:62259080:G:A	1.71413e-20	-2.13919	-1.5521
62259356	chr11:62259356:A:G	4.06441e-20	-1.86453	-0.963404
62259361	chr11:62259361:C:T	2.09585e-20	-2.04424	-1.446
62259368	chr11:62259368:T:A	9.13092e-20	-2.01853	-1.02216e-09
62259443	chr11:62259443:T:C	4.09649e-19	1.04751	-1.56499
62260336	chr11:62260336:C:T	1.73496e-19	-7.39777e-10	-1.37663
62260493	chr11:62260493:C:A	2.49955e-20	-1.77972	-1.53437
62260623	chr11:62260623:A:G	1.43696e-19	-7.39777e-10	-1.56508
62260626	chr11:62260626:A:G	1.56188e-19	-7.39777e-10	-1.48173
62260762	chr11:62260762:T:C	1.46008e-19	-7.39777e-10	-1.54913
62260765	chr11:62260765:G:A	1.45845e-19	-7.39777e-10	-1.55024
62260807	chr11:62260807:G:A	2.03853e-19	-7.39777e-10	-1.21538
62260841	chr11:62260841:G:A	2.23226e-19	-7.39777e-10	-1.1246
62260993	chr11:62260993:C:T	2.09626e-20	-2.15877	-1.33127
62261235	chr11:62261235:A:G	1.87619e-20	-2.05848	-1.54248
62261398	chr11:62261398:T:C	5.48907e-19	-7.39777e-10	-0.224856
62261516	chr11:62261516:A:G	7.79416e-20	-2.17683	-1.02216e-09
62261524	chr11:62261524:C:G	8.42344e-20	-2.09918	-1.02216e-09
62261606	chr11:62261606:A:C	3.18347e-20	-1.67862	-1.39361
62261797	chr11:62261797:A:G	1.67961e-20	-2.20251	-1.50913
62261930	chr11:62261930:G:A	1.49241e-19	-7.39777e-10	-1.52722
62263045	chr11:62263045:C:T	1.87683e-20	-2.09053	-1.51008
62263136	chr11:62263136:A:G	1.44157e-19	-7.39777e-10	-1.56188
62263357	chr11:62263357:C:T	1.87678e-20	-2.03562	-1.56502
62263867	chr11:62263867:C:A	1.45187e-19	-7.39777e-10	-1.55476
62264334	chr11:62264334:C:T	1.44497e-19	-7.39777e-10	-1.55952
62264387	chr11:62264387:C:T	1.88931e-20	-2.08391	-1.51008
62264524	chr11:62264524:T:C	1.91072e-20	-2.05137	-1.53135
62264580	chr11:62264580:T:C	1.43759e-19	-7.39777e-10	-1.56465
62264717	chr11:62264717:T:C	2.97284e-19	-7.39777e-10	-0.838096
62264946	chr11:62264946:A:G	5.41266e-20	-1.02445	-1.51701
62264953	chr11:62264953:T:C	1.91009e-20	-2.19985	-1.3832
62265011	chr11:62265011:T:C	1.72871e-19	-7.39777e-10	-1.38024
62265518	chr11:62265518:A:G	2.80343e-20	-1.69362	-1.50573
62265535	chr11:62265535:T:C	1.09508e-19	-1.83679	-1.02216e-09
62265622	chr11:62265622:C:T	1.90012e-20	-2.05772	-1.53057
62265692	chr11:62265692:C:G	2.01919e-20	-2.18725	-1.34025
62266101	chr11:62266101:T:C	1.94092e-19	-7.39777e-10	-1.26446
62267067	chr11:62267067:A:G	1.79217e-19	-7.39777e-10	-1.34419
62267299	chr11:62267299:T:C	2.53743e-20	-2.1464	-1.15265
62267340	chr11:62267340:C:T	7.55963e-20	-2.20738	-1.02216e-09
62267398	chr11:62267398:A:G	2.25634e-20	-2.20186	-1.2146
62267563	chr11:62267563:G:A	2.13379e-20	-2.06743	-1.40487
62267747	chr11:62267747:G:C	3.08399e-20	-1.60079	-1.50319
62267882	chr11:62267882:T:A	2.21471e-20	-2.13441	-1.30067
62267903	chr11:62267903:G:T	2.13746e-20	-2.06571	-1.40487
62268008	chr11:62268008:T:C	2.1057e-20	-2.08014	-1.40541
62268191	chr11:62268191:G:A	2.22548e-20	-2.09937	-1.33086
62268370	chr11:62268370:A:C	1.7692e-19	-1.35709	-1.02216e-09
62268466	chr11:62268466:T:C	1.81871e-20	-2.18362	-1.44846
62268484	chr11:62268484:T:C	2.11834e-20	-2.07301	-1.40656
62268845	chr11:62268845:T:C	2.13746e-20	-2.0671	-1.40348
62269187	chr11:62269187:A:G	2.20254e-20	-2.08978	-1.3508
62269397	chr11:62269397:C:T	2.11962e-20	-2.06755	-1.41142
62269429	chr11:62269429:A:G	1.85751e-19	-1.30838	-1.02216e-09
62269706	chr11:62269706:A:C	3.70234e-19	-7.39777e-10	-0.618651
62269908	chr11:62269908:A:G	2.99106e-19	-0.831987	-1.02216e-09
62269960	chr11:62269960:G:A	3.95653e-19	-7.39777e-10	-0.552248
62270111	chr11:62270111:G:A	2.16478e-20	-2.0544	-1.40348
62270457	chr11:62270457:G:A	2.12433e-19	-7.39777e-10	-1.17416
62271065	chr11:62271065:T:C	3.35178e-19	-7.39777e-10	-0.718123
62271280	chr11:62271280:T:A	1.53285e-19	-7.39777e-10	-1.50049
62271929	chr11:62271929:C:T	2.22305e-20	-2.15373	-1.27759
62272174	chr11:62272174:A:G	2.35941e-20	-1.84088	-1.5309
62272211	chr11:62272211:G:A	2.02852e-19	-7.39777e-10	-1.22031
62272305	chr11:62272305:G:A	1.6195e-19	-7.39777e-10	-1.4455
62272474	chr11:62272474:A:G	6.55535e-19	-7.39777e-10	-0.0473341
62272557	chr11:62272557:G:A	1.49264e-19	-7.39777e-10	-1.52707
62272775	chr11:62272775:A:T	8.31189e-20	-2.11251	-1.02216e-09
62273047	chr11:62273047:A:G	2.15767e-20	-2.11289	-1.34828
62273070	chr11:62273070:CCTT:C	1.47717e-19	-7.39777e-10	-1.53749
62273183	chr11:62273183:C:T	2.01671e-20	-2.13105	-1.39769
62273366	chr11:62273366:C:T	1.9687e-20	-2.03347	-1.51936
62274141	chr11:62274141:T:C	5.4169e-19	-7.39777e-10	-0.238092
62274399	chr11:62274399:C:T	4.42529e-19	-0.44028	-1.02216e-09
62274700	chr11:62274700:G:C	7.53646e-20	-2.21045	-1.02216e-09
62274931	chr11:62274931:G:C	2.41772e-20	-1.98247	-1.3649
62275147	chr11:62275147:G:A	1.93674e-19	-7.39777e-10	-1.26661
62275153	chr11:62275153:T:C	1.68137e-19	-7.39777e-10	-1.40801
62275958	chr11:62275958:T:C	2.29337e-20	-1.83528	-1.5649
62276121	chr11:62276121:A:G	1.43982e-19	-7.39777e-10	-1.5631
62276457	chr11:62276457:C:T	9.64483e-20	-1.22128	-0.7425
62276758	chr11:62276758:TAA:T	7.66696e-19	-7.39777e-10	0.109305
62277073	chr11:62277073:C:A	3.66413e-20	-1.49735	-1.43426
62277222	chr11:62277222:A:G	1.09731e-18	-7.39777e-10	0.467833
62280819	chr11:62280819:C:T	1.89338e-20	-2.14152	-1.45032
62281508	chr11:62281508:G:A	1.49644e-19	-7.39777e-10	-1.52452
62281681	chr11:62281681:G:A	1.09846e-18	-7.39777e-10	0.468882
62281863	chr11:62281863:C:T	1.0896e-18	-7.39777e-10	0.460784
62282133	chr11:62282133:C:T	1.76405e-19	-7.39777e-10	-1.36
62282241	chr11:62282241:A:G	2.23604e-20	-2.05004	-1.37546
62282521	chr11:62282521:C:A	1.76936e-19	-7.39777e-10	-1.357
62282536	chr11:62282536:A:G	1.8315e-19	-7.39777e-10	-1.32248
62282658	chr11:62282658:A:T	1.12297e-18	-7.39777e-10	0.490948
62282889	chr11:62282889:T:A	1.43924e-19	-7.39777e-10	-1.5635
62282940	chr11:62282940:C:T	1.51375e-19	-1.51302	-1.02216e-09
62283252	chr11:62283252:C:T	1.51784e-19	-7.39777e-10	-1.51033
62283867	chr11:62283867:T:A	1.10442e-18	-7.39777e-10	0.474289
62283869	chr11:62283869:T:C	1.12806e-19	-1.80712	-1.02216e-09
62284550	chr11:62284550:T:C	1.97118e-19	-7.39777e-10	-1.24898
62284636	chr11:62284636:A:G	1.98197e-19	-7.39777e-10	-1.24352
62284909	chr11:62284909:G:T	1.44296e-19	-7.39777e-10	-1.56092
62285012	chr11:62285012:T:A	1.06841e-18	-7.39777e-10	0.441146
62285221	chr11:62285221:C:A	1.48776e-19	-7.39777e-10	-1.53034
62285258	chr11:62285258:T:C	2.30547e-20	-1.90395	-1.49096
62285273	chr11:62285273:T:C	2.65279e-20	-2.21334	-1.04125
62285397	chr11:62285397:G:T	5.14807e-20	-2.19467	-0.396909
62285458	chr11:62285458:G:A	8.42368e-20	-2.09915	-1.02216e-09
62285622	chr11:62285622:G:T	1.00074e-18	-7.39777e-10	0.375706
62285718	chr11:62285718:C:T	2.20588e-19	-7.39777e-10	-1.13649
62285749	chr11:62285749:A:C	1.11614e-18	-7.39777e-10	0.484843
62286025	chr11:62286025:TAAAG:T	1.08173e-18	-7.39777e-10	0.453536
62286215	chr11:62286215:A:G	3.16575e-20	-1.6206	-1.45722
62286643	chr11:62286643:T:G	8.40129e-19	-7.39777e-10	0.20077
62286695	chr11:62286695:C:T	6.25954e-19	-7.39777e-10	-0.0935087
62287106	chr11:62287106:C:T	2.36492e-19	-7.39777e-10	-1.06687
62287172	chr11:62287172:G:A	1.8281e-19	-7.39777e-10	-1.32434
62287395	chr11:62287395:A:G	1.64904e-20	-2.21575	-1.51425
62287562	chr11:62287562:G:A	1.624e-20	-2.21308	-1.53223
62287596	chr11:62287596:G:T	4.00996e-20	-1.48569	-1.35573
62287657	chr11:62287657:A:G	1.63889e-20	-2.2119	-1.52428
62287883	chr11:62287883:G:A	1.5085e-19	-7.39777e-10	-1.5165
62287953	chr11:62287953:C:T	8.13091e-20	-2.13453	-1.02216e-09
62288047	chr11:62288047:T:C	1.66191e-20	-2.21272	-1.50951
62288147	chr11:62288147:T:C	8.69381e-20	-2.06759	-1.02216e-09
62288231	chr11:62288231:A:G	2.7177e-20	-1.68411	-1.5463
62288313	chr11:62288313:T:G	1.44027e-19	-7.39777e-10	-1.56278
62288415	chr11:62288415:G:T	1.65652e-20	-2.21406	-1.51143
62288455	chr11:62288455:G:A	3.64534e-20	-2.10719	-0.829565
62288471	chr11:62288471:C:A	2.79172e-19	-7.39777e-10	-0.900957
62288489	chr11:62288489:T:C	1.65531e-20	-2.21305	-1.51317
62288635	chr11:62288635:G:C	1.44009e-19	-7.39777e-10	-1.56291
62288668	chr11:62288668:T:G	1.45163e-19	-7.39777e-10	-1.55493
62288741	chr11:62288741:A:C	1.57858e-20	-2.20995	-1.56373
62288886	chr11:62288886:C:T	2.57439e-19	-7.39777e-10	-0.982002
62289162	chr11:62289162:C:G	1.79527e-19	-7.39777e-10	-1.34246
62289220	chr11:62289220:A:G	1.669e-20	-2.21095	-1.50703
62289554	chr11:62289554:A:G	1.79527e-19	-7.39777e-10	-1.34246
62289561	chr11:62289561:A:G	1.66745e-20	-2.21285	-1.50606
62289796	chr11:62289796:G:C	1.70852e-19	-7.39777e-10	-1.39199
62289929	chr11:62289929:A:G	8.36563e-20	-2.10607	-1.02216e-09
62289992	chr11:62289992:A:T	1.5728e-20	-2.21232	-1.56503
62290001	chr11:62290001:T:C	1.67001e-20	-2.21457	-1.5028
62290209	chr11:62290209:A:G	1.53282e-19	-7.39777e-10	-1.50051
62290268	chr11:62290268:T:A	1.65561e-20	-2.21243	-1.5136
62290413	chr11:62290413:T:C	2.15453e-19	0.225426	-1.38547
62290445	chr11:62290445:G:A	3.92881e-20	-1.54358	-1.31828
62290479	chr11:62290479:C:T	1.64841e-20	-2.21355	-1.51683
62290596	chr11:62290596:T:C	3.10492e-20	-2.08811	-1.0091
62290632	chr11:62290632:C:T	1.65744e-20	-2.21304	-1.51189
62290758	chr11:62290758:A:G	1.67096e-20	-2.21155	-1.50525
62290830	chr11:62290830:T:A	5.19079e-20	-1.39691	-1.18641
62290857	chr11:62290857:A:G	1.44026e-19	-7.39777e-10	-1.56279
62290887	chr11:62290887:T:C	1.64926e-20	-2.2127	-1.51718
62291024	chr11:62291024:T:C	1.32001e-19	-0.976053	-0.673926
62291288	chr11:62291288:C:A	2.63599e-19	-7.39777e-10	-0.958358
62291404	chr11:62291404:A:G	2.69447e-20	-1.67532	-1.56367
62291453	chr11:62291453:T:C	2.80687e-19	-7.39777e-10	-0.895545
62292058	chr11:62292058:C:A	2.13922e-20	-2.16382	-1.30594
62292195	chr11:62292195:C:G	1.66415e-20	-2.21212	-1.50876
62292374	chr11:62292374:T:C	5.52065e-20	-1.42761	-1.09409
62292567	chr11:62292567:C:T	8.76151e-20	-2.05983	-1.02216e-09
62292595	chr11:62292595:G:A	1.65852e-20	-2.21317	-1.51111
62292610	chr11:62292610:A:T	1.57927e-20	-2.20835	-1.56489
62292698	chr11:62292698:T:C	3.33278e-20	-2.08905	-0.937346
62292714	chr11:62292714:G:A	1.65393e-20	-2.21288	-1.51417
62292723	chr11:62292723:C:T	1.64689e-20	-2.21268	-1.51863
62292730	chr11:62292730:C:T	1.23001e-18	-7.39777e-10	0.581989
62292961	chr11:62292961:A:G	1.64349e-20	-2.21475	-1.51863
62292979	chr11:62292979:A:G	5.79128e-20	-1.40526	-1.06859
62293074	chr11:62293074:G:A	1.64489e-20	-2.21059	-1.52194
62293217	chr11:62293217:G:A	1.95229e-20	-2.17332	-1.38787
62293484	chr11:62293484:G:A	3.96526e-20	-1.28767	-1.56495
62293697	chr11:62293697:T:C	1.64322e-20	-2.21318	-1.52036
62293877	chr11:62293877:G:A	1.67956e-20	-2.21278	-1.49889
62294263	chr11:62294263:GA:G	2.71869e-20	-1.69976	-1.5303
62294328	chr11:62294328:A:G	1.87681e-20	-2.07598	-1.52465
62294390	chr11:62294390:C:T	1.54458e-19	-7.39777e-10	-1.49287
62294406	chr11:62294406:A:G	1.51856e-19	-7.39777e-10	-1.50985
62294420	chr11:62294420:C:T	1.91874e-19	-7.39777e-10	-1.27594
62294756	chr11:62294756:G:A	2.20422e-19	-7.39777e-10	-1.13724
62295037	chr11:62295037:A:G	1.63867e-20	-2.21371	-1.5226
62295045	chr11:62295045:G:A	1.9859e-19	-7.39777e-10	-1.24154
62295281	chr11:62295281:G:A	1.73819e-19	-7.39777e-10	-1.37477
62295350	chr11:62295350:G:T	1.4862e-19	-7.39777e-10	-1.5314
62295397	chr11:62295397:A:G	1.60468e-20	-2.2119	-1.54538
62295791	chr11:62295791:A:C	1.5335e-19	-7.39777e-10	-1.50007
62295800	chr11:62295800:A:C	1.98862e-19	-7.39777e-10	-1.24018
62295905	chr11:62295905:G:T	1.9859e-19	-7.39777e-10	-1.24154
62296080	chr11:62296080:A:G	3.97323e-19	-7.39777e-10	-0.548036
62296192	chr11:62296192:T:C	2.19463e-20	-2.1651	-1.27909
62296397	chr11:62296397:C:T	1.97881e-20	-2.15559	-1.39211
62296431	chr11:62296431:A:AG	2.01805e-19	-7.39777e-10	-1.22549
62297134	chr11:62297134:C:A	2.6196e-19	-7.39777e-10	-0.964595
62297243	chr11:62297243:T:C	1.59909e-20	-2.20937	-1.55139
62297366	chr11:62297366:C:T	1.22567e-19	-1.72412	-1.02216e-09
62297372	chr11:62297372:G:C	1.62029e-20	-2.21389	-1.53371
62297374	chr11:62297374:G:A	1.49074e-19	-7.39777e-10	-1.52834
62297375	chr11:62297375:G:A	7.85159e-20	-2.16948	-1.02216e-09
62297766	chr11:62297766:C:T	2.47103e-19	-7.39777e-10	-1.02298
62297805	chr11:62297805:T:A	2.64511e-20	-2.09157	-1.16592
62297929	chr11:62297929:C:T	1.96804e-19	-1.25058	-1.02216e-09
62298085	chr11:62298085:G:A	1.87191e-20	-2.15359	-1.44965
62298492	chr11:62298492:C:T	2.07225e-19	-7.39777e-10	-1.19898
62298525	chr11:62298525:G:A	2.16722e-20	-1.92736	-1.52939
62299522	chr11:62299522:A:C	1.98264e-19	-7.39777e-10	-1.24319
62299816	chr11:62299816:T:A	1.8153e-19	-7.39777e-10	-1.33137
62300045	chr11:62300045:C:T	2.21817e-20	-2.07111	-1.36241
62300282	chr11:62300282:G:A	6.00759e-19	-7.39777e-10	-0.134591
62300346	chr11:62300346:C:T	2.3541e-20	-1.96419	-1.40985
62300867	chr11:62300867:T:C	3.708e-20	-1.8215	-1.09821
62300880	chr11:62300880:T:C	6.14782e-20	-1.06037	-1.35373
62301054	chr11:62301054:G:A	2.16446e-20	-2.06733	-1.3907
62301108	chr11:62301108:T:C	3.11303e-20	-1.93657	-1.15803
62301132	chr11:62301132:C:T	4.10215e-19	-7.39777e-10	-0.516104
62301660	chr11:62301660:G:A	2.2205e-20	-2.07547	-1.35699
62301893	chr11:62301893:C:T	4.34379e-20	-1.87088	-0.890575
62301991	chr11:62301991:C:T	1.72453e-19	-7.39777e-10	-1.38266
62302359	chr11:62302359:T:C	1.88599e-19	-7.39777e-10	-1.29316
62302421	chr11:62302421:C:T	4.23735e-20	-1.87138	-0.914881
62302796	chr11:62302796:A:G	2.94117e-19	-7.39777e-10	-0.848809
62302830	chr11:62302830:A:G	1.72264e-19	-7.39777e-10	-1.38376
62303749	chr11:62303749:G:A	2.89148e-19	-7.39777e-10	-0.865847
62304120	chr11:62304120:T:C	2.59132e-20	-1.87363	-1.4044
62304420	chr11:62304420:T:G	2.12269e-19	-7.39777e-10	-1.17493
62304630	chr11:62304630:T:C	7.70607e-20	-1.25252	-0.935668
62304855	chr11:62304855:G:A	4.39608e-20	-1.20168	-1.54781
62304873	chr11:62304873:G:A	2.56343e-19	-7.39777e-10	-0.986271
62304963	chr11:62304963:C:T	2.28919e-20	-1.9301	-1.4719
62305001	chr11:62305001:C:G	7.58071e-20	-1.26893	-0.935668
62305104	chr11:62305104:A:G	4.20089e-20	-1.86756	-0.927347
62305824	chr11:62305824:C:A	2.17983e-20	-2.06891	-1.38204
62305980	chr11:62305980:A:G	7.69713e-20	-1.26067	-0.928685
62306054	chr11:62306054:A:G	3.43369e-19	-7.39777e-10	-0.69398
62306508	chr11:62306508:C:G	2.01598e-20	-2.02243	-1.50666
62306660	chr11:62306660:G:A	1.65702e-19	-7.39777e-10	-1.4226
62306718	chr11:62306718:T:C	4.67983e-20	-1.14957	-1.53737
62306921	chr11:62306921:C:T	2.0357e-19	-7.39777e-10	-1.21677
62307014	chr11:62307014:A:G	1.76379e-19	-7.39777e-10	-1.36015
62307314	chr11:62307314:C:T	1.70046e-19	-7.39777e-10	-1.39672
62307345	chr11:62307345:A:G	2.9117e-19	-7.39777e-10	-0.858879
```
