## Supplementary material for "Characterization of shared and ancestry-specific signals driving complex traits using multi-ancestry fine-mapping": susiex_nc2.cs80.cs

```
CS_ID	SNP	BP	REF_ALLELE	ALT_ALLELE	REF_FRQ	BETA	SE	-LOG10P	CS_PIP	OVRL_PIP
1	chr11:61781553:G:A	61781553	A,A	G,G	1,1	inf,inf	inf,inf	19.0726,1.74977	0.144221	0.144225
1	chr11:61820833:A:G	61820833	G,G	A,A	1,1	inf,inf	inf,inf	18.7097,2.05136	0.127537	0.127543
1	chr11:61827448:CT:C	61827448	C,C	CT,CT	1,1	inf,inf	inf,inf	19.0331,1.53145	0.0903438	0.0903482
1	chr11:61802358:C:T	61802358	T,T	C,C	1,1	inf,inf	inf,inf	18.8701,1.64656	0.0762389	0.0762434
1	chr11:61785208:G:T	61785208	T,T	G,G	1,1	inf,inf	inf,inf	18.6479,1.8271	0.0644513	0.0644562
1	chr11:61811991:A:G	61811991	G,G	A,A	1,1	inf,inf	inf,inf	18.9189,1.45025	0.0608604	0.0608648
1	chr11:61803311:T:C	61803311	C,C	T,T	1,1	inf,inf	inf,inf	18.8176,1.54944	0.0574447	0.0574491
1	chr11:61790354:T:C	61790354	C,C	T,T	1,1	inf,inf	inf,inf	18.498,1.91909	0.0540961	0.0541012
1	chr11:61804006:T:C	61804006	C,C	T,T	1,1	inf,inf	inf,inf	18.7316,1.55141	0.0475048	0.0475092
1	chr11:61818856:C:CT	61818856	CT,CT	C,C	1,1	inf,inf	inf,inf	18.7379,1.42523	0.0390583	0.0390627
1	chr11:61803910:G:A	61803910	A,A	G,G	1,1	inf,inf	inf,inf	18.6988,1.3674	0.0335141	0.0335196
1	chr11:61784455:A:C	61784455	C,C	A,A	1,1	inf,inf	inf,inf	18.2461,1.93533	0.0316996	0.0317049
2	chr11:61538732:G:C	61538732	NA,C	NA,G	NA,1	NA,-inf	NA,inf	NA,5.53548	0.768403	0.768403
2	chr11:62001840:C:T	62001840	NA,T	NA,C	NA,1	NA,-inf	NA,inf	NA,2.77725	0.00366167	0.00366167
2	chr11:61533325:C:G	61533325	NA,G	NA,C	NA,1	NA,-inf	NA,inf	NA,2.63567	0.0024848	0.0024848
2	chr11:61722416:T:C	61722416	NA,C	NA,T	NA,1	NA,inf	NA,inf	NA,2.3016	0.00216444	0.00216444
2	chr11:62002685:C:T	62002685	NA,T	NA,C	NA,1	NA,-inf	NA,inf	NA,2.48434	0.00170847	0.00170847
2	chr11:62224343:A:G	62224343	G,NA	A,NA	1,NA	inf,NA	inf,NA	1.75323,NA	0.00156915	0.00156915
2	chr11:61728592:G:A	61728592	NA,A	NA,G	NA,1	NA,inf	NA,inf	NA,2.11925	0.00146363	0.00146363
2	chr11:61723495:C:T	61723495	NA,T	NA,C	NA,1	NA,inf	NA,inf	NA,2.09281	0.00139789	0.00139789
2	chr11:61299233:C:A	61299233	NA,A	NA,C	NA,1	NA,inf	NA,inf	NA,1.9265	0.00130171	0.00130171
2	chr11:61505093:T:C	61505093	C,C	T,T	1,1	inf,inf	inf,inf	0.605564,3.25518	0.00120696	0.00120696
2	chr11:61467965:C:T	61467965	NA,T	NA,C	NA,1	NA,-inf	NA,inf	NA,2.22881	0.00118354	0.00118354
2	chr11:61571270:T:C	61571270	NA,C	NA,T	NA,1	NA,-inf	NA,inf	NA,2.19319	0.00118097	0.00118097
2	chr11:61381854:C:T	61381854	NA,T	NA,C	NA,1	NA,inf	NA,inf	NA,2.01463	0.0011785	0.0011785
2	chr11:61589092:C:T	61589092	NA,T	NA,C	NA,1	NA,inf	NA,inf	NA,2.03772	0.00105936	0.00105936
2	chr11:61589611:G:T	61589611	NA,T	NA,G	NA,1	NA,inf	NA,inf	NA,2.03132	0.00104506	0.00104506
2	chr11:61548572:C:T	61548572	NA,T	NA,C	NA,1	NA,inf	NA,inf	NA,2.04977	0.00102638	0.00102638
2	chr11:61290923:G:C	61290923	NA,C	NA,G	NA,1	NA,inf	NA,inf	NA,1.7563	0.00099654	0.00099654
2	chr11:61382721:C:T	61382721	NA,T	NA,C	NA,1	NA,inf	NA,inf	NA,1.91565	0.000984618	0.000984618
2	chr11:61548418:G:A	61548418	NA,A	NA,G	NA,1	NA,inf	NA,inf	NA,1.94192	0.000870132	0.000870132
2	chr11:61957446:C:A	61957446	NA,A	NA,C	NA,1	NA,inf	NA,inf	NA,1.79053	0.000869434	0.000869434
2	chr11:61318434:C:A	61318434	NA,A	NA,C	NA,1	NA,inf	NA,inf	NA,1.68591	0.000866985	0.000866985
2	chr11:61696652:G:A	61696652	A,NA	G,NA	1,NA	inf,NA	inf,NA	3.24042,NA	0.000852348	0.000852348
2	chr11:62191591:A:G	62191591	NA,G	NA,A	NA,1	NA,-inf	NA,inf	NA,2.08053	0.000817346	0.000817346
2	chr11:61586975:T:G	61586975	NA,G	NA,T	NA,1	NA,-inf	NA,inf	NA,2.00025	0.000809534	0.000809534
2	chr11:61325885:C:A	61325885	NA,A	NA,C	NA,1	NA,inf	NA,inf	NA,1.6379	0.000785455	0.000785455
2	chr11:61585076:GA:G	61585076	NA,G	NA,GA	NA,1	NA,-inf	NA,inf	NA,2.03521	0.000747425	0.000747425
```
