## Supplementary material for "Characterization of shared and ancestry-specific signals driving complex traits using multi-ancestry fine-mapping": susiex_nc2.cs80.snp

```
BP	SNP	PIP(CS1)	LogBF(CS1,Pop1)	LogBF(CS1,Pop2)	PIP(CS2)	LogBF(CS2,Pop1)	LogBF(CS2,Pop2)
61282033	chr11:61282033:G:C	1.65807e-18	-7.39777e-10	0.367967	0.00024032	-7.39777e-10	0.24796
61282659	chr11:61282659:G:A	3.88438e-19	-1.29072	0.207418	7.0918e-05	-1.85515	0.88266
61283229	chr11:61283229:C:A	1.25604e-19	-2.21231	-1.02216e-09	2.0524e-05	-2.21241	-1.02216e-09
61284578	chr11:61284578:G:A	2.39793e-19	-7.39777e-10	-1.56566	4.00895e-05	-7.39777e-10	-1.5429
61284613	chr11:61284613:T:C	2.40024e-19	-7.39777e-10	-1.5647	4.07876e-05	-7.39777e-10	-1.52563
61285331	chr11:61285331:C:T	2.99383e-19	-7.39777e-10	-1.34372	4.61655e-05	-7.39777e-10	-1.40178
61285628	chr11:61285628:G:C	2.79718e-20	-2.16125	-1.55299	7.08102e-06	-1.72933	-1.54726
61285881	chr11:61285881:G:A	1.15262e-18	-7.39777e-10	0.00435186	0.000171715	-7.39777e-10	-0.0881757
61286118	chr11:61286118:C:T	4.46099e-19	-7.39777e-10	-0.944899	8.92913e-05	-7.39777e-10	-0.742108
61286449	chr11:61286449:C:T	2.4289e-19	-7.39777e-10	-1.55283	4.05429e-05	-7.39777e-10	-1.53165
61286604	chr11:61286604:C:G	1.71515e-18	-7.39777e-10	0.401815	0.000352394	-7.39777e-10	0.630738
61286620	chr11:61286620:G:A	9.32762e-19	-7.39777e-10	-0.207291	0.000236142	-7.39777e-10	0.230424
61286925	chr11:61286925:G:A	1.48096e-18	-7.39777e-10	0.255004	0.000215201	-7.39777e-10	0.13756
61287542	chr11:61287542:GACTA:G	5.26875e-19	0.43189	-1.21037	5.88425e-05	-0.588803	-0.570344
61287643	chr11:61287643:T:C	1.26668e-19	-2.20387	-1.02216e-09	2.82527e-05	-1.89282	-1.02216e-09
61287816	chr11:61287816:G:A	2.72024e-19	-7.39777e-10	-1.43955	4.04891e-05	-7.39777e-10	-1.53298
61288112	chr11:61288112:G:A	1.42059e-18	0.46037	-0.246983	0.000222597	-0.780122	0.951476
61288818	chr11:61288818:C:G	3.10314e-19	-7.39777e-10	-1.30786	4.77986e-05	-7.39777e-10	-1.36701
61289488	chr11:61289488:G:A	2.70059e-19	-7.39777e-10	-1.4468	4.86221e-05	-7.39777e-10	-1.34993
61290327	chr11:61290327:C:T	2.70059e-19	-7.39777e-10	-1.4468	4.86221e-05	-7.39777e-10	-1.34993
61290592	chr11:61290592:CT:C	2.53011e-19	-7.39777e-10	-1.51201	4.93786e-05	-7.39777e-10	-1.33449
61290649	chr11:61290649:C:G	2.50258e-19	-7.39777e-10	-1.52295	4.18146e-05	-7.39777e-10	-1.50077
61290754	chr11:61290754:C:T	2.70769e-19	-7.39777e-10	-1.44417	4.87983e-05	-7.39777e-10	-1.34632
61290923	chr11:61290923:G:C	2.00852e-18	-7.39777e-10	0.559714	0.00099654	-7.39777e-10	1.67028
61291395	chr11:61291395:T:C	1.41172e-19	-0.535255	-1.56021	9.30442e-06	-1.4633	-1.54022
61291896	chr11:61291896:A:G	2.78301e-19	-7.39777e-10	-1.41674	4.09794e-05	-7.39777e-10	-1.52094
61292237	chr11:61292237:AAAGAG:A	2.67639e-19	-7.39777e-10	-1.4558	4.00381e-05	-7.39777e-10	-1.54418
61292581	chr11:61292581:G:T	1.54197e-19	-2.00721	-1.02216e-09	2.35356e-05	-2.0755	-1.02216e-09
61292745	chr11:61292745:G:A	9.24134e-19	-7.39777e-10	-0.216584	0.000298637	-7.39777e-10	0.465219
61293182	chr11:61293182:G:A	3.7244e-20	-1.94007	-1.48788	8.34615e-06	-1.66926	-1.44295
61293366	chr11:61293366:G:A	2.57554e-19	-7.39777e-10	-1.49421	5.13065e-05	-7.39777e-10	-1.29619
61294016	chr11:61294016:G:C	2.98917e-19	-7.39777e-10	-1.34528	4.61041e-05	-7.39777e-10	-1.40311
61294839	chr11:61294839:CG:C	2.8962e-19	-7.39777e-10	-1.37687	4.49834e-05	-7.39777e-10	-1.42772
61295499	chr11:61295499:G:A	1.15237e-18	-7.39777e-10	0.00413263	0.000171669	-7.39777e-10	-0.0884429
61295539	chr11:61295539:G:C	1.71053e-18	-7.39777e-10	0.399119	0.00025806	-7.39777e-10	0.319181
61295631	chr11:61295631:C:T	1.25321e-19	-2.21456	-1.02216e-09	2.08198e-05	-2.19811	-1.02216e-09
61295646	chr11:61295646:G:A	1.73369e-18	-7.39777e-10	0.412569	0.000250523	-7.39777e-10	0.289538
61295684	chr11:61295684:T:G	2.26983e-19	-0.203557	-1.41701	1.95816e-05	-1.09087	-1.16856
61296594	chr11:61296594:G:A	2.49566e-19	-7.39777e-10	-1.52572	3.93986e-05	-7.39777e-10	-1.56028
61299164	chr11:61299164:C:T	3.05723e-19	-7.39777e-10	-1.32276	4.71655e-05	-7.39777e-10	-1.38035
61299233	chr11:61299233:C:A	3.17067e-18	-7.39777e-10	1.01626	0.00130171	-7.39777e-10	1.93742
61299377	chr11:61299377:C:A	2.69922e-19	-7.39777e-10	-1.44731	4.85888e-05	-7.39777e-10	-1.35062
61301517	chr11:61301517:G:A	3.16864e-19	-7.39777e-10	-1.28697	4.5166e-05	-7.39777e-10	-1.42367
61301886	chr11:61301886:T:C	3.03733e-20	-2.21481	-1.41706	6.54917e-06	-2.19927	-1.1554
61303558	chr11:61303558:G:C	2.70236e-19	-7.39777e-10	-1.44615	4.86663e-05	-7.39777e-10	-1.34903
61303658	chr11:61303658:C:T	2.98054e-19	-7.39777e-10	-1.34817	4.34844e-05	-7.39777e-10	-1.46161
61303751	chr11:61303751:G:A	1.08212e-18	-7.39777e-10	-0.0587679	0.000160987	-7.39777e-10	-0.152685
61303859	chr11:61303859:C:T	2.414e-19	-7.39777e-10	-1.55899	4.00792e-05	-7.39777e-10	-1.54315
61305308	chr11:61305308:A:G	1.1511e-18	-7.39777e-10	0.00302844	0.000171495	-7.39777e-10	-0.0894578
61305400	chr11:61305400:G:A	2.67359e-19	-7.39777e-10	-1.45685	4.79894e-05	-7.39777e-10	-1.36303
61305484	chr11:61305484:C:T	2.40553e-19	-7.39777e-10	-1.5625	4.15969e-05	-7.39777e-10	-1.50599
61305589	chr11:61305589:G:C	4.83226e-19	-7.39777e-10	-0.864956	8.10284e-05	-7.39777e-10	-0.839212
61305691	chr11:61305691:CCA:C	2.58958e-19	-7.39777e-10	-1.48878	4.47924e-05	-7.39777e-10	-1.43197
61306137	chr11:61306137:AC:A	3.57049e-20	-1.97188	-1.49828	5.16512e-06	-2.13117	-1.46092
61306219	chr11:61306219:G:T	1.50379e-19	-2.03228	-1.02216e-09	2.10522e-05	-2.18701	-1.02216e-09
61306644	chr11:61306644:CT:C	5.13068e-19	-7.39777e-10	-0.805033	7.94259e-05	-7.39777e-10	-0.859186
61306656	chr11:61306656:C:T	3.02256e-19	-7.39777e-10	-1.33417	4.40897e-05	-7.39777e-10	-1.44779
61306901	chr11:61306901:A:C	2.98641e-19	-7.39777e-10	-1.3462	4.60631e-05	-7.39777e-10	-1.404
61306933	chr11:61306933:A:C	2.5685e-19	-7.39777e-10	-1.49695	5.09455e-05	-7.39777e-10	-1.30326
61307385	chr11:61307385:TTA:T	2.59234e-19	-7.39777e-10	-1.48771	4.39353e-05	-7.39777e-10	-1.45129
61307554	chr11:61307554:TC:T	2.34422e-18	-7.39777e-10	0.714266	0.000357152	-7.39777e-10	0.644151
61308052	chr11:61308052:C:T	2.66721e-18	1.91505	-1.0717	0.000251275	0.647751	-0.355215
61308053	chr11:61308053:C:CT	3.01485e-19	-7.39777e-10	-1.33672	4.63469e-05	-7.39777e-10	-1.39786
61308216	chr11:61308216:CCA:C	9.62606e-19	-7.39777e-10	-0.175797	0.000144619	-7.39777e-10	-0.259911
61308228	chr11:61308228:G:A	2.46569e-19	-7.39777e-10	-1.5378	4.13486e-05	-7.39777e-10	-1.51197
61308518	chr11:61308518:C:G	2.40835e-19	-7.39777e-10	-1.56133	4.07252e-05	-7.39777e-10	-1.52717
61308542	chr11:61308542:A:G	2.83128e-19	-7.39777e-10	-1.39954	3.98599e-05	-7.39777e-10	-1.54864
61308900	chr11:61308900:T:C	5.79944e-19	0.722728	-1.40524	3.86307e-05	-0.43434	-1.14562
61309299	chr11:61309299:G:A	5.21744e-19	-0.83189	0.0436247	6.99608e-05	-1.5236	0.537521
61309342	chr11:61309342:C:A	2.58959e-19	-7.39777e-10	-1.48877	4.37478e-05	-7.39777e-10	-1.45557
61310002	chr11:61310002:T:C	8.88849e-19	-7.39777e-10	-0.255514	0.000352446	-7.39777e-10	0.630885
61310017	chr11:61310017:A:G	2.59452e-19	-7.39777e-10	-1.48687	5.19778e-05	-7.39777e-10	-1.28319
61310100	chr11:61310100:T:A	3.85122e-19	-7.39777e-10	-1.09188	6.82267e-05	-7.39777e-10	-1.01118
61310164	chr11:61310164:A:G	3.09048e-18	2.12024	-1.1296	0.000197523	0.493001	-0.441157
61310416	chr11:61310416:A:G	2.70183e-19	-7.39777e-10	-1.44634	4.86536e-05	-7.39777e-10	-1.34929
61310996	chr11:61310996:G:A	1.82251e-19	-1.84006	-1.02216e-09	2.31751e-05	-2.09093	-1.02216e-09
61311247	chr11:61311247:G:A	1.00715e-18	-7.39777e-10	-0.130562	0.000416798	-7.39777e-10	0.798589
61311516	chr11:61311516:C:T	3.46253e-18	1.58179	-0.477473	0.000336453	0.0808715	0.503576
61311926	chr11:61311926:C:T	2.34653e-18	-7.39777e-10	0.715252	0.000357524	-7.39777e-10	0.645191
61312387	chr11:61312387:T:A	1.16647e-18	-7.39777e-10	0.0163004	0.000385776	-7.39777e-10	0.721245
61312464	chr11:61312464:G:A	2.8016e-19	-7.39777e-10	-1.41008	5.11e-05	-7.39777e-10	-1.30023
61312846	chr11:61312846:A:G	2.69649e-19	-7.39777e-10	-1.44832	4.85201e-05	-7.39777e-10	-1.35203
61313669	chr11:61313669:G:A	1.73668e-18	-7.39777e-10	0.414287	0.000250924	-7.39777e-10	0.291139
61313822	chr11:61313822:T:C	2.65132e-19	-7.39777e-10	-1.46521	4.12644e-05	-7.39777e-10	-1.51401
61313988	chr11:61313988:T:C	2.70102e-19	-7.39777e-10	-1.44664	4.86338e-05	-7.39777e-10	-1.34969
61314729	chr11:61314729:A:G	1.44019e-18	-7.39777e-10	0.227093	0.000215006	-7.39777e-10	0.136655
61315454	chr11:61315454:C:T	2.58958e-19	-7.39777e-10	-1.48878	4.47924e-05	-7.39777e-10	-1.43197
61315472	chr11:61315472:C:A	3.45018e-19	-7.39777e-10	-1.20185	5.08016e-05	-7.39777e-10	-1.30608
61315919	chr11:61315919:A:G	1.31883e-19	-2.16352	-1.02216e-09	2.86301e-05	-1.87955	-1.02216e-09
61316000	chr11:61316000:C:T	1.34257e-19	-2.14568	-1.02216e-09	2.93755e-05	-1.85385	-1.02216e-09
61316243	chr11:61316243:A:T	2.48082e-19	-7.39777e-10	-1.53168	3.96552e-05	-7.39777e-10	-1.55379
61316696	chr11:61316696:A:C	2.40651e-19	-7.39777e-10	-1.56209	4.06752e-05	-7.39777e-10	-1.52839
61316708	chr11:61316708:A:G	4.68268e-19	0.486275	-1.38267	3.34058e-05	-0.61762	-1.10766
61317142	chr11:61317142:T:A	2.55653e-19	-7.39777e-10	-1.50162	4.40322e-05	-7.39777e-10	-1.44909
61317143	chr11:61317143:C:A	2.55052e-19	-7.39777e-10	-1.50397	4.38945e-05	-7.39777e-10	-1.45222
61317315	chr11:61317315:A:G	9.34052e-20	-1.03924	-1.46925	9.26493e-06	-1.71586	-1.29192
61317354	chr11:61317354:C:T	1.15478e-18	-7.39777e-10	0.006222	0.000269758	-7.39777e-10	0.363514
61317403	chr11:61317403:C:T	2.66347e-19	-7.39777e-10	-1.46064	3.92634e-05	-7.39777e-10	-1.56372
61318027	chr11:61318027:T:C	1.13465e-19	-0.819731	-1.49421	1.03321e-05	-1.56901	-1.32975
61318223	chr11:61318223:A:G	2.40554e-19	-7.39777e-10	-1.5625	4.06246e-05	-7.39777e-10	-1.52964
61318317	chr11:61318317:G:A	2.73745e-19	-7.39777e-10	-1.43324	5.71988e-05	-7.39777e-10	-1.18748
61318434	chr11:61318434:C:A	2.07238e-18	-7.39777e-10	0.591013	0.000866985	-7.39777e-10	1.53101
61318746	chr11:61318746:T:C	1.27093e-19	-2.20052	-1.02216e-09	2.12979e-05	-2.1754	-1.02216e-09
61319264	chr11:61319264:G:A	2.7622e-19	-7.39777e-10	-1.42424	5.03729e-05	-7.39777e-10	-1.31456
61319534	chr11:61319534:T:C	2.63462e-19	-7.39777e-10	-1.47153	3.92154e-05	-7.39777e-10	-1.56494
61319568	chr11:61319568:A:G	5.15167e-19	-7.39777e-10	-0.80095	7.96992e-05	-7.39777e-10	-0.855752
61319721	chr11:61319721:C:T	2.2543e-18	-7.39777e-10	0.675154	0.000343568	-7.39777e-10	0.605374
61320537	chr11:61320537:T:C	2.49465e-19	-7.39777e-10	-1.52612	3.95417e-05	-7.39777e-10	-1.55666
61320658	chr11:61320658:A:G	2.57412e-18	1.87273	-1.06491	0.000250491	0.634389	-0.344978
61320918	chr11:61320918:T:C	3.95086e-19	-7.39777e-10	-1.06634	6.67521e-05	-7.39777e-10	-1.03303
61321284	chr11:61321284:TCA:T	2.34856e-18	-7.39777e-10	0.716115	0.000357803	-7.39777e-10	0.64597
61321833	chr11:61321833:G:A	1.47039e-19	-2.05474	-1.02216e-09	3.14793e-05	-1.78468	-1.02216e-09
61322539	chr11:61322539:G:T	2.34653e-18	-7.39777e-10	0.715252	0.000357524	-7.39777e-10	0.645191
61323155	chr11:61323155:T:C	1.94692e-18	-7.39777e-10	0.528564	0.000279678	-7.39777e-10	0.399629
61323484	chr11:61323484:T:C	4.02355e-20	-2.00365	-1.34704	6.42363e-06	-2.15571	-1.21832
61325005	chr11:61325005:G:A	2.47107e-19	-1.53562	-1.02216e-09	4.22041e-05	-1.4915	-1.02216e-09
61325111	chr11:61325111:G:A	1.15007e-18	-7.39777e-10	0.00213429	0.000171319	-7.39777e-10	-0.0904845
61325773	chr11:61325773:A:G	3.58515e-18	2.21536	-1.07624	0.00023296	0.572104	-0.355248
61325864	chr11:61325864:G:A	2.67539e-19	-7.39777e-10	-1.45618	5.66698e-05	-7.39777e-10	-1.19677
61325885	chr11:61325885:C:A	1.89773e-18	-7.39777e-10	0.502971	0.000785455	-7.39777e-10	1.43225
61326327	chr11:61326327:T:TG	2.15769e-18	-7.39777e-10	0.631354	0.000328301	-7.39777e-10	0.559919
61327428	chr11:61327428:G:A	2.68665e-19	-7.39777e-10	-1.45198	4.02027e-05	-7.39777e-10	-1.54008
61327825	chr11:61327825:G:A	2.8075e-19	-7.39777e-10	-1.40798	5.11559e-05	-7.39777e-10	-1.29913
61327875	chr11:61327875:A:T	1.27927e-19	-2.19398	-1.02216e-09	2.15272e-05	-2.1647	-1.02216e-09
61327896	chr11:61327896:C:T	3.50862e-18	1.58589	-0.46835	0.000340364	0.0840839	0.51192
61328096	chr11:61328096:A:C	1.62526e-19	-1.9546	-1.02216e-09	3.07326e-05	-1.80869	-1.02216e-09
61328311	chr11:61328311:C:T	3.50727e-18	1.58529	-0.468134	0.000340629	0.0845648	0.512218
61328433	chr11:61328433:T:C	2.77032e-19	-7.39777e-10	-1.42131	4.32368e-05	-7.39777e-10	-1.46732
61328698	chr11:61328698:A:G	1.62267e-18	-7.39777e-10	0.346384	0.000654969	-7.39777e-10	1.25058
61329002	chr11:61329002:A:G	2.40637e-19	-7.39777e-10	-1.56215	4.02994e-05	-7.39777e-10	-1.53768
61329616	chr11:61329616:C:T	1.15237e-18	-7.39777e-10	0.00413263	0.000171669	-7.39777e-10	-0.0884429
61329697	chr11:61329697:C:T	2.45995e-19	-7.39777e-10	-1.54013	3.98916e-05	-7.39777e-10	-1.54785
61329890	chr11:61329890:T:C	5.93233e-19	-7.39777e-10	-0.659853	0.000355025	-7.39777e-10	0.638177
61330321	chr11:61330321:A:T	1.5532e-18	-7.39777e-10	0.302631	0.000621926	-7.39777e-10	1.19881
61330430	chr11:61330430:AG:A	1.06732e-19	-2.12035	-0.254773	2.28222e-05	-2.16967	0.0633955
61330516	chr11:61330516:T:C	4.34725e-19	-7.39777e-10	-0.970726	8.05086e-05	-7.39777e-10	-0.845647
61330784	chr11:61330784:T:C	2.53687e-19	-7.39777e-10	-1.50934	3.91974e-05	-7.39777e-10	-1.5654
61330995	chr11:61330995:T:C	1.14539e-18	-7.39777e-10	-0.00193813	0.000170582	-7.39777e-10	-0.0947965
61331600	chr11:61331600:G:A	3.05661e-20	-2.18166	-1.44389	4.69582e-06	-2.19286	-1.49448
61332442	chr11:61332442:G:A	4.96928e-19	-7.39777e-10	-0.836995	9.10512e-05	-7.39777e-10	-0.722589
61332603	chr11:61332603:G:A	3.39637e-18	2.19079	-1.10577	0.000220991	0.550466	-0.386354
61332623	chr11:61332623:A:G	2.83608e-19	-7.39777e-10	-1.39785	4.02234e-05	-7.39777e-10	-1.53956
61333104	chr11:61333104:C:A	2.55411e-19	-7.39777e-10	-1.50257	9.44866e-05	-7.39777e-10	-0.685553
61333268	chr11:61333268:G:A	2.40636e-19	-7.39777e-10	-1.56216	4.04687e-05	-7.39777e-10	-1.53348
61334591	chr11:61334591:G:A	2.7865e-19	-7.39777e-10	-1.41548	5.06049e-05	-7.39777e-10	-1.30996
61335149	chr11:61335149:T:C	3.07534e-18	2.11466	-1.12893	0.000200258	0.491324	-0.425727
61335150	chr11:61335150:G:A	1.15237e-18	-7.39777e-10	0.00413263	0.000171669	-7.39777e-10	-0.0884429
61335410	chr11:61335410:A:G	8.88508e-19	-7.39777e-10	-0.255898	0.000273182	-7.39777e-10	0.376125
61335851	chr11:61335851:A:G	1.79905e-19	-1.85301	-1.02216e-09	3.46419e-05	-1.68895	-1.02216e-09
61336014	chr11:61336014:G:A	1.86727e-18	-7.39777e-10	0.486792	0.00027013	-7.39777e-10	0.364891
61336176	chr11:61336176:A:G	2.81069e-19	-7.39777e-10	-1.40684	5.12304e-05	-7.39777e-10	-1.29768
61336224	chr11:61336224:G:A	1.73369e-18	-7.39777e-10	0.412569	0.000250523	-7.39777e-10	0.289538
61337172	chr11:61337172:G:A	4.43034e-19	-7.39777e-10	-0.951796	6.40787e-05	-7.39777e-10	-1.0739
61337391	chr11:61337391:C:T	1.15237e-18	-7.39777e-10	0.00413263	0.000171669	-7.39777e-10	-0.0884429
61337434	chr11:61337434:C:G	4.30203e-19	-7.39777e-10	-0.981183	8.38528e-05	-7.39777e-10	-0.804948
61337799	chr11:61337799:C:T	1.15237e-18	-7.39777e-10	0.00413263	0.000171669	-7.39777e-10	-0.0884429
61337880	chr11:61337880:C:T	1.73369e-18	-7.39777e-10	0.412569	0.000250523	-7.39777e-10	0.289538
61337905	chr11:61337905:C:G	2.34653e-18	-7.39777e-10	0.715252	0.000357524	-7.39777e-10	0.645191
61338536	chr11:61338536:G:T	3.02953e-19	-7.39777e-10	-1.33186	5.1332e-05	-7.39777e-10	-1.2957
61339053	chr11:61339053:C:T	5.42634e-18	2.34667	-0.793092	0.000418287	1.09012	-0.287967
61339460	chr11:61339460:G:GA	1.22815e-18	-7.39777e-10	0.0678257	0.000182962	-7.39777e-10	-0.024734
61339910	chr11:61339910:A:G	2.79178e-19	-7.39777e-10	-1.41359	5.06762e-05	-7.39777e-10	-1.30856
61340650	chr11:61340650:G:A	5.53229e-19	-7.39777e-10	-0.729669	0.000125953	-7.39777e-10	-0.398099
61341395	chr11:61341395:A:T	5.89152e-19	-7.39777e-10	-0.666757	0.000368927	-7.39777e-10	0.676588
61341502	chr11:61341502:G:A	3.46464e-18	2.08467	-0.979752	0.000350253	0.79351	-0.168865
61341564	chr11:61341564:C:T	1.25428e-19	-2.21371	-1.02216e-09	2.05876e-05	-2.20932	-1.02216e-09
61341833	chr11:61341833:G:A	1.33176e-19	-2.15377	-1.02216e-09	2.04834e-05	-2.2144	-1.02216e-09
61342099	chr11:61342099:A:G	2.34116e-18	-7.39777e-10	0.712959	0.0003568	-7.39777e-10	0.643164
61342203	chr11:61342203:G:A	4.69266e-18	2.42293	-1.01461	0.000313717	0.729165	-0.214685
61343548	chr11:61343548:G:A	3.00555e-19	-7.39777e-10	-1.33981	4.6501e-05	-7.39777e-10	-1.39454
61343874	chr11:61343874:C:G	4.29463e-20	-2.00103	-1.28446	6.97332e-06	-2.15367	-1.13825
61343928	chr11:61343928:T:G	2.74701e-19	-7.39777e-10	-1.42976	4.82117e-05	-7.39777e-10	-1.35841
61344447	chr11:61344447:T:G	2.41263e-19	-7.39777e-10	-1.55955	3.94658e-05	-7.39777e-10	-1.55858
61344614	chr11:61344614:C:T	3.9354e-18	1.67539	-0.443058	0.000400417	0.157038	0.601457
61344869	chr11:61344869:C:T	3.02724e-19	-7.39777e-10	-1.33262	5.49752e-05	-7.39777e-10	-1.22713
61345998	chr11:61345998:A:T	3.36094e-19	-7.39777e-10	-1.22805	5.12413e-05	-7.39777e-10	-1.29747
61346116	chr11:61346116:G:A	1.68421e-19	-1.91898	-1.02216e-09	4.07204e-05	-1.52728	-1.02216e-09
61346537	chr11:61346537:CTCACTGCTGTGCTGAGGTG:C	1.27542e-19	-2.197	-1.02216e-09	2.11866e-05	-2.18064	-1.02216e-09
61346982	chr11:61346982:T:C	7.9127e-19	-7.39777e-10	-0.371802	0.000231882	-7.39777e-10	0.212219
61347144	chr11:61347144:T:C	1.68365e-18	1.18316	-0.799877	0.000155214	-0.218892	0.029688
61347410	chr11:61347410:T:C	1.46659e-19	-2.05733	-1.02216e-09	2.47473e-05	-2.0253	-1.02216e-09
61348016	chr11:61348016:T:C	9.35184e-19	-7.39777e-10	-0.204698	0.000290568	-7.39777e-10	0.437828
61348085	chr11:61348085:C:G	1.36841e-18	-7.39777e-10	0.175966	0.000298444	-7.39777e-10	0.46457
61348088	chr11:61348088:G:C	2.85497e-19	-7.39777e-10	-1.39121	4.29815e-05	-7.39777e-10	-1.47324
61348349	chr11:61348349:C:CATCAA	4.71357e-19	0.53862	-1.42845	3.229e-05	-0.576786	-1.18247
61348873	chr11:61348873:T:C	2.95002e-19	-7.39777e-10	-1.35846	4.51111e-05	-7.39777e-10	-1.42488
61349145	chr11:61349145:A:G	3.4528e-19	-7.39777e-10	-1.20109	4.86933e-05	-7.39777e-10	-1.34847
61349308	chr11:61349308:C:G	4.52257e-19	-7.39777e-10	-0.931192	7.65974e-05	-7.39777e-10	-0.895448
61349857	chr11:61349857:A:T	1.52757e-19	-2.01659	-1.02216e-09	2.12155e-05	-2.17928	-1.02216e-09
61350141	chr11:61350141:G:C	1.36504e-18	-7.39777e-10	0.173498	0.000331005	-7.39777e-10	0.568122
61350230	chr11:61350230:G:T	3.61577e-19	-7.39777e-10	-1.15497	5.52798e-05	-7.39777e-10	-1.2216
61350290	chr11:61350290:G:C	2.34615e-18	-7.39777e-10	0.715089	0.000357516	-7.39777e-10	0.64517
61351375	chr11:61351375:C:T	2.70607e-19	-7.39777e-10	-1.44477	4.89674e-05	-7.39777e-10	-1.34286
61351532	chr11:61351532:G:A	1.77457e-18	1.57095	-1.13508	0.000175519	0.374062	-0.440324
61352272	chr11:61352272:C:T	4.46206e-19	-7.39777e-10	-0.94466	8.75724e-05	-7.39777e-10	-0.761545
61352275	chr11:61352275:C:T	5.33227e-19	-7.39777e-10	-0.766494	0.000120197	-7.39777e-10	-0.444879
61352443	chr11:61352443:T:C	4.55504e-19	-7.39777e-10	-0.924037	5.8504e-05	-7.39777e-10	-1.16492
61352575	chr11:61352575:T:G	2.46262e-19	-7.39777e-10	-1.53905	3.91826e-05	-7.39777e-10	-1.56578
61352604	chr11:61352604:C:T	5.36133e-18	1.87812	-0.33659	0.000542792	0.307311	0.755403
61353531	chr11:61353531:T:G	1.15237e-18	-7.39777e-10	0.00413263	0.000171669	-7.39777e-10	-0.0884429
61353609	chr11:61353609:G:A	8.13708e-19	-7.39777e-10	-0.343839	0.000168053	-7.39777e-10	-0.109731
61354599	chr11:61354599:C:T	4.33185e-19	-7.39777e-10	-0.974276	6.38551e-05	-7.39777e-10	-1.07739
61354900	chr11:61354900:G:A	2.46587e-19	-7.39777e-10	-1.53773	4.13735e-05	-7.39777e-10	-1.51137
61355218	chr11:61355218:C:T	2.54307e-19	-7.39777e-10	-1.5069	4.29416e-05	-7.39777e-10	-1.47417
61355406	chr11:61355406:G:A	6.52145e-19	0.866465	-1.43164	4.19232e-05	-0.309797	-1.18838
61355553	chr11:61355553:C:A	2.16989e-18	-7.39777e-10	0.636992	0.00033025	-7.39777e-10	0.56584
61355638	chr11:61355638:G:A	1.26751e-19	-2.20322	-1.02216e-09	2.12023e-05	-2.1799	-1.02216e-09
61355757	chr11:61355757:TGA:T	2.73531e-19	-7.39777e-10	-1.43403	4.93056e-05	-7.39777e-10	-1.33597
61355895	chr11:61355895:C:G	6.92217e-19	-7.39777e-10	-0.505541	0.000104959	-7.39777e-10	-0.58044
61355916	chr11:61355916:T:C	2.67822e-19	-7.39777e-10	-1.45512	0.000110056	-7.39777e-10	-0.533022
61356493	chr11:61356493:A:G	3.1966e-19	-7.39777e-10	-1.27818	5.81936e-05	-7.39777e-10	-1.17024
61357305	chr11:61357305:T:G	4.59457e-19	-7.39777e-10	-0.915395	8.51333e-05	-7.39777e-10	-0.789794
61358452	chr11:61358452:T:C	4.95469e-19	-7.39777e-10	-0.839936	0.000295834	-7.39777e-10	0.455788
61358679	chr11:61358679:C:T	2.52143e-19	-7.39777e-10	-1.51545	4.70731e-05	-7.39777e-10	-1.38231
61359181	chr11:61359181:G:A	4.44892e-19	-7.39777e-10	-0.947611	0.000204636	-7.39777e-10	0.0872214
61359386	chr11:61359386:C:T	4.55977e-20	-1.69758	-1.52801	5.60166e-06	-2.09955	-1.4114
61360113	chr11:61360113:C:G	2.59187e-19	-7.39777e-10	-1.48789	4.72019e-05	-7.39777e-10	-1.37958
61361094	chr11:61361094:C:T	2.39795e-19	-7.39777e-10	-1.56565	4.08316e-05	-7.39777e-10	-1.52456
61361954	chr11:61361954:A:C	1.01626e-18	-7.39777e-10	-0.121554	0.000329429	-7.39777e-10	0.56335
61362252	chr11:61362252:A:G	2.53499e-19	-7.39777e-10	-1.51008	4.01729e-05	-7.39777e-10	-1.54082
61363163	chr11:61363163:A:G	2.39774e-19	-7.39777e-10	-1.56575	4.09799e-05	-7.39777e-10	-1.52093
61364146	chr11:61364146:A:G	2.49838e-19	-7.39777e-10	-1.52463	4.56167e-05	-7.39777e-10	-1.41374
61364367	chr11:61364367:G:A	2.5969e-19	-7.39777e-10	-1.48595	4.37844e-05	-7.39777e-10	-1.45473
61364864	chr11:61364864:C:T	4.83168e-20	-1.66643	-1.50123	1.26529e-05	-1.23779	-1.45834
61365138	chr11:61365138:T:C	3.29121e-19	-7.39777e-10	-1.24902	5.60047e-05	-7.39777e-10	-1.20858
61365272	chr11:61365272:T:A	1.13493e-18	-0.408233	0.397113	0.000320577	-1.10058	1.63669
61365664	chr11:61365664:T:C	8.14754e-19	-7.39777e-10	-0.342555	0.000131477	-7.39777e-10	-0.355182
61365919	chr11:61365919:G:A	1.60036e-19	-1.97004	-1.02216e-09	3.88056e-05	-1.57545	-1.02216e-09
61366177	chr11:61366177:G:A	6.91658e-19	-7.39777e-10	-0.506349	0.000137926	-7.39777e-10	-0.307291
61366454	chr11:61366454:T:C	9.586e-19	-7.39777e-10	-0.179967	0.000135553	-7.39777e-10	-0.324652
61366500	chr11:61366500:G:A	1.67826e-18	-7.39777e-10	0.380072	0.000244395	-7.39777e-10	0.264775
61366653	chr11:61366653:A:G	3.81347e-19	-7.39777e-10	-1.10173	7.48026e-05	-7.39777e-10	-0.919159
61367164	chr11:61367164:A:G	3.40306e-19	-7.39777e-10	-1.2156	5.9668e-05	-7.39777e-10	-1.14522
61367361	chr11:61367361:G:A	2.62153e-19	-7.39777e-10	-1.47651	4.74168e-05	-7.39777e-10	-1.37503
61367657	chr11:61367657:A:G	1.14439e-18	-7.39777e-10	-0.00281616	0.000264539	-7.39777e-10	0.343976
61369682	chr11:61369682:T:TGTCAGCTGCAGGTCAGCTA	2.46194e-19	-7.39777e-10	-1.53932	4.12866e-05	-7.39777e-10	-1.51347
61370047	chr11:61370047:A:G	2.46212e-19	-7.39777e-10	-1.53925	4.129e-05	-7.39777e-10	-1.51339
61370498	chr11:61370498:G:A	2.44933e-19	-7.39777e-10	-1.54446	7.92955e-05	-7.39777e-10	-0.86083
61370632	chr11:61370632:C:T	2.54094e-19	-7.39777e-10	-1.50774	8.97847e-05	-7.39777e-10	-0.736597
61371739	chr11:61371739:A:C	2.57616e-19	-7.39777e-10	-1.49397	4.35473e-05	-7.39777e-10	-1.46016
61373246	chr11:61373246:A:G	5.02738e-19	-7.39777e-10	-0.825373	0.000103579	-7.39777e-10	-0.593679
61373692	chr11:61373692:C:T	3.80945e-19	-0.232337	-0.870449	7.39155e-05	-1.09328	0.162194
61373787	chr11:61373787:C:T	1.77338e-19	-0.387575	-1.47981	1.51316e-05	-0.953835	-1.56339
61374004	chr11:61374004:G:A	3.54621e-19	-0.305074	-0.869317	6.99539e-05	-1.15075	0.164574
61374240	chr11:61374240:C:T	2.54063e-19	-7.39777e-10	-1.50786	4.27806e-05	-7.39777e-10	-1.47793
61375017	chr11:61375017:T:C	2.6335e-19	-7.39777e-10	-1.47196	4.4571e-05	-7.39777e-10	-1.43693
61375367	chr11:61375367:G:T	2.398e-19	-7.39777e-10	-1.56564	4.11594e-05	-7.39777e-10	-1.51656
61375471	chr11:61375471:C:T	1.02452e-19	-0.873965	-1.54208	1.01441e-05	-1.36255	-1.55457
61375535	chr11:61375535:C:G	1.62076e-18	-7.39777e-10	0.345211	0.000303422	-7.39777e-10	0.481114
61375782	chr11:61375782:A:G	2.80619e-19	-7.39777e-10	-1.40844	4.15683e-05	-7.39777e-10	-1.50667
61376067	chr11:61376067:G:A	5.04384e-19	-7.39777e-10	-0.822103	0.00016037	-7.39777e-10	-0.156526
61376077	chr11:61376077:G:A	1.25277e-19	-2.21492	-1.02216e-09	2.34283e-05	-2.08007	-1.02216e-09
61376327	chr11:61376327:T:C	1.62445e-18	-7.39777e-10	0.347484	0.000304098	-7.39777e-10	0.483339
61377235	chr11:61377235:C:T	3.50183e-19	-0.317307	-0.869679	6.9215e-05	-1.16221	0.16542
61378332	chr11:61378332:C:T	2.54784e-19	-7.39777e-10	-1.50503	4.03602e-05	-7.39777e-10	-1.53617
61378875	chr11:61378875:C:G	2.5912e-19	-7.39777e-10	-1.48815	4.37912e-05	-7.39777e-10	-1.45458
61379267	chr11:61379267:CAGG:C	2.9256e-19	-7.39777e-10	-1.36677	6.08939e-05	-7.39777e-10	-1.12488
61379813	chr11:61379813:G:C	2.65512e-19	-7.39777e-10	-1.46378	4.50759e-05	-7.39777e-10	-1.42566
61380195	chr11:61380195:C:T	8.00723e-19	-7.39777e-10	-0.359926	0.000120921	-7.39777e-10	-0.438873
61380697	chr11:61380697:A:G	4.9913e-20	-1.77075	-1.36441	6.25585e-06	-2.1286	-1.27189
61381854	chr11:61381854:C:T	4.58631e-18	-7.39777e-10	1.38539	0.0011785	-7.39777e-10	1.83799
61382638	chr11:61382638:G:A	1.01152e-18	-7.39777e-10	-0.126231	0.000327672	-7.39777e-10	0.558002
61382721	chr11:61382721:C:T	3.77952e-18	-7.39777e-10	1.19191	0.000984618	-7.39777e-10	1.65824
61382754	chr11:61382754:A:G	3.36249e-20	-2.01707	-1.5131	7.32221e-06	-1.69164	-1.55146
61383203	chr11:61383203:T:C	2.40491e-19	-7.39777e-10	-1.56276	5.63441e-05	-7.39777e-10	-1.20253
61383431	chr11:61383431:C:T	3.81982e-19	-7.39777e-10	-1.10007	7.82749e-05	-7.39777e-10	-0.873784
61384556	chr11:61384556:C:A	5.6647e-20	-1.64265	-1.36595	6.59674e-06	-1.95923	-1.3882
61384868	chr11:61384868:A:G	2.40892e-19	-7.39777e-10	-1.56109	4.61821e-05	-7.39777e-10	-1.40142
61385158	chr11:61385158:T:C	2.74298e-20	-2.20163	-1.53218	4.33779e-06	-2.20754	-1.55911
61385317	chr11:61385317:A:G	4.72836e-19	-7.39777e-10	-0.886692	9.37232e-05	-7.39777e-10	-0.693666
61385929	chr11:61385929:T:C	2.9595e-20	-2.20251	-1.45533	4.32816e-06	-2.2082	-1.56067
61386758	chr11:61386758:T:C	5.39153e-19	-7.39777e-10	-0.755442	7.21158e-05	-7.39777e-10	-0.955738
61386835	chr11:61386835:G:A	2.39767e-19	-7.39777e-10	-1.56577	4.3668e-05	-7.39777e-10	-1.4574
61387054	chr11:61387054:A:AATG	5.57831e-19	-7.39777e-10	-0.721384	6.06066e-05	-7.39777e-10	-1.12961
61387933	chr11:61387933:C:T	4.09377e-19	-7.39777e-10	-1.0308	7.46821e-05	-7.39777e-10	-0.920771
61388205	chr11:61388205:A:G	7.17841e-19	-7.39777e-10	-0.469193	0.000155438	-7.39777e-10	-0.187766
61389195	chr11:61389195:G:T	9.56061e-19	-7.39777e-10	-0.182619	0.000214643	-7.39777e-10	0.134964
61389342	chr11:61389342:G:C	3.25691e-19	-7.39777e-10	-1.25949	4.91694e-05	-7.39777e-10	-1.33874
61389354	chr11:61389354:CAGGCAAGGGTCAACCTTGCAG:C	2.3979e-19	-7.39777e-10	-1.56568	4.1708e-05	-7.39777e-10	-1.50332
61389584	chr11:61389584:A:G	4.34803e-19	-7.39777e-10	-0.970548	4.35592e-05	-7.39777e-10	-1.45989
61391068	chr11:61391068:C:A	1.25266e-19	-2.215	-1.02216e-09	2.31711e-05	-2.09111	-1.02216e-09
61391828	chr11:61391828:A:T	2.50356e-19	-7.39777e-10	-1.52256	4.0023e-05	-7.39777e-10	-1.54456
61392099	chr11:61392099:C:T	1.68215e-19	-1.9202	-1.02216e-09	2.89245e-05	-1.86932	-1.02216e-09
61393552	chr11:61393552:C:T	2.40214e-19	-7.39777e-10	-1.56391	3.91933e-05	-7.39777e-10	-1.56551
61394401	chr11:61394401:A:G	2.95256e-20	-2.11143	-1.54875	6.35034e-06	-1.94291	-1.44259
61395693	chr11:61395693:C:T	3.26846e-19	-7.39777e-10	-1.25595	5.58521e-05	-7.39777e-10	-1.2113
61395830	chr11:61395830:A:T	3.59822e-20	-1.9521	-1.51032	5.34968e-06	-2.09334	-1.46363
61396776	chr11:61396776:A:G	2.50684e-19	-7.39777e-10	-1.52125	4.00683e-05	-7.39777e-10	-1.54343
61396796	chr11:61396796:A:T	2.49714e-19	-7.39777e-10	-1.52512	3.99645e-05	-7.39777e-10	-1.54602
61397377	chr11:61397377:C:T	3.96511e-19	-0.730643	-0.332096	6.39564e-05	-1.05363	-0.0221822
61397808	chr11:61397808:G:A	3.83644e-20	-2.14303	-1.25529	5.98158e-06	-2.00239	-1.44294
61398720	chr11:61398720:T:C	2.58476e-19	-7.39777e-10	-1.49064	3.96951e-05	-7.39777e-10	-1.55278
61399572	chr11:61399572:G:A	1.57988e-19	-1.98292	-1.02216e-09	2.96862e-05	-1.84333	-1.02216e-09
61399637	chr11:61399637:A:G	5.04953e-20	-2.18428	-0.939284	6.74068e-06	-2.21149	-1.11436
61399988	chr11:61399988:A:C	3.24234e-20	-2.18757	-1.37899	4.9589e-06	-2.1899	-1.44292
61400275	chr11:61400275:A:G	4.71602e-19	-7.39777e-10	-0.889305	6.34289e-05	-7.39777e-10	-1.08409
61400759	chr11:61400759:T:C	1.87443e-19	-1.15498	-0.656987	3.12349e-05	-1.42522	-0.367253
61404594	chr11:61404594:G:C	2.46283e-19	-7.39777e-10	-1.53896	3.95618e-05	-7.39777e-10	-1.55615
61405235	chr11:61405235:CAT:C	3.95021e-19	-7.39777e-10	-1.0665	6.1552e-05	-7.39777e-10	-1.11413
61405333	chr11:61405333:A:G	6.07623e-19	-7.39777e-10	-0.635886	0.000116152	-7.39777e-10	-0.479115
61405365	chr11:61405365:T:C	4.62154e-19	-7.39777e-10	-0.909542	8.96549e-05	-7.39777e-10	-0.738043
61405864	chr11:61405864:C:T	4.39144e-20	-2.14833	-1.11487	6.50027e-06	-2.00965	-1.35252
61406013	chr11:61406013:C:T	4.64715e-19	-7.39777e-10	-0.904017	9.01275e-05	-7.39777e-10	-0.732786
61406142	chr11:61406142:T:C	4.31849e-19	-7.39777e-10	-0.977364	8.04034e-05	-7.39777e-10	-0.846955
61406265	chr11:61406265:G:A	2.72292e-19	-7.39777e-10	-1.43857	4.75634e-05	-7.39777e-10	-1.37195
61406403	chr11:61406403:C:G	1.37377e-18	0.17987	-1.02216e-09	0.000123606	-0.416911	-1.02216e-09
61406787	chr11:61406787:G:A	2.60731e-19	-7.39777e-10	-1.48195	4.29876e-05	-7.39777e-10	-1.4731
61408353	chr11:61408353:C:G	4.31307e-19	-7.39777e-10	-0.978622	5.59372e-05	-7.39777e-10	-1.20978
61408532	chr11:61408532:G:C	2.44747e-19	-7.39777e-10	-1.54522	4.53543e-05	-7.39777e-10	-1.41951
61409167	chr11:61409167:A:C	4.40743e-19	-0.347023	-0.609956	1.87447e-05	-1.25879	-1.04431
61409333	chr11:61409333:G:A	3.30273e-20	-2.19715	-1.35096	5.13349e-06	-2.17986	-1.41837
61409948	chr11:61409948:C:T	7.20776e-19	-7.39777e-10	-0.465113	0.000221424	-7.39777e-10	0.166067
61411534	chr11:61411534:T:C	5.2996e-20	-2.13821	-0.93701	7.58073e-06	-1.99253	-1.21587
61411653	chr11:61411653:G:A	1.25264e-19	-2.21502	-1.02216e-09	2.05948e-05	-2.20897	-1.02216e-09
61411813	chr11:61411813:G:A	3.33437e-20	-2.19518	-1.34339	5.15029e-06	-2.18205	-1.41291
61412256	chr11:61412256:G:A	3.36086e-20	-2.19196	-1.3387	5.15192e-06	-2.18578	-1.40886
61412359	chr11:61412359:G:A	2.40873e-19	-7.39777e-10	-1.56117	5.98153e-05	-7.39777e-10	-1.14275
61413141	chr11:61413141:T:C	2.56642e-19	-7.39777e-10	-1.49776	4.41586e-05	-7.39777e-10	-1.44622
61413820	chr11:61413820:A:G	2.39788e-19	-7.39777e-10	-1.56568	6.81971e-05	-7.39777e-10	-1.01161
61414313	chr11:61414313:T:C	2.68189e-19	-7.39777e-10	-1.45375	4.23082e-05	-7.39777e-10	-1.48903
61415857	chr11:61415857:T:C	2.10934e-19	-1.69389	-1.02216e-09	2.19149e-05	-2.14685	-1.02216e-09
61415898	chr11:61415898:A:G	2.69652e-19	-7.39777e-10	-1.44831	4.07734e-05	-7.39777e-10	-1.52598
61416082	chr11:61416082:C:G	2.95786e-20	-2.21419	-1.4442	7.6665e-06	-1.77946	-1.41769
61416557	chr11:61416557:T:A	7.40648e-19	-7.39777e-10	-0.437915	0.000155941	-7.39777e-10	-0.184532
61416569	chr11:61416569:C:T	2.41522e-19	-7.39777e-10	-1.55848	4.26324e-05	-7.39777e-10	-1.4814
61416639	chr11:61416639:G:A	4.83867e-19	-7.39777e-10	-0.86363	9.39362e-05	-7.39777e-10	-0.691396
61416755	chr11:61416755:T:G	1.46508e-19	-2.05836	-1.02216e-09	2.07773e-05	-2.20015	-1.02216e-09
61417178	chr11:61417178:T:C	2.40617e-19	-7.39777e-10	-1.56223	3.9743e-05	-7.39777e-10	-1.55158
61417967	chr11:61417967:C:T	2.57199e-19	-7.39777e-10	-1.49559	4.42117e-05	-7.39777e-10	-1.44502
61418366	chr11:61418366:T:C	2.51012e-19	-7.39777e-10	-1.51994	4.01053e-05	-7.39777e-10	-1.5425
61419349	chr11:61419349:A:C	1.8443e-19	-1.13153	-0.696645	1.09572e-05	-1.73204	-1.10798
61422507	chr11:61422507:G:A	1.25895e-19	-2.20999	-1.02216e-09	2.32588e-05	-2.08733	-1.02216e-09
61422987	chr11:61422987:G:A	8.68531e-19	-7.39777e-10	-0.278638	8.49914e-05	-7.39777e-10	-0.791461
61423417	chr11:61423417:C:T	4.98029e-19	-7.39777e-10	-0.834783	6.68025e-05	-7.39777e-10	-1.03227
61423692	chr11:61423692:G:GT	2.58403e-19	-7.39777e-10	-1.49092	5.1121e-05	-7.39777e-10	-1.29982
61424285	chr11:61424285:T:C	3.95237e-19	-7.39777e-10	-1.06595	6.15823e-05	-7.39777e-10	-1.11364
61424320	chr11:61424320:T:C	7.7903e-19	-7.39777e-10	-0.387392	0.000152656	-7.39777e-10	-0.205822
61424965	chr11:61424965:G:C	6.35962e-19	-7.39777e-10	-0.590303	0.000122036	-7.39777e-10	-0.429696
61428817	chr11:61428817:G:A	3.1482e-20	-2.20602	-1.39001	5.0589e-06	-2.16296	-1.4499
61429516	chr11:61429516:T:G	2.9852e-20	-2.08484	-1.56435	5.95092e-06	-1.91805	-1.53241
61430192	chr11:61430192:G:A	2.4098e-19	-7.39777e-10	-1.56073	4.31238e-05	-7.39777e-10	-1.46994
61430199	chr11:61430199:T:C	2.59163e-19	-7.39777e-10	-1.48798	4.48889e-05	-7.39777e-10	-1.42982
61430317	chr11:61430317:C:G	6.35962e-19	-7.39777e-10	-0.590303	0.000122036	-7.39777e-10	-0.429696
61430466	chr11:61430466:C:T	2.51098e-19	-7.39777e-10	-1.5196	4.01155e-05	-7.39777e-10	-1.54225
61430598	chr11:61430598:A:G	2.45205e-19	-7.39777e-10	-1.54335	3.9384e-05	-7.39777e-10	-1.56065
61430942	chr11:61430942:A:G	1.54079e-19	-1.70165	-0.306329	1.71579e-05	-2.19552	-0.196029
61431256	chr11:61431256:A:C	3.48172e-20	-2.15599	-1.33934	5.57027e-06	-2.02269	-1.49388
61431280	chr11:61431280:C:T	2.44679e-19	-7.39777e-10	-1.54549	3.94257e-05	-7.39777e-10	-1.55959
61432192	chr11:61432192:G:A	3.0315e-20	-2.07137	-1.56243	6.02787e-06	-1.89833	-1.53929
61432504	chr11:61432504:ATTAT:A	7.79498e-19	-7.39777e-10	-0.386791	0.000240097	-7.39777e-10	0.247032
61433327	chr11:61433327:C:T	2.4274e-19	-7.39777e-10	-1.55345	3.96514e-05	-7.39777e-10	-1.55388
61433712	chr11:61433712:C:T	3.58564e-19	-7.39777e-10	-1.16334	5.14352e-05	-7.39777e-10	-1.29369
61434522	chr11:61434522:C:T	2.4095e-19	-7.39777e-10	-1.56085	4.22635e-05	-7.39777e-10	-1.49009
61434831	chr11:61434831:G:A	3.14601e-20	-2.18887	-1.40785	4.83473e-06	-2.19165	-1.46653
61435171	chr11:61435171:C:T	1.99018e-19	-1.75205	-1.02216e-09	3.74707e-05	-1.61045	-1.02216e-09
61435440	chr11:61435440:T:C	3.88989e-20	-2.08878	-1.2957	6.33966e-06	-1.91949	-1.4677
61435974	chr11:61435974:C:T	1.65019e-19	-1.12316	-0.816225	1.04121e-05	-1.70354	-1.1875
61436450	chr11:61436450:A:G	3.9531e-19	-7.39777e-10	-1.06577	6.15949e-05	-7.39777e-10	-1.11343
61436769	chr11:61436769:T:G	2.39901e-19	-7.39777e-10	-1.56521	6.64213e-05	-7.39777e-10	-1.03799
61436929	chr11:61436929:T:C	4.5402e-19	-7.39777e-10	-0.9273	8.81353e-05	-7.39777e-10	-0.755138
61436937	chr11:61436937:C:T	2.39918e-19	-7.39777e-10	-1.56514	4.16067e-05	-7.39777e-10	-1.50575
61437449	chr11:61437449:G:A	8.02753e-19	-7.39777e-10	-0.357395	0.000125908	-7.39777e-10	-0.398461
61437871	chr11:61437871:T:C	1.57305e-19	-1.98725	-1.02216e-09	2.95269e-05	-1.84871	-1.02216e-09
61437962	chr11:61437962:G:A	2.91754e-20	-2.20472	-1.4674	4.73857e-06	-2.16899	-1.50929
61438273	chr11:61438273:C:T	3.94271e-19	-7.39777e-10	-1.0684	6.14442e-05	-7.39777e-10	-1.11588
61438430	chr11:61438430:C:A	2.68336e-19	-7.39777e-10	-1.4532	4.11656e-05	-7.39777e-10	-1.51641
61438799	chr11:61438799:C:T	2.87747e-19	-7.39777e-10	-1.38336	5.12389e-05	-7.39777e-10	-1.29751
61438958	chr11:61438958:C:T	1.73225e-19	-1.89085	-1.02216e-09	3.77788e-05	-1.60226	-1.02216e-09
61439326	chr11:61439326:G:A	2.89595e-20	-2.20793	-1.47161	4.75575e-06	-2.16196	-1.5127
61439838	chr11:61439838:T:G	3.77769e-20	-2.08223	-1.33151	6.33791e-06	-1.89965	-1.48781
61440172	chr11:61440172:G:A	4.72135e-19	-7.39777e-10	-0.888176	9.56643e-05	-7.39777e-10	-0.673166
61440209	chr11:61440209:G:C	2.39754e-19	-7.39777e-10	-1.56583	4.08223e-05	-7.39777e-10	-1.52478
61440501	chr11:61440501:T:C	2.87101e-19	-7.39777e-10	-1.38561	5.1087e-05	-7.39777e-10	-1.30048
61440651	chr11:61440651:A:G	3.65188e-19	-7.39777e-10	-1.14503	5.22242e-05	-7.39777e-10	-1.27846
61440987	chr11:61440987:G:A	3.15266e-19	-7.39777e-10	-1.29202	4.15552e-05	-7.39777e-10	-1.50699
61441413	chr11:61441413:T:C	3.30791e-20	-2.20914	-1.3374	5.30285e-06	-2.1578	-1.40796
61441661	chr11:61441661:T:C	3.83815e-20	-2.0996	-1.29827	6.22466e-06	-1.93613	-1.46936
61442536	chr11:61442536:A:G	4.5402e-19	-7.39777e-10	-0.9273	8.81353e-05	-7.39777e-10	-0.755138
61442818	chr11:61442818:A:G	2.3991e-19	-7.39777e-10	-1.56518	6.63615e-05	-7.39777e-10	-1.03889
61442973	chr11:61442973:T:C	3.24433e-20	-2.20318	-1.36277	5.12323e-06	-2.17234	-1.42789
61443243	chr11:61443243:A:G	2.51098e-19	-7.39777e-10	-1.5196	4.01155e-05	-7.39777e-10	-1.54225
61443634	chr11:61443634:T:C	2.57447e-19	-7.39777e-10	-1.49463	4.44699e-05	-7.39777e-10	-1.4392
61443897	chr11:61443897:C:T	2.69727e-19	-7.39777e-10	-1.44803	4.47656e-05	-7.39777e-10	-1.43257
61443930	chr11:61443930:C:T	2.93503e-19	-7.39777e-10	-1.36355	4.31997e-05	-7.39777e-10	-1.46818
61444033	chr11:61444033:A:G	1.3457e-19	-2.14336	-1.02216e-09	2.05262e-05	-2.21231	-1.02216e-09
61444461	chr11:61444461:G:A	4.50499e-19	-7.39777e-10	-0.935086	5.78573e-05	-7.39777e-10	-1.17603
61444585	chr11:61444585:T:C	2.77698e-19	-7.39777e-10	-1.41891	4.15305e-05	-7.39777e-10	-1.50758
61444648	chr11:61444648:C:T	2.3977e-19	-7.39777e-10	-1.56576	4.09516e-05	-7.39777e-10	-1.52162
61444731	chr11:61444731:A:G	1.40662e-19	-2.09908	-1.02216e-09	2.04782e-05	-2.21465	-1.02216e-09
61444749	chr11:61444749:A:C	3.47775e-19	-7.39777e-10	-1.19389	5.44057e-05	-7.39777e-10	-1.23754
61444757	chr11:61444757:T:A	2.93209e-19	-7.39777e-10	-1.36455	4.30646e-05	-7.39777e-10	-1.47131
61444994	chr11:61444994:T:A	2.51266e-19	-7.39777e-10	-1.51893	3.91926e-05	-7.39777e-10	-1.56552
61445020	chr11:61445020:G:A	2.85405e-19	-0.701914	-0.689619	4.43739e-05	-1.02408	-0.417277
61445342	chr11:61445342:G:A	2.39928e-19	-7.39777e-10	-1.5651	6.62217e-05	-7.39777e-10	-1.041
61446448	chr11:61446448:T:C	3.76521e-20	-2.1151	-1.30196	6.06386e-06	-1.96019	-1.47147
61446486	chr11:61446486:A:G	2.41103e-19	-7.39777e-10	-1.56022	3.92007e-05	-7.39777e-10	-1.56532
61446527	chr11:61446527:A:G	2.97359e-19	-0.500133	-0.850368	1.51984e-05	-1.30254	-1.21028
61446922	chr11:61446922:ATATAT:A	2.50777e-19	-7.39777e-10	-1.52088	4.41447e-05	-7.39777e-10	-1.44654
61446930	chr11:61446930:G:C	2.42583e-19	-7.39777e-10	-1.5541	4.15504e-05	-7.39777e-10	-1.5071
61447048	chr11:61447048:G:A	7.47057e-19	-7.39777e-10	-0.4293	0.000230074	-7.39777e-10	0.204389
61447102	chr11:61447102:C:A	1.57418e-18	0.316048	-1.02216e-09	0.000139193	-0.298151	-1.02216e-09
61447580	chr11:61447580:G:A	3.23172e-20	-2.20619	-1.36365	5.14917e-06	-2.16683	-1.42835
61447740	chr11:61447740:A:G	3.23517e-20	-2.20164	-1.36714	5.08711e-06	-2.17544	-1.43186
61447877	chr11:61447877:C:A	2.40011e-19	-7.39777e-10	-1.56476	4.13825e-05	-7.39777e-10	-1.51115
61447993	chr11:61447993:C:T	4.66014e-19	-2.21156	1.31033	0.000103895	-2.20539	1.61476
61448147	chr11:61448147:G:T	3.25464e-20	-2.2061	-1.35668	5.17759e-06	-2.16651	-1.42316
61448502	chr11:61448502:G:A	2.85201e-19	-7.39777e-10	-1.39225	5.85514e-05	-7.39777e-10	-1.16411
61448666	chr11:61448666:C:G	2.50925e-19	-7.39777e-10	-1.52029	3.91973e-05	-7.39777e-10	-1.5654
61448782	chr11:61448782:G:A	2.51852e-19	-7.39777e-10	-1.5166	9.1789e-05	-7.39777e-10	-0.714519
61449126	chr11:61449126:A:G	1.58213e-19	-1.16895	-0.812549	1.01171e-05	-1.7351	-1.18469
61449406	chr11:61449406:T:G	1.51947e-19	-2.02191	-1.02216e-09	2.28756e-05	-2.10394	-1.02216e-09
61449551	chr11:61449551:C:T	6.06729e-19	-0.519821	-0.117539	0.000100316	-0.866596	0.240915
61449610	chr11:61449610:G:T	4.3672e-19	-7.39777e-10	-0.966148	5.6493e-05	-7.39777e-10	-1.19989
61449653	chr11:61449653:G:T	3.27496e-20	-2.20037	-1.35618	5.12973e-06	-2.17688	-1.42208
61449746	chr11:61449746:G:A	2.7199e-19	-7.39777e-10	-1.43967	4.74457e-05	-7.39777e-10	-1.37443
61449871	chr11:61449871:T:C	2.20007e-19	-1.65178	-1.02216e-09	2.46088e-05	-2.03091	-1.02216e-09
61450111	chr11:61450111:A:C	4.7462e-19	-7.39777e-10	-0.882926	9.22554e-05	-7.39777e-10	-0.70945
61450868	chr11:61450868:G:A	4.4632e-19	-0.819013	-0.125393	7.58971e-05	-1.13488	0.23025
61450879	chr11:61450879:A:G	2.46839e-19	-7.39777e-10	-1.53671	3.93307e-05	-7.39777e-10	-1.56201
61451504	chr11:61451504:A:G	4.02656e-20	-2.0772	-1.27274	6.54222e-06	-1.90141	-1.45433
61451709	chr11:61451709:T:C	3.26706e-20	-2.20137	-1.3576	5.1282e-06	-2.17502	-1.42423
61451793	chr11:61451793:G:A	4.3295e-20	-2.09663	-1.18078	6.74489e-06	-1.93054	-1.39469
61452029	chr11:61452029:T:TA	3.43797e-19	-7.39777e-10	-1.20539	5.63679e-05	-7.39777e-10	-1.20211
61452121	chr11:61452121:G:A	3.67511e-19	-7.39777e-10	-1.13869	6.01447e-05	-7.39777e-10	-1.13726
61452227	chr11:61452227:C:T	1.25316e-19	-2.2146	-1.02216e-09	2.34252e-05	-2.0802	-1.02216e-09
61452750	chr11:61452750:A:G	8.12897e-19	-7.39777e-10	-0.344837	0.000254655	-7.39777e-10	0.305898
61453493	chr11:61453493:A:G	7.60003e-19	-7.39777e-10	-0.412118	0.000235227	-7.39777e-10	0.226538
61453620	chr11:61453620:A:C	1.62215e-19	-1.95652	-1.02216e-09	2.20209e-05	-2.14202	-1.02216e-09
61454263	chr11:61454263:G:A	3.18471e-20	-2.20512	-1.37937	5.07253e-06	-2.16862	-1.44155
61454539	chr11:61454539:A:G	2.40482e-19	-7.39777e-10	-1.5628	4.03677e-05	-7.39777e-10	-1.53598
61454647	chr11:61454647:C:T	9.56892e-19	-7.39777e-10	-0.181751	0.000187685	-7.39777e-10	0.000754266
61455194	chr11:61455194:C:T	4.1748e-19	-7.39777e-10	-1.0112	6.46088e-05	-7.39777e-10	-1.06566
61455327	chr11:61455327:G:A	6.09065e-19	-7.39777e-10	-0.633515	0.000128649	-7.39777e-10	-0.376925
61455412	chr11:61455412:A:T	3.61782e-19	-7.39777e-10	-1.1544	5.58068e-05	-7.39777e-10	-1.21212
61455641	chr11:61455641:A:G	3.21808e-20	-2.20996	-1.36411	5.20725e-06	-2.15497	-1.42899
61456808	chr11:61456808:G:T	3.05232e-20	-2.21372	-1.41324	5.08465e-06	-2.13696	-1.47082
61456881	chr11:61456881:A:T	3.60157e-19	-7.39777e-10	-1.1589	5.01985e-05	-7.39777e-10	-1.31803
61457114	chr11:61457114:C:T	9.57605e-19	-7.39777e-10	-0.181006	0.000314913	-7.39777e-10	0.518284
61457550	chr11:61457550:A:AG	2.72965e-19	-7.39777e-10	-1.4361	4.52363e-05	-7.39777e-10	-1.42211
61458926	chr11:61458926:G:A	2.97101e-20	-2.20509	-1.44887	4.79576e-06	-2.16852	-1.49776
61458997	chr11:61458997:T:G	4.92008e-19	-0.741951	-0.104997	8.3385e-05	-1.07742	0.266879
61460218	chr11:61460218:C:T	2.42208e-19	-7.39777e-10	-1.55564	4.11576e-05	-7.39777e-10	-1.5166
61460832	chr11:61460832:C:A	2.39919e-19	-7.39777e-10	-1.56514	4.08982e-05	-7.39777e-10	-1.52293
61460952	chr11:61460952:C:T	3.73099e-19	-7.39777e-10	-1.1236	6.97746e-05	-7.39777e-10	-0.988741
61461229	chr11:61461229:A:T	2.64076e-19	-1.4692	-1.02216e-09	2.76963e-05	-1.91271	-1.02216e-09
61461721	chr11:61461721:G:A	1.59084e-19	-1.97601	-1.02216e-09	2.19488e-05	-2.1453	-1.02216e-09
61461786	chr11:61461786:A:G	2.43046e-19	-7.39777e-10	-1.55219	4.03381e-05	-7.39777e-10	-1.53671
61461817	chr11:61461817:T:A	7.42184e-19	-7.39777e-10	-0.435844	0.000230417	-7.39777e-10	0.205881
61462011	chr11:61462011:G:A	2.17769e-19	-0.83669	-0.825318	1.90095e-05	-1.47423	-0.814843
61462150	chr11:61462150:G:A	2.42204e-19	-7.39777e-10	-1.55566	4.38535e-05	-7.39777e-10	-1.45316
61462317	chr11:61462317:C:T	4.11218e-19	-0.136766	-0.889551	2.84513e-05	-1.01016	-0.875656
61462320	chr11:61462320:T:C	4.40915e-19	-7.39777e-10	-0.95659	6.14676e-05	-7.39777e-10	-1.1155
61462336	chr11:61462336:C:T	2.43882e-19	-7.39777e-10	-1.54876	4.33941e-05	-7.39777e-10	-1.46369
61462851	chr11:61462851:G:A	7.7169e-19	-7.39777e-10	-0.396858	0.000145868	-7.39777e-10	-0.25131
61464815	chr11:61464815:C:T	4.06557e-20	-2.20921	-1.13109	8.52347e-06	-2.14194	-0.94925
61465282	chr11:61465282:A:T	8.04622e-20	-2.20036	-0.457289	1.50973e-05	-2.19733	-0.322167
61465637	chr11:61465637:C:T	2.80109e-19	-7.39777e-10	-1.41026	4.17957e-05	-7.39777e-10	-1.50122
61465714	chr11:61465714:T:C	1.59756e-19	-1.9718	-1.02216e-09	2.10688e-05	-2.18622	-1.02216e-09
61465758	chr11:61465758:G:T	2.42139e-19	-7.39777e-10	-1.55593	3.94554e-05	-7.39777e-10	-1.55884
61465977	chr11:61465977:G:C	4.63607e-19	-0.0209116	-0.885491	3.20561e-05	-0.894216	-0.872308
61466005	chr11:61466005:T:C	2.11661e-19	-0.776296	-0.914161	1.84107e-05	-1.41159	-0.909489
61466059	chr11:61466059:C:T	2.95408e-20	-2.20832	-1.45135	4.82357e-06	-2.16098	-1.49952
61466803	chr11:61466803:ACTCT:A	4.49412e-20	-2.03723	-1.20286	1.04164e-05	-1.82475	-1.06588
61466919	chr11:61466919:T:C	2.84904e-19	-7.39777e-10	-1.39329	6.43351e-05	-7.39777e-10	-1.06991
61467965	chr11:61467965:C:T	6.38572e-18	-7.39777e-10	1.71638	0.00118354	-7.39777e-10	1.84225
61468927	chr11:61468927:C:T	2.40143e-19	-7.39777e-10	-1.56421	4.09288e-05	-7.39777e-10	-1.52218
61469236	chr11:61469236:T:TG	2.43054e-19	-7.39777e-10	-1.55216	3.92188e-05	-7.39777e-10	-1.56486
61469366	chr11:61469366:A:G	2.97226e-20	-2.21213	-1.4414	4.93217e-06	-2.14536	-1.49288
61470059	chr11:61470059:G:C	2.54206e-19	-7.39777e-10	-1.5073	3.95044e-05	-7.39777e-10	-1.5576
61470469	chr11:61470469:G:A	7.9713e-19	-7.39777e-10	-0.364423	0.00025199	-7.39777e-10	0.295379
61471018	chr11:61471018:G:T	2.42752e-19	-7.39777e-10	-1.5534	4.407e-05	-7.39777e-10	-1.44823
61471120	chr11:61471120:A:AGCTAGTCAC	4.36993e-19	-7.39777e-10	-0.965524	8.39067e-05	-7.39777e-10	-0.804305
61471461	chr11:61471461:G:A	2.42086e-19	-7.39777e-10	-1.55615	4.36474e-05	-7.39777e-10	-1.45787
61471490	chr11:61471490:T:C	2.39861e-19	-7.39777e-10	-1.56538	4.01863e-05	-7.39777e-10	-1.54049
61472862	chr11:61472862:C:T	2.57275e-19	-7.39777e-10	-1.49529	4.44251e-05	-7.39777e-10	-1.44021
61472921	chr11:61472921:C:T	3.68598e-19	-7.39777e-10	-1.13573	6.92967e-05	-7.39777e-10	-0.995615
61473217	chr11:61473217:G:A	6.27355e-19	-1.09403	0.490103	0.000126648	-1.37619	0.983588
61473276	chr11:61473276:C:T	3.61863e-19	-0.157435	-0.996742	2.54626e-05	-1.02075	-0.976046
61473354	chr11:61473354:C:A	2.3996e-19	-7.39777e-10	-1.56497	4.01058e-05	-7.39777e-10	-1.54249
61473371	chr11:61473371:T:A	5.56082e-20	-2.07071	-0.956397	7.43858e-06	-2.15626	-1.07107
61473520	chr11:61473520:T:C	6.15741e-19	-7.39777e-10	-0.622614	0.000165136	-7.39777e-10	-0.127239
61473908	chr11:61473908:T:C	4.1926e-20	-2.00384	-1.3057	9.65181e-06	-1.78352	-1.18335
61473949	chr11:61473949:T:A	3.50509e-19	-7.39777e-10	-1.18605	5.42929e-05	-7.39777e-10	-1.23962
61474090	chr11:61474090:G:A	2.66172e-19	-7.39777e-10	-1.4613	4.30154e-05	-7.39777e-10	-1.47245
61474403	chr11:61474403:T:C	2.3983e-19	-7.39777e-10	-1.56551	4.18695e-05	-7.39777e-10	-1.49945
61474469	chr11:61474469:T:G	2.64004e-20	-2.21078	-1.56128	4.69569e-06	-2.14159	-1.54577
61474751	chr11:61474751:T:C	3.73065e-20	-2.05338	-1.37289	8.1242e-06	-1.84228	-1.29689
61475269	chr11:61475269:G:T	1.64857e-19	-0.936255	-1.00411	1.47775e-05	-1.52481	-1.01609
61476082	chr11:61476082:A:G	2.41314e-19	-7.39777e-10	-1.55934	4.31236e-05	-7.39777e-10	-1.46994
61476304	chr11:61476304:C:T	2.39786e-19	-7.39777e-10	-1.56569	4.1708e-05	-7.39777e-10	-1.50332
61476756	chr11:61476756:C:T	2.76674e-19	-7.39777e-10	-1.4226	4.14009e-05	-7.39777e-10	-1.51071
61478142	chr11:61478142:G:T	3.43679e-20	-2.21079	-1.29753	6.44045e-06	-2.15271	-1.21871
61478471	chr11:61478471:G:A	2.76038e-20	-2.1944	-1.53309	4.91741e-06	-2.09291	-1.54832
61478480	chr11:61478480:A:G	3.28466e-20	-2.20172	-1.35188	6.18267e-06	-2.12442	-1.28784
61478551	chr11:61478551:C:G	2.41627e-19	-7.39777e-10	-1.55804	4.38138e-05	-7.39777e-10	-1.45406
61478657	chr11:61478657:A:C	2.51835e-19	-7.39777e-10	-1.51667	4.00686e-05	-7.39777e-10	-1.54342
61478724	chr11:61478724:A:G	2.43409e-19	-7.39777e-10	-1.5507	4.48987e-05	-7.39777e-10	-1.4296
61479053	chr11:61479053:C:T	3.27932e-20	-2.21245	-1.34278	5.84137e-06	-2.19353	-1.27552
61479185	chr11:61479185:C:T	2.93332e-19	-7.39777e-10	-1.36414	4.28925e-05	-7.39777e-10	-1.47531
61479196	chr11:61479196:G:A	3.2192e-19	-7.39777e-10	-1.27114	6.41173e-05	-7.39777e-10	-1.0733
61479386	chr11:61479386:T:C	3.22374e-20	-2.21225	-1.36006	5.90904e-06	-2.1586	-1.29892
61479816	chr11:61479816:T:C	4.32092e-19	-7.39777e-10	-0.976803	5.56663e-05	-7.39777e-10	-1.21464
61481004	chr11:61481004:G:A	4.42234e-19	-7.39777e-10	-0.953601	8.45885e-05	-7.39777e-10	-0.796213
61481351	chr11:61481351:C:T	2.56522e-19	-7.39777e-10	-1.49823	4.46417e-05	-7.39777e-10	-1.43534
61481911	chr11:61481911:C:A	4.41763e-20	-2.06722	-1.19003	9.42354e-06	-2.21057	-0.780229
61482055	chr11:61482055:C:T	2.56856e-19	-7.39777e-10	-1.49693	4.11053e-05	-7.39777e-10	-1.51787
61482294	chr11:61482294:C:T	2.56902e-19	-7.39777e-10	-1.49675	4.77936e-05	-7.39777e-10	-1.36712
61482546	chr11:61482546:G:A	2.8256e-19	-7.39777e-10	-1.40155	7.72651e-05	-7.39777e-10	-0.886769
61482790	chr11:61482790:G:A	2.47883e-19	-7.39777e-10	-1.53249	4.70269e-05	-7.39777e-10	-1.38329
61483236	chr11:61483236:G:A	5.68065e-19	-7.39777e-10	-0.703206	8.09852e-05	-7.39777e-10	-0.839744
61483252	chr11:61483252:C:T	2.68278e-19	-7.39777e-10	-1.45342	5.43608e-05	-7.39777e-10	-1.23837
61483598	chr11:61483598:G:T	2.98328e-20	-2.13211	-1.51772	5.57369e-06	-1.98817	-1.52778
61483951	chr11:61483951:T:A	3.32613e-19	-7.39777e-10	-1.23846	5.32873e-05	-7.39777e-10	-1.25831
61484146	chr11:61484146:G:A	3.56566e-19	-7.39777e-10	-1.16892	5.68129e-05	-7.39777e-10	-1.19425
61484233	chr11:61484233:ACT:A	2.39756e-19	-7.39777e-10	-1.56582	3.91896e-05	-7.39777e-10	-1.5656
61484250	chr11:61484250:G:A	3.08578e-19	-7.39777e-10	-1.31347	4.94331e-05	-7.39777e-10	-1.33339
61484418	chr11:61484418:G:T	5.48828e-19	-7.39777e-10	-0.737655	6.64643e-05	-7.39777e-10	-1.03735
61484537	chr11:61484537:TC:T	3.10545e-19	-7.39777e-10	-1.30711	4.95567e-05	-7.39777e-10	-1.33089
61484830	chr11:61484830:C:G	2.89072e-19	-7.39777e-10	-1.37877	4.63731e-05	-7.39777e-10	-1.39729
61484831	chr11:61484831:A:G	3.69214e-20	-2.05248	-1.38417	5.19979e-06	-2.1887	-1.39669
61485237	chr11:61485237:T:C	1.80991e-19	-1.84699	-1.02216e-09	2.49828e-05	-2.01582	-1.02216e-09
61485635	chr11:61485635:C:T	9.61877e-19	-7.39777e-10	-0.176554	0.000200501	-7.39777e-10	0.0668061
61485728	chr11:61485728:G:A	2.8509e-20	-2.20764	-1.48758	6.1029e-06	-2.21275	-1.21249
61486336	chr11:61486336:A:C	3.47973e-20	-2.21384	-1.28206	7.35525e-06	-2.19629	-1.04231
61486983	chr11:61486983:T:C	3.56748e-20	-2.21234	-1.25866	7.56993e-06	-2.20065	-1.00918
61487543	chr11:61487543:G:A	3.13759e-19	-7.39777e-10	-1.29681	6.52557e-05	-7.39777e-10	-1.0557
61487586	chr11:61487586:C:T	1.02173e-18	-7.39777e-10	-0.116187	0.00034756	-7.39777e-10	0.616927
61487986	chr11:61487986:TTC:T	1.31215e-18	-7.39777e-10	0.133978	0.000472818	-7.39777e-10	0.924699
61488063	chr11:61488063:C:T	3.77863e-20	-2.0039	-1.4096	5.47063e-06	-2.15159	-1.38303
61488078	chr11:61488078:A:C	4.13927e-20	-1.93071	-1.39163	5.81975e-06	-2.10906	-1.3637
61488140	chr11:61488140:C:T	2.44901e-19	-7.39777e-10	-1.54459	4.59641e-05	-7.39777e-10	-1.40615
61488184	chr11:61488184:G:A	2.9386e-20	-2.10411	-1.56081	4.41837e-06	-2.19226	-1.55598
61488190	chr11:61488190:T:C	2.84583e-19	-7.39777e-10	-1.39442	4.63823e-05	-7.39777e-10	-1.39709
61488290	chr11:61488290:A:G	2.9904e-20	-2.11205	-1.5354	4.58922e-06	-2.18553	-1.52478
61488497	chr11:61488497:G:A	2.88111e-20	-2.12375	-1.56093	4.46207e-06	-2.18225	-1.55615
61488771	chr11:61488771:G:A	4.84866e-19	-7.39777e-10	-0.861569	6.00497e-05	-7.39777e-10	-1.13884
61488988	chr11:61488988:G:A	1.01776e-18	-7.39777e-10	-0.120077	0.000347209	-7.39777e-10	0.615916
61489025	chr11:61489025:C:G	3.17555e-19	-7.39777e-10	-1.28479	6.744e-05	-7.39777e-10	-1.02277
61489153	chr11:61489153:G:GCCAGAGGCTCAGTCTGGGTGTGAGGA	4.0251e-20	-1.92896	-1.42135	5.64489e-06	-2.10733	-1.39593
61489429	chr11:61489429:G:T	5.11426e-19	-7.39777e-10	-0.808238	9.45153e-05	-7.39777e-10	-0.68525
61489461	chr11:61489461:T:A	4.04646e-19	-7.39777e-10	-1.04243	6.79426e-05	-7.39777e-10	-1.01535
61489531	chr11:61489531:G:A	6.764e-19	-7.39777e-10	-0.528656	0.000126144	-7.39777e-10	-0.396585
61489543	chr11:61489543:G:A	2.62253e-19	-7.39777e-10	-1.47613	4.61394e-05	-7.39777e-10	-1.40234
61489656	chr11:61489656:T:C	4.15797e-20	-1.9013	-1.41652	5.77268e-06	-2.08951	-1.39137
61489755	chr11:61489755:C:T	2.47897e-19	-7.39777e-10	-1.53243	4.74421e-05	-7.39777e-10	-1.3745
61489883	chr11:61489883:G:C	2.94302e-20	-2.09851	-1.56491	4.38069e-06	-2.19438	-1.56243
61489938	chr11:61489938:C:T	2.45887e-19	-7.39777e-10	-1.54057	3.95711e-05	-7.39777e-10	-1.55591
61489951	chr11:61489951:C:T	1.34784e-19	-2.14176	-1.02216e-09	2.13683e-05	-2.1721	-1.02216e-09
61490124	chr11:61490124:T:C	3.80082e-19	-7.39777e-10	-1.10505	9.16327e-05	-7.39777e-10	-0.716223
61490223	chr11:61490223:G:A	9.85664e-19	-7.39777e-10	-0.152126	0.000334978	-7.39777e-10	0.580052
61490953	chr11:61490953:G:A	1.07863e-18	-7.39777e-10	-0.0619984	0.000365572	-7.39777e-10	0.667451
61490996	chr11:61490996:T:C	3.09182e-20	-2.11804	-1.49606	4.46077e-06	-2.20036	-1.53833
61491087	chr11:61491087:G:A	3.37215e-20	-2.19613	-1.33118	5.82232e-06	-2.14817	-1.32414
61491143	chr11:61491143:G:A	1.46099e-18	-7.39777e-10	0.241426	0.000527086	-7.39777e-10	1.03335
61491413	chr11:61491413:A:G	4.34265e-19	-7.39777e-10	-0.971787	6.96963e-05	-7.39777e-10	-0.989864
61491416	chr11:61491416:A:G	4.35297e-19	-7.39777e-10	-0.969412	6.98498e-05	-7.39777e-10	-0.987664
61491499	chr11:61491499:G:A	1.25764e-19	-2.21103	-1.02216e-09	2.09584e-05	-2.19147	-1.02216e-09
61491641	chr11:61491641:G:T	2.39754e-19	-7.39777e-10	-1.56583	3.91984e-05	-7.39777e-10	-1.56537
61491714	chr11:61491714:A:G	3.9104e-20	-1.95909	-1.42013	5.18493e-06	-2.21485	-1.3734
61491808	chr11:61491808:C:T	1.21061e-18	-7.39777e-10	0.0534391	0.000427109	-7.39777e-10	0.823028
61491914	chr11:61491914:C:T	6.52031e-20	-1.39681	-1.47113	4.8141e-06	-2.17933	-1.48313
61492341	chr11:61492341:C:T	3.72894e-19	-7.39777e-10	-1.12415	6.17236e-05	-7.39777e-10	-1.11135
61492542	chr11:61492542:C:T	2.7091e-19	-7.39777e-10	-1.44365	4.14506e-05	-7.39777e-10	-1.50951
61492720	chr11:61492720:C:T	9.32649e-20	-1.2205	-1.28949	5.69595e-06	-2.1406	-1.35365
61493410	chr11:61493410:C:T	6.67154e-20	-2.14506	-0.699948	7.54339e-06	-2.21055	-1.00279
61493546	chr11:61493546:C:A	9.11136e-20	-2.21354	-0.319798	1.07083e-05	-2.19103	-0.671961
61493651	chr11:61493651:T:C	2.62891e-19	-1.93715	0.463445	7.40633e-05	-2.21471	1.28562
61493753	chr11:61493753:A:G	4.96806e-20	-1.7758	-1.36402	5.38872e-06	-2.21243	-1.33727
61493827	chr11:61493827:G:A	4.82231e-20	-1.84619	-1.32341	5.66658e-06	-2.19922	-1.30021
61494045	chr11:61494045:G:A	2.79745e-20	-2.2035	-1.51065	4.28239e-06	-2.21506	-1.56444
61494641	chr11:61494641:A:T	8.44685e-20	-1.30222	-1.30684	5.36559e-06	-2.1624	-1.3916
61494693	chr11:61494693:C:T	7.97249e-20	-1.13261	-1.53425	4.76574e-06	-2.11363	-1.55892
61494944	chr11:61494944:C:T	4.199e-19	-7.39777e-10	-1.00543	6.49358e-05	-7.39777e-10	-1.06061
61494986	chr11:61494986:G:A	2.62017e-19	-7.39777e-10	-1.47703	4.14491e-05	-7.39777e-10	-1.50954
61495082	chr11:61495082:G:A	6.7653e-20	-1.2785	-1.55255	4.54595e-06	-2.15443	-1.56534
61495557	chr11:61495557:A:C	4.12443e-20	-2.16732	-1.1586	8.12447e-06	-2.19662	-0.942508
61495644	chr11:61495644:C:G	4.06442e-20	-2.17236	-1.16822	7.99893e-06	-2.19991	-0.954789
61495722	chr11:61495722:T:C	4.82083e-20	-1.8492	-1.32071	5.58509e-06	-2.21503	-1.29888
61496109	chr11:61496109:T:C	2.82352e-20	-2.15772	-1.54715	5.07613e-06	-2.186	-1.42346
61496168	chr11:61496168:T:C	4.50548e-20	-1.82719	-1.41037	5.06579e-06	-2.21485	-1.39665
61496201	chr11:61496201:A:G	3.80234e-20	-2.13684	-1.2704	5.43265e-06	-2.20544	-1.33615
61496238	chr11:61496238:A:G	5.01767e-20	-1.73319	-1.3967	5.14468e-06	-2.20848	-1.38757
61496448	chr11:61496448:C:T	6.87916e-20	-1.35712	-1.45724	4.77411e-06	-2.17155	-1.49925
61496907	chr11:61496907:T:C	3.12168e-20	-2.06762	-1.53687	4.38615e-06	-2.20476	-1.5508
61497042	chr11:61497042:T:TAA	4.08176e-20	-1.83346	-1.50287	4.59514e-06	-2.21501	-1.494
61497304	chr11:61497304:TGA:T	2.46062e-19	-7.39777e-10	-1.53986	4.34554e-05	-7.39777e-10	-1.46228
61497560	chr11:61497560:G:A	2.72748e-20	-2.19269	-1.54679	5.11162e-06	-2.21339	-1.38911
61497563	chr11:61497563:T:C	1.68281e-19	-1.9198	-1.02216e-09	3.16001e-05	-1.78085	-1.02216e-09
61497695	chr11:61497695:T:G	7.11956e-20	-1.35251	-1.4275	4.86964e-06	-2.17235	-1.47865
61497975	chr11:61497975:C:T	2.47148e-19	-7.39777e-10	-1.53546	7.04198e-05	-7.39777e-10	-0.979537
61498048	chr11:61498048:C:T	4.61251e-20	-1.81376	-1.40033	5.07382e-06	-2.21455	-1.39537
61498065	chr11:61498065:C:T	4.29464e-20	-2.11583	-1.16965	6.6757e-06	-2.19069	-1.14485
61498223	chr11:61498223:A:G	1.50929e-18	-7.39777e-10	0.273954	0.000561654	-7.39777e-10	1.09687
61498657	chr11:61498657:A:G	2.65169e-19	-7.39777e-10	-1.46507	5.0018e-05	-7.39777e-10	-1.32163
61499355	chr11:61499355:A:C	4.29609e-20	-1.91287	-1.37228	5.2741e-06	-2.20696	-1.36424
61499431	chr11:61499431:C:T	4.19296e-19	-7.39777e-10	-1.00686	6.44648e-05	-7.39777e-10	-1.06789
61499805	chr11:61499805:A:G	2.4785e-19	-7.39777e-10	-1.53262	7.1217e-05	-7.39777e-10	-0.96828
61500065	chr11:61500065:A:T	1.59066e-19	-1.97612	-1.02216e-09	2.11281e-05	-2.18341	-1.02216e-09
61500636	chr11:61500636:A:C	1.5695e-18	-7.39777e-10	0.313072	0.000592081	-7.39777e-10	1.14963
61501280	chr11:61501280:G:C	5.8713e-19	-7.39777e-10	-0.670196	6.00065e-05	-7.39777e-10	-1.13956
61502132	chr11:61502132:C:T	4.14905e-19	-1.01739	-1.02216e-09	2.2902e-05	-2.10279	-1.02216e-09
61502177	chr11:61502177:A:G	1.86107e-19	-2.0669	0.247778	1.76942e-05	-2.18673	-0.174043
61502178	chr11:61502178:C:T	1.82938e-19	-2.07725	0.240951	1.75112e-05	-2.19115	-0.180022
61502300	chr11:61502300:A:G	2.67155e-19	-7.39777e-10	-1.45761	4.67841e-05	-7.39777e-10	-1.38847
61502559	chr11:61502559:GC:G	2.89923e-20	-2.1874	-1.49101	5.16675e-06	-2.21397	-1.3778
61503050	chr11:61503050:A:G	5.95333e-20	-1.47243	-1.48647	4.52201e-06	-2.20164	-1.52342
61503122	chr11:61503122:T:C	4.94762e-20	-1.61372	-1.53023	4.37371e-06	-2.20571	-1.55269
61503259	chr11:61503259:C:T	6.48201e-20	-1.47865	-1.39517	4.85203e-06	-2.20286	-1.45176
61503466	chr11:61503466:T:C	4.58026e-20	-1.90892	-1.31218	5.69389e-06	-2.20776	-1.28686
61503514	chr11:61503514:A:G	6.40888e-20	-1.50639	-1.37878	4.89819e-06	-2.20609	-1.43906
61503847	chr11:61503847:C:G	6.05046e-20	-1.46548	-1.47724	4.55316e-06	-2.20123	-1.51696
61504837	chr11:61504837:C:T	3.41455e-18	-7.39777e-10	1.09036	0.00029497	-7.39777e-10	0.452864
61505093	chr11:61505093:T:C	9.13837e-18	-1.55262	3.62741	0.00120696	-2.21215	4.074
61505173	chr11:61505173:C:T	2.43446e-19	-7.39777e-10	-1.55055	3.93175e-05	-7.39777e-10	-1.56234
61505190	chr11:61505190:C:T	3.90089e-19	-7.39777e-10	-1.07907	6.04962e-05	-7.39777e-10	-1.13143
61505253	chr11:61505253:TC:T	3.33357e-19	-7.39777e-10	-1.23623	7.84064e-05	-7.39777e-10	-0.872106
61505510	chr11:61505510:G:C	3.74054e-20	-1.9954	-1.42823	5.1113e-06	-2.18183	-1.42072
61505642	chr11:61505642:G:A	4.2901e-20	-1.96117	-1.32538	5.73897e-06	-2.21464	-1.27209
61506114	chr11:61506114:G:A	5.78347e-20	-1.49736	-1.4905	4.4802e-06	-2.20708	-1.52726
61506461	chr11:61506461:G:C	5.15281e-20	-1.54035	-1.56297	4.29716e-06	-2.2105	-1.56556
61506468	chr11:61506468:G:A	5.26636e-20	-1.96435	-1.11717	7.18374e-06	-2.21487	-1.04732
61506807	chr11:61506807:T:C	1.15908e-18	-7.39777e-10	0.00993726	0.000419394	-7.39777e-10	0.804799
61506909	chr11:61506909:G:A	2.74675e-20	-2.16832	-1.56412	4.45112e-06	-2.20835	-1.53251
61507293	chr11:61507293:A:C	4.4815e-19	-7.39777e-10	-0.940314	5.15614e-05	-7.39777e-10	-1.29124
61507632	chr11:61507632:G:A	4.98341e-20	-1.59534	-1.5414	4.35705e-06	-2.20465	-1.55756
61507706	chr11:61507706:A:T	5.14834e-20	-1.57547	-1.52871	4.38744e-06	-2.20284	-1.55242
61508078	chr11:61508078:G:A	1.27158e-18	-7.39777e-10	0.102576	0.000468781	-7.39777e-10	0.916125
61508212	chr11:61508212:G:A	1.31886e-18	-7.39777e-10	0.139081	0.000489918	-7.39777e-10	0.960226
61508382	chr11:61508382:T:C	2.42817e-19	-7.39777e-10	-1.55313	6.34341e-05	-7.39777e-10	-1.08401
61509178	chr11:61509178:G:A	9.69887e-19	-7.39777e-10	-0.168261	5.78989e-05	-7.39777e-10	-1.17531
61510226	chr11:61510226:A:G	2.14955e-19	-1.58602	-0.0889988	1.27199e-05	-2.1981	-0.492747
61510303	chr11:61510303:A:G	2.70034e-19	-1.6033	0.156412	1.57493e-05	-2.1949	-0.282318
61510413	chr11:61510413:G:A	2.93579e-19	-1.62985	0.266556	1.74325e-05	-2.18989	-0.185786
61510774	chr11:61510774:T:C	6.02152e-20	-1.88496	-1.06256	4.96918e-06	-2.1418	-1.48896
61511118	chr11:61511118:C:T	5.10722e-19	-1.64016	0.830544	2.99187e-05	-2.1864	0.35087
61511368	chr11:61511368:G:A	4.90171e-19	-7.39777e-10	-0.850687	7.64841e-05	-7.39777e-10	-0.896928
61511446	chr11:61511446:C:T	2.59222e-19	-1.7431	0.255347	1.75447e-05	-2.15503	-0.214233
61512089	chr11:61512089:A:G	2.44495e-19	-7.39777e-10	-1.54625	4.03386e-05	-7.39777e-10	-1.5367
61512094	chr11:61512094:T:C	2.65564e-19	-7.39777e-10	-1.46359	4.69199e-05	-7.39777e-10	-1.38557
61512870	chr11:61512870:A:G	1.72777e-19	-2.1914	0.297961	3.859e-05	-2.11955	0.538534
61513165	chr11:61513165:G:A	8.0717e-20	-2.19856	-0.455931	1.00347e-05	-2.05334	-0.874623
61513248	chr11:61513248:A:G	6.43368e-20	-2.08062	-0.800691	1.54722e-05	-2.16147	-0.333497
61513393	chr11:61513393:G:A	2.49297e-19	-7.39777e-10	-1.5268	3.93419e-05	-7.39777e-10	-1.56172
61513638	chr11:61513638:T:C	3.78084e-19	-7.39777e-10	-1.11033	5.4335e-05	-7.39777e-10	-1.23884
61513820	chr11:61513820:G:A	2.42842e-19	-7.39777e-10	-1.55303	4.00795e-05	-7.39777e-10	-1.54315
61514012	chr11:61514012:TCA:T	2.57013e-19	-7.39777e-10	-1.49632	4.08398e-05	-7.39777e-10	-1.52435
61514079	chr11:61514079:G:A	3.46943e-19	-7.39777e-10	-1.19628	9.17269e-05	-7.39777e-10	-0.715195
61514435	chr11:61514435:C:T	6.27496e-19	-7.39777e-10	-0.603704	8.46725e-05	-7.39777e-10	-0.795221
61514878	chr11:61514878:C:T	9.10676e-20	-1.9078	-0.626039	2.05423e-05	-1.37787	-0.833655
61515032	chr11:61515032:G:A	6.17274e-20	-2.18839	-0.734326	1.94484e-05	-1.35168	-0.914567
61515227	chr11:61515227:G:A	3.57115e-19	-7.39777e-10	-1.16738	5.0552e-05	-7.39777e-10	-1.31101
61515530	chr11:61515530:G:A	2.40433e-19	-7.39777e-10	-1.563	3.98445e-05	-7.39777e-10	-1.54903
61516230	chr11:61516230:T:A	1.289e-19	-2.1864	-1.02216e-09	2.2482e-05	-2.1213	-1.02216e-09
61516771	chr11:61516771:T:C	5.84669e-19	-7.39777e-10	-0.674396	0.000112101	-7.39777e-10	-0.51461
61517064	chr11:61517064:G:T	2.40455e-19	-7.39777e-10	-1.56291	3.93401e-05	-7.39777e-10	-1.56177
61517490	chr11:61517490:G:T	2.59427e-19	-7.39777e-10	-1.48697	3.99793e-05	-7.39777e-10	-1.54565
61518056	chr11:61518056:C:A	2.77409e-19	-7.39777e-10	-1.41995	4.11845e-05	-7.39777e-10	-1.51595
61518086	chr11:61518086:G:C	5.10898e-19	-7.39777e-10	-0.809271	0.000131753	-7.39777e-10	-0.353084
61518501	chr11:61518501:C:T	2.05928e-19	-1.71791	-1.02216e-09	2.54133e-05	-1.99874	-1.02216e-09
61518856	chr11:61518856:T:TACCCCACAG	6.13339e-20	-1.57632	-1.35279	1.00603e-05	-1.5589	-1.36651
61519220	chr11:61519220:G:A	2.96574e-20	-2.17488	-1.48085	1.16644e-05	-1.58113	-1.19634
61519619	chr11:61519619:T:C	2.44596e-19	-7.39777e-10	-1.54584	4.1467e-05	-7.39777e-10	-1.50911
61519907	chr11:61519907:G:A	2.40339e-19	-7.39777e-10	-1.56339	3.9914e-05	-7.39777e-10	-1.54728
61519914	chr11:61519914:A:G	3.53188e-20	-1.94654	-1.53449	4.40879e-06	-2.18978	-1.56063
61520011	chr11:61520011:G:C	2.44981e-19	-7.39777e-10	-1.54426	4.12856e-05	-7.39777e-10	-1.5135
61520737	chr11:61520737:C:T	6.34401e-19	-7.39777e-10	-0.59276	0.000133117	-7.39777e-10	-0.342781
61520797	chr11:61520797:C:T	1.25272e-19	-2.21496	-1.02216e-09	2.61425e-05	-1.97045	-1.02216e-09
61520885	chr11:61520885:C:T	3.45636e-20	-1.95705	-1.54559	1.63811e-05	-0.987924	-1.44996
61520928	chr11:61520928:G:A	3.46487e-19	-7.39777e-10	-1.1976	5.51608e-05	-7.39777e-10	-1.22376
61521198	chr11:61521198:G:A	2.41099e-19	-7.39777e-10	-1.56023	4.72601e-05	-7.39777e-10	-1.37835
61521350	chr11:61521350:T:C	2.66477e-20	-2.21294	-1.5498	6.71415e-06	-1.76431	-1.56549
61521368	chr11:61521368:G:A	5.36318e-19	-7.39777e-10	-0.760714	7.78961e-05	-7.39777e-10	-0.878636
61521444	chr11:61521444:A:G	1.25259e-19	-2.21506	-1.02216e-09	2.60098e-05	-1.97554	-1.02216e-09
61521711	chr11:61521711:A:G	1.25487e-19	-2.21324	-1.02216e-09	2.70835e-05	-1.93509	-1.02216e-09
61521747	chr11:61521747:C:T	1.25831e-19	-2.2105	-1.02216e-09	2.78229e-05	-1.90815	-1.02216e-09
61521921	chr11:61521921:A:C	3.00861e-19	-7.39777e-10	-1.33879	4.18432e-05	-7.39777e-10	-1.50008
61521954	chr11:61521954:A:G	1.25724e-19	-2.21136	-1.02216e-09	2.76501e-05	-1.91438	-1.02216e-09
61522465	chr11:61522465:C:T	3.42277e-19	-7.39777e-10	-1.20982	4.98253e-05	-7.39777e-10	-1.32549
61522509	chr11:61522509:A:G	2.5121e-19	-7.39777e-10	-1.51915	3.96719e-05	-7.39777e-10	-1.55337
61522730	chr11:61522730:A:G	5.37018e-20	-1.50749	-1.5545	1.23779e-05	-1.15502	-1.56308
61522757	chr11:61522757:C:T	1.25319e-19	-2.21458	-1.02216e-09	2.36508e-05	-2.07061	-1.02216e-09
61522965	chr11:61522965:A:G	5.7511e-19	-7.39777e-10	-0.690879	0.000234041	-7.39777e-10	0.221485
61523309	chr11:61523309:G:A	2.86111e-19	-7.39777e-10	-1.38906	4.97294e-05	-7.39777e-10	-1.32741
61523605	chr11:61523605:A:G	5.23931e-20	-2.16256	-0.924104	2.8865e-05	-2.04042	0.169041
61524477	chr11:61524477:A:G	3.10017e-19	-7.39777e-10	-1.30881	4.6227e-05	-7.39777e-10	-1.40045
61524619	chr11:61524619:G:A	1.57554e-19	-1.98567	-1.02216e-09	5.36614e-05	-1.25132	-1.02216e-09
61524754	chr11:61524754:C:T	4.06809e-19	-7.39777e-10	-1.0371	8.67071e-05	-7.39777e-10	-0.771475
61524759	chr11:61524759:C:T	2.82763e-19	-7.39777e-10	-1.40083	4.3657e-05	-7.39777e-10	-1.45765
61524825	chr11:61524825:T:C	5.64542e-19	-7.39777e-10	-0.709426	8.0445e-05	-7.39777e-10	-0.846438
61525096	chr11:61525096:G:A	4.24994e-19	-7.39777e-10	-0.993366	5.83807e-05	-7.39777e-10	-1.16703
61525226	chr11:61525226:A:T	1.57978e-19	-1.98299	-1.02216e-09	5.24246e-05	-1.27464	-1.02216e-09
61525387	chr11:61525387:T:G	1.56378e-19	-1.99316	-1.02216e-09	5.14909e-05	-1.29261	-1.02216e-09
61525894	chr11:61525894:G:A	1.60343e-19	-1.96813	-1.02216e-09	5.39128e-05	-1.24664	-1.02216e-09
61525910	chr11:61525910:G:A	1.58102e-19	-1.9822	-1.02216e-09	5.24202e-05	-1.27472	-1.02216e-09
61526748	chr11:61526748:A:G	1.56971e-18	-7.39777e-10	0.313205	0.000236147	-7.39777e-10	0.230443
61526786	chr11:61526786:C:T	3.44982e-20	-2.13175	-1.37279	1.1159e-05	-1.60052	-1.22124
61527561	chr11:61527561:G:T	1.56669e-19	-1.99131	-1.02216e-09	5.16016e-05	-1.29046	-1.02216e-09
61527628	chr11:61527628:T:C	3.87526e-19	-7.39777e-10	-1.08566	7.18261e-05	-7.39777e-10	-0.959763
61527711	chr11:61527711:G:A	1.53496e-19	-2.01176	-1.02216e-09	4.92588e-05	-1.33692	-1.02216e-09
61527844	chr11:61527844:A:T	1.01467e-19	-1.03368	-1.39203	7.09899e-06	-1.86019	-1.41387
61528337	chr11:61528337:T:C	2.69076e-19	-7.39777e-10	-1.45045	6.49658e-05	-7.39777e-10	-1.06015
61528523	chr11:61528523:G:A	5.64543e-19	-0.709425	-1.02216e-09	0.00015043	-0.220513	-1.02216e-09
61530071	chr11:61530071:C:G	3.17986e-19	-7.39777e-10	-1.28343	8.33997e-05	-7.39777e-10	-0.810366
61530218	chr11:61530218:G:A	3.36863e-19	-7.39777e-10	-1.22576	6.24183e-05	-7.39777e-10	-1.10015
61530839	chr11:61530839:C:T	3.82854e-19	-7.39777e-10	-1.09779	7.27869e-05	-7.39777e-10	-0.946476
61531401	chr11:61531401:G:A	1.325e-19	-2.15886	-1.02216e-09	2.54793e-05	-1.99614	-1.02216e-09
61532313	chr11:61532313:C:T	6.04909e-20	-1.50121	-1.44174	1.7145e-05	-1.1251	-1.2672
61532824	chr11:61532824:G:A	3.04728e-19	-7.39777e-10	-1.32602	4.93115e-05	-7.39777e-10	-1.33585
61533232	chr11:61533232:G:C	2.39798e-19	-7.39777e-10	-1.56564	3.93068e-05	-7.39777e-10	-1.56261
61533325	chr11:61533325:C:G	3.02905e-19	-7.39777e-10	-1.33202	0.0024848	-7.39777e-10	2.58394
61533447	chr11:61533447:G:A	1.91701e-19	-1.7895	-1.02216e-09	4.94071e-05	-1.33392	-1.02216e-09
61533448	chr11:61533448:G:C	6.49115e-19	-7.39777e-10	-0.569831	0.000406077	-7.39777e-10	0.772531
61534227	chr11:61534227:T:A	2.9704e-19	-7.39777e-10	-1.35157	7.44131e-05	-7.39777e-10	-0.92438
61534371	chr11:61534371:A:G	4.80308e-19	-7.39777e-10	-0.871014	0.00016126	-7.39777e-10	-0.150993
61534751	chr11:61534751:A:G	7.53099e-20	-1.39066	-1.33317	1.65982e-05	-1.01204	-1.41268
61534772	chr11:61534772:C:T	5.08155e-19	0.400878	-1.21553	7.8639e-06	-2.07618	-1.09555
61535232	chr11:61535232:G:T	3.25786e-20	-2.02461	-1.53718	4.30682e-06	-2.21357	-1.56024
61535726	chr11:61535726:C:T	2.4281e-19	-7.39777e-10	-1.55316	4.80873e-05	-7.39777e-10	-1.36099
61536138	chr11:61536138:T:C	7.5841e-20	-1.15404	-1.56276	1.32897e-05	-1.09075	-1.55627
61536298	chr11:61536298:G:A	8.24696e-19	-0.330427	-1.02216e-09	0.000145652	-0.25279	-1.02216e-09
61536331	chr11:61536331:C:T	4.72489e-20	-2.08505	-1.10496	8.0623e-06	-1.90818	-1.23864
61536590	chr11:61536590:G:A	6.4357e-19	-7.39777e-10	-0.578411	0.000242914	-7.39777e-10	0.258697
61536592	chr11:61536592:T:C	2.90628e-19	-7.39777e-10	-1.3734	3.96589e-05	-7.39777e-10	-1.5537
61536630	chr11:61536630:G:C	2.39769e-19	-7.39777e-10	-1.56576	0.000107587	-7.39777e-10	-0.555708
61537256	chr11:61537256:CAG:C	5.55933e-19	-7.39777e-10	-0.724794	0.000199517	-7.39777e-10	0.0618893
61537634	chr11:61537634:GC:G	2.76674e-20	-2.21339	-1.5118	4.47006e-06	-2.19597	-1.54064
61538732	chr11:61538732:G:C	5.54543e-19	-7.39777e-10	-0.727297	0.768403	-7.39777e-10	8.31806
61539165	chr11:61539165:T:C	1.48704e-18	-7.39777e-10	0.259103	0.000625458	-7.39777e-10	1.20447
61539275	chr11:61539275:G:A	1.64917e-19	-1.94	-1.02216e-09	3.40782e-05	-1.70535	-1.02216e-09
61539398	chr11:61539398:T:C	2.41629e-19	-7.39777e-10	-1.55804	3.92116e-05	-7.39777e-10	-1.56504
61539457	chr11:61539457:G:C	9.6989e-20	-0.906795	-1.56405	1.8156e-05	-0.770296	-1.56472
61539766	chr11:61539766:T:C	4.63992e-20	-1.68201	-1.52615	1.05793e-05	-1.49318	-1.38193
61541503	chr11:61541503:T:C	3.46357e-19	-7.39777e-10	-1.19797	9.92109e-05	-7.39777e-10	-0.636763
61542186	chr11:61542186:C:T	2.69686e-19	-7.39777e-10	-1.44818	4.63534e-05	-7.39777e-10	-1.39772
61542694	chr11:61542694:G:A	2.47087e-19	-7.39777e-10	-1.5357	4.18204e-05	-7.39777e-10	-1.50063
61542750	chr11:61542750:G:A	5.77514e-19	-7.39777e-10	-0.686709	0.000210458	-7.39777e-10	0.115275
61543858	chr11:61543858:T:A	3.22849e-19	-7.39777e-10	-1.26826	4.67482e-05	-7.39777e-10	-1.38924
61544371	chr11:61544371:G:A	3.85883e-19	-7.39777e-10	-1.08991	6.30832e-05	-7.39777e-10	-1.08956
61544946	chr11:61544946:A:G	3.87856e-19	-7.39777e-10	-1.08481	4.65609e-05	-7.39777e-10	-1.39325
61545731	chr11:61545731:G:C	2.79726e-19	-7.39777e-10	-1.41163	5.29817e-05	-7.39777e-10	-1.26407
61546330	chr11:61546330:G:A	2.40885e-19	-7.39777e-10	-1.56112	3.98761e-05	-7.39777e-10	-1.54823
61547037	chr11:61547037:G:T	2.68963e-19	-7.39777e-10	-1.45087	5.03363e-05	-7.39777e-10	-1.31529
61547058	chr11:61547058:G:T	2.68434e-19	-7.39777e-10	-1.45284	4.20054e-05	-7.39777e-10	-1.49621
61547499	chr11:61547499:T:TACACGC	2.43504e-19	-7.39777e-10	-1.55031	4.34785e-05	-7.39777e-10	-1.46174
61548401	chr11:61548401:G:A	2.59977e-19	-7.39777e-10	-1.48485	3.95976e-05	-7.39777e-10	-1.55524
61548418	chr11:61548418:G:A	3.06267e-18	-7.39777e-10	0.981601	0.000870132	-7.39777e-10	1.53463
61548572	chr11:61548572:C:T	4.99637e-18	-7.39777e-10	1.47103	0.00102638	-7.39777e-10	1.69979
61548618	chr11:61548618:C:T	2.9868e-19	-7.39777e-10	-1.34607	0.000254726	-7.39777e-10	0.306176
61548662	chr11:61548662:C:T	9.50608e-20	-0.985562	-1.50536	1.68135e-05	-0.860837	-1.551
61548835	chr11:61548835:T:C	7.58156e-20	-1.33495	-1.38218	1.21166e-05	-1.27037	-1.46907
61549057	chr11:61549057:C:T	6.55138e-19	-7.39777e-10	-0.560595	9.13848e-05	-7.39777e-10	-0.718932
61549532	chr11:61549532:C:T	2.45043e-19	-7.39777e-10	-1.54401	3.91875e-05	-7.39777e-10	-1.56565
61549850	chr11:61549850:T:C	2.41481e-19	-7.39777e-10	-1.55865	3.9364e-05	-7.39777e-10	-1.56116
61549995	chr11:61549995:T:C	3.13989e-20	-2.20234	-1.39633	2.05993e-05	-2.21461	0.00585043
61550601	chr11:61550601:A:G	5.91374e-19	-7.39777e-10	-0.662992	7.55697e-05	-7.39777e-10	-0.908956
61550732	chr11:61550732:G:T	4.14376e-19	-7.39777e-10	-1.01867	7.92314e-05	-7.39777e-10	-0.861639
61551067	chr11:61551067:T:C	3.1174e-19	-7.39777e-10	-1.30327	4.58226e-05	-7.39777e-10	-1.40923
61551099	chr11:61551099:G:T	2.56224e-19	-7.39777e-10	-1.49939	3.91949e-05	-7.39777e-10	-1.56546
61552641	chr11:61552641:C:A	5.51463e-19	-7.39777e-10	-0.732867	0.000178147	-7.39777e-10	-0.0514009
61552781	chr11:61552781:C:T	3.16276e-19	-7.39777e-10	-1.28883	5.08912e-05	-7.39777e-10	-1.30432
61553047	chr11:61553047:C:T	8.85043e-20	-2.18361	-0.378782	1.36824e-05	-2.16435	-0.453548
61553544	chr11:61553544:C:T	8.42683e-19	-7.39777e-10	-0.308851	0.000364951	-7.39777e-10	0.665752
61554007	chr11:61554007:A:C	2.82236e-19	-7.39777e-10	-1.4027	4.22001e-05	-7.39777e-10	-1.49159
61554288	chr11:61554288:A:G	4.36122e-19	-7.39777e-10	-0.967518	4.80281e-05	-7.39777e-10	-1.36222
61555007	chr11:61555007:G:A	3.17044e-19	-7.39777e-10	-1.2864	0.000727023	-7.39777e-10	1.35495
61555293	chr11:61555293:G:T	3.41871e-19	-7.39777e-10	-1.21101	7.9304e-05	-7.39777e-10	-0.860722
61555316	chr11:61555316:C:T	1.38844e-19	-2.11209	-1.02216e-09	2.87476e-05	-1.87546	-1.02216e-09
61555360	chr11:61555360:G:C	9.16383e-20	-0.976987	-1.55061	5.87972e-06	-1.94966	-1.51284
61555406	chr11:61555406:G:C	3.3303e-19	-7.39777e-10	-1.23721	7.65612e-05	-7.39777e-10	-0.895921
61555873	chr11:61555873:T:C	2.87973e-20	-2.20552	-1.47964	5.0312e-06	-2.19062	-1.42773
61556343	chr11:61556343:C:T	2.76369e-19	-7.39777e-10	-1.42371	4.0791e-05	-7.39777e-10	-1.52555
61556432	chr11:61556432:G:A	1.38164e-19	-2.117	-1.02216e-09	2.30004e-05	-2.0985	-1.02216e-09
61556516	chr11:61556516:G:T	5.13669e-19	-7.39777e-10	-0.803861	0.00016589	-7.39777e-10	-0.122685
61556570	chr11:61556570:C:T	5.71118e-20	-2.00893	-0.991505	7.06543e-06	-2.14724	-1.13156
61556993	chr11:61556993:A:ATGAGACC	5.96472e-20	-1.985	-0.971989	7.2908e-06	-2.1327	-1.1147
61557165	chr11:61557165:T:G	6.50531e-20	-1.95451	-0.915726	7.80421e-06	-2.11327	-1.06608
61557365	chr11:61557365:T:G	4.08775e-19	-7.39777e-10	-1.03228	5.7197e-05	-7.39777e-10	-1.18751
61557980	chr11:61557980:C:T	2.76659e-19	-7.39777e-10	-1.42266	5.08786e-05	-7.39777e-10	-1.30457
61558239	chr11:61558239:T:C	2.42504e-19	-7.39777e-10	-1.55442	3.95153e-05	-7.39777e-10	-1.55732
61558527	chr11:61558527:CACACACACAT:C	6.08358e-19	-7.39777e-10	-0.634678	0.000119513	-7.39777e-10	-0.450589
61558742	chr11:61558742:C:T	4.33369e-20	-2.16007	-1.11636	1.3896e-05	-1.79928	-0.803126
61559635	chr11:61559635:C:T	2.84887e-19	-7.39777e-10	-1.39335	4.15314e-05	-7.39777e-10	-1.50756
61559920	chr11:61559920:C:T	3.42824e-19	-7.39777e-10	-1.20823	4.94376e-05	-7.39777e-10	-1.3333
61560240	chr11:61560240:T:C	1.37732e-19	-2.12013	-1.02216e-09	2.29226e-05	-2.10189	-1.02216e-09
61560366	chr11:61560366:T:C	4.2015e-20	-1.77868	-1.52874	4.98409e-06	-2.06398	-1.56378
61561260	chr11:61561260:C:G	2.93029e-20	-2.20813	-1.45962	4.55506e-06	-2.19237	-1.5254
61562013	chr11:61562013:C:T	6.3848e-20	-2.21062	-0.678321	1.18073e-05	-2.18418	-0.581117
61562138	chr11:61562138:C:T	7.04868e-20	-2.17941	-0.610605	1.47614e-05	-2.13413	-0.407865
61562245	chr11:61562245:T:C	1.45485e-18	0.237219	-1.02216e-09	2.06887e-05	-2.20442	-1.02216e-09
61562309	chr11:61562309:T:C	6.11903e-20	-2.20799	-0.723463	1.1386e-05	-2.17762	-0.624008
61562732	chr11:61562732:G:A	1.03235e-19	-2.18297	-0.225462	2.08127e-05	-2.13325	-0.0652003
61562869	chr11:61562869:G:GCC	6.38485e-20	-2.21042	-0.67851	1.18171e-05	-2.18356	-0.580904
61563119	chr11:61563119:C:T	2.43528e-19	-7.39777e-10	-1.55021	3.94079e-05	-7.39777e-10	-1.56004
61563477	chr11:61563477:C:T	3.40353e-19	-7.39777e-10	-1.21546	5.94095e-05	-7.39777e-10	-1.14956
61563505	chr11:61563505:A:G	3.66777e-20	-1.91718	-1.5261	4.75524e-06	-2.12352	-1.55124
61565076	chr11:61565076:C:T	2.40567e-19	-7.39777e-10	-1.56244	3.9242e-05	-7.39777e-10	-1.56426
61565121	chr11:61565121:A:G	3.00483e-20	-2.20473	-1.43791	4.6487e-06	-2.1849	-1.51253
61565175	chr11:61565175:T:C	3.40032e-19	-7.39777e-10	-1.2164	0.00034397	-7.39777e-10	0.606544
61565444	chr11:61565444:C:T	3.55581e-19	-7.39777e-10	-1.17169	6.35525e-05	-7.39777e-10	-1.08215
61565672	chr11:61565672:C:T	2.72255e-19	-7.39777e-10	-1.4387	4.95506e-05	-7.39777e-10	-1.33102
61565844	chr11:61565844:C:T	3.10809e-19	-7.39777e-10	-1.30626	4.60117e-05	-7.39777e-10	-1.40512
61566330	chr11:61566330:C:T	2.42426e-19	-7.39777e-10	-1.55475	3.9552e-05	-7.39777e-10	-1.5564
61566476	chr11:61566476:C:A	1.25259e-19	-2.21506	-1.02216e-09	2.40051e-05	-2.05574	-1.02216e-09
61566598	chr11:61566598:C:T	2.42412e-19	-7.39777e-10	-1.5548	3.95625e-05	-7.39777e-10	-1.55613
61568124	chr11:61568124:T:C	5.94866e-20	-2.21116	-0.748534	1.09645e-05	-2.18504	-0.654305
61568202	chr11:61568202:T:TG	4.39208e-20	-1.73425	-1.5288	5.11331e-06	-2.03818	-1.56398
61568328	chr11:61568328:C:T	1.41308e-19	-2.0945	-1.02216e-09	2.15912e-05	-2.16173	-1.02216e-09
61569469	chr11:61569469:C:T	2.41513e-19	-7.39777e-10	-1.55852	3.9717e-05	-7.39777e-10	-1.55223
61569657	chr11:61569657:T:TACAGAAGG	3.5143e-19	-7.39777e-10	-1.18343	5.83081e-05	-7.39777e-10	-1.16827
61569971	chr11:61569971:C:T	1.9265e-19	-1.78457	-1.02216e-09	2.32025e-05	-2.08975	-1.02216e-09
61570164	chr11:61570164:C:T	1.38644e-19	-2.11353	-1.02216e-09	2.73074e-05	-1.92685	-1.02216e-09
61570359	chr11:61570359:G:A	3.85769e-19	-7.39777e-10	-1.0902	7.41978e-05	-7.39777e-10	-0.927276
61570461	chr11:61570461:A:G	3.71745e-19	-7.39777e-10	-1.12723	5.25205e-05	-7.39777e-10	-1.27281
61570921	chr11:61570921:A:ACT	5.49387e-20	-2.21341	-0.825816	1.00446e-05	-2.19227	-0.734715
61571270	chr11:61571270:T:C	1.24869e-18	-7.39777e-10	0.0844054	0.00118097	-7.39777e-10	1.84008
61571291	chr11:61571291:T:C	5.28656e-19	-7.39777e-10	-0.775103	0.000173224	-7.39777e-10	-0.0794274
61571395	chr11:61571395:T:C	5.96846e-20	-1.97889	-0.977473	7.06274e-06	-2.13122	-1.14796
61571717	chr11:61571717:A:C	5.47843e-20	-2.20478	-0.837259	1.00998e-05	-2.17116	-0.75033
61572237	chr11:61572237:C:T	2.55348e-19	-7.39777e-10	-1.50281	3.91813e-05	-7.39777e-10	-1.56581
61572303	chr11:61572303:G:A	2.65646e-19	-7.39777e-10	-1.46327	4.76129e-05	-7.39777e-10	-1.37091
61572608	chr11:61572608:C:A	3.93472e-19	-7.39777e-10	-1.07043	5.55055e-05	-7.39777e-10	-1.21753
61572847	chr11:61572847:AG:A	1.98027e-19	-1.75704	-1.02216e-09	2.29962e-05	-2.09868	-1.02216e-09
61573071	chr11:61573071:GA:G	4.61097e-19	-7.39777e-10	-0.911833	0.000146622	-7.39777e-10	-0.246156
61573342	chr11:61573342:C:G	2.76505e-19	-7.39777e-10	-1.42321	4.17607e-05	-7.39777e-10	-1.50206
61573428	chr11:61573428:T:G	2.70941e-19	-7.39777e-10	-1.44354	4.04032e-05	-7.39777e-10	-1.5351
61573441	chr11:61573441:G:A	1.25262e-19	-2.21503	-1.02216e-09	2.38286e-05	-2.06313	-1.02216e-09
61573446	chr11:61573446:G:C	2.40117e-19	-7.39777e-10	-1.56431	6.9417e-05	-7.39777e-10	-0.99388
61573567	chr11:61573567:T:C	1.22258e-18	-7.39777e-10	0.0632743	0.00024964	-7.39777e-10	0.28601
61574314	chr11:61574314:G:T	4.39265e-20	-2.20121	-1.06171	9.30616e-06	-2.1742	-0.829137
61574435	chr11:61574435:A:G	2.83728e-19	-7.39777e-10	-1.39742	4.68873e-05	-7.39777e-10	-1.38626
61574573	chr11:61574573:G:A	2.70844e-19	-7.39777e-10	-1.4439	5.6901e-05	-7.39777e-10	-1.1927
61574886	chr11:61574886:G:A	2.66926e-19	-7.39777e-10	-1.45847	4.0821e-05	-7.39777e-10	-1.52481
61575185	chr11:61575185:C:T	5.63879e-20	-2.03473	-0.978456	6.9328e-06	-2.16116	-1.13659
61575224	chr11:61575224:C:T	4.11599e-20	-1.82441	-1.50357	4.83982e-06	-2.09154	-1.5656
61575490	chr11:61575490:C:T	2.42706e-19	-7.39777e-10	-1.55359	3.95042e-05	-7.39777e-10	-1.5576
61575516	chr11:61575516:A:C	2.4386e-19	-7.39777e-10	-1.54885	3.9379e-05	-7.39777e-10	-1.56078
61575601	chr11:61575601:G:A	4.45943e-20	-2.20289	-1.04495	8.28834e-06	-2.18876	-0.930401
61575750	chr11:61575750:C:T	4.26555e-19	-7.39777e-10	-0.989701	8.7264e-05	-7.39777e-10	-0.765074
61576062	chr11:61576062:G:A	2.75325e-19	-7.39777e-10	-1.42749	4.16419e-05	-7.39777e-10	-1.5049
61576553	chr11:61576553:C:T	5.82996e-20	-2.18982	-0.790029	1.08996e-05	-2.14817	-0.697114
61577147	chr11:61577147:C:A	6.01648e-20	-2.06324	-0.885119	7.30763e-06	-2.18459	-1.0605
61577624	chr11:61577624:G:A	5.14108e-20	-2.11513	-0.990464	1.02353e-05	-2.03968	-0.868493
61577636	chr11:61577636:G:A	3.98373e-19	-7.39777e-10	-1.05805	9.05653e-05	-7.39777e-10	-0.72794
61577893	chr11:61577893:G:A	2.98426e-19	-7.39777e-10	-1.34692	4.29823e-05	-7.39777e-10	-1.47322
61578020	chr11:61578020:A:G	5.44384e-20	-1.89168	-1.15669	6.59579e-06	-2.07334	-1.27424
61578206	chr11:61578206:G:C	2.71015e-19	-7.39777e-10	-1.44327	4.78631e-05	-7.39777e-10	-1.36567
61578484	chr11:61578484:A:G	3.04051e-19	-7.39777e-10	-1.32824	4.13634e-05	-7.39777e-10	-1.51162
61579152	chr11:61579152:C:A	1.41338e-19	-2.09429	-1.02216e-09	4.86999e-05	-1.34833	-1.02216e-09
61579299	chr11:61579299:C:T	3.01549e-19	-7.39777e-10	-1.33651	0.000240606	-7.39777e-10	0.24915
61579492	chr11:61579492:C:T	5.46575e-19	-7.39777e-10	-0.741769	7.27301e-05	-7.39777e-10	-0.947256
61579561	chr11:61579561:G:C	2.3898e-19	-1.56906	-1.02216e-09	2.63847e-05	-1.96123	-1.02216e-09
61580197	chr11:61580197:C:T	2.67703e-19	-7.39777e-10	-1.45556	4.70864e-05	-7.39777e-10	-1.38203
61580265	chr11:61580265:A:G	3.22059e-19	-7.39777e-10	-1.27071	9.73553e-05	-7.39777e-10	-0.655644
61582770	chr11:61582770:C:T	3.66485e-19	-7.39777e-10	-1.14148	9.97628e-05	-7.39777e-10	-0.631216
61583091	chr11:61583091:G:A	6.05238e-19	-7.39777e-10	-0.63982	0.000206548	-7.39777e-10	0.0965196
61583097	chr11:61583097:C:T	1.29466e-19	-2.18203	-1.02216e-09	2.0847e-05	-2.1968	-1.02216e-09
61583494	chr11:61583494:A:G	4.82683e-20	-1.60968	-1.55899	5.65374e-06	-1.96322	-1.53847
61583635	chr11:61583635:G:A	1.23253e-19	-0.66543	-1.56577	5.02521e-06	-2.06797	-1.55158
61584410	chr11:61584410:A:G	1.26815e-19	-2.20271	-1.02216e-09	2.04747e-05	-2.21482	-1.02216e-09
61584499	chr11:61584499:A:T	3.14083e-20	-2.2075	-1.39087	5.80659e-06	-2.18545	-1.28957
61584886	chr11:61584886:A:G	5.21462e-20	-1.61979	-1.4716	7.41099e-06	-1.98623	-1.24482
61584966	chr11:61584966:G:A	3.37232e-19	-7.39777e-10	-1.22467	0.00010514	-7.39777e-10	-0.578716
61585076	chr11:61585076:GA:G	3.27123e-19	-7.39777e-10	-1.2551	0.000747425	-7.39777e-10	1.38262
61585165	chr11:61585165:T:C	4.98145e-20	-1.57132	-1.56581	6.00597e-06	-1.93934	-1.50192
61585207	chr11:61585207:C:T	5.79807e-20	-2.20896	-0.776375	1.0636e-05	-2.2138	-0.655966
61585305	chr11:61585305:G:A	3.42883e-19	-7.39777e-10	-1.20805	4.4128e-05	-7.39777e-10	-1.44692
61585517	chr11:61585517:C:T	2.40406e-19	-7.39777e-10	-1.56311	3.92893e-05	-7.39777e-10	-1.56306
61585760	chr11:61585760:G:T	5.88166e-19	-7.39777e-10	-0.668432	8.18331e-05	-7.39777e-10	-0.829329
61585841	chr11:61585841:C:T	3.21697e-19	-7.39777e-10	-1.27183	4.74824e-05	-7.39777e-10	-1.37365
61585842	chr11:61585842:CTACCT:C	3.21697e-19	-7.39777e-10	-1.27183	4.74824e-05	-7.39777e-10	-1.37365
61586048	chr11:61586048:A:G	5.65853e-19	-7.39777e-10	-0.707107	0.000189009	-7.39777e-10	0.00778165
61586468	chr11:61586468:G:A	2.4922e-19	-7.39777e-10	-1.5271	3.9298e-05	-7.39777e-10	-1.56284
61586975	chr11:61586975:T:G	8.83147e-19	-7.39777e-10	-0.261949	0.000809534	-7.39777e-10	1.46245
61587386	chr11:61587386:A:T	3.03064e-19	-7.39777e-10	-1.3315	4.60302e-05	-7.39777e-10	-1.40471
61587555	chr11:61587555:G:GCCACCC	3.16655e-19	-7.39777e-10	-1.28763	5.5857e-05	-7.39777e-10	-1.21122
61587699	chr11:61587699:C:T	4.30306e-19	-7.39777e-10	-0.980944	5.90219e-05	-7.39777e-10	-1.1561
61587896	chr11:61587896:A:G	4.50692e-20	-1.7009	-1.53634	5.17286e-06	-2.03029	-1.5603
61587957	chr11:61587957:C:A	2.43261e-19	-7.39777e-10	-1.55131	3.97218e-05	-7.39777e-10	-1.55211
61588950	chr11:61588950:G:T	3.83881e-19	-7.39777e-10	-1.09511	6.31913e-05	-7.39777e-10	-1.08784
61589092	chr11:61589092:C:T	3.69469e-18	-7.39777e-10	1.16921	0.00105936	-7.39777e-10	1.73141
61589341	chr11:61589341:CT:C	4.42514e-20	-1.70536	-1.55019	5.2682e-06	-2.01514	-1.55718
61589344	chr11:61589344:G:C	2.53219e-19	-7.39777e-10	-1.51118	3.91823e-05	-7.39777e-10	-1.56579
61589390	chr11:61589390:A:T	5.35135e-19	-7.39777e-10	-0.762921	0.000147424	-7.39777e-10	-0.240696
61589611	chr11:61589611:G:T	3.65445e-18	-7.39777e-10	1.15826	0.00104506	-7.39777e-10	1.71782
61591162	chr11:61591162:G:C	2.41224e-19	-7.39777e-10	-1.55972	6.50169e-05	-7.39777e-10	-1.05936
61591384	chr11:61591384:C:T	1.8885e-18	-7.39777e-10	0.498095	0.000511179	-7.39777e-10	1.00271
61591405	chr11:61591405:ACCTCCTCCTTGGG:A	2.39836e-19	-7.39777e-10	-1.56549	3.92353e-05	-7.39777e-10	-1.56443
61591453	chr11:61591453:G:A	3.20447e-20	-2.20778	-1.37053	4.97022e-06	-2.18745	-1.4431
61591782	chr11:61591782:T:C	2.40371e-19	-7.39777e-10	-1.56326	3.92556e-05	-7.39777e-10	-1.56392
61593229	chr11:61593229:T:C	2.4719e-19	-7.39777e-10	-1.53528	4.06955e-05	-7.39777e-10	-1.52789
61593256	chr11:61593256:AG:A	2.4773e-19	-7.39777e-10	-1.5331	3.96512e-05	-7.39777e-10	-1.55389
61593258	chr11:61593258:CTAT:C	2.4773e-19	-7.39777e-10	-1.5331	3.96512e-05	-7.39777e-10	-1.55389
61594148	chr11:61594148:C:T	9.39886e-19	-7.39777e-10	-0.199682	0.000179776	-7.39777e-10	-0.0423023
61594227	chr11:61594227:A:G	2.44195e-19	-7.39777e-10	-1.54747	3.96608e-05	-7.39777e-10	-1.55365
61594792	chr11:61594792:A:G	3.02005e-19	-7.39777e-10	-1.335	4.34623e-05	-7.39777e-10	-1.46212
61594851	chr11:61594851:C:T	2.55909e-19	-1.50062	-1.02216e-09	3.54361e-05	-1.66628	-1.02216e-09
61594967	chr11:61594967:A:G	3.75557e-20	-1.97188	-1.44774	4.77559e-06	-2.11715	-1.55334
61595257	chr11:61595257:G:A	6.66606e-19	-7.39777e-10	-0.543242	0.000233722	-7.39777e-10	0.220121
61595731	chr11:61595731:G:A	2.44974e-19	-7.39777e-10	-1.54429	3.92005e-05	-7.39777e-10	-1.56532
61595855	chr11:61595855:G:A	2.45356e-19	-7.39777e-10	-1.54273	4.96479e-05	-7.39777e-10	-1.32906
61596122	chr11:61596122:C:T	6.16125e-19	-7.39777e-10	-0.621991	0.000206591	-7.39777e-10	0.0967292
61596542	chr11:61596542:A:C	2.44866e-19	-7.39777e-10	-1.54473	5.61726e-05	-7.39777e-10	-1.20558
61596558	chr11:61596558:G:A	2.70108e-19	-7.39777e-10	-1.44662	4.07183e-05	-7.39777e-10	-1.52733
61596649	chr11:61596649:G:A	1.31467e-19	-2.16669	-1.02216e-09	2.08054e-05	-2.1988	-1.02216e-09
61596752	chr11:61596752:A:G	2.40204e-19	-7.39777e-10	-1.56395	4.02846e-05	-7.39777e-10	-1.53804
61597107	chr11:61597107:T:A	2.40902e-19	-7.39777e-10	-1.56105	3.91824e-05	-7.39777e-10	-1.56578
61597408	chr11:61597408:A:G	2.39961e-19	-7.39777e-10	-1.56496	6.94739e-05	-7.39777e-10	-0.99306
61598753	chr11:61598753:AC:A	5.2204e-20	-1.60247	-1.48782	1.01548e-05	-1.40902	-1.50705
61598904	chr11:61598904:C:T	2.40786e-19	-7.39777e-10	-1.56153	4.11247e-05	-7.39777e-10	-1.5174
61598926	chr11:61598926:C:T	5.62537e-20	-1.99874	-1.01683	1.55537e-05	-1.74983	-0.739882
61598927	chr11:61598927:T:G	5.66346e-20	-1.99281	-1.01601	1.57193e-05	-1.74115	-0.737973
61599014	chr11:61599014:G:C	2.5139e-19	-7.39777e-10	-1.51843	4.18355e-05	-7.39777e-10	-1.50027
61599050	chr11:61599050:AGGTTTAGGGCTGGGGGCT:A	1.71416e-18	-7.39777e-10	0.401236	0.000417498	-7.39777e-10	0.800268
61599301	chr11:61599301:C:T	1.06777e-18	-7.39777e-10	-0.072115	0.000410516	-7.39777e-10	0.783402
61600437	chr11:61600437:CT:C	3.8869e-19	-7.39777e-10	-1.08266	5.8254e-05	-7.39777e-10	-1.1692
61600439	chr11:61600439:C:A	3.8869e-19	-7.39777e-10	-1.08266	5.8254e-05	-7.39777e-10	-1.1692
61600625	chr11:61600625:C:T	1.93236e-19	-1.78153	-1.02216e-09	6.55616e-05	-1.05102	-1.02216e-09
61601337	chr11:61601337:C:T	2.49695e-19	-7.39777e-10	-1.5252	4.1628e-05	-7.39777e-10	-1.50524
61602189	chr11:61602189:A:G	2.44733e-19	-7.39777e-10	-1.54527	9.7559e-05	-7.39777e-10	-0.653554
61602239	chr11:61602239:C:T	2.91154e-19	-7.39777e-10	-1.37159	4.52534e-05	-7.39777e-10	-1.42173
61603126	chr11:61603126:G:A	7.92489e-19	-7.39777e-10	-0.370263	0.000147771	-7.39777e-10	-0.238344
61603151	chr11:61603151:G:A	5.29417e-19	-7.39777e-10	-0.773664	9.3616e-05	-7.39777e-10	-0.69481
61603175	chr11:61603175:C:T	2.75466e-19	-1.42698	-1.02216e-09	3.82201e-05	-1.59065	-1.02216e-09
61603381	chr11:61603381:A:G	8.08998e-20	-1.7805	-0.871726	2.35129e-05	-1.46641	-0.610055
61603462	chr11:61603462:T:C	1.06509e-18	-7.39777e-10	-0.0746259	0.000180328	-7.39777e-10	-0.0392337
61603811	chr11:61603811:C:T	5.63942e-20	-1.44749	-1.56559	1.11223e-05	-1.262	-1.56305
61604101	chr11:61604101:A:C	2.59859e-19	-7.39777e-10	-1.4853	3.95971e-05	-7.39777e-10	-1.55526
61604382	chr11:61604382:C:T	2.4585e-19	-7.39777e-10	-1.54072	4.32833e-05	-7.39777e-10	-1.46624
61604597	chr11:61604597:C:G	3.40964e-17	3.39151	-1.02216e-09	0.000102867	-0.600578	-1.02216e-09
61605008	chr11:61605008:C:T	4.2785e-19	-0.986667	-1.02216e-09	2.08439e-05	-2.19695	-1.02216e-09
61605424	chr11:61605424:C:T	3.83608e-20	-2.20814	-1.19026	7.32388e-06	-2.15947	-1.0834
61606308	chr11:61606308:C:G	7.35492e-19	-7.39777e-10	-0.444901	0.000249743	-7.39777e-10	0.286421
61606379	chr11:61606379:T:C	3.62192e-19	-7.39777e-10	-1.15327	4.86396e-05	-7.39777e-10	-1.34957
61606921	chr11:61606921:G:A	1.33374e-19	-2.15229	-1.02216e-09	2.45782e-05	-2.03215	-1.02216e-09
61607206	chr11:61607206:G:A	2.40319e-19	-7.39777e-10	-1.56347	4.00421e-05	-7.39777e-10	-1.54408
61607214	chr11:61607214:T:A	2.40303e-19	-7.39777e-10	-1.56354	4.0052e-05	-7.39777e-10	-1.54383
61607838	chr11:61607838:G:A	2.51502e-19	-7.39777e-10	-1.51799	3.92062e-05	-7.39777e-10	-1.56518
61607967	chr11:61607967:T:C	4.39676e-19	-7.39777e-10	-0.959403	0.000128152	-7.39777e-10	-0.380796
61608013	chr11:61608013:C:A	2.79456e-19	-7.39777e-10	-1.4126	4.21265e-05	-7.39777e-10	-1.49333
61608802	chr11:61608802:C:T	2.25634e-19	-1.62653	-1.02216e-09	2.26601e-05	-2.11341	-1.02216e-09
61608841	chr11:61608841:G:A	1.26853e-19	-2.20241	-1.02216e-09	2.10673e-05	-2.18629	-1.02216e-09
61609128	chr11:61609128:G:A	4.6507e-19	-7.39777e-10	-0.903253	0.000141308	-7.39777e-10	-0.283067
61609208	chr11:61609208:C:T	4.43215e-18	1.53904	-0.187844	3.12151e-05	-1.73485	-0.0582643
61609498	chr11:61609498:A:G	2.43378e-18	2.17602	-1.42426	1.13298e-05	-1.54368	-1.2629
61609612	chr11:61609612:G:A	2.02615e-17	2.87104	-1.02216e-09	5.76257e-05	-1.18004	-1.02216e-09
61609629	chr11:61609629:T:C	4.10079e-19	-7.39777e-10	-1.02909	5.28912e-05	-7.39777e-10	-1.26578
61609683	chr11:61609683:C:T	1.52332e-18	-7.39777e-10	0.283205	0.000177844	-7.39777e-10	-0.053103
61610198	chr11:61610198:G:A	5.53188e-19	-7.39777e-10	-0.729743	0.000180427	-7.39777e-10	-0.0386857
61610311	chr11:61610311:C:G	3.96904e-19	-7.39777e-10	-1.06175	0.000109804	-7.39777e-10	-0.53531
61610395	chr11:61610395:C:T	2.39778e-19	-7.39777e-10	-1.56573	3.94528e-05	-7.39777e-10	-1.55891
61610825	chr11:61610825:G:A	3.64793e-19	-7.39777e-10	-1.14611	5.6305e-05	-7.39777e-10	-1.20323
61610951	chr11:61610951:A:G	1.25269e-19	-2.21497	-1.02216e-09	2.11036e-05	-2.18457	-1.02216e-09
61611275	chr11:61611275:A:G	2.43797e-19	-7.39777e-10	-1.5491	3.92605e-05	-7.39777e-10	-1.56379
61611328	chr11:61611328:G:A	3.08796e-19	-7.39777e-10	-1.31276	4.57043e-05	-7.39777e-10	-1.41182
61611894	chr11:61611894:A:G	2.69398e-19	-7.39777e-10	-1.44925	4.38402e-05	-7.39777e-10	-1.45346
61611929	chr11:61611929:G:C	4.99484e-19	-7.39777e-10	-0.831867	5.47395e-05	-7.39777e-10	-1.23143
61612174	chr11:61612174:C:T	3.52534e-19	0.379651	-1.55995	4.96243e-06	-2.10247	-1.52964
61612389	chr11:61612389:G:A	3.86311e-19	-7.39777e-10	-1.0888	5.78624e-05	-7.39777e-10	-1.17594
61612710	chr11:61612710:TC:T	5.18486e-20	-1.77601	-1.32111	7.22331e-06	-2.04009	-1.21661
61613145	chr11:61613145:C:G	4.3874e-19	-7.39777e-10	-0.961534	5.72603e-05	-7.39777e-10	-1.1864
61614729	chr11:61614729:G:A	1.39981e-19	-2.10393	-1.02216e-09	2.07867e-05	-2.1997	-1.02216e-09
61614907	chr11:61614907:G:A	3.85011e-20	-2.04194	-1.35282	7.46767e-06	-1.66214	-1.56129
61615170	chr11:61615170:T:C	6.17533e-20	-2.09014	-0.832154	9.13628e-06	-1.62904	-1.39272
61616114	chr11:61616114:A:G	5.23047e-19	-7.39777e-10	-0.785771	8.34153e-05	-7.39777e-10	-0.81018
61617091	chr11:61617091:T:C	6.51217e-20	-2.12312	-0.746068	9.41745e-06	-1.6255	-1.36595
61617953	chr11:61617953:C:T	1.51398e-19	-2.02553	-1.02216e-09	2.16141e-05	-2.16067	-1.02216e-09
61618246	chr11:61618246:A:G	3.99399e-19	-7.39777e-10	-1.05548	5.31372e-05	-7.39777e-10	-1.26113
61618307	chr11:61618307:C:G	3.45288e-19	-7.39777e-10	-1.20106	5.43455e-05	-7.39777e-10	-1.23865
61618325	chr11:61618325:A:T	1.25341e-19	-2.2144	-1.02216e-09	2.42249e-05	-2.04663	-1.02216e-09
61618398	chr11:61618398:A:G	5.41142e-19	-7.39777e-10	-0.751759	7.08127e-05	-7.39777e-10	-0.973974
61618580	chr11:61618580:A:G	2.1564e-19	-1.67183	-1.02216e-09	2.18e-05	-2.1521	-1.02216e-09
61619647	chr11:61619647:T:C	3.10576e-19	-7.39777e-10	-1.30701	4.36125e-05	-7.39777e-10	-1.45867
61619777	chr11:61619777:A:T	7.49585e-19	-7.39777e-10	-0.425922	0.000213759	-7.39777e-10	0.130837
61620188	chr11:61620188:G:T	1.54694e-19	-2.00399	-1.02216e-09	2.18309e-05	-2.15069	-1.02216e-09
61620385	chr11:61620385:G:A	4.03564e-19	-7.39777e-10	-1.04511	7.4244e-05	-7.39777e-10	-0.926654
61620544	chr11:61620544:A:G	2.02581e-19	-0.329266	-1.40504	1.41762e-05	-1.10965	-1.47279
61620618	chr11:61620618:C:T	3.59506e-19	-0.58921	-0.5715	1.55575e-05	-1.2623	-1.22717
61620885	chr11:61620885:G:A	3.11876e-19	-0.734905	-0.567932	1.38609e-05	-1.37957	-1.22537
61621149	chr11:61621149:C:A	2.55083e-19	-7.39777e-10	-1.50385	3.96045e-05	-7.39777e-10	-1.55507
61621196	chr11:61621196:G:A	2.82939e-19	-0.773143	-0.627066	1.30233e-05	-1.40784	-1.25942
61621393	chr11:61621393:G:A	2.99121e-19	-0.774026	-0.570567	1.34551e-05	-1.40781	-1.22684
61622528	chr11:61622528:T:C	1.95574e-19	-0.378523	-1.39098	1.36617e-05	-1.15655	-1.46287
61622732	chr11:61622732:C:T	5.40182e-19	-1.52141	0.767872	3.40815e-05	-1.80446	0.0991991
61623525	chr11:61623525:G:T	1.20655e-18	-7.39777e-10	0.0500754	0.000270451	-7.39777e-10	0.366078
61623604	chr11:61623604:G:C	9.78508e-20	-1.93688	-0.525117	2.73847e-05	-2.1194	0.195376
61623696	chr11:61623696:C:G	5.32278e-19	-7.39777e-10	-0.768274	4.66688e-05	-7.39777e-10	-1.39094
61623761	chr11:61623761:C:CA	1.25367e-19	-2.2142	-1.02216e-09	9.94376e-05	-0.634482	-1.02216e-09
61623984	chr11:61623984:G:A	7.44222e-19	-1.43878	1.00568	4.48046e-05	-1.7385	0.306802
61624123	chr11:61624123:T:C	5.78161e-19	-7.39777e-10	-0.685588	4.77893e-05	-7.39777e-10	-1.36721
61624170	chr11:61624170:C:T	3.64889e-19	-7.39777e-10	-1.14585	4.98361e-05	-7.39777e-10	-1.32527
61624210	chr11:61624210:A:T	7.16164e-19	-7.39777e-10	-0.471533	5.15586e-05	-7.39777e-10	-1.29129
61624351	chr11:61624351:A:G	7.39017e-19	-7.39777e-10	-0.44012	5.28053e-05	-7.39777e-10	-1.2674
61625069	chr11:61625069:A:G	1.22184e-18	-7.39777e-10	0.0626745	0.000139886	-7.39777e-10	-0.293181
61625152	chr11:61625152:G:A	2.71788e-19	-1.51536	0.0749349	2.32252e-05	-1.77677	-0.312003
61626128	chr11:61626128:C:T	4.30255e-19	-1.02567	0.0446074	3.54801e-05	-1.34223	-0.322805
61626331	chr11:61626331:T:C	1.64309e-19	-0.411228	-1.53246	1.19133e-05	-1.19966	-1.55669
61627040	chr11:61627040:C:G	2.42964e-19	-7.39777e-10	-1.55253	4.21048e-05	-7.39777e-10	-1.49385
61627764	chr11:61627764:G:A	4.19019e-20	-1.74606	-1.56405	5.80278e-06	-1.92034	-1.55533
61627777	chr11:61627777:T:C	1.5262e-19	-1.984	-0.0334887	2.18559e-05	-2.14281	-0.00673209
61627958	chr11:61627958:C:T	5.32312e-20	-2.20015	-0.870646	1.17348e-05	-1.81785	-0.953607
61628530	chr11:61628530:ACGACCCAGG:A	2.52745e-19	-7.39777e-10	-1.51306	3.9653e-05	-7.39777e-10	-1.55385
61628536	chr11:61628536:C:T	1.48768e-18	-7.39777e-10	0.259532	0.000155401	-7.39777e-10	-0.188001
61628621	chr11:61628621:G:A	2.42295e-19	-7.39777e-10	-1.55528	3.96307e-05	-7.39777e-10	-1.55441
61629111	chr11:61629111:A:G	2.92305e-19	-7.39777e-10	-1.36764	4.7422e-05	-7.39777e-10	-1.37492
61629296	chr11:61629296:A:G	8.76673e-20	-1.58515	-0.986745	1.10059e-05	-1.88842	-0.947159
61629682	chr11:61629682:G:A	4.05254e-19	-1.04929	0.00836531	5.01607e-05	-1.46187	0.143086
61629834	chr11:61629834:A:G	2.22654e-19	-1.48912	-0.150704	4.28607e-05	-1.87772	0.401661
61629851	chr11:61629851:G:A	3.30124e-20	-1.98274	-1.56581	7.05951e-06	-1.7141	-1.56553
61629960	chr11:61629960:C:A	6.19836e-20	-1.39336	-1.52521	7.513e-06	-1.65542	-1.56195
61630008	chr11:61630008:C:T	3.51214e-19	-7.39777e-10	-1.18405	5.24701e-05	-7.39777e-10	-1.27377
61630088	chr11:61630088:C:T	2.93557e-19	-7.39777e-10	-1.36337	6.05065e-05	-7.39777e-10	-1.13126
61630621	chr11:61630621:A:T	1.08838e-18	-7.39777e-10	-0.0529965	0.00016117	-7.39777e-10	-0.151549
61630795	chr11:61630795:A:G	2.31858e-19	-1.63858	0.0392636	4.76253e-05	-1.98978	0.619133
61631123	chr11:61631123:A:G	9.07057e-20	-1.33535	-1.20247	6.38664e-06	-2.11147	-1.26834
61631217	chr11:61631217:C:T	5.02414e-20	-1.56569	-1.56292	6.63955e-06	-1.80892	-1.53205
61631246	chr11:61631246:G:A	5.26962e-20	-1.52143	-1.55947	6.66377e-06	-1.77518	-1.56215
61631667	chr11:61631667:C:G	3.42153e-19	-0.677448	-0.532734	3.97506e-05	-1.1973	-0.354086
61632166	chr11:61632166:G:A	3.53462e-20	-1.93018	-1.55008	6.60809e-06	-1.79833	-1.54739
61632283	chr11:61632283:C:T	2.54314e-19	-7.39777e-10	-1.50687	3.92912e-05	-7.39777e-10	-1.56301
61632494	chr11:61632494:G:A	1.23779e-18	-7.39777e-10	0.075644	0.00027162	-7.39777e-10	0.370393
61632682	chr11:61632682:T:C	1.00242e-19	-1.64346	-0.79439	1.39904e-05	-1.94969	-0.645955
61632716	chr11:61632716:G:T	2.74144e-19	-7.39777e-10	-1.43179	4.37464e-05	-7.39777e-10	-1.4556
61632872	chr11:61632872:G:A	1.63474e-19	-1.94879	-1.02216e-09	2.38178e-05	-2.06358	-1.02216e-09
61633141	chr11:61633141:A:G	7.26557e-19	-7.39777e-10	-0.457124	7.56673e-05	-7.39777e-10	-0.907665
61633350	chr11:61633350:T:C	7.84202e-20	-1.48717	-1.19618	7.48529e-06	-2.03706	-1.18401
61633643	chr11:61633643:T:C	4.86071e-19	-1.23184	0.372755	6.07724e-05	-1.63298	0.506108
61633677	chr11:61633677:C:T	3.01916e-19	-7.39777e-10	-1.33529	6.32058e-05	-7.39777e-10	-1.08762
61634084	chr11:61634084:C:G	4.5208e-19	-7.39777e-10	-0.931582	6.85188e-05	-7.39777e-10	-1.0069
61634697	chr11:61634697:T:A	4.41274e-19	-1.24756	0.291785	5.50191e-05	-1.64677	0.420437
61634861	chr11:61634861:T:G	2.51217e-19	-7.39777e-10	-1.51912	4.12308e-05	-7.39777e-10	-1.51483
61636689	chr11:61636689:G:A	1.99723e-19	-1.81231	0.0637937	2.71802e-05	-2.12644	0.194916
61637116	chr11:61637116:A:G	2.40093e-19	-7.39777e-10	-1.56441	4.01586e-05	-7.39777e-10	-1.54117
61637152	chr11:61637152:C:T	2.8829e-19	-7.39777e-10	-1.38147	4.78316e-05	-7.39777e-10	-1.36633
61637294	chr11:61637294:C:T	1.91696e-19	-1.78953	-1.02216e-09	2.18614e-05	-2.14929	-1.02216e-09
61637632	chr11:61637632:T:G	5.27501e-20	-2.07868	-1.0012	1.33226e-05	-1.53778	-1.10677
61638044	chr11:61638044:A:G	1.31499e-19	-2.16644	-1.02216e-09	2.43153e-05	-2.04291	-1.02216e-09
61638336	chr11:61638336:G:A	2.97241e-19	-7.39777e-10	-1.3509	4.62601e-05	-7.39777e-10	-1.39973
61638966	chr11:61638966:C:T	1.26944e-18	-7.39777e-10	0.100886	0.000190765	-7.39777e-10	0.0170288
61639070	chr11:61639070:A:G	1.05629e-19	-0.96142	-1.42409	8.15478e-06	-1.7318	-1.4036
61639256	chr11:61639256:G:A	1.26903e-19	-2.20202	-1.02216e-09	2.24799e-05	-2.12139	-1.02216e-09
61639510	chr11:61639510:C:T	2.43047e-19	-7.39777e-10	-1.55219	4.10042e-05	-7.39777e-10	-1.52034
61640366	chr11:61640366:C:A	6.14344e-20	-1.79169	-1.13578	7.45207e-06	-1.87972	-1.3458
61640809	chr11:61640809:A:C	2.47753e-19	-7.39777e-10	-1.53301	4.2309e-05	-7.39777e-10	-1.48901
61640929	chr11:61640929:A:T	4.34515e-20	-1.80882	-1.46498	6.07675e-06	-1.8754	-1.55414
61640934	chr11:61640934:G:A	1.02195e-18	-7.39777e-10	-0.115977	0.000112292	-7.39777e-10	-0.512909
61640977	chr11:61640977:T:C	4.37068e-20	-1.80316	-1.46478	6.04622e-06	-1.88034	-1.55424
61641293	chr11:61641293:C:T	6.52201e-20	-1.55769	-1.30999	7.85611e-06	-1.86387	-1.30885
61641551	chr11:61641551:C:T	3.47466e-19	-7.39777e-10	-1.19477	4.8211e-05	-7.39777e-10	-1.35843
61641775	chr11:61641775:G:A	1.9896e-19	-1.48766	-0.264676	1.18447e-05	-2.1865	-0.575629
61642090	chr11:61642090:A:T	2.39843e-19	-7.39777e-10	-1.56546	4.11127e-05	-7.39777e-10	-1.51769
61642305	chr11:61642305:T:C	5.1551e-19	-7.39777e-10	-0.800285	6.37496e-05	-7.39777e-10	-1.07905
61642429	chr11:61642429:GT:G	2.14424e-19	-1.62438	-0.0531075	2.46383e-05	-2.15938	0.129666
61642475	chr11:61642475:G:A	2.54901e-19	-7.39777e-10	-1.50457	4.94023e-05	-7.39777e-10	-1.33401
61642486	chr11:61642486:T:C	1.61049e-19	-1.58017	-0.383562	1.09619e-05	-2.16377	-0.675814
61642707	chr11:61642707:C:G	6.05173e-20	-1.73783	-1.20468	6.72402e-06	-1.9281	-1.40023
61642873	chr11:61642873:C:T	2.88893e-20	-2.16448	-1.51749	8.36758e-06	-1.57472	-1.53493
61642879	chr11:61642879:G:A	2.89311e-19	-7.39777e-10	-1.37794	5.97482e-05	-7.39777e-10	-1.14387
61642886	chr11:61642886:G:A	1.27864e-19	-0.829145	-1.36533	8.17141e-06	-1.80064	-1.33273
61643108	chr11:61643108:AAGACGGGTGGATCACCTG:A	2.19736e-19	-1.629	-0.0240086	2.54964e-05	-2.15724	0.161768
61643358	chr11:61643358:G:A	4.52317e-20	-1.84385	-1.3898	6.57894e-06	-1.82902	-1.52112
61643494	chr11:61643494:A:G	1.50983e-19	-0.973154	-1.05512	1.2435e-05	-1.71884	-0.994654
61643675	chr11:61643675:TAA:T	3.22235e-19	-2.15794	0.887779	5.364e-05	-1.64456	0.392843
61644079	chr11:61644079:C:T	2.56066e-19	-7.39777e-10	-1.50001	4.23035e-05	-7.39777e-10	-1.48914
61644119	chr11:61644119:C:T	2.5598e-19	-7.39777e-10	-1.50034	4.22876e-05	-7.39777e-10	-1.48952
61644229	chr11:61644229:C:T	2.76863e-20	-2.16872	-1.55578	4.72307e-06	-2.16409	-1.51746
61644298	chr11:61644298:C:T	2.45401e-19	-7.39777e-10	-1.54255	5.15395e-05	-7.39777e-10	-1.29166
61645638	chr11:61645638:G:A	2.56641e-19	-7.39777e-10	-1.49776	4.00531e-05	-7.39777e-10	-1.54381
61645799	chr11:61645799:G:A	1.29054e-19	-2.18521	-1.02216e-09	2.09321e-05	-2.19273	-1.02216e-09
61646250	chr11:61646250:C:T	3.47819e-20	-1.93051	-1.56583	6.24406e-06	-1.8645	-1.53788
61646275	chr11:61646275:C:T	3.11869e-19	-7.39777e-10	-1.30286	3.96523e-05	-7.39777e-10	-1.55386
61646361	chr11:61646361:C:T	2.40307e-19	-7.39777e-10	-1.56352	4.60268e-05	-7.39777e-10	-1.40479
61646986	chr11:61646986:A:G	4.82652e-19	-7.39777e-10	-0.866146	6.71161e-05	-7.39777e-10	-1.02759
61647397	chr11:61647397:C:T	8.39949e-19	0.07539	-0.387491	1.43138e-05	-2.19996	-0.37283
61648062	chr11:61648062:A:C	3.17836e-19	-7.39777e-10	-1.2839	4.62991e-05	-7.39777e-10	-1.39889
61648096	chr11:61648096:C:T	2.68e-20	-2.19126	-1.56578	4.35982e-06	-2.20012	-1.56146
61648702	chr11:61648702:G:A	2.9114e-19	-7.39777e-10	-1.37164	5.40417e-05	-7.39777e-10	-1.24425
61649134	chr11:61649134:C:T	1.25275e-19	-2.21493	-1.02216e-09	7.86888e-05	-0.86851	-1.02216e-09
61649498	chr11:61649498:A:G	3.61138e-20	-1.91216	-1.54661	5.95357e-06	-1.88467	-1.56535
61649532	chr11:61649532:C:T	3.78201e-19	-7.39777e-10	-1.11002	5.62095e-05	-7.39777e-10	-1.20492
61650000	chr11:61650000:G:A	8.45519e-19	0.976695	-1.28219	7.18052e-06	-2.17147	-1.09117
61650574	chr11:61650574:G:C	7.81705e-19	0.213143	-0.597108	1.16532e-05	-2.19009	-0.588339
61652472	chr11:61652472:A:T	3.71349e-19	-7.39777e-10	-1.1283	5.53091e-05	-7.39777e-10	-1.22107
61652642	chr11:61652642:C:T	4.67071e-19	-7.39777e-10	-0.89896	6.46034e-05	-7.39777e-10	-1.06574
61653438	chr11:61653438:T:C	4.70247e-19	-7.39777e-10	-0.892184	6.96755e-05	-7.39777e-10	-0.990162
61654113	chr11:61654113:C:T	2.51236e-19	-7.39777e-10	-1.51905	3.95107e-05	-7.39777e-10	-1.55744
61654218	chr11:61654218:G:T	1.2526e-19	-2.21505	-1.02216e-09	2.29603e-05	-2.10024	-1.02216e-09
61654738	chr11:61654738:G:A	1.1921e-18	-7.39777e-10	0.0380291	0.000194743	-7.39777e-10	0.0376687
61655065	chr11:61655065:C:T	4.68346e-19	-7.39777e-10	-0.896234	6.92097e-05	-7.39777e-10	-0.996871
61655211	chr11:61655211:G:C	1.34554e-18	0.197917	-0.0388072	2.06956e-05	-2.1911	-0.0129883
61655701	chr11:61655701:G:A	4.62038e-19	-7.39777e-10	-0.909793	6.83919e-05	-7.39777e-10	-1.00876
61655894	chr11:61655894:T:C	3.09824e-19	-7.39777e-10	-1.30944	4.11451e-05	-7.39777e-10	-1.51691
61656291	chr11:61656291:A:G	1.0429e-18	0.113277	-0.20896	1.72194e-05	-2.19901	-0.188962
61656426	chr11:61656426:T:C	2.40821e-19	-7.39777e-10	-1.56139	3.91902e-05	-7.39777e-10	-1.56558
61657220	chr11:61657220:TATA:T	6.99202e-19	-7.39777e-10	-0.495501	8.49193e-05	-7.39777e-10	-0.79231
61657992	chr11:61657992:T:C	8.56178e-19	0.112838	-0.405801	1.40609e-05	-2.201	-0.389615
61658601	chr11:61658601:AG:A	2.42538e-19	-7.39777e-10	-1.55428	3.95466e-05	-7.39777e-10	-1.55653
61658868	chr11:61658868:AC:A	8.24071e-19	0.0865726	-0.417758	1.3637e-05	-2.20304	-0.418183
61659110	chr11:61659110:A:T	8.92688e-19	0.115587	-0.366791	1.43595e-05	-2.20144	-0.368164
61659460	chr11:61659460:G:A	8.01984e-19	0.0725262	-0.430879	1.35237e-05	-2.20402	-0.425549
61659762	chr11:61659762:G:A	4.86615e-19	-7.39777e-10	-0.857967	5.68978e-05	-7.39777e-10	-1.19276
61660181	chr11:61660181:G:A	6.00723e-19	-7.39777e-10	-0.647308	6.57819e-05	-7.39777e-10	-1.04767
61660492	chr11:61660492:G:A	2.39784e-19	-7.39777e-10	-1.5657	3.93888e-05	-7.39777e-10	-1.56053
61660905	chr11:61660905:T:C	3.52916e-19	-7.39777e-10	-1.17921	5.18486e-05	-7.39777e-10	-1.28568
61661279	chr11:61661279:GC:G	5.54431e-19	-0.0322947	-0.695204	1.01984e-05	-2.21027	-0.701519
61662999	chr11:61662999:G:A	4.3988e-20	-1.84739	-1.41414	8.30825e-06	-1.70549	-1.41127
61663469	chr11:61663469:A:G	2.99645e-19	-7.39777e-10	-1.34284	4.46369e-05	-7.39777e-10	-1.43545
61663515	chr11:61663515:G:A	3.98015e-20	-1.80178	-1.55975	5.39716e-06	-2.03124	-1.5169
61663516	chr11:61663516:C:A	1.60269e-18	1.73189	-1.39789	6.20779e-06	-2.2147	-1.19351
61663902	chr11:61663902:C:A	3.53738e-19	-7.39777e-10	-1.17689	7.90216e-05	-7.39777e-10	-0.864291
61664655	chr11:61664655:C:T	2.39767e-19	-7.39777e-10	-1.56577	4.0331e-05	-7.39777e-10	-1.53689
61665264	chr11:61665264:T:A	2.44832e-19	-7.39777e-10	-1.54487	3.9593e-05	-7.39777e-10	-1.55536
61665352	chr11:61665352:G:A	6.38859e-19	-0.0311183	-0.55464	1.1852e-05	-2.21008	-0.551438
61665813	chr11:61665813:C:T	1.74833e-18	1.83771	-1.41674	6.02943e-06	-2.21503	-1.22233
61666742	chr11:61666742:C:G	3.6202e-19	-7.39777e-10	-1.15374	8.13433e-05	-7.39777e-10	-0.835333
61666810	chr11:61666810:C:T	4.3675e-19	-7.39777e-10	-0.96608	5.15706e-05	-7.39777e-10	-1.29106
61666948	chr11:61666948:A:T	6.64087e-19	-0.136307	-0.410721	1.38356e-05	-2.21401	-0.392756
61667135	chr11:61667135:C:T	8.62314e-19	0.156849	-0.442671	1.35739e-05	-2.19763	-0.428233
61668270	chr11:61668270:A:G	3.39692e-20	-2.12597	-1.39401	1.00135e-05	-1.64639	-1.28368
61668826	chr11:61668826:A:G	2.50437e-19	-7.39777e-10	-1.52223	3.93188e-05	-7.39777e-10	-1.56231
61668851	chr11:61668851:T:C	2.54486e-19	-7.39777e-10	-1.50619	4.24984e-05	-7.39777e-10	-1.48455
61669054	chr11:61669054:G:T	2.60037e-19	-7.39777e-10	-1.48462	4.05555e-05	-7.39777e-10	-1.53134
61669330	chr11:61669330:C:T	3.89544e-19	-7.39777e-10	-1.08046	9.03964e-05	-7.39777e-10	-0.729807
61669616	chr11:61669616:A:G	4.39967e-20	-2.15257	-1.10876	2.1824e-05	-1.48636	-0.664637
61669668	chr11:61669668:C:T	2.42041e-19	-7.39777e-10	-1.55633	3.91874e-05	-7.39777e-10	-1.56566
61670092	chr11:61670092:G:C	1.23002e-19	-0.667428	-1.56582	4.4764e-06	-2.1993	-1.53589
61670676	chr11:61670676:C:G	2.62061e-19	-7.39777e-10	-1.47686	4.10356e-05	-7.39777e-10	-1.51957
61671636	chr11:61671636:T:A	4.20311e-20	-2.20505	-1.10198	9.86432e-06	-1.97014	-0.97495
61672210	chr11:61672210:G:A	3.64045e-19	0.289022	-1.43719	9.90352e-06	-1.57959	-1.36153
61673290	chr11:61673290:C:T	2.38141e-19	-1.57258	-1.02216e-09	2.84905e-05	-1.88444	-1.02216e-09
61673644	chr11:61673644:G:A	1.45025e-19	-2.06853	-1.02216e-09	2.11948e-05	-2.18025	-1.02216e-09
61673724	chr11:61673724:G:A	3.05403e-19	-7.39777e-10	-1.32381	5.38996e-05	-7.39777e-10	-1.24689
61674176	chr11:61674176:G:A	2.66517e-19	-7.39777e-10	-1.46	4.11451e-05	-7.39777e-10	-1.51691
61674348	chr11:61674348:GGATGGATGGATGGATA:G	2.43969e-19	-7.39777e-10	-1.5484	4.40734e-05	-7.39777e-10	-1.44815
61674779	chr11:61674779:C:T	3.0331e-19	-7.39777e-10	-1.33068	4.54079e-05	-7.39777e-10	-1.41832
61675020	chr11:61675020:G:A	4.68472e-20	-1.72126	-1.47729	5.07449e-06	-2.18842	-1.42137
61675302	chr11:61675302:C:T	3.03578e-19	-7.39777e-10	-1.3298	4.54387e-05	-7.39777e-10	-1.41765
61675341	chr11:61675341:C:T	1.15384e-19	-1.78275	-0.514428	1.21957e-05	-1.85832	-0.874607
61676450	chr11:61676450:G:A	6.69245e-20	-1.42695	-1.41492	5.50016e-06	-2.21418	-1.31506
61678566	chr11:61678566:G:A	2.7846e-19	-7.39777e-10	-1.41617	4.96997e-05	-7.39777e-10	-1.32801
61678880	chr11:61678880:A:G	5.75139e-20	-2.13184	-0.861569	1.79714e-05	-1.64357	-0.70166
61679029	chr11:61679029:C:A	2.51526e-19	-7.39777e-10	-1.51789	3.94305e-05	-7.39777e-10	-1.55947
61679045	chr11:61679045:C:T	1.32716e-19	-2.15723	-1.02216e-09	2.04778e-05	-2.21467	-1.02216e-09
61679511	chr11:61679511:C:A	2.79492e-20	-2.20931	-1.50574	4.43927e-06	-2.21317	-1.53035
61679851	chr11:61679851:C:T	7.25111e-20	-1.2798	-1.4819	4.78323e-06	-2.21434	-1.45455
61680536	chr11:61680536:C:T	3.02796e-19	-7.39777e-10	-1.33238	4.53619e-05	-7.39777e-10	-1.41934
61680912	chr11:61680912:G:A	5.08902e-20	-1.82727	-1.2885	9.28939e-06	-1.68777	-1.31737
61682039	chr11:61682039:G:GTATTGGAGAC	4.2547e-20	-2.12204	-1.1728	9.84571e-06	-1.9658	-0.981179
61682076	chr11:61682076:TG:T	7.69965e-20	-1.82439	-0.877287	7.9122e-06	-1.95265	-1.21295
61682357	chr11:61682357:T:C	3.03336e-19	-7.39777e-10	-1.3306	4.54253e-05	-7.39777e-10	-1.41794
61682723	chr11:61682723:G:A	2.40039e-19	-7.39777e-10	-1.56464	3.92778e-05	-7.39777e-10	-1.56335
61682956	chr11:61682956:C:T	1.40381e-19	-2.10108	-1.02216e-09	2.24357e-05	-2.12336	-1.02216e-09
61683645	chr11:61683645:G:A	2.43717e-19	-7.39777e-10	-1.54943	4.25571e-05	-7.39777e-10	-1.48316
61684023	chr11:61684023:C:T	2.39976e-19	-7.39777e-10	-1.5649	3.92455e-05	-7.39777e-10	-1.56417
61684076	chr11:61684076:C:G	4.93584e-20	-1.64182	-1.50451	5.02397e-06	-2.16946	-1.45033
61684343	chr11:61684343:T:C	2.64454e-19	-7.39777e-10	-1.46777	4.65691e-05	-7.39777e-10	-1.39307
61685544	chr11:61685544:CTG:C	2.45224e-19	-7.39777e-10	-1.54327	3.91865e-05	-7.39777e-10	-1.56568
61685949	chr11:61685949:A:G	3.44465e-20	-1.96892	-1.53712	7.15362e-06	-1.71518	-1.55121
61686513	chr11:61686513:A:G	1.35956e-19	-2.13311	-1.02216e-09	2.06035e-05	-2.20855	-1.02216e-09
61686718	chr11:61686718:A:G	4.32436e-20	-2.18516	-1.09344	9.6872e-06	-2.07263	-0.890579
61687658	chr11:61687658:CTT:C	4.8091e-20	-1.60734	-1.56501	4.47042e-06	-2.17701	-1.55952
61688205	chr11:61688205:C:T	2.40008e-19	-7.39777e-10	-1.56477	3.92854e-05	-7.39777e-10	-1.56316
61688267	chr11:61688267:G:A	5.13107e-19	-7.39777e-10	-0.804957	5.99601e-05	-7.39777e-10	-1.14033
61688688	chr11:61688688:C:T	4.16966e-20	-1.75127	-1.56375	5.71211e-06	-1.92562	-1.5658
61688911	chr11:61688911:G:A	8.95176e-19	-7.39777e-10	-0.248421	0.000145075	-7.39777e-10	-0.256758
61688948	chr11:61688948:T:C	2.94654e-19	-1.35964	-1.02216e-09	2.45909e-05	-2.03163	-1.02216e-09
61688954	chr11:61688954:G:A	4.8079e-20	-1.60677	-1.56583	4.45348e-06	-2.17682	-1.5635
61689096	chr11:61689096:C:T	2.58778e-19	-7.39777e-10	-1.48947	4.06865e-05	-7.39777e-10	-1.52812
61689490	chr11:61689490:G:C	2.39969e-19	-7.39777e-10	-1.56493	3.92966e-05	-7.39777e-10	-1.56287
61690138	chr11:61690138:A:G	2.40039e-19	-7.39777e-10	-1.56464	3.92778e-05	-7.39777e-10	-1.56335
61690385	chr11:61690385:C:T	5.43272e-20	-1.55125	-1.49916	4.89334e-06	-2.18937	-1.45677
61690421	chr11:61690421:A:G	3.34497e-19	-7.39777e-10	-1.23281	5.92037e-05	-7.39777e-10	-1.15303
61690943	chr11:61690943:G:A	5.7432e-19	-7.39777e-10	-0.692255	7.23337e-05	-7.39777e-10	-0.952722
61690999	chr11:61690999:C:T	2.39772e-19	-7.39777e-10	-1.56575	3.91952e-05	-7.39777e-10	-1.56546
61691123	chr11:61691123:G:A	5.09024e-20	-1.54971	-1.56582	4.39809e-06	-2.18932	-1.56352
61691201	chr11:61691201:C:G	2.46925e-19	-7.39777e-10	-1.53636	3.92273e-05	-7.39777e-10	-1.56464
61691540	chr11:61691540:C:T	8.53806e-20	-1.17821	-1.42012	6.03481e-06	-2.18951	-1.24696
61691990	chr11:61691990:G:A	2.3979e-19	-7.39777e-10	-1.56568	3.9192e-05	-7.39777e-10	-1.56554
61692192	chr11:61692192:C:T	2.40046e-19	-7.39777e-10	-1.56461	3.92899e-05	-7.39777e-10	-1.56304
61692490	chr11:61692490:C:T	2.49922e-19	-7.39777e-10	-1.52429	4.03599e-05	-7.39777e-10	-1.53617
61692839	chr11:61692839:G:A	1.41847e-19	-2.09069	-1.02216e-09	2.09214e-05	-2.19324	-1.02216e-09
61693201	chr11:61693201:G:A	6.43739e-19	-0.578148	-1.02216e-09	2.60791e-05	-1.97288	-1.02216e-09
61693496	chr11:61693496:C:T	2.44396e-18	0.755934	-1.02216e-09	7.80628e-05	-0.876498	-1.02216e-09
61693590	chr11:61693590:G:A	2.5643e-19	-7.39777e-10	-1.49859	5.77046e-05	-7.39777e-10	-1.17867
61693699	chr11:61693699:C:T	2.39777e-19	-7.39777e-10	-1.56573	3.94112e-05	-7.39777e-10	-1.55996
61693842	chr11:61693842:C:T	8.83718e-19	-7.39777e-10	-0.261303	0.000142315	-7.39777e-10	-0.27597
61694185	chr11:61694185:G:A	2.44335e-19	-7.39777e-10	-1.5469	3.92224e-05	-7.39777e-10	-1.56476
61694585	chr11:61694585:T:G	2.42729e-19	-7.39777e-10	-1.5535	4.15066e-05	-7.39777e-10	-1.50816
61694767	chr11:61694767:C:T	2.47335e-19	-7.39777e-10	-1.5347	4.47603e-05	-7.39777e-10	-1.43269
61695289	chr11:61695289:CTCTG:C	7.82186e-20	-1.693	-0.992933	6.7192e-06	-2.13426	-1.19478
61695916	chr11:61695916:A:G	6.17925e-20	-1.37843	-1.54323	5.70229e-06	-2.0368	-1.45634
61695937	chr11:61695937:C:T	1.72977e-18	0.410305	-1.02216e-09	0.000282131	0.408361	-1.02216e-09
61695985	chr11:61695985:C:G	2.39782e-19	-7.39777e-10	-1.56571	3.92531e-05	-7.39777e-10	-1.56398
61696297	chr11:61696297:C:T	7.52539e-20	-1.70438	-1.02019	6.60126e-06	-2.1306	-1.21615
61696393	chr11:61696393:C:T	3.79657e-19	-7.39777e-10	-1.10617	6.92805e-05	-7.39777e-10	-0.995848
61696652	chr11:61696652:G:A	4.32519e-17	3.62935	-1.02216e-09	0.000852348	1.51398	-1.02216e-09
61696964	chr11:61696964:G:A	1.38818e-19	-2.11227	-1.02216e-09	2.1646e-05	-2.15919	-1.02216e-09
61697053	chr11:61697053:C:T	5.59813e-20	-2.09878	-0.921643	7.80855e-06	-2.2127	-0.966096
61697078	chr11:61697078:C:T	7.86762e-20	-1.77393	-0.906172	7.45923e-06	-1.98836	-1.2362
61697138	chr11:61697138:G:A	4.83537e-19	-7.39777e-10	-0.864313	6.71255e-05	-7.39777e-10	-1.02745
61697430	chr11:61697430:G:A	6.37492e-19	-7.39777e-10	-0.587899	8.01517e-05	-7.39777e-10	-0.85009
61697560	chr11:61697560:C:T	2.53399e-18	0.792108	-1.02216e-09	7.98103e-05	-0.854359	-1.02216e-09
61698795	chr11:61698795:G:T	4.94717e-20	-1.62364	-1.5204	4.90379e-06	-2.17243	-1.47158
61699472	chr11:61699472:A:C	3.03111e-19	-7.39777e-10	-1.33134	4.5402e-05	-7.39777e-10	-1.41845
61699580	chr11:61699580:A:G	8.50869e-20	-2.11187	-0.489902	1.73988e-05	-1.80485	-0.572764
61699829	chr11:61699829:G:A	3.52983e-19	-1.17902	-1.02216e-09	2.60147e-05	-1.97535	-1.02216e-09
61700131	chr11:61700131:G:A	3.99105e-20	-2.17846	-1.18034	8.98007e-06	-2.06136	-0.977642
61700649	chr11:61700649:G:T	2.68453e-19	-7.39777e-10	-1.45277	4.30775e-05	-7.39777e-10	-1.47101
61701485	chr11:61701485:A:C	2.57528e-19	-7.39777e-10	-1.49431	4.00111e-05	-7.39777e-10	-1.54485
61701753	chr11:61701753:G:A	5.98407e-19	-7.39777e-10	-0.651171	7.12205e-05	-7.39777e-10	-0.96823
61701894	chr11:61701894:C:A	4.35269e-19	-7.39777e-10	-0.969478	6.12721e-05	-7.39777e-10	-1.11869
61702031	chr11:61702031:T:A	4.22935e-20	-1.77836	-1.52244	4.85051e-06	-2.1282	-1.52672
61702089	chr11:61702089:T:A	3.728e-19	-7.39777e-10	-1.1244	6.62242e-05	-7.39777e-10	-1.04097
61702639	chr11:61702639:T:C	2.62368e-19	-7.39777e-10	-1.47569	4.8257e-05	-7.39777e-10	-1.35747
61703076	chr11:61703076:T:C	9.23897e-19	-7.39777e-10	-0.216841	0.000104525	-7.39777e-10	-0.584582
61703184	chr11:61703184:C:T	5.73973e-19	-7.39777e-10	-0.692858	7.35477e-05	-7.39777e-10	-0.936078
61704165	chr11:61704165:G:C	3.74491e-19	-1.11987	-1.02216e-09	2.67437e-05	-1.94771	-1.02216e-09
61704206	chr11:61704206:C:T	8.41335e-18	3.05047	-1.05834	6.74648e-06	-2.06462	-1.26037
61704426	chr11:61704426:A:G	2.40046e-19	-7.39777e-10	-1.56461	3.92899e-05	-7.39777e-10	-1.56304
61704766	chr11:61704766:A:T	2.40028e-19	-7.39777e-10	-1.56469	3.92943e-05	-7.39777e-10	-1.56293
61704992	chr11:61704992:C:T	2.40046e-19	-7.39777e-10	-1.56461	3.92899e-05	-7.39777e-10	-1.56304
61705369	chr11:61705369:T:C	2.77917e-18	0.884466	-1.02216e-09	8.53454e-05	-0.787305	-1.02216e-09
61705715	chr11:61705715:C:T	9.21775e-19	-0.21914	-1.02216e-09	6.16437e-05	-1.11264	-1.02216e-09
61706396	chr11:61706396:C:T	2.53376e-19	-7.39777e-10	-1.51057	3.95288e-05	-7.39777e-10	-1.55698
61706724	chr11:61706724:C:T	2.404e-19	-7.39777e-10	-1.56314	3.91955e-05	-7.39777e-10	-1.56545
61707723	chr11:61707723:G:A	1.75566e-19	-1.87743	-1.02216e-09	2.28953e-05	-2.10308	-1.02216e-09
61707983	chr11:61707983:TTATTTATG:T	2.96293e-19	-7.39777e-10	-1.35409	4.28802e-05	-7.39777e-10	-1.4756
61708978	chr11:61708978:G:A	9.01965e-20	-1.75174	-0.791713	8.21632e-06	-1.99537	-1.13252
61710237	chr11:61710237:G:A	2.55857e-19	-7.39777e-10	-1.50082	4.19368e-05	-7.39777e-10	-1.49785
61711058	chr11:61711058:A:C	4.45725e-20	-1.90873	-1.33959	4.86413e-06	-2.10971	-1.54241
61711270	chr11:61711270:C:T	2.60829e-19	-7.39777e-10	-1.48158	4.00503e-05	-7.39777e-10	-1.54388
61711733	chr11:61711733:G:A	1.27016e-19	-2.20113	-1.02216e-09	2.07176e-05	-2.20303	-1.02216e-09
61711804	chr11:61711804:C:T	3.7898e-19	-7.39777e-10	-1.10796	6.90755e-05	-7.39777e-10	-0.998811
61711850	chr11:61711850:G:A	4.53527e-19	-2.17169	1.24331	0.000140824	-2.0534	1.7669
61711962	chr11:61711962:G:A	3.29575e-19	-7.39777e-10	-1.24764	4.86776e-05	-7.39777e-10	-1.34879
61712706	chr11:61712706:G:A	5.24071e-19	-7.39777e-10	-0.783813	6.36004e-05	-7.39777e-10	-1.08139
61712719	chr11:61712719:T:C	6.80514e-20	-1.79163	-1.03355	6.56854e-06	-2.08796	-1.26376
61713376	chr11:61713376:A:G	6.03888e-20	-1.74395	-1.20069	5.66722e-06	-2.00962	-1.48969
61713500	chr11:61713500:G:A	2.53471e-19	-7.39777e-10	-1.51019	4.68816e-05	-7.39777e-10	-1.38639
61713762	chr11:61713762:G:A	9.00021e-20	-1.63174	-0.913869	7.12088e-06	-2.02853	-1.24245
61714011	chr11:61714011:T:C	2.64461e-19	-7.39777e-10	-1.46775	4.03437e-05	-7.39777e-10	-1.53658
61714055	chr11:61714055:A:G	2.97547e-19	-7.39777e-10	-1.34987	4.47659e-05	-7.39777e-10	-1.43256
61714395	chr11:61714395:C:T	1.98701e-19	-1.47293	-0.280708	1.00104e-05	-2.2131	-0.717279
61714456	chr11:61714456:G:A	5.93137e-20	-1.59186	-1.37074	6.96014e-06	-1.90132	-1.39249
61714460	chr11:61714460:G:A	8.24018e-20	-1.06982	-1.56401	4.67668e-06	-2.14143	-1.55
61714923	chr11:61714923:T:G	4.32697e-20	-1.76984	-1.50815	4.901e-06	-2.13151	-1.51306
61715276	chr11:61715276:T:TA	1.27636e-19	-2.19626	-1.02216e-09	2.065e-05	-2.2063	-1.02216e-09
61715852	chr11:61715852:G:C	8.30148e-20	-1.25694	-1.36948	4.9502e-06	-2.17785	-1.45673
61715857	chr11:61715857:T:C	3.19335e-19	-7.39777e-10	-1.2792	4.50783e-05	-7.39777e-10	-1.42561
61716543	chr11:61716543:G:GA	2.39881e-19	-7.39777e-10	-1.5653	4.01565e-05	-7.39777e-10	-1.54123
61717104	chr11:61717104:A:G	1.36214e-19	-0.648598	-1.48261	5.43958e-06	-2.16312	-1.37719
61717509	chr11:61717509:C:A	9.92437e-20	-2.02909	-0.418774	1.54866e-05	-1.59212	-0.901914
61717637	chr11:61717637:G:A	3.57329e-19	-7.39777e-10	-1.16679	4.90905e-05	-7.39777e-10	-1.34035
61717684	chr11:61717684:C:T	2.32447e-19	-1.53264	-0.0641418	2.9567e-05	-2.19924	0.351883
61717963	chr11:61717963:G:A	2.53919e-19	-7.39777e-10	-1.50843	4.13953e-05	-7.39777e-10	-1.51084
61718297	chr11:61718297:G:A	1.04932e-19	-1.98799	-0.404135	1.44221e-05	-1.66145	-0.903801
61719496	chr11:61719496:T:G	2.79894e-19	-7.39777e-10	-1.41103	5.03988e-05	-7.39777e-10	-1.31404
61719708	chr11:61719708:T:G	1.78535e-19	-1.86066	-1.02216e-09	2.39278e-05	-2.05897	-1.02216e-09
61720218	chr11:61720218:G:A	9.35168e-20	-1.90793	-0.599374	1.20768e-05	-1.68838	-1.05434
61720472	chr11:61720472:G:A	9.38096e-20	-1.89392	-0.610255	1.17668e-05	-1.70716	-1.06158
61721369	chr11:61721369:G:A	1.2903e-19	-1.77918	-0.406217	1.18389e-05	-1.82328	-0.939341
61721759	chr11:61721759:T:G	2.43482e-19	-7.39777e-10	-1.5504	3.9204e-05	-7.39777e-10	-1.56523
61722233	chr11:61722233:A:T	1.4465e-19	-0.749288	-1.32184	4.97043e-06	-2.11945	-1.51105
61722402	chr11:61722402:A:G	5.31541e-19	-7.39777e-10	-0.769661	6.80578e-05	-7.39777e-10	-1.01365
61722416	chr11:61722416:T:C	9.02752e-18	-7.39777e-10	2.06259	0.00216444	-7.39777e-10	2.4459
61722461	chr11:61722461:G:A	9.48519e-20	-1.89866	-0.594462	1.19608e-05	-1.70228	-1.05009
61722773	chr11:61722773:G:A	1.17906e-18	-0.393442	0.420471	6.59532e-05	-2.21451	1.16944
61723147	chr11:61723147:G:T	1.29007e-19	-2.18557	-1.02216e-09	2.05175e-05	-2.21273	-1.02216e-09
61723408	chr11:61723408:C:A	3.66367e-20	-1.95628	-1.48811	5.63966e-06	-1.96006	-1.54413
61723495	chr11:61723495:C:T	6.02344e-18	-7.39777e-10	1.65797	0.00139789	-7.39777e-10	2.0087
61723625	chr11:61723625:A:G	2.41632e-19	-7.39777e-10	-1.55803	4.12031e-05	-7.39777e-10	-1.5155
61723959	chr11:61723959:A:T	5.06255e-19	-1.89865	1.08025	5.03393e-05	-1.73605	0.420829
61724567	chr11:61724567:C:A	4.68818e-19	-0.74254	-0.152687	3.34491e-05	-2.20365	0.479666
61724684	chr11:61724684:G:A	3.65214e-19	-7.39777e-10	-1.14496	5.01211e-05	-7.39777e-10	-1.31957
61724899	chr11:61724899:T:C	2.84613e-19	-7.39777e-10	-1.39431	4.63399e-05	-7.39777e-10	-1.39801
61726349	chr11:61726349:TA:T	2.49845e-19	-7.39777e-10	-1.5246	3.94393e-05	-7.39777e-10	-1.55925
61726855	chr11:61726855:G:A	3.44728e-20	-1.95794	-1.54733	5.48306e-06	-1.98449	-1.54786
61727443	chr11:61727443:C:T	2.78707e-19	-7.39777e-10	-1.41528	4.26381e-05	-7.39777e-10	-1.48126
61728592	chr11:61728592:G:A	6.30917e-18	-7.39777e-10	1.70432	0.00146363	-7.39777e-10	2.05467
61728671	chr11:61728671:A:G	2.44678e-19	-7.39777e-10	-1.5455	4.07848e-05	-7.39777e-10	-1.5257
61729185	chr11:61729185:C:T	1.03567e-19	-1.65574	-0.749489	8.08895e-06	-1.94424	-1.19927
61729210	chr11:61729210:A:G	8.86767e-20	-1.65875	-0.901695	7.33664e-06	-1.94265	-1.29848
61729279	chr11:61729279:T:C	1.0115e-19	-2.04088	-0.387954	1.95067e-05	-2.2025	-0.0607556
61729766	chr11:61729766:G:A	6.11576e-19	-7.39777e-10	-0.629401	7.49578e-05	-7.39777e-10	-0.917086
61731683	chr11:61731683:C:T	2.46348e-19	-7.39777e-10	-1.5387	4.02054e-05	-7.39777e-10	-1.54001
61732188	chr11:61732188:G:A	6.80692e-19	-7.39777e-10	-0.522331	7.84434e-05	-7.39777e-10	-0.871634
61732277	chr11:61732277:G:A	1.23284e-18	-7.39777e-10	0.0716335	0.000146309	-7.39777e-10	-0.24829
61732693	chr11:61732693:C:G	2.87551e-19	-7.39777e-10	-1.38404	4.3674e-05	-7.39777e-10	-1.45726
61733015	chr11:61733015:C:T	4.46045e-20	-2.13673	-1.11088	5.90899e-06	-2.18364	-1.2739
61733193	chr11:61733193:C:T	2.47779e-19	-7.39777e-10	-1.5329	4.12714e-05	-7.39777e-10	-1.51384
61733804	chr11:61733804:G:A	1.50149e-18	-0.174617	0.44339	5.71861e-05	-2.18937	1.00167
61733924	chr11:61733924:ACAGAGGCC:A	1.50145e-19	-1.5318	-0.502041	1.03657e-05	-1.93337	-0.962139
61734120	chr11:61734120:A:G	2.28925e-19	-2.1687	0.556655	2.54613e-05	-2.13823	0.141384
61734192	chr11:61734192:T:A	6.64571e-19	-7.39777e-10	-0.5463	8.13721e-05	-7.39777e-10	-0.834979
61734258	chr11:61734258:TG:T	7.5592e-18	-0.0574215	1.9425	0.000216403	-2.15959	2.30271
61734447	chr11:61734447:C:G	6.85709e-18	-0.380483	2.16808	0.000262234	-2.20004	2.53527
61734879	chr11:61734879:C:T	2.57544e-19	-7.39777e-10	-1.49425	4.38811e-05	-7.39777e-10	-1.45253
61735909	chr11:61735909:G:A	6.14824e-20	-1.93831	-0.988379	1.11762e-05	-1.51877	-1.30146
61736021	chr11:61736021:A:G	3.09805e-19	-7.39777e-10	-1.3095	5.28419e-05	-7.39777e-10	-1.26671
61736040	chr11:61736040:C:T	5.2112e-19	-7.39777e-10	-0.789461	6.75315e-05	-7.39777e-10	-1.02142
61736710	chr11:61736710:G:A	3.13843e-19	-0.633674	-0.662875	1.20538e-05	-1.9829	-0.761735
61737696	chr11:61737696:G:A	7.368e-20	-2.0424	-0.703314	9.78915e-06	-1.95915	-0.993588
61738111	chr11:61738111:G:A	4.5493e-20	-1.67325	-1.55463	4.67779e-06	-2.12577	-1.56542
61738122	chr11:61738122:G:A	1.31103e-19	-2.16946	-1.02216e-09	6.52144e-05	-1.05633	-1.02216e-09
61738224	chr11:61738224:G:T	7.99672e-20	-2.04526	-0.618562	1.07287e-05	-1.92726	-0.933824
61738432	chr11:61738432:G:A	4.79672e-18	-7.39777e-10	1.43025	0.000677295	-7.39777e-10	1.2841
61738778	chr11:61738778:C:T	2.57198e-18	-0.975545	1.78253	0.000232823	-2.20816	2.42442
61738982	chr11:61738982:T:C	4.53341e-20	-1.67591	-1.55547	4.63124e-06	-2.13536	-1.56582
61739112	chr11:61739112:C:T	1.69135e-18	-0.750808	1.13865	0.000115563	-2.18354	1.69935
61740134	chr11:61740134:G:A	4.19969e-20	-1.75733	-1.55051	4.78686e-06	-2.10268	-1.56546
61740602	chr11:61740602:C:T	5.34042e-18	-1.27979	2.8174	0.00046524	-2.21429	3.12283
61740793	chr11:61740793:A:G	2.43616e-19	-7.39777e-10	-1.54985	3.9748e-05	-7.39777e-10	-1.55145
61740907	chr11:61740907:A:G	2.45301e-19	-0.959823	-0.583131	1.52705e-05	-1.81853	-0.689565
61740937	chr11:61740937:A:G	3.76973e-20	-1.96168	-1.45417	8.38464e-06	-1.59692	-1.51069
61740980	chr11:61740980:G:A	9.98797e-19	-7.39777e-10	-0.13889	0.000121593	-7.39777e-10	-0.433334
61741036	chr11:61741036:G:A	3.24615e-19	-7.39777e-10	-1.2628	4.87639e-05	-7.39777e-10	-1.34702
61741456	chr11:61741456:C:T	3.33241e-19	-7.39777e-10	-1.23658	5.99529e-05	-7.39777e-10	-1.14045
61741641	chr11:61741641:C:T	6.86335e-19	-0.752558	0.238483	3.88997e-05	-2.16808	0.595059
61741757	chr11:61741757:G:A	3.50238e-18	-1.00391	2.11966	0.000168982	-2.20489	2.10068
61741767	chr11:61741767:G:A	2.1246e-19	-1.03439	-0.652293	1.23081e-05	-2.20295	-0.520803
61741940	chr11:61741940:C:T	2.40095e-19	-7.39777e-10	-1.56441	3.92866e-05	-7.39777e-10	-1.56313
61742925	chr11:61742925:A:G	3.6139e-19	-7.39777e-10	-1.15548	5.96352e-05	-7.39777e-10	-1.14576
61743342	chr11:61743342:G:A	6.21306e-19	-7.39777e-10	-0.613617	8.80429e-05	-7.39777e-10	-0.756187
61743346	chr11:61743346:G:C	5.66237e-19	-7.39777e-10	-0.706428	9.44725e-05	-7.39777e-10	-0.685703
61743462	chr11:61743462:C:T	2.43642e-19	-7.39777e-10	-1.54974	3.91949e-05	-7.39777e-10	-1.56547
61743564	chr11:61743564:G:T	5.34555e-19	-7.39777e-10	-0.764007	6.79221e-05	-7.39777e-10	-1.01565
61743661	chr11:61743661:G:A	8.30604e-19	-0.439829	0.116541	3.85867e-05	-2.16358	0.58248
61743799	chr11:61743799:G:A	4.62254e-18	1.39326	-1.02216e-09	0.000110487	-0.529111	-1.02216e-09
61744026	chr11:61744026:C:T	8.04179e-20	-1.30067	-1.35754	9.81513e-06	-2.01638	-0.933707
61745088	chr11:61745088:G:A	6.10282e-19	0.27473	-0.906251	1.80816e-05	-1.9234	-0.415713
61745928	chr11:61745928:G:A	7.05732e-19	-0.774554	0.288349	1.43837e-05	-2.20564	-0.362278
61746095	chr11:61746095:C:T	2.5183e-19	-7.39777e-10	-1.51669	4.20574e-05	-7.39777e-10	-1.49498
61746253	chr11:61746253:A:G	1.1985e-19	-1.29386	-0.965339	1.30067e-05	-1.61476	-1.05379
61746480	chr11:61746480:G:A	4.26238e-19	-0.03595	-0.954493	1.27693e-05	-2.0436	-0.643367
61746613	chr11:61746613:C:T	2.78348e-20	-2.21024	-1.50891	4.2819e-06	-2.21463	-1.56498
61747198	chr11:61747198:G:C	1.01444e-19	-1.24438	-1.18155	9.64304e-06	-1.48801	-1.47976
61747227	chr11:61747227:TTGTC:T	2.73105e-19	-7.39777e-10	-1.43558	4.44092e-05	-7.39777e-10	-1.44056
61747285	chr11:61747285:G:T	6.97839e-19	-0.497453	-1.02216e-09	3.357e-05	-1.72038	-1.02216e-09
61747286	chr11:61747286:G:T	6.57003e-19	-0.557752	-1.02216e-09	3.2594e-05	-1.74988	-1.02216e-09
61747349	chr11:61747349:A:G	5.73476e-20	-1.44858	-1.54773	5.90728e-06	-2.16688	-1.29094
61747363	chr11:61747363:G:A	2.5183e-19	-7.39777e-10	-1.51669	4.20574e-05	-7.39777e-10	-1.49498
61747379	chr11:61747379:C:T	3.94141e-19	-0.175414	-0.893319	1.33739e-05	-2.06136	-0.579351
61748295	chr11:61748295:T:C	5.19824e-20	-2.14078	-0.953752	1.46845e-05	-1.75288	-0.794334
61748397	chr11:61748397:TA:T	3.22297e-19	-0.455488	-0.814478	1.37885e-05	-2.12538	-0.484791
61748491	chr11:61748491:G:C	2.43227e-19	-7.39777e-10	-1.55145	4.03849e-05	-7.39777e-10	-1.53556
61749004	chr11:61749004:G:A	6.35411e-20	-1.33876	-1.55499	5.90809e-06	-2.18501	-1.27268
61750765	chr11:61750765:G:A	6.86369e-17	4.25721	-0.166064	1.59489e-05	-1.95986	-0.504766
61751514	chr11:61751514:T:C	2.22018e-18	0.0715799	0.58832	5.91601e-05	-2.17425	1.02048
61751727	chr11:61751727:G:A	5.35376e-19	-7.39777e-10	-0.762473	7.41372e-05	-7.39777e-10	-0.928094
61752070	chr11:61752070:T:C	9.35714e-20	-1.08542	-1.42129	6.90287e-06	-1.84398	-1.45809
61753141	chr11:61753141:TG:T	9.72404e-19	-7.39777e-10	-0.16567	0.000116758	-7.39777e-10	-0.473905
61753597	chr11:61753597:C:A	1.34822e-18	-7.39777e-10	0.161098	0.00015882	-7.39777e-10	-0.16624
61753846	chr11:61753846:G:A	2.6338e-19	0.0902939	-1.56214	1.30293e-05	-1.36733	-1.29948
61753974	chr11:61753974:C:A	9.1622e-19	0.5881	-0.813285	3.437e-05	-1.68386	-0.0129647
61754030	chr11:61754030:G:A	2.52824e-19	-7.39777e-10	-1.51275	4.24083e-05	-7.39777e-10	-1.48667
61754149	chr11:61754149:G:A	4.00623e-19	0.477793	-1.53021	1.27649e-05	-1.56249	-1.12482
61754435	chr11:61754435:C:T	5.56243e-19	-7.39777e-10	-0.724235	6.89033e-05	-7.39777e-10	-1.00131
61754911	chr11:61754911:G:A	7.91706e-19	-0.371251	-1.02216e-09	4.89211e-05	-1.3438	-1.02216e-09
61755828	chr11:61755828:GA:G	2.37751e-19	-0.0176628	-1.55656	1.63657e-05	-1.18738	-1.25145
61755975	chr11:61755975:G:A	2.67962e-19	-7.39777e-10	-1.4546	4.21007e-05	-7.39777e-10	-1.49395
61756545	chr11:61756545:G:C	6.70983e-19	-7.39777e-10	-0.536697	8.46972e-05	-7.39777e-10	-0.794929
61756647	chr11:61756647:G:A	2.18183e-19	-0.215296	-1.44481	2.40818e-05	-1.0353	-1.01726
61757035	chr11:61757035:T:C	1.00498e-19	-0.886857	-1.54845	5.42804e-06	-2.17498	-1.36745
61757502	chr11:61757502:G:A	1.56848e-19	-0.620766	-1.3694	1.82471e-05	-1.30752	-1.02249
61757548	chr11:61757548:G:A	4.22582e-17	4.03063	-0.424516	1.20241e-05	-2.01774	-0.729351
61758255	chr11:61758255:A:G	3.22296e-19	-7.39777e-10	-1.26997	4.8863e-05	-7.39777e-10	-1.34499
61758258	chr11:61758258:G:A	1.31653e-19	-0.612289	-1.55298	1.08282e-05	-1.32823	-1.52363
61758345	chr11:61758345:C:T	4.01131e-20	-1.80275	-1.55099	4.46131e-06	-2.19566	-1.54291
61758572	chr11:61758572:G:C	2.42075e-19	-7.39777e-10	-1.5562	3.92354e-05	-7.39777e-10	-1.56443
61758599	chr11:61758599:T:C	3.00526e-20	-2.07667	-1.56582	5.38836e-05	0.294887	-1.54207
61759084	chr11:61759084:G:A	2.9467e-20	-2.09648	-1.56569	5.42809e-05	0.314619	-1.55446
61759208	chr11:61759208:A:T	1.14036e-18	-7.39777e-10	-0.00634191	0.000134751	-7.39777e-10	-0.33058
61759651	chr11:61759651:C:T	8.68701e-19	0.818114	-1.09656	1.63523e-05	-2.04899	-0.390659
61759794	chr11:61759794:G:A	3.30643e-20	-1.9812	-1.56579	7.46058e-05	0.629478	-1.55127
61760161	chr11:61760161:G:A	2.46328e-19	-7.39777e-10	-1.53878	3.92384e-05	-7.39777e-10	-1.56436
61760455	chr11:61760455:C:T	5.89415e-20	-2.16014	-0.808757	2.71486e-05	-0.869745	-1.06294
61760629	chr11:61760629:T:C	2.94414e-20	-2.09758	-1.56546	4.74642e-05	0.183633	-1.55767
61760834	chr11:61760834:C:A	3.80977e-20	-2.01927	-1.38602	2.1168e-05	-0.766783	-1.41474
61761342	chr11:61761342:C:T	1.2035e-19	-2.21274	-0.042291	8.14268e-05	-0.287378	-0.546928
61761479	chr11:61761479:G:A	5.89017e-19	-7.39777e-10	-0.666985	8.89872e-05	-7.39777e-10	-0.745519
61761795	chr11:61761795:T:G	7.72514e-20	-2.14475	-0.553623	3.122e-05	-0.812574	-0.980379
61762604	chr11:61762604:G:A	1.94148e-18	-7.39777e-10	0.525765	0.000218475	-7.39777e-10	0.152661
61762859	chr11:61762859:G:A	8.91648e-20	-1.06647	-1.48848	7.37533e-06	-1.77906	-1.45681
61762983	chr11:61762983:G:A	2.55074e-19	-7.39777e-10	-1.50389	3.99727e-05	-7.39777e-10	-1.54581
61763028	chr11:61763028:A:G	1.48932e-18	0.260636	-1.02216e-09	6.56219e-05	-1.0501	-1.02216e-09
61763041	chr11:61763041:G:A	3.26234e-19	-7.39777e-10	-1.25783	5.6392e-05	-7.39777e-10	-1.20168
61763229	chr11:61763229:G:A	2.53537e-19	-7.39777e-10	-1.50993	4.30609e-05	-7.39777e-10	-1.4714
61763244	chr11:61763244:A:G	4.71005e-19	-7.39777e-10	-0.890573	9.22996e-05	-7.39777e-10	-0.708972
61763871	chr11:61763871:A:C	3.09753e-19	-7.39777e-10	-1.30967	5.10435e-05	-7.39777e-10	-1.30133
61764056	chr11:61764056:C:T	4.54359e-19	-7.39777e-10	-0.926555	6.41015e-05	-7.39777e-10	-1.07354
61764319	chr11:61764319:C:T	6.61591e-19	-7.39777e-10	-0.550794	8.89801e-05	-7.39777e-10	-0.745599
61764338	chr11:61764338:A:G	1.01909e-18	-0.118775	-1.02216e-09	2.44195e-05	-2.03863	-1.02216e-09
61764519	chr11:61764519:A:G	2.05649e-15	4.44823	3.04284	6.57425e-05	-2.19936	1.15109
61764577	chr11:61764577:C:T	7.19865e-19	-7.39777e-10	-0.466378	0.000132566	-7.39777e-10	-0.346927
61764728	chr11:61764728:C:T	2.93974e-20	-2.20116	-1.46337	4.30544e-06	-2.21369	-1.56044
61765412	chr11:61765412:T:TGTG	3.38294e-19	-7.39777e-10	-1.22153	4.90979e-05	-7.39777e-10	-1.3402
61766325	chr11:61766325:A:T	2.13733e-19	-0.115762	-1.56495	6.92197e-06	-1.73359	-1.56572
61766428	chr11:61766428:A:G	3.14192e-19	-7.39777e-10	-1.29544	5.41921e-05	-7.39777e-10	-1.24148
61766436	chr11:61766436:T:C	2.36556e-19	-0.112937	-1.46632	8.11921e-06	-1.75059	-1.38919
61766496	chr11:61766496:A:T	3.05461e-19	-7.39777e-10	-1.32362	5.25216e-05	-7.39777e-10	-1.27279
61766538	chr11:61766538:C:T	3.49432e-20	-2.05268	-1.43904	4.38869e-06	-2.20056	-1.55442
61766837	chr11:61766837:C:T	3.92096e-19	-7.39777e-10	-1.07393	7.00723e-05	-7.39777e-10	-0.984485
61766856	chr11:61766856:G:A	4.78027e-19	-7.39777e-10	-0.875775	7.07303e-05	-7.39777e-10	-0.975137
61767400	chr11:61767400:A:C	1.4792e-18	1.21557	-0.961756	7.85451e-06	-2.14015	-1.03277
61767566	chr11:61767566:C:G	3.01123e-19	-7.39777e-10	-1.33792	5.17529e-05	-7.39777e-10	-1.28753
61767674	chr11:61767674:A:C	2.581e-19	-0.024797	-1.4673	7.69566e-06	-1.80122	-1.39214
61768160	chr11:61768160:C:T	3.2489e-19	-7.39777e-10	-1.26195	5.25485e-05	-7.39777e-10	-1.27227
61768917	chr11:61768917:G:A	2.77058e-19	-7.39777e-10	-1.42121	5.09702e-05	-7.39777e-10	-1.30277
61768958	chr11:61768958:C:T	9.13539e-19	1.05175	-1.27986	6.11616e-06	-2.05166	-1.37142
61769111	chr11:61769111:G:A	1.65065e-18	1.25099	-0.887509	9.39787e-06	-2.07873	-0.9148
61769579	chr11:61769579:C:T	3.06013e-19	-7.39777e-10	-1.32181	4.90929e-05	-7.39777e-10	-1.3403
61769788	chr11:61769788:G:A	2.5454e-19	-7.39777e-10	-1.50598	3.92752e-05	-7.39777e-10	-1.56342
61769938	chr11:61769938:G:A	2.41564e-19	-7.39777e-10	-1.55831	4.009e-05	-7.39777e-10	-1.54288
61770057	chr11:61770057:T:G	6.27196e-15	5.12735	3.47881	7.12948e-05	-2.10908	1.14189
61770176	chr11:61770176:TG:T	2.45942e-18	2.20119	-1.43895	6.33583e-06	-2.08074	-1.30705
61770218	chr11:61770218:G:A	5.4588e-18	1.55954	-1.02216e-09	3.28507e-05	-1.74204	-1.02216e-09
61771134	chr11:61771134:A:G	1.94904e-18	2.07297	-1.54332	5.42887e-06	-2.07185	-1.47043
61772269	chr11:61772269:A:T	3.69941e-19	-7.39777e-10	-1.1321	6.78366e-05	-7.39777e-10	-1.01691
61773182	chr11:61773182:G:T	6.55783e-19	-7.39777e-10	-0.559612	8.61449e-05	-7.39777e-10	-0.777981
61773336	chr11:61773336:A:C	2.56862e-19	-7.39777e-10	-1.4969	4.50016e-05	-7.39777e-10	-1.42731
61773387	chr11:61773387:G:A	2.54011e-19	-7.39777e-10	-1.50806	4.22124e-05	-7.39777e-10	-1.4913
61773840	chr11:61773840:G:A	2.87237e-19	-7.39777e-10	-1.38514	4.79328e-05	-7.39777e-10	-1.36421
61773855	chr11:61773855:G:A	5.96516e-19	-7.39777e-10	-0.654335	8.21792e-05	-7.39777e-10	-0.825109
61774416	chr11:61774416:A:G	4.02278e-19	-7.39777e-10	-1.0483	6.35192e-05	-7.39777e-10	-1.08267
61775250	chr11:61775250:G:A	2.42283e-19	-7.39777e-10	-1.55533	3.92581e-05	-7.39777e-10	-1.56385
61775900	chr11:61775900:A:C	3.65607e-19	-7.39777e-10	-1.14388	5.73761e-05	-7.39777e-10	-1.18438
61776027	chr11:61776027:T:C	7.60339e-08	26.0167	-1.09995	4.86786e-06	-2.09336	-1.558
61776489	chr11:61776489:T:C	1.83941e-06	27.8366	0.266151	6.7396e-06	-2.1264	-1.19961
61778370	chr11:61778370:C:T	2.79285e-19	-1.41321	-1.02216e-09	2.04841e-05	-2.21436	-1.02216e-09
61778501	chr11:61778501:G:C	3.02291e-19	-7.39777e-10	-1.33405	4.56215e-05	-7.39777e-10	-1.41363
61778734	chr11:61778734:G:GC	2.43089e-19	-7.39777e-10	-1.55201	4.04859e-05	-7.39777e-10	-1.53306
61779120	chr11:61779120:A:G	5.69087e-05	31.7472	-0.212372	4.3344e-06	-2.21458	-1.55285
61779416	chr11:61779416:G:A	1.42667e-19	-2.08493	-1.02216e-09	0.000300963	0.472976	-1.02216e-09
61779596	chr11:61779596:G:A	3.79459e-14	11.9719	-1.56571	1.04937e-05	-1.84244	-1.0408
61779765	chr11:61779765:C:T	1.07222e-07	26.1608	-0.90028	4.55922e-06	-2.18772	-1.52914
61780479	chr11:61780479:C:T	4.02061e-20	-1.82162	-1.5298	5.54101e-06	-1.98316	-1.53868
61780686	chr11:61780686:C:T	6.85259e-19	-7.39777e-10	-0.515645	9.67126e-05	-7.39777e-10	-0.662267
61781087	chr11:61781087:A:G	1.40806e-15	7.04817	0.0641087	6.67925e-06	-2.16236	-1.17264
61781324	chr11:61781324:G:A	1.25296e-19	-2.21476	-1.02216e-09	3.13614e-05	-1.78843	-1.02216e-09
61781402	chr11:61781402:G:A	3.73942e-16	7.24354	-1.45713	6.15539e-06	-2.17951	-1.23717
61781553	chr11:61781553:G:A	0.144221	38.7742	0.598235	5.26395e-06	-2.15401	-1.41912
61781927	chr11:61781927:A:T	4.38332e-19	-0.962465	-1.02216e-09	3.06734e-05	-1.81062	-1.02216e-09
61781959	chr11:61781959:G:C	1.31131e-18	-7.39777e-10	0.133343	0.000194882	-7.39777e-10	0.0383817
61783884	chr11:61783884:T:C	0.00382244	35.276	0.465946	6.64807e-06	-2.21178	-1.1279
61784455	chr11:61784455:A:C	0.0316996	36.9166	0.940822	5.50227e-06	-2.19798	-1.33087
61784624	chr11:61784624:C:T	2.39758e-19	-7.39777e-10	-1.56581	4.04375e-05	-7.39777e-10	-1.53426
61784882	chr11:61784882:G:A	3.53238e-19	-7.39777e-10	-1.1783	5.83053e-05	-7.39777e-10	-1.16832
61785189	chr11:61785189:C:T	2.91224e-19	-7.39777e-10	-1.37135	4.7401e-05	-7.39777e-10	-1.37537
61785208	chr11:61785208:G:T	0.0644513	37.8199	0.747075	5.24661e-06	-2.18611	-1.39032
61785729	chr11:61785729:G:A	1.03744e-19	-0.840622	-1.5629	4.4325e-06	-2.21504	-1.53
61786092	chr11:61786092:C:T	3.73918e-19	-7.39777e-10	-1.1214	5.63388e-05	-7.39777e-10	-1.20263
61786294	chr11:61786294:C:T	9.4745e-19	-7.39777e-10	-0.191667	0.000208583	-7.39777e-10	0.106327
61786960	chr11:61786960:T:C	3.03984e-19	-7.39777e-10	-1.32847	4.58678e-05	-7.39777e-10	-1.40825
61787702	chr11:61787702:G:A	2.4177e-19	-7.39777e-10	-1.55745	3.96625e-05	-7.39777e-10	-1.55361
61788567	chr11:61788567:A:C	1.96998e-13	13.5942	-1.5409	1.62529e-05	-1.66673	-0.779014
61788602	chr11:61788602:C:T	1.69073e-19	-1.91511	-1.02216e-09	2.064e-05	-2.20678	-1.02216e-09
61788988	chr11:61788988:T:C	2.55441e-19	-7.39777e-10	-1.50245	4.50898e-05	-7.39777e-10	-1.42536
61790331	chr11:61790331:T:C	1.96134e-07	27.2243	-1.35994	5.14847e-06	-2.03594	-1.55937
61790354	chr11:61790354:T:C	0.0540961	37.4823	0.909601	5.4406e-06	-2.19591	-1.34421
61790396	chr11:61790396:T:C	8.0465e-20	-1.7152	-0.942415	1.39487e-05	-1.53325	-1.06538
61790956	chr11:61790956:G:A	3.44762e-19	-7.39777e-10	-1.20259	5.28729e-05	-7.39777e-10	-1.26612
61791717	chr11:61791717:T:C	2.40842e-19	-7.39777e-10	-1.5613	3.91883e-05	-7.39777e-10	-1.56563
61791974	chr11:61791974:C:T	2.45592e-19	-7.39777e-10	-1.54177	4.09583e-05	-7.39777e-10	-1.52146
61792563	chr11:61792563:C:T	2.23085e-18	0.664696	-1.02216e-09	3.90842e-05	-1.56829	-1.02216e-09
61792609	chr11:61792609:G:A	0.000231392	33.7066	-0.769203	4.52884e-06	-2.18098	-1.54256
61792789	chr11:61792789:C:T	1.16965e-17	3.88577	-1.56417	6.90506e-06	-1.7818	-1.51996
61793474	chr11:61793474:G:T	2.40456e-19	-7.39777e-10	-1.56291	4.43822e-05	-7.39777e-10	-1.44117
61793816	chr11:61793816:A:G	1.92891e-19	-1.78332	-1.02216e-09	2.90106e-05	-1.86635	-1.02216e-09
61794420	chr11:61794420:C:T	5.22148e-19	-7.39777e-10	-0.78749	9.98493e-05	-7.39777e-10	-0.63035
61794525	chr11:61794525:A:T	4.57016e-19	-7.39777e-10	-0.920723	6.38243e-05	-7.39777e-10	-1.07788
61794752	chr11:61794752:T:G	3.19227e-19	-7.39777e-10	-1.27954	4.6241e-05	-7.39777e-10	-1.40014
61796587	chr11:61796587:C:T	2.59236e-19	-7.39777e-10	-1.4877	4.09366e-05	-7.39777e-10	-1.52199
61797722	chr11:61797722:C:T	2.61435e-19	-7.39777e-10	-1.47926	4.2694e-05	-7.39777e-10	-1.47995
61797904	chr11:61797904:T:C	3.93184e-19	-7.39777e-10	-1.07116	7.87252e-05	-7.39777e-10	-0.868048
61798104	chr11:61798104:C:G	3.95835e-19	-7.39777e-10	-1.06444	4.86676e-05	-7.39777e-10	-1.349
61798141	chr11:61798141:G:A	2.70155e-19	-7.39777e-10	-1.44645	4.23012e-05	-7.39777e-10	-1.4892
61798410	chr11:61798410:C:T	6.15702e-19	-7.39777e-10	-0.622679	7.9226e-05	-7.39777e-10	-0.861706
61798436	chr11:61798436:T:C	0.00154138	34.2378	0.595975	5.01527e-06	-2.2143	-1.40723
61798885	chr11:61798885:C:T	2.5037e-19	-7.39777e-10	-1.5225	4.00775e-05	-7.39777e-10	-1.5432
61800198	chr11:61800198:T:G	4.06743e-19	-1.03726	-1.02216e-09	2.16673e-05	-2.15821	-1.02216e-09
61800281	chr11:61800281:C:A	0.0155083	37.2562	-0.113706	5.4087e-06	-2.00056	-1.54544
61800623	chr11:61800623:C:T	3.44847e-19	-7.39777e-10	-1.20234	4.70743e-05	-7.39777e-10	-1.38228
61800988	chr11:61800988:A:C	6.49985e-19	-7.39777e-10	-0.568493	8.54192e-05	-7.39777e-10	-0.786441
61802358	chr11:61802358:C:T	0.0762389	38.3184	0.416551	4.88294e-06	-2.17797	-1.47029
61802601	chr11:61802601:T:C	1.29943e-19	-2.17835	-1.02216e-09	3.36695e-05	-1.71742	-1.02216e-09
61803311	chr11:61803311:T:C	0.0574447	38.2004	0.251534	4.70561e-06	-2.18153	-1.50372
61803910	chr11:61803910:G:A	0.0335141	37.933	-0.0199206	5.68768e-06	-1.96265	-1.53306
61804006	chr11:61804006:T:C	0.0475048	38.0072	0.254769	4.68365e-06	-2.18683	-1.5031
61805050	chr11:61805050:G:A	2.62894e-19	-7.39777e-10	-1.47369	4.29605e-05	-7.39777e-10	-1.47373
61806212	chr11:61806212:T:C	0.024152	37.4225	0.162941	4.57539e-06	-2.19796	-1.51536
61806464	chr11:61806464:A:G	3.57512e-19	-7.39777e-10	-1.16627	7.02229e-05	-7.39777e-10	-0.982337
61806640	chr11:61806640:CCT:C	2.43247e-19	-7.39777e-10	-1.55137	3.92167e-05	-7.39777e-10	-1.56491
61807420	chr11:61807420:A:G	2.4252e-19	-7.39777e-10	-1.55436	3.91899e-05	-7.39777e-10	-1.56559
61807686	chr11:61807686:A:G	0.0303884	37.5381	0.27702	4.66241e-06	-2.1973	-1.49718
61807739	chr11:61807739:GTC:G	8.38748e-19	-7.39777e-10	-0.31353	0.00010518	-7.39777e-10	-0.578335
61808793	chr11:61808793:C:T	3.32029e-19	-7.39777e-10	-1.24022	4.7989e-05	-7.39777e-10	-1.36304
61811586	chr11:61811586:G:A	1.58483e-19	-1.97979	-1.02216e-09	2.30624e-05	-2.09581	-1.02216e-09
61811909	chr11:61811909:T:G	5.41907e-19	-0.750347	-1.02216e-09	2.06359e-05	-2.20698	-1.02216e-09
61811991	chr11:61811991:A:G	0.0608604	38.4283	0.0814024	4.628e-06	-2.17084	-1.53105
61812198	chr11:61812198:C:T	3.93487e-19	-7.39777e-10	-1.07039	7.85597e-05	-7.39777e-10	-0.870153
61812288	chr11:61812288:T:C	0.0189549	37.3736	-0.0304585	5.47097e-06	-2.00052	-1.53403
61812781	chr11:61812781:A:G	3.82864e-19	-7.39777e-10	-1.09776	5.89071e-05	-7.39777e-10	-1.15805
61813163	chr11:61813163:C:T	0.0111133	37.0087	-0.199449	5.26467e-06	-2.01887	-1.55412
61814184	chr11:61814184:G:A	0.000276991	34.0039	-0.886577	5.88719e-06	-1.92898	-1.53225
61814292	chr11:61814292:T:C	0.00666677	35.8603	0.437935	8.55533e-06	-1.99237	-1.09509
61814686	chr11:61814686:G:A	4.40569e-19	-7.39777e-10	-0.957374	6.25155e-05	-7.39777e-10	-1.0986
61814825	chr11:61814825:C:G	2.14053e-19	-1.67922	-1.02216e-09	2.36676e-05	-2.06991	-1.02216e-09
61815236	chr11:61815236:T:C	0.0213695	37.5042	-0.0411142	5.51713e-06	-1.9906	-1.53555
61815361	chr11:61815361:G:A	3.50928e-19	-7.39777e-10	-1.18486	5.42887e-05	-7.39777e-10	-1.23969
61817159	chr11:61817159:A:G	8.01882e-19	-7.39777e-10	-0.35848	0.00012921	-7.39777e-10	-0.372574
61818856	chr11:61818856:C:CT	0.0390583	38.0213	0.0448017	4.54546e-06	-2.18318	-1.5367
61819414	chr11:61819414:C:T	2.31702e-19	-0.398116	-1.20187	7.82035e-06	-2.2065	-0.970781
61819610	chr11:61819610:C:T	3.00588e-19	-7.39777e-10	-1.3397	4.63875e-05	-7.39777e-10	-1.39698
61820590	chr11:61820590:G:C	2.57301e-19	-7.39777e-10	-1.4952	4.2043e-05	-7.39777e-10	-1.49532
61820833	chr11:61820833:A:G	0.127537	37.9612	1.28827	7.35218e-06	-2.16419	-1.07483
61822009	chr11:61822009:A:G	0.00499915	35.6903	0.320036	7.04719e-06	-2.04367	-1.23771
61822576	chr11:61822576:G:T	2.45098e-19	-7.39777e-10	-1.54378	3.95117e-05	-7.39777e-10	-1.55741
61823166	chr11:61823166:C:T	3.90966e-19	-7.39777e-10	-1.07682	6.02449e-05	-7.39777e-10	-1.13559
61823566	chr11:61823566:G:C	2.39373e-18	-7.39777e-10	0.735166	0.000260807	-7.39777e-10	0.329769
61823587	chr11:61823587:G:A	4.39724e-19	-0.959293	-1.02216e-09	2.8022e-05	-1.90102	-1.02216e-09
61824639	chr11:61824639:G:T	3.1058e-19	-7.39777e-10	-1.307	4.78618e-05	-7.39777e-10	-1.36569
61824890	chr11:61824890:A:G	0.00141733	33.95	0.799891	8.52791e-06	-2.21505	-0.875621
61825016	chr11:61825016:C:A	1.64621e-19	-1.94179	-1.02216e-09	2.04749e-05	-2.21481	-1.02216e-09
61825533	chr11:61825533:A:G	0.00420423	35.3434	0.493763	7.45851e-06	-2.20439	-1.02026
61825744	chr11:61825744:T:A	4.02906e-19	-7.39777e-10	-1.04674	6.05532e-05	-7.39777e-10	-1.13049
61825894	chr11:61825894:A:G	3.25241e-19	-7.39777e-10	-1.26087	4.99278e-05	-7.39777e-10	-1.32343
61826039	chr11:61826039:C:T	3.90586e-19	-7.39777e-10	-1.07779	6.01892e-05	-7.39777e-10	-1.13652
61826205	chr11:61826205:C:T	3.30067e-19	-7.39777e-10	-1.24614	5.06954e-05	-7.39777e-10	-1.30818
61827448	chr11:61827448:CT:C	0.0903438	38.6858	0.218933	4.83226e-06	-2.15193	-1.50676
61828092	chr11:61828092:C:T	2.06401e-13	13.6537	-1.55384	1.52586e-05	-1.64109	-0.867777
61828314	chr11:61828314:G:A	3.91217e-19	-7.39777e-10	-1.07618	6.02828e-05	-7.39777e-10	-1.13496
61828850	chr11:61828850:CA:C	0.00954286	35.7813	0.875554	7.08226e-06	-2.2131	-1.06332
61829161	chr11:61829161:C:T	6.28416e-05	32.8916	-1.25769	4.28427e-06	-2.21375	-1.56531
61829956	chr11:61829956:C:T	2.39984e-19	-7.39777e-10	-1.56487	3.92198e-05	-7.39777e-10	-1.56483
61829989	chr11:61829989:T:C	1.80012e-19	-1.85242	-1.02216e-09	2.53534e-05	-2.0011	-1.02216e-09
61830342	chr11:61830342:A:G	2.6294e-19	-7.39777e-10	-1.47352	4.66745e-05	-7.39777e-10	-1.39081
61830500	chr11:61830500:A:G	0.0185681	36.994	0.328484	5.57149e-06	-2.18783	-1.32852
61830816	chr11:61830816:C:T	4.11055e-11	18.1455	-0.751568	4.30793e-06	-2.2079	-1.56566
61830919	chr11:61830919:A:G	4.18386e-19	-1.00904	-1.02216e-09	2.11242e-05	-2.18359	-1.02216e-09
61831875	chr11:61831875:G:A	2.23181e-13	13.7153	-1.53728	1.81167e-05	-1.56765	-0.769525
61832519	chr11:61832519:C:T	1.66434e-19	-1.93084	-1.02216e-09	2.24804e-05	-2.12137	-1.02216e-09
61832855	chr11:61832855:G:A	5.09362e-11	18.3855	-0.777114	4.29058e-06	-2.21248	-1.56511
61832870	chr11:61832870:A:C	3.95443e-06	30.305	-1.43686	4.61675e-06	-2.19519	-1.50913
61833377	chr11:61833377:G:A	2.40408e-19	-7.39777e-10	-1.56311	3.92788e-05	-7.39777e-10	-1.56333
61833730	chr11:61833730:G:A	3.32584e-19	-1.23855	-1.02216e-09	2.22221e-05	-2.13292	-1.02216e-09
61833884	chr11:61833884:C:T	2.49443e-19	-7.39777e-10	-1.52621	4.23748e-05	-7.39777e-10	-1.48746
61833906	chr11:61833906:C:T	1.26513e-14	9.70057	-0.392739	6.31346e-06	-2.10462	-1.28671
61833990	chr11:61833990:G:A	2.40183e-19	-7.39777e-10	-1.56404	3.96561e-05	-7.39777e-10	-1.55377
61834013	chr11:61834013:C:T	2.39797e-19	-7.39777e-10	-1.56565	4.31729e-05	-7.39777e-10	-1.4688
61834400	chr11:61834400:C:T	5.01882e-15	9.59766	-1.2144	4.8014e-06	-2.10492	-1.56019
61834436	chr11:61834436:A:G	4.34042e-15	9.45435	-1.21631	4.73056e-06	-2.1194	-1.56057
61834531	chr11:61834531:C:G	7.0249e-13	14.7445	-1.41983	1.21626e-05	-2.11074	-0.624905
61834696	chr11:61834696:A:G	2.13976e-18	-7.39777e-10	0.623008	0.000239943	-7.39777e-10	0.24639
61835756	chr11:61835756:C:G	2.54988e-19	-7.39777e-10	-1.50422	4.27054e-05	-7.39777e-10	-1.47969
61835765	chr11:61835765:C:T	2.12922e-12	12.6915	1.74206	1.80399e-05	-2.11005	-0.231376
61835886	chr11:61835886:A:T	2.28306e-12	12.7531	1.75022	1.83084e-05	-2.1004	-0.226251
61836038	chr11:61836038:C:A	6.41418e-05	33.1158	-1.46139	5.31828e-06	-2.21329	-1.34957
61836119	chr11:61836119:T:A	3.04222e-19	-7.39777e-10	-1.32768	4.59307e-05	-7.39777e-10	-1.40688
61836312	chr11:61836312:G:A	8.49164e-19	-7.39777e-10	-0.301189	0.000134029	-7.39777e-10	-0.335956
61836350	chr11:61836350:G:A	2.90965e-19	-7.39777e-10	-1.37224	4.43239e-05	-7.39777e-10	-1.44249
61837310	chr11:61837310:A:T	6.34656e-15	10.0504	-1.43239	4.38026e-06	-2.19487	-1.56203
61837342	chr11:61837342:C:A	2.24023e-05	31.9384	-1.3359	4.51548e-06	-2.20793	-1.51856
61837495	chr11:61837495:C:T	1.0369e-14	10.6421	-1.53319	5.84418e-06	-2.20064	-1.26793
61837743	chr11:61837743:A:G	4.19802e-15	9.76368	-1.559	5.3145e-06	-2.20811	-1.35547
61838027	chr11:61838027:T:A	1.07763e-05	31.2998	-1.42915	4.80556e-06	-2.19887	-1.46537
61838106	chr11:61838106:T:G	6.03105e-20	-1.60589	-1.34005	9.62797e-06	-1.79633	-1.173
61838136	chr11:61838136:C:A	4.53569e-19	-0.928293	-1.02216e-09	2.84998e-05	-1.88411	-1.02216e-09
61838141	chr11:61838141:C:T	2.08785e-13	13.6765	-1.56512	8.55277e-06	-2.20838	-0.879377
61838307	chr11:61838307:CT:C	4.49559e-18	-7.39777e-10	1.36541	0.000499517	-7.39777e-10	0.979631
61838744	chr11:61838744:A:G	2.62704e-19	-7.39777e-10	-1.47441	4.38823e-05	-7.39777e-10	-1.4525
61838803	chr11:61838803:C:T	2.70597e-19	-7.39777e-10	-1.44481	4.56993e-05	-7.39777e-10	-1.41193
61839028	chr11:61839028:C:T	2.41251e-19	-1.5596	-1.02216e-09	0.00016761	-0.112369	-1.02216e-09
61839170	chr11:61839170:A:G	2.71772e-05	32.1786	-1.38287	4.59501e-06	-2.21359	-1.49545
61839193	chr11:61839193:C:T	2.90503e-19	-7.39777e-10	-1.37383	4.53838e-05	-7.39777e-10	-1.41886
61839461	chr11:61839461:T:A	2.65901e-19	-7.39777e-10	-1.46232	4.72503e-05	-7.39777e-10	-1.37855
61839575	chr11:61839575:G:A	3.3872e-16	5.68749	-1.02216e-09	4.44042e-05	-1.44068	-1.02216e-09
61839635	chr11:61839635:G:A	8.67538e-20	-1.24898	-1.33338	7.5919e-06	-2.03974	-1.16719
61839696	chr11:61839696:A:G	7.39292e-14	12.6376	-1.56445	6.97005e-06	-2.18401	-1.10838
61839821	chr11:61839821:C:T	7.89253e-19	-7.39777e-10	-0.374354	0.000172019	-7.39777e-10	-0.0864084
61839911	chr11:61839911:C:A	2.52325e-19	-7.39777e-10	-1.51472	4.04836e-05	-7.39777e-10	-1.53312
61839985	chr11:61839985:G:A	3.18381e-19	-1.28219	-1.02216e-09	2.25738e-05	-2.11722	-1.02216e-09
61840248	chr11:61840248:T:C	2.59621e-19	-7.39777e-10	-1.48622	4.15645e-05	-7.39777e-10	-1.50676
61840265	chr11:61840265:A:G	2.94567e-19	-7.39777e-10	-1.35993	4.59633e-05	-7.39777e-10	-1.40617
61841145	chr11:61841145:G:A	2.82083e-19	-7.39777e-10	-1.40324	4.57322e-05	-7.39777e-10	-1.41121
61841661	chr11:61841661:T:C	2.43594e-19	-7.39777e-10	-1.54994	3.92789e-05	-7.39777e-10	-1.56332
61841818	chr11:61841818:C:T	3.00324e-19	-7.39777e-10	-1.34058	4.86413e-05	-7.39777e-10	-1.34954
61841976	chr11:61841976:A:G	1.90637e-19	-1.79507	-1.02216e-09	2.42668e-05	-2.0449	-1.02216e-09
61842170	chr11:61842170:C:T	4.63872e-19	-7.39777e-10	-0.905833	6.67821e-05	-7.39777e-10	-1.03258
61842236	chr11:61842236:C:G	1.64913e-19	-1.94002	-1.02216e-09	3.01225e-05	-1.82874	-1.02216e-09
61842278	chr11:61842278:C:T	1.17714e-05	31.5021	-1.54311	6.27139e-06	-2.2103	-1.18771
61842371	chr11:61842371:G:A	2.95457e-19	-7.39777e-10	-1.35692	4.75248e-05	-7.39777e-10	-1.37276
61843122	chr11:61843122:T:C	2.41715e-19	-7.39777e-10	-1.55768	3.93028e-05	-7.39777e-10	-1.56272
61843278	chr11:61843278:G:A	9.45769e-06	31.2546	-1.51439	5.17297e-06	-2.21474	-1.37583
61843561	chr11:61843561:T:C	2.83662e-18	-0.14489	1.04982	2.49826e-05	-2.21489	0.199059
61843744	chr11:61843744:C:T	1.31042e-14	10.1737	-0.830679	5.64485e-06	-2.03191	-1.47136
61844238	chr11:61844238:T:C	2.93607e-18	0.939386	-1.02216e-09	2.46122e-05	-2.03077	-1.02216e-09
61844461	chr11:61844461:A:G	4.98239e-19	-7.39777e-10	-0.834362	0.000105079	-7.39777e-10	-0.579296
61844564	chr11:61844564:A:G	2.45717e-19	-7.39777e-10	-1.54126	4.19699e-05	-7.39777e-10	-1.49706
61845358	chr11:61845358:C:T	7.504e-15	10.3238	-1.53829	7.3125e-06	-2.05862	-1.1858
61845665	chr11:61845665:C:T	7.35506e-20	-1.3762	-1.37127	6.62638e-06	-2.05293	-1.29002
61846019	chr11:61846019:T:C	2.64954e-19	-7.39777e-10	-1.46589	4.5561e-05	-7.39777e-10	-1.41496
61846036	chr11:61846036:C:G	8.01999e-19	-7.39777e-10	-0.358334	0.000121536	-7.39777e-10	-0.433803
61846369	chr11:61846369:A:G	5.20578e-20	-1.63081	-1.46228	5.19704e-06	-2.03727	-1.54865
61846551	chr11:61846551:C:T	4.92439e-20	-1.61328	-1.53538	5.1806e-06	-2.02355	-1.56554
61847123	chr11:61847123:G:A	2.54984e-14	11.2141	-1.20544	5.48917e-06	-1.96602	-1.56521
61847240	chr11:61847240:C:T	2.49034e-19	-7.39777e-10	-1.52785	4.1321e-05	-7.39777e-10	-1.51264
61848037	chr11:61848037:G:T	2.43249e-19	-7.39777e-10	-1.55135	4.01864e-05	-7.39777e-10	-1.54048
61848070	chr11:61848070:C:T	4.87024e-20	-1.62444	-1.53528	5.21833e-06	-2.01627	-1.56556
61848540	chr11:61848540:A:G	5.41519e-14	11.9669	-1.20506	6.0636e-06	-1.8664	-1.56531
61848597	chr11:61848597:A:G	4.8383e-20	-1.62931	-1.53699	5.19487e-06	-2.02101	-1.56533
61848850	chr11:61848850:A:G	1.28372e-19	-1.18405	-1.00645	1.11818e-05	-2.14196	-0.677767
61849505	chr11:61849505:G:C	9.3745e-16	7.57234	-0.866863	4.26973e-05	-1.78347	0.303596
61849543	chr11:61849543:C:G	2.14298e-19	-0.525439	-1.15263	8.72359e-06	-2.21449	-0.853487
61849867	chr11:61849867:G:A	1.47959e-19	-1.1245	-0.924005	1.21898e-05	-2.15608	-0.577333
61849939	chr11:61849939:G:A	4.61441e-19	-7.39777e-10	-0.911086	9.79253e-05	-7.39777e-10	-0.649807
61850281	chr11:61850281:T:C	2.24412e-19	-0.635486	-0.996472	1.05956e-05	-2.21083	-0.662743
61850540	chr11:61850540:C:T	6.39886e-14	11.3689	-0.440135	1.72489e-05	-1.13072	-1.25554
61850544	chr11:61850544:T:C	1.93708e-19	-0.739825	-1.03926	1.01884e-05	-2.21099	-0.701778
61851136	chr11:61851136:A:G	1.62908e-06	29.3991	-1.41772	4.31428e-06	-2.21261	-1.55947
61851359	chr11:61851359:T:C	9.55233e-14	12.4187	-1.08926	5.72835e-06	-2.14345	-1.34513
61851709	chr11:61851709:T:C	2.89681e-19	-0.0890745	-1.28759	7.35986e-06	-2.12391	-1.11406
61851822	chr11:61851822:G:A	2.51016e-19	-0.444902	-1.07502	9.71467e-06	-2.20597	-0.754404
61852166	chr11:61852166:C:G	2.4213e-19	-7.39777e-10	-1.55597	3.91806e-05	-7.39777e-10	-1.56583
61852357	chr11:61852357:C:A	3.45256e-08	25.5146	-1.38731	8.34946e-06	-2.1959	-0.915918
61852421	chr11:61852421:C:T	2.01137e-15	9.02937	-1.56048	9.09797e-06	-2.12313	-0.902827
61852556	chr11:61852556:C:T	1.94622e-18	-7.39777e-10	0.528201	0.000261085	-7.39777e-10	0.330835
61852607	chr11:61852607:G:A	1.27597e-19	-2.19656	-1.02216e-09	2.851e-05	-1.88376	-1.02216e-09
61853722	chr11:61853722:G:A	1.19683e-08	24.6321	-1.56427	6.11001e-06	-2.21345	-1.21063
61853797	chr11:61853797:G:A	2.56728e-19	-7.39777e-10	-1.49742	4.5897e-05	-7.39777e-10	-1.40761
61854084	chr11:61854084:G:C	1.74251e-07	27.1043	-1.35819	4.32102e-06	-2.20751	-1.56301
61854139	chr11:61854139:A:G	3.66217e-20	-1.87942	-1.56538	1.23962e-05	-1.19922	-1.5174
61854719	chr11:61854719:A:G	9.21513e-19	-7.39777e-10	-0.219425	0.000133063	-7.39777e-10	-0.343187
61854755	chr11:61854755:T:C	1.09702e-07	26.3148	-1.03143	2.01174e-05	-2.20243	-0.0299934
61854965	chr11:61854965:C:T	2.55963e-19	-7.39777e-10	-1.50041	4.48939e-05	-7.39777e-10	-1.42971
61855011	chr11:61855011:A:G	2.63899e-19	-7.39777e-10	-1.46987	4.67149e-05	-7.39777e-10	-1.38995
61855258	chr11:61855258:G:A	4.09736e-19	-7.39777e-10	-1.02993	5.81178e-05	-7.39777e-10	-1.17154
61855496	chr11:61855496:G:A	1.11359e-18	-7.39777e-10	-0.0300986	0.000159405	-7.39777e-10	-0.162561
61855565	chr11:61855565:A:C	8.65828e-19	-7.39777e-10	-0.281756	0.000105217	-7.39777e-10	-0.577991
61855668	chr11:61855668:C:T	1.61919e-07	26.8416	-1.16897	4.52865e-06	-2.20993	-1.51366
61856321	chr11:61856321:G:A	9.56687e-14	11.7204	-0.389456	2.12155e-05	-0.940896	-1.23838
61856511	chr11:61856511:C:T	4.0659e-19	-7.39777e-10	-1.03764	6.56869e-05	-7.39777e-10	-1.04911
61856550	chr11:61856550:G:A	1.1761e-18	-7.39777e-10	0.02452	0.000176376	-7.39777e-10	-0.061391
61856812	chr11:61856812:C:T	2.39766e-19	-7.39777e-10	-1.56578	3.96463e-05	-7.39777e-10	-1.55401
61856942	chr11:61856942:T:C	3.65027e-19	-0.724198	-0.421272	0.000148741	0.219509	-0.451315
61856978	chr11:61856978:A:C	2.52132e-19	-7.39777e-10	-1.51549	4.28638e-05	-7.39777e-10	-1.47598
61857233	chr11:61857233:T:C	9.81988e-20	-0.933344	-1.5251	6.04799e-06	-1.94366	-1.49063
61857601	chr11:61857601:C:T	2.40805e-19	-7.39777e-10	-1.56145	4.01586e-05	-7.39777e-10	-1.54118
61858536	chr11:61858536:T:C	2.76471e-19	-7.39777e-10	-1.42333	4.64448e-05	-7.39777e-10	-1.39575
61858689	chr11:61858689:G:A	2.87005e-19	-7.39777e-10	-1.38594	5.29624e-05	-7.39777e-10	-1.26443
61858695	chr11:61858695:C:T	9.10278e-19	-0.812844	0.581153	4.32671e-05	-2.19499	0.728373
61858798	chr11:61858798:C:G	2.77596e-11	18.1511	-1.14968	6.45437e-06	-2.03462	-1.33463
61859384	chr11:61859384:A:C	6.0554e-19	-7.39777e-10	-0.63932	8.39138e-05	-7.39777e-10	-0.804222
61859449	chr11:61859449:G:T	3.15565e-14	11.7022	-1.48031	8.1363e-06	-1.63786	-1.49981
61859501	chr11:61859501:G:T	3.53345e-14	11.898	-1.56307	5.59478e-06	-1.96802	-1.54415
61859553	chr11:61859553:C:G	5.34835e-19	-7.39777e-10	-0.763484	8.31948e-05	-7.39777e-10	-0.812827
61859712	chr11:61859712:C:T	2.59018e-19	-7.39777e-10	-1.48854	4.18325e-05	-7.39777e-10	-1.50034
61859731	chr11:61859731:T:C	2.87089e-20	-2.18028	-1.50796	6.54866e-06	-1.7927	-1.56205
61859732	chr11:61859732:AT:A	2.88597e-20	-2.17768	-1.50531	6.61171e-06	-1.78379	-1.56138
61859814	chr11:61859814:G:A	4.3812e-19	-7.39777e-10	-0.962948	6.52798e-05	-7.39777e-10	-1.05533
61859883	chr11:61859883:G:A	4.74541e-19	-7.39777e-10	-0.883093	6.76295e-05	-7.39777e-10	-1.01997
61860012	chr11:61860012:A:G	3.66864e-14	11.8265	-1.45403	8.39798e-06	-1.58636	-1.51966
61860339	chr11:61860339:T:C	1.70658e-14	11.1431	-1.53592	6.01335e-06	-2.00172	-1.43831
61860361	chr11:61860361:A:G	4.01401e-14	12.019	-1.55654	5.63247e-06	-1.9473	-1.55816
61860409	chr11:61860409:T:C	5.07938e-14	12.1806	-1.48277	9.27972e-06	-1.50847	-1.49771
61860488	chr11:61860488:C:T	3.09568e-19	-7.39777e-10	-1.31026	4.62916e-05	-7.39777e-10	-1.39905
61860793	chr11:61860793:A:G	1.68654e-18	-7.39777e-10	0.384993	0.00025453	-7.39777e-10	0.305407
61860794	chr11:61860794:C:G	4.13468e-14	12.049	-1.55691	5.64451e-06	-1.94586	-1.55747
61860818	chr11:61860818:G:C	8.62186e-19	-1.08427	0.7983	6.00213e-05	-2.14689	1.00758
61861020	chr11:61861020:G:A	2.27963e-14	11.4267	-1.53005	6.32025e-06	-1.9651	-1.42515
61861130	chr11:61861130:G:A	3.74917e-19	-7.39777e-10	-1.11874	5.09007e-05	-7.39777e-10	-1.30413
61861143	chr11:61861143:A:G	2.69537e-19	-7.39777e-10	-1.44873	4.07884e-05	-7.39777e-10	-1.52561
61861211	chr11:61861211:G:A	2.46021e-19	-7.39777e-10	-1.54002	4.01865e-05	-7.39777e-10	-1.54048
61861443	chr11:61861443:T:C	3.59074e-15	9.60002	-1.55159	4.99192e-06	-2.14693	-1.47926
61861492	chr11:61861492:T:A	1.11186e-14	10.7326	-1.55393	5.51168e-06	-2.04666	-1.48049
61861649	chr11:61861649:C:T	1.15245e-18	-7.39777e-10	0.00420239	0.000187239	-7.39777e-10	-0.00162623
61861650	chr11:61861650:G:A	1.069e-14	10.6897	-1.55034	5.53147e-06	-2.05346	-1.4701
61861664	chr11:61861664:T:A	2.66575e-19	-7.39777e-10	-1.45979	4.28044e-05	-7.39777e-10	-1.47737
61861694	chr11:61861694:A:G	1.17679e-14	10.7502	-1.51477	4.83664e-06	-2.09446	-1.56333
61862036	chr11:61862036:G:C	2.65527e-19	-7.39777e-10	-1.46372	4.26773e-05	-7.39777e-10	-1.48034
61862194	chr11:61862194:A:G	2.69027e-15	9.14207	-1.38236	6.75048e-06	-2.19099	-1.13341
61862275	chr11:61862275:A:G	3.58935e-18	2.6978	-1.55751	4.50215e-06	-2.16546	-1.56399
61862384	chr11:61862384:C:T	5.41161e-19	-7.39777e-10	-0.751724	8.18775e-05	-7.39777e-10	-0.828787
61862632	chr11:61862632:G:A	4.07291e-18	2.62384	-1.35717	4.54468e-06	-2.20912	-1.51094
61862661	chr11:61862661:T:C	2.94415e-19	-7.39777e-10	-1.36045	4.59002e-05	-7.39777e-10	-1.40754
61862691	chr11:61862691:C:T	2.51219e-19	-7.39777e-10	-1.51911	4.3191e-05	-7.39777e-10	-1.46838
61862814	chr11:61862814:C:T	2.695e-19	-7.39777e-10	-1.44887	4.33583e-05	-7.39777e-10	-1.46451
61862861	chr11:61862861:C:T	3.96501e-18	-7.39777e-10	1.23982	0.000549527	-7.39777e-10	1.07505
61862912	chr11:61862912:G:A	7.19259e-19	-7.39777e-10	-0.467219	9.82201e-05	-7.39777e-10	-0.6468
61863162	chr11:61863162:T:C	2.58476e-19	-7.39777e-10	-1.49064	4.48252e-05	-7.39777e-10	-1.43124
61863497	chr11:61863497:T:C	2.53934e-19	-7.39777e-10	-1.50837	4.38558e-05	-7.39777e-10	-1.4531
61863529	chr11:61863529:G:A	2.58893e-19	-7.39777e-10	-1.48903	4.29229e-05	-7.39777e-10	-1.47461
61863597	chr11:61863597:T:A	2.69814e-19	-7.39777e-10	-1.44771	4.76939e-05	-7.39777e-10	-1.36921
61863859	chr11:61863859:A:G	9.26845e-20	-1.05853	-1.45771	4.47127e-06	-2.19925	-1.53709
61863905	chr11:61863905:G:A	2.69894e-19	-7.39777e-10	-1.44741	4.77104e-05	-7.39777e-10	-1.36886
61863915	chr11:61863915:G:A	2.70291e-19	-7.39777e-10	-1.44594	4.78029e-05	-7.39777e-10	-1.36692
61863982	chr11:61863982:T:G	1.0106e-19	-0.969722	-1.46	4.42899e-06	-2.20756	-1.53828
61864029	chr11:61864029:C:T	3.16627e-19	-7.39777e-10	-1.28772	4.51308e-05	-7.39777e-10	-1.42445
61864038	chr11:61864038:A:T	2.41047e-19	-7.39777e-10	-1.56045	4.52276e-05	-7.39777e-10	-1.4223
61864049	chr11:61864049:G:A	6.20817e-19	-0.614405	-1.02216e-09	2.57166e-05	-1.98687	-1.02216e-09
61864076	chr11:61864076:C:T	2.51228e-19	-7.39777e-10	-1.51908	4.15426e-05	-7.39777e-10	-1.50729
61864170	chr11:61864170:T:C	2.73342e-19	-7.39777e-10	-1.43472	4.8514e-05	-7.39777e-10	-1.35216
61864295	chr11:61864295:C:T	2.63691e-19	-7.39777e-10	-1.47066	4.6284e-05	-7.39777e-10	-1.39921
61864305	chr11:61864305:G:T	2.69894e-19	-7.39777e-10	-1.44741	4.77104e-05	-7.39777e-10	-1.36886
61864455	chr11:61864455:G:A	7.37119e-18	3.08404	-1.22415	4.62595e-06	-2.21499	-1.48734
61864491	chr11:61864491:T:A	2.69894e-19	-7.39777e-10	-1.44741	4.77104e-05	-7.39777e-10	-1.36886
61864838	chr11:61864838:A:G	4.35178e-19	-7.39777e-10	-0.969687	7.21448e-05	-7.39777e-10	-0.955336
61865441	chr11:61865441:G:A	3.61666e-19	-7.39777e-10	-1.15472	4.86644e-05	-7.39777e-10	-1.34906
61865710	chr11:61865710:C:T	6.98024e-19	-1.15826	0.661075	3.11981e-05	-2.12954	0.335888
61866086	chr11:61866086:G:A	2.4926e-19	-7.39777e-10	-1.52694	4.11081e-05	-7.39777e-10	-1.51781
61866116	chr11:61866116:A:G	2.69042e-19	-7.39777e-10	-1.45057	4.75303e-05	-7.39777e-10	-1.37264
61866248	chr11:61866248:G:A	2.50454e-19	-7.39777e-10	-1.52217	4.09432e-05	-7.39777e-10	-1.52183
61866298	chr11:61866298:C:T	4.6901e-18	1.55366	-0.145893	2.02368e-05	-1.97623	-0.250284
61866475	chr11:61866475:C:T	1.08849e-17	1.62183	0.627862	2.75987e-05	-2.03854	0.1223
61866957	chr11:61866957:C:A	2.56985e-19	-7.39777e-10	-1.49642	4.12317e-05	-7.39777e-10	-1.51481
61867080	chr11:61867080:C:G	2.40818e-19	-7.39777e-10	-1.5614	3.98516e-05	-7.39777e-10	-1.54885
61867728	chr11:61867728:T:C	7.68812e-18	2.35239	-0.450396	1.24116e-05	-1.88133	-0.834043
61867822	chr11:61867822:G:A	8.74406e-15	10.4875	-1.54902	5.40299e-06	-2.06898	-1.47808
61868217	chr11:61868217:C:T	1.43726e-17	2.37814	0.149495	2.14143e-05	-1.84014	-0.329812
61868342	chr11:61868342:A:G	1.66641e-17	2.44863	0.226934	2.33619e-05	-1.82008	-0.262825
61868414	chr11:61868414:C:T	2.40088e-19	-7.39777e-10	-1.56443	3.98279e-05	-7.39777e-10	-1.54944
61868520	chr11:61868520:G:A	1.2506e-17	2.34363	0.044894	1.94259e-05	-1.8507	-0.416704
61868734	chr11:61868734:A:G	2.62418e-19	-7.39777e-10	-1.4755	4.33497e-05	-7.39777e-10	-1.46471
61869088	chr11:61869088:G:A	3.62727e-18	-7.39777e-10	1.15079	0.000413654	-7.39777e-10	0.791019
61869192	chr11:61869192:G:A	2.25152e-19	-1.62867	-1.02216e-09	2.17236e-05	-2.15561	-1.02216e-09
61869491	chr11:61869491:C:A	2.68811e-19	-1.45143	-1.02216e-09	2.64387e-05	-1.95918	-1.02216e-09
61869585	chr11:61869585:G:A	7.742e-15	10.3585	-1.54182	5.39984e-06	-2.08318	-1.46446
61869632	chr11:61869632:A:C	2.4553e-19	-7.39777e-10	-1.54202	4.51333e-05	-7.39777e-10	-1.42439
61869877	chr11:61869877:C:T	2.04876e-17	2.40876	0.47337	2.96935e-05	-1.81307	-0.0300133
61869994	chr11:61869994:G:A	1.07948e-17	3.7719	-1.53052	5.46444e-06	-2.04947	-1.48628
61870076	chr11:61870076:G:A	2.4239e-19	-7.39777e-10	-1.5549	3.91831e-05	-7.39777e-10	-1.56577
61870091	chr11:61870091:C:T	3.53648e-19	-7.39777e-10	-1.17714	4.87493e-05	-7.39777e-10	-1.34732
61870115	chr11:61870115:T:C	3.4817e-18	2.6746	-1.56476	4.86392e-06	-2.21413	-1.43804
61870169	chr11:61870169:C:T	3.15599e-19	-7.39777e-10	-1.29097	4.51991e-05	-7.39777e-10	-1.42293
61870209	chr11:61870209:G:T	3.15599e-19	-7.39777e-10	-1.29097	4.51991e-05	-7.39777e-10	-1.42293
61870238	chr11:61870238:CA:C	6.17126e-19	-1.2924	0.672028	3.26113e-05	-2.11173	0.362376
61870313	chr11:61870313:T:C	2.65118e-19	-7.39777e-10	-1.46527	4.20807e-05	-7.39777e-10	-1.49442
61870839	chr11:61870839:T:C	2.90832e-19	-7.39777e-10	-1.37269	5.02736e-05	-7.39777e-10	-1.31653
61870948	chr11:61870948:G:A	8.78113e-19	-0.955394	0.687729	3.07152e-05	-2.1856	0.376347
61871112	chr11:61871112:AG:A	2.75094e-19	-7.39777e-10	-1.42833	4.56586e-05	-7.39777e-10	-1.41282
61871179	chr11:61871179:G:A	2.59335e-19	-7.39777e-10	-1.48732	5.17676e-05	-7.39777e-10	-1.28725
61871886	chr11:61871886:C:T	7.65958e-17	3.86676	0.334099	5.91822e-05	-1.18754	0.0341451
61872016	chr11:61872016:T:C	4.19384e-16	7.45047	-1.54937	4.9959e-06	-2.158	-1.4674
61872101	chr11:61872101:G:A	6.17511e-13	14.7486	-1.55284	4.56347e-06	-2.15674	-1.55918
61872233	chr11:61872233:C:T	3.88143e-18	1.18567	0.0328446	2.46954e-05	-1.95167	-0.0757243
61872493	chr11:61872493:C:T	2.42481e-19	-7.39777e-10	-1.55452	3.91826e-05	-7.39777e-10	-1.56578
61872726	chr11:61872726:G:A	1.02088e-17	1.79528	0.390292	2.76799e-05	-1.84707	-0.0662289
61872907	chr11:61872907:G:A	3.96879e-12	16.4583	-1.40202	6.34568e-06	-1.99575	-1.39048
61873049	chr11:61873049:G:A	5.69913e-19	0.819379	-1.51934	4.79035e-06	-2.11397	-1.55344
61873739	chr11:61873739:A:G	1.53937e-18	-7.39777e-10	0.293687	0.00022189	-7.39777e-10	0.168168
61873924	chr11:61873924:C:T	3.7121e-20	-1.87503	-1.55623	7.13523e-06	-1.77179	-1.49718
61874245	chr11:61874245:T:G	4.09295e-19	-7.39777e-10	-1.03101	8.41168e-05	-7.39777e-10	-0.801806
61874464	chr11:61874464:T:C	6.25551e-19	-7.39777e-10	-0.606809	9.3718e-05	-7.39777e-10	-0.693721
61874622	chr11:61874622:G:C	3.05326e-19	-7.39777e-10	-1.32406	4.43765e-05	-7.39777e-10	-1.4413
61875072	chr11:61875072:G:A	2.89946e-19	-7.39777e-10	-1.37575	4.6067e-05	-7.39777e-10	-1.40391
61875181	chr11:61875181:T:C	2.40839e-19	-7.39777e-10	-1.56131	3.92454e-05	-7.39777e-10	-1.56418
61875291	chr11:61875291:C:T	3.14411e-18	2.42815	-1.42031	4.43524e-06	-2.20044	-1.54399
61875347	chr11:61875347:T:C	2.47842e-19	-7.39777e-10	-1.53265	3.92019e-05	-7.39777e-10	-1.56529
61875394	chr11:61875394:T:G	2.5559e-18	2.34845	-1.54773	4.97686e-06	-2.2022	-1.42701
61875397	chr11:61875397:T:G	2.51636e-19	-7.39777e-10	-1.51746	4.03616e-05	-7.39777e-10	-1.53613
61875401	chr11:61875401:T:G	4.73073e-19	-7.39777e-10	-0.886193	5.69836e-05	-7.39777e-10	-1.19125
61875540	chr11:61875540:A:G	3.40378e-19	-7.39777e-10	-1.21538	6.11966e-05	-7.39777e-10	-1.11992
61875571	chr11:61875571:T:C	8.62681e-19	-7.39777e-10	-0.285396	0.00015207	-7.39777e-10	-0.209669
61876205	chr11:61876205:C:T	1.08273e-18	-7.39777e-10	-0.0581969	0.000139483	-7.39777e-10	-0.296067
61876339	chr11:61876339:GC:G	7.6965e-19	-7.39777e-10	-0.399506	0.000131541	-7.39777e-10	-0.354693
61876380	chr11:61876380:G:A	3.71093e-19	-7.39777e-10	-1.12899	6.11718e-05	-7.39777e-10	-1.12033
61876762	chr11:61876762:T:C	4.17149e-19	-7.39777e-10	-1.012	7.12369e-05	-7.39777e-10	-0.968
61877172	chr11:61877172:C:T	2.55498e-19	-7.39777e-10	-1.50223	4.53889e-05	-7.39777e-10	-1.41874
61877710	chr11:61877710:GC:G	2.56803e-19	-7.39777e-10	-1.49713	3.9749e-05	-7.39777e-10	-1.55143
61877867	chr11:61877867:C:T	9.65043e-19	-7.39777e-10	-0.173268	0.000160944	-7.39777e-10	-0.152956
61878941	chr11:61878941:C:T	2.48917e-19	-7.39777e-10	-1.52832	4.37147e-05	-7.39777e-10	-1.45633
61878943	chr11:61878943:G:A	2.39765e-19	-7.39777e-10	-1.56578	3.92107e-05	-7.39777e-10	-1.56506
61878945	chr11:61878945:G:A	5.62476e-19	-7.39777e-10	-0.713093	9.09375e-05	-7.39777e-10	-0.723839
61879527	chr11:61879527:C:T	2.40026e-19	-7.39777e-10	-1.56469	3.92416e-05	-7.39777e-10	-1.56427
61879816	chr11:61879816:G:A	4.12531e-20	-2.21374	-1.11197	1.10682e-05	-1.8406	-0.989332
61879910	chr11:61879910:G:A	2.7e-18	-7.39777e-10	0.855566	0.00049127	-7.39777e-10	0.962982
61880661	chr11:61880661:G:A	2.05708e-18	-7.39777e-10	0.583602	0.000464234	-7.39777e-10	0.906378
61880994	chr11:61880994:G:A	3.80367e-19	-7.39777e-10	-1.10431	6.29843e-05	-7.39777e-10	-1.09113
61881042	chr11:61881042:T:C	1.26483e-19	-2.20533	-1.02216e-09	2.80052e-05	-1.90162	-1.02216e-09
61881177	chr11:61881177:AAATG:A	5.7865e-18	2.90854	-1.2907	1.24229e-05	-1.21562	-1.49885
61881193	chr11:61881193:A:G	4.37924e-19	-7.39777e-10	-0.963396	7.10547e-05	-7.39777e-10	-0.970562
61881739	chr11:61881739:C:T	9.35464e-20	-1.73008	-0.776901	4.97366e-05	-0.592111	-0.735159
61882121	chr11:61882121:T:G	2.41954e-19	-7.39777e-10	-1.5567	4.11107e-05	-7.39777e-10	-1.51774
61882271	chr11:61882271:C:T	3.12642e-19	-7.39777e-10	-1.30038	6.01027e-05	-7.39777e-10	-1.13796
61883048	chr11:61883048:G:A	9.47294e-19	0.814703	-1.00653	4.96398e-05	-0.129363	-1.19986
61883151	chr11:61883151:C:G	4.24341e-19	-7.39777e-10	-0.994904	8.6839e-05	-7.39777e-10	-0.769956
61883275	chr11:61883275:G:A	3.76527e-15	9.17012	-1.07423	5.86693e-06	-2.11635	-1.34833
61883654	chr11:61883654:C:T	2.41915e-19	-7.39777e-10	-1.55685	3.92272e-05	-7.39777e-10	-1.56464
61883699	chr11:61883699:T:C	2.67552e-19	-7.39777e-10	-1.45613	4.42207e-05	-7.39777e-10	-1.44482
61883868	chr11:61883868:C:T	2.53772e-19	-7.39777e-10	-1.50901	3.97837e-05	-7.39777e-10	-1.55055
61884204	chr11:61884204:C:T	3.30687e-19	-7.39777e-10	-1.24427	5.66002e-05	-7.39777e-10	-1.198
61884217	chr11:61884217:G:C	4.94318e-19	-7.39777e-10	-0.842263	8.69042e-05	-7.39777e-10	-0.769205
61884556	chr11:61884556:G:A	2.51715e-19	-7.39777e-10	-1.51714	4.24209e-05	-7.39777e-10	-1.48637
61884731	chr11:61884731:G:C	2.51258e-19	-7.39777e-10	-1.51896	4.06357e-05	-7.39777e-10	-1.52936
61884917	chr11:61884917:C:T	2.40996e-19	-7.39777e-10	-1.56066	3.93939e-05	-7.39777e-10	-1.5604
61885692	chr11:61885692:C:T	3.36039e-20	-2.05745	-1.47335	4.69895e-06	-2.21505	-1.47162
61885768	chr11:61885768:G:A	2.60491e-19	-7.39777e-10	-1.48287	4.26234e-05	-7.39777e-10	-1.48161
61887833	chr11:61887833:A:G	7.70751e-17	5.58221	-1.37512	4.64546e-06	-2.2064	-1.49173
61888618	chr11:61888618:T:C	9.54142e-19	-7.39777e-10	-0.184628	0.000124741	-7.39777e-10	-0.40777
61888710	chr11:61888710:C:A	5.64322e-17	5.28059	-1.38523	4.67135e-06	-2.19474	-1.49782
61888782	chr11:61888782:T:TC	4.70785e-17	5.18806	-1.47393	4.47616e-06	-2.18932	-1.54592
61889106	chr11:61889106:A:T	2.47313e-19	-7.39777e-10	-1.53479	4.62095e-05	-7.39777e-10	-1.40083
61889113	chr11:61889113:T:C	3.8164e-17	4.89988	-1.39567	4.75093e-06	-2.17027	-1.5054
61889405	chr11:61889405:G:A	3.44987e-19	-7.39777e-10	-1.20193	6.30532e-05	-7.39777e-10	-1.09003
61889516	chr11:61889516:G:A	2.88367e-19	-7.39777e-10	-1.38121	4.48842e-05	-7.39777e-10	-1.42993
61889523	chr11:61889523:C:T	3.10072e-14	11.1807	-0.976407	6.47016e-06	-2.08817	-1.27864
61889578	chr11:61889578:C:T	6.38685e-17	5.41303	-1.39389	4.61053e-06	-2.20145	-1.50422
61889638	chr11:61889638:C:T	3.86853e-14	11.3318	-0.906221	6.90983e-06	-2.07231	-1.22875
61889723	chr11:61889723:T:G	2.4299e-19	-7.39777e-10	-1.55242	4.2008e-05	-7.39777e-10	-1.49615
61889929	chr11:61889929:A:C	5.73826e-17	5.32034	-1.40829	4.59003e-06	-2.19747	-1.51266
61889981	chr11:61889981:G:A	5.23918e-19	-7.39777e-10	-0.784106	7.96523e-05	-7.39777e-10	-0.856341
61890004	chr11:61890004:C:T	2.40195e-19	-7.39777e-10	-1.56399	3.92324e-05	-7.39777e-10	-1.56451
61890194	chr11:61890194:G:A	4.68892e-15	9.88091	-1.56564	7.15791e-06	-1.97132	-1.29447
61890366	chr11:61890366:G:A	6.62538e-17	5.46097	-1.40516	4.57436e-06	-2.20322	-1.51033
61890627	chr11:61890627:G:A	5.2175e-19	-7.39777e-10	-0.788252	7.92648e-05	-7.39777e-10	-0.861217
61890685	chr11:61890685:G:A	2.78766e-19	-7.39777e-10	-1.41507	4.82832e-05	-7.39777e-10	-1.35693
61890750	chr11:61890750:AG:A	2.39802e-19	-7.39777e-10	-1.56563	3.92238e-05	-7.39777e-10	-1.56473
61890871	chr11:61890871:C:A	2.81107e-19	-7.39777e-10	-1.40671	4.8761e-05	-7.39777e-10	-1.34708
61891157	chr11:61891157:T:C	1.02063e-16	5.9065	-1.41859	8.23051e-06	-2.21402	-0.912148
61891328	chr11:61891328:C:T	4.65352e-15	9.01351	-0.705816	8.07695e-06	-2.19263	-0.952369
61891840	chr11:61891840:C:T	2.41383e-19	-7.39777e-10	-1.55906	3.94337e-05	-7.39777e-10	-1.55939
61892423	chr11:61892423:G:A	2.45838e-19	-7.39777e-10	-1.54077	3.93065e-05	-7.39777e-10	-1.56262
61892477	chr11:61892477:G:C	2.40032e-19	-7.39777e-10	-1.56467	3.97487e-05	-7.39777e-10	-1.55143
61892568	chr11:61892568:A:G	2.58232e-19	-7.39777e-10	-1.49158	3.98574e-05	-7.39777e-10	-1.5487
61892712	chr11:61892712:G:A	2.40401e-19	-7.39777e-10	-1.56313	3.94322e-05	-7.39777e-10	-1.55943
61893107	chr11:61893107:G:C	2.47474e-19	-7.39777e-10	-1.53413	3.92531e-05	-7.39777e-10	-1.56398
61893156	chr11:61893156:T:C	2.56498e-19	-7.39777e-10	-1.49832	3.97438e-05	-7.39777e-10	-1.55156
61893222	chr11:61893222:A:AATCCAGCCC	2.48886e-19	-7.39777e-10	-1.52845	3.93176e-05	-7.39777e-10	-1.56234
61893232	chr11:61893232:A:G	3.62006e-20	-1.97793	-1.47844	4.74253e-06	-2.16146	-1.51598
61893441	chr11:61893441:A:G	2.5407e-19	-7.39777e-10	-1.50783	4.24044e-05	-7.39777e-10	-1.48676
61893465	chr11:61893465:T:C	2.49398e-19	-7.39777e-10	-1.52639	3.9343e-05	-7.39777e-10	-1.56169
61893566	chr11:61893566:G:C	2.49398e-19	-7.39777e-10	-1.52639	3.9343e-05	-7.39777e-10	-1.56169
61893641	chr11:61893641:T:C	2.90801e-20	-2.13648	-1.53891	4.4951e-06	-2.21109	-1.51994
61893741	chr11:61893741:A:G	2.4948e-19	-7.39777e-10	-1.52606	3.93476e-05	-7.39777e-10	-1.56158
61894005	chr11:61894005:G:A	2.48306e-19	-7.39777e-10	-1.53078	3.92849e-05	-7.39777e-10	-1.56317
61894277	chr11:61894277:A:G	2.49541e-19	-7.39777e-10	-1.52582	3.93507e-05	-7.39777e-10	-1.5615
61894440	chr11:61894440:A:G	2.45341e-19	-7.39777e-10	-1.54279	3.91933e-05	-7.39777e-10	-1.56551
61894533	chr11:61894533:A:G	2.40086e-19	-7.39777e-10	-1.56444	3.93405e-05	-7.39777e-10	-1.56176
61894610	chr11:61894610:A:G	2.49076e-19	-7.39777e-10	-1.52768	3.9327e-05	-7.39777e-10	-1.5621
61894738	chr11:61894738:T:C	2.39968e-19	-7.39777e-10	-1.56494	4.07335e-05	-7.39777e-10	-1.52696
61894751	chr11:61894751:G:A	2.49722e-19	-7.39777e-10	-1.52509	3.936e-05	-7.39777e-10	-1.56126
61894823	chr11:61894823:GC:G	2.41054e-19	-7.39777e-10	-1.56042	3.93998e-05	-7.39777e-10	-1.56025
61894976	chr11:61894976:C:T	2.39727e-19	-1.56594	-1.02216e-09	2.17894e-05	-2.15259	-1.02216e-09
61895189	chr11:61895189:T:G	7.31263e-19	0.765951	-1.21662	7.83415e-06	-2.17219	-1.00333
61895275	chr11:61895275:C:T	2.49838e-19	-7.39777e-10	-1.52463	3.93773e-05	-7.39777e-10	-1.56082
61895308	chr11:61895308:G:A	3.66082e-20	-1.92378	-1.52139	4.99366e-06	-2.12402	-1.50183
61896163	chr11:61896163:T:C	2.50557e-19	-7.39777e-10	-1.52175	3.94134e-05	-7.39777e-10	-1.55991
61896219	chr11:61896219:G:A	3.80478e-18	2.66692	-1.46835	6.23907e-06	-2.04529	-1.35789
61896279	chr11:61896279:C:T	2.81112e-19	-7.39777e-10	-1.40669	4.57426e-05	-7.39777e-10	-1.41098
61896385	chr11:61896385:C:T	2.49577e-19	-7.39777e-10	-1.52567	3.9363e-05	-7.39777e-10	-1.56118
61896422	chr11:61896422:G:A	2.49577e-19	-7.39777e-10	-1.52567	3.9363e-05	-7.39777e-10	-1.56118
61896763	chr11:61896763:C:A	2.47636e-19	-7.39777e-10	-1.53348	4.1318e-05	-7.39777e-10	-1.51271
61896889	chr11:61896889:A:C	2.6268e-19	-7.39777e-10	-1.4745	5.04434e-05	-7.39777e-10	-1.31316
61897285	chr11:61897285:G:A	9.34327e-19	1.175	-1.38062	6.81233e-06	-1.78383	-1.53144
61897336	chr11:61897336:C:T	4.51357e-19	-7.39777e-10	-0.933182	7.0492e-05	-7.39777e-10	-0.978513
61897520	chr11:61897520:T:C	1.016e-19	-0.86149	-1.56291	5.22393e-06	-2.04289	-1.53787
61898945	chr11:61898945:G:A	3.58584e-19	-7.39777e-10	-1.16328	6.46121e-05	-7.39777e-10	-1.06561
61899230	chr11:61899230:G:A	2.50497e-19	-7.39777e-10	-1.52199	4.02398e-05	-7.39777e-10	-1.53916
61899265	chr11:61899265:G:A	2.55355e-19	-1.50279	-1.02216e-09	2.50227e-05	-2.01423	-1.02216e-09
61899652	chr11:61899652:G:A	2.45262e-19	-7.39777e-10	-1.54311	3.91806e-05	-7.39777e-10	-1.56583
61899884	chr11:61899884:C:T	8.83213e-19	-7.39777e-10	-0.261875	0.000111261	-7.39777e-10	-0.522132
61900407	chr11:61900407:C:T	9.39134e-19	1.15991	-1.3604	6.78826e-06	-1.79627	-1.52255
61900535	chr11:61900535:G:GGGA	2.40144e-19	-7.39777e-10	-1.5642	3.92442e-05	-7.39777e-10	-1.56421
61900645	chr11:61900645:G:C	1.10665e-18	-7.39777e-10	-0.0363485	0.000266326	-7.39777e-10	0.350709
61901911	chr11:61901911:C:A	2.40592e-19	-7.39777e-10	-1.56234	4.09772e-05	-7.39777e-10	-1.521
61902099	chr11:61902099:A:G	2.4119e-19	-7.39777e-10	-1.55986	4.04747e-05	-7.39777e-10	-1.53333
61902139	chr11:61902139:A:G	2.52449e-19	-7.39777e-10	-1.51423	4.0948e-05	-7.39777e-10	-1.52171
61902474	chr11:61902474:G:A	1.81041e-17	2.75845	-1.02216e-09	5.46625e-05	-1.23283	-1.02216e-09
61902565	chr11:61902565:C:T	3.42348e-18	2.57336	-1.48039	6.2765e-06	-2.02044	-1.37676
61902966	chr11:61902966:G:C	2.43068e-19	-7.39777e-10	-1.5521	3.99246e-05	-7.39777e-10	-1.54702
61902987	chr11:61902987:AC:A	2.81894e-20	-2.15763	-1.54886	4.27836e-06	-2.21464	-1.56581
61903174	chr11:61903174:A:G	1.80911e-19	-1.84744	-1.02216e-09	2.05319e-05	-2.21203	-1.02216e-09
61903246	chr11:61903246:T:G	2.39773e-19	-7.39777e-10	-1.56575	3.91815e-05	-7.39777e-10	-1.56581
61903273	chr11:61903273:C:T	9.37453e-20	-2.12032	-0.384543	1.25236e-05	-2.16408	-0.542319
61903684	chr11:61903684:C:T	3.18241e-18	2.53366	-1.51371	4.59472e-06	-2.16685	-1.54225
61904484	chr11:61904484:A:G	1.182e-19	-0.807496	-1.46557	7.13376e-06	-1.90118	-1.368
61904675	chr11:61904675:A:C	5.52047e-20	-2.21032	-0.824073	9.00304e-06	-2.21485	-0.821601
61904763	chr11:61904763:T:C	3.8596e-19	0.28331	-1.37302	5.99503e-06	-2.17195	-1.27113
61904793	chr11:61904793:T:C	6.91089e-19	1.05645	-1.56362	4.2923e-06	-2.21209	-1.5651
61905157	chr11:61905157:G:T	2.97245e-19	-7.39777e-10	-1.35088	4.50786e-05	-7.39777e-10	-1.4256
61905173	chr11:61905173:G:C	1.80014e-18	0.995388	-0.54521	2.77036e-05	-1.70668	-0.205766
61905239	chr11:61905239:A:G	2.55452e-19	-7.39777e-10	-1.50241	4.43903e-05	-7.39777e-10	-1.44099
61905671	chr11:61905671:TC:T	7.71652e-18	2.29285	-0.387175	3.06286e-05	-1.97794	0.165862
61906340	chr11:61906340:A:G	4.78531e-19	-7.39777e-10	-0.87472	7.50134e-05	-7.39777e-10	-0.916344
61906610	chr11:61906610:G:A	2.99497e-19	-7.39777e-10	-1.34334	5.0873e-05	-7.39777e-10	-1.30468
61906646	chr11:61906646:C:T	2.03708e-18	2.08055	-1.50672	6.46209e-06	-1.94749	-1.42057
61906745	chr11:61906745:C:T	2.40281e-19	-7.39777e-10	-1.56363	3.91821e-05	-7.39777e-10	-1.56579
61906805	chr11:61906805:G:A	2.91601e-19	-7.39777e-10	-1.37006	4.96328e-05	-7.39777e-10	-1.32936
61906826	chr11:61906826:G:A	1.49342e-19	-2.0392	-1.02216e-09	4.36321e-05	-1.45822	-1.02216e-09
61906882	chr11:61906882:G:A	2.54675e-19	-7.39777e-10	-1.50545	4.13641e-05	-7.39777e-10	-1.5116
61907821	chr11:61907821:A:G	2.5719e-19	-7.39777e-10	-1.49562	4.25684e-05	-7.39777e-10	-1.4829
61908172	chr11:61908172:T:C	2.95922e-19	-0.965547	-0.3898	1.87672e-05	-2.08435	-0.217548
61908242	chr11:61908242:T:C	4.22169e-20	-1.81372	-1.4889	5.87201e-06	-1.96643	-1.49738
61908717	chr11:61908717:A:G	3.16478e-19	-7.39777e-10	-1.28819	6.53208e-05	-7.39777e-10	-1.0547
61909033	chr11:61909033:C:T	8.10377e-19	-0.347941	-1.02216e-09	3.1825e-05	-1.77376	-1.02216e-09
61909182	chr11:61909182:A:G	5.06159e-20	-1.56131	-1.55986	6.97547e-06	-1.78084	-1.51077
61909425	chr11:61909425:C:T	4.85392e-20	-1.60367	-1.5594	6.88742e-06	-1.79426	-1.51006
61909726	chr11:61909726:C:T	2.42269e-19	-7.39777e-10	-1.55539	4.22284e-05	-7.39777e-10	-1.49092
61909963	chr11:61909963:C:T	3.41362e-19	-7.39777e-10	-1.2125	5.93085e-05	-7.39777e-10	-1.15126
61910202	chr11:61910202:G:C	2.39835e-19	-7.39777e-10	-1.56549	3.91806e-05	-7.39777e-10	-1.56583
61910665	chr11:61910665:T:TGGGTCCC	1.26679e-19	-2.20379	-1.02216e-09	2.33398e-05	-2.08385	-1.02216e-09
61911104	chr11:61911104:T:G	7.66006e-18	2.63891	-0.740578	1.67997e-05	-2.05114	-0.36151
61911282	chr11:61911282:C:G	4.3863e-19	0.302274	-1.26406	8.20081e-06	-2.07934	-1.05044
61911874	chr11:61911874:C:T	1.3751e-18	0.180838	-1.02216e-09	7.42578e-05	-0.926469	-1.02216e-09
61912489	chr11:61912489:C:T	3.7877e-20	-1.9358	-1.47529	5.7373e-06	-2.05074	-1.43628
61913197	chr11:61913197:C:T	2.39884e-19	-7.39777e-10	-1.56528	4.04154e-05	-7.39777e-10	-1.5348
61913398	chr11:61913398:T:C	3.84054e-20	-1.8406	-1.55665	7.93377e-06	-1.62668	-1.53621
61913650	chr11:61913650:C:T	8.8307e-19	-7.39777e-10	-0.262037	0.00019162	-7.39777e-10	0.0215051
61913875	chr11:61913875:C:T	3.15896e-19	-7.39777e-10	-1.29003	5.46007e-05	-7.39777e-10	-1.23396
61914414	chr11:61914414:C:T	3.32926e-19	-7.39777e-10	-1.23752	5.8641e-05	-7.39777e-10	-1.16258
61914730	chr11:61914730:A:T	2.49431e-19	-7.39777e-10	-1.52626	3.9927e-05	-7.39777e-10	-1.54696
61914834	chr11:61914834:A:G	2.53908e-19	-7.39777e-10	-1.50847	5.05391e-05	-7.39777e-10	-1.31126
61914887	chr11:61914887:T:G	2.41646e-19	-7.39777e-10	-1.55797	3.96042e-05	-7.39777e-10	-1.55508
61915852	chr11:61915852:A:G	3.46873e-19	-7.39777e-10	-1.19648	6.65146e-05	-7.39777e-10	-1.03659
61915920	chr11:61915920:C:A	1.09068e-19	-1.35446	-0.999006	1.3844e-05	-1.9955	-0.610659
61917158	chr11:61917158:A:T	4.54012e-19	-7.39777e-10	-0.927318	7.46242e-05	-7.39777e-10	-0.921546
61917497	chr11:61917497:G:A	3.4047e-19	-0.139704	-1.07541	1.13637e-05	-1.80926	-0.994327
61917719	chr11:61917719:C:G	3.12849e-19	-7.39777e-10	-1.29972	7.22692e-05	-7.39777e-10	-0.953614
61918230	chr11:61918230:C:T	2.56383e-19	-7.39777e-10	-1.49877	4.18186e-05	-7.39777e-10	-1.50067
61918318	chr11:61918318:C:G	4.07656e-20	-1.82589	-1.51171	4.29108e-06	-2.21425	-1.56323
61918491	chr11:61918491:T:C	5.96638e-19	-7.39777e-10	-0.65413	8.80873e-05	-7.39777e-10	-0.755682
61918517	chr11:61918517:T:C	2.52111e-19	-0.0651727	-1.4504	7.19991e-06	-1.74903	-1.51091
61918682	chr11:61918682:C:T	8.95008e-19	-7.39777e-10	-0.248609	0.000217451	-7.39777e-10	0.147962
61918789	chr11:61918789:C:T	2.53047e-19	-7.39777e-10	-1.51187	4.12484e-05	-7.39777e-10	-1.5144
61918864	chr11:61918864:G:A	2.8547e-19	0.0319533	-1.42326	7.70977e-06	-1.69908	-1.49244
61919141	chr11:61919141:C:T	2.92762e-19	-7.39777e-10	-1.36608	4.39036e-05	-7.39777e-10	-1.45202
61919561	chr11:61919561:A:G	2.35456e-19	-0.123207	-1.46071	6.96458e-06	-1.77481	-1.51836
61919658	chr11:61919658:A:G	6.3269e-19	-0.595461	-1.02216e-09	2.97764e-05	-1.84029	-1.02216e-09
61919982	chr11:61919982:G:A	9.46321e-20	-1.11078	-1.38467	7.65786e-06	-2.04172	-1.15656
61920202	chr11:61920202:G:A	1.72461e-19	-1.03135	-0.86392	1.80017e-05	-1.9325	-0.41105
61920221	chr11:61920221:T:C	2.4004e-19	-1.56463	-1.02216e-09	2.67227e-05	-1.9485	-1.02216e-09
61920301	chr11:61920301:C:A	2.86684e-19	-7.39777e-10	-1.38706	4.39237e-05	-7.39777e-10	-1.45156
61920703	chr11:61920703:G:C	2.85307e-19	-7.39777e-10	-1.39187	4.45505e-05	-7.39777e-10	-1.43739
61920798	chr11:61920798:C:CTGTAATCTCA	3.13449e-19	-7.39777e-10	-1.2978	5.72954e-05	-7.39777e-10	-1.18579
61920884	chr11:61920884:T:C	1.85377e-19	-1.00076	-0.822284	1.92123e-05	-1.91941	-0.359051
61921571	chr11:61921571:T:C	2.85307e-19	-7.39777e-10	-1.39187	4.45505e-05	-7.39777e-10	-1.43739
61921652	chr11:61921652:G:A	2.48945e-19	-7.39777e-10	-1.52821	4.08605e-05	-7.39777e-10	-1.52385
61921746	chr11:61921746:C:T	2.49434e-19	-7.39777e-10	-1.52625	4.09656e-05	-7.39777e-10	-1.52128
61921762	chr11:61921762:C:A	3.07675e-19	-7.39777e-10	-1.3164	5.5839e-05	-7.39777e-10	-1.21154
61921807	chr11:61921807:G:A	2.78784e-19	-7.39777e-10	-1.41501	4.33466e-05	-7.39777e-10	-1.46478
61921940	chr11:61921940:G:A	1.5975e-19	-1.97183	-1.02216e-09	2.27266e-05	-2.11048	-1.02216e-09
61922025	chr11:61922025:A:T	2.61031e-19	-7.39777e-10	-1.4808	4.04701e-05	-7.39777e-10	-1.53345
61922259	chr11:61922259:G:A	7.5585e-20	-1.19282	-1.52737	6.38103e-06	-1.9863	-1.39438
61922606	chr11:61922606:TG:T	1.78332e-19	-0.458399	-1.40339	6.46477e-06	-1.87432	-1.49332
61922631	chr11:61922631:G:A	2.52181e-19	-7.39777e-10	-1.51529	4.09057e-05	-7.39777e-10	-1.52274
61922702	chr11:61922702:C:G	2.48945e-19	-7.39777e-10	-1.52821	4.08605e-05	-7.39777e-10	-1.52385
61922711	chr11:61922711:G:A	1.31863e-18	0.13891	-1.02216e-09	2.84608e-05	-1.88548	-1.02216e-09
61922933	chr11:61922933:T:G	1.8866e-19	-0.630816	-1.17468	1.00632e-05	-1.83032	-1.0948
61922948	chr11:61922948:T:C	2.7952e-20	-2.17968	-1.53527	4.64155e-06	-2.1654	-1.53357
61923235	chr11:61923235:G:A	1.90102e-19	-0.399774	-1.39811	6.66751e-06	-1.84699	-1.48977
61923717	chr11:61923717:C:G	2.45078e-19	-7.39777e-10	-1.54387	4.01128e-05	-7.39777e-10	-1.54232
61924179	chr11:61924179:C:T	2.41882e-19	-7.39777e-10	-1.55699	3.97238e-05	-7.39777e-10	-1.55206
61924416	chr11:61924416:G:C	3.80264e-19	-7.39777e-10	-1.10458	7.13426e-05	-7.39777e-10	-0.966518
61924658	chr11:61924658:T:C	5.65166e-19	-0.179982	-0.52834	1.04452e-05	-1.99922	-0.888647
61924768	chr11:61924768:C:T	2.64219e-19	-7.39777e-10	-1.46866	4.10897e-05	-7.39777e-10	-1.51825
61924869	chr11:61924869:C:T	8.59146e-20	-2.20646	-0.38563	1.36784e-05	-2.10222	-0.515974
61925033	chr11:61925033:G:A	3.82999e-19	-7.39777e-10	-1.09741	7.72371e-05	-7.39777e-10	-0.887132
61925416	chr11:61925416:T:C	7.84336e-19	-7.39777e-10	-0.380604	0.000187894	-7.39777e-10	0.00186708
61925821	chr11:61925821:T:A	6.34925e-19	-7.39777e-10	-0.591934	8.89995e-05	-7.39777e-10	-0.74538
61926212	chr11:61926212:C:T	3.1311e-20	-2.16183	-1.43964	5.24442e-06	-2.13043	-1.44641
61926213	chr11:61926213:G:A	2.99322e-20	-2.14127	-1.50524	5.02394e-06	-2.17385	-1.44595
61926593	chr11:61926593:G:A	3.05522e-19	-7.39777e-10	-1.32342	5.48995e-05	-7.39777e-10	-1.22851
61926648	chr11:61926648:G:T	2.3976e-19	-7.39777e-10	-1.5658	3.92001e-05	-7.39777e-10	-1.56533
61926794	chr11:61926794:C:T	2.80028e-19	-7.39777e-10	-1.41055	4.49525e-05	-7.39777e-10	-1.42841
61927091	chr11:61927091:G:A	4.83852e-19	-0.219062	-0.644601	9.74914e-06	-2.01744	-0.939395
61928049	chr11:61928049:C:T	2.67025e-19	-7.39777e-10	-1.4581	4.92969e-05	-7.39777e-10	-1.33615
61928086	chr11:61928086:G:A	3.57544e-19	-7.39777e-10	-1.16618	6.81916e-05	-7.39777e-10	-1.01169
61928531	chr11:61928531:A:T	2.64181e-19	-7.39777e-10	-1.46881	4.10459e-05	-7.39777e-10	-1.51932
61928814	chr11:61928814:T:C	2.39979e-19	-7.39777e-10	-1.56489	3.92061e-05	-7.39777e-10	-1.56518
61928862	chr11:61928862:G:A	4.61615e-19	-0.414992	-0.495718	1.02785e-05	-2.07873	-0.825229
61929203	chr11:61929203:A:G	3.52026e-19	-0.299356	-0.882381	8.09838e-06	-2.04885	-1.0935
61929413	chr11:61929413:A:G	2.43082e-19	-0.362509	-1.18953	6.26636e-06	-2.06543	-1.33339
61929451	chr11:61929451:CT:C	8.76852e-20	-1.14661	-1.42508	4.95294e-06	-2.11076	-1.52327
61929739	chr11:61929739:C:A	1.00522e-19	-0.88351	-1.55156	5.16847e-06	-2.02627	-1.56516
61930186	chr11:61930186:A:G	2.01893e-19	-1.49534	-0.242366	2.63597e-05	-1.51551	-0.446667
61930432	chr11:61930432:G:A	1.23451e-19	-1.64706	-0.582538	1.73614e-05	-1.6153	-0.764456
61930500	chr11:61930500:G:A	3.15317e-19	-1.29186	-1.02216e-09	3.14653e-05	-1.78513	-1.02216e-09
61930505	chr11:61930505:A:G	2.77399e-19	-7.39777e-10	-1.41998	5.44647e-05	-7.39777e-10	-1.23646
61930523	chr11:61930523:A:T	2.62604e-19	-7.39777e-10	-1.47479	4.42183e-05	-7.39777e-10	-1.44487
61930599	chr11:61930599:G:C	2.70866e-19	-7.39777e-10	-1.44382	5.03076e-05	-7.39777e-10	-1.31586
61931016	chr11:61931016:C:G	6.96405e-20	-1.49919	-1.30291	1.00084e-05	-1.51013	-1.42046
61931326	chr11:61931326:C:G	2.39761e-19	-7.39777e-10	-1.5658	3.92064e-05	-7.39777e-10	-1.56517
61931432	chr11:61931432:G:A	3.403e-19	-7.39777e-10	-1.21561	6.50067e-05	-7.39777e-10	-1.05952
61931583	chr11:61931583:G:A	7.44002e-19	-0.313067	-0.120331	1.46897e-05	-2.1105	-0.436363
61931905	chr11:61931905:G:A	3.58261e-19	-7.39777e-10	-1.16418	6.5531e-05	-7.39777e-10	-1.05149
61932001	chr11:61932001:A:C	7.35921e-19	-7.39777e-10	-0.444319	0.000174736	-7.39777e-10	-0.0707349
61932439	chr11:61932439:A:AT	2.66452e-19	-7.39777e-10	-1.46025	4.32185e-05	-7.39777e-10	-1.46774
61932547	chr11:61932547:C:T	2.62054e-19	-1.47689	-1.02216e-09	2.13652e-05	-2.17225	-1.02216e-09
61932983	chr11:61932983:C:T	3.1338e-20	-2.06364	-1.53697	7.12057e-06	-1.70905	-1.56197
61933347	chr11:61933347:A:G	1.01456e-19	-1.84284	-0.582975	1.332e-05	-1.88036	-0.764387
61933461	chr11:61933461:G:C	1.258e-19	-0.68959	-1.52116	5.10486e-06	-2.053	-1.55081
61933661	chr11:61933661:C:T	2.57792e-19	-7.39777e-10	-1.49329	4.58621e-05	-7.39777e-10	-1.40837
61933856	chr11:61933856:A:T	1.13167e-19	-1.78501	-0.531568	1.47668e-05	-1.82455	-0.717081
61933994	chr11:61933994:T:C	2.63827e-19	-7.39777e-10	-1.47015	4.55866e-05	-7.39777e-10	-1.4144
61934187	chr11:61934187:A:C	2.67844e-19	-7.39777e-10	-1.45504	4.34666e-05	-7.39777e-10	-1.46202
61934995	chr11:61934995:C:G	2.91758e-19	-1.36952	-1.02216e-09	2.20031e-05	-2.14283	-1.02216e-09
61935111	chr11:61935111:A:C	2.80958e-19	-7.39777e-10	-1.40723	4.5818e-05	-7.39777e-10	-1.40933
61935131	chr11:61935131:C:T	8.74589e-19	-0.218564	-0.0531227	1.60203e-05	-2.08024	-0.379917
61935424	chr11:61935424:AAAAAAAAAAAAAAAG:A	1.72792e-19	-0.506157	-1.38719	5.42027e-06	-2.09042	-1.45345
61935512	chr11:61935512:T:G	2.81806e-19	-7.39777e-10	-1.40422	4.59865e-05	-7.39777e-10	-1.40566
61935640	chr11:61935640:G:A	2.40001e-19	-7.39777e-10	-1.5648	3.92355e-05	-7.39777e-10	-1.56443
61936031	chr11:61936031:G:A	2.54398e-19	-7.39777e-10	-1.50654	4.15353e-05	-7.39777e-10	-1.50747
61936284	chr11:61936284:T:C	3.47451e-20	-2.06367	-1.43373	4.54119e-06	-2.19236	-1.52846
61936432	chr11:61936432:C:T	5.1533e-20	-1.72103	-1.38219	8.35062e-06	-1.67459	-1.43709
61936862	chr11:61936862:A:G	1.54335e-19	-0.594459	-1.41186	5.44877e-06	-2.06557	-1.47305
61937735	chr11:61937735:G:A	7.97779e-20	-1.11834	-1.54785	4.60631e-06	-2.14082	-1.56576
61938021	chr11:61938021:C:A	6.66077e-20	-1.99386	-0.852763	7.17832e-06	-2.12651	-1.13644
61938160	chr11:61938160:G:A	9.31745e-20	-2.1922	-0.318769	1.41991e-05	-2.13787	-0.44297
61938644	chr11:61938644:G:A	1.24114e-19	-0.676194	-1.54805	5.00362e-06	-2.05958	-1.56427
61938866	chr11:61938866:C:T	5.51875e-20	-1.69767	-1.33704	7.44633e-06	-1.77904	-1.44725
61939573	chr11:61939573:A:G	4.22761e-19	-7.39777e-10	-0.998634	6.19206e-05	-7.39777e-10	-1.10816
61939959	chr11:61939959:A:G	5.98519e-19	-7.39777e-10	-0.650983	0.000137169	-7.39777e-10	-0.312796
61940173	chr11:61940173:A:G	1.41558e-19	-0.613592	-1.47914	5.2013e-06	-2.06169	-1.52341
61940557	chr11:61940557:C:T	2.53507e-19	-7.39777e-10	-1.51005	4.04212e-05	-7.39777e-10	-1.53466
61940688	chr11:61940688:C:T	4.48034e-20	-1.90553	-1.33763	6.29576e-06	-1.95191	-1.44222
61941135	chr11:61941135:C:T	2.40055e-19	-7.39777e-10	-1.56457	3.924e-05	-7.39777e-10	-1.56431
61941684	chr11:61941684:G:A	2.41622e-19	-7.39777e-10	-1.55807	3.95434e-05	-7.39777e-10	-1.55661
61942374	chr11:61942374:T:G	2.45135e-19	-1.54363	-1.02216e-09	2.11574e-05	-2.18202	-1.02216e-09
61942794	chr11:61942794:G:A	3.77304e-19	-7.39777e-10	-1.11239	8.25312e-05	-7.39777e-10	-0.820835
61942859	chr11:61942859:A:G	2.35484e-19	-1.5838	-1.02216e-09	2.12037e-05	-2.17984	-1.02216e-09
61943066	chr11:61943066:A:C	8.90768e-20	-1.29361	-1.26233	5.21318e-06	-2.2149	-1.36792
61943075	chr11:61943075:G:A	2.87643e-19	-1.38372	-1.02216e-09	2.047e-05	-2.21505	-1.02216e-09
61943184	chr11:61943184:C:T	5.69826e-20	-1.79578	-1.20692	5.83517e-06	-2.09269	-1.37742
61943236	chr11:61943236:G:A	2.58266e-18	-7.39777e-10	0.811132	0.000262697	-7.39777e-10	0.336988
61943350	chr11:61943350:A:G	9.61669e-20	-1.39521	-1.08415	5.53483e-06	-2.21342	-1.30953
61943400	chr11:61943400:C:T	1.59506e-19	-0.53938	-1.43398	5.32409e-06	-2.04617	-1.51559
61943462	chr11:61943462:T:C	2.61367e-19	-7.39777e-10	-1.47951	4.15904e-05	-7.39777e-10	-1.50614
61944003	chr11:61944003:T:G	3.58605e-19	-7.39777e-10	-1.16322	5.56486e-05	-7.39777e-10	-1.21495
61944149	chr11:61944149:C:T	1.28119e-19	-0.733559	-1.45892	1.61035e-05	-1.16561	-1.28937
61944727	chr11:61944727:G:A	2.7648e-20	-2.17831	-1.54758	4.31744e-06	-2.20684	-1.56451
61944770	chr11:61944770:C:T	1.03904e-18	-7.39777e-10	-0.0993842	0.000208793	-7.39777e-10	0.107333
61945128	chr11:61945128:T:C	3.59461e-19	-7.39777e-10	-1.16084	6.32633e-05	-7.39777e-10	-1.08671
61945174	chr11:61945174:T:C	7.07347e-19	-0.483919	-1.02216e-09	6.12503e-05	-1.11904	-1.02216e-09
61945404	chr11:61945404:G:A	2.41499e-19	-7.39777e-10	-1.55858	4.02292e-05	-7.39777e-10	-1.53942
61946023	chr11:61946023:G:C	1.6763e-18	0.378901	-1.02216e-09	3.45321e-05	-1.69212	-1.02216e-09
61946118	chr11:61946118:A:G	1.58569e-18	-7.39777e-10	0.323333	0.0002168	-7.39777e-10	0.144966
61946560	chr11:61946560:A:G	3.64991e-20	-2.21502	-1.23313	7.25214e-06	-1.83512	-1.41759
61947767	chr11:61947767:C:T	2.68326e-19	-7.39777e-10	-1.45324	4.72992e-05	-7.39777e-10	-1.37752
61948177	chr11:61948177:G:A	2.40565e-19	-7.39777e-10	-1.56245	3.92072e-05	-7.39777e-10	-1.56515
61948885	chr11:61948885:G:A	1.73317e-19	-0.338682	-1.55164	1.52063e-05	-0.96976	-1.54254
61948923	chr11:61948923:C:G	1.52161e-18	1.63981	-1.35773	6.86847e-06	-2.04421	-1.26286
61949659	chr11:61949659:C:T	3.28006e-18	-7.39777e-10	1.05018	0.000680397	-7.39777e-10	1.28867
61950135	chr11:61950135:C:T	4.38413e-19	-7.39777e-10	-0.962279	7.87743e-05	-7.39777e-10	-0.867425
61950243	chr11:61950243:T:C	1.35764e-18	1.33208	-1.16402	1.54089e-05	-1.55086	-0.948201
61950564	chr11:61950564:G:A	1.31e-18	1.29848	-1.16613	1.51628e-05	-1.56435	-0.950822
61950701	chr11:61950701:G:A	1.72795e-19	-1.89333	-1.02216e-09	2.23631e-05	-2.1266	-1.02216e-09
61950756	chr11:61950756:T:C	2.93789e-19	-7.39777e-10	-1.36258	5.30713e-05	-7.39777e-10	-1.26237
61951598	chr11:61951598:T:C	3.13374e-19	-7.39777e-10	-1.29804	4.76343e-05	-7.39777e-10	-1.37046
61951915	chr11:61951915:T:C	1.49091e-18	1.29646	-1.03476	1.80437e-05	-1.56599	-0.775221
61952532	chr11:61952532:T:C	2.53421e-19	-7.39777e-10	-1.51039	4.39023e-05	-7.39777e-10	-1.45204
61953036	chr11:61953036:G:A	3.15431e-19	-7.39777e-10	-1.2915	6.4373e-05	-7.39777e-10	-1.06932
61953065	chr11:61953065:T:C	1.48191e-18	0.255646	-1.02216e-09	3.22034e-05	-1.76194	-1.02216e-09
61953066	chr11:61953066:G:A	7.62282e-19	1.00566	-1.41478	1.46096e-05	-1.27028	-1.28205
61953278	chr11:61953278:C:T	2.68446e-19	-7.39777e-10	-1.45279	4.7294e-05	-7.39777e-10	-1.37763
61953360	chr11:61953360:G:A	4.92985e-19	-7.39777e-10	-0.844962	8.20226e-05	-7.39777e-10	-0.827017
61953455	chr11:61953455:G:A	1.76329e-19	-1.87309	-1.02216e-09	2.22534e-05	-2.13152	-1.02216e-09
61953647	chr11:61953647:T:C	1.04104e-18	1.13392	-1.23139	8.40292e-06	-2.06849	-1.03694
61953762	chr11:61953762:G:A	1.38101e-18	1.59762	-1.41249	1.18363e-05	-1.46882	-1.29402
61953805	chr11:61953805:G:C	1.16073e-18	1.29444	-1.28307	8.07583e-06	-2.03855	-1.10659
61954112	chr11:61954112:T:C	3.51518e-20	-2.14137	-1.3444	6.35305e-06	-1.90413	-1.48094
61954167	chr11:61954167:A:G	1.79965e-18	1.4611	-1.0112	2.09327e-05	-1.08526	-1.10744
61954246	chr11:61954246:C:T	1.83837e-19	-1.83139	-1.02216e-09	2.18512e-05	-2.14976	-1.02216e-09
61954740	chr11:61954740:G:T	1.13256e-18	-7.39777e-10	-0.0132034	0.000222806	-7.39777e-10	0.172289
61954793	chr11:61954793:C:A	2.63765e-20	-2.21484	-1.55813	7.09804e-06	-1.72329	-1.55091
61954972	chr11:61954972:G:C	3.17742e-19	-7.39777e-10	-1.2842	5.8321e-05	-7.39777e-10	-1.16805
61955032	chr11:61955032:C:T	3.03165e-19	-7.39777e-10	-1.33116	5.51608e-05	-7.39777e-10	-1.22376
61955084	chr11:61955084:TCCACCC:T	2.75499e-19	-7.39777e-10	-1.42686	5.403e-05	-7.39777e-10	-1.24447
61955155	chr11:61955155:G:C	2.08486e-19	-1.70557	-1.02216e-09	2.1016e-05	-2.18873	-1.02216e-09
61955173	chr11:61955173:C:A	1.11036e-18	-7.39777e-10	-0.0330047	0.000216776	-7.39777e-10	0.144854
61955366	chr11:61955366:T:A	2.66624e-20	-2.20913	-1.55305	7.72036e-06	-1.64447	-1.54568
61956084	chr11:61956084:A:G	2.66417e-20	-2.20825	-1.55471	7.48894e-06	-1.67177	-1.54881
61956231	chr11:61956231:A:T	4.6264e-19	0.260273	-1.16877	7.44809e-06	-1.97947	-1.24658
61956387	chr11:61956387:G:C	2.63537e-20	-2.21462	-1.55922	6.93895e-06	-1.74302	-1.55384
61956531	chr11:61956531:C:T	7.10022e-20	-2.1465	-0.636226	2.49893e-05	-1.46373	-0.551838
61956981	chr11:61956981:C:A	2.42524e-19	-7.39777e-10	-1.55434	3.94925e-05	-7.39777e-10	-1.5579
61957042	chr11:61957042:C:T	7.24588e-20	-2.1116	-0.650819	2.64033e-05	-1.35834	-0.602184
61957111	chr11:61957111:T:G	3.42641e-19	-0.0234824	-1.18527	7.46502e-06	-2.19564	-1.02814
61957315	chr11:61957315:G:T	1.07222e-19	-2.07906	-0.291484	1.21749e-05	-2.02404	-0.710592
61957446	chr11:61957446:C:A	3.83608e-18	-7.39777e-10	1.20677	0.000869434	-7.39777e-10	1.53383
61957533	chr11:61957533:G:GCACCTA	2.75016e-19	-7.39777e-10	-1.42861	5.35836e-05	-7.39777e-10	-1.25277
61957602	chr11:61957602:T:C	2.10614e-19	-1.69542	-1.02216e-09	2.0959e-05	-2.19144	-1.02216e-09
61957702	chr11:61957702:T:C	7.4351e-20	-2.08168	-0.654967	2.86096e-05	-1.27442	-0.605852
61957703	chr11:61957703:G:A	7.47891e-20	-2.11034	-0.620425	2.73107e-05	-1.35425	-0.572476
61958625	chr11:61958625:T:G	2.69678e-20	-2.1916	-1.5592	9.41894e-06	-1.44469	-1.5466
61958912	chr11:61958912:ACACACACACACG:A	8.62458e-19	0.634178	-0.919833	2.55484e-05	-1.33208	-0.661358
61959245	chr11:61959245:G:A	1.77347e-19	-1.86734	-1.02216e-09	2.20246e-05	-2.14185	-1.02216e-09
61959966	chr11:61959966:C:T	1.50139e-19	-0.513027	-1.52085	1.35391e-05	-1.122	-1.50643
61960275	chr11:61960275:C:A	4.54598e-20	-1.90421	-1.32441	6.10479e-06	-2.06529	-1.35965
61960319	chr11:61960319:G:A	2.71967e-20	-2.18871	-1.55363	1.51031e-05	-0.996884	-1.52222
61960366	chr11:61960366:G:C	3.00943e-19	-7.39777e-10	-1.33852	4.54103e-05	-7.39777e-10	-1.41827
61960675	chr11:61960675:C:T	4.47355e-20	-1.92027	-1.32441	6.18119e-06	-2.05285	-1.35965
61961009	chr11:61961009:G:A	2.63318e-19	-7.39777e-10	-1.47208	4.076e-05	-7.39777e-10	-1.52631
61961275	chr11:61961275:C:T	1.65814e-18	-7.39777e-10	0.368008	0.000318024	-7.39777e-10	0.528115
61961591	chr11:61961591:C:T	2.12359e-19	-2.199	0.511837	0.000106386	-1.07451	0.507571
61961831	chr11:61961831:C:A	2.66669e-19	-7.39777e-10	-1.45943	4.28126e-05	-7.39777e-10	-1.47718
61962564	chr11:61962564:G:A	1.89701e-19	-0.589479	-1.21051	6.51603e-06	-2.09041	-1.26934
61962628	chr11:61962628:G:A	1.78834e-18	-7.39777e-10	0.4436	0.00031766	-7.39777e-10	0.52697
61962711	chr11:61962711:C:T	1.21138e-19	-0.788801	-1.45971	6.92511e-06	-1.73764	-1.56122
61962942	chr11:61962942:C:A	6.22814e-19	-7.39777e-10	-0.611194	7.97117e-05	-7.39777e-10	-0.855596
61962955	chr11:61962955:G:T	2.38942e-18	-7.39777e-10	0.733365	0.000263526	-7.39777e-10	0.340141
61963081	chr11:61963081:T:C	1.77212e-19	-0.326641	-1.54145	1.03809e-05	-1.51718	-1.37687
61963761	chr11:61963761:C:A	1.02688e-19	-2.19019	-0.223552	3.28243e-05	-1.52022	-0.222619
61964255	chr11:61964255:T:C	2.117e-19	-1.69027	-1.02216e-09	2.07732e-05	-2.20035	-1.02216e-09
61964338	chr11:61964338:T:C	1.31697e-19	-2.16494	-1.02216e-09	2.75396e-05	-1.91839	-1.02216e-09
61964408	chr11:61964408:C:T	2.84739e-18	-7.39777e-10	0.908717	0.000309837	-7.39777e-10	0.502034
61964505	chr11:61964505:G:A	3.59259e-19	-1.1614	-1.02216e-09	2.07914e-05	-2.19947	-1.02216e-09
61965778	chr11:61965778:G:A	1.87442e-18	-7.39777e-10	0.490613	0.000216326	-7.39777e-10	0.142774
61965877	chr11:61965877:T:C	1.48823e-19	-2.04268	-1.02216e-09	2.22579e-05	-2.13131	-1.02216e-09
61966128	chr11:61966128:G:C	1.6147e-19	-0.402663	-1.55846	9.1436e-06	-1.59105	-1.42991
61966293	chr11:61966293:A:G	7.75467e-19	-7.39777e-10	-0.391976	0.000128447	-7.39777e-10	-0.378491
61966422	chr11:61966422:G:A	1.87442e-18	-7.39777e-10	0.490613	0.000216326	-7.39777e-10	0.142774
61966556	chr11:61966556:C:T	2.79127e-19	-7.39777e-10	-1.41378	5.2399e-05	-7.39777e-10	-1.27512
61966933	chr11:61966933:G:A	1.87442e-18	-7.39777e-10	0.490613	0.000216326	-7.39777e-10	0.142774
61967163	chr11:61967163:G:A	1.9888e-18	-7.39777e-10	0.549846	0.000219492	-7.39777e-10	0.157302
61967809	chr11:61967809:G:T	1.40044e-19	-2.10349	-1.02216e-09	3.70963e-05	-1.6205	-1.02216e-09
61968664	chr11:61968664:T:G	1.26503e-19	-0.639912	-1.56527	7.4321e-06	-1.72586	-1.50235
61968939	chr11:61968939:A:C	4.21761e-20	-1.79913	-1.50446	5.65778e-06	-1.99687	-1.50411
61970002	chr11:61970002:T:C	2.46228e-19	-7.39777e-10	-1.53918	3.9317e-05	-7.39777e-10	-1.56236
61970097	chr11:61970097:A:G	9.86381e-20	-2.20141	-0.252575	3.15699e-05	-1.50558	-0.276226
61970750	chr11:61970750:A:G	1.40596e-19	-2.09955	-1.02216e-09	3.20532e-05	-1.76661	-1.02216e-09
61970890	chr11:61970890:G:A	1.69436e-18	-7.39777e-10	0.389621	0.000195889	-7.39777e-10	0.0435349
61971073	chr11:61971073:T:G	2.66753e-19	-0.0752279	-1.38389	4.84209e-06	-2.21371	-1.44296
61971271	chr11:61971271:T:C	4.91687e-19	-7.39777e-10	-0.8476	8.56308e-05	-7.39777e-10	-0.783966
61972191	chr11:61972191:C:T	4.26157e-19	-7.39777e-10	-0.990633	7.36837e-05	-7.39777e-10	-0.934229
61973257	chr11:61973257:T:G	1.81262e-18	-7.39777e-10	0.457086	0.000224816	-7.39777e-10	0.181269
61973298	chr11:61973298:G:A	4.46153e-19	-7.39777e-10	-0.944779	7.57796e-05	-7.39777e-10	-0.906182
61973495	chr11:61973495:C:T	1.54568e-19	-2.00481	-1.02216e-09	3.21627e-05	-1.7632	-1.02216e-09
61975244	chr11:61975244:C:T	2.65713e-19	-1.46303	-1.02216e-09	2.52175e-05	-2.00647	-1.02216e-09
61975261	chr11:61975261:C:T	5.1002e-19	-1.12158	0.310589	2.6646e-05	-2.17714	0.225765
61975264	chr11:61975264:G:A	1.24062e-19	-2.2145	-0.0101597	5.4645e-05	-1.26851	0.035358
61975266	chr11:61975266:A:G	2.78073e-20	-2.15447	-1.56567	8.10708e-06	-1.58781	-1.55346
61975346	chr11:61975346:C:A	1.81262e-18	-7.39777e-10	0.457086	0.000224816	-7.39777e-10	0.181269
61975500	chr11:61975500:C:T	1.90318e-19	-1.79675	-1.02216e-09	2.68273e-05	-1.94459	-1.02216e-09
61975573	chr11:61975573:C:T	5.47487e-19	-1.10768	0.367573	2.96501e-05	-2.17531	0.330768
61975806	chr11:61975806:T:C	5.69884e-20	-2.19681	-0.805782	1.96169e-05	-1.48378	-0.77384
61976049	chr11:61976049:G:A	4.36534e-19	-7.39777e-10	-0.966575	7.5654e-05	-7.39777e-10	-0.907841
61976497	chr11:61976497:A:G	3.28919e-19	-1.24963	-1.02216e-09	5.31759e-05	-1.26041	-1.02216e-09
61976870	chr11:61976870:C:T	5.42154e-20	-2.04924	-1.00324	9.47891e-06	-1.70184	-1.2831
61977200	chr11:61977200:A:G	5.28119e-19	-1.04238	0.266264	2.58322e-05	-2.15875	0.17636
61977425	chr11:61977425:C:G	2.91669e-19	-7.39777e-10	-1.36982	4.54589e-05	-7.39777e-10	-1.4172
61978222	chr11:61978222:T:C	9.42992e-20	-0.933138	-1.56583	6.48596e-06	-1.8737	-1.49067
61978371	chr11:61978371:C:T	2.90258e-19	-7.39777e-10	-1.37467	4.51863e-05	-7.39777e-10	-1.42322
61978474	chr11:61978474:C:A	2.49431e-19	-7.39777e-10	-1.52626	4.15942e-05	-7.39777e-10	-1.50605
61978797	chr11:61978797:T:G	7.77718e-20	-2.13117	-0.560493	1.89965e-05	-1.62904	-0.660722
61978802	chr11:61978802:T:G	3.0308e-19	-1.33144	-1.02216e-09	2.62348e-05	-1.96693	-1.02216e-09
61979317	chr11:61979317:A:G	6.60976e-20	-2.09784	-0.756472	6.62034e-05	-0.754171	-0.287108
61979546	chr11:61979546:C:T	7.4837e-20	-1.1643	-1.56583	5.90751e-06	-1.96133	-1.49646
61980202	chr11:61980202:G:A	3.2686e-19	-7.39777e-10	-1.25591	5.28159e-05	-7.39777e-10	-1.2672
61980336	chr11:61980336:C:T	9.12868e-19	-7.39777e-10	-0.22885	0.000155678	-7.39777e-10	-0.186224
61980594	chr11:61980594:G:A	4.92482e-20	-2.19912	-0.949448	6.75852e-06	-2.21471	-1.1085
61980716	chr11:61980716:G:A	1.31755e-19	-2.1645	-1.02216e-09	2.0486e-05	-2.21427	-1.02216e-09
61980797	chr11:61980797:C:T	5.17587e-20	-2.07787	-1.02098	5.04592e-05	-0.69537	-0.617477
61980846	chr11:61980846:GCAA:G	1.66611e-19	-1.92978	-1.02216e-09	4.91132e-05	-1.33988	-1.02216e-09
61980999	chr11:61980999:T:G	3.08745e-19	-7.39777e-10	-1.31292	6.74981e-05	-7.39777e-10	-1.02191
61981330	chr11:61981330:C:G	4.33396e-20	-2.16204	-1.11433	3.35605e-05	-0.974729	-0.745933
61981768	chr11:61981768:C:T	4.6621e-19	0.506912	-1.40772	1.19017e-05	-1.65726	-1.10006
61981862	chr11:61981862:G:A	7.1523e-20	-2.03988	-0.735543	1.33533e-05	-1.83191	-0.810336
61981972	chr11:61981972:G:A	4.09263e-20	-2.21143	-1.12224	5.90383e-06	-2.21298	-1.24543
61982294	chr11:61982294:T:C	1.91512e-19	-0.504873	-1.28562	6.07815e-06	-2.20188	-1.22743
61982306	chr11:61982306:G:C	3.0603e-20	-2.12235	-1.50199	5.92596e-06	-2.13145	-1.32322
61982952	chr11:61982952:T:C	3.57328e-19	-7.39777e-10	-1.16679	8.11847e-05	-7.39777e-10	-0.837285
61982955	chr11:61982955:T:C	3.78216e-19	-7.39777e-10	-1.10997	8.78665e-05	-7.39777e-10	-0.758193
61982958	chr11:61982958:G:A	3.69749e-19	-7.39777e-10	-1.13262	8.51225e-05	-7.39777e-10	-0.78992
61983023	chr11:61983023:T:C	2.42786e-19	-7.39777e-10	-1.55326	4.00971e-05	-7.39777e-10	-1.54271
61983088	chr11:61983088:A:C	1.19938e-19	-0.700942	-1.55752	4.92356e-06	-2.10575	-1.53423
61983258	chr11:61983258:C:T	5.84155e-20	-2.07015	-0.907712	5.76323e-05	-0.679689	-0.500238
61983277	chr11:61983277:G:C	5.46963e-20	-1.47901	-1.56464	4.59926e-06	-2.20341	-1.50471
61983342	chr11:61983342:G:T	3.00279e-19	-7.39777e-10	-1.34073	4.85938e-05	-7.39777e-10	-1.35051
61983351	chr11:61983351:C:T	5.6606e-20	-2.08072	-0.928604	5.4298e-05	-0.714699	-0.524825
61983676	chr11:61983676:G:A	5.56706e-20	-2.07599	-0.95	5.33716e-05	-0.704508	-0.552224
61984156	chr11:61984156:T:A	2.95015e-19	-2.21505	0.856638	0.000162019	-1.3239	1.1776
61984157	chr11:61984157:T:A	3.71596e-19	-7.39777e-10	-1.12764	4.94505e-05	-7.39777e-10	-1.33304
61984409	chr11:61984409:G:A	4.29041e-19	-7.39777e-10	-0.983888	6.32737e-05	-7.39777e-10	-1.08654
61985114	chr11:61985114:C:G	8.66434e-20	-1.04171	-1.54193	4.71836e-06	-2.17453	-1.50802
61985235	chr11:61985235:G:A	3.38154e-19	-7.39777e-10	-1.22194	5.46848e-05	-7.39777e-10	-1.23243
61985654	chr11:61985654:C:T	5.00584e-20	-2.21504	-0.91721	1.22519e-05	-2.21382	-0.514507
61986337	chr11:61986337:C:T	2.16569e-19	-1.66753	-1.02216e-09	2.36961e-05	-2.0687	-1.02216e-09
61986476	chr11:61986476:G:A	1.28165e-19	-2.19212	-1.02216e-09	2.80003e-05	-1.9018	-1.02216e-09
61987128	chr11:61987128:CAG:C	3.18474e-20	-2.09653	-1.48796	4.58949e-06	-2.17743	-1.53281
61987474	chr11:61987474:A:AT	8.97377e-20	-2.01813	-0.530423	1.60744e-05	-1.84953	-0.607259
61987491	chr11:61987491:C:T	7.41177e-19	-7.39777e-10	-0.437202	0.000122824	-7.39777e-10	-0.423256
61987671	chr11:61987671:A:G	2.49516e-19	-7.39777e-10	-1.52592	3.96847e-05	-7.39777e-10	-1.55305
61988155	chr11:61988155:TACAG:T	2.66951e-19	-7.39777e-10	-1.45837	4.2774e-05	-7.39777e-10	-1.47808
61988244	chr11:61988244:T:C	9.08743e-19	-7.39777e-10	-0.233379	0.000110298	-7.39777e-10	-0.530826
61988373	chr11:61988373:G:A	2.92519e-19	-0.0756449	-1.29127	1.1264e-05	-1.90635	-0.906053
61988426	chr11:61988426:C:T	2.49254e-19	-7.39777e-10	-1.52697	4.54091e-05	-7.39777e-10	-1.4183
61988679	chr11:61988679:A:G	3.37286e-19	-7.39777e-10	-1.22451	5.43277e-05	-7.39777e-10	-1.23898
61988784	chr11:61988784:C:T	4.25491e-20	-2.2055	-1.08928	1.0165e-05	-2.2077	-0.70736
61988934	chr11:61988934:C:T	3.5346e-20	-2.02269	-1.45757	4.95693e-06	-2.12577	-1.50746
61989028	chr11:61989028:C:G	4.33436e-20	-2.20418	-1.07211	1.04176e-05	-2.20655	-0.683963
61989201	chr11:61989201:T:C	4.05402e-19	-7.39777e-10	-1.04056	5.98381e-05	-7.39777e-10	-1.14237
61989205	chr11:61989205:T:C	4.25562e-20	-2.20509	-1.08953	1.01654e-05	-2.20733	-0.707694
61989404	chr11:61989404:G:A	3.11564e-20	-2.06643	-1.53999	4.94205e-06	-2.1327	-1.50353
61990275	chr11:61990275:A:G	2.57045e-19	-7.39777e-10	-1.49619	4.13127e-05	-7.39777e-10	-1.51284
61990374	chr11:61990374:G:A	1.39809e-19	-0.555114	-1.55005	1.00166e-05	-1.37908	-1.55069
61990514	chr11:61990514:T:A	4.26126e-20	-2.20315	-1.09015	1.01744e-05	-2.20561	-0.70852
61990663	chr11:61990663:T:C	4.14414e-20	-2.20769	-1.11348	9.82056e-06	-2.20961	-0.739927
61990862	chr11:61990862:G:A	1.45602e-19	-0.523046	-1.54152	1.01768e-05	-1.35638	-1.55752
61991170	chr11:61991170:C:T	4.24785e-20	-2.20776	-1.08868	1.01396e-05	-2.20956	-0.708001
61991181	chr11:61991181:C:T	4.26128e-20	-2.20494	-1.08835	1.01647e-05	-2.2072	-0.707887
61991255	chr11:61991255:C:T	3.55518e-19	0.211903	-1.38377	1.10412e-05	-1.77528	-1.0571
61991821	chr11:61991821:T:C	3.9289e-20	-2.2106	-1.16389	8.57735e-06	-2.21173	-0.873152
61992044	chr11:61992044:C:T	7.90998e-19	-7.39777e-10	-0.372146	0.000134141	-7.39777e-10	-0.335122
61992242	chr11:61992242:T:C	3.32199e-20	-2.20915	-1.33315	6.75159e-06	-2.21111	-1.11313
61992267	chr11:61992267:A:G	3.5261e-20	-2.03095	-1.45171	4.98152e-06	-2.13128	-1.497
61993664	chr11:61993664:G:C	3.30375e-19	-7.39777e-10	-1.24521	4.62315e-05	-7.39777e-10	-1.40035
61993682	chr11:61993682:T:G	2.66233e-19	-7.39777e-10	-1.46107	4.196e-05	-7.39777e-10	-1.4973
61993695	chr11:61993695:A:G	2.47724e-19	-7.39777e-10	-1.53313	3.97485e-05	-7.39777e-10	-1.55144
61993700	chr11:61993700:A:G	2.45992e-19	-7.39777e-10	-1.54014	3.95578e-05	-7.39777e-10	-1.55625
61993724	chr11:61993724:T:C	2.40084e-19	-7.39777e-10	-1.56445	3.91806e-05	-7.39777e-10	-1.56583
61993757	chr11:61993757:A:C	1.83621e-19	-0.278428	-1.55414	6.02538e-06	-1.89993	-1.5381
61994062	chr11:61994062:CTG:C	1.64938e-19	-1.93987	-1.02216e-09	2.88478e-05	-1.87198	-1.02216e-09
61994080	chr11:61994080:C:T	1.00556e-19	-0.901067	-1.53366	8.99252e-06	-1.47789	-1.55973
61994723	chr11:61994723:C:T	7.66217e-20	-1.36321	-1.34335	5.425e-06	-2.21344	-1.32956
61994985	chr11:61994985:A:G	1.87507e-19	-0.420749	-1.39088	7.02106e-06	-1.95019	-1.3349
61995462	chr11:61995462:G:A	2.87643e-19	0.129703	-1.51342	8.31333e-06	-1.7989	-1.31725
61995921	chr11:61995921:T:A	2.86161e-19	-7.39777e-10	-1.38889	4.47517e-05	-7.39777e-10	-1.43288
61996286	chr11:61996286:GTTTT:G	2.55809e-19	-7.39777e-10	-1.50101	4.63582e-05	-7.39777e-10	-1.39761
61996446	chr11:61996446:C:T	6.10788e-20	-1.37236	-1.56092	4.38526e-06	-2.20346	-1.5523
61996889	chr11:61996889:G:A	6.37782e-20	-1.34013	-1.5499	4.46012e-06	-2.19996	-1.53887
61997749	chr11:61997749:C:T	2.42237e-19	-7.39777e-10	-1.55552	4.04029e-05	-7.39777e-10	-1.53511
61997759	chr11:61997759:G:A	2.51081e-19	-7.39777e-10	-1.51967	3.99414e-05	-7.39777e-10	-1.5466
61997810	chr11:61997810:C:T	2.47402e-19	-7.39777e-10	-1.53442	3.99021e-05	-7.39777e-10	-1.54758
61998239	chr11:61998239:T:TG	9.93771e-20	-0.893286	-1.55323	8.34397e-06	-1.5942	-1.51827
61998811	chr11:61998811:A:G	2.40343e-19	-7.39777e-10	-1.56338	3.92363e-05	-7.39777e-10	-1.56441
61999097	chr11:61999097:C:T	3.84006e-19	-0.274468	-0.820316	1.50997e-05	-1.79236	-0.726972
61999133	chr11:61999133:C:T	8.58871e-19	-7.39777e-10	-0.289823	0.000114805	-7.39777e-10	-0.490777
62000191	chr11:62000191:C:T	2.66221e-19	-7.39777e-10	-1.46112	4.27915e-05	-7.39777e-10	-1.47767
62000842	chr11:62000842:G:C	4.71543e-20	-1.76524	-1.42677	4.86354e-06	-2.14525	-1.50699
62001167	chr11:62001167:G:C	6.43496e-19	0.17014	-0.748665	1.94473e-05	-1.58979	-0.676516
62001234	chr11:62001234:C:T	3.88906e-19	0.0200629	-1.10217	1.26889e-05	-1.65457	-1.03872
62001245	chr11:62001245:G:A	5.91118e-19	-7.39777e-10	-0.663425	8.79607e-05	-7.39777e-10	-0.757122
62001402	chr11:62001402:C:T	3.27808e-19	-7.39777e-10	-1.25301	4.53881e-05	-7.39777e-10	-1.41876
62001501	chr11:62001501:G:A	2.26213e-18	0.931092	-0.252471	4.12854e-05	-1.18951	-0.323996
62001796	chr11:62001796:G:C	3.12457e-20	-2.08752	-1.51604	4.44462e-06	-2.18681	-1.55551
62001840	chr11:62001840:C:T	2.02535e-17	-7.39777e-10	2.87064	0.00366167	-7.39777e-10	2.97166
62001941	chr11:62001941:C:T	6.40198e-19	-7.39777e-10	-0.583664	0.000116801	-7.39777e-10	-0.473541
62002342	chr11:62002342:G:A	2.109e-19	-1.69406	-1.02216e-09	2.08506e-05	-2.19663	-1.02216e-09
62002500	chr11:62002500:G:A	1.02024e-19	-0.862391	-1.55784	1.80398e-05	-0.802375	-1.53905
62002685	chr11:62002685:C:T	1.3012e-17	-7.39777e-10	2.42818	0.00170847	-7.39777e-10	2.20934
62002735	chr11:62002735:C:T	6.6505e-20	-1.73523	-1.11293	6.97625e-06	-2.18206	-1.10944
62002763	chr11:62002763:G:A	5.27793e-19	-7.39777e-10	-0.776738	0.00011938	-7.39777e-10	-0.451699
62002792	chr11:62002792:G:C	1.64951e-18	-7.39777e-10	0.362794	0.000217013	-7.39777e-10	0.145947
62002831	chr11:62002831:C:T	8.82959e-19	-0.262162	-1.02216e-09	6.88553e-05	-1.002	-1.02216e-09
62003367	chr11:62003367:C:T	3.3064e-20	-2.20819	-1.33881	8.81095e-06	-1.66232	-1.3957
62003427	chr11:62003427:G:T	3.09806e-20	-2.21047	-1.40161	4.85528e-06	-2.18443	-1.46952
62004044	chr11:62004044:C:T	1.45928e-19	-1.01164	-1.05069	2.99169e-05	-0.746	-1.08959
62004374	chr11:62004374:T:C	9.43997e-20	-0.936122	-1.56178	1.11208e-05	-1.28631	-1.53888
62004504	chr11:62004504:T:G	3.93126e-19	-7.39777e-10	-1.07131	6.45415e-05	-7.39777e-10	-1.0667
62004578	chr11:62004578:C:G	2.43043e-19	-7.39777e-10	-1.5522	3.94404e-05	-7.39777e-10	-1.55922
62004714	chr11:62004714:G:A	4.56569e-20	-1.70622	-1.51807	6.25366e-06	-1.84754	-1.55331
62004920	chr11:62004920:T:C	3.64414e-19	-7.39777e-10	-1.14715	8.06208e-05	-7.39777e-10	-0.844254
62005016	chr11:62005016:G:A	3.51647e-19	-7.39777e-10	-1.18281	7.71662e-05	-7.39777e-10	-0.88805
62005114	chr11:62005114:C:T	3.66037e-19	-7.39777e-10	-1.14271	5.19548e-05	-7.39777e-10	-1.28364
62005350	chr11:62005350:T:C	1.91597e-18	-7.39777e-10	0.512539	0.000251442	-7.39777e-10	0.293202
62005783	chr11:62005783:C:T	3.49692e-19	-7.39777e-10	-1.18839	7.63896e-05	-7.39777e-10	-0.898164
62006207	chr11:62006207:C:T	4.06442e-20	-1.82679	-1.51379	5.67539e-06	-1.94142	-1.55645
62006320	chr11:62006320:G:A	3.62651e-19	-7.39777e-10	-1.152	8.03407e-05	-7.39777e-10	-0.847735
62006444	chr11:62006444:C:T	4.49186e-20	-1.67701	-1.56358	8.97771e-06	-1.52621	-1.51305
62006478	chr11:62006478:G:A	7.88094e-19	-7.39777e-10	-0.375824	0.000101296	-7.39777e-10	-0.615963
62006568	chr11:62006568:G:A	2.47553e-19	-7.39777e-10	-1.53381	4.02501e-05	-7.39777e-10	-1.5389
62006726	chr11:62006726:A:G	5.39746e-19	-7.39777e-10	-0.754343	0.000134701	-7.39777e-10	-0.330955
62006858	chr11:62006858:A:T	2.44578e-19	-7.39777e-10	-1.54591	4.07222e-05	-7.39777e-10	-1.52724
62007275	chr11:62007275:C:G	2.81586e-19	-7.39777e-10	-1.405	4.35515e-05	-7.39777e-10	-1.46007
62007439	chr11:62007439:A:C	1.53183e-18	-7.39777e-10	0.288774	0.000201488	-7.39777e-10	0.0717208
62007581	chr11:62007581:G:A	3.54463e-19	-7.39777e-10	-1.17484	7.79708e-05	-7.39777e-10	-0.877678
62007608	chr11:62007608:T:C	5.79367e-20	-1.80361	-1.18248	1.17472e-05	-1.52416	-1.24624
62007785	chr11:62007785:G:A	3.30473e-20	-2.19863	-1.34887	8.12537e-06	-1.73482	-1.4042
62008072	chr11:62008072:A:G	1.01101e-19	-1.64913	-0.780197	0.00028021	0.992647	-0.591118
62008114	chr11:62008114:A:C	3.41415e-19	-7.39777e-10	-1.21234	7.43922e-05	-7.39777e-10	-0.92466
62008643	chr11:62008643:C:T	1.01373e-18	-7.39777e-10	-0.124054	0.000187647	-7.39777e-10	0.000552988
62008646	chr11:62008646:A:G	4.37877e-20	-2.20997	-1.05611	1.78631e-05	-1.61317	-0.738106
62009188	chr11:62009188:G:T	1.305e-19	-1.35926	-0.814807	0.000141596	0.628116	-0.909149
62009208	chr11:62009208:C:T	1.14987e-19	-1.10988	-1.19074	1.41011e-05	-1.68681	-0.90095
62009366	chr11:62009366:G:C	1.28506e-19	-2.18947	-1.02216e-09	2.19103e-05	-2.14706	-1.02216e-09
62009390	chr11:62009390:C:T	5.73512e-20	-1.84169	-1.15456	1.14787e-05	-1.57417	-1.21935
62009446	chr11:62009446:A:G	3.09824e-19	-7.39777e-10	-1.30944	6.29402e-05	-7.39777e-10	-1.09183
62009614	chr11:62009614:A:G	6.03494e-20	-1.46347	-1.48182	1.11288e-05	-1.25929	-1.56518
62009751	chr11:62009751:A:G	3.63377e-19	-7.39777e-10	-1.15	7.98599e-05	-7.39777e-10	-0.853737
62009959	chr11:62009959:C:A	3.23795e-19	-7.39777e-10	-1.26533	6.77923e-05	-7.39777e-10	-1.01756
62010034	chr11:62010034:A:G	3.48437e-19	-7.39777e-10	-1.19198	7.65002e-05	-7.39777e-10	-0.896719
62010046	chr11:62010046:G:A	3.80387e-19	-7.39777e-10	-1.10425	8.55291e-05	-7.39777e-10	-0.785155
62010065	chr11:62010065:G:A	2.45234e-19	-7.39777e-10	-1.54323	3.98935e-05	-7.39777e-10	-1.5478
62010222	chr11:62010222:A:G	2.40106e-19	-7.39777e-10	-1.56436	3.92345e-05	-7.39777e-10	-1.56446
62010757	chr11:62010757:AAAAACAAAC:A	6.14039e-20	-1.71797	-1.21	8.77454e-06	-2.09808	-0.964077
62010997	chr11:62010997:T:C	2.44443e-19	-7.39777e-10	-1.54646	3.95374e-05	-7.39777e-10	-1.55676
62011041	chr11:62011041:A:C	2.40441e-19	-7.39777e-10	-1.56297	3.94745e-05	-7.39777e-10	-1.55836
62011286	chr11:62011286:A:G	1.83773e-19	-1.83174	-1.02216e-09	2.66078e-05	-1.95281	-1.02216e-09
62011301	chr11:62011301:G:C	4.9455e-19	-7.39777e-10	-0.841793	0.000119245	-7.39777e-10	-0.452833
62011424	chr11:62011424:T:C	2.41451e-19	-7.39777e-10	-1.55878	3.99885e-05	-7.39777e-10	-1.54542
62011430	chr11:62011430:T:C	3.57115e-19	-7.39777e-10	-1.16738	5.08962e-05	-7.39777e-10	-1.30422
62011487	chr11:62011487:C:T	2.49763e-19	-7.39777e-10	-1.52493	4.05806e-05	-7.39777e-10	-1.53072
62011575	chr11:62011575:A:G	8.24657e-20	-1.12174	-1.51131	4.42968e-06	-2.20966	-1.53602
62011611	chr11:62011611:A:T	2.41451e-19	-7.39777e-10	-1.55878	3.99885e-05	-7.39777e-10	-1.54542
62012189	chr11:62012189:C:T	3.02674e-19	-7.39777e-10	-1.33278	4.97656e-05	-7.39777e-10	-1.32669
62012550	chr11:62012550:G:A	3.78581e-20	-1.84795	-1.56365	5.37617e-06	-2.01696	-1.53508
62012586	chr11:62012586:A:AGGGACTCT	4.25856e-20	-1.74734	-1.54658	5.96138e-06	-1.88308	-1.56563
62012594	chr11:62012594:T:C	4.21868e-20	-1.75684	-1.54649	5.91554e-06	-1.89081	-1.56562
62012986	chr11:62012986:C:T	2.39904e-19	-7.39777e-10	-1.5652	3.95035e-05	-7.39777e-10	-1.55762
62013151	chr11:62013151:C:A	7.63972e-20	-1.54712	-1.16238	7.25566e-05	0.266175	-1.21582
62013645	chr11:62013645:G:A	6.37647e-20	-1.7552	-1.13504	6.59003e-06	-2.20959	-1.13887
62013696	chr11:62013696:C:T	4.22849e-19	-7.39777e-10	-0.998427	6.15537e-05	-7.39777e-10	-1.1141
62013891	chr11:62013891:C:A	1.31015e-19	-1.0874	-1.08273	1.44896e-05	-1.39088	-1.1697
62014574	chr11:62014574:G:A	2.50543e-19	-7.39777e-10	-1.52181	4.08771e-05	-7.39777e-10	-1.52344
62014577	chr11:62014577:G:A	7.90956e-20	-2.12379	-0.550998	2.55896e-05	-1.86771	-0.124118
62014588	chr11:62014588:G:A	2.51973e-19	-7.39777e-10	-1.51612	4.08505e-05	-7.39777e-10	-1.52409
62014704	chr11:62014704:C:T	2.42551e-19	-7.39777e-10	-1.55423	3.9497e-05	-7.39777e-10	-1.55779
62014726	chr11:62014726:G:C	1.55549e-19	-2.2052	0.206714	2.90909e-05	-2.19958	0.335998
62014741	chr11:62014741:G:A	1.25843e-19	-2.21041	-1.02216e-09	2.48322e-05	-2.02187	-1.02216e-09
62014801	chr11:62014801:T:A	6.9803e-19	-7.39777e-10	-0.497179	0.000115167	-7.39777e-10	-0.487629
62014850	chr11:62014850:T:C	4.435e-20	-2.0327	-1.22063	1.04249e-05	-1.91273	-0.97708
62015176	chr11:62015176:C:T	8.71957e-20	-2.09647	-0.480812	1.43835e-05	-1.97389	-0.594041
62015295	chr11:62015295:A:C	2.75913e-19	-7.39777e-10	-1.42536	4.4741e-05	-7.39777e-10	-1.43312
62015589	chr11:62015589:G:T	3.10994e-19	-7.39777e-10	-1.30567	5.39658e-05	-7.39777e-10	-1.24566
62015627	chr11:62015627:C:T	3.10706e-19	-7.39777e-10	-1.30659	5.389e-05	-7.39777e-10	-1.24707
62015644	chr11:62015644:A:G	2.44511e-19	-7.39777e-10	-1.54618	3.98663e-05	-7.39777e-10	-1.54848
62015961	chr11:62015961:A:C	3.46258e-20	-1.97711	-1.52373	5.9187e-06	-1.89507	-1.56083
62016319	chr11:62016319:G:A	5.43718e-20	-1.48377	-1.56582	5.31e-06	-2.03736	-1.52705
62016352	chr11:62016352:C:T	1.13152e-18	-7.39777e-10	-0.0141199	0.00014882	-7.39777e-10	-0.231275
62016395	chr11:62016395:GATCTTAGAT:G	2.39756e-19	-7.39777e-10	-1.56582	3.91815e-05	-7.39777e-10	-1.56581
62016396	chr11:62016396:A:T	5.95073e-19	-7.39777e-10	-0.656757	0.000113586	-7.39777e-10	-0.501449
62016656	chr11:62016656:C:T	5.22137e-20	-2.21488	-0.875221	6.84368e-06	-2.20801	-1.10268
62016926	chr11:62016926:A:G	6.80016e-20	-2.13524	-0.690674	2.26137e-05	-1.83987	-0.275583
62017058	chr11:62017058:C:A	2.72323e-20	-2.18089	-1.56015	4.42717e-06	-2.21241	-1.53384
62017062	chr11:62017062:C:T	2.41075e-19	-7.39777e-10	-1.56033	3.93033e-05	-7.39777e-10	-1.5627
62017153	chr11:62017153:A:G	3.96089e-19	-7.39777e-10	-1.0638	5.8091e-05	-7.39777e-10	-1.172
62017316	chr11:62017316:C:T	3.53788e-19	-7.39777e-10	-1.17674	5.88347e-05	-7.39777e-10	-1.15928
62017414	chr11:62017414:C:T	5.05061e-20	-2.20988	-0.913471	6.71544e-06	-2.19585	-1.13375
62017419	chr11:62017419:G:T	3.56209e-19	-7.39777e-10	-1.16992	5.91971e-05	-7.39777e-10	-1.15314
62017529	chr11:62017529:G:A	2.52009e-19	-7.39777e-10	-1.51598	4.11036e-05	-7.39777e-10	-1.51792
62017793	chr11:62017793:G:T	4.06874e-19	-7.39777e-10	-1.03694	6.22591e-05	-7.39777e-10	-1.10271
62017817	chr11:62017817:G:A	2.51004e-19	-7.39777e-10	-1.51997	4.08802e-05	-7.39777e-10	-1.52336
62018038	chr11:62018038:C:G	2.50691e-19	-7.39777e-10	-1.52122	3.98857e-05	-7.39777e-10	-1.54799
62018066	chr11:62018066:A:G	3.7994e-20	-1.93293	-1.47508	5.37994e-06	-2.08673	-1.4646
62018203	chr11:62018203:C:T	2.68654e-19	-7.39777e-10	-1.45202	4.08292e-05	-7.39777e-10	-1.52461
62018776	chr11:62018776:C:T	2.42403e-19	-7.39777e-10	-1.55484	3.94884e-05	-7.39777e-10	-1.558
62018826	chr11:62018826:C:T	4.07444e-19	-7.39777e-10	-1.03554	6.23407e-05	-7.39777e-10	-1.1014
62019441	chr11:62019441:G:A	4.22864e-20	-2.2044	-1.09658	5.74003e-06	-2.21402	-1.27253
62019989	chr11:62019989:G:C	3.16102e-19	-7.39777e-10	-1.28938	4.53401e-05	-7.39777e-10	-1.41982
62020328	chr11:62020328:A:G	3.42994e-20	-2.08944	-1.42087	5.62423e-06	-2.13275	-1.37417
62020450	chr11:62020450:A:G	5.51312e-20	-1.75962	-1.27611	7.29923e-06	-1.89449	-1.35175
62020465	chr11:62020465:G:A	3.12749e-19	-7.39777e-10	-1.30004	5.24218e-05	-7.39777e-10	-1.27469
62020621	chr11:62020621:C:T	3.70613e-19	-7.39777e-10	-1.13028	5.11562e-05	-7.39777e-10	-1.29913
62020842	chr11:62020842:C:T	5.05537e-19	-0.819819	-1.02216e-09	6.36992e-05	-1.07984	-1.02216e-09
62020897	chr11:62020897:G:C	1.25266e-19	-2.215	-1.02216e-09	2.1079e-05	-2.18573	-1.02216e-09
62021174	chr11:62021174:T:A	4.46718e-20	-2.20164	-1.04446	5.78666e-06	-2.21264	-1.26581
62021251	chr11:62021251:C:T	3.19407e-19	-7.39777e-10	-1.27897	5.35825e-05	-7.39777e-10	-1.25279
62021358	chr11:62021358:CT:C	5.53447e-20	-1.77625	-1.25561	7.31862e-06	-1.91014	-1.33345
62021769	chr11:62021769:G:A	3.11245e-19	-7.39777e-10	-1.30486	4.66518e-05	-7.39777e-10	-1.3913
62022469	chr11:62022469:G:A	6.53112e-20	-1.73092	-1.13535	8.44559e-06	-1.87175	-1.22862
62022725	chr11:62022725:T:C	4.94278e-19	-7.39777e-10	-0.842343	7.66522e-05	-7.39777e-10	-0.894734
62023190	chr11:62023190:T:C	7.73689e-20	-2.11521	-0.581645	1.14196e-05	-2.18567	-0.61301
62023335	chr11:62023335:G:A	6.55745e-20	-1.68704	-1.17522	8.2808e-06	-1.83717	-1.2829
62023560	chr11:62023560:G:A	2.45905e-19	-7.39777e-10	-1.5405	4.01175e-05	-7.39777e-10	-1.5422
62023748	chr11:62023748:G:T	6.32675e-20	-2.10056	-0.797508	1.18184e-05	-1.83919	-0.925165
62023946	chr11:62023946:T:C	8.24964e-20	-1.29624	-1.33645	2.23305e-05	-1.0913	-1.03676
62024243	chr11:62024243:T:C	2.49702e-19	-7.39777e-10	-1.52517	4.22563e-05	-7.39777e-10	-1.49026
62024415	chr11:62024415:A:T	2.44904e-19	-7.39777e-10	-1.54457	4.03607e-05	-7.39777e-10	-1.53615
62024499	chr11:62024499:A:AT	3.39676e-19	-7.39777e-10	-1.21745	6.95495e-05	-7.39777e-10	-0.991972
62024547	chr11:62024547:C:T	4.47735e-20	-2.15152	-1.0923	2.28498e-05	-1.09678	-1.00828
62024567	chr11:62024567:C:T	2.4144e-19	-7.39777e-10	-1.55882	3.93658e-05	-7.39777e-10	-1.56111
62024665	chr11:62024665:T:A	5.53552e-19	-7.39777e-10	-0.729085	7.01981e-05	-7.39777e-10	-0.98269
62024805	chr11:62024805:A:G	2.5113e-19	-7.39777e-10	-1.51947	3.99602e-05	-7.39777e-10	-1.54613
62025094	chr11:62025094:G:A	6.6009e-19	-7.39777e-10	-0.553065	0.000153818	-7.39777e-10	-0.198244
62025502	chr11:62025502:GAC:G	2.4144e-19	-7.39777e-10	-1.55882	3.93658e-05	-7.39777e-10	-1.56111
62025536	chr11:62025536:C:T	1.29581e-18	-7.39777e-10	0.121452	0.000183297	-7.39777e-10	-0.0229046
62026063	chr11:62026063:T:C	8.85179e-20	-0.996572	-1.56566	1.80429e-05	-0.832959	-1.5083
62026350	chr11:62026350:T:C	2.89399e-20	-2.1144	-1.56582	4.66888e-06	-2.13969	-1.5534
62026428	chr11:62026428:T:C	3.52514e-20	-2.15155	-1.33139	7.0297e-06	-1.93155	-1.35232
62026852	chr11:62026852:G:A	1.5504e-18	1.60328	-1.30245	6.00603e-05	0.316398	-1.45506
62026889	chr11:62026889:A:G	1.22666e-18	-7.39777e-10	0.0666093	0.000279122	-7.39777e-10	0.397639
62027538	chr11:62027538:C:T	2.40444e-19	-7.39777e-10	-1.56295	3.91837e-05	-7.39777e-10	-1.56575
62027549	chr11:62027549:T:C	1.63965e-18	-7.39777e-10	0.356794	0.000263798	-7.39777e-10	0.341172
62027583	chr11:62027583:G:A	2.68876e-20	-2.2123	-1.54148	4.58908e-06	-2.21445	-1.49589
62027810	chr11:62027810:G:A	2.40222e-19	-7.39777e-10	-1.56388	3.91807e-05	-7.39777e-10	-1.56583
62027885	chr11:62027885:C:T	6.81235e-20	-1.28214	-1.54198	5.24845e-06	-2.01028	-1.56579
62028007	chr11:62028007:G:A	2.64036e-19	-7.39777e-10	-1.46936	5.02706e-05	-7.39777e-10	-1.31659
62028173	chr11:62028173:C:T	3.64934e-19	-7.39777e-10	-1.14573	6.16973e-05	-7.39777e-10	-1.11177
62028200	chr11:62028200:G:A	1.0484e-19	-1.92557	-0.467438	1.51076e-05	-1.86009	-0.658727
62028725	chr11:62028725:A:G	1.13855e-19	-0.949456	-1.36106	4.94956e-06	-2.13866	-1.49606
62028914	chr11:62028914:G:A	4.56885e-18	1.8772	-0.495628	0.000144252	0.38206	-0.644513
62029172	chr11:62029172:T:C	4.52348e-19	-7.39777e-10	-0.93099	7.88367e-05	-7.39777e-10	-0.866633
62029187	chr11:62029187:A:C	4.58855e-19	-7.39777e-10	-0.916708	7.99186e-05	-7.39777e-10	-0.853003
62029578	chr11:62029578:C:T	2.40053e-19	-7.39777e-10	-1.56458	3.91895e-05	-7.39777e-10	-1.5656
62029635	chr11:62029635:T:C	9.72246e-20	-1.85396	-0.614455	9.52078e-06	-2.01074	-0.969791
62029860	chr11:62029860:C:T	2.93368e-19	-7.39777e-10	-1.36401	4.64168e-05	-7.39777e-10	-1.39635
62029966	chr11:62029966:A:G	2.74548e-19	-7.39777e-10	-1.43032	4.35397e-05	-7.39777e-10	-1.46034
62030204	chr11:62030204:G:A	2.50051e-19	-7.39777e-10	-1.52378	4.0632e-05	-7.39777e-10	-1.52946
62030578	chr11:62030578:G:A	1.04157e-19	-1.42378	-0.975757	1.53533e-05	-1.224	-1.27867
62030683	chr11:62030683:G:A	3.68206e-19	-7.39777e-10	-1.1368	5.88494e-05	-7.39777e-10	-1.15903
62030879	chr11:62030879:T:C	3.07982e-19	-7.39777e-10	-1.3154	5.3433e-05	-7.39777e-10	-1.25558
62030890	chr11:62030890:T:C	3.09873e-19	-7.39777e-10	-1.30928	6.5541e-05	-7.39777e-10	-1.05134
62030914	chr11:62030914:T:C	3.25134e-20	-2.08164	-1.48214	5.62207e-06	-2.01772	-1.48959
62031031	chr11:62031031:C:T	2.52149e-19	-7.39777e-10	-1.51542	4.52933e-05	-7.39777e-10	-1.42085
62031122	chr11:62031122:A:T	5.20763e-20	-1.78447	-1.30826	8.00802e-06	-2.01536	-1.1382
62031194	chr11:62031194:G:A	2.41116e-19	-7.39777e-10	-1.56016	3.91807e-05	-7.39777e-10	-1.56583
62031842	chr11:62031842:T:A	2.45656e-19	-7.39777e-10	-1.54151	3.93949e-05	-7.39777e-10	-1.56038
62032773	chr11:62032773:T:C	2.46602e-19	-7.39777e-10	-1.53766	3.946e-05	-7.39777e-10	-1.55872
62033534	chr11:62033534:G:A	8.84916e-20	-1.62801	-0.934526	1.25489e-05	-1.46099	-1.24339
62033841	chr11:62033841:C:T	6.62917e-19	-7.39777e-10	-0.548792	0.000104516	-7.39777e-10	-0.584669
62033990	chr11:62033990:A:G	6.70594e-19	-7.39777e-10	-0.537278	0.000105675	-7.39777e-10	-0.573639
62034331	chr11:62034331:T:TC	2.59319e-19	-7.39777e-10	-1.48738	4.2219e-05	-7.39777e-10	-1.49114
62034779	chr11:62034779:G:A	1.28797e-18	-7.39777e-10	0.11538	0.000222201	-7.39777e-10	0.169569
62035197	chr11:62035197:G:C	2.46269e-19	-7.39777e-10	-1.53902	4.21477e-05	-7.39777e-10	-1.49283
62035649	chr11:62035649:A:G	6.7011e-19	-7.39777e-10	-0.537999	0.000105601	-7.39777e-10	-0.574342
62035684	chr11:62035684:A:G	2.50506e-19	-7.39777e-10	-1.52196	4.32531e-05	-7.39777e-10	-1.46694
62035796	chr11:62035796:G:A	2.41757e-19	-7.39777e-10	-1.55751	3.94442e-05	-7.39777e-10	-1.55913
62035803	chr11:62035803:C:T	2.42958e-19	-7.39777e-10	-1.55255	3.96267e-05	-7.39777e-10	-1.55451
62035909	chr11:62035909:A:C	5.54627e-19	-7.39777e-10	-0.727146	8.74597e-05	-7.39777e-10	-0.762833
62035934	chr11:62035934:T:G	2.42745e-19	-7.39777e-10	-1.55343	4.06846e-05	-7.39777e-10	-1.52816
62035990	chr11:62035990:T:G	6.49561e-19	-7.39777e-10	-0.569144	0.000102259	-7.39777e-10	-0.606503
62036063	chr11:62036063:C:T	2.53205e-19	-7.39777e-10	-1.51124	3.98838e-05	-7.39777e-10	-1.54804
62036067	chr11:62036067:C:T	6.5134e-19	-7.39777e-10	-0.566409	0.000102222	-7.39777e-10	-0.606864
62036068	chr11:62036068:A:G	2.86635e-20	-2.17782	-1.512	3.23555e-05	-0.329415	-1.42781
62036211	chr11:62036211:T:C	5.0698e-20	-1.64841	-1.47114	9.42845e-06	-1.44662	-1.54366
62036245	chr11:62036245:A:G	5.20738e-20	-1.55144	-1.54134	1.03047e-05	-1.33559	-1.56582
62036266	chr11:62036266:G:A	2.42022e-19	-7.39777e-10	-1.55641	3.95874e-05	-7.39777e-10	-1.5555
62036296	chr11:62036296:C:T	3.21258e-20	-2.07203	-1.50375	5.61722e-06	-2.01028	-1.4979
62036464	chr11:62036464:G:A	3.04819e-20	-2.06268	-1.56563	5.40931e-06	-1.99787	-1.54802
62036613	chr11:62036613:A:G	3.45373e-19	-7.39777e-10	-1.20082	5.43731e-05	-7.39777e-10	-1.23814
62036629	chr11:62036629:C:T	5.33684e-20	-2.16885	-0.899375	1.51965e-05	-1.85438	-0.658567
62036690	chr11:62036690:C:A	1.96402e-19	-0.375087	-1.39019	6.18278e-06	-2.0393	-1.37294
62036720	chr11:62036720:A:G	2.81043e-20	-2.1437	-1.56582	5.09298e-06	-2.05567	-1.55048
62036904	chr11:62036904:G:A	2.99241e-19	-7.39777e-10	-1.34419	5.05935e-05	-7.39777e-10	-1.31019
62036975	chr11:62036975:A:C	2.75753e-20	-2.19055	-1.53797	1.37857e-05	-1.05745	-1.55293
62037016	chr11:62037016:T:C	1.68258e-19	-1.91995	-1.02216e-09	2.91027e-05	-1.86318	-1.02216e-09
62037066	chr11:62037066:CCTT:C	2.50236e-19	-7.39777e-10	-1.52304	4.01213e-05	-7.39777e-10	-1.54211
62037361	chr11:62037361:C:T	2.93653e-20	-2.1317	-1.53393	5.59575e-06	-2.03668	-1.47532
62037508	chr11:62037508:T:A	2.92245e-19	-7.39777e-10	-1.36785	4.61739e-05	-7.39777e-10	-1.4016
62037916	chr11:62037916:G:A	1.32439e-19	-2.15932	-1.02216e-09	2.05112e-05	-2.21304	-1.02216e-09
62037983	chr11:62037983:C:G	2.88598e-20	-2.13494	-1.54805	5.10299e-06	-2.03874	-1.56544
62038006	chr11:62038006:T:C	2.93007e-19	-7.39777e-10	-1.36524	4.62749e-05	-7.39777e-10	-1.39941
62038095	chr11:62038095:G:A	3.61146e-20	-2.06868	-1.39006	5.15812e-06	-2.15067	-1.44277
62038347	chr11:62038347:C:T	2.90984e-20	-2.14789	-1.52686	5.54127e-06	-2.05998	-1.4618
62038422	chr11:62038422:G:A	2.92273e-20	-2.14469	-1.52565	5.57721e-06	-2.05541	-1.45992
62038664	chr11:62038664:G:A	2.98048e-20	-2.13598	-1.51479	5.7547e-06	-2.04241	-1.44159
62038880	chr11:62038880:A:G	5.30193e-20	-1.7217	-1.35308	5.43208e-06	-2.21103	-1.33066
62039010	chr11:62039010:C:T	2.92068e-20	-2.14906	-1.52198	5.57621e-06	-2.06194	-1.45357
62039117	chr11:62039117:T:G	2.92795e-20	-2.14374	-1.52482	5.59273e-06	-2.05427	-1.45827
62039129	chr11:62039129:G:T	3.33441e-19	-7.39777e-10	-1.23597	5.65054e-05	-7.39777e-10	-1.19968
62039219	chr11:62039219:A:G	4.1678e-19	-7.39777e-10	-1.01288	6.30396e-05	-7.39777e-10	-1.09025
62039461	chr11:62039461:A:T	9.83815e-19	-7.39777e-10	-0.154003	0.000172588	-7.39777e-10	-0.0831023
62039499	chr11:62039499:T:A	2.44532e-19	-7.39777e-10	-1.54609	3.9983e-05	-7.39777e-10	-1.54556
62039506	chr11:62039506:C:T	4.1633e-19	-7.39777e-10	-1.01396	6.29848e-05	-7.39777e-10	-1.09112
62039507	chr11:62039507:A:G	6.02622e-19	-7.39777e-10	-0.644152	8.74105e-05	-7.39777e-10	-0.763396
62040031	chr11:62040031:T:C	2.9113e-20	-2.11647	-1.55779	5.19219e-06	-2.02215	-1.5647
62040117	chr11:62040117:A:G	4.04945e-20	-1.93676	-1.40751	5.58957e-06	-2.10855	-1.40456
62040220	chr11:62040220:T:C	2.90746e-20	-2.1638	-1.51177	5.55677e-06	-2.08226	-1.43673
62040221	chr11:62040221:G:A	2.92806e-20	-2.12725	-1.54127	5.11556e-06	-2.03703	-1.5647
62040226	chr11:62040226:G:A	2.91392e-20	-2.1534	-1.51996	5.55171e-06	-2.06959	-1.45032
62040283	chr11:62040283:C:T	2.92369e-20	-2.15173	-1.51828	5.57998e-06	-2.06673	-1.4481
62040311	chr11:62040311:T:C	3.89406e-20	-1.91441	-1.469	4.74927e-06	-2.20251	-1.47351
62040362	chr11:62040362:G:A	2.95816e-20	-2.12994	-1.52835	5.67384e-06	-2.03443	-1.46372
62040408	chr11:62040408:G:A	4.64626e-20	-1.92363	-1.28316	6.07145e-06	-2.1162	-1.31421
62040424	chr11:62040424:G:A	2.99058e-20	-2.10143	-1.54595	5.75321e-06	-1.98936	-1.4949
62040453	chr11:62040453:T:G	2.9402e-20	-2.14131	-1.52307	5.67071e-06	-2.04302	-1.45568
62040620	chr11:62040620:A:G	2.96994e-20	-2.12993	-1.52438	5.7101e-06	-2.03419	-1.45759
62040635	chr11:62040635:G:C	3.09088e-20	-2.07599	-1.53841	5.78761e-06	-1.99909	-1.4792
62040788	chr11:62040788:G:T	6.96515e-19	-7.39777e-10	-0.499351	0.000104347	-7.39777e-10	-0.586287
62040838	chr11:62040838:TG:T	2.54642e-19	-7.39777e-10	-1.50558	3.9597e-05	-7.39777e-10	-1.55526
62040945	chr11:62040945:G:T	2.60381e-19	-7.39777e-10	-1.4833	4.32624e-05	-7.39777e-10	-1.46673
62041312	chr11:62041312:G:A	1.03813e-18	-7.39777e-10	-0.100269	0.000182044	-7.39777e-10	-0.0297634
62041328	chr11:62041328:A:G	3.00334e-20	-2.08913	-1.55401	5.79856e-06	-1.99824	-1.47816
62041466	chr11:62041466:T:C	3.34338e-20	-2.09893	-1.43694	5.66695e-06	-1.98783	-1.51153
62041507	chr11:62041507:C:T	3.32336e-20	-1.97612	-1.56576	6.02587e-06	-1.89278	-1.54517
62041574	chr11:62041574:C:G	1.25893e-19	-2.21001	-1.02216e-09	2.22482e-05	-2.13175	-1.02216e-09
62041587	chr11:62041587:C:T	6.99402e-19	-7.39777e-10	-0.495215	0.000104758	-7.39777e-10	-0.582361
62041786	chr11:62041786:C:G	3.60396e-19	-7.39777e-10	-1.15824	6.48442e-05	-7.39777e-10	-1.06202
62041840	chr11:62041840:C:T	2.42277e-19	-7.39777e-10	-1.55536	4.00608e-05	-7.39777e-10	-1.54361
62041854	chr11:62041854:A:C	3.43375e-20	-2.01064	-1.49856	7.0721e-06	-1.87224	-1.40561
62042058	chr11:62042058:T:G	2.47857e-19	-7.39777e-10	-1.53259	4.40968e-05	-7.39777e-10	-1.44762
62042137	chr11:62042137:G:A	2.55478e-19	-7.39777e-10	-1.5023	4.64654e-05	-7.39777e-10	-1.3953
62042222	chr11:62042222:T:C	5.01581e-20	-1.60867	-1.52159	1.10322e-05	-1.30211	-1.53108
62042534	chr11:62042534:G:A	5.86452e-19	-7.39777e-10	-0.67135	8.97149e-05	-7.39777e-10	-0.737375
62042690	chr11:62042690:T:C	3.60129e-20	-1.89821	-1.56336	4.96027e-06	-2.0668	-1.56575
62042791	chr11:62042791:TA:T	2.79234e-19	-7.39777e-10	-1.41339	4.68546e-05	-7.39777e-10	-1.38696
62042830	chr11:62042830:T:C	2.89916e-19	-7.39777e-10	-1.37585	4.87602e-05	-7.39777e-10	-1.3471
62042890	chr11:62042890:GAGA:G	2.40755e-19	-7.39777e-10	-1.56166	3.94453e-05	-7.39777e-10	-1.5591
62043075	chr11:62043075:TC:T	2.57847e-19	-7.39777e-10	-1.49307	4.1259e-05	-7.39777e-10	-1.51414
62043245	chr11:62043245:C:T	2.43012e-19	-7.39777e-10	-1.55233	3.92427e-05	-7.39777e-10	-1.56425
62043312	chr11:62043312:A:G	4.24862e-20	-2.16006	-1.1362	6.02996e-06	-2.16477	-1.2725
62043402	chr11:62043402:C:T	3.19494e-19	-7.39777e-10	-1.2787	5.366e-05	-7.39777e-10	-1.25134
62043446	chr11:62043446:G:A	3.06197e-19	-7.39777e-10	-1.32121	4.83881e-05	-7.39777e-10	-1.35476
62043602	chr11:62043602:G:A	3.01527e-19	-7.39777e-10	-1.33658	4.69467e-05	-7.39777e-10	-1.385
62044024	chr11:62044024:C:T	5.19381e-19	-7.39777e-10	-0.792804	0.000106406	-7.39777e-10	-0.566747
62044241	chr11:62044241:C:T	3.22246e-19	-7.39777e-10	-1.27013	4.94384e-05	-7.39777e-10	-1.33328
62044331	chr11:62044331:T:G	5.23761e-20	-2.07408	-1.01291	8.58143e-06	-2.04396	-1.04045
62044663	chr11:62044663:C:T	1.10303e-18	-2.20915	2.16952	0.000220862	-1.94013	2.10365
62044924	chr11:62044924:G:A	3.77976e-20	-2.17737	-1.23583	5.54631e-06	-2.21151	-1.30937
62045713	chr11:62045713:C:T	6.24966e-20	-2.11888	-0.791445	1.10349e-05	-2.05949	-0.773466
62045721	chr11:62045721:T:C	4.25246e-20	-2.17377	-1.12159	7.15623e-06	-2.2015	-1.06453
62045787	chr11:62045787:T:C	3.97527e-20	-2.18502	-1.17774	6.79828e-06	-2.20705	-1.11029
62046094	chr11:62046094:A:G	4.25784e-20	-2.1743	-1.11979	7.16712e-06	-2.20169	-1.06282
62046136	chr11:62046136:C:T	4.23793e-20	-2.17544	-1.12334	7.13661e-06	-2.20231	-1.06646
62046182	chr11:62046182:G:A	4.20131e-20	-2.16905	-1.13841	7.06403e-06	-2.1987	-1.0803
62046232	chr11:62046232:C:CT	3.26592e-20	-2.20773	-1.35158	5.40749e-06	-2.17144	-1.37479
62046348	chr11:62046348:G:A	9.93878e-20	-2.11493	-0.331481	3.70722e-05	-1.41563	-0.20552
62046640	chr11:62046640:T:C	4.57489e-20	-2.19784	-1.02443	7.88228e-06	-2.2129	-0.95649
62046840	chr11:62046840:A:G	4.3563e-20	-2.17844	-1.0928	7.42201e-06	-2.20355	-1.02601
62047207	chr11:62047207:T:C	5.94451e-20	-2.16918	-0.791212	1.01865e-05	-2.19835	-0.714593
62047714	chr11:62047714:C:T	2.78378e-19	-7.39777e-10	-1.41646	4.60557e-05	-7.39777e-10	-1.40416
62047816	chr11:62047816:G:A	7.50028e-20	-2.12469	-0.603231	1.39636e-05	-2.17152	-0.426033
62047819	chr11:62047819:A:ATACAATATC	7.49071e-20	-2.12498	-0.604215	1.39471e-05	-2.17173	-0.427004
62047895	chr11:62047895:T:C	5.69184e-20	-2.19865	-0.805173	1.10129e-05	-2.20829	-0.626655
62047965	chr11:62047965:G:A	5.83092e-20	-2.19415	-0.785536	1.12669e-05	-2.20513	-0.607011
62048162	chr11:62048162:GAAA:G	6.92833e-20	-2.19125	-0.615991	1.36136e-05	-2.20324	-0.419701
62048170	chr11:62048170:C:G	6.46252e-20	-2.20542	-0.671414	1.27104e-05	-2.2123	-0.479291
62048173	chr11:62048173:A:AT	6.87603e-20	-2.19073	-0.62408	1.3498e-05	-2.20287	-0.4286
62048331	chr11:62048331:T:C	3.34143e-20	-1.97882	-1.55763	1.90015e-05	-0.777627	-1.51187
62048693	chr11:62048693:A:G	1.26254e-19	-2.20714	-1.02216e-09	2.04706e-05	-2.21502	-1.02216e-09
62048694	chr11:62048694:G:T	1.263e-19	-2.20678	-1.02216e-09	2.04714e-05	-2.21498	-1.02216e-09
62048747	chr11:62048747:C:T	2.28487e-19	-1.61396	-1.02216e-09	2.71303e-05	-1.93336	-1.02216e-09
62048842	chr11:62048842:C:T	3.9368e-18	-1.49077	2.72346	0.000310549	-1.66669	2.17102
62049659	chr11:62049659:T:C	1.65645e-19	-0.57182	-1.36378	6.16442e-06	-2.11628	-1.29893
62049728	chr11:62049728:A:G	1.362e-19	-0.612268	-1.51905	5.07505e-06	-2.1282	-1.48148
62049845	chr11:62049845:A:G	1.96411e-19	-0.37731	-1.38792	6.24861e-06	-2.06938	-1.33227
62050266	chr11:62050266:A:G	2.60324e-19	-7.39777e-10	-1.48351	4.20302e-05	-7.39777e-10	-1.49562
62050290	chr11:62050290:A:G	2.42735e-19	-7.39777e-10	-1.55347	3.96062e-05	-7.39777e-10	-1.55502
62050465	chr11:62050465:G:A	3.28528e-19	-7.39777e-10	-1.25082	5.66134e-05	-7.39777e-10	-1.19777
62050921	chr11:62050921:T:G	2.4925e-19	-1.52699	-1.02216e-09	4.40083e-05	-1.44963	-1.02216e-09
62050989	chr11:62050989:G:A	6.28617e-20	-1.56211	-1.3424	7.56388e-06	-1.81549	-1.39514
62051181	chr11:62051181:G:A	5.25092e-20	-1.52469	-1.55977	6.65842e-06	-1.82133	-1.5168
62051493	chr11:62051493:C:G	8.03001e-19	-7.39777e-10	-0.357085	0.000180751	-7.39777e-10	-0.0368932
62051700	chr11:62051700:A:G	6.9987e-19	-7.39777e-10	-0.494547	0.000112036	-7.39777e-10	-0.51519
62051978	chr11:62051978:T:A	2.25096e-19	-0.325643	-1.30327	6.83984e-06	-2.07313	-1.23812
62052749	chr11:62052749:C:A	3.70063e-19	-7.39777e-10	-1.13177	6.75444e-05	-7.39777e-10	-1.02123
62053551	chr11:62053551:T:C	2.40043e-19	-7.39777e-10	-1.56462	3.9181e-05	-7.39777e-10	-1.56582
62053609	chr11:62053609:A:T	4.85382e-20	-1.72605	-1.43704	5.07621e-06	-2.18478	-1.42467
62053962	chr11:62053962:T:C	4.19853e-19	-7.39777e-10	-1.00554	7.11374e-05	-7.39777e-10	-0.969398
62054476	chr11:62054476:A:G	5.62719e-20	-1.53811	-1.47713	7.62407e-06	-1.68861	-1.51409
62054665	chr11:62054665:T:C	1.28463e-19	-2.1898	-1.02216e-09	2.07611e-05	-2.20093	-1.02216e-09
62054857	chr11:62054857:G:C	5.48611e-20	-1.52204	-1.5186	8.47088e-06	-1.67134	-1.42604
62054965	chr11:62054965:A:G	8.40957e-19	-7.39777e-10	-0.310901	0.000189521	-7.39777e-10	0.0104898
62055078	chr11:62055078:G:T	1.2692e-19	-2.20189	-1.02216e-09	2.29801e-05	-2.09938	-1.02216e-09
62055248	chr11:62055248:AGGAGGT:A	1.34392e-19	-0.638056	-1.50662	7.45713e-06	-2.02411	-1.20073
62055747	chr11:62055747:C:T	3.84442e-20	-2.11803	-1.27821	5.18836e-06	-2.19381	-1.39379
62055914	chr11:62055914:A:C	4.82004e-20	-1.81544	-1.35464	1.09919e-05	-1.66055	-1.1763
62056104	chr11:62056104:G:A	1.53849e-19	-0.475029	-1.53444	5.01658e-06	-2.14772	-1.47354
62056158	chr11:62056158:T:C	4.02444e-20	-1.79469	-1.55578	9.66842e-06	-1.45452	-1.51062
62056251	chr11:62056251:C:T	3.41932e-20	-2.11834	-1.39508	2.02832e-05	-1.06268	-1.16154
62057769	chr11:62057769:A:T	1.41626e-19	-2.09225	-1.02216e-09	2.12029e-05	-2.17987	-1.02216e-09
62057949	chr11:62057949:C:T	3.00672e-19	-7.39777e-10	-1.33942	4.65871e-05	-7.39777e-10	-1.39269
62058058	chr11:62058058:G:A	7.04719e-20	-1.64171	-1.14852	1.5801e-05	-1.60249	-0.871452
62058224	chr11:62058224:A:G	9.30178e-20	-0.975378	-1.53727	4.59427e-06	-2.19324	-1.51596
62058294	chr11:62058294:C:T	6.8288e-20	-1.54421	-1.2775	3.71386e-05	-0.460739	-1.15862
62058597	chr11:62058597:G:A	3.51682e-19	-7.39777e-10	-1.18271	5.52026e-05	-7.39777e-10	-1.223
62058949	chr11:62058949:G:A	1.24771e-19	-0.851691	-1.36727	5.02636e-06	-2.18289	-1.43643
62059222	chr11:62059222:A:G	3.54789e-19	-7.39777e-10	-1.17392	5.56625e-05	-7.39777e-10	-1.2147
62059262	chr11:62059262:T:A	3.54635e-19	-7.39777e-10	-1.17435	5.5638e-05	-7.39777e-10	-1.21514
62059350	chr11:62059350:C:T	8.09357e-20	-1.13222	-1.51957	4.73273e-06	-2.21102	-1.46849
62059462	chr11:62059462:A:G	1.14641e-19	-1.78039	-0.52325	2.19898e-05	-1.66168	-0.48175
62059525	chr11:62059525:G:C	3.51525e-19	-7.39777e-10	-1.18316	5.36272e-05	-7.39777e-10	-1.25196
62059600	chr11:62059600:C:T	6.43269e-20	-1.72171	-1.15975	1.66243e-05	-1.53649	-0.886658
62059800	chr11:62059800:G:C	3.29539e-20	-2.20791	-1.34242	4.83063e-06	-2.21493	-1.44411
62059809	chr11:62059809:C:T	3.60444e-19	-7.39777e-10	-1.1581	6.01159e-05	-7.39777e-10	-1.13774
62059814	chr11:62059814:C:A	1.77983e-19	-1.86375	-1.02216e-09	2.64419e-05	-1.95906	-1.02216e-09
62060040	chr11:62060040:T:G	1.11965e-19	-0.907813	-1.41944	4.77013e-06	-2.19113	-1.48051
62060276	chr11:62060276:C:T	1.1054e-19	-0.90184	-1.43822	4.70819e-06	-2.1896	-1.4951
62060922	chr11:62060922:G:A	8.62306e-20	-1.03793	-1.55049	6.5134e-06	-2.01194	-1.34821
62060957	chr11:62060957:G:A	2.80187e-19	-7.39777e-10	-1.40998	4.44304e-05	-7.39777e-10	-1.44009
62061548	chr11:62061548:G:T	2.87604e-19	-7.39777e-10	-1.38386	4.63919e-05	-7.39777e-10	-1.39689
62062070	chr11:62062070:T:C	4.1088e-20	-2.21503	-1.11469	5.86189e-06	-2.20822	-1.25732
62062323	chr11:62062323:A:G	1.16158e-19	-0.736837	-1.55365	4.54152e-06	-2.15622	-1.56453
62062457	chr11:62062457:T:C	1.08753e-19	-0.83727	-1.51909	4.55378e-06	-2.17405	-1.544
62062572	chr11:62062572:G:T	3.27905e-19	-7.39777e-10	-1.25272	4.55253e-05	-7.39777e-10	-1.41574
62063005	chr11:62063005:G:A	4.32262e-19	-7.39777e-10	-0.976409	8.59202e-05	-7.39777e-10	-0.780592
62063033	chr11:62063033:C:T	3.28618e-19	-7.39777e-10	-1.25054	5.04882e-05	-7.39777e-10	-1.31227
62063079	chr11:62063079:C:T	4.64342e-20	-1.80933	-1.39807	6.98743e-06	-1.86124	-1.42866
62063575	chr11:62063575:A:C	3.82407e-19	-7.39777e-10	-1.09896	5.82946e-05	-7.39777e-10	-1.1685
62063679	chr11:62063679:C:T	5.97505e-20	-1.71462	-1.24064	3.03438e-05	-0.691814	-1.12961
62063798	chr11:62063798:A:G	3.08049e-19	-7.39777e-10	-1.31518	4.77739e-05	-7.39777e-10	-1.36753
62064119	chr11:62064119:C:T	2.39765e-19	-7.39777e-10	-1.56578	3.9192e-05	-7.39777e-10	-1.56554
62064606	chr11:62064606:T:C	4.81697e-20	-2.08981	-1.0809	6.35167e-06	-2.10595	-1.27934
62064668	chr11:62064668:G:A	4.70502e-19	-7.39777e-10	-0.891641	5.88108e-05	-7.39777e-10	-1.15969
62065006	chr11:62065006:A:G	3.12119e-20	-2.03904	-1.5656	4.87074e-06	-2.08504	-1.56573
62065076	chr11:62065076:G:A	6.18329e-19	-7.39777e-10	-0.61842	0.000125059	-7.39777e-10	-0.405223
62065336	chr11:62065336:A:C	6.15976e-19	-7.39777e-10	-0.622233	9.37845e-05	-7.39777e-10	-0.693012
62066098	chr11:62066098:A:G	3.73969e-19	-7.39777e-10	-1.12127	6.69969e-05	-7.39777e-10	-1.02936
62066136	chr11:62066136:C:T	5.28732e-18	-7.39777e-10	1.52763	0.000538139	-7.39777e-10	1.05411
62066598	chr11:62066598:T:G	2.69634e-20	-2.21097	-1.53999	4.75151e-06	-2.19199	-1.48356
62066824	chr11:62066824:A:AT	3.25632e-19	-7.39777e-10	-1.25967	4.97585e-05	-7.39777e-10	-1.32683
62067405	chr11:62067405:G:A	3.24595e-19	-7.39777e-10	-1.26286	5.20366e-05	-7.39777e-10	-1.28206
62067407	chr11:62067407:G:C	3.25781e-19	-7.39777e-10	-1.25922	5.22168e-05	-7.39777e-10	-1.27861
62067430	chr11:62067430:G:A	3.29062e-19	-7.39777e-10	-1.24919	5.06646e-05	-7.39777e-10	-1.30878
62067812	chr11:62067812:T:C	3.20133e-19	-7.39777e-10	-1.2767	4.45198e-05	-7.39777e-10	-1.43808
62067942	chr11:62067942:C:T	2.95795e-19	-7.39777e-10	-1.35577	4.57177e-05	-7.39777e-10	-1.41153
62068020	chr11:62068020:C:T	1.47108e-19	-2.05427	-1.02216e-09	2.49576e-05	-2.01683	-1.02216e-09
62068037	chr11:62068037:C:G	5.87298e-20	-1.99195	-0.980539	7.47276e-06	-2.01653	-1.20621
62068072	chr11:62068072:T:C	5.90137e-20	-2.04138	-0.926293	7.45258e-06	-2.06251	-1.16294
62068646	chr11:62068646:G:A	3.24461e-20	-2.03075	-1.53511	4.97907e-06	-2.07851	-1.55026
62068966	chr11:62068966:A:G	1.44143e-19	-2.07463	-1.02216e-09	5.8587e-05	-1.1635	-1.02216e-09
62069177	chr11:62069177:G:A	4.51324e-19	-7.39777e-10	-0.933255	8.17501e-05	-7.39777e-10	-0.830344
62069307	chr11:62069307:A:G	2.40271e-19	-7.39777e-10	-1.56367	3.92904e-05	-7.39777e-10	-1.56303
62070072	chr11:62070072:T:C	4.01561e-19	-7.39777e-10	-1.05008	6.09886e-05	-7.39777e-10	-1.12332
62070182	chr11:62070182:C:T	2.56714e-19	-7.39777e-10	-1.49748	4.12092e-05	-7.39777e-10	-1.51535
62070396	chr11:62070396:G:A	3.94784e-19	-7.39777e-10	-1.0671	5.98044e-05	-7.39777e-10	-1.14293
62070510	chr11:62070510:G:A	2.94123e-19	-7.39777e-10	-1.36144	4.56741e-05	-7.39777e-10	-1.41248
62070745	chr11:62070745:A:T	2.44791e-19	-7.39777e-10	-1.54504	4.03269e-05	-7.39777e-10	-1.53699
62070869	chr11:62070869:A:G	3.75504e-19	-7.39777e-10	-1.11717	7.02769e-05	-7.39777e-10	-0.981568
62071830	chr11:62071830:C:A	1.42722e-19	-2.08454	-1.02216e-09	2.96808e-05	-1.84351	-1.02216e-09
62071885	chr11:62071885:C:T	3.36709e-19	-7.39777e-10	-1.22622	5.57483e-05	-7.39777e-10	-1.21316
62072638	chr11:62072638:T:C	4.29299e-19	-7.39777e-10	-0.983287	6.80219e-05	-7.39777e-10	-1.01418
62072693	chr11:62072693:C:T	6.50554e-20	-2.03417	-0.836029	8.19313e-06	-2.05566	-1.07506
62072941	chr11:62072941:C:A	6.2644e-20	-2.02731	-0.880661	7.95827e-06	-2.04892	-1.11088
62073285	chr11:62073285:T:C	4.68072e-19	-7.39777e-10	-0.896819	7.07055e-05	-7.39777e-10	-0.975487
62073314	chr11:62073314:G:A	4.69702e-19	-7.39777e-10	-0.893342	7.20758e-05	-7.39777e-10	-0.956294
62073559	chr11:62073559:G:A	5.64171e-20	-2.03466	-0.978007	7.30298e-06	-2.05628	-1.18945
62073647	chr11:62073647:A:T	2.69006e-19	-7.39777e-10	-1.45071	4.33812e-05	-7.39777e-10	-1.46399
62073899	chr11:62073899:T:C	4.50125e-19	-7.39777e-10	-0.935915	5.68971e-05	-7.39777e-10	-1.19277
62074612	chr11:62074612:G:A	1.32934e-19	-2.15559	-1.02216e-09	2.19645e-05	-2.14458	-1.02216e-09
62074740	chr11:62074740:T:C	7.56707e-20	-1.57619	-1.14287	1.8093e-05	-1.24073	-1.09776
62074910	chr11:62074910:G:A	3.06901e-19	-7.39777e-10	-1.31892	5.18361e-05	-7.39777e-10	-1.28592
62075011	chr11:62075011:C:T	3.49486e-19	-7.39777e-10	-1.18898	5.35181e-05	-7.39777e-10	-1.25399
62075036	chr11:62075036:G:A	3.6804e-19	-7.39777e-10	-1.13725	5.70395e-05	-7.39777e-10	-1.19027
62075090	chr11:62075090:A:C	3.65651e-19	-7.39777e-10	-1.14376	5.6731e-05	-7.39777e-10	-1.19569
62075446	chr11:62075446:C:T	3.53246e-19	-7.39777e-10	-1.17828	5.49533e-05	-7.39777e-10	-1.22753
62075475	chr11:62075475:C:T	3.5789e-19	-7.39777e-10	-1.16522	5.43911e-05	-7.39777e-10	-1.23781
62075715	chr11:62075715:CAG:C	2.40454e-19	-1.56291	-1.02216e-09	4.32978e-05	-1.46591	-1.02216e-09
62075727	chr11:62075727:T:G	3.44366e-19	-7.39777e-10	-1.20374	5.25977e-05	-7.39777e-10	-1.27134
62075844	chr11:62075844:T:C	6.39678e-19	-0.584476	-1.02216e-09	5.24418e-05	-1.27431	-1.02216e-09
62075965	chr11:62075965:C:T	5.13796e-20	-1.99933	-1.10687	6.95903e-06	-2.01693	-1.27704
62076070	chr11:62076070:G:A	2.94433e-20	-2.09818	-1.56479	4.88316e-06	-2.08411	-1.56411
62076111	chr11:62076111:T:G	4.9923e-20	-1.91227	-1.22269	6.84774e-06	-1.94013	-1.36996
62076340	chr11:62076340:G:A	5.80556e-20	-1.90546	-1.07858	2.545e-05	-1.05288	-0.944414
62076970	chr11:62076970:T:A	3.5712e-19	-7.39777e-10	-1.16737	5.42668e-05	-7.39777e-10	-1.2401
62077191	chr11:62077191:T:G	6.81617e-19	-0.520973	-1.02216e-09	5.5093e-05	-1.22499	-1.02216e-09
62077212	chr11:62077212:G:A	5.62542e-19	-7.39777e-10	-0.712975	0.000106549	-7.39777e-10	-0.565405
62077524	chr11:62077524:AATG:A	2.89647e-20	-2.11513	-1.56423	4.85923e-06	-2.09966	-1.55348
62077611	chr11:62077611:C:CTCAG	4.93265e-19	-7.39777e-10	-0.844395	9.27939e-05	-7.39777e-10	-0.70363
62077689	chr11:62077689:T:C	5.51042e-20	-1.66154	-1.37467	1.26754e-05	-1.34487	-1.34948
62077690	chr11:62077690:C:T	5.23596e-20	-1.54874	-1.53856	5.59332e-06	-1.97403	-1.5384
62077799	chr11:62077799:G:A	1.87338e-19	-1.81253	-1.02216e-09	3.69508e-05	-1.62442	-1.02216e-09
62077998	chr11:62077998:T:C	4.63575e-19	-7.39777e-10	-0.906472	8.63576e-05	-7.39777e-10	-0.775515
62078214	chr11:62078214:T:G	2.41441e-19	-7.39777e-10	-1.55882	3.93421e-05	-7.39777e-10	-1.56172
62078623	chr11:62078623:T:G	2.90258e-20	-2.11558	-1.56168	4.89054e-06	-2.09842	-1.54829
62078817	chr11:62078817:C:T	2.16073e-19	-1.66982	-1.02216e-09	2.27416e-05	-2.10982	-1.02216e-09
62079190	chr11:62079190:C:T	2.42066e-19	-7.39777e-10	-1.55623	3.92166e-05	-7.39777e-10	-1.56491
62079949	chr11:62079949:A:G	4.95508e-20	-1.90942	-1.23303	6.86785e-06	-1.93164	-1.37552
62080228	chr11:62080228:T:C	4.12723e-19	-7.39777e-10	-1.02266	6.21757e-05	-7.39777e-10	-1.10405
62080377	chr11:62080377:A:G	3.80317e-19	-7.39777e-10	-1.10444	5.98569e-05	-7.39777e-10	-1.14206
62080740	chr11:62080740:A:G	2.40995e-19	-7.39777e-10	-1.56066	3.95156e-05	-7.39777e-10	-1.55732
62080804	chr11:62080804:A:C	6.03634e-20	-2.1997	-0.745362	8.1989e-06	-2.20943	-0.920578
62081300	chr11:62081300:G:A	2.82137e-19	-7.39777e-10	-1.40305	4.88958e-05	-7.39777e-10	-1.34432
62081309	chr11:62081309:C:T	1.26998e-19	-2.20127	-1.02216e-09	2.05399e-05	-2.21164	-1.02216e-09
62081961	chr11:62081961:G:A	2.40372e-19	-7.39777e-10	-1.56325	3.96361e-05	-7.39777e-10	-1.55427
62081969	chr11:62081969:G:A	1.28628e-19	-2.18852	-1.02216e-09	2.12125e-05	-2.17942	-1.02216e-09
62082807	chr11:62082807:C:A	7.54676e-19	-0.419152	-1.02216e-09	5.87618e-05	-1.16052	-1.02216e-09
62083219	chr11:62083219:T:A	1.36997e-19	-0.562059	-1.56342	1.08776e-05	-1.28678	-1.56053
62083221	chr11:62083221:T:A	6.38771e-19	-0.585895	-1.02216e-09	5.17145e-05	-1.28827	-1.02216e-09
62083263	chr11:62083263:A:C	4.24399e-20	-1.74745	-1.54991	6.63125e-06	-1.82599	-1.51623
62083732	chr11:62083732:C:T	1.38981e-19	-1.31692	-0.794185	7.95037e-06	-2.21505	-0.945743
62084160	chr11:62084160:C:T	5.46424e-19	-0.742045	-1.02216e-09	4.76121e-05	-1.37092	-1.02216e-09
62084264	chr11:62084264:C:T	2.5123e-19	-7.39777e-10	-1.51907	4.00821e-05	-7.39777e-10	-1.54308
62084326	chr11:62084326:C:T	3.46415e-19	-7.39777e-10	-1.1978	5.69615e-05	-7.39777e-10	-1.19164
62084499	chr11:62084499:T:C	6.04468e-19	-7.39777e-10	-0.641092	0.000115939	-7.39777e-10	-0.480945
62084752	chr11:62084752:C:A	4.0414e-19	-7.39777e-10	-1.04368	6.39396e-05	-7.39777e-10	-1.07607
62085134	chr11:62085134:G:A	3.54394e-19	-7.39777e-10	-1.17503	5.37697e-05	-7.39777e-10	-1.2493
62085376	chr11:62085376:A:G	6.1372e-19	-0.625903	-1.02216e-09	5.15462e-05	-1.29153	-1.02216e-09
62085431	chr11:62085431:A:T	3.66045e-20	-1.91455	-1.53072	6.00113e-06	-1.95617	-1.48589
62085789	chr11:62085789:G:A	3.19422e-19	-7.39777e-10	-1.27893	4.89844e-05	-7.39777e-10	-1.34251
62085864	chr11:62085864:T:G	3.54563e-20	-1.96341	-1.51373	7.3297e-06	-1.70946	-1.53262
62087326	chr11:62087326:T:G	2.84936e-19	-7.39777e-10	-1.39318	4.47193e-05	-7.39777e-10	-1.43361
62087974	chr11:62087974:CAGTT:C	2.74295e-19	-7.39777e-10	-1.43124	4.37606e-05	-7.39777e-10	-1.45528
62088303	chr11:62088303:G:A	2.09776e-19	-1.6994	-1.02216e-09	3.72422e-05	-1.61657	-1.02216e-09
62088343	chr11:62088343:G:T	2.83573e-19	-7.39777e-10	-1.39797	4.46457e-05	-7.39777e-10	-1.43525
62088535	chr11:62088535:A:G	2.86739e-19	-7.39777e-10	-1.38687	4.47373e-05	-7.39777e-10	-1.4332
62088612	chr11:62088612:G:A	2.78767e-19	-7.39777e-10	-1.41507	4.3871e-05	-7.39777e-10	-1.45276
62088896	chr11:62088896:A:G	2.71669e-19	-7.39777e-10	-1.44086	4.02134e-05	-7.39777e-10	-1.53981
62088902	chr11:62088902:T:C	4.46372e-19	-7.39777e-10	-0.944289	7.00666e-05	-7.39777e-10	-0.984565
62089031	chr11:62089031:T:A	2.85723e-19	-7.39777e-10	-1.39042	4.48239e-05	-7.39777e-10	-1.43127
62089278	chr11:62089278:G:A	3.13718e-20	-2.03776	-1.56177	1.02917e-05	-1.35435	-1.54832
62089468	chr11:62089468:A:G	2.8539e-19	-7.39777e-10	-1.39158	4.47794e-05	-7.39777e-10	-1.43226
62089525	chr11:62089525:T:C	3.44174e-19	-7.39777e-10	-1.20429	5.64627e-05	-7.39777e-10	-1.20043
62089548	chr11:62089548:C:T	5.40983e-19	-0.752054	-1.02216e-09	4.70186e-05	-1.38347	-1.02216e-09
62089621	chr11:62089621:T:C	2.66908e-19	-7.39777e-10	-1.45854	3.99313e-05	-7.39777e-10	-1.54685
62090224	chr11:62090224:T:C	3.17988e-20	-2.02118	-1.56484	1.05524e-05	-1.3223	-1.55536
62090239	chr11:62090239:T:A	2.83628e-19	-7.39777e-10	-1.39778	4.45355e-05	-7.39777e-10	-1.43773
62090333	chr11:62090333:A:C	6.14946e-19	-0.623907	-1.02216e-09	5.2047e-05	-1.28186	-1.02216e-09
62090521	chr11:62090521:T:C	2.81449e-19	-7.39777e-10	-1.40549	4.42371e-05	-7.39777e-10	-1.44445
62090643	chr11:62090643:C:T	2.8753e-19	-7.39777e-10	-1.38411	4.48525e-05	-7.39777e-10	-1.43063
62090663	chr11:62090663:G:T	4.64248e-19	-0.905021	-1.02216e-09	0.000123814	-0.415232	-1.02216e-09
62090739	chr11:62090739:G:A	2.65052e-19	-7.39777e-10	-1.46551	4.19832e-05	-7.39777e-10	-1.49674
62091019	chr11:62091019:T:C	2.85789e-19	-7.39777e-10	-1.39019	4.48303e-05	-7.39777e-10	-1.43113
62091098	chr11:62091098:G:A	1.44032e-19	-0.52609	-1.54932	1.16942e-05	-1.22382	-1.55109
62091128	chr11:62091128:G:A	2.86639e-19	-7.39777e-10	-1.38722	4.75573e-05	-7.39777e-10	-1.37208
62091574	chr11:62091574:C:A	2.81378e-19	-7.39777e-10	-1.40574	4.13172e-05	-7.39777e-10	-1.51273
62091711	chr11:62091711:G:A	4.08081e-19	-7.39777e-10	-1.03398	5.77444e-05	-7.39777e-10	-1.17798
62091789	chr11:62091789:C:A	2.80951e-19	-7.39777e-10	-1.40726	4.08664e-05	-7.39777e-10	-1.5237
62091832	chr11:62091832:G:A	2.82508e-19	-7.39777e-10	-1.40174	4.43938e-05	-7.39777e-10	-1.44091
62092088	chr11:62092088:A:G	2.3998e-19	-7.39777e-10	-1.56489	3.959e-05	-7.39777e-10	-1.55543
62092483	chr11:62092483:T:C	2.88011e-20	-2.13043	-1.5546	8.86234e-06	-1.5294	-1.5228
62092789	chr11:62092789:G:GT	2.80584e-19	-7.39777e-10	-1.40857	4.3868e-05	-7.39777e-10	-1.45283
62092908	chr11:62092908:T:C	2.83318e-19	-7.39777e-10	-1.39887	4.44843e-05	-7.39777e-10	-1.43887
62092997	chr11:62092997:T:C	2.40709e-19	-7.39777e-10	-1.56185	3.99011e-05	-7.39777e-10	-1.54761
62093201	chr11:62093201:A:G	2.80657e-19	-7.39777e-10	-1.40831	4.41971e-05	-7.39777e-10	-1.44535
62093681	chr11:62093681:T:C	2.40764e-19	-7.39777e-10	-1.56162	3.99113e-05	-7.39777e-10	-1.54735
62093949	chr11:62093949:T:G	2.8539e-19	-7.39777e-10	-1.39158	4.47794e-05	-7.39777e-10	-1.43226
62094082	chr11:62094082:T:C	2.83577e-19	-7.39777e-10	-1.39796	4.45286e-05	-7.39777e-10	-1.43788
62094109	chr11:62094109:A:G	2.80386e-19	-7.39777e-10	-1.40927	4.41175e-05	-7.39777e-10	-1.44715
62094379	chr11:62094379:C:T	3.09994e-20	-2.07293	-1.53854	7.95402e-06	-1.62611	-1.53423
62094693	chr11:62094693:C:T	5.34844e-20	-1.94034	-1.12571	1.34578e-05	-1.53764	-1.09682
62095811	chr11:62095811:TG:T	2.59827e-19	-1.36403	-0.121397	5.73509e-05	-1.39496	0.210133
62095847	chr11:62095847:C:T	6.78379e-20	-2.01231	-0.816009	9.35196e-06	-2.09623	-0.90219
62096031	chr11:62096031:C:T	1.26705e-19	-2.20358	-1.02216e-09	2.25938e-05	-2.11634	-1.02216e-09
62096088	chr11:62096088:C:T	2.46787e-19	-7.39777e-10	-1.53691	3.94767e-05	-7.39777e-10	-1.5583
62096165	chr11:62096165:C:T	2.98946e-19	-7.39777e-10	-1.34518	4.59161e-05	-7.39777e-10	-1.4072
62096247	chr11:62096247:ACTGCACTCCAGCCTGGGCAACAGAGACCAGG:A	3.55782e-19	-7.39777e-10	-1.17112	5.25686e-05	-7.39777e-10	-1.27189
62099671	chr11:62099671:G:C	3.40007e-19	-7.39777e-10	-1.21648	5.17522e-05	-7.39777e-10	-1.28754
62099817	chr11:62099817:T:C	5.57396e-20	-1.64974	-1.37501	2.53701e-05	-0.63407	-1.36637
62099867	chr11:62099867:A:G	1.28471e-19	-0.914735	-1.275	1.91742e-05	-0.912274	-1.36817
62100040	chr11:62100040:CT:C	8.39426e-20	-1.12791	-1.4874	4.79631e-06	-2.18454	-1.48163
62100240	chr11:62100240:T:C	3.18572e-19	-7.39777e-10	-1.28159	4.46753e-05	-7.39777e-10	-1.43459
62100272	chr11:62100272:G:A	3.36833e-19	-7.39777e-10	-1.22585	5.31944e-05	-7.39777e-10	-1.26006
62101147	chr11:62101147:C:T	3.17412e-19	-7.39777e-10	-1.28524	4.83726e-05	-7.39777e-10	-1.35508
62101500	chr11:62101500:GATTT:G	4.14052e-19	-7.39777e-10	-1.01945	6.11086e-05	-7.39777e-10	-1.12136
62101537	chr11:62101537:C:G	3.25139e-20	-2.02915	-1.53463	1.19505e-05	-1.19538	-1.55785
62101856	chr11:62101856:A:G	3.22132e-20	-2.04811	-1.52495	1.15593e-05	-1.23385	-1.55267
62101860	chr11:62101860:A:G	3.20288e-20	-2.05654	-1.52227	1.13514e-05	-1.25357	-1.5511
62101862	chr11:62101862:G:A	3.26141e-20	-2.04018	-1.52052	1.18164e-05	-1.21448	-1.55004
62102041	chr11:62102041:T:C	3.1227e-20	-2.08331	-1.52085	1.05454e-05	-1.32777	-1.55055
62102430	chr11:62102430:C:T	8.62918e-20	-1.99282	-0.594882	2.02068e-05	-1.5926	-0.635395
62102484	chr11:62102484:G:T	2.96375e-20	-2.12338	-1.53302	9.5594e-06	-1.41946	-1.55703
62102513	chr11:62102513:T:C	2.4051e-19	-7.39777e-10	-1.56268	4.04941e-05	-7.39777e-10	-1.53286
62102594	chr11:62102594:C:T	8.11165e-20	-1.98491	-0.664648	1.91271e-05	-1.57924	-0.703663
62102856	chr11:62102856:A:G	2.99661e-20	-2.0829	-1.56248	1.05889e-05	-1.3281	-1.5461
62103186	chr11:62103186:A:C	8.08408e-20	-1.99552	-0.657441	1.89277e-05	-1.59691	-0.696475
62103260	chr11:62103260:T:C	1.10684e-19	-0.789859	-1.5489	1.72689e-05	-0.822813	-1.56229
62103401	chr11:62103401:C:T	2.43437e-19	-7.39777e-10	-1.55058	4.06653e-05	-7.39777e-10	-1.52864
62103560	chr11:62103560:T:G	4.21811e-19	-1.00088	-1.02216e-09	3.97312e-05	-1.55187	-1.02216e-09
62104273	chr11:62104273:G:A	3.40446e-19	-7.39777e-10	-1.21518	5.14251e-05	-7.39777e-10	-1.29389
62104337	chr11:62104337:T:C	3.40446e-19	-7.39777e-10	-1.21518	5.14251e-05	-7.39777e-10	-1.29389
62104505	chr11:62104505:C:T	4.88275e-19	-0.854563	-1.02216e-09	4.36617e-05	-1.45754	-1.02216e-09
62104519	chr11:62104519:G:A	7.24627e-20	-2.00408	-0.758293	1.68755e-05	-1.61186	-0.796286
62105252	chr11:62105252:C:T	2.4719e-19	-7.39777e-10	-1.53528	3.99012e-05	-7.39777e-10	-1.5476
62105804	chr11:62105804:C:A	4.71436e-19	-7.39777e-10	-0.889657	6.99816e-05	-7.39777e-10	-0.985779
62105854	chr11:62105854:C:G	4.74554e-19	-7.39777e-10	-0.883065	8.7013e-05	-7.39777e-10	-0.767954
62106404	chr11:62106404:A:G	4.9286e-20	-2.2122	-0.9356	1.78012e-05	-1.34542	-1.00933
62106414	chr11:62106414:C:T	3.34978e-20	-2.12316	-1.4108	5.45869e-06	-2.10483	-1.43197
62106618	chr11:62106618:C:G	2.8607e-19	-7.39777e-10	-1.38921	4.89783e-05	-7.39777e-10	-1.34263
62107369	chr11:62107369:C:G	6.22472e-20	-2.18577	-0.728553	1.58942e-05	-1.61396	-0.854095
62107479	chr11:62107479:G:A	4.68178e-19	-7.39777e-10	-0.896593	6.61108e-05	-7.39777e-10	-1.04268
62107486	chr11:62107486:C:T	4.59245e-20	-2.21443	-1.00401	2.9082e-05	-0.792244	-1.07165
62108139	chr11:62108139:G:T	8.24786e-20	-1.96055	-0.672353	3.56588e-05	-0.884065	-0.775951
62108251	chr11:62108251:TG:T	2.59417e-19	-7.39777e-10	-1.487	4.31074e-05	-7.39777e-10	-1.47032
62108311	chr11:62108311:T:C	1.41323e-19	-2.09439	-1.02216e-09	2.06451e-05	-2.20653	-1.02216e-09
62108659	chr11:62108659:G:A	3.16869e-19	-7.39777e-10	-1.28695	5.69027e-05	-7.39777e-10	-1.19267
62108817	chr11:62108817:T:C	5.17127e-20	-2.19726	-0.90248	9.23066e-06	-2.20457	-0.80691
62108885	chr11:62108885:A:G	1.50199e-19	-1.12491	-0.908571	1.89085e-05	-1.22881	-1.06559
62109089	chr11:62109089:T:C	4.98364e-20	-2.13603	-1.00066	1.06671e-05	-1.78915	-1.0777
62109145	chr11:62109145:T:A	5.01349e-20	-2.12724	-1.00349	1.04397e-05	-1.80811	-1.08028
62109665	chr11:62109665:G:A	1.23463e-19	-1.22219	-1.0073	1.58317e-05	-1.31817	-1.15383
62109939	chr11:62109939:C:T	1.6142e-19	-1.96143	-1.02216e-09	2.09559e-05	-2.19159	-1.02216e-09
62109940	chr11:62109940:G:A	6.43788e-20	-2.13104	-0.749616	1.32435e-05	-1.79981	-0.850689
62109957	chr11:62109957:G:A	1.25365e-19	-1.19317	-1.02105	1.60498e-05	-1.2919	-1.16641
62110130	chr11:62110130:T:C	2.84863e-19	-7.39777e-10	-1.39343	4.45019e-05	-7.39777e-10	-1.43848
62110272	chr11:62110272:A:G	8.41175e-20	-1.10878	-1.50444	3.85075e-05	-0.0512197	-1.53194
62110350	chr11:62110350:T:A	1.29373e-19	-1.11859	-1.06416	1.65283e-05	-1.22559	-1.20334
62110683	chr11:62110683:G:A	3.04151e-19	-7.39777e-10	-1.32792	5.21533e-05	-7.39777e-10	-1.27982
62111089	chr11:62111089:T:A	2.71095e-19	-7.39777e-10	-1.44297	4.40849e-05	-7.39777e-10	-1.44789
62111097	chr11:62111097:C:A	1.38091e-19	-1.08285	-1.03468	1.75652e-05	-1.18993	-1.17816
62111482	chr11:62111482:A:G	1.30326e-19	-1.06285	-1.11255	1.68776e-05	-1.1711	-1.23692
62111546	chr11:62111546:G:A	1.68085e-19	-0.831966	-1.089	2.1603e-05	-0.945819	-1.21536
62111568	chr11:62111568:A:T	4.27546e-19	-7.39777e-10	-0.98738	6.11308e-05	-7.39777e-10	-1.121
62111709	chr11:62111709:G:T	4.90865e-19	-7.39777e-10	-0.849271	6.91843e-05	-7.39777e-10	-0.997237
62111844	chr11:62111844:C:T	1.43088e-19	-0.986065	-1.09591	1.83968e-05	-1.09832	-1.22351
62112217	chr11:62112217:G:A	9.88043e-20	-1.0875	-1.3648	5.87863e-06	-2.13035	-1.33234
62112402	chr11:62112402:A:T	5.79463e-20	-2.01296	-0.972962	9.94202e-06	-1.87221	-1.06503
62112451	chr11:62112451:G:A	4.42604e-19	-7.39777e-10	-0.952766	6.30853e-05	-7.39777e-10	-1.08952
62112618	chr11:62112618:G:A	1.26434e-19	-1.08718	-1.11854	1.63253e-05	-1.1943	-1.247
62112672	chr11:62112672:A:C	2.93732e-20	-2.1078	-1.55755	5.21763e-06	-2.13947	-1.4425
62112751	chr11:62112751:A:G	1.27943e-19	-1.1188	-1.07506	1.64444e-05	-1.22471	-1.20931
62112755	chr11:62112755:T:C	3.86543e-20	-2.21116	-1.17962	6.9367e-06	-2.19573	-1.10145
62112843	chr11:62112843:T:C	1.21758e-19	-1.14132	-1.10209	1.56996e-05	-1.2485	-1.23187
62113060	chr11:62113060:A:G	1.33097e-19	-1.06455	-1.08982	1.70732e-05	-1.17361	-1.22289
62113206	chr11:62113206:C:T	1.24025e-19	-1.13814	-1.08682	1.6003e-05	-1.24268	-1.21856
62113271	chr11:62113271:A:C	1.33815e-19	-1.12891	-1.02008	1.70896e-05	-1.23406	-1.16148
62113403	chr11:62113403:T:C	1.2283e-19	-1.13261	-1.10203	1.58546e-05	-1.23874	-1.23181
62113452	chr11:62113452:C:CTG	1.31184e-19	-1.11786	-1.05098	1.68099e-05	-1.22362	-1.18842
62113605	chr11:62113605:T:C	1.27132e-19	-1.11678	-1.08344	1.6363e-05	-1.22285	-1.21613
62113645	chr11:62113645:G:T	4.42604e-19	-7.39777e-10	-0.952766	6.30853e-05	-7.39777e-10	-1.08952
62113713	chr11:62113713:T:C	1.29212e-19	-1.1173	-1.06669	1.65897e-05	-1.22316	-1.20207
62114225	chr11:62114225:C:T	7.16962e-19	-7.39777e-10	-0.470418	0.000104702	-7.39777e-10	-0.58289
62114309	chr11:62114309:G:A	2.59301e-19	-7.39777e-10	-1.48745	4.08547e-05	-7.39777e-10	-1.52399
62114494	chr11:62114494:C:T	3.18541e-19	-7.39777e-10	-1.28169	5.23739e-05	-7.39777e-10	-1.2756
62114798	chr11:62114798:A:C	1.50251e-19	-1.02813	-1.00501	1.87679e-05	-1.14304	-1.15883
62114891	chr11:62114891:C:T	2.57106e-19	-7.39777e-10	-1.49595	4.05987e-05	-7.39777e-10	-1.53028
62114986	chr11:62114986:A:G	1.43098e-19	-1.08489	-0.997027	1.79015e-05	-1.19709	-1.15204
62115089	chr11:62115089:T:C	1.44886e-19	-1.06121	-1.00829	1.80885e-05	-1.17644	-1.1623
62115338	chr11:62115338:C:T	2.40311e-19	-7.39777e-10	-1.56351	3.9904e-05	-7.39777e-10	-1.54753
62115646	chr11:62115646:C:T	5.968e-19	-1.89177	1.23791	6.23378e-05	-1.92598	0.824535
62115686	chr11:62115686:C:T	2.44567e-19	-7.39777e-10	-1.54595	3.96041e-05	-7.39777e-10	-1.55508
62116237	chr11:62116237:T:C	6.09894e-19	-7.39777e-10	-0.632157	7.69962e-05	-7.39777e-10	-0.890255
62116405	chr11:62116405:A:T	4.60769e-20	-2.11841	-1.09672	9.3891e-06	-1.8285	-1.16596
62116553	chr11:62116553:A:C	1.27522e-19	-1.18707	-1.01009	1.61387e-05	-1.29036	-1.16243
62116572	chr11:62116572:G:A	7.27513e-20	-1.4155	-1.3429	2.81124e-05	-0.47685	-1.42095
62116597	chr11:62116597:G:A	5.35277e-20	-2.10796	-0.957282	1.04529e-05	-1.84859	-1.03854
62116830	chr11:62116830:G:A	5.28582e-20	-2.12001	-0.957821	1.06925e-05	-1.82536	-1.0391
62117017	chr11:62117017:G:A	2.43126e-19	-7.39777e-10	-1.55186	3.92874e-05	-7.39777e-10	-1.56311
62117065	chr11:62117065:G:C	1.3082e-19	-1.17655	-0.995069	1.6486e-05	-1.28188	-1.14962
62117356	chr11:62117356:A:G	7.48235e-19	-7.39777e-10	-0.427725	0.00010886	-7.39777e-10	-0.543952
62117377	chr11:62117377:C:T	1.29907e-19	-1.17567	-1.00295	1.64189e-05	-1.27937	-1.1562
62117490	chr11:62117490:A:G	2.71002e-19	-7.39777e-10	-1.44332	4.26821e-05	-7.39777e-10	-1.48023
62117601	chr11:62117601:A:C	4.17291e-20	-2.19475	-1.11949	7.35476e-06	-2.21173	-1.02694
62117678	chr11:62117678:T:C	2.41469e-19	-7.39777e-10	-1.5587	3.92596e-05	-7.39777e-10	-1.56381
62117767	chr11:62117767:T:C	5.03283e-20	-2.21419	-0.912684	9.30272e-06	-2.18936	-0.814347
62117792	chr11:62117792:C:G	2.84863e-19	-7.39777e-10	-1.39343	4.45019e-05	-7.39777e-10	-1.43848
62117806	chr11:62117806:G:A	4.40795e-20	-2.12517	-1.13428	9.15493e-06	-1.81411	-1.2056
62117987	chr11:62117987:A:G	1.1661e-19	-1.08986	-1.19675	1.50929e-05	-1.08381	-1.43598
62118084	chr11:62118084:T:G	1.29105e-19	-1.16922	-1.01559	1.63559e-05	-1.27273	-1.16669
62118172	chr11:62118172:A:AT	1.27944e-19	-1.16223	-1.03162	1.62134e-05	-1.26742	-1.18075
62118550	chr11:62118550:G:A	1.33091e-19	-1.17054	-0.983867	1.67277e-05	-1.27574	-1.14121
62118627	chr11:62118627:A:C	1.3419e-19	-1.15495	-0.991236	1.69043e-05	-1.26024	-1.1462
62118629	chr11:62118629:G:C	2.44511e-19	-7.39777e-10	-1.54618	3.9597e-05	-7.39777e-10	-1.55526
62118642	chr11:62118642:A:C	3.66538e-20	-2.21498	-1.22894	7.07685e-06	-2.19039	-1.08679
62118659	chr11:62118659:T:C	3.1972e-19	-7.39777e-10	-1.278	5.60591e-05	-7.39777e-10	-1.20761
62118667	chr11:62118667:GTC:G	2.40008e-19	-7.39777e-10	-1.56477	3.91806e-05	-7.39777e-10	-1.56583
62118673	chr11:62118673:C:G	1.31197e-19	-1.17778	-0.990959	1.65611e-05	-1.2813	-1.14565
62118716	chr11:62118716:T:G	4.47507e-19	-7.39777e-10	-0.941748	6.36948e-05	-7.39777e-10	-1.07991
62119034	chr11:62119034:T:C	1.39253e-19	-1.14134	-0.967815	1.74522e-05	-1.24739	-1.12715
62119100	chr11:62119100:C:T	7.32583e-20	-1.24111	-1.51034	3.19071e-05	-0.233363	-1.53782
62119119	chr11:62119119:A:G	1.33268e-19	-1.14812	-1.00496	1.68214e-05	-1.25413	-1.15723
62119226	chr11:62119226:T:C	2.55035e-19	-7.39777e-10	-1.50404	4.05457e-05	-7.39777e-10	-1.53158
62119356	chr11:62119356:C:A	2.8268e-19	-7.39777e-10	-1.40113	4.78705e-05	-7.39777e-10	-1.36551
62119805	chr11:62119805:T:C	2.73842e-19	-7.39777e-10	-1.43289	4.32738e-05	-7.39777e-10	-1.46646
62119961	chr11:62119961:T:C	2.65288e-19	-7.39777e-10	-1.46463	4.4443e-05	-7.39777e-10	-1.4398
62120124	chr11:62120124:C:T	1.70243e-19	-1.00202	-0.906193	2.09603e-05	-1.11309	-1.07829
62120620	chr11:62120620:T:C	2.82708e-20	-2.20931	-1.4943	5.9284e-06	-1.92032	-1.53394
62120803	chr11:62120803:C:G	3.09387e-20	-2.16053	-1.45291	9.76346e-06	-1.55185	-1.40352
62121197	chr11:62121197:C:T	4.97839e-19	-7.39777e-10	-0.835164	7.87725e-05	-7.39777e-10	-0.867448
62121297	chr11:62121297:A:T	2.78929e-20	-2.20834	-1.50873	5.81517e-06	-1.93076	-1.54278
62121591	chr11:62121591:T:C	2.75958e-20	-2.20702	-1.52076	5.78901e-06	-1.92773	-1.55032
62121668	chr11:62121668:A:G	8.70748e-19	-7.39777e-10	-0.276089	0.000127793	-7.39777e-10	-0.383597
62121672	chr11:62121672:G:A	2.50672e-19	-7.39777e-10	-1.52129	4.00673e-05	-7.39777e-10	-1.54345
62121793	chr11:62121793:C:T	5.76823e-20	-1.93767	-1.05282	7.86398e-06	-2.04704	-1.12468
62122070	chr11:62122070:G:A	2.78951e-20	-2.21254	-1.50445	6.11361e-06	-1.88336	-1.54014
62122123	chr11:62122123:A:G	2.77744e-20	-2.21366	-1.50766	6.19256e-06	-1.8685	-1.54216
62122488	chr11:62122488:T:C	7.19502e-19	-7.39777e-10	-0.466882	8.90874e-05	-7.39777e-10	-0.744393
62122974	chr11:62122974:C:T	1.33098e-19	-2.15435	-1.02216e-09	2.77806e-05	-1.90967	-1.02216e-09
62122982	chr11:62122982:T:G	3.00184e-19	-7.39777e-10	-1.34105	5.35664e-05	-7.39777e-10	-1.25309
62123130	chr11:62123130:G:A	2.44285e-19	-7.39777e-10	-1.54711	4.06315e-05	-7.39777e-10	-1.52947
62123328	chr11:62123328:T:C	3.09209e-19	-7.39777e-10	-1.31142	5.07341e-05	-7.39777e-10	-1.30741
62123340	chr11:62123340:G:A	5.3658e-20	-1.97364	-1.08917	7.8315e-06	-2.01751	-1.15835
62123361	chr11:62123361:T:G	2.44444e-19	-7.39777e-10	-1.54645	4.0669e-05	-7.39777e-10	-1.52854
62123420	chr11:62123420:C:T	2.77821e-20	-2.21372	-1.50733	6.19765e-06	-1.86766	-1.54218
62123878	chr11:62123878:G:C	5.6611e-20	-1.95642	-1.05282	7.9794e-06	-2.03247	-1.12468
62123896	chr11:62123896:G:C	4.68805e-20	-1.91887	-1.27897	1.0228e-05	-1.77197	-1.13691
62124174	chr11:62124174:G:A	5.42915e-20	-1.99826	-1.05282	8.29026e-06	-1.99425	-1.12468
62124765	chr11:62124765:A:G	2.77374e-20	-2.2148	-1.50786	6.35506e-06	-1.84205	-1.54271
62124915	chr11:62124915:A:G	2.77701e-20	-2.21447	-1.50701	6.29641e-06	-1.85179	-1.54224
62125195	chr11:62125195:C:T	3.34725e-20	-2.03527	-1.49945	6.37594e-06	-2.15294	-1.22854
62125246	chr11:62125246:C:G	3.15488e-20	-2.18547	-1.40843	1.03858e-05	-1.46806	-1.42551
62125586	chr11:62125586:T:C	3.15961e-20	-2.18765	-1.40476	1.05365e-05	-1.45713	-1.42204
62125744	chr11:62125744:T:G	5.1878e-20	-2.20452	-0.892028	8.22936e-06	-2.2126	-0.9137
62125796	chr11:62125796:A:G	2.42206e-19	-7.39777e-10	-1.55565	3.9888e-05	-7.39777e-10	-1.54794
62125797	chr11:62125797:C:T	3.78345e-20	-2.14394	-1.26828	1.00204e-05	-1.5952	-1.33419
62126067	chr11:62126067:G:A	5.70571e-20	-1.43571	-1.56568	4.33506e-06	-2.20158	-1.5657
62126222	chr11:62126222:G:A	1.26141e-19	-2.20804	-1.02216e-09	2.05614e-05	-2.21059	-1.02216e-09
62126234	chr11:62126234:T:C	3.62294e-20	-2.162	-1.29357	1.03762e-05	-1.53848	-1.35601
62126249	chr11:62126249:GC:G	7.21398e-19	-7.39777e-10	-0.46425	8.93005e-05	-7.39777e-10	-0.742004
62126269	chr11:62126269:C:T	3.20521e-20	-2.03762	-1.54046	5.62979e-06	-2.15094	-1.355
62126341	chr11:62126341:G:A	3.64494e-20	-2.15286	-1.29665	1.00463e-05	-1.56828	-1.35853
62126357	chr11:62126357:A:G	3.67689e-20	-2.14429	-1.2965	9.78447e-06	-1.59482	-1.35839
62126438	chr11:62126438:T:C	4.10824e-20	-2.13485	-1.19502	1.08329e-05	-1.61191	-1.23951
62126492	chr11:62126492:G:A	2.69507e-19	-7.39777e-10	-1.44885	4.14268e-05	-7.39777e-10	-1.51008
62126496	chr11:62126496:A:G	3.76708e-20	-2.15391	-1.26264	1.04076e-05	-1.56495	-1.32652
62126500	chr11:62126500:C:T	4.99447e-20	-1.61625	-1.51827	1.65295e-05	-0.921582	-1.50728
62126558	chr11:62126558:A:G	5.25639e-20	-1.79279	-1.29063	5.29323e-06	-2.19234	-1.37524
62126561	chr11:62126561:T:C	3.65272e-20	-2.15751	-1.28987	1.02715e-05	-1.55207	-1.35256
62126708	chr11:62126708:A:T	2.49674e-19	-7.39777e-10	-1.52529	4.19492e-05	-7.39777e-10	-1.49755
62126772	chr11:62126772:C:A	6.93153e-19	-7.39777e-10	-0.504191	8.6269e-05	-7.39777e-10	-0.776541
62126808	chr11:62126808:T:C	3.71997e-20	-2.1571	-1.27204	1.04198e-05	-1.55407	-1.33624
62126822	chr11:62126822:T:TA	3.81024e-20	-2.14853	-1.25663	1.02764e-05	-1.58157	-1.32259
62127010	chr11:62127010:A:G	3.51412e-19	-7.39777e-10	-1.18348	6.20008e-05	-7.39777e-10	-1.10686
62127198	chr11:62127198:A:G	3.69974e-20	-2.13703	-1.29756	9.57258e-06	-1.61488	-1.36023
62127326	chr11:62127326:A:G	3.19509e-20	-2.03134	-1.5499	6.36832e-06	-1.82871	-1.55397
62127419	chr11:62127419:A:G	6.02756e-20	-2.2011	-0.745413	9.50088e-06	-2.21418	-0.76845
62127612	chr11:62127612:T:TA	3.95711e-19	-1.06476	-1.02216e-09	3.81261e-05	-1.59311	-1.02216e-09
62127628	chr11:62127628:T:C	4.90373e-20	-1.92086	-1.232	5.78414e-06	-2.14669	-1.3322
62127697	chr11:62127697:C:T	2.98049e-20	-2.21495	-1.43582	1.29527e-05	-1.20736	-1.46535
62127971	chr11:62127971:TA:T	2.89552e-20	-2.17192	-1.50778	1.01021e-05	-1.39812	-1.52314
62128004	chr11:62128004:G:A	3.50047e-20	-2.03327	-1.45669	7.21852e-06	-1.7757	-1.48166
62128069	chr11:62128069:A:G	3.13595e-20	-2.12297	-1.47696	8.27545e-06	-1.63198	-1.48874
62128166	chr11:62128166:G:T	2.51578e-19	-7.39777e-10	-1.51769	3.99526e-05	-7.39777e-10	-1.54632
62128332	chr11:62128332:C:T	1.4322e-18	-7.39777e-10	0.221528	0.000232695	-7.39777e-10	0.215719
62128743	chr11:62128743:G:A	4.24609e-20	-2.19578	-1.10107	2.72666e-05	-0.814972	-1.11338
62129181	chr11:62129181:A:G	4.22854e-20	-2.19473	-1.10627	2.75045e-05	-0.802646	-1.11702
62129247	chr11:62129247:C:T	2.47275e-19	-7.39777e-10	-1.53494	3.9701e-05	-7.39777e-10	-1.55264
62129478	chr11:62129478:G:A	2.97438e-19	-7.39777e-10	-1.35024	5.27148e-05	-7.39777e-10	-1.26911
62129601	chr11:62129601:C:T	1.34141e-19	-2.14655	-1.02216e-09	2.08871e-05	-2.19488	-1.02216e-09
62129725	chr11:62129725:C:T	4.15079e-20	-2.19618	-1.12338	2.66643e-05	-0.816758	-1.13393
62129826	chr11:62129826:G:A	5.50865e-19	-7.39777e-10	-0.733951	7.08441e-05	-7.39777e-10	-0.97353
62129887	chr11:62129887:C:T	4.23947e-20	-2.19215	-1.10627	2.80516e-05	-0.782949	-1.11702
62129932	chr11:62129932:C:T	2.39224e-19	-1.56804	-1.02216e-09	3.69844e-05	-1.62352	-1.02216e-09
62129937	chr11:62129937:C:T	2.41792e-19	-7.39777e-10	-1.55737	3.9338e-05	-7.39777e-10	-1.56182
62129996	chr11:62129996:G:A	2.47275e-19	-7.39777e-10	-1.53494	3.9701e-05	-7.39777e-10	-1.55264
62130327	chr11:62130327:G:A	2.55246e-19	-7.39777e-10	-1.50321	4.17001e-05	-7.39777e-10	-1.50351
62130695	chr11:62130695:A:G	4.11391e-19	-7.39777e-10	-1.0259	6.94807e-05	-7.39777e-10	-0.992963
62130702	chr11:62130702:T:C	1.25259e-19	-2.21505	-1.02216e-09	2.1851e-05	-2.14976	-1.02216e-09
62130720	chr11:62130720:G:A	3.07309e-20	-2.17852	-1.44165	2.49063e-05	-0.574271	-1.44462
62130853	chr11:62130853:A:G	2.3991e-19	-7.39777e-10	-1.56518	3.91809e-05	-7.39777e-10	-1.56582
62131072	chr11:62131072:G:A	1.39696e-18	-7.39777e-10	0.196611	0.000168542	-7.39777e-10	-0.106826
62131089	chr11:62131089:G:A	3.08217e-20	-2.17745	-1.43978	2.51406e-05	-0.566663	-1.44286
62131189	chr11:62131189:G:A	4.32612e-19	-7.39777e-10	-0.975599	6.67734e-05	-7.39777e-10	-1.03271
62131387	chr11:62131387:T:C	4.07453e-20	-2.19561	-1.14249	2.63741e-05	-0.808184	-1.15344
62131569	chr11:62131569:G:A	4.69823e-20	-2.19444	-1.00123	8.04301e-06	-2.13357	-1.01564
62131606	chr11:62131606:G:A	3.72368e-20	-2.20185	-1.22629	1.70808e-05	-1.65751	-0.738546
62131743	chr11:62131743:A:G	4.13066e-20	-2.19699	-1.12743	2.64484e-05	-0.820802	-1.13801
62131812	chr11:62131812:C:T	5.45909e-20	-2.1846	-0.860978	9.38052e-06	-2.1151	-0.880278
62131862	chr11:62131862:C:T	4.10873e-20	-2.19149	-1.13825	2.72965e-05	-0.777779	-1.14948
62131906	chr11:62131906:C:T	3.43914e-19	-7.39777e-10	-1.20505	5.04922e-05	-7.39777e-10	-1.31219
62131926	chr11:62131926:C:T	4.06974e-20	-2.20161	-1.13767	2.50634e-05	-0.864294	-1.14831
62132040	chr11:62132040:T:C	4.11283e-20	-2.19574	-1.133	2.64997e-05	-0.813581	-1.1433
62132451	chr11:62132451:A:G	3.34365e-19	-7.39777e-10	-1.23321	5.89568e-05	-7.39777e-10	-1.15721
62133107	chr11:62133107:G:A	3.8678e-20	-2.1922	-1.19797	2.55573e-05	-0.786929	-1.20616
62133268	chr11:62133268:G:A	3.90629e-20	-2.19985	-1.18042	2.40334e-05	-0.865581	-1.18899
62133281	chr11:62133281:A:G	4.872e-19	-7.39777e-10	-0.856767	7.42227e-05	-7.39777e-10	-0.926941
62133542	chr11:62133542:C:G	3.90119e-20	-2.19642	-1.18515	2.50336e-05	-0.820128	-1.19366
62133612	chr11:62133612:T:G	4.01079e-20	-2.18833	-1.16554	2.71555e-05	-0.757606	-1.17483
62133613	chr11:62133613:C:T	1.20647e-18	1.48534	-1.43533	4.31422e-05	-0.00767399	-1.46184
62133883	chr11:62133883:C:T	3.94309e-20	-2.1901	-1.18079	2.64275e-05	-0.770256	-1.18935
62134012	chr11:62134012:A:G	3.43288e-19	-7.39777e-10	-1.20687	5.04171e-05	-7.39777e-10	-1.31368
62134654	chr11:62134654:C:G	3.68745e-20	-1.93855	-1.49937	2.62507e-05	-0.422847	-1.54347
62134977	chr11:62134977:G:A	2.43266e-19	-7.39777e-10	-1.55129	3.96282e-05	-7.39777e-10	-1.55447
62135034	chr11:62135034:C:G	3.94791e-20	-1.99917	-1.3705	4.72897e-06	-2.21056	-1.46974
62135043	chr11:62135043:T:C	2.7872e-19	-7.39777e-10	-1.41523	4.884e-05	-7.39777e-10	-1.34546
62135544	chr11:62135544:G:A	2.48959e-19	-7.39777e-10	-1.52815	3.96703e-05	-7.39777e-10	-1.55341
62135628	chr11:62135628:A:G	2.51817e-19	-7.39777e-10	-1.51674	4.08415e-05	-7.39777e-10	-1.52431
62135971	chr11:62135971:G:A	4.14219e-19	-7.39777e-10	-1.01905	6.84909e-05	-7.39777e-10	-1.00731
62135992	chr11:62135992:C:G	3.27821e-20	-2.0127	-1.54286	2.28251e-05	-0.601016	-1.50514
62136087	chr11:62136087:G:A	2.87061e-19	-7.39777e-10	-1.38575	4.32985e-05	-7.39777e-10	-1.46589
62136215	chr11:62136215:C:T	1.3393e-19	-2.14812	-1.02216e-09	2.67873e-05	-1.94608	-1.02216e-09
62136433	chr11:62136433:G:A	4.89925e-20	-2.20854	-0.945232	8.24102e-06	-2.16284	-0.962044
62136500	chr11:62136500:C:T	3.41576e-20	-1.9574	-1.55705	2.36438e-05	-0.545292	-1.52562
62136758	chr11:62136758:G:A	4.00718e-19	-7.39777e-10	-1.05218	7.34726e-05	-7.39777e-10	-0.937098
62137085	chr11:62137085:G:A	2.69128e-18	0.852332	-1.02216e-09	0.000220071	0.159941	-1.02216e-09
62137262	chr11:62137262:C:T	2.65385e-19	-7.39777e-10	-1.46426	4.57791e-05	-7.39777e-10	-1.41018
62137283	chr11:62137283:A:G	2.77387e-19	-7.39777e-10	-1.42003	4.54578e-05	-7.39777e-10	-1.41723
62138383	chr11:62138383:A:G	2.4796e-19	-7.39777e-10	-1.53217	3.97853e-05	-7.39777e-10	-1.55051
62138513	chr11:62138513:G:A	1.18749e-18	-7.39777e-10	0.0341536	0.000136627	-7.39777e-10	-0.316759
62138744	chr11:62138744:G:A	1.28194e-18	-7.39777e-10	0.110687	0.000189819	-7.39777e-10	0.0120614
62138827	chr11:62138827:A:G	2.6839e-20	-2.19673	-1.55885	5.17169e-06	-2.02657	-1.56424
62138902	chr11:62138902:T:C	4.37569e-20	-2.21413	-1.05266	6.62873e-06	-2.21413	-1.12846
62138925	chr11:62138925:A:G	2.53207e-19	-7.39777e-10	-1.51123	4.12471e-05	-7.39777e-10	-1.51443
62139066	chr11:62139066:G:A	3.7647e-20	-2.21057	-1.20662	1.79169e-05	-1.59042	-0.757843
62139370	chr11:62139370:C:T	4.54536e-20	-2.21183	-1.01692	7.62745e-06	-2.17006	-1.0322
62139392	chr11:62139392:G:A	2.62047e-20	-2.21498	-1.56452	8.61557e-06	-1.51499	-1.56545
62139712	chr11:62139712:G:T	3.0043e-20	-2.14565	-1.49716	4.94902e-06	-2.10756	-1.52726
62139714	chr11:62139714:G:A	3.25408e-19	-7.39777e-10	-1.26036	4.80907e-05	-7.39777e-10	-1.36092
62139719	chr11:62139719:A:G	2.64169e-20	-2.21484	-1.5566	4.58719e-06	-2.20842	-1.50232
62139968	chr11:62139968:C:T	3.10115e-19	-7.39777e-10	-1.3085	5.44225e-05	-7.39777e-10	-1.23723
62140159	chr11:62140159:T:A	2.64795e-20	-2.21451	-1.55456	8.73665e-06	-1.5333	-1.53319
62140349	chr11:62140349:C:A	4.54956e-20	-2.21091	-1.01692	7.65071e-06	-2.16701	-1.0322
62140437	chr11:62140437:A:G	2.88203e-20	-2.15525	-1.52911	4.88585e-06	-2.10216	-1.5455
62140497	chr11:62140497:C:T	2.86057e-20	-2.21506	-1.47678	9.11415e-06	-1.5819	-1.44228
62140550	chr11:62140550:G:A	4.61333e-20	-2.21506	-0.998847	7.60593e-06	-2.19149	-1.01359
62140968	chr11:62140968:T:C	5.34693e-19	0.642443	-1.40619	0.000257713	1.74045	-1.42262
62141052	chr11:62141052:G:T	4.25682e-20	-2.20876	-1.08557	7.20242e-06	-2.16055	-1.09905
62141074	chr11:62141074:G:C	4.06151e-19	-7.39777e-10	-1.03872	6.16491e-05	-7.39777e-10	-1.11255
62141199	chr11:62141199:C:T	3.54695e-19	-7.39777e-10	-1.17418	4.98496e-05	-7.39777e-10	-1.325
62141200	chr11:62141200:G:A	4.07567e-20	-1.94453	-1.39329	9.60194e-06	-1.54643	-1.42561
62141405	chr11:62141405:G:A	1.37246e-18	-7.39777e-10	0.178917	0.000213796	-7.39777e-10	0.131009
62142132	chr11:62142132:T:C	2.39898e-19	-7.39777e-10	-1.56523	3.96516e-05	-7.39777e-10	-1.55388
62142148	chr11:62142148:T:C	2.9778e-20	-2.08705	-1.56462	8.45072e-06	-1.53687	-1.56289
62142171	chr11:62142171:A:T	2.48329e-19	-7.39777e-10	-1.53069	3.96581e-05	-7.39777e-10	-1.55372
62142397	chr11:62142397:C:T	2.42039e-19	-7.39777e-10	-1.55634	3.97019e-05	-7.39777e-10	-1.55261
62142497	chr11:62142497:A:G	1.05566e-19	-2.1638	-0.222309	1.53536e-05	-2.1364	-0.366266
62142686	chr11:62142686:CT:C	7.43291e-20	-1.17292	-1.56402	4.57978e-06	-2.17192	-1.54044
62142810	chr11:62142810:T:C	2.40269e-19	-7.39777e-10	-1.56368	3.92433e-05	-7.39777e-10	-1.56423
62142948	chr11:62142948:A:G	2.42076e-19	-7.39777e-10	-1.55619	3.91857e-05	-7.39777e-10	-1.5657
62143192	chr11:62143192:G:A	3.74578e-19	-1.11964	-1.02216e-09	4.18986e-05	-1.49876	-1.02216e-09
62143274	chr11:62143274:A:G	2.40945e-19	-7.39777e-10	-1.56087	3.9191e-05	-7.39777e-10	-1.56557
62143332	chr11:62143332:C:T	5.60446e-20	-1.98345	-1.03584	8.1509e-06	-2.00457	-1.13131
62144057	chr11:62144057:T:C	1.66292e-19	-2.16153	0.229833	2.21345e-05	-2.13846	0.00158709
62144063	chr11:62144063:A:G	2.40047e-19	-7.39777e-10	-1.56461	3.92419e-05	-7.39777e-10	-1.56427
62144397	chr11:62144397:AAATT:A	3.21514e-19	-7.39777e-10	-1.2724	4.88892e-05	-7.39777e-10	-1.34445
62144565	chr11:62144565:C:T	2.66391e-19	-7.39777e-10	-1.46048	4.35044e-05	-7.39777e-10	-1.46115
62144738	chr11:62144738:C:T	2.40152e-19	-7.39777e-10	-1.56417	3.93342e-05	-7.39777e-10	-1.56192
62144928	chr11:62144928:G:A	2.40323e-19	-7.39777e-10	-1.56346	3.92379e-05	-7.39777e-10	-1.56437
62145413	chr11:62145413:G:T	9.88124e-19	-7.39777e-10	-0.149633	0.000145648	-7.39777e-10	-0.252818
62145607	chr11:62145607:C:T	2.4099e-19	-7.39777e-10	-1.56069	3.91892e-05	-7.39777e-10	-1.56561
62145672	chr11:62145672:C:T	3.4714e-18	-7.39777e-10	1.10687	0.000502264	-7.39777e-10	0.985114
62145724	chr11:62145724:G:T	2.68429e-20	-2.21504	-1.5404	1.47053e-05	-0.991514	-1.55429
62145760	chr11:62145760:A:G	2.40784e-19	-7.39777e-10	-1.56154	3.9198e-05	-7.39777e-10	-1.56539
62145885	chr11:62145885:G:T	2.69288e-20	-2.20715	-1.5451	1.24615e-05	-1.15412	-1.55725
62145924	chr11:62145924:T:C	2.4099e-19	-7.39777e-10	-1.56069	3.91892e-05	-7.39777e-10	-1.56561
62146038	chr11:62146038:C:T	2.40542e-19	-7.39777e-10	-1.56255	3.92142e-05	-7.39777e-10	-1.56497
62146139	chr11:62146139:T:G	3.29899e-20	-2.01682	-1.53242	5.19693e-06	-2.02957	-1.55637
62146235	chr11:62146235:A:G	2.71857e-20	-2.20651	-1.53624	1.24615e-05	-1.16036	-1.551
62146305	chr11:62146305:G:A	2.40668e-19	-7.39777e-10	-1.56202	3.92046e-05	-7.39777e-10	-1.56522
62146333	chr11:62146333:A:G	2.685e-20	-2.20966	-1.54551	1.2871e-05	-1.12164	-1.5574
62146366	chr11:62146366:G:T	2.69281e-20	-2.20724	-1.54503	1.24901e-05	-1.15199	-1.55708
62146484	chr11:62146484:C:T	2.40816e-19	-7.39777e-10	-1.56141	3.94891e-05	-7.39777e-10	-1.55799
62146531	chr11:62146531:G:A	1.37228e-18	-7.39777e-10	0.178788	0.0001497	-7.39777e-10	-0.225381
62146584	chr11:62146584:G:A	2.69558e-20	-2.20754	-1.54371	1.25282e-05	-1.14975	-1.55628
62146650	chr11:62146650:T:C	2.4099e-19	-7.39777e-10	-1.56069	3.91892e-05	-7.39777e-10	-1.56561
62146897	chr11:62146897:C:T	3.8213e-19	-1.5666	0.466916	0.000446472	-0.209442	1.07681
62147080	chr11:62147080:A:G	2.4099e-19	-7.39777e-10	-1.56069	3.91892e-05	-7.39777e-10	-1.56561
62147322	chr11:62147322:A:G	2.73116e-20	-2.1852	-1.55294	1.10055e-05	-1.28324	-1.55237
62147419	chr11:62147419:A:T	2.71388e-20	-2.20911	-1.53537	1.28526e-05	-1.13016	-1.55031
62147497	chr11:62147497:G:A	5.27769e-19	-7.39777e-10	-0.776782	8.31601e-05	-7.39777e-10	-0.813244
62147503	chr11:62147503:T:A	2.71877e-20	-2.19141	-1.55126	1.14639e-05	-1.24397	-1.55084
62147605	chr11:62147605:T:C	3.1765e-20	-2.19458	-1.39249	5.49954e-06	-2.1914	-1.33795
62147675	chr11:62147675:G:A	2.4099e-19	-7.39777e-10	-1.56069	3.91892e-05	-7.39777e-10	-1.56561
62147680	chr11:62147680:T:C	2.4099e-19	-7.39777e-10	-1.56069	3.91892e-05	-7.39777e-10	-1.56561
62147730	chr11:62147730:G:A	2.4099e-19	-7.39777e-10	-1.56069	3.91892e-05	-7.39777e-10	-1.56561
62147804	chr11:62147804:G:A	2.4171e-19	-7.39777e-10	-1.5577	3.9181e-05	-7.39777e-10	-1.56582
62147868	chr11:62147868:G:A	2.41045e-19	-7.39777e-10	-1.56046	3.91878e-05	-7.39777e-10	-1.56564
62148114	chr11:62148114:T:C	2.41562e-19	-7.39777e-10	-1.55831	3.91806e-05	-7.39777e-10	-1.56583
62148229	chr11:62148229:C:T	2.41678e-19	-7.39777e-10	-1.55784	3.9181e-05	-7.39777e-10	-1.56582
62148278	chr11:62148278:C:A	1.4889e-18	-7.39777e-10	0.26035	0.000160735	-7.39777e-10	-0.154253
62148435	chr11:62148435:C:G	2.41086e-19	-7.39777e-10	-1.56029	3.91858e-05	-7.39777e-10	-1.5657
62148574	chr11:62148574:G:A	2.41743e-19	-7.39777e-10	-1.55757	3.91815e-05	-7.39777e-10	-1.56581
62148618	chr11:62148618:C:T	2.41743e-19	-7.39777e-10	-1.55757	3.91815e-05	-7.39777e-10	-1.56581
62148840	chr11:62148840:C:T	2.41743e-19	-7.39777e-10	-1.55757	3.91815e-05	-7.39777e-10	-1.56581
62148851	chr11:62148851:C:A	2.41743e-19	-7.39777e-10	-1.55757	3.91815e-05	-7.39777e-10	-1.56581
62148981	chr11:62148981:T:A	2.41743e-19	-7.39777e-10	-1.55757	3.91815e-05	-7.39777e-10	-1.56581
62149047	chr11:62149047:C:G	2.41835e-19	-7.39777e-10	-1.55719	3.91824e-05	-7.39777e-10	-1.56578
62149083	chr11:62149083:C:G	2.40554e-19	-7.39777e-10	-1.5625	3.92121e-05	-7.39777e-10	-1.56503
62149246	chr11:62149246:C:T	2.726e-20	-2.20754	-1.53248	1.26104e-05	-1.15132	-1.54817
62149258	chr11:62149258:A:G	2.41311e-19	-7.39777e-10	-1.55935	3.9598e-05	-7.39777e-10	-1.55523
62149330	chr11:62149330:G:A	1.02514e-19	-2.17686	-0.238586	1.47724e-05	-2.15398	-0.387267
62149530	chr11:62149530:A:G	4.5619e-20	-1.83922	-1.3859	7.63283e-06	-1.88724	-1.31431
62149968	chr11:62149968:A:G	2.4246e-19	-7.39777e-10	-1.5546	3.91959e-05	-7.39777e-10	-1.56544
62150041	chr11:62150041:A:G	2.4155e-19	-7.39777e-10	-1.55836	3.91806e-05	-7.39777e-10	-1.56583
62150370	chr11:62150370:T:C	2.41825e-19	-7.39777e-10	-1.55723	3.91823e-05	-7.39777e-10	-1.56579
62150459	chr11:62150459:CTGGGCTTGGGCA:C	4.66204e-20	-1.95532	-1.24809	1.07908e-05	-2.07339	-0.781928
62150634	chr11:62150634:A:G	2.41743e-19	-7.39777e-10	-1.55757	3.91815e-05	-7.39777e-10	-1.56581
62150651	chr11:62150651:A:G	2.5526e-19	-7.39777e-10	-1.50316	4.19436e-05	-7.39777e-10	-1.49768
62150661	chr11:62150661:T:C	2.73244e-20	-2.18323	-1.55443	1.08719e-05	-1.2939	-1.55393
62150740	chr11:62150740:C:T	1.26015e-19	-2.20904	-1.02216e-09	2.27654e-05	-2.10877	-1.02216e-09
62150856	chr11:62150856:T:C	2.41782e-19	-7.39777e-10	-1.5574	3.91819e-05	-7.39777e-10	-1.5658
62150868	chr11:62150868:C:T	2.41743e-19	-7.39777e-10	-1.55757	3.91815e-05	-7.39777e-10	-1.56581
62151147	chr11:62151147:A:C	1.38354e-18	-7.39777e-10	0.186958	0.00015055	-7.39777e-10	-0.219714
62151161	chr11:62151161:G:A	2.72233e-20	-2.18642	-1.55495	1.10667e-05	-1.27567	-1.5544
62151445	chr11:62151445:T:G	5.19483e-20	-1.8218	-1.27339	9.52852e-06	-1.79936	-1.18037
62151576	chr11:62151576:G:A	2.40883e-19	-7.39777e-10	-1.56113	3.91925e-05	-7.39777e-10	-1.56553
62152006	chr11:62152006:G:A	2.41743e-19	-7.39777e-10	-1.55757	3.91815e-05	-7.39777e-10	-1.56581
62152221	chr11:62152221:C:T	7.78337e-20	-1.15843	-1.53243	3.71338e-05	-0.0961425	-1.52334
62152711	chr11:62152711:G:A	2.41743e-19	-7.39777e-10	-1.55757	3.91815e-05	-7.39777e-10	-1.56581
62153312	chr11:62153312:T:C	5.48453e-20	-1.98482	-1.0561	8.0217e-06	-2.00244	-1.14942
62153335	chr11:62153335:G:C	2.41743e-19	-7.39777e-10	-1.55757	3.91815e-05	-7.39777e-10	-1.56581
62153340	chr11:62153340:A:G	3.52214e-19	-1.96802	0.786822	4.5362e-05	-1.89296	0.473624
62153547	chr11:62153547:A:C	2.41743e-19	-7.39777e-10	-1.55757	3.91815e-05	-7.39777e-10	-1.56581
62153548	chr11:62153548:T:C	1.33569e-19	-2.15083	-1.02216e-09	2.16927e-05	-2.15704	-1.02216e-09
62153630	chr11:62153630:A:G	2.41418e-19	-7.39777e-10	-1.55891	3.91808e-05	-7.39777e-10	-1.56582
62153683	chr11:62153683:T:C	2.40928e-19	-7.39777e-10	-1.56094	3.9191e-05	-7.39777e-10	-1.56556
62153776	chr11:62153776:G:A	1.39371e-19	-2.1083	-1.02216e-09	3.73489e-05	-1.61371	-1.02216e-09
62154007	chr11:62154007:A:G	1.39497e-18	-7.39777e-10	0.195186	0.00015164	-7.39777e-10	-0.212502
62154081	chr11:62154081:T:TTTGAG	2.41686e-19	-7.39777e-10	-1.5578	3.91811e-05	-7.39777e-10	-1.56582
62154303	chr11:62154303:A:G	2.4025e-19	-7.39777e-10	-1.56376	3.92915e-05	-7.39777e-10	-1.563
62154535	chr11:62154535:G:A	2.41472e-19	-7.39777e-10	-1.55869	3.91808e-05	-7.39777e-10	-1.56582
62154635	chr11:62154635:G:A	2.41354e-19	-7.39777e-10	-1.55918	3.91813e-05	-7.39777e-10	-1.56581
62154639	chr11:62154639:C:CTATT	2.41354e-19	-7.39777e-10	-1.55918	3.91813e-05	-7.39777e-10	-1.56581
62155107	chr11:62155107:A:C	2.41743e-19	-7.39777e-10	-1.55757	3.91815e-05	-7.39777e-10	-1.56581
62155175	chr11:62155175:G:A	2.42416e-19	-7.39777e-10	-1.55479	3.91948e-05	-7.39777e-10	-1.56547
62155274	chr11:62155274:G:A	2.41743e-19	-7.39777e-10	-1.55757	3.91815e-05	-7.39777e-10	-1.56581
62155352	chr11:62155352:T:A	1.39486e-19	-2.10748	-1.02216e-09	2.46805e-05	-2.028	-1.02216e-09
62155373	chr11:62155373:A:G	1.9912e-18	0.551052	-1.02216e-09	3.72038e-05	-1.6176	-1.02216e-09
62155376	chr11:62155376:T:C	2.7098e-20	-2.21219	-1.53379	1.34782e-05	-1.08381	-1.54913
62155528	chr11:62155528:G:A	2.75057e-19	-7.39777e-10	-1.42846	4.41232e-05	-7.39777e-10	-1.44703
62155614	chr11:62155614:G:A	2.66307e-20	-2.21505	-1.54833	1.48734e-05	-0.975275	-1.55916
62155653	chr11:62155653:A:G	2.7125e-20	-2.21365	-1.53133	1.39829e-05	-1.04889	-1.54729
62155903	chr11:62155903:A:G	4.41642e-20	-1.82262	-1.43491	7.23625e-06	-1.87365	-1.38126
62155914	chr11:62155914:A:G	2.41782e-19	-7.39777e-10	-1.55741	3.91818e-05	-7.39777e-10	-1.5658
62155919	chr11:62155919:TTGA:T	2.4138e-19	-7.39777e-10	-1.55907	3.91811e-05	-7.39777e-10	-1.56582
62155997	chr11:62155997:T:C	2.41743e-19	-7.39777e-10	-1.55757	3.91815e-05	-7.39777e-10	-1.56581
62155999	chr11:62155999:C:T	2.68642e-19	-7.39777e-10	-1.45206	4.19465e-05	-7.39777e-10	-1.49762
62156069	chr11:62156069:A:T	4.58512e-20	-1.99651	-1.22353	1.15976e-05	-2.0396	-0.743614
62156149	chr11:62156149:A:G	2.41031e-19	-7.39777e-10	-1.56052	3.91873e-05	-7.39777e-10	-1.56566
62156168	chr11:62156168:A:G	2.41653e-19	-7.39777e-10	-1.55794	3.91809e-05	-7.39777e-10	-1.56582
62156185	chr11:62156185:T:A	9.20563e-20	-2.18027	-0.342768	1.344e-05	-2.15832	-0.477456
62156348	chr11:62156348:A:G	2.41634e-19	-7.39777e-10	-1.55802	3.91808e-05	-7.39777e-10	-1.56583
62156378	chr11:62156378:G:A	2.41743e-19	-7.39777e-10	-1.55757	3.91815e-05	-7.39777e-10	-1.56581
62156623	chr11:62156623:G:T	2.41938e-19	-7.39777e-10	-1.55676	3.91838e-05	-7.39777e-10	-1.56575
62156647	chr11:62156647:A:T	3.4191e-19	-7.39777e-10	-1.21089	5.20397e-05	-7.39777e-10	-1.282
62156953	chr11:62156953:A:G	2.43585e-19	-7.39777e-10	-1.54998	3.92433e-05	-7.39777e-10	-1.56423
62157233	chr11:62157233:G:A	2.71383e-20	-2.208	-1.53649	1.26587e-05	-1.14466	-1.55101
62157288	chr11:62157288:C:T	5.00721e-20	-1.9454	-1.18657	6.7034e-06	-2.03351	-1.29789
62157321	chr11:62157321:CTCTT:C	2.7384e-20	-2.21035	-1.52513	1.31746e-05	-1.11302	-1.5427
62157384	chr11:62157384:G:A	2.41743e-19	-7.39777e-10	-1.55757	3.91815e-05	-7.39777e-10	-1.56581
62157900	chr11:62157900:A:G	2.80856e-20	-2.15856	-1.55163	9.84831e-06	-1.39576	-1.55095
62157915	chr11:62157915:G:A	1.61632e-19	-1.96012	-1.02216e-09	4.594e-05	-1.40667	-1.02216e-09
62157970	chr11:62157970:G:A	2.623e-19	-7.39777e-10	-1.47595	4.31352e-05	-7.39777e-10	-1.46967
62158747	chr11:62158747:G:A	3.08419e-19	-7.39777e-10	-1.31398	4.71371e-05	-7.39777e-10	-1.38095
62159382	chr11:62159382:T:C	3.14199e-19	-7.39777e-10	-1.29541	4.79245e-05	-7.39777e-10	-1.36438
62159599	chr11:62159599:G:A	1.27019e-18	-7.39777e-10	0.10148	0.000140333	-7.39777e-10	-0.289994
62161184	chr11:62161184:G:A	2.66638e-20	-2.20996	-1.55218	1.29228e-05	-1.11315	-1.56186
62161270	chr11:62161270:A:G	3.47692e-20	-2.16082	-1.33589	1.42858e-05	-1.25269	-1.32205
62161524	chr11:62161524:G:C	3.4575e-20	-2.16068	-1.34163	1.41665e-05	-1.25537	-1.32776
62161683	chr11:62161683:A:G	4.78805e-20	-1.7793	-1.39743	8.02081e-06	-1.83006	-1.32191
62162829	chr11:62162829:G:A	2.5985e-19	-7.39777e-10	-1.48534	4.1065e-05	-7.39777e-10	-1.51886
62163145	chr11:62163145:C:T	2.59447e-19	-7.39777e-10	-1.48689	4.10143e-05	-7.39777e-10	-1.52009
62163325	chr11:62163325:G:A	3.3091e-20	-2.04566	-1.50052	5.61532e-06	-1.94269	-1.56583
62163473	chr11:62163473:G:T	8.1123e-19	-7.39777e-10	-0.34689	0.000116903	-7.39777e-10	-0.472664
62163489	chr11:62163489:G:T	9.57025e-20	-2.17592	-0.30828	1.43831e-05	-2.157	-0.410951
62164044	chr11:62164044:A:T	4.0271e-20	-2.1501	-1.19971	1.58484e-05	-1.29706	-1.17389
62164463	chr11:62164463:T:A	3.49188e-20	-2.15148	-1.34093	1.36453e-05	-1.29409	-1.32652
62164595	chr11:62164595:T:C	2.65895e-19	-7.39777e-10	-1.46234	4.18302e-05	-7.39777e-10	-1.50039
62164909	chr11:62164909:G:A	2.15899e-19	-1.67063	-1.02216e-09	5.96756e-05	-1.14509	-1.02216e-09
62165162	chr11:62165162:C:T	2.85661e-19	-7.39777e-10	-1.39064	4.67089e-05	-7.39777e-10	-1.39008
62165311	chr11:62165311:A:G	2.78676e-20	-2.19531	-1.52266	1.21703e-05	-1.19451	-1.5405
62165468	chr11:62165468:G:T	2.85899e-20	-2.18307	-1.50932	1.0788e-05	-1.32198	-1.5336
62165519	chr11:62165519:A:G	3.7082e-19	-7.39777e-10	-1.12972	5.36111e-05	-7.39777e-10	-1.25226
62166024	chr11:62166024:C:T	2.4566e-19	-7.39777e-10	-1.54149	3.94877e-05	-7.39777e-10	-1.55802
62166596	chr11:62166596:T:A	2.44292e-19	-7.39777e-10	-1.54707	3.9966e-05	-7.39777e-10	-1.54598
62166932	chr11:62166932:T:G	1.21323e-18	-7.39777e-10	0.055601	0.000132557	-7.39777e-10	-0.346996
62167089	chr11:62167089:C:G	3.91552e-19	-7.39777e-10	-1.07532	6.97561e-05	-7.39777e-10	-0.989006
62167498	chr11:62167498:C:T	2.14175e-19	-1.67865	-1.02216e-09	2.56592e-05	-1.98911	-1.02216e-09
62167963	chr11:62167963:C:T	2.42825e-18	-7.39777e-10	0.749486	0.000231248	-7.39777e-10	0.209479
62168095	chr11:62168095:C:T	2.51284e-18	-7.39777e-10	0.783728	0.000236477	-7.39777e-10	0.231838
62168195	chr11:62168195:G:C	2.54607e-19	-7.39777e-10	-1.50572	4.0386e-05	-7.39777e-10	-1.53553
62168901	chr11:62168901:T:C	1.24876e-18	-7.39777e-10	0.0844667	0.000136114	-7.39777e-10	-0.32052
62169376	chr11:62169376:A:G	2.96156e-20	-2.19986	-1.45728	1.26158e-05	-1.20132	-1.49774
62169472	chr11:62169472:C:T	8.40293e-20	-1.04966	-1.56462	4.59262e-06	-2.14891	-1.56065
62169507	chr11:62169507:G:GC	9.22829e-20	-1.19222	-1.32836	7.1237e-06	-2.1088	-1.16178
62169612	chr11:62169612:G:A	1.18509e-18	-7.39777e-10	0.0321333	0.000130539	-7.39777e-10	-0.362341
62169713	chr11:62169713:T:C	7.56346e-20	-2.02424	-0.695283	1.18604e-05	-1.9833	-0.777502
62169860	chr11:62169860:T:A	1.2238e-19	-1.00376	-1.23455	7.61023e-06	-2.16045	-1.04407
62170073	chr11:62170073:G:A	9.0415e-20	-1.00712	-1.53391	6.81036e-06	-1.75807	-1.5575
62170186	chr11:62170186:C:T	4.19963e-20	-1.85923	-1.44864	1.21693e-05	-1.30127	-1.43383
62170666	chr11:62170666:CTTG:C	8.27761e-20	-2.06992	-0.559382	1.49461e-05	-1.97896	-0.550602
62170878	chr11:62170878:C:T	7.24961e-20	-1.89184	-0.87007	1.16883e-05	-1.83547	-0.939956
62170972	chr11:62170972:TG:T	2.82629e-20	-2.14683	-1.55706	4.87107e-06	-2.09722	-1.55348
62170980	chr11:62170980:T:C	4.18117e-19	-1.00968	-1.02216e-09	3.69944e-05	-1.62324	-1.02216e-09
62171176	chr11:62171176:A:G	3.10484e-18	1.69679	-0.70151	0.000104141	0.386731	-0.975001
62171257	chr11:62171257:C:T	3.10287e-20	-2.05264	-1.55789	5.60792e-06	-1.9583	-1.55153
62171398	chr11:62171398:CT:C	1.02351e-18	-7.39777e-10	-0.114447	0.000159062	-7.39777e-10	-0.164716
62171647	chr11:62171647:G:T	3.16502e-20	-2.04605	-1.54465	5.42402e-06	-1.98081	-1.56237
62172314	chr11:62172314:G:A	1.36665e-18	-7.39777e-10	0.174676	0.000148873	-7.39777e-10	-0.230921
62173982	chr11:62173982:T:C	3.45321e-20	-1.93882	-1.56473	4.56525e-06	-2.15085	-1.56469
62174344	chr11:62174344:T:C	3.99442e-20	-1.82075	-1.53721	7.23868e-06	-1.68891	-1.56566
62174458	chr11:62174458:C:T	6.84271e-20	-1.80407	-1.0156	3.011e-05	-0.584152	-1.245
62174691	chr11:62174691:T:A	3.26103e-20	-1.99709	-1.56373	4.44604e-06	-2.17894	-1.56305
62175052	chr11:62175052:C:T	3.47619e-19	-7.39777e-10	-1.19433	5.22519e-05	-7.39777e-10	-1.27794
62175069	chr11:62175069:G:T	1.20984e-19	-0.739423	-1.51036	0.000107604	0.944761	-1.50031
62175387	chr11:62175387:A:T	6.26184e-20	-1.44289	-1.46549	7.51351e-06	-1.83033	-1.38698
62175426	chr11:62175426:T:C	1.25703e-19	-0.705421	-1.5061	0.000113435	0.993263	-1.49605
62175433	chr11:62175433:T:C	1.26964e-19	-2.20154	-1.02216e-09	2.65222e-05	-1.95603	-1.02216e-09
62175520	chr11:62175520:C:T	6.28912e-20	-1.45247	-1.45156	7.55374e-06	-1.8427	-1.36927
62175558	chr11:62175558:A:G	2.84104e-19	-7.39777e-10	-1.3961	5.09143e-05	-7.39777e-10	-1.30387
62175677	chr11:62175677:C:T	2.75079e-19	-7.39777e-10	-1.42838	4.19451e-05	-7.39777e-10	-1.49765
62176031	chr11:62176031:A:C	5.55211e-20	-1.46699	-1.56169	4.47287e-06	-2.17569	-1.56029
62176044	chr11:62176044:G:A	8.27822e-19	-7.39777e-10	-0.326644	0.00013211	-7.39777e-10	-0.350376
62176062	chr11:62176062:C:T	2.84218e-19	-7.39777e-10	-1.3957	4.42005e-05	-7.39777e-10	-1.44527
62176346	chr11:62176346:G:A	5.47757e-20	-1.57196	-1.47024	6.77812e-06	-1.92797	-1.39235
62176373	chr11:62176373:C:T	5.51641e-20	-1.57562	-1.4595	6.85962e-06	-1.93048	-1.37788
62176610	chr11:62176610:C:T	1.89777e-19	-1.79959	-1.02216e-09	3.18517e-05	-1.77292	-1.02216e-09
62176838	chr11:62176838:T:G	5.74489e-20	-1.54685	-1.44769	7.10122e-06	-1.91129	-1.36245
62176950	chr11:62176950:T:C	5.79641e-20	-1.52382	-1.4618	7.08611e-06	-1.89489	-1.38098
62176974	chr11:62176974:T:C	5.70335e-20	-1.54	-1.4618	7.00748e-06	-1.90605	-1.38098
62177012	chr11:62177012:C:T	3.50118e-19	-7.39777e-10	-1.18717	4.9013e-05	-7.39777e-10	-1.34193
62177847	chr11:62177847:C:T	3.09058e-19	-7.39777e-10	-1.31191	4.6303e-05	-7.39777e-10	-1.3988
62178079	chr11:62178079:ACT:A	5.15586e-20	-1.63233	-1.4704	6.54812e-06	-1.96213	-1.39271
62178106	chr11:62178106:G:A	5.2198e-20	-1.62152	-1.46887	6.61051e-06	-1.95479	-1.39056
62178816	chr11:62178816:T:C	2.77946e-19	-7.39777e-10	-1.41801	4.36843e-05	-7.39777e-10	-1.45702
62179110	chr11:62179110:T:A	5.73359e-20	-1.43387	-1.56264	4.51959e-06	-2.16655	-1.55904
62179402	chr11:62179402:AT:A	5.88633e-20	-1.40642	-1.5638	4.55576e-06	-2.16055	-1.55707
62179563	chr11:62179563:T:C	5.21819e-17	3.81705	-1.02216e-09	0.000201635	0.0724485	-1.02216e-09
62179665	chr11:62179665:A:T	1.23597e-19	-1.26831	-0.960104	1.89999e-05	-1.21334	-1.07624
62179916	chr11:62179916:G:A	1.24227e-19	-1.25736	-0.965971	1.91424e-05	-1.20078	-1.08132
62179920	chr11:62179920:G:A	4.89289e-20	-1.66366	-1.49141	6.24763e-06	-1.98132	-1.42049
62180211	chr11:62180211:T:A	3.0043e-19	-7.39777e-10	-1.34023	4.68973e-05	-7.39777e-10	-1.38605
62180234	chr11:62180234:A:G	2.74838e-19	-0.158174	-1.27109	0.000263639	1.61562	-1.27505
62180294	chr11:62180294:T:C	1.25582e-19	-1.24651	-0.965971	1.93667e-05	-1.18914	-1.08132
62180398	chr11:62180398:T:C	1.22251e-19	-1.26917	-0.970193	1.88705e-05	-1.21077	-1.08565
62180416	chr11:62180416:T:C	1.16136e-19	-1.2853	-1.00538	1.79406e-05	-1.2302	-1.11675
62180669	chr11:62180669:G:A	2.36833e-18	0.663557	0.0609416	7.9158e-05	-0.515578	-0.346987
62180948	chr11:62180948:G:T	1.32995e-19	-1.19686	-0.958275	2.04932e-05	-1.13972	-1.07419
62181136	chr11:62181136:T:C	1.274e-19	-1.23551	-0.962596	1.9649e-05	-1.1777	-1.07829
62181148	chr11:62181148:C:T	1.29172e-19	-1.22103	-0.96327	1.9918e-05	-1.16308	-1.0793
62181388	chr11:62181388:T:C	5.06331e-20	-1.61811	-1.50272	6.33294e-06	-1.9512	-1.43705
62181396	chr11:62181396:G:A	3.25203e-19	-7.39777e-10	-1.26099	4.81118e-05	-7.39777e-10	-1.36048
62181754	chr11:62181754:T:C	1.26261e-19	-1.23927	-0.967816	1.94785e-05	-1.18182	-1.08288
62181792	chr11:62181792:T:C	8.04402e-19	-7.39777e-10	-0.355342	9.46738e-05	-7.39777e-10	-0.683574
62181807	chr11:62181807:G:A	1.16368e-19	-1.28302	-1.00566	1.80591e-05	-1.22367	-1.1167
62181814	chr11:62181814:T:A	2.66578e-19	-0.18966	-1.27011	0.000253146	1.57393	-1.27397
62181905	chr11:62181905:C:T	1.28064e-19	-1.23062	-0.962286	1.97553e-05	-1.17275	-1.07784
62182277	chr11:62182277:C:G	1.22132e-19	-1.26852	-0.97182	1.88107e-05	-1.2132	-1.08638
62182544	chr11:62182544:C:A	2.93111e-19	-7.39777e-10	-1.36489	4.92028e-05	-7.39777e-10	-1.33806
62182883	chr11:62182883:C:T	8.27679e-20	-1.36246	-1.26694	1.3469e-05	-1.2985	-1.33512
62183286	chr11:62183286:T:G	1.22761e-19	-1.25501	-0.980197	1.89815e-05	-1.19758	-1.09297
62183430	chr11:62183430:G:T	1.2627e-19	-1.24105	-0.965971	1.94718e-05	-1.18373	-1.08132
62183661	chr11:62183661:G:T	1.24716e-19	-1.24831	-0.971097	1.92401e-05	-1.19119	-1.08583
62183855	chr11:62183855:C:T	5.83839e-20	-1.41707	-1.56133	4.70798e-06	-2.16404	-1.52071
62183975	chr11:62183975:C:T	1.2326e-19	-1.26781	-0.963336	1.89836e-05	-1.21105	-1.07939
62184513	chr11:62184513:A:G	4.70306e-20	-1.65989	-1.53475	5.49591e-06	-2.18818	-1.34183
62184518	chr11:62184518:C:T	1.17164e-19	-1.20456	-1.0773	1.83164e-05	-1.1469	-1.17931
62184557	chr11:62184557:G:A	4.44767e-20	-1.99531	-1.25517	6.50834e-06	-2.04849	-1.31243
62184562	chr11:62184562:G:A	1.23107e-19	-1.26641	-0.965971	1.8972e-05	-1.20973	-1.08132
62185021	chr11:62185021:C:G	2.85891e-19	-7.39777e-10	-1.38983	4.22352e-05	-7.39777e-10	-1.49076
62185321	chr11:62185321:T:G	1.2541e-19	-1.25467	-0.959186	1.92799e-05	-1.19973	-1.07522
62185459	chr11:62185459:G:A	2.75052e-19	-7.39777e-10	-1.42848	4.98689e-05	-7.39777e-10	-1.32461
62185494	chr11:62185494:A:G	2.78016e-19	-7.39777e-10	-1.41776	4.36147e-05	-7.39777e-10	-1.45862
62185948	chr11:62185948:T:C	1.25516e-19	-1.23295	-0.980052	1.92669e-05	-1.17716	-1.09847
62186000	chr11:62186000:C:T	2.78251e-19	-7.39777e-10	-1.41692	4.3647e-05	-7.39777e-10	-1.45788
62186043	chr11:62186043:A:G	1.22235e-19	-1.26955	-0.969951	1.8719e-05	-1.21494	-1.08953
62186051	chr11:62186051:T:C	9.12535e-20	-1.39288	-1.13892	1.47715e-05	-1.32702	-1.21429
62186070	chr11:62186070:T:C	1.54464e-19	-2.00548	-1.02216e-09	3.96293e-05	-1.55444	-1.02216e-09
62186203	chr11:62186203:G:T	2.50797e-19	-7.39777e-10	-1.5208	4.01456e-05	-7.39777e-10	-1.5415
62186350	chr11:62186350:G:A	1.27488e-19	-1.22879	-0.968636	1.9568e-05	-1.17123	-1.08888
62186537	chr11:62186537:C:T	2.83213e-20	-2.17563	-1.52619	6.50423e-06	-1.82263	-1.53893
62186785	chr11:62186785:A:G	7.4051e-20	-1.25935	-1.48134	5.3166e-06	-2.11914	-1.44403
62187116	chr11:62187116:T:A	2.77591e-19	-7.39777e-10	-1.41929	4.55207e-05	-7.39777e-10	-1.41584
62187157	chr11:62187157:A:G	2.52614e-19	-7.39777e-10	-1.51358	4.03616e-05	-7.39777e-10	-1.53613
62187715	chr11:62187715:A:G	1.35338e-18	-7.39777e-10	0.164918	0.000150416	-7.39777e-10	-0.220608
62188493	chr11:62188493:G:A	4.22626e-19	-7.39777e-10	-0.998953	6.59022e-05	-7.39777e-10	-1.04584
62188538	chr11:62188538:C:T	2.88206e-19	-0.132066	-1.2497	0.000279899	1.64726	-1.24684
62188801	chr11:62188801:G:A	5.66713e-20	-1.45522	-1.55295	1.09511e-05	-1.33336	-1.50722
62188856	chr11:62188856:G:A	1.92898e-19	-1.78328	-1.02216e-09	3.14103e-05	-1.78687	-1.02216e-09
62188956	chr11:62188956:A:C	4.28581e-20	-1.95071	-1.33684	2.41422e-05	-0.654056	-1.39599
62189041	chr11:62189041:AAGC:A	3.92179e-20	-1.98212	-1.39419	2.05586e-05	-0.767139	-1.4436
62189066	chr11:62189066:G:A	3.3102e-19	-1.24326	-1.02216e-09	4.71289e-05	-1.38112	-1.02216e-09
62189123	chr11:62189123:G:A	1.62606e-19	-1.95411	-1.02216e-09	2.31576e-05	-2.09169	-1.02216e-09
62189387	chr11:62189387:G:A	2.73885e-19	-7.39777e-10	-1.43273	4.35228e-05	-7.39777e-10	-1.46073
62189437	chr11:62189437:T:A	3.45255e-17	3.40401	-1.02216e-09	0.000201408	0.0713195	-1.02216e-09
62189598	chr11:62189598:G:A	3.95171e-19	-0.134524	-0.931599	0.000386401	1.64866	-0.925798
62189665	chr11:62189665:G:T	3.21169e-18	1.81884	-0.789727	0.000106439	0.461819	-1.02826
62189768	chr11:62189768:C:T	2.60825e-19	-7.39777e-10	-1.48159	4.29929e-05	-7.39777e-10	-1.47298
62190003	chr11:62190003:G:A	2.42893e-19	-7.39777e-10	-1.55282	3.98428e-05	-7.39777e-10	-1.54907
62190061	chr11:62190061:G:T	5.89461e-20	-1.94566	-1.02315	2.96526e-05	-0.696603	-1.14786
62190067	chr11:62190067:A:T	3.60116e-19	-0.185354	-0.973661	0.000339279	1.56503	-0.972218
62190149	chr11:62190149:G:A	4.79178e-20	-1.61064	-1.56531	5.7405e-06	-1.93066	-1.5558
62190492	chr11:62190492:G:A	2.06469e-19	-1.71529	-1.02216e-09	3.01401e-05	-1.82816	-1.02216e-09
62190511	chr11:62190511:C:G	2.79537e-18	-7.39777e-10	0.890277	0.000389098	-7.39777e-10	0.729819
62190544	chr11:62190544:T:G	2.6556e-19	-7.39777e-10	-1.4636	4.22347e-05	-7.39777e-10	-1.49077
62190571	chr11:62190571:G:A	3.76623e-19	-0.100528	-1.01367	0.000367692	1.68455	-1.01132
62190719	chr11:62190719:T:G	6.23091e-18	1.56823	0.123609	0.000190043	0.263749	-0.250512
62191256	chr11:62191256:A:G	5.39564e-18	-7.39777e-10	1.5479	0.000734526	-7.39777e-10	1.36521
62191591	chr11:62191591:A:G	5.51236e-18	-7.39777e-10	1.56931	0.000817346	-7.39777e-10	1.47205
62192164	chr11:62192164:C:T	2.41673e-19	-7.39777e-10	-1.55786	3.91821e-05	-7.39777e-10	-1.56579
62192796	chr11:62192796:C:T	6.02447e-19	-0.421393	-0.223049	0.000633252	1.43074	-0.213879
62193291	chr11:62193291:T:TC	7.55339e-20	-1.20797	-1.51289	1.95161e-05	-0.807265	-1.45551
62193475	chr11:62193475:C:A	2.4346e-19	-7.39777e-10	-1.55049	3.92323e-05	-7.39777e-10	-1.56451
62193507	chr11:62193507:A:C	1.2526e-19	-2.21505	-1.02216e-09	2.06583e-05	-2.20589	-1.02216e-09
62194302	chr11:62194302:T:C	2.5914e-19	-7.39777e-10	-1.48807	4.08306e-05	-7.39777e-10	-1.52458
62194308	chr11:62194308:T:G	2.54426e-19	-7.39777e-10	-1.50643	4.02672e-05	-7.39777e-10	-1.53847
62194403	chr11:62194403:G:C	1.71026e-19	-1.85354	-0.0500878	2.65445e-05	-1.84113	-0.114062
62194454	chr11:62194454:T:C	1.27093e-19	-1.01883	-1.18169	2.5667e-05	-0.781768	-1.20704
62194466	chr11:62194466:G:A	1.3427e-19	-2.14559	-1.02216e-09	2.05659e-05	-2.21038	-1.02216e-09
62194649	chr11:62194649:A:C	4.12522e-19	0.225883	-1.24904	1.36387e-05	-1.37102	-1.25008
62195129	chr11:62195129:A:G	2.53489e-19	-7.39777e-10	-1.51012	4.11538e-05	-7.39777e-10	-1.5167
62195165	chr11:62195165:C:T	1.54834e-19	-1.84794	-0.155146	2.38187e-05	-1.84521	-0.218331
62195501	chr11:62195501:A:G	1.26705e-19	-2.20358	-1.02216e-09	2.52813e-05	-2.00395	-1.02216e-09
62196143	chr11:62196143:A:G	5.27671e-20	-2.03389	-1.04567	9.06364e-06	-2.05668	-0.973062
62196160	chr11:62196160:A:G	5.28711e-20	-1.99666	-1.08092	8.53613e-06	-2.08653	-1.00318
62196164	chr11:62196164:G:C	2.54778e-19	-7.39777e-10	-1.50505	4.03981e-05	-7.39777e-10	-1.53523
62196240	chr11:62196240:C:T	2.94954e-19	-7.39777e-10	-1.35862	4.91254e-05	-7.39777e-10	-1.33964
62196390	chr11:62196390:T:C	3.33779e-19	-7.39777e-10	-1.23496	5.36542e-05	-7.39777e-10	-1.25145
62196513	chr11:62196513:C:T	2.67214e-19	-7.39777e-10	-1.45739	4.53426e-05	-7.39777e-10	-1.41976
62196836	chr11:62196836:G:A	6.62849e-20	-1.33845	-1.51303	4.86433e-06	-2.15508	-1.49701
62196953	chr11:62196953:C:T	1.25699e-19	-2.21155	-1.02216e-09	2.07858e-05	-2.19974	-1.02216e-09
62197249	chr11:62197249:G:A	5.61764e-20	-1.50488	-1.51207	4.78108e-05	0.127549	-1.49431
62197516	chr11:62197516:G:A	4.7908e-20	-1.61537	-1.56078	3.68003e-05	-0.0637498	-1.56476
62197522	chr11:62197522:C:T	3.30129e-19	-7.39777e-10	-1.24596	4.69943e-05	-7.39777e-10	-1.38398
62197591	chr11:62197591:T:A	5.66294e-20	-1.49926	-1.50965	4.85011e-05	0.138209	-1.49063
62197879	chr11:62197879:C:T	6.6783e-20	-1.32376	-1.52024	4.83722e-06	-2.15142	-1.50625
62197926	chr11:62197926:A:G	6.78513e-20	-1.31285	-1.51528	4.87937e-06	-2.1486	-1.5004
62198151	chr11:62198151:G:A	5.77375e-20	-1.42434	-1.56519	4.59145e-06	-2.17077	-1.53905
62198549	chr11:62198549:C:G	3.28164e-20	-1.98871	-1.5658	5.92112e-06	-1.89494	-1.56055
62198714	chr11:62198714:C:T	2.992e-19	-7.39777e-10	-1.34433	4.36144e-05	-7.39777e-10	-1.45862
62198864	chr11:62198864:TG:T	2.4625e-19	-7.39777e-10	-1.5391	4.10403e-05	-7.39777e-10	-1.51946
62198916	chr11:62198916:G:A	6.66568e-20	-1.28819	-1.55769	4.67371e-06	-2.14186	-1.5502
62199157	chr11:62199157:T:A	4.7198e-20	-1.68566	-1.50543	3.65061e-05	-0.0900158	-1.54652
62199571	chr11:62199571:T:A	2.8194e-19	-7.39777e-10	-1.40375	4.17045e-05	-7.39777e-10	-1.5034
62199831	chr11:62199831:A:T	2.83502e-19	-7.39777e-10	-1.39822	4.1822e-05	-7.39777e-10	-1.50059
62199881	chr11:62199881:A:C	3.60813e-20	-1.89517	-1.56449	4.61305e-06	-2.13936	-1.56577
62200291	chr11:62200291:C:A	2.60095e-19	-7.39777e-10	-1.48439	4.20921e-05	-7.39777e-10	-1.49415
62200412	chr11:62200412:G:T	3.66186e-20	-1.95355	-1.49134	6.38817e-06	-1.85693	-1.52264
62200869	chr11:62200869:A:T	3.88298e-20	-1.92307	-1.46318	6.71956e-06	-1.8436	-1.48539
62200900	chr11:62200900:G:A	2.81363e-19	-7.39777e-10	-1.4058	4.16436e-05	-7.39777e-10	-1.50486
62201042	chr11:62201042:T:C	8.4802e-20	-1.17829	-1.42683	6.9124e-06	-2.20813	-1.09257
62201320	chr11:62201320:A:G	2.39832e-19	-7.39777e-10	-1.5655	3.9181e-05	-7.39777e-10	-1.56582
62201321	chr11:62201321:A:C	6.92503e-20	-1.34581	-1.4619	1.6488e-05	-1.05946	-1.37192
62201539	chr11:62201539:G:A	3.69322e-20	-1.87054	-1.56582	4.56892e-06	-2.15125	-1.56348
62201583	chr11:62201583:C:A	3.09569e-19	-7.39777e-10	-1.31026	4.5295e-05	-7.39777e-10	-1.42082
62201624	chr11:62201624:C:T	2.17703e-18	-7.39777e-10	0.640275	0.000317452	-7.39777e-10	0.526315
62201774	chr11:62201774:T:C	3.64742e-20	-1.88344	-1.56539	4.5871e-06	-2.14549	-1.56528
62201958	chr11:62201958:A:G	3.51643e-20	-1.9203	-1.56511	4.67114e-06	-2.12708	-1.56553
62202064	chr11:62202064:G:T	5.38884e-20	-1.50876	-1.54977	4.51765e-05	0.133899	-1.55733
62202329	chr11:62202329:A:G	2.36041e-18	-7.39777e-10	0.721151	0.000333527	-7.39777e-10	0.575712
62203062	chr11:62203062:G:A	1.25259e-19	-2.21506	-1.02216e-09	2.04703e-05	-2.21503	-1.02216e-09
62203574	chr11:62203574:C:G	3.14542e-19	-7.39777e-10	-1.29432	4.7021e-05	-7.39777e-10	-1.38342
62203655	chr11:62203655:G:A	7.90326e-20	-1.12921	-1.54637	4.95464e-06	-2.09575	-1.53794
62203852	chr11:62203852:C:T	3.78796e-19	-7.39777e-10	-1.10844	6.04115e-05	-7.39777e-10	-1.13283
62203942	chr11:62203942:G:A	3.33773e-20	-1.97185	-1.56571	6.02532e-06	-1.87755	-1.56049
62204065	chr11:62204065:C:T	3.28047e-20	-1.99004	-1.56483	5.91133e-06	-1.90033	-1.55681
62204126	chr11:62204126:C:G	3.47206e-20	-1.93249	-1.56562	4.69783e-06	-2.12201	-1.5649
62204152	chr11:62204152:C:T	2.53364e-19	-7.39777e-10	-1.51061	4.07196e-05	-7.39777e-10	-1.5273
62204373	chr11:62204373:C:T	2.44023e-19	-7.39777e-10	-1.54818	4.0557e-05	-7.39777e-10	-1.5313
62204379	chr11:62204379:G:A	5.33956e-20	-1.55705	-1.51066	4.34468e-06	-2.19926	-1.5658
62204391	chr11:62204391:G:A	1.0085e-19	-0.913227	-1.51858	9.97223e-05	0.902978	-1.5346
62204785	chr11:62204785:C:T	2.50053e-19	-7.39777e-10	-1.52377	4.13237e-05	-7.39777e-10	-1.51258
62205291	chr11:62205291:C:T	2.14782e-18	-7.39777e-10	0.626766	0.000314097	-7.39777e-10	0.515691
62205328	chr11:62205328:G:A	1.28708e-19	-2.1879	-1.02216e-09	2.68059e-05	-1.94539	-1.02216e-09
62205338	chr11:62205338:G:A	2.41563e-19	-7.39777e-10	-1.55831	3.93642e-05	-7.39777e-10	-1.56116
62205439	chr11:62205439:T:C	1.03816e-19	-0.867909	-1.53491	8.5075e-06	-1.53471	-1.55835
62205611	chr11:62205611:A:G	2.39864e-19	-7.39777e-10	-1.56537	3.95986e-05	-7.39777e-10	-1.55522
62205830	chr11:62205830:C:G	2.79412e-19	-7.39777e-10	-1.41275	4.14768e-05	-7.39777e-10	-1.50888
62206034	chr11:62206034:AGG:A	3.28152e-19	-7.39777e-10	-1.25196	5.96386e-05	-7.39777e-10	-1.14571
62206039	chr11:62206039:ATT:A	3.24907e-19	-7.39777e-10	-1.2619	5.89432e-05	-7.39777e-10	-1.15744
62206134	chr11:62206134:A:G	1.26672e-19	-2.20384	-1.02216e-09	2.16171e-05	-2.16053	-1.02216e-09
62206286	chr11:62206286:C:A	3.33702e-19	-7.39777e-10	-1.23519	6.05589e-05	-7.39777e-10	-1.13039
62206336	chr11:62206336:C:T	2.48788e-19	-7.39777e-10	-1.52884	4.10585e-05	-7.39777e-10	-1.51901
62206585	chr11:62206585:G:A	2.78797e-19	-7.39777e-10	-1.41496	4.14243e-05	-7.39777e-10	-1.51014
62206623	chr11:62206623:G:A	2.41555e-19	-7.39777e-10	-1.55834	3.99644e-05	-7.39777e-10	-1.54602
62206777	chr11:62206777:G:A	3.48653e-19	-1.19136	-1.02216e-09	4.19383e-05	-1.49781	-1.02216e-09
62207011	chr11:62207011:G:A	2.76353e-19	-7.39777e-10	-1.42376	4.11957e-05	-7.39777e-10	-1.51568
62207012	chr11:62207012:C:A	2.76841e-19	-7.39777e-10	-1.422	4.1242e-05	-7.39777e-10	-1.51455
62207095	chr11:62207095:G:A	2.86345e-19	-7.39777e-10	-1.38824	5.11499e-05	-7.39777e-10	-1.29925
62207199	chr11:62207199:T:C	6.21742e-20	-1.39926	-1.51625	6.3753e-06	-1.84202	-1.53956
62207627	chr11:62207627:T:C	2.79086e-19	-7.39777e-10	-1.41392	4.14416e-05	-7.39777e-10	-1.50973
62207659	chr11:62207659:G:A	4.51669e-20	-2.20788	-1.0272	2.68317e-05	-0.947619	-0.996808
62207692	chr11:62207692:A:C	2.76246e-19	-7.39777e-10	-1.42415	4.11877e-05	-7.39777e-10	-1.51587
62208040	chr11:62208040:G:A	2.67765e-19	-7.39777e-10	-1.45533	4.38043e-05	-7.39777e-10	-1.45428
62208207	chr11:62208207:A:T	1.72096e-18	-7.39777e-10	0.405195	0.0002475	-7.39777e-10	0.277401
62208209	chr11:62208209:A:G	2.93757e-19	-7.39777e-10	-1.36269	4.70669e-05	-7.39777e-10	-1.38244
62208283	chr11:62208283:C:G	3.70808e-20	-2.13895	-1.29339	1.66918e-05	-1.20382	-1.21528
62208729	chr11:62208729:G:A	2.54452e-19	-7.39777e-10	-1.50633	4.04733e-05	-7.39777e-10	-1.53337
62208902	chr11:62208902:G:T	2.47566e-19	-7.39777e-10	-1.53376	4.02877e-05	-7.39777e-10	-1.53797
62209149	chr11:62209149:A:G	6.58597e-20	-1.32059	-1.53732	6.63123e-06	-1.78849	-1.55373
62209316	chr11:62209316:C:T	1.78162e-19	-1.86275	-1.02216e-09	3.65612e-05	-1.63502	-1.02216e-09
62209320	chr11:62209320:C:G	3.38756e-20	-2.10477	-1.41798	1.52464e-05	-1.26696	-1.24271
62209427	chr11:62209427:AC:A	2.47951e-19	-7.39777e-10	-1.53221	3.97431e-05	-7.39777e-10	-1.55158
62209591	chr11:62209591:A:G	3.2372e-19	-7.39777e-10	-1.26556	5.0853e-05	-7.39777e-10	-1.30507
62209706	chr11:62209706:A:T	2.80676e-19	-7.39777e-10	-1.40824	4.18423e-05	-7.39777e-10	-1.5001
62209825	chr11:62209825:C:T	3.39429e-20	-2.05593	-1.46483	5.62655e-06	-1.94865	-1.55786
62209895	chr11:62209895:A:G	3.40198e-19	0.0591698	-1.27508	2.23053e-05	-0.776687	-1.3525
62210120	chr11:62210120:T:C	3.22906e-19	-7.39777e-10	-1.26808	5.05951e-05	-7.39777e-10	-1.31016
62210408	chr11:62210408:T:C	3.95678e-19	-7.39777e-10	-1.06484	6.63403e-05	-7.39777e-10	-1.03921
62210748	chr11:62210748:C:CA	1.60421e-19	-1.96764	-1.02216e-09	4.25196e-05	-1.48405	-1.02216e-09
62210752	chr11:62210752:TC:T	1.55153e-19	-2.00103	-1.02216e-09	4.51229e-05	-1.42462	-1.02216e-09
62210870	chr11:62210870:C:T	4.06435e-19	-7.39777e-10	-1.03802	6.8417e-05	-7.39777e-10	-1.00839
62211023	chr11:62211023:A:G	3.24284e-20	-2.20301	-1.3634	6.67076e-06	-1.99954	-1.33673
62211049	chr11:62211049:G:A	2.43644e-19	-7.39777e-10	-1.54973	4.09217e-05	-7.39777e-10	-1.52235
62211463	chr11:62211463:G:T	1.89739e-19	-0.636521	-1.16327	6.73345e-06	-2.00964	-1.31728
62211872	chr11:62211872:G:T	6.27691e-19	-7.39777e-10	-0.603393	8.1587e-05	-7.39777e-10	-0.832342
62212047	chr11:62212047:G:A	7.10445e-19	-7.39777e-10	-0.47955	0.000115273	-7.39777e-10	-0.486712
62212646	chr11:62212646:A:C	2.40199e-19	-7.39777e-10	-1.56397	3.9304e-05	-7.39777e-10	-1.56268
62212839	chr11:62212839:G:C	1.29568e-19	-2.18124	-1.02216e-09	2.83029e-05	-1.89105	-1.02216e-09
62213393	chr11:62213393:G:C	2.95542e-19	-7.39777e-10	-1.35663	5.35384e-05	-7.39777e-10	-1.25361
62213591	chr11:62213591:G:C	4.67616e-19	-7.39777e-10	-0.897794	7.21835e-05	-7.39777e-10	-0.9548
62213969	chr11:62213969:AG:A	1.27245e-19	-2.19932	-1.02216e-09	2.11626e-05	-2.18178	-1.02216e-09
62214019	chr11:62214019:G:A	6.96243e-19	-7.39777e-10	-0.499743	0.000126966	-7.39777e-10	-0.390089
62214174	chr11:62214174:C:G	4.60666e-20	-2.14145	-1.0739	1.17485e-05	-2.06248	-0.707803
62214379	chr11:62214379:A:T	4.97225e-19	-7.39777e-10	-0.836399	7.93566e-05	-7.39777e-10	-0.86006
62214668	chr11:62214668:G:A	4.42475e-19	-7.39777e-10	-0.953057	8.33149e-05	-7.39777e-10	-0.811384
62214801	chr11:62214801:C:T	5.79509e-19	-2.17651	1.49325	7.25703e-05	-2.08054	1.13109
62214945	chr11:62214945:C:T	2.8439e-19	-7.39777e-10	-1.39509	4.31013e-05	-7.39777e-10	-1.47046
62214946	chr11:62214946:G:A	8.06912e-19	-1.67519	1.32296	0.000316982	-0.836762	1.3616
62216291	chr11:62216291:C:T	4.74371e-19	-7.39777e-10	-0.883451	7.8767e-05	-7.39777e-10	-0.867517
62216387	chr11:62216387:G:A	1.20618e-19	-0.743151	-1.50966	6.17463e-06	-1.9765	-1.43707
62216580	chr11:62216580:G:A	1.62557e-19	-1.95441	-1.02216e-09	2.52681e-05	-2.00447	-1.02216e-09
62216781	chr11:62216781:A:T	3.16648e-19	-7.39777e-10	-1.28765	4.64758e-05	-7.39777e-10	-1.39508
62216880	chr11:62216880:T:C	3.15389e-19	-7.39777e-10	-1.29163	4.63283e-05	-7.39777e-10	-1.39826
62217087	chr11:62217087:A:G	2.72807e-19	-0.384332	-1.05234	1.02084e-05	-1.85053	-1.06026
62217305	chr11:62217305:T:C	2.15939e-18	0.591484	0.0406543	0.000106072	-0.553765	-0.0161286
62217416	chr11:62217416:C:T	2.64059e-19	-7.39777e-10	-1.46927	4.07252e-05	-7.39777e-10	-1.52716
62217518	chr11:62217518:GA:G	3.08083e-19	-7.39777e-10	-1.31507	4.5494e-05	-7.39777e-10	-1.41643
62217971	chr11:62217971:G:A	3.15464e-19	-7.39777e-10	-1.2914	4.63809e-05	-7.39777e-10	-1.39712
62218286	chr11:62218286:C:T	2.41672e-19	-7.39777e-10	-1.55786	3.91919e-05	-7.39777e-10	-1.56554
62218378	chr11:62218378:AT:A	3.15708e-19	-7.39777e-10	-1.29062	4.64063e-05	-7.39777e-10	-1.39658
62218472	chr11:62218472:A:G	3.1424e-19	-7.39777e-10	-1.29529	4.62372e-05	-7.39777e-10	-1.40023
62218515	chr11:62218515:A:C	2.3999e-19	-7.39777e-10	-1.56484	3.94213e-05	-7.39777e-10	-1.5597
62219026	chr11:62219026:A:G	3.10968e-19	-7.39777e-10	-1.30575	4.58612e-05	-7.39777e-10	-1.40839
62219036	chr11:62219036:T:C	3.1123e-19	-7.39777e-10	-1.30491	4.58883e-05	-7.39777e-10	-1.4078
62219072	chr11:62219072:A:G	3.16104e-19	-7.39777e-10	-1.28937	4.6452e-05	-7.39777e-10	-1.39559
62219178	chr11:62219178:A:G	3.14088e-19	-7.39777e-10	-1.29577	4.62169e-05	-7.39777e-10	-1.40067
62219741	chr11:62219741:A:G	3.15159e-19	-7.39777e-10	-1.29236	4.63374e-05	-7.39777e-10	-1.39806
62219906	chr11:62219906:CCAAA:C	4.59763e-19	-7.39777e-10	-0.914729	8.22649e-05	-7.39777e-10	-0.824067
62219984	chr11:62219984:T:C	3.1142e-19	-7.39777e-10	-1.3043	4.5913e-05	-7.39777e-10	-1.40726
62220059	chr11:62220059:A:C	3.13673e-19	-7.39777e-10	-1.29709	4.61774e-05	-7.39777e-10	-1.40152
62220178	chr11:62220178:A:G	2.43661e-19	-7.39777e-10	-1.54966	3.91807e-05	-7.39777e-10	-1.56583
62220262	chr11:62220262:A:C	3.15573e-19	-7.39777e-10	-1.29105	4.63971e-05	-7.39777e-10	-1.39678
62220417	chr11:62220417:CA:C	1.30915e-19	-2.17089	-1.02216e-09	3.61904e-05	-1.64522	-1.02216e-09
62220712	chr11:62220712:C:T	3.10923e-19	-7.39777e-10	-1.3059	4.58666e-05	-7.39777e-10	-1.40827
62220727	chr11:62220727:T:C	3.1478e-19	-7.39777e-10	-1.29357	4.63104e-05	-7.39777e-10	-1.39865
62220987	chr11:62220987:G:A	3.12891e-19	-7.39777e-10	-1.29959	4.6087e-05	-7.39777e-10	-1.40348
62221122	chr11:62221122:A:C	3.13926e-19	-7.39777e-10	-1.29629	4.62146e-05	-7.39777e-10	-1.40072
62221287	chr11:62221287:C:T	3.00371e-20	-2.2149	-1.42811	1.15774e-05	-1.31322	-1.47174
62221300	chr11:62221300:A:T	3.00545e-20	-2.21432	-1.42811	1.1902e-05	-1.28557	-1.47174
62221654	chr11:62221654:A:G	3.03904e-19	-7.39777e-10	-1.32873	4.50588e-05	-7.39777e-10	-1.42604
62221849	chr11:62221849:A:G	2.63616e-20	-2.21398	-1.55955	1.0742e-05	-1.2942	-1.56565
62222095	chr11:62222095:G:A	3.59032e-19	-7.39777e-10	-1.16203	5.19839e-05	-7.39777e-10	-1.28308
62222233	chr11:62222233:A:G	3.1478e-19	-7.39777e-10	-1.29357	4.63104e-05	-7.39777e-10	-1.39865
62222917	chr11:62222917:C:T	3.78063e-19	-7.39777e-10	-1.11038	6.37512e-05	-7.39777e-10	-1.07902
62223088	chr11:62223088:C:T	3.1478e-19	-7.39777e-10	-1.29357	4.63104e-05	-7.39777e-10	-1.39865
62223179	chr11:62223179:G:A	2.1872e-19	-1.65765	-1.02216e-09	4.18032e-05	-1.50104	-1.02216e-09
62223344	chr11:62223344:T:C	3.15784e-19	-7.39777e-10	-1.29038	4.64263e-05	-7.39777e-10	-1.39615
62223467	chr11:62223467:C:T	1.2921e-19	-0.733244	-1.45076	6.59278e-06	-2.15785	-1.19019
62223646	chr11:62223646:G:A	3.1478e-19	-7.39777e-10	-1.29357	4.63104e-05	-7.39777e-10	-1.39865
62223761	chr11:62223761:G:A	3.16328e-19	-7.39777e-10	-1.28866	4.66805e-05	-7.39777e-10	-1.39068
62223934	chr11:62223934:C:T	3.1478e-19	-7.39777e-10	-1.29357	4.63104e-05	-7.39777e-10	-1.39865
62224009	chr11:62224009:G:T	3.16647e-19	-7.39777e-10	-1.28765	4.65258e-05	-7.39777e-10	-1.394
62224343	chr11:62224343:A:G	2.00094e-18	0.555929	-1.02216e-09	0.00156915	2.12428	-1.02216e-09
62224419	chr11:62224419:A:G	3.95735e-20	-2.09874	-1.26855	2.63055e-05	-0.789883	-1.17435
62224773	chr11:62224773:G:A	3.87393e-19	-7.39777e-10	-1.086	5.36379e-05	-7.39777e-10	-1.25176
62224835	chr11:62224835:C:T	3.83778e-19	-7.39777e-10	-1.09538	5.3233e-05	-7.39777e-10	-1.25933
62225010	chr11:62225010:C:T	3.70826e-19	-7.39777e-10	-1.12971	5.23946e-05	-7.39777e-10	-1.27521
62225100	chr11:62225100:T:C	3.78447e-19	-7.39777e-10	-1.10937	5.26584e-05	-7.39777e-10	-1.27019
62225379	chr11:62225379:C:T	3.89305e-19	-7.39777e-10	-1.08108	5.3852e-05	-7.39777e-10	-1.24777
62225697	chr11:62225697:A:C	8.92214e-20	-0.98927	-1.56505	4.842e-06	-2.11719	-1.53949
62225728	chr11:62225728:G:T	3.89186e-20	-2.11146	-1.27251	2.49013e-05	-0.838087	-1.18101
62225732	chr11:62225732:C:T	1.38496e-19	-2.1146	-1.02216e-09	2.25967e-05	-2.11621	-1.02216e-09
62225757	chr11:62225757:A:G	3.89305e-19	-7.39777e-10	-1.08108	5.3852e-05	-7.39777e-10	-1.24777
62225786	chr11:62225786:C:T	2.50427e-19	-7.39777e-10	-1.52227	3.98258e-05	-7.39777e-10	-1.5495
62225815	chr11:62225815:T:C	3.44609e-19	-7.39777e-10	-1.20303	5.49289e-05	-7.39777e-10	-1.22797
62226685	chr11:62226685:A:G	3.34148e-20	-2.08197	-1.45447	2.27583e-05	-0.712436	-1.39665
62227180	chr11:62227180:T:C	3.96833e-19	-7.39777e-10	-1.06193	5.47192e-05	-7.39777e-10	-1.2318
62227409	chr11:62227409:A:G	2.66185e-19	-0.295288	-1.16596	2.5426e-05	-1.07878	-0.919458
62227456	chr11:62227456:T:C	5.52636e-19	-7.39777e-10	-0.730742	9.22209e-05	-7.39777e-10	-0.709824
62227667	chr11:62227667:G:A	3.38075e-19	-0.322092	-0.900082	3.38067e-05	-1.10836	-0.60499
62227693	chr11:62227693:A:G	3.03827e-19	-0.275719	-1.05326	2.91781e-05	-1.07067	-0.789928
62227892	chr11:62227892:G:A	2.39774e-19	-7.39777e-10	-1.56574	3.9664e-05	-7.39777e-10	-1.55357
62227908	chr11:62227908:A:G	3.92643e-19	-7.39777e-10	-1.07254	5.42412e-05	-7.39777e-10	-1.24057
62227977	chr11:62227977:A:C	8.63007e-19	-7.39777e-10	-0.285019	0.000152345	-7.39777e-10	-0.207861
62228041	chr11:62228041:G:A	2.12495e-19	-1.68652	-1.02216e-09	4.04712e-05	-1.53342	-1.02216e-09
62228573	chr11:62228573:C:T	2.70984e-19	-7.39777e-10	-1.44338	4.16596e-05	-7.39777e-10	-1.50448
62228836	chr11:62228836:C:T	4.41776e-19	-7.39777e-10	-0.954638	5.98438e-05	-7.39777e-10	-1.14227
62228850	chr11:62228850:T:C	1.81094e-19	-0.583337	-1.26309	1.61132e-05	-1.26483	-1.18954
62229116	chr11:62229116:C:T	6.0057e-19	-7.39777e-10	-0.647562	7.75016e-05	-7.39777e-10	-0.883713
62229170	chr11:62229170:A:G	3.23794e-19	-7.39777e-10	-1.26533	4.61161e-05	-7.39777e-10	-1.40285
62229258	chr11:62229258:T:C	2.4016e-19	-7.39777e-10	-1.56414	3.94314e-05	-7.39777e-10	-1.55945
62229378	chr11:62229378:A:G	4.48587e-20	-2.19028	-1.05165	7.3572e-06	-2.17366	-1.06467
62229818	chr11:62229818:G:A	3.91055e-19	-7.39777e-10	-1.07659	5.47539e-05	-7.39777e-10	-1.23116
62231065	chr11:62231065:T:C	5.95339e-20	-2.02279	-0.936109	9.01924e-06	-2.03773	-0.996925
62231644	chr11:62231644:T:C	1.59964e-19	-0.427516	-1.54298	6.78568e-06	-1.84119	-1.47801
62231838	chr11:62231838:T:C	1.35978e-19	-0.675179	-1.45777	1.10118e-05	-1.30405	-1.53099
62231985	chr11:62231985:T:A	1.48896e-19	-0.589371	-1.45282	1.18342e-05	-1.23475	-1.52827
62232342	chr11:62232342:G:T	3.6144e-19	-7.39777e-10	-1.15535	5.9664e-05	-7.39777e-10	-1.14528
62232436	chr11:62232436:C:A	1.21814e-18	-7.39777e-10	0.059642	0.000202285	-7.39777e-10	0.0756643
62232457	chr11:62232457:C:T	1.4205e-19	-0.570366	-1.51889	6.62245e-06	-1.90488	-1.43866
62232485	chr11:62232485:T:C	2.72731e-19	-7.39777e-10	-1.43696	4.49129e-05	-7.39777e-10	-1.42929
62232575	chr11:62232575:AT:ATT	1.25831e-19	-2.21051	-1.02216e-09	2.13801e-05	-2.17155	-1.02216e-09
62233658	chr11:62233658:A:G	3.70514e-19	-7.39777e-10	-1.13055	5.23097e-05	-7.39777e-10	-1.27683
62233818	chr11:62233818:A:G	3.51335e-19	-7.39777e-10	-1.1837	5.01614e-05	-7.39777e-10	-1.31877
62233900	chr11:62233900:TC:T	2.52748e-19	-7.39777e-10	-1.51305	4.18782e-05	-7.39777e-10	-1.49925
62233919	chr11:62233919:T:C	4.93587e-20	-1.90588	-1.24045	7.74398e-06	-1.92073	-1.26636
62234185	chr11:62234185:G:C	2.71599e-19	-7.39777e-10	-1.44111	4.43177e-05	-7.39777e-10	-1.44263
62234189	chr11:62234189:G:T	3.39069e-19	-7.39777e-10	-1.21924	4.88005e-05	-7.39777e-10	-1.34627
62234340	chr11:62234340:AAGGAC:A	2.45316e-19	-7.39777e-10	-1.5429	3.91942e-05	-7.39777e-10	-1.56548
62234381	chr11:62234381:T:A	3.51408e-19	-7.39777e-10	-1.18349	5.01817e-05	-7.39777e-10	-1.31836
62234428	chr11:62234428:G:T	3.0319e-19	-7.39777e-10	-1.33108	4.51311e-05	-7.39777e-10	-1.42444
62234503	chr11:62234503:G:A	3.47839e-19	-7.39777e-10	-1.1937	4.97719e-05	-7.39777e-10	-1.32656
62235211	chr11:62235211:G:A	2.41233e-19	-7.39777e-10	-1.55968	3.95512e-05	-7.39777e-10	-1.55642
62235225	chr11:62235225:A:T	2.43781e-19	-7.39777e-10	-1.54917	4.00007e-05	-7.39777e-10	-1.54511
62235316	chr11:62235316:A:C	2.85378e-19	-7.39777e-10	-1.39162	4.67683e-05	-7.39777e-10	-1.38881
62235377	chr11:62235377:C:T	5.25242e-19	-7.39777e-10	-0.781582	8.51735e-05	-7.39777e-10	-0.789321
62235509	chr11:62235509:G:C	2.84277e-19	-7.39777e-10	-1.39549	4.65482e-05	-7.39777e-10	-1.39352
62235567	chr11:62235567:C:A	2.49281e-19	-7.39777e-10	-1.52686	4.12588e-05	-7.39777e-10	-1.51415
62235637	chr11:62235637:C:A	1.54857e-19	-2.00294	-1.02216e-09	3.23037e-05	-1.75883	-1.02216e-09
62235750	chr11:62235750:C:T	1.26434e-19	-2.20572	-1.02216e-09	2.16743e-05	-2.15788	-1.02216e-09
62235929	chr11:62235929:A:G	5.90971e-19	-2.0454	1.38172	0.00011622	-1.96968	1.49115
62235973	chr11:62235973:A:T	1.7298e-19	-1.89227	-1.02216e-09	2.82595e-05	-1.89258	-1.02216e-09
62237083	chr11:62237083:C:G	3.90226e-19	-7.39777e-10	-1.07872	5.46986e-05	-7.39777e-10	-1.23217
62237473	chr11:62237473:C:T	1.66303e-19	-0.488484	-1.44315	7.78809e-06	-1.86669	-1.31473
62237579	chr11:62237579:C:T	2.54506e-19	-7.39777e-10	-1.50612	4.03413e-05	-7.39777e-10	-1.53664
62238650	chr11:62238650:C:A	3.82775e-19	-7.39777e-10	-1.09799	5.38476e-05	-7.39777e-10	-1.24785
62238709	chr11:62238709:G:A	2.40251e-19	-7.39777e-10	-1.56376	3.92757e-05	-7.39777e-10	-1.5634
62238772	chr11:62238772:C:T	3.98822e-20	-2.20009	-1.15942	9.22846e-06	-2.16611	-0.845609
62238935	chr11:62238935:T:G	1.8434e-19	-1.82866	-1.02216e-09	2.38036e-05	-2.06417	-1.02216e-09
62239348	chr11:62239348:G:A	2.412e-19	-7.39777e-10	-1.55981	3.91925e-05	-7.39777e-10	-1.56553
62239572	chr11:62239572:G:A	8.9425e-19	-7.39777e-10	-0.249456	0.000143054	-7.39777e-10	-0.270789
62239582	chr11:62239582:C:G	1.11994e-18	-7.39777e-10	-0.0244127	0.000191348	-7.39777e-10	0.0200799
62239628	chr11:62239628:G:A	1.28677e-19	-2.18813	-1.02216e-09	2.10234e-05	-2.18837	-1.02216e-09
62239656	chr11:62239656:G:A	1.59838e-19	-0.660351	-1.31093	7.53588e-06	-2.03192	-1.18242
62239695	chr11:62239695:A:T	9.82147e-20	-2.12685	-0.331432	2.09148e-05	-2.09987	-0.0936833
62239893	chr11:62239893:A:G	3.93883e-19	-7.39777e-10	-1.06939	5.44126e-05	-7.39777e-10	-1.23742
62240545	chr11:62240545:T:C	2.49617e-19	-7.39777e-10	-1.52551	3.93641e-05	-7.39777e-10	-1.56116
62240850	chr11:62240850:C:T	4.22985e-19	-7.39777e-10	-0.998104	6.86769e-05	-7.39777e-10	-1.0046
62240940	chr11:62240940:C:T	2.4014e-19	-7.39777e-10	-1.56422	4.00381e-05	-7.39777e-10	-1.54418
62241292	chr11:62241292:G:A	1.2867e-19	-2.18819	-1.02216e-09	2.15658e-05	-2.1629	-1.02216e-09
62241340	chr11:62241340:T:A	2.54875e-19	-7.39777e-10	-1.50467	3.97011e-05	-7.39777e-10	-1.55263
62241484	chr11:62241484:T:G	2.5107e-19	-7.39777e-10	-1.51971	4.15338e-05	-7.39777e-10	-1.5075
62241489	chr11:62241489:G:T	2.44134e-19	-7.39777e-10	-1.54772	4.0489e-05	-7.39777e-10	-1.53298
62241527	chr11:62241527:G:A	2.51035e-19	-7.39777e-10	-1.51985	4.15281e-05	-7.39777e-10	-1.50764
62241663	chr11:62241663:G:A	1.72866e-19	-0.422889	-1.47004	7.80594e-06	-1.82924	-1.34988
62242411	chr11:62242411:C:T	6.18075e-19	-7.39777e-10	-0.618832	0.000120236	-7.39777e-10	-0.444558
62242598	chr11:62242598:G:A	4.14864e-19	-7.39777e-10	-1.01749	7.49492e-05	-7.39777e-10	-0.917201
62242643	chr11:62242643:T:C	1.48458e-19	-2.04514	-1.02216e-09	3.81121e-05	-1.59348	-1.02216e-09
62242783	chr11:62242783:A:G	3.00989e-19	-7.39777e-10	-1.33837	5.28181e-05	-7.39777e-10	-1.26716
62242888	chr11:62242888:G:A	4.84667e-20	-1.86631	-1.29825	1.6392e-05	-1.07357	-1.36364
62242892	chr11:62242892:G:A	2.47115e-19	-7.39777e-10	-1.53559	3.92704e-05	-7.39777e-10	-1.56354
62243391	chr11:62243391:C:T	2.1776e-19	-0.160782	-1.50126	7.33812e-06	-1.8103	-1.43063
62243467	chr11:62243467:G:A	1.79377e-18	-7.39777e-10	0.446636	0.000297159	-7.39777e-10	0.460255
62243577	chr11:62243577:C:T	4.84907e-19	-7.39777e-10	-0.861485	8.58411e-05	-7.39777e-10	-0.781514
62243763	chr11:62243763:A:G	3.92136e-19	-7.39777e-10	-1.07383	5.71526e-05	-7.39777e-10	-1.18829
62243785	chr11:62243785:G:A	4.29493e-20	-1.80314	-1.48228	5.3364e-06	-2.19659	-1.36287
62243848	chr11:62243848:G:A	1.59301e-19	-1.97464	-1.02216e-09	2.81311e-05	-1.89714	-1.02216e-09
62243928	chr11:62243928:T:G	1.88122e-18	-7.39777e-10	0.494232	0.000311915	-7.39777e-10	0.50872
62244289	chr11:62244289:C:T	3.93518e-19	-7.39777e-10	-1.07031	5.5556e-05	-7.39777e-10	-1.21662
62244819	chr11:62244819:G:T	1.32006e-19	-2.1626	-1.02216e-09	2.54778e-05	-1.9962	-1.02216e-09
62246843	chr11:62246843:G:T	2.56131e-19	-7.39777e-10	-1.49975	4.10519e-05	-7.39777e-10	-1.51917
62246873	chr11:62246873:A:G	4.95479e-19	-7.39777e-10	-0.839917	8.11424e-05	-7.39777e-10	-0.837806
62247158	chr11:62247158:C:T	1.81251e-19	-1.84556	-1.02216e-09	2.33414e-05	-2.08378	-1.02216e-09
62247431	chr11:62247431:C:G	8.64233e-19	-7.39777e-10	-0.283599	0.000141312	-7.39777e-10	-0.283039
62247448	chr11:62247448:G:C	2.53472e-19	-7.39777e-10	-1.51019	3.96991e-05	-7.39777e-10	-1.55268
62247499	chr11:62247499:C:T	4.91941e-19	-7.39777e-10	-0.847082	8.04958e-05	-7.39777e-10	-0.845806
62247613	chr11:62247613:A:C	2.53631e-19	-7.39777e-10	-1.50956	3.97113e-05	-7.39777e-10	-1.55238
62247803	chr11:62247803:A:G	1.33533e-19	-2.21067	0.0595762	4.84801e-05	-1.47628	0.12342
62247898	chr11:62247898:G:A	8.02116e-20	-1.51918	-1.1416	1.26136e-05	-1.59858	-1.10065
62248090	chr11:62248090:T:C	2.50281e-19	-7.39777e-10	-1.52286	3.94765e-05	-7.39777e-10	-1.55831
62248276	chr11:62248276:G:A	3.15351e-19	-7.39777e-10	-1.29175	4.48162e-05	-7.39777e-10	-1.43144
62248390	chr11:62248390:A:G	8.11769e-20	-1.54396	-1.10485	1.28193e-05	-1.62158	-1.06148
62249197	chr11:62249197:A:G	6.19627e-20	-1.67693	-1.24198	7.89857e-06	-2.17427	-0.993063
62249229	chr11:62249229:A:T	2.39813e-19	-7.39777e-10	-1.56558	3.94389e-05	-7.39777e-10	-1.55926
62249293	chr11:62249293:C:T	7.40995e-20	-1.23619	-1.50384	5.67899e-05	0.303744	-1.4984
62249933	chr11:62249933:C:T	1.11694e-19	-0.917515	-1.41216	2.60539e-05	-0.555813	-1.41803
62250081	chr11:62250081:C:T	1.08774e-19	-1.49767	-0.858507	1.63802e-05	-1.54839	-0.889544
62250529	chr11:62250529:G:A	7.93695e-19	-2.20872	1.83998	9.23092e-05	-2.15137	1.44251
62250760	chr11:62250760:C:G	2.98656e-19	-7.39777e-10	-1.34615	4.55106e-05	-7.39777e-10	-1.41607
62250761	chr11:62250761:C:T	4.95479e-19	-7.39777e-10	-0.839917	8.11424e-05	-7.39777e-10	-0.837806
62251070	chr11:62251070:C:T	7.13358e-19	-7.39777e-10	-0.475458	0.000141373	-7.39777e-10	-0.282609
62251351	chr11:62251351:C:T	8.8096e-19	-0.264428	-1.02216e-09	0.000364769	0.665253	-1.02216e-09
62251468	chr11:62251468:A:G	7.9673e-20	-1.52467	-1.14284	1.25071e-05	-1.60544	-1.10228
62251555	chr11:62251555:T:C	3.16e-19	-7.39777e-10	-1.2897	5.28892e-05	-7.39777e-10	-1.26581
62251630	chr11:62251630:AAAGGAGGAGTT:A	2.40417e-19	-7.39777e-10	-1.56307	3.9191e-05	-7.39777e-10	-1.56556
62251753	chr11:62251753:C:T	3.06201e-19	-7.39777e-10	-1.3212	4.55576e-05	-7.39777e-10	-1.41503
62251773	chr11:62251773:T:C	4.70367e-19	-7.39777e-10	-0.891929	7.68742e-05	-7.39777e-10	-0.891841
62251780	chr11:62251780:A:G	8.03057e-20	-1.10831	-1.55129	5.70896e-06	-1.93254	-1.55944
62251810	chr11:62251810:C:T	7.93858e-19	-7.39777e-10	-0.368537	0.000126933	-7.39777e-10	-0.390355
62251865	chr11:62251865:T:C	7.15483e-19	-7.39777e-10	-0.472483	0.000141852	-7.39777e-10	-0.27923
62251866	chr11:62251866:G:T	7.13358e-19	-7.39777e-10	-0.475458	0.000141373	-7.39777e-10	-0.282609
62252034	chr11:62252034:T:C	1.80991e-19	-1.84699	-1.02216e-09	3.25143e-05	-1.75233	-1.02216e-09
62252086	chr11:62252086:T:C	1.07567e-19	-1.43708	-0.930247	1.61785e-05	-1.48772	-0.96261
62252359	chr11:62252359:T:C	2.51565e-19	-7.39777e-10	-1.51774	3.95678e-05	-7.39777e-10	-1.55599
62252381	chr11:62252381:G:A	4.54539e-20	-1.68043	-1.54832	4.94746e-06	-2.17623	-1.45891
62252665	chr11:62252665:C:T	6.97625e-19	-7.39777e-10	-0.49776	0.000113602	-7.39777e-10	-0.501311
62252668	chr11:62252668:T:C	2.53575e-19	-7.39777e-10	-1.50978	3.97079e-05	-7.39777e-10	-1.55246
62253644	chr11:62253644:G:A	3.06208e-19	-7.39777e-10	-1.32118	5.12688e-05	-7.39777e-10	-1.29693
62253667	chr11:62253667:A:G	4.18014e-19	-7.39777e-10	-1.00993	7.50681e-05	-7.39777e-10	-0.915616
62253805	chr11:62253805:T:C	2.41011e-19	-7.39777e-10	-1.5606	3.9212e-05	-7.39777e-10	-1.56503
62253887	chr11:62253887:C:T	8.14897e-19	-7.39777e-10	-0.34238	0.000136538	-7.39777e-10	-0.31741
62254002	chr11:62254002:C:T	4.68873e-20	-1.65375	-1.54394	5.04032e-06	-2.1677	-1.44884
62254796	chr11:62254796:G:A	7.94555e-19	-7.39777e-10	-0.367659	0.000130053	-7.39777e-10	-0.366071
62254829	chr11:62254829:T:G	2.50908e-19	-7.39777e-10	-1.52035	3.95248e-05	-7.39777e-10	-1.55708
62254970	chr11:62254970:C:A	4.99585e-20	-1.90885	-1.2254	7.98836e-06	-1.85489	-1.30114
62255015	chr11:62255015:A:G	8.19271e-19	-7.39777e-10	-0.337026	0.00013716	-7.39777e-10	-0.31286
62255449	chr11:62255449:C:T	2.50066e-19	-7.39777e-10	-1.52372	3.94685e-05	-7.39777e-10	-1.55851
62255526	chr11:62255526:A:G	2.55977e-19	-7.39777e-10	-1.50036	3.99386e-05	-7.39777e-10	-1.54667
62255799	chr11:62255799:T:C	1.30879e-19	-1.4073	-0.76387	1.93529e-05	-1.45464	-0.816534
62255829	chr11:62255829:C:T	5.35746e-20	-1.98351	-1.08086	7.39131e-06	-2.21502	-1.01868
62255860	chr11:62255860:C:T	4.06596e-19	-7.39777e-10	-1.03762	7.32475e-05	-7.39777e-10	-0.940168
62256804	chr11:62256804:G:A	1.53635e-19	-1.68316	-0.327699	1.77441e-05	-1.89841	-0.459551
62256827	chr11:62256827:C:T	3.26261e-20	-2.10015	-1.46018	4.35118e-06	-2.21492	-1.54864
62256931	chr11:62256931:C:A	2.89367e-20	-2.1228	-1.55753	4.33333e-06	-2.20188	-1.56579
62256945	chr11:62256945:C:T	3.56143e-19	-7.39777e-10	-1.17011	6.12098e-05	-7.39777e-10	-1.1197
62256961	chr11:62256961:A:C	3.1946e-19	-7.39777e-10	-1.27881	5.34229e-05	-7.39777e-10	-1.25577
62257096	chr11:62257096:C:T	2.43739e-19	-1.54934	-1.02216e-09	3.17739e-05	-1.77537	-1.02216e-09
62257352	chr11:62257352:G:A	2.68224e-19	-7.39777e-10	-1.45362	4.07178e-05	-7.39777e-10	-1.52734
62257611	chr11:62257611:C:T	3.32198e-19	-7.39777e-10	-1.23971	6.40433e-05	-7.39777e-10	-1.07445
62257829	chr11:62257829:T:C	2.52787e-19	-7.39777e-10	-1.5129	4.26304e-05	-7.39777e-10	-1.48144
62258640	chr11:62258640:T:C	3.5845e-20	-2.01401	-1.45223	5.73189e-06	-2.14564	-1.34232
62258652	chr11:62258652:G:A	2.8524e-19	-7.39777e-10	-1.39211	5.01485e-05	-7.39777e-10	-1.31902
62259016	chr11:62259016:T:A	2.56827e-19	-7.39777e-10	-1.49704	3.98011e-05	-7.39777e-10	-1.55012
62259044	chr11:62259044:G:C	4.04807e-19	-7.39777e-10	-1.04203	8.46204e-05	-7.39777e-10	-0.795836
62259080	chr11:62259080:G:A	2.9722e-20	-2.13722	-1.51633	5.29575e-06	-2.20663	-1.36048
62259356	chr11:62259356:A:G	7.14377e-20	-1.86029	-0.916323	1.25389e-05	-1.86158	-0.843595
62259361	chr11:62259361:C:T	3.51536e-20	-2.04224	-1.44347	4.78745e-06	-2.17985	-1.48817
62259368	chr11:62259368:T:A	1.52507e-19	-2.01823	-1.02216e-09	2.4541e-05	-2.03367	-1.02216e-09
62259443	chr11:62259443:T:C	6.69873e-19	1.02706	-1.56541	3.99238e-05	-0.0304349	-1.5166
62260336	chr11:62260336:C:T	2.87282e-19	-7.39777e-10	-1.38498	4.68123e-05	-7.39777e-10	-1.38786
62260493	chr11:62260493:C:A	4.32719e-20	-1.7868	-1.49113	2.00481e-05	-0.76616	-1.46972
62260623	chr11:62260623:A:G	2.40013e-19	-7.39777e-10	-1.56475	3.98601e-05	-7.39777e-10	-1.54864
62260626	chr11:62260626:A:G	2.62495e-19	-7.39777e-10	-1.47521	4.14311e-05	-7.39777e-10	-1.50998
62260762	chr11:62260762:T:C	2.44263e-19	-7.39777e-10	-1.5472	3.93903e-05	-7.39777e-10	-1.56049
62260765	chr11:62260765:G:A	2.43988e-19	-7.39777e-10	-1.54832	3.93639e-05	-7.39777e-10	-1.56116
62260807	chr11:62260807:G:A	3.22644e-19	-7.39777e-10	-1.26889	5.27522e-05	-7.39777e-10	-1.26841
62260841	chr11:62260841:G:A	3.50202e-19	-7.39777e-10	-1.18693	5.72536e-05	-7.39777e-10	-1.18652
62260993	chr11:62260993:C:T	3.10736e-20	-2.15803	-1.45106	4.44084e-06	-2.1999	-1.54327
62261235	chr11:62261235:A:G	3.10629e-20	-2.056	-1.55343	4.44013e-06	-2.17787	-1.56545
62261398	chr11:62261398:T:C	9.38173e-19	-7.39777e-10	-0.201507	0.000159203	-7.39777e-10	-0.16383
62261516	chr11:62261516:A:G	1.30217e-19	-2.17624	-1.02216e-09	2.11655e-05	-2.18164	-1.02216e-09
62261524	chr11:62261524:C:G	1.40615e-19	-2.09941	-1.02216e-09	2.54638e-05	-1.99675	-1.02216e-09
62261606	chr11:62261606:A:C	5.43065e-20	-1.67552	-1.37528	7.66074e-06	-1.88584	-1.31206
62261797	chr11:62261797:A:G	2.76211e-20	-2.20083	-1.52603	5.32034e-06	-2.0106	-1.55187
62261930	chr11:62261930:G:A	2.40907e-19	-7.39777e-10	-1.56103	3.93476e-05	-7.39777e-10	-1.56158
62263045	chr11:62263045:C:T	3.28886e-20	-2.09438	-1.45793	1.25021e-05	-1.32471	-1.3834
62263136	chr11:62263136:A:G	2.39762e-19	-7.39777e-10	-1.5658	3.92272e-05	-7.39777e-10	-1.56464
62263357	chr11:62263357:C:T	3.14624e-20	-2.03304	-1.56361	4.58353e-06	-2.16646	-1.54509
62263867	chr11:62263867:C:A	2.41657e-19	-7.39777e-10	-1.55792	3.93161e-05	-7.39777e-10	-1.56238
62264334	chr11:62264334:C:T	2.42591e-19	-7.39777e-10	-1.55406	3.9706e-05	-7.39777e-10	-1.55251
62264387	chr11:62264387:C:T	3.31031e-20	-2.08789	-1.45793	1.27351e-05	-1.30625	-1.3834
62264524	chr11:62264524:T:C	3.32057e-20	-2.05592	-1.4868	1.3257e-05	-1.22578	-1.42371
62264580	chr11:62264580:T:C	2.39865e-19	-7.39777e-10	-1.56536	3.94804e-05	-7.39777e-10	-1.55821
62264717	chr11:62264717:T:C	5.04681e-19	-7.39777e-10	-0.821515	8.4459e-05	-7.39777e-10	-0.797746
62264946	chr11:62264946:A:G	9.48672e-20	-1.02614	-1.46682	1.00426e-05	-1.50995	-1.41722
62264953	chr11:62264953:T:C	3.39962e-20	-2.20065	-1.31854	9.57124e-06	-1.74635	-1.22889
62265011	chr11:62265011:T:C	2.86078e-19	-7.39777e-10	-1.38918	4.66403e-05	-7.39777e-10	-1.39155
62265518	chr11:62265518:A:G	5.10913e-20	-1.68991	-1.42192	6.18011e-06	-2.20517	-1.20751
62265535	chr11:62265535:T:C	1.82799e-19	-1.83705	-1.02216e-09	4.07471e-05	-1.52663	-1.02216e-09
62265622	chr11:62265622:C:T	3.30392e-20	-2.06216	-1.48558	1.30785e-05	-1.24092	-1.42212
62265692	chr11:62265692:C:G	3.62285e-20	-2.18857	-1.26702	1.08159e-05	-1.67884	-1.17416
62266101	chr11:62266101:T:C	3.32067e-19	-7.39777e-10	-1.2401	5.55354e-05	-7.39777e-10	-1.21699
62267067	chr11:62267067:A:G	2.96715e-19	-7.39777e-10	-1.35267	4.83274e-05	-7.39777e-10	-1.35601
62267299	chr11:62267299:T:C	3.83868e-20	-2.14335	-1.25438	6.38285e-06	-2.06258	-1.31781
62267340	chr11:62267340:C:T	1.26298e-19	-2.20679	-1.02216e-09	2.15806e-05	-2.16222	-1.02216e-09
62267398	chr11:62267398:A:G	4.12746e-20	-2.20255	-1.12264	1.20661e-05	-1.73888	-1.00474
62267563	chr11:62267563:G:A	3.85348e-20	-2.07171	-1.32217	1.62181e-05	-1.23744	-1.21044
62267747	chr11:62267747:G:C	5.39923e-20	-1.60947	-1.44713	3.04698e-05	-0.400322	-1.41695
62267882	chr11:62267882:T:A	3.56357e-20	-2.13195	-1.34014	8.52093e-06	-1.92613	-1.16536
62267903	chr11:62267903:G:T	3.85999e-20	-2.07002	-1.32217	1.62708e-05	-1.2342	-1.21044
62268008	chr11:62268008:T:C	3.80326e-20	-2.0842	-1.3228	1.56678e-05	-1.27115	-1.21126
62268191	chr11:62268191:G:A	3.8678e-20	-2.0971	-1.29307	6.45178e-06	-2.19549	-1.17416
62268370	chr11:62268370:A:C	2.95132e-19	-1.35802	-1.02216e-09	6.2788e-05	-1.09425	-1.02216e-09
62268466	chr11:62268466:T:C	2.94898e-20	-2.18127	-1.48013	5.58046e-06	-1.99344	-1.5213
62268484	chr11:62268484:T:C	3.8245e-20	-2.07719	-1.32424	1.59419e-05	-1.2521	-1.21296
62268845	chr11:62268845:T:C	3.86116e-20	-2.07139	-1.3205	1.6259e-05	-1.237	-1.20836
62269187	chr11:62269187:A:G	3.81807e-20	-2.08746	-1.31565	6.32132e-06	-2.19122	-1.19886
62269397	chr11:62269397:C:T	3.82103e-20	-2.07182	-1.33051	1.60609e-05	-1.23766	-1.21996
62269429	chr11:62269429:A:G	3.11475e-19	-1.30412	-1.02216e-09	2.33619e-05	-2.08291	-1.02216e-09
62269706	chr11:62269706:A:C	5.04168e-19	-7.39777e-10	-0.822532	9.22406e-05	-7.39777e-10	-0.709611
62269908	chr11:62269908:A:G	5.00869e-19	-0.829097	-1.02216e-09	5.60363e-05	-1.20801	-1.02216e-09
62269960	chr11:62269960:G:A	7.06282e-19	-7.39777e-10	-0.485426	0.000115952	-7.39777e-10	-0.480836
62270111	chr11:62270111:G:A	3.90965e-20	-2.0589	-1.3205	1.6804e-05	-1.20403	-1.20836
62270457	chr11:62270457:G:A	3.68836e-19	-7.39777e-10	-1.13509	6.15174e-05	-7.39777e-10	-1.11469
62271065	chr11:62271065:T:C	4.5697e-19	-7.39777e-10	-0.920823	8.38331e-05	-7.39777e-10	-0.805184
62271280	chr11:62271280:T:A	2.46603e-19	-7.39777e-10	-1.53766	3.92207e-05	-7.39777e-10	-1.56481
62271929	chr11:62271929:C:T	3.6197e-20	-2.15155	-1.30492	9.42629e-06	-1.82613	-1.16438
62272174	chr11:62272174:A:G	4.08498e-20	-1.84735	-1.48819	1.89746e-05	-0.828939	-1.46197
62272211	chr11:62272211:G:A	3.51629e-19	-7.39777e-10	-1.18287	5.86089e-05	-7.39777e-10	-1.16313
62272305	chr11:62272305:G:A	2.65994e-19	-7.39777e-10	-1.46197	4.31978e-05	-7.39777e-10	-1.46822
62272474	chr11:62272474:A:G	1.08172e-18	-7.39777e-10	-0.0591353	0.00015672	-7.39777e-10	-0.179552
62272557	chr11:62272557:G:A	2.50868e-19	-7.39777e-10	-1.52051	4.16075e-05	-7.39777e-10	-1.50573
62272775	chr11:62272775:A:T	1.38642e-19	-2.11354	-1.02216e-09	3.29242e-05	-1.7398	-1.02216e-09
62273047	chr11:62273047:A:G	3.74816e-20	-2.11071	-1.31088	6.38155e-06	-2.20053	-1.18007
62273070	chr11:62273070:CCTT:C	2.44854e-19	-7.39777e-10	-1.54478	3.97801e-05	-7.39777e-10	-1.55064
62273183	chr11:62273183:C:T	3.48059e-20	-2.12898	-1.36667	5.93246e-06	-2.20714	-1.24644
62273366	chr11:62273366:C:T	3.41768e-20	-2.03829	-1.47561	1.43509e-05	-1.14924	-1.42096
62274141	chr11:62274141:T:C	7.26808e-19	-7.39777e-10	-0.456779	0.000129011	-7.39777e-10	-0.374117
62274399	chr11:62274399:C:T	7.39015e-19	-0.440124	-1.02216e-09	2.54459e-05	-1.99746	-1.02216e-09
62274700	chr11:62274700:G:C	1.25915e-19	-2.20983	-1.02216e-09	2.1238e-05	-2.17822	-1.02216e-09
62274931	chr11:62274931:G:C	4.18249e-20	-1.97967	-1.33228	6.61135e-06	-2.1356	-1.20963
62275147	chr11:62275147:G:A	3.32762e-19	-7.39777e-10	-1.23801	5.53219e-05	-7.39777e-10	-1.22084
62275153	chr11:62275153:T:C	2.84515e-19	-7.39777e-10	-1.39465	4.73738e-05	-7.39777e-10	-1.37594
62275958	chr11:62275958:T:C	3.83834e-20	-1.83241	-1.5654	4.88558e-06	-2.09965	-1.54808
62276121	chr11:62276121:A:G	2.39788e-19	-7.39777e-10	-1.56569	3.99839e-05	-7.39777e-10	-1.54554
62276457	chr11:62276457:C:T	1.47234e-19	-1.22824	-0.825171	4.17062e-05	-0.784691	-0.718669
62276758	chr11:62276758:TAA:T	1.25366e-18	-7.39777e-10	0.0883806	0.000190051	-7.39777e-10	0.013281
62277073	chr11:62277073:C:A	6.31186e-20	-1.49804	-1.40238	8.31366e-06	-1.8601	-1.25601
62277222	chr11:62277222:A:G	1.40626e-18	-7.39777e-10	0.203249	0.000241889	-7.39777e-10	0.254469
62280819	chr11:62280819:C:T	2.94274e-20	-2.14054	-1.52298	4.38111e-06	-2.1909	-1.56581
62281508	chr11:62281508:G:A	2.45513e-19	-7.39777e-10	-1.54209	3.98949e-05	-7.39777e-10	-1.54776
62281681	chr11:62281681:G:A	1.40707e-18	-7.39777e-10	0.203824	0.000242197	-7.39777e-10	0.255742
62281863	chr11:62281863:C:T	1.39578e-18	-7.39777e-10	0.195767	0.00024032	-7.39777e-10	0.247958
62282133	chr11:62282133:C:T	2.90568e-19	-7.39777e-10	-1.3736	4.95428e-05	-7.39777e-10	-1.33117
62282241	chr11:62282241:A:G	4.32608e-20	-2.04747	-1.23072	8.31512e-06	-2.1897	-0.926235
62282521	chr11:62282521:C:A	2.83335e-19	-7.39777e-10	-1.39881	4.65982e-05	-7.39777e-10	-1.39245
62282536	chr11:62282536:A:G	3.18407e-19	-7.39777e-10	-1.28211	5.21077e-05	-7.39777e-10	-1.2807
62282658	chr11:62282658:A:T	1.43522e-18	-7.39777e-10	0.223635	0.000247349	-7.39777e-10	0.276791
62282889	chr11:62282889:T:A	2.3976e-19	-7.39777e-10	-1.5658	3.91857e-05	-7.39777e-10	-1.5657
62282940	chr11:62282940:C:T	2.54038e-19	-1.50796	-1.02216e-09	2.36684e-05	-2.06987	-1.02216e-09
62283252	chr11:62283252:C:T	2.53934e-19	-7.39777e-10	-1.50836	4.05478e-05	-7.39777e-10	-1.53153
62283867	chr11:62283867:T:A	1.4143e-18	-7.39777e-10	0.20895	0.000243427	-7.39777e-10	0.260805
62283869	chr11:62283869:T:C	1.88854e-19	-1.80447	-1.02216e-09	2.59577e-05	-1.97754	-1.02216e-09
62284550	chr11:62284550:T:C	3.4176e-19	-7.39777e-10	-1.21133	5.63751e-05	-7.39777e-10	-1.20198
62284636	chr11:62284636:A:G	3.32319e-19	-7.39777e-10	-1.23934	4.78701e-05	-7.39777e-10	-1.36552
62284909	chr11:62284909:G:T	2.40261e-19	-7.39777e-10	-1.56371	3.9204e-05	-7.39777e-10	-1.56523
62285012	chr11:62285012:T:A	1.37812e-18	-7.39777e-10	0.183034	0.000235794	-7.39777e-10	0.228947
62285221	chr11:62285221:C:A	2.44589e-19	-7.39777e-10	-1.54586	4.00335e-05	-7.39777e-10	-1.54429
62285258	chr11:62285258:T:C	3.94487e-20	-1.9013	-1.46914	5.44813e-06	-2.13703	-1.40171
62285273	chr11:62285273:T:C	4.88124e-20	-2.21286	-0.944598	1.396e-05	-2.03547	-0.562347
62285397	chr11:62285397:G:T	8.18297e-20	-2.19308	-0.447725	1.94999e-05	-2.06894	-0.194665
62285458	chr11:62285458:G:A	1.40866e-19	-2.09763	-1.02216e-09	2.13584e-05	-2.17257	-1.02216e-09
62285622	chr11:62285622:G:T	1.29016e-18	-7.39777e-10	0.117081	0.000221742	-7.39777e-10	0.167502
62285718	chr11:62285718:C:T	3.74697e-19	-7.39777e-10	-1.11932	6.28865e-05	-7.39777e-10	-1.09268
62285749	chr11:62285749:A:C	1.42841e-18	-7.39777e-10	0.218878	0.000245858	-7.39777e-10	0.270742
62286025	chr11:62286025:TAAAG:T	1.38408e-18	-7.39777e-10	0.187346	0.000238952	-7.39777e-10	0.242253
62286215	chr11:62286215:A:G	5.82961e-20	-1.62369	-1.35622	1.83991e-05	-1.12029	-1.20142
62286643	chr11:62286643:T:G	1.07561e-18	-7.39777e-10	-0.0647964	0.000191263	-7.39777e-10	0.0196383
62286695	chr11:62286695:C:T	7.98562e-19	-7.39777e-10	-0.362628	0.000153792	-7.39777e-10	-0.19841
62287106	chr11:62287106:C:T	4.04644e-19	-7.39777e-10	-1.04243	6.91794e-05	-7.39777e-10	-0.997308
62287172	chr11:62287172:G:A	3.01896e-19	-7.39777e-10	-1.33536	5.17593e-05	-7.39777e-10	-1.28741
62287395	chr11:62287395:A:G	2.64867e-20	-2.21506	-1.55374	4.65081e-06	-2.13188	-1.56509
62287562	chr11:62287562:G:A	2.63614e-20	-2.21221	-1.56133	4.55267e-06	-2.15767	-1.56063
62287596	chr11:62287596:G:T	6.22024e-20	-1.48613	-1.42892	9.11098e-06	-1.56062	-1.46391
62287657	chr11:62287657:A:G	2.64776e-20	-2.21099	-1.55815	4.51886e-06	-2.16254	-1.56321
62287883	chr11:62287883:G:A	2.50774e-19	-7.39777e-10	-1.52089	4.22314e-05	-7.39777e-10	-1.49085
62287953	chr11:62287953:C:T	1.35788e-19	-2.13434	-1.02216e-09	2.04844e-05	-2.21435	-1.02216e-09
62288047	chr11:62288047:T:C	2.66394e-20	-2.21184	-1.55121	4.52205e-06	-2.15952	-1.56552
62288147	chr11:62288147:T:C	1.44961e-19	-2.06897	-1.02216e-09	3.53086e-05	-1.66989	-1.02216e-09
62288231	chr11:62288231:A:G	4.53094e-20	-1.68146	-1.55046	5.27219e-06	-2.02819	-1.54337
62288313	chr11:62288313:T:G	2.39989e-19	-7.39777e-10	-1.56485	3.91823e-05	-7.39777e-10	-1.56579
62288415	chr11:62288415:G:T	2.65844e-20	-2.21322	-1.5519	4.55277e-06	-2.15291	-1.56537
62288455	chr11:62288455:G:A	6.383e-20	-2.10491	-0.78431	1.93934e-05	-1.48776	-0.781318
62288471	chr11:62288471:C:A	3.7262e-19	-7.39777e-10	-1.12488	7.12477e-05	-7.39777e-10	-0.967849
62288489	chr11:62288489:T:C	2.65818e-20	-2.21217	-1.55304	4.532e-06	-2.15766	-1.56518
62288635	chr11:62288635:G:C	2.3997e-19	-7.39777e-10	-1.56493	3.91817e-05	-7.39777e-10	-1.5658
62288668	chr11:62288668:T:G	2.42542e-19	-7.39777e-10	-1.55427	3.93164e-05	-7.39777e-10	-1.56237
62288741	chr11:62288741:A:C	2.7203e-20	-2.20898	-1.53313	5.08799e-06	-2.17155	-1.43558
62288886	chr11:62288886:C:T	3.93698e-19	-7.39777e-10	-1.06986	6.75469e-05	-7.39777e-10	-1.02119
62289162	chr11:62289162:C:G	3.04661e-19	-7.39777e-10	-1.32624	5.15144e-05	-7.39777e-10	-1.29215
62289220	chr11:62289220:A:G	2.67237e-20	-2.21002	-1.54987	4.49362e-06	-2.16567	-1.56568
62289554	chr11:62289554:A:G	3.04661e-19	-7.39777e-10	-1.32624	5.15144e-05	-7.39777e-10	-1.29215
62289561	chr11:62289561:A:G	2.66856e-20	-2.21197	-1.54935	4.52484e-06	-2.15871	-1.56572
62289796	chr11:62289796:G:C	2.76163e-19	-7.39777e-10	-1.42445	4.49275e-05	-7.39777e-10	-1.42896
62289929	chr11:62289929:A:G	1.39739e-19	-2.10567	-1.02216e-09	2.04768e-05	-2.21472	-1.02216e-09
62289992	chr11:62289992:A:T	2.6903e-20	-2.21142	-1.54179	5.03701e-06	-2.16321	-1.45399
62290001	chr11:62290001:T:C	2.66814e-20	-2.21376	-1.54772	4.5687e-06	-2.14897	-1.56582
62290209	chr11:62290209:A:G	2.65046e-19	-7.39777e-10	-1.46554	4.5392e-05	-7.39777e-10	-1.41868
62290268	chr11:62290268:T:A	2.6593e-20	-2.21154	-1.55325	4.52059e-06	-2.16024	-1.56513
62290413	chr11:62290413:T:C	3.90324e-19	0.216913	-1.29538	9.57791e-05	0.496798	-1.16876
62290445	chr11:62290445:G:A	6.0878e-20	-1.54383	-1.39274	8.99123e-06	-1.61057	-1.42719
62290479	chr11:62290479:C:T	2.65218e-20	-2.2127	-1.55478	4.5458e-06	-2.15512	-1.56468
62290596	chr11:62290596:T:C	5.37679e-20	-2.08571	-0.975054	1.5432e-05	-1.52913	-0.968444
62290632	chr11:62290632:C:T	2.65982e-20	-2.21216	-1.55243	4.53138e-06	-2.15767	-1.56532
62290758	chr11:62290758:A:G	2.67311e-20	-2.21063	-1.54898	4.50288e-06	-2.16354	-1.56576
62290830	chr11:62290830:T:A	7.54866e-20	-1.39753	-1.32395	8.67021e-06	-1.74011	-1.33401
62290857	chr11:62290857:A:G	2.39988e-19	-7.39777e-10	-1.56485	3.91823e-05	-7.39777e-10	-1.56579
62290887	chr11:62290887:T:C	2.65435e-20	-2.21181	-1.55484	4.52827e-06	-2.15906	-1.56461
62291024	chr11:62291024:T:C	1.80319e-19	-0.978677	-0.872035	1.48253e-05	-1.47862	-1.05906
62291288	chr11:62291288:C:A	3.5608e-19	-7.39777e-10	-1.17028	6.74337e-05	-7.39777e-10	-1.02287
62291404	chr11:62291404:A:G	4.50281e-20	-1.67268	-1.56548	5.20732e-06	-2.02102	-1.56292
62291453	chr11:62291453:T:C	4.22432e-19	-7.39777e-10	-0.999413	7.3443e-05	-7.39777e-10	-0.937502
62292058	chr11:62292058:C:A	4.16866e-20	-2.16208	-1.15318	9.70605e-06	-2.13308	-0.828184
62292195	chr11:62292195:C:G	2.66689e-20	-2.21122	-1.55072	4.5138e-06	-2.16129	-1.56558
62292374	chr11:62292374:T:C	7.84702e-20	-1.42818	-1.25454	9.12242e-06	-1.76333	-1.25995
62292567	chr11:62292567:C:T	1.46235e-19	-2.06022	-1.02216e-09	2.67416e-05	-1.94779	-1.02216e-09
62292595	chr11:62292595:G:A	2.66035e-20	-2.2123	-1.5521	4.53642e-06	-2.15648	-1.5654
62292610	chr11:62292610:A:T	2.70561e-20	-2.20736	-1.54017	4.99662e-06	-2.17468	-1.45057
62292698	chr11:62292698:T:C	5.79654e-20	-2.08666	-0.898934	1.67546e-05	-1.52265	-0.892687
62292714	chr11:62292714:G:A	2.65713e-20	-2.212	-1.55361	4.53003e-06	-2.1582	-1.56508
62292723	chr11:62292723:C:T	2.652e-20	-2.2118	-1.55574	4.52954e-06	-2.15896	-1.56443
62292730	chr11:62292730:C:T	1.28633e-18	-7.39777e-10	0.114109	0.000318047	-7.39777e-10	0.528187
62292961	chr11:62292961:A:G	2.64632e-20	-2.21394	-1.55574	4.58345e-06	-2.14713	-1.56443
62292979	chr11:62292979:A:G	8.21205e-20	-1.40586	-1.2314	9.47097e-06	-1.74651	-1.23927
62293074	chr11:62293074:G:A	2.6537e-20	-2.20965	-1.55725	4.49885e-06	-2.16641	-1.56378
62293217	chr11:62293217:G:A	3.74218e-20	-2.17168	-1.25151	8.56741e-06	-2.11893	-0.967113
62293484	chr11:62293484:G:A	6.77317e-20	-1.2892	-1.54069	1.01971e-05	-1.42346	-1.48845
62293697	chr11:62293697:T:C	2.64801e-20	-2.21231	-1.55674	4.54046e-06	-2.15684	-1.56414
62293877	chr11:62293877:G:A	2.67845e-20	-2.2119	-1.54572	4.52476e-06	-2.15864	-1.56581
62294263	chr11:62294263:GA:G	4.5083e-20	-1.69707	-1.53987	5.34415e-06	-2.03569	-1.52232
62294328	chr11:62294328:A:G	3.06268e-20	-2.07729	-1.54628	5.19369e-06	-2.02416	-1.5624
62294390	chr11:62294390:C:T	2.59068e-19	-7.39777e-10	-1.48835	4.30764e-05	-7.39777e-10	-1.47104
62294406	chr11:62294406:A:G	2.60883e-19	-7.39777e-10	-1.48137	4.23461e-05	-7.39777e-10	-1.48814
62294420	chr11:62294420:C:T	3.42605e-19	-7.39777e-10	-1.20886	6.04569e-05	-7.39777e-10	-1.13208
62294756	chr11:62294756:G:A	3.77201e-19	-7.39777e-10	-1.11266	6.39033e-05	-7.39777e-10	-1.07664
62295037	chr11:62295037:A:G	2.64421e-20	-2.21286	-1.55762	4.55476e-06	-2.15318	-1.56466
62295045	chr11:62295045:G:A	3.42046e-19	-7.39777e-10	-1.2105	5.77851e-05	-7.39777e-10	-1.17728
62295281	chr11:62295281:G:A	2.93347e-19	-7.39777e-10	-1.36408	4.89982e-05	-7.39777e-10	-1.34223
62295350	chr11:62295350:G:T	2.50291e-19	-7.39777e-10	-1.52282	4.11695e-05	-7.39777e-10	-1.51631
62295397	chr11:62295397:A:G	2.62912e-20	-2.21099	-1.56521	4.55864e-06	-2.16109	-1.5559
62295791	chr11:62295791:A:C	2.54756e-19	-7.39777e-10	-1.50514	4.26687e-05	-7.39777e-10	-1.48055
62295800	chr11:62295800:A:C	3.42593e-19	-7.39777e-10	-1.2089	5.78728e-05	-7.39777e-10	-1.17576
62295905	chr11:62295905:G:T	3.42046e-19	-7.39777e-10	-1.2105	5.77851e-05	-7.39777e-10	-1.17728
62296080	chr11:62296080:A:G	6.01033e-19	-7.39777e-10	-0.646791	9.80794e-05	-7.39777e-10	-0.648234
62296192	chr11:62296192:T:C	4.25287e-20	-2.16337	-1.1319	9.76403e-06	-2.13222	-0.823085
62296397	chr11:62296397:C:T	3.18687e-20	-2.15471	-1.42911	4.9665e-06	-2.20051	-1.43079
62296431	chr11:62296431:A:AG	3.37644e-19	-7.39777e-10	-1.22345	5.90663e-05	-7.39777e-10	-1.15535
62297134	chr11:62297134:C:A	4.42926e-19	-7.39777e-10	-0.952038	5.93367e-05	-7.39777e-10	-1.15078
62297243	chr11:62297243:T:C	2.64176e-20	-2.20912	-1.56229	6.5569e-06	-1.78832	-1.56518
62297366	chr11:62297366:C:T	2.0458e-19	-1.72448	-1.02216e-09	4.09356e-05	-1.52201	-1.02216e-09
62297372	chr11:62297372:G:C	2.63219e-20	-2.21305	-1.56199	4.56979e-06	-2.15271	-1.56183
62297374	chr11:62297374:G:A	2.46971e-19	-7.39777e-10	-1.53617	4.14902e-05	-7.39777e-10	-1.50855
62297375	chr11:62297375:G:A	1.31257e-19	-2.16829	-1.02216e-09	2.06693e-05	-2.20536	-1.02216e-09
62297766	chr11:62297766:C:T	4.57217e-19	-7.39777e-10	-0.920283	8.31743e-05	-7.39777e-10	-0.813073
62297805	chr11:62297805:T:A	4.5934e-20	-2.08917	-1.12906	1.3175e-05	-1.52287	-1.13282
62297929	chr11:62297929:C:T	3.29459e-19	-1.24799	-1.02216e-09	4.71264e-05	-1.38118	-1.02216e-09
62298085	chr11:62298085:G:A	2.89419e-20	-2.15268	-1.52747	4.32573e-06	-2.20706	-1.56237
62298492	chr11:62298492:C:T	3.60625e-19	-7.39777e-10	-1.1576	6.32453e-05	-7.39777e-10	-1.08699
62298525	chr11:62298525:G:A	3.50625e-20	-1.92574	-1.56257	4.31785e-06	-2.20724	-1.56401
62299522	chr11:62299522:A:C	3.48813e-19	-7.39777e-10	-1.19091	5.70643e-05	-7.39777e-10	-1.18983
62299816	chr11:62299816:T:A	3.07932e-19	-7.39777e-10	-1.31556	4.76698e-05	-7.39777e-10	-1.36971
62300045	chr11:62300045:C:T	3.65268e-20	-2.06844	-1.37896	4.8859e-06	-2.20792	-1.43973
62300282	chr11:62300282:G:A	9.0851e-19	-7.39777e-10	-0.233636	0.000117889	-7.39777e-10	-0.464265
62300346	chr11:62300346:C:T	4.12087e-20	-1.96216	-1.36464	5.0753e-06	-2.18096	-1.42867
62300867	chr11:62300867:T:C	5.37175e-20	-1.81968	-1.24203	5.72815e-06	-2.14182	-1.3468
62300880	chr11:62300880:T:C	9.94203e-20	-1.06376	-1.38232	1.02126e-05	-1.48137	-1.42902
62301054	chr11:62301054:G:A	3.58134e-20	-2.06464	-1.40248	4.7802e-06	-2.20738	-1.46215
62301108	chr11:62301108:T:C	4.72423e-20	-1.93617	-1.25398	7.44916e-06	-1.86442	-1.36149
62301132	chr11:62301132:C:T	7.24328e-19	-7.39777e-10	-0.460196	0.000121259	-7.39777e-10	-0.436082
62301660	chr11:62301660:G:A	3.65472e-20	-2.07284	-1.37399	4.92858e-06	-2.20492	-1.43404
62301893	chr11:62301893:C:T	6.10751e-20	-1.86907	-1.06427	6.47293e-06	-2.16109	-1.20529
62301991	chr11:62301991:C:T	2.873e-19	-7.39777e-10	-1.38491	4.54816e-05	-7.39777e-10	-1.4167
62302359	chr11:62302359:T:C	3.0784e-19	-7.39777e-10	-1.31586	5.56793e-05	-7.39777e-10	-1.2144
62302421	chr11:62302421:C:T	5.97882e-20	-1.86957	-1.08506	6.35633e-06	-2.16151	-1.22305
62302796	chr11:62302796:A:G	5.00518e-19	-7.39777e-10	-0.829797	6.46568e-05	-7.39777e-10	-1.06492
62302830	chr11:62302830:A:G	2.86966e-19	-7.39777e-10	-1.38608	4.54362e-05	-7.39777e-10	-1.4177
62303749	chr11:62303749:G:A	4.91183e-19	-7.39777e-10	-0.848624	6.37652e-05	-7.39777e-10	-1.0788
62304120	chr11:62304120:T:C	3.9379e-20	-1.87172	-1.50048	4.59828e-06	-2.15792	-1.55041
62304420	chr11:62304420:T:G	3.60966e-19	-7.39777e-10	-1.15666	6.09212e-05	-7.39777e-10	-1.12443
62304630	chr11:62304630:T:C	1.17264e-19	-1.2487	-1.03231	7.4248e-06	-2.02479	-1.20439
62304855	chr11:62304855:G:A	7.25137e-20	-1.20419	-1.55747	8.25544e-06	-1.55731	-1.56583
62304873	chr11:62304873:G:A	4.43663e-19	-7.39777e-10	-0.950376	7.45797e-05	-7.39777e-10	-0.922143
62304963	chr11:62304963:C:T	4.22252e-20	-1.92723	-1.3752	6.28039e-06	-2.21432	-1.18226
62305001	chr11:62305001:C:G	1.15355e-19	-1.26512	-1.03231	7.37199e-06	-2.03193	-1.20439
62305104	chr11:62305104:A:G	5.93631e-20	-1.86574	-1.09603	6.31055e-06	-2.15965	-1.23214
62305824	chr11:62305824:C:A	3.58967e-20	-2.06624	-1.39855	4.82276e-06	-2.20664	-1.45402
62305980	chr11:62305980:A:G	1.17108e-19	-1.25685	-1.02549	7.43883e-06	-2.02833	-1.19896
62306054	chr11:62306054:A:G	6.02123e-19	-7.39777e-10	-0.64498	8.63431e-05	-7.39777e-10	-0.775682
62306508	chr11:62306508:C:G	3.36324e-20	-2.02032	-1.50963	4.47904e-06	-2.19673	-1.53787
62306660	chr11:62306660:G:A	2.75878e-19	-7.39777e-10	-1.42548	4.3892e-05	-7.39777e-10	-1.45228
62306718	chr11:62306718:T:C	7.69413e-20	-1.1522	-1.55019	8.61431e-06	-1.51583	-1.56475
62306921	chr11:62306921:C:T	3.4309e-19	-7.39777e-10	-1.20745	5.82843e-05	-7.39777e-10	-1.16868
62307014	chr11:62307014:A:G	2.92072e-19	-7.39777e-10	-1.36844	4.59304e-05	-7.39777e-10	-1.40688
62307314	chr11:62307314:C:T	2.87084e-19	-7.39777e-10	-1.38567	4.49656e-05	-7.39777e-10	-1.42811
62307345	chr11:62307345:A:G	4.94827e-19	-7.39777e-10	-0.841233	6.41469e-05	-7.39777e-10	-1.07284
```
