## Supplementary material for "Characterization of shared and ancestry-specific signals driving complex traits using multi-ancestry fine-mapping": susiex_nc2.cs80.summary

```
# chr11:61281553-62307685
CS_ID	CS_LENGTH	CS_PURITY	MAX_PIP_SNP	BP	REF_ALLELE	ALT_ALLELE	REF_FRQ	BETA	SE	-LOG10P	MAX_PIP	POST-HOC_PROB_POP1	POST-HOC_PROB_POP2
1	12	0.915325	chr11:61781553:G:A	61781553	A,A	G,G	1,1	inf,inf	inf,inf	19.0726,1.74977	0.144221	1	0.601953
2	26	0	chr11:61538732:G:C	61538732	NA,C	NA,G	NA,1	NA,-inf	NA,inf	NA,5.53548	0.768403	0.438432	0.648466
```
