## Supplementary material for "Characterization of shared and ancestry-specific signals driving complex traits using multi-ancestry fine-mapping": susiex_nc3.cs80.cs

```
CS_ID	SNP	BP	REF_ALLELE	ALT_ALLELE	REF_FRQ	BETA	SE	-LOG10P	CS_PIP	OVRL_PIP
1	chr11:61781553:G:A	61781553	A,A	G,G	1,1	inf,inf	inf,inf	19.0726,1.74977	0.144015	0.144039
1	chr11:61820833:A:G	61820833	G,G	A,A	1,1	inf,inf	inf,inf	18.7097,2.05136	0.126097	0.126129
1	chr11:61827448:CT:C	61827448	C,C	CT,CT	1,1	inf,inf	inf,inf	19.0331,1.53145	0.0908552	0.0908797
1	chr11:61802358:C:T	61802358	T,T	C,C	1,1	inf,inf	inf,inf	18.8701,1.64656	0.0766979	0.0767225
1	chr11:61785208:G:T	61785208	T,T	G,G	1,1	inf,inf	inf,inf	18.6479,1.8271	0.0647089	0.0647349
1	chr11:61811991:A:G	61811991	G,G	A,A	1,1	inf,inf	inf,inf	18.9189,1.45025	0.0610076	0.0610322
1	chr11:61803311:T:C	61803311	C,C	T,T	1,1	inf,inf	inf,inf	18.8176,1.54944	0.0576907	0.0577154
1	chr11:61790354:T:C	61790354	C,C	T,T	1,1	inf,inf	inf,inf	18.498,1.91909	0.0542389	0.0542658
1	chr11:61804006:T:C	61804006	C,C	T,T	1,1	inf,inf	inf,inf	18.7316,1.55141	0.0477138	0.0477386
1	chr11:61818856:C:CT	61818856	CT,CT	C,C	1,1	inf,inf	inf,inf	18.7379,1.42523	0.0391417	0.0391666
1	chr11:61803910:G:A	61803910	A,A	G,G	1,1	inf,inf	inf,inf	18.6988,1.3674	0.033361	0.0333921
1	chr11:61784455:A:C	61784455	C,C	A,A	1,1	inf,inf	inf,inf	18.2461,1.93533	0.0319152	0.031943
2	chr11:61538732:G:C	61538732	NA,C	NA,G	NA,1	NA,-inf	NA,inf	NA,5.53548	0.772611	0.772693
2	chr11:62001840:C:T	62001840	NA,T	NA,C	NA,1	NA,-inf	NA,inf	NA,2.77725	0.00336928	0.0164366
2	chr11:61533325:C:G	61533325	NA,G	NA,C	NA,1	NA,-inf	NA,inf	NA,2.63567	0.00253542	0.00275598
2	chr11:61722416:T:C	61722416	NA,C	NA,T	NA,1	NA,inf	NA,inf	NA,2.3016	0.00173316	0.0107464
2	chr11:62002685:C:T	62002685	NA,T	NA,C	NA,1	NA,-inf	NA,inf	NA,2.48434	0.00159013	0.00867991
2	chr11:62224343:A:G	62224343	G,NA	A,NA	1,NA	inf,NA	inf,NA	1.75323,NA	0.00153856	0.00891829
2	chr11:61571270:T:C	61571270	NA,C	NA,T	NA,1	NA,-inf	NA,inf	NA,2.19319	0.00121528	0.0020884
2	chr11:61728592:G:A	61728592	NA,A	NA,G	NA,1	NA,inf	NA,inf	NA,2.11925	0.00118861	0.0073068
2	chr11:61467965:C:T	61467965	NA,T	NA,C	NA,1	NA,-inf	NA,inf	NA,2.22881	0.00117591	0.00520641
2	chr11:61723495:C:T	61723495	NA,T	NA,C	NA,1	NA,inf	NA,inf	NA,2.09281	0.0011362	0.00701472
2	chr11:61381854:C:T	61381854	NA,T	NA,C	NA,1	NA,inf	NA,inf	NA,2.01463	0.00108117	0.00543291
2	chr11:61299233:C:A	61299233	NA,A	NA,C	NA,1	NA,inf	NA,inf	NA,1.9265	0.00099888	0.00491053
2	chr11:61548572:C:T	61548572	NA,T	NA,C	NA,1	NA,inf	NA,inf	NA,2.04977	0.000962841	0.00484198
2	chr11:61589092:C:T	61589092	NA,T	NA,C	NA,1	NA,inf	NA,inf	NA,2.03772	0.000954511	0.00397633
2	chr11:61505093:T:C	61505093	C,C	T,T	1,1	inf,inf	inf,inf	0.605564,3.25518	0.000951243	0.00446406
2	chr11:61589611:G:T	61589611	NA,T	NA,G	NA,1	NA,inf	NA,inf	NA,2.03132	0.000941718	0.0039279
2	chr11:61382721:C:T	61382721	NA,T	NA,C	NA,1	NA,inf	NA,inf	NA,1.91565	0.000909008	0.00454341
2	chr11:61586975:T:G	61586975	NA,G	NA,T	NA,1	NA,-inf	NA,inf	NA,2.00025	0.000858989	0.00148181
2	chr11:61696652:G:A	61696652	A,NA	G,NA	1,NA	inf,NA	inf,NA	3.24042,NA	0.000846831	0.00486154
2	chr11:61957446:C:A	61957446	NA,A	NA,C	NA,1	NA,inf	NA,inf	NA,1.79053	0.000844598	0.00503788
2	chr11:61548418:G:A	61548418	NA,A	NA,G	NA,1	NA,inf	NA,inf	NA,1.94192	0.000789445	0.00327327
2	chr11:62191591:A:G	62191591	NA,G	NA,A	NA,1	NA,-inf	NA,inf	NA,2.08053	0.000779488	0.00399499
2	chr11:61290923:G:C	61290923	NA,C	NA,G	NA,1	NA,inf	NA,inf	NA,1.7563	0.000778689	0.00335752
2	chr11:61585076:GA:G	61585076	NA,G	NA,GA	NA,1	NA,-inf	NA,inf	NA,2.03521	0.000766834	0.0010001
3	chr11:62001840:C:T	62001840	NA,T	NA,C	NA,1	NA,-inf	NA,inf	NA,2.77725	0.0131115	0.0164366
3	chr11:61722416:T:C	61722416	NA,C	NA,T	NA,1	NA,inf	NA,inf	NA,2.3016	0.00902886	0.0107464
3	chr11:62224343:A:G	62224343	G,NA	A,NA	1,NA	inf,NA	inf,NA	1.75323,NA	0.0073911	0.00891829
3	chr11:62002685:C:T	62002685	NA,T	NA,C	NA,1	NA,-inf	NA,inf	NA,2.48434	0.00710108	0.00867991
3	chr11:61728592:G:A	61728592	NA,A	NA,G	NA,1	NA,inf	NA,inf	NA,2.11925	0.00612547	0.0073068
3	chr11:61723495:C:T	61723495	NA,T	NA,C	NA,1	NA,inf	NA,inf	NA,2.09281	0.00588521	0.00701472
3	chr11:62066136:C:T	62066136	NA,T	NA,C	NA,1	NA,inf	NA,inf	NA,1.63753	0.0048847	0.00542174
3	chr11:61738432:G:A	61738432	NA,A	NA,G	NA,1	NA,inf	NA,inf	NA,1.71657	0.00483376	0.00540491
3	chr11:61381854:C:T	61381854	NA,T	NA,C	NA,1	NA,inf	NA,inf	NA,2.01463	0.00435645	0.00543291
3	chr11:61957446:C:A	61957446	NA,A	NA,C	NA,1	NA,inf	NA,inf	NA,1.79053	0.00419683	0.00503788
3	chr11:61467965:C:T	61467965	NA,T	NA,C	NA,1	NA,-inf	NA,inf	NA,2.22881	0.00403524	0.00520641
3	chr11:61696652:G:A	61696652	A,NA	G,NA	1,NA	inf,NA	inf,NA	3.24042,NA	0.00401811	0.00486154
3	chr11:61299233:C:A	61299233	NA,A	NA,C	NA,1	NA,inf	NA,inf	NA,1.9265	0.00391556	0.00491053
3	chr11:61548572:C:T	61548572	NA,T	NA,C	NA,1	NA,inf	NA,inf	NA,2.04977	0.00388288	0.00484198
3	chr11:61382721:C:T	61382721	NA,T	NA,C	NA,1	NA,inf	NA,inf	NA,1.91565	0.00363771	0.00454341
3	chr11:61505093:T:C	61505093	C,C	T,T	1,1	inf,inf	inf,inf	0.605564,3.25518	0.00351617	0.00446406
3	chr11:61949659:C:T	61949659	NA,T	NA,C	NA,1	NA,inf	NA,inf	NA,1.67636	0.00351548	0.00416861
3	chr11:61862861:C:T	61862861	NA,T	NA,C	NA,1	NA,inf	NA,inf	NA,1.6659	0.00350969	0.00403818
3	chr11:62191591:A:G	62191591	NA,G	NA,A	NA,1	NA,-inf	NA,inf	NA,2.08053	0.00321801	0.00399499
3	chr11:62191256:A:G	62191256	NA,G	NA,A	NA,1	NA,-inf	NA,inf	NA,2.01427	0.00320971	0.00391017
3	chr11:61589092:C:T	61589092	NA,T	NA,C	NA,1	NA,inf	NA,inf	NA,2.03772	0.00302471	0.00397633
3	chr11:61589611:G:T	61589611	NA,T	NA,G	NA,1	NA,inf	NA,inf	NA,2.03132	0.002989	0.0039279
3	chr11:61838307:CT:C	61838307	NA,C	NA,CT	NA,1	NA,inf	NA,inf	NA,1.79384	0.00278525	0.00328028
3	chr11:61318434:C:A	61318434	NA,A	NA,C	NA,1	NA,inf	NA,inf	NA,1.68591	0.00269715	0.00338005
3	chr11:62146897:C:T	62146897	T,T	C,C	1,1	-inf,-inf	inf,inf	0.601384,1.30472	0.00267631	0.00311118
3	chr11:62192796:C:T	62192796	T,T	C,C	1,1	inf,inf	inf,inf	1.25784,1.08689	0.00264736	0.00320611
3	chr11:61290923:G:C	61290923	NA,C	NA,G	NA,1	NA,inf	NA,inf	NA,1.7563	0.00258084	0.00335752
3	chr11:61548418:G:A	61548418	NA,A	NA,G	NA,1	NA,inf	NA,inf	NA,1.94192	0.00248579	0.00327327
3	chr11:61879910:G:A	61879910	NA,A	NA,G	NA,1	NA,inf	NA,inf	NA,1.58583	0.00247071	0.00296925
3	chr11:61325885:C:A	61325885	NA,A	NA,C	NA,1	NA,inf	NA,inf	NA,1.6379	0.00245123	0.00307294
3	chr11:61339053:C:T	61339053	T,T	C,C	1,1	inf,-inf	inf,inf	2.64097,0.595091	0.00244777	0.00278488
3	chr11:61869088:G:A	61869088	NA,A	NA,G	NA,1	NA,-inf	NA,inf	NA,1.65174	0.00243956	0.00284719
3	chr11:61740602:C:T	61740602	T,T	C,C	1,1	inf,-inf	inf,inf	0.771947,2.59685	0.00227825	0.00270947
3	chr11:62145672:C:T	62145672	NA,T	NA,C	NA,1	NA,-inf	NA,inf	NA,1.77903	0.00223286	0.0027272
3	chr11:61328698:A:G	61328698	NA,G	NA,A	NA,1	NA,-inf	NA,inf	NA,1.55213	0.00205559	0.00257871
3	chr11:61330321:A:T	61330321	NA,T	NA,A	NA,1	NA,-inf	NA,inf	NA,1.52664	0.0019604	0.00245841
3	chr11:61352604:C:T	61352604	T,T	C,C	1,1	inf,-inf	inf,inf	2.41763,1.10704	0.00186324	0.00225907
3	chr11:61880661:G:A	61880661	NA,A	NA,G	NA,1	NA,inf	NA,inf	NA,1.5611	0.00184712	0.00233611
3	chr11:62190511:C:G	62190511	NA,G	NA,C	NA,1	NA,-inf	NA,inf	NA,1.66822	0.00172689	0.00210179
3	chr11:62251351:C:T	62251351	T,NA	C,NA	1,NA	inf,NA	inf,NA	1.33311,NA	0.00172611	0.00208964
3	chr11:61500636:A:C	61500636	NA,C	NA,A	NA,1	NA,inf	NA,inf	NA,1.57683	0.00172173	0.00220076
3	chr11:61321284:TCA:T	61321284	NA,T	NA,TCA	NA,1	NA,-inf	NA,inf	NA,1.55257	0.00167203	0.00198395
3	chr11:61350290:G:C	61350290	NA,C	NA,G	NA,1	NA,-inf	NA,inf	NA,1.55202	0.0016707	0.00198238
3	chr11:61337905:C:G	61337905	NA,G	NA,C	NA,1	NA,-inf	NA,inf	NA,1.55213	0.00167067	0.00198235
3	chr11:61311926:C:T	61311926	NA,T	NA,C	NA,1	NA,-inf	NA,inf	NA,1.55213	0.00167067	0.00198235
3	chr11:61322539:G:T	61322539	NA,T	NA,G	NA,1	NA,-inf	NA,inf	NA,1.55213	0.00167067	0.00198235
3	chr11:61307554:TC:T	61307554	NA,T	NA,TC	NA,1	NA,-inf	NA,inf	NA,1.55159	0.00166901	0.00198038
3	chr11:61342099:A:G	61342099	NA,G	NA,A	NA,1	NA,-inf	NA,inf	NA,1.55106	0.00166687	0.00197795
3	chr11:61961275:C:T	61961275	NA,T	NA,C	NA,1	NA,inf	NA,inf	NA,1.3136	0.0016478	0.00195631
3	chr11:61498223:A:G	61498223	NA,G	NA,A	NA,1	NA,inf	NA,inf	NA,1.55197	0.00164718	0.0021028
3	chr11:61860793:A:G	61860793	NA,G	NA,A	NA,1	NA,inf	NA,inf	NA,1.20921	0.00164425	0.00189388
3	chr11:62189598:G:A	62189598	A,A	G,G	1,1	inf,inf	inf,inf	1.40879,0.666474	0.00162936	0.00197115
3	chr11:61319721:C:T	61319721	NA,T	NA,C	NA,1	NA,-inf	NA,inf	NA,1.53077	0.00160613	0.00190617
3	chr11:61491143:G:A	61491143	NA,A	NA,G	NA,1	NA,inf	NA,inf	NA,1.51797	0.0015984	0.00202785
3	chr11:61964408:C:T	61964408	NA,T	NA,C	NA,1	NA,-inf	NA,inf	NA,1.60513	0.00157056	0.00186238
3	chr11:62190571:G:A	62190571	A,A	G,G	1,1	inf,inf	inf,inf	1.42642,0.606235	0.00156889	0.00189454
3	chr11:61355553:C:A	61355553	NA,A	NA,C	NA,1	NA,-inf	NA,inf	NA,1.50977	0.00154627	0.00183528
3	chr11:61326327:T:TG	61326327	NA,TG	NA,T	NA,1	NA,-inf	NA,inf	NA,1.50662	0.00153766	0.00182499
3	chr11:61591384:C:T	61591384	NA,T	NA,C	NA,1	NA,inf	NA,inf	NA,1.66626	0.001536	0.00200606
3	chr11:61873739:A:G	61873739	NA,G	NA,A	NA,1	NA,-inf	NA,inf	NA,1.14943	0.00145753	0.00167517
3	chr11:61539165:T:C	61539165	NA,C	NA,T	NA,1	NA,inf	NA,inf	NA,1.65868	0.00145288	0.00203898
3	chr11:61317354:C:T	61317354	NA,T	NA,C	NA,1	NA,inf	NA,inf	NA,1.10962	0.00144564	0.00167255
3	chr11:62190067:A:T	62190067	T,T	A,A	1,1	inf,inf	inf,inf	1.38229,0.639788	0.0014325	0.00173331
3	chr11:61779416:G:A	61779416	A,NA	G,NA	1,NA	-inf,NA	inf,NA	0.21802,NA	0.00143081	0.00173408
3	chr11:61487986:TTC:T	61487986	NA,T	NA,TTC	NA,1	NA,inf	NA,inf	NA,1.46313	0.00142575	0.00181209
3	chr11:61508212:G:A	61508212	NA,A	NA,G	NA,1	NA,inf	NA,inf	NA,1.48355	0.00142559	0.00182599
3	chr11:62008072:A:G	62008072	G,G	A,A	1,1	inf,-inf	inf,inf	0.550278,0.663297	0.00141945	0.00167322
3	chr11:61344614:C:T	61344614	T,T	C,C	1,1	inf,-inf	inf,inf	2.31892,1.03461	0.00141026	0.00170473
3	chr11:61823566:G:C	61823566	NA,C	NA,G	NA,1	NA,inf	NA,inf	NA,1.48547	0.00139553	0.00165516
3	chr11:62202329:A:G	62202329	NA,G	NA,A	NA,1	NA,-inf	NA,inf	NA,1.6175	0.00138514	0.00170781
3	chr11:61323155:T:C	61323155	NA,C	NA,T	NA,1	NA,-inf	NA,inf	NA,1.42256	0.00138293	0.00162988
3	chr11:61508078:G:A	61508078	NA,A	NA,G	NA,1	NA,inf	NA,inf	NA,1.46163	0.00137043	0.00175445
3	chr11:61599050:AGGTTTAGGGCTGGGGGCT:A	61599050	NA,A	NA,AGGTTTAGGGCTGGGGGCT	NA,1	NA,inf	NA,inf	NA,1.57817	0.00135022	0.00174895
3	chr11:61954740:G:T	61954740	NA,T	NA,G	NA,1	NA,-inf	NA,inf	NA,1.0316	0.00134894	0.0015613
3	chr11:61962955:G:T	61962955	NA,T	NA,G	NA,1	NA,-inf	NA,inf	NA,1.5125	0.00133671	0.00158608
3	chr11:61695937:C:T	61695937	T,NA	C,NA	1,NA	inf,NA	inf,NA	1.67878,NA	0.00133636	0.00161964
3	chr11:61336014:G:A	61336014	NA,A	NA,G	NA,1	NA,-inf	NA,inf	NA,1.40053	0.0013352	0.0015739
3	chr11:61350141:G:C	61350141	NA,C	NA,G	NA,1	NA,inf	NA,inf	NA,1.34559	0.00131568	0.0016243
3	chr11:61955173:C:A	61955173	NA,A	NA,C	NA,1	NA,-inf	NA,inf	NA,1.02213	0.00130721	0.00151398
3	chr11:62141405:G:A	62141405	NA,A	NA,G	NA,1	NA,inf	NA,inf	NA,1.12377	0.00130575	0.00152518
3	chr11:61341502:G:A	61341502	A,A	G,G	1,1	inf,-inf	inf,inf	2.51714,0.67967	0.00130524	0.00158064
3	chr11:61312387:T:A	61312387	NA,A	NA,T	NA,1	NA,inf	NA,inf	NA,1.34294	0.00130009	0.00162232
3	chr11:62201624:C:T	62201624	NA,T	NA,C	NA,1	NA,-inf	NA,inf	NA,1.58418	0.00129699	0.001605
3	chr11:62214946:G:A	62214946	A,A	G,G	1,1	inf,inf	inf,inf	0.535083,1.92602	0.00129646	0.00159058
3	chr11:61491808:C:T	61491808	NA,T	NA,C	NA,1	NA,inf	NA,inf	NA,1.41673	0.00129642	0.00164802
3	chr11:62205291:C:T	62205291	NA,T	NA,C	NA,1	NA,-inf	NA,inf	NA,1.57834	0.00128047	0.0015852
3	chr11:61834696:A:G	61834696	NA,G	NA,A	NA,1	NA,inf	NA,inf	NA,1.4303	0.00127421	0.00151323
3	chr11:61734447:C:G	61734447	G,G	C,C	1,1	inf,-inf	inf,inf	1.26679,2.28257	0.00125941	0.0015044
3	chr11:61975346:C:A	61975346	NA,A	NA,C	NA,1	NA,-inf	NA,inf	NA,1.31771	0.00124603	0.00147015
3	chr11:61973257:T:G	61973257	NA,G	NA,T	NA,1	NA,-inf	NA,inf	NA,1.31771	0.00124603	0.00147015
3	chr11:61328311:C:T	61328311	T,T	C,C	1,1	inf,-inf	inf,inf	2.27488,1.00553	0.00124172	0.00149491
3	chr11:61327896:C:T	61327896	T,T	C,C	1,1	inf,-inf	inf,inf	2.27518,1.0054	0.00124077	0.00149376
3	chr11:62131072:G:A	62131072	NA,A	NA,G	NA,1	NA,inf	NA,inf	NA,1.03134	0.00123895	0.00140977
3	chr11:61506807:T:C	61506807	NA,C	NA,T	NA,1	NA,inf	NA,inf	NA,1.40645	0.00123892	0.00158453
3	chr11:61313669:G:A	61313669	NA,A	NA,G	NA,1	NA,-inf	NA,inf	NA,1.36269	0.00123782	0.00146028
3	chr11:61295646:G:A	61295646	NA,A	NA,G	NA,1	NA,-inf	NA,inf	NA,1.3618	0.00123577	0.0014579
3	chr11:61337880:C:T	61337880	NA,T	NA,C	NA,1	NA,-inf	NA,inf	NA,1.3618	0.00123577	0.0014579
3	chr11:61336224:G:A	61336224	NA,A	NA,G	NA,1	NA,-inf	NA,inf	NA,1.3618	0.00123577	0.0014579
3	chr11:61762604:G:A	61762604	NA,A	NA,G	NA,1	NA,-inf	NA,inf	NA,1.34405	0.00123048	0.00144625
3	chr11:62034779:G:A	62034779	NA,A	NA,G	NA,1	NA,inf	NA,inf	NA,1.1416	0.00122833	0.00145195
3	chr11:61311516:C:T	61311516	T,T	C,C	1,1	-inf,inf	inf,inf	2.27317,1.00144	0.00122283	0.00147302
3	chr11:61295539:G:C	61295539	NA,C	NA,G	NA,1	NA,-inf	NA,inf	NA,1.37797	0.00121978	0.00144852
3	chr11:61504837:C:T	61504837	NA,T	NA,C	NA,1	NA,inf	NA,inf	NA,1.81681	0.00121965	0.00152864
3	chr11:61741757:G:A	61741757	A,A	G,G	1,1	inf,-inf	inf,inf	0.929879,2.06425	0.00121849	0.00137733
3	chr11:62188538:C:T	62188538	T,T	C,C	1,1	inf,inf	inf,inf	1.41008,0.434025	0.00121514	0.0014646
3	chr11:61599301:C:T	61599301	NA,T	NA,C	NA,1	NA,inf	NA,inf	NA,1.35674	0.00121238	0.00156064
3	chr11:62168095:C:T	62168095	NA,T	NA,C	NA,1	NA,-inf	NA,inf	NA,1.53744	0.00119232	0.00143013
3	chr11:61711850:G:A	61711850	A,A	G,G	1,1	inf,-inf	inf,inf	0.116475,1.56993	0.00118879	0.00132103
3	chr11:61282033:G:C	61282033	NA,C	NA,G	NA,1	NA,-inf	NA,inf	NA,1.33855	0.00118379	0.00139744
3	chr11:62005350:T:C	62005350	NA,C	NA,T	NA,1	NA,-inf	NA,inf	NA,1.43962	0.00118044	0.00142775
3	chr11:61638966:C:T	61638966	NA,T	NA,C	NA,1	NA,inf	NA,inf	NA,1.0754	0.0011791	0.00136111
3	chr11:61342203:G:A	61342203	A,A	G,G	1,1	inf,-inf	inf,inf	2.68126,0.65389	0.00117414	0.00142041
3	chr11:61366500:G:A	61366500	NA,A	NA,G	NA,1	NA,-inf	NA,inf	NA,1.35885	0.00117344	0.00139207
3	chr11:62167963:C:T	62167963	NA,T	NA,C	NA,1	NA,-inf	NA,inf	NA,1.51711	0.00117085	0.00140339
3	chr11:61962628:G:A	61962628	NA,A	NA,G	NA,1	NA,-inf	NA,inf	NA,1.53701	0.00116688	0.00148983
3	chr11:61738778:C:T	61738778	T,T	C,C	1,1	inf,-inf	inf,inf	0.946113,2.07323	0.00115902	0.00138214
3	chr11:61900645:G:C	61900645	NA,C	NA,G	NA,1	NA,inf	NA,inf	NA,1.18343	0.00115364	0.00142207
3	chr11:62180234:A:G	62180234	G,G	A,A	1,1	inf,inf	inf,inf	1.39648,0.413218	0.00115254	0.00138781
3	chr11:61490953:G:A	61490953	NA,A	NA,G	NA,1	NA,inf	NA,inf	NA,1.33621	0.00114936	0.00145386
3	chr11:61376327:T:C	61376327	NA,C	NA,T	NA,1	NA,-inf	NA,inf	NA,1.47744	0.0011374	0.00141572
3	chr11:61375535:C:G	61375535	NA,G	NA,C	NA,1	NA,-inf	NA,inf	NA,1.4762	0.00113494	0.00141269
3	chr11:62140968:T:C	62140968	C,C	T,T	1,1	inf,inf	inf,inf	1.80314,0.310777	0.00113478	0.00137148
3	chr11:61286620:G:A	61286620	NA,A	NA,G	NA,1	NA,inf	NA,inf	NA,1.04472	0.00113068	0.00133087
3	chr11:61967163:G:A	61967163	NA,A	NA,G	NA,1	NA,-inf	NA,inf	NA,1.40723	0.00112838	0.00133757
3	chr11:62138744:G:A	62138744	NA,A	NA,G	NA,1	NA,inf	NA,inf	NA,1.10181	0.00112008	0.00131171
3	chr11:62048842:C:T	62048842	T,T	C,C	1,1	inf,inf	inf,inf	0.647092,2.70775	0.00111756	0.0014441
3	chr11:61943236:G:A	61943236	NA,A	NA,G	NA,1	NA,-inf	NA,inf	NA,1.65722	0.00111263	0.00136905
3	chr11:61348085:C:G	61348085	NA,G	NA,C	NA,1	NA,inf	NA,inf	NA,1.38446	0.00110954	0.00139537
3	chr11:62181814:T:A	62181814	A,A	T,T	1,1	inf,inf	inf,inf	1.38005,0.414696	0.00110593	0.00133205
3	chr11:61984156:T:A	61984156	A,A	T,T	1,1	-inf,inf	inf,inf	0.0036455,1.45271	0.00109534	0.00123874
3	chr11:62044663:C:T	62044663	T,T	C,C	1,1	-inf,inf	inf,inf	0.0403102,2.26362	0.00109501	0.00131433
3	chr11:61487586:C:T	61487586	NA,T	NA,C	NA,1	NA,inf	NA,inf	NA,1.31288	0.00107953	0.00136879
3	chr11:61361954:A:C	61361954	NA,C	NA,A	NA,1	NA,inf	NA,inf	NA,1.28491	0.00107574	0.00135086
3	chr11:61632494:G:A	61632494	NA,A	NA,G	NA,1	NA,inf	NA,inf	NA,1.29645	0.00107521	0.00132531
3	chr11:61966933:G:A	61966933	NA,A	NA,G	NA,1	NA,-inf	NA,inf	NA,1.3954	0.00107491	0.00128003
3	chr11:61965778:G:A	61965778	NA,A	NA,G	NA,1	NA,-inf	NA,inf	NA,1.3954	0.00107491	0.00128003
3	chr11:61966422:G:A	61966422	NA,A	NA,G	NA,1	NA,-inf	NA,inf	NA,1.3954	0.00107491	0.00128003
3	chr11:61488988:G:A	61488988	NA,A	NA,G	NA,1	NA,inf	NA,inf	NA,1.31238	0.00107491	0.00136386
3	chr11:62243928:T:G	62243928	NA,G	NA,T	NA,1	NA,-inf	NA,inf	NA,1.60535	0.00107206	0.00140299
3	chr11:61382638:G:A	61382638	NA,A	NA,G	NA,1	NA,inf	NA,inf	NA,1.28144	0.00107171	0.00134565
3	chr11:61286925:G:A	61286925	NA,A	NA,G	NA,1	NA,-inf	NA,inf	NA,1.2777	0.00105956	0.00125176
3	chr11:61286604:C:G	61286604	NA,G	NA,C	NA,1	NA,-inf	NA,inf	NA,1.63348	0.00105412	0.00139201
3	chr11:62137085:G:A	62137085	A,NA	G,NA	1,NA	inf,NA	inf,NA	1.89592,NA	0.00105	0.00127924
3	chr11:61623525:G:T	61623525	NA,T	NA,G	NA,1	NA,inf	NA,inf	NA,1.29495	0.00104558	0.00129508
3	chr11:61654738:G:A	61654738	NA,A	NA,G	NA,1	NA,inf	NA,inf	NA,1.11315	0.00104255	0.00124064
3	chr11:61314729:A:G	61314729	NA,G	NA,A	NA,1	NA,-inf	NA,inf	NA,1.27204	0.00104078	0.00123296
3	chr11:61734258:TG:T	61734258	T,T	TG,TG	1,1	inf,-inf	inf,inf	1.43501,2.16888	0.00103944	0.00124253
3	chr11:61609683:C:T	61609683	NA,T	NA,C	NA,1	NA,-inf	NA,inf	NA,1.19417	0.00103828	0.00121642
3	chr11:61490223:G:A	61490223	NA,A	NA,G	NA,1	NA,inf	NA,inf	NA,1.29465	0.00103738	0.0013167
3	chr11:62208207:A:T	62208207	NA,T	NA,A	NA,1	NA,-inf	NA,inf	NA,1.449	0.00103241	0.00127329
3	chr11:61753141:TG:T	61753141	NA,T	NA,TG	NA,1	NA,inf	NA,inf	NA,0.743199	0.00102994	0.00114435
3	chr11:62243467:G:A	62243467	NA,A	NA,G	NA,1	NA,-inf	NA,inf	NA,1.57816	0.00102581	0.00134107
3	chr11:62002792:G:C	62002792	NA,C	NA,G	NA,1	NA,-inf	NA,inf	NA,1.35689	0.00102375	0.00123779
3	chr11:61630621:A:T	61630621	NA,T	NA,A	NA,1	NA,inf	NA,inf	NA,0.985109	0.00100295	0.00115762
3	chr11:61367657:A:G	61367657	NA,G	NA,A	NA,1	NA,-inf	NA,inf	NA,1.2767	0.000996905	0.00126799
3	chr11:61457114:C:T	61457114	NA,T	NA,C	NA,1	NA,inf	NA,inf	NA,1.26837	0.000996647	0.00126007
3	chr11:61526748:A:G	61526748	NA,G	NA,A	NA,1	NA,-inf	NA,inf	NA,1.4001	0.000983428	0.00122827
3	chr11:61970890:G:A	61970890	NA,A	NA,G	NA,1	NA,-inf	NA,inf	NA,1.33626	0.000981661	0.00116816
3	chr11:61292745:G:A	61292745	NA,A	NA,G	NA,1	NA,inf	NA,inf	NA,1.22951	0.000979397	0.0012322
3	chr11:61365272:T:A	61365272	A,A	T,T	1,1	inf,-inf	inf,inf	1.2635,1.57373	0.000977315	0.00122915
3	chr11:61348016:T:C	61348016	NA,C	NA,T	NA,1	NA,inf	NA,inf	NA,1.2256	0.000974726	0.00122141
3	chr11:61308052:C:T	61308052	T,T	C,C	1,1	-inf,inf	inf,inf	2.43486,0.601747	0.000973262	0.00117423
3	chr11:61320658:A:G	61320658	G,G	A,A	1,1	-inf,inf	inf,inf	2.41438,0.607015	0.000968867	0.00116906
3	chr11:62008643:C:T	62008643	NA,T	NA,C	NA,1	NA,inf	NA,inf	NA,1.04495	0.000968099	0.00115564
3	chr11:62179563:T:C	62179563	C,NA	T,NA	1,NA	inf,NA	inf,NA	3.32127,NA	0.000962394	0.00117436
3	chr11:62239582:C:G	62239582	NA,G	NA,C	NA,1	NA,inf	NA,inf	NA,1.11222	0.000961755	0.00115925
3	chr11:62189437:T:A	62189437	A,NA	T,NA	1,NA	inf,NA	inf,NA	3.12649,NA	0.000961271	0.00117278
3	chr11:62292730:C:T	62292730	NA,T	NA,C	NA,1	NA,-inf	NA,inf	NA,1.467	0.000955297	0.00129136
3	chr11:62007439:A:C	62007439	NA,C	NA,A	NA,1	NA,-inf	NA,inf	NA,1.31432	0.000955048	0.00115428
3	chr11:61852556:C:T	61852556	NA,T	NA,C	NA,1	NA,-inf	NA,inf	NA,1.59929	0.000950796	0.00119915
3	chr11:61944770:C:T	61944770	NA,T	NA,C	NA,1	NA,-inf	NA,inf	NA,1.13616	0.000931854	0.00113199
3	chr11:61573567:T:C	61573567	NA,C	NA,T	NA,1	NA,inf	NA,inf	NA,1.32399	0.000931317	0.00117254
3	chr11:62041312:G:A	62041312	NA,A	NA,G	NA,1	NA,inf	NA,inf	NA,1.06696	0.000920702	0.00110782
3	chr11:61335410:A:G	61335410	NA,G	NA,A	NA,1	NA,inf	NA,inf	NA,1.1959	0.000918928	0.00115161
3	chr11:62282658:A:T	62282658	NA,T	NA,A	NA,1	NA,-inf	NA,inf	NA,1.41853	0.0009144	0.00117382
3	chr11:62128332:C:T	62128332	NA,T	NA,C	NA,1	NA,-inf	NA,inf	NA,1.38385	0.000914182	0.00114312
3	chr11:62285749:A:C	62285749	NA,C	NA,A	NA,1	NA,-inf	NA,inf	NA,1.41527	0.000910099	0.00116791
3	chr11:61856942:T:C	61856942	C,C	T,T	1,1	inf,inf	inf,inf	1.07866,0.783294	0.000907239	0.00104539
3	chr11:61325773:A:G	61325773	G,G	A,A	1,1	-inf,inf	inf,inf	2.58113,0.597716	0.000902646	0.00108833
3	chr11:62283867:T:A	62283867	NA,A	NA,T	NA,1	NA,-inf	NA,inf	NA,1.40963	0.000901687	0.00115696
3	chr11:62281681:G:A	62281681	NA,A	NA,G	NA,1	NA,-inf	NA,inf	NA,1.40674	0.000897398	0.00115138
3	chr11:62277222:A:G	62277222	NA,G	NA,A	NA,1	NA,-inf	NA,inf	NA,1.40618	0.000896679	0.00115035
3	chr11:61339460:G:GA	61339460	NA,GA	NA,G	NA,1	NA,-inf	NA,inf	NA,1.1811	0.000891688	0.00105658
3	chr11:62281863:C:T	62281863	NA,T	NA,C	NA,1	NA,-inf	NA,inf	NA,1.40241	0.000890525	0.00114254
3	chr11:61753597:C:A	61753597	NA,A	NA,C	NA,1	NA,-inf	NA,inf	NA,1.14892	0.000889677	0.00104971
3	chr11:62276758:TAA:T	62276758	NA,T	NA,TAA	NA,1	NA,-inf	NA,inf	NA,1.2122	0.000888508	0.00108553
3	chr11:62286025:TAAAG:T	62286025	NA,T	NA,TAAAG	NA,1	NA,-inf	NA,inf	NA,1.39853	0.000884476	0.00113496
3	chr11:61603462:T:C	61603462	NA,C	NA,T	NA,1	NA,inf	NA,inf	NA,1.09708	0.000883793	0.00106832
3	chr11:62285012:T:A	62285012	NA,A	NA,T	NA,1	NA,-inf	NA,inf	NA,1.3919	0.000879587	0.0011269
3	chr11:62039461:A:T	62039461	NA,T	NA,A	NA,1	NA,inf	NA,inf	NA,1.03295	0.00087928	0.00105684
3	chr11:61571270:T:C	61571270	NA,C	NA,T	NA,1	NA,-inf	NA,inf	NA,2.19319	0.000874182	0.0020884
3	chr11:62025536:C:T	62025536	NA,T	NA,C	NA,1	NA,-inf	NA,inf	NA,1.21979	0.000873501	0.00106342
3	chr11:62171398:CT:C	62171398	NA,C	NA,CT	NA,1	NA,inf	NA,inf	NA,1.01643	0.00086828	0.00103164
3	chr11:61454647:C:T	61454647	NA,T	NA,C	NA,1	NA,inf	NA,inf	NA,1.07851	0.000852418	0.0010465
3	chr11:61332603:G:A	61332603	A,A	G,G	1,1	inf,-inf	inf,inf	2.56927,0.582536	0.00084716	0.00102371
3	chr11:61946118:A:G	61946118	NA,G	NA,A	NA,1	NA,-inf	NA,inf	NA,1.447	0.000846563	0.00106501
3	chr11:61918682:C:T	61918682	NA,T	NA,C	NA,1	NA,inf	NA,inf	NA,1.12453	0.00084088	0.00106341
3	chr11:61389195:G:T	61389195	NA,T	NA,G	NA,1	NA,inf	NA,inf	NA,1.1588	0.00083834	0.00105906
3	chr11:61285881:G:A	61285881	NA,A	NA,G	NA,1	NA,-inf	NA,inf	NA,1.14556	0.000837574	0.000992811
3	chr11:61353531:T:G	61353531	NA,G	NA,T	NA,1	NA,-inf	NA,inf	NA,1.14546	0.00083732	0.000992518
3	chr11:61337391:C:T	61337391	NA,T	NA,C	NA,1	NA,-inf	NA,inf	NA,1.14546	0.00083732	0.000992518
3	chr11:61295499:G:A	61295499	NA,A	NA,G	NA,1	NA,-inf	NA,inf	NA,1.14546	0.00083732	0.000992518
3	chr11:61335150:G:A	61335150	NA,A	NA,G	NA,1	NA,-inf	NA,inf	NA,1.14546	0.00083732	0.000992518
3	chr11:61329616:C:T	61329616	NA,T	NA,C	NA,1	NA,-inf	NA,inf	NA,1.14546	0.00083732	0.000992518
3	chr11:61337799:C:T	61337799	NA,T	NA,C	NA,1	NA,-inf	NA,inf	NA,1.14546	0.00083732	0.000992518
3	chr11:61305308:A:G	61305308	NA,G	NA,A	NA,1	NA,-inf	NA,inf	NA,1.14483	0.000836493	0.00099154
3	chr11:61452750:A:G	61452750	NA,G	NA,A	NA,1	NA,inf	NA,inf	NA,1.15874	0.000835836	0.00105119
3	chr11:61325111:G:A	61325111	NA,A	NA,G	NA,1	NA,-inf	NA,inf	NA,1.14432	0.000835656	0.000990553
3	chr11:61509178:G:A	61509178	NA,A	NA,G	NA,1	NA,inf	NA,inf	NA,0.403024	0.00083257	0.000893406
3	chr11:61330995:T:C	61330995	NA,C	NA,T	NA,1	NA,-inf	NA,inf	NA,1.14195	0.000832221	0.00098648
3	chr11:62285622:G:T	62285622	NA,T	NA,G	NA,1	NA,-inf	NA,inf	NA,1.35678	0.000827099	0.00105964
3	chr11:61786294:C:T	61786294	NA,T	NA,C	NA,1	NA,inf	NA,inf	NA,1.14789	0.000824728	0.00103328
3	chr11:61732277:G:A	61732277	NA,A	NA,G	NA,1	NA,-inf	NA,inf	NA,1.10008	0.000818349	0.000965735
3	chr11:61470469:G:A	61470469	NA,A	NA,G	NA,1	NA,inf	NA,inf	NA,1.1536	0.000817583	0.00103097
3	chr11:61688911:G:A	61688911	NA,A	NA,G	NA,1	NA,inf	NA,inf	NA,0.928423	0.000817529	0.000951175
3	chr11:62027549:T:C	62027549	NA,C	NA,T	NA,1	NA,-inf	NA,inf	NA,1.6051	0.000815917	0.00107328
3	chr11:61861649:C:T	61861649	NA,T	NA,C	NA,1	NA,inf	NA,inf	NA,1.20856	0.000813308	0.00100575
3	chr11:61346982:T:C	61346982	NA,C	NA,T	NA,1	NA,inf	NA,inf	NA,1.11164	0.000810481	0.00100837
3	chr11:61693842:C:T	61693842	NA,T	NA,C	NA,1	NA,inf	NA,inf	NA,0.917743	0.000806656	0.000938368
3	chr11:62016352:C:T	62016352	NA,T	NA,C	NA,1	NA,-inf	NA,inf	NA,1.07202	0.000806329	0.000956216
3	chr11:61594148:C:T	61594148	NA,T	NA,C	NA,1	NA,inf	NA,inf	NA,1.07935	0.000800523	0.000984278
3	chr11:61839028:C:T	61839028	T,NA	C,NA	1,NA	inf,NA	inf,NA	0.604557,NA	0.000799148	0.000971421
3	chr11:61432504:ATTAT:A	61432504	NA,A	NA,ATTAT	NA,1	NA,inf	NA,inf	NA,1.12794	0.000799146	0.00100319
3	chr11:61422987:G:A	61422987	NA,A	NA,G	NA,1	NA,inf	NA,inf	NA,0.619908	0.000798931	0.000883314
3	chr11:61533448:G:C	61533448	NA,C	NA,G	NA,1	NA,inf	NA,inf	NA,1.26246	0.000794514	0.0011554
3	chr11:62148278:C:A	62148278	NA,A	NA,C	NA,1	NA,-inf	NA,inf	NA,1.27166	0.000792426	0.00095867
3	chr11:61606308:C:G	61606308	NA,G	NA,C	NA,1	NA,inf	NA,inf	NA,1.11539	0.000791177	0.00100816
3	chr11:61303751:G:A	61303751	NA,A	NA,G	NA,1	NA,-inf	NA,inf	NA,1.11117	0.000784237	0.000930292
3	chr11:62261398:T:C	62261398	NA,C	NA,T	NA,1	NA,inf	NA,inf	NA,1.02619	0.000780325	0.000943681
3	chr11:61453493:A:G	61453493	NA,G	NA,A	NA,1	NA,inf	NA,inf	NA,1.11832	0.000775749	0.000976434
3	chr11:61310164:A:G	61310164	G,G	A,A	1,1	-inf,inf	inf,inf	2.53516,0.557252	0.000771847	0.000930385
3	chr11:61335149:T:C	61335149	C,C	T,T	1,1	inf,-inf	inf,inf	2.53246,0.564906	0.000770705	0.000931345
3	chr11:62026889:A:G	62026889	NA,G	NA,A	NA,1	NA,-inf	NA,inf	NA,1.50701	0.000764239	0.00104812
3	chr11:61876205:C:T	61876205	NA,T	NA,C	NA,1	NA,-inf	NA,inf	NA,1.04326	0.000760407	0.000900283
3	chr11:61628536:C:T	61628536	NA,T	NA,C	NA,1	NA,-inf	NA,inf	NA,1.27997	0.000759484	0.000910014
3	chr11:61447048:G:A	61447048	NA,A	NA,G	NA,1	NA,inf	NA,inf	NA,1.10877	0.000758923	0.000954682
3	chr11:61461817:T:A	61461817	NA,A	NA,T	NA,1	NA,inf	NA,inf	NA,1.10932	0.000753689	0.000949815
3	chr11:61759208:A:T	61759208	NA,T	NA,A	NA,1	NA,-inf	NA,inf	NA,1.05569	0.00075325	0.000889472
3	chr11:62154007:A:G	62154007	NA,G	NA,A	NA,1	NA,-inf	NA,inf	NA,1.23615	0.000747688	0.000904561
3	chr11:62054965:A:G	62054965	NA,G	NA,A	NA,1	NA,inf	NA,inf	NA,1.08411	0.000744905	0.000934113
3	chr11:61353609:G:A	61353609	NA,A	NA,G	NA,1	NA,inf	NA,inf	NA,1.00279	0.000743476	0.000909672
3	chr11:62151147:A:C	62151147	NA,C	NA,A	NA,1	NA,-inf	NA,inf	NA,1.23171	0.000742256	0.000898008
3	chr11:62272474:A:G	62272474	NA,G	NA,A	NA,1	NA,-inf	NA,inf	NA,1.12575	0.000738742	0.000907043
3	chr11:61624351:A:G	61624351	NA,G	NA,A	NA,1	NA,inf	NA,inf	NA,0.279622	0.000738713	0.000793545
3	chr11:62146531:G:A	62146531	NA,A	NA,G	NA,1	NA,-inf	NA,inf	NA,1.22798	0.000737191	0.000892077
3	chr11:62227977:A:C	62227977	NA,C	NA,A	NA,1	NA,inf	NA,inf	NA,0.987582	0.000735082	0.000892564
3	chr11:61925416:T:C	61925416	NA,C	NA,T	NA,1	NA,inf	NA,inf	NA,1.04573	0.000732943	0.000925553
3	chr11:61409948:C:T	61409948	NA,T	NA,C	NA,1	NA,inf	NA,inf	NA,1.08802	0.000730813	0.000919705
3	chr11:62172314:G:A	62172314	NA,A	NA,G	NA,1	NA,-inf	NA,inf	NA,1.22966	0.000728373	0.000882269
3	chr11:61288112:G:A	61288112	A,A	G,G	1,1	-inf,inf	inf,inf	1.71617,1.18503	0.000723524	0.000888829
3	chr11:62232436:C:A	62232436	NA,A	NA,C	NA,1	NA,-inf	NA,inf	NA,1.35615	0.000721118	0.000935484
3	chr11:61528523:G:A	61528523	A,NA	G,NA	1,NA	-inf,NA	inf,NA	1.09193,NA	0.000719415	0.000877126
3	chr11:61624210:A:T	61624210	NA,T	NA,A	NA,1	NA,inf	NA,inf	NA,0.261524	0.000715522	0.000769057
3	chr11:62187715:A:G	62187715	NA,G	NA,A	NA,1	NA,inf	NA,inf	NA,1.24264	0.000714394	0.000869088
3	chr11:62190719:T:G	62190719	G,G	T,T	1,1	inf,inf	inf,inf	2.25866,1.36255	0.000713219	0.00089521
3	chr11:62051493:C:G	62051493	NA,G	NA,C	NA,1	NA,inf	NA,inf	NA,1.05887	0.000709453	0.000890023
3	chr11:62286643:T:G	62286643	NA,G	NA,T	NA,1	NA,-inf	NA,inf	NA,1.26216	0.000708981	0.00091026
3	chr11:61437449:G:A	61437449	NA,A	NA,G	NA,1	NA,inf	NA,inf	NA,0.861881	0.000707781	0.00083828
3	chr11:61308216:CCA:C	61308216	NA,C	NA,CCA	NA,1	NA,-inf	NA,inf	NA,1.04485	0.00070545	0.000837427
3	chr11:61595257:G:A	61595257	NA,A	NA,G	NA,1	NA,inf	NA,inf	NA,1.0887	0.000699385	0.000904366
3	chr11:61536298:G:A	61536298	A,NA	G,NA	1,NA	inf,NA	inf,NA	1.29548,NA	0.000694245	0.000844631
3	chr11:61424320:T:C	61424320	NA,C	NA,T	NA,1	NA,inf	NA,inf	NA,0.961339	0.000693958	0.000852029
3	chr11:61781959:G:C	61781959	NA,C	NA,G	NA,1	NA,-inf	NA,inf	NA,1.40514	0.000693309	0.000880267
3	chr11:62251865:T:C	62251865	NA,C	NA,T	NA,1	NA,inf	NA,inf	NA,0.873814	0.000693049	0.000834549
3	chr11:62251866:G:T	62251866	NA,T	NA,G	NA,1	NA,inf	NA,inf	NA,0.872036	0.000690754	0.000831786
3	chr11:62251070:C:T	62251070	NA,T	NA,C	NA,1	NA,inf	NA,inf	NA,0.872036	0.000690754	0.000831786
3	chr11:62145413:G:T	62145413	NA,T	NA,G	NA,1	NA,-inf	NA,inf	NA,1.07329	0.000689793	0.000842711
3	chr11:62159599:G:A	62159599	NA,A	NA,G	NA,1	NA,-inf	NA,inf	NA,1.18816	0.000688278	0.000833512
3	chr11:61839821:C:T	61839821	NA,T	NA,C	NA,1	NA,inf	NA,inf	NA,1.04386	0.000682336	0.000855051
3	chr11:61932001:A:C	61932001	NA,C	NA,A	NA,1	NA,inf	NA,inf	NA,1.00942	0.000681965	0.000861084
3	chr11:61447993:C:T	61447993	T,T	C,C	1,1	inf,-inf	inf,inf	0.0304356,1.7065	0.00067612	0.00078009
3	chr11:61351532:G:A	61351532	A,A	G,G	1,1	inf,-inf	inf,inf	2.26714,0.56176	0.000675817	0.000817956
3	chr11:61366454:T:C	61366454	NA,C	NA,T	NA,1	NA,-inf	NA,inf	NA,1.03192	0.000672409	0.000798123
3	chr11:61740980:G:A	61740980	NA,A	NA,G	NA,1	NA,-inf	NA,inf	NA,0.98995	0.000670038	0.000792913
3	chr11:61603126:G:A	61603126	NA,A	NA,G	NA,1	NA,inf	NA,inf	NA,0.975023	0.000667506	0.000818927
3	chr11:61536590:G:A	61536590	NA,A	NA,G	NA,1	NA,inf	NA,inf	NA,1.11256	0.00066723	0.000878215
3	chr11:61447102:C:A	61447102	A,NA	C,NA	1,NA	inf,NA	inf,NA	1.62791,NA	0.000663657	0.000808031
3	chr11:61625069:A:G	61625069	NA,G	NA,A	NA,1	NA,inf	NA,inf	NA,1.20225	0.000651917	0.000788049
3	chr11:62138513:G:A	62138513	NA,A	NA,G	NA,1	NA,-inf	NA,inf	NA,1.16902	0.000651146	0.000792599
3	chr11:61416557:T:A	61416557	NA,A	NA,T	NA,1	NA,inf	NA,inf	NA,0.98431	0.000644892	0.000806323
3	chr11:62002763:G:A	62002763	NA,A	NA,G	NA,1	NA,-inf	NA,inf	NA,0.646908	0.000642068	0.000755024
3	chr11:61596122:C:T	61596122	NA,T	NA,C	NA,1	NA,inf	NA,inf	NA,1.02687	0.000638841	0.000821228
3	chr11:61311247:G:A	61311247	NA,A	NA,G	NA,1	NA,-inf	NA,inf	NA,1.72814	0.000637627	0.00106946
3	chr11:61856550:G:A	61856550	NA,A	NA,G	NA,1	NA,-inf	NA,inf	NA,1.34063	0.00063426	0.000803485
3	chr11:61640934:G:A	61640934	NA,A	NA,G	NA,1	NA,-inf	NA,inf	NA,0.986055	0.000632476	0.000744785
3	chr11:61485635:C:T	61485635	NA,T	NA,C	NA,1	NA,-inf	NA,inf	NA,1.29971	0.000628419	0.000835388
3	chr11:61583091:G:A	61583091	NA,A	NA,G	NA,1	NA,inf	NA,inf	NA,1.02683	0.00062601	0.000807829
3	chr11:61549057:C:T	61549057	NA,T	NA,C	NA,1	NA,inf	NA,inf	NA,0.635461	0.000624475	0.000718194
3	chr11:61966293:A:G	61966293	NA,G	NA,A	NA,1	NA,inf	NA,inf	NA,0.921547	0.000623967	0.000757377
3	chr11:61586975:T:G	61586975	NA,G	NA,T	NA,1	NA,-inf	NA,inf	NA,2.00025	0.000623358	0.00148181
3	chr11:61388205:A:G	61388205	NA,G	NA,A	NA,1	NA,inf	NA,inf	NA,0.983608	0.000623052	0.00078323
3	chr11:61877867:C:T	61877867	NA,T	NA,C	NA,1	NA,-inf	NA,inf	NA,1.18303	0.000620036	0.000786959
3	chr11:61366177:G:A	61366177	NA,A	NA,G	NA,1	NA,inf	NA,inf	NA,0.90269	0.000616788	0.000753487
3	chr11:61756545:G:C	61756545	NA,C	NA,G	NA,1	NA,inf	NA,inf	NA,0.611718	0.000616687	0.000697977
3	chr11:62301132:C:T	62301132	NA,T	NA,C	NA,1	NA,inf	NA,inf	NA,0.858143	0.000615382	0.000740307
3	chr11:61980336:C:T	61980336	NA,T	NA,C	NA,1	NA,-inf	NA,inf	NA,1.13542	0.000615034	0.00077322
3	chr11:61888618:T:C	61888618	NA,C	NA,T	NA,1	NA,-inf	NA,inf	NA,1.03107	0.000613979	0.000739353
3	chr11:61739112:C:T	61739112	T,T	C,C	1,1	inf,-inf	inf,inf	1.06978,1.71531	0.000611419	0.000723468
3	chr11:61913650:C:T	61913650	NA,T	NA,C	NA,1	NA,-inf	NA,inf	NA,1.24189	0.000608757	0.000804544
3	chr11:61462851:G:A	61462851	NA,A	NA,G	NA,1	NA,inf	NA,inf	NA,1.01237	0.000601227	0.000753563
3	chr11:61657220:TATA:T	61657220	NA,T	NA,TATA	NA,1	NA,inf	NA,inf	NA,0.648618	0.000597181	0.000681678
3	chr11:61522965:A:G	61522965	NA,G	NA,A	NA,1	NA,inf	NA,inf	NA,1.07905	0.00059519	0.000833176
3	chr11:62269960:G:A	62269960	NA,A	NA,G	NA,1	NA,inf	NA,inf	NA,0.836779	0.000595118	0.000714253
3	chr11:61542750:G:A	61542750	NA,A	NA,G	NA,1	NA,inf	NA,inf	NA,1.04004	0.000589812	0.0007741
3	chr11:62212047:G:A	62212047	NA,A	NA,G	NA,1	NA,inf	NA,inf	NA,0.842128	0.000589674	0.000706878
3	chr11:62176044:G:A	62176044	NA,A	NA,G	NA,1	NA,-inf	NA,inf	NA,1.00812	0.000589596	0.000728942
3	chr11:61406403:C:G	61406403	G,NA	C,NA	1,NA	inf,NA	inf,NA	1.55869,NA	0.000589476	0.000717751
3	chr11:62090663:G:T	62090663	T,NA	G,NA	1,NA	inf,NA	inf,NA	0.988129,NA	0.000588745	0.000714995
3	chr11:61380195:C:T	61380195	NA,T	NA,C	NA,1	NA,-inf	NA,inf	NA,0.941589	0.000588018	0.000699642
3	chr11:62006726:A:G	62006726	NA,G	NA,A	NA,1	NA,inf	NA,inf	NA,0.766151	0.000587955	0.000715397
3	chr11:62214019:G:A	62214019	NA,A	NA,G	NA,1	NA,inf	NA,inf	NA,0.886868	0.000587537	0.000719668
3	chr11:61347144:T:C	61347144	C,C	T,T	1,1	inf,-inf	inf,inf	2.07708,0.791347	0.000587252	0.000707234
3	chr11:62242411:C:T	62242411	NA,T	NA,C	NA,1	NA,inf	NA,inf	NA,0.787317	0.000587025	0.00070729
3	chr11:62121668:A:G	62121668	NA,G	NA,A	NA,1	NA,-inf	NA,inf	NA,1.02146	0.000586012	0.000713321
3	chr11:62168901:T:C	62168901	NA,C	NA,T	NA,1	NA,-inf	NA,inf	NA,1.26375	0.000585017	0.000725406
3	chr11:61586048:A:G	61586048	NA,G	NA,A	NA,1	NA,inf	NA,inf	NA,0.981219	0.000580004	0.000747212
3	chr11:62255015:A:G	62255015	NA,G	NA,A	NA,1	NA,-inf	NA,inf	NA,1.03449	0.000579982	0.000721591
3	chr11:61875571:T:C	61875571	NA,C	NA,T	NA,1	NA,-inf	NA,inf	NA,1.12587	0.000579631	0.000737653
3	chr11:62253887:C:T	62253887	NA,T	NA,C	NA,1	NA,-inf	NA,inf	NA,1.03188	0.000576959	0.00071792
3	chr11:62001941:C:T	62001941	NA,T	NA,C	NA,1	NA,inf	NA,inf	NA,0.804323	0.000574473	0.000691776
3	chr11:62163473:G:T	62163473	NA,T	NA,G	NA,1	NA,-inf	NA,inf	NA,0.940932	0.000573156	0.000695865
3	chr11:61610198:G:A	61610198	NA,A	NA,G	NA,1	NA,inf	NA,inf	NA,0.949547	0.000572469	0.000732746
3	chr11:62166932:T:G	62166932	NA,G	NA,T	NA,1	NA,-inf	NA,inf	NA,1.24713	0.000570683	0.000707441
3	chr11:61310002:T:C	61310002	NA,C	NA,T	NA,1	NA,-inf	NA,inf	NA,1.63505	0.000568781	0.000934206
3	chr11:61988244:T:C	61988244	NA,C	NA,T	NA,1	NA,-inf	NA,inf	NA,0.975159	0.000568021	0.00067589
3	chr11:61624123:T:C	61624123	NA,C	NA,T	NA,1	NA,inf	NA,inf	NA,0.202294	0.000566611	0.000616242
3	chr11:62286695:C:T	62286695	NA,T	NA,C	NA,1	NA,-inf	NA,inf	NA,1.10002	0.000566376	0.000729374
3	chr11:61537256:CAG:C	61537256	NA,C	NA,CAG	NA,1	NA,inf	NA,inf	NA,1.01181	0.000565667	0.000740854
3	chr11:62065076:G:A	62065076	NA,A	NA,G	NA,1	NA,inf	NA,inf	NA,0.830326	0.00056447	0.000692078
3	chr11:61855496:G:A	61855496	NA,A	NA,G	NA,1	NA,-inf	NA,inf	NA,1.32674	0.000562996	0.000719523
3	chr11:62169612:G:A	62169612	NA,A	NA,G	NA,1	NA,-inf	NA,inf	NA,1.235	0.000561474	0.000696164
3	chr11:61386758:T:C	61386758	NA,C	NA,T	NA,1	NA,inf	NA,inf	NA,0.450126	0.000561411	0.000630659
3	chr11:61552641:C:A	61552641	NA,A	NA,C	NA,1	NA,inf	NA,inf	NA,0.952771	0.000561192	0.000720114
3	chr11:61430317:C:G	61430317	NA,G	NA,C	NA,1	NA,inf	NA,inf	NA,0.838748	0.000559132	0.000685652
3	chr11:61424965:G:C	61424965	NA,C	NA,G	NA,1	NA,inf	NA,inf	NA,0.838748	0.000559132	0.000685652
3	chr11:61874464:T:C	61874464	NA,C	NA,T	NA,1	NA,-inf	NA,inf	NA,0.67992	0.00055912	0.000652897
3	chr11:61619777:A:T	61619777	NA,T	NA,A	NA,1	NA,-inf	NA,inf	NA,1.25443	0.000558091	0.000782557
3	chr11:62009188:G:T	62009188	T,T	G,G	1,1	-inf,-inf	inf,inf	0.730224,0.811611	0.000557598	0.000691727
3	chr11:62084499:T:C	62084499	NA,C	NA,T	NA,1	NA,inf	NA,inf	NA,0.785117	0.000554426	0.000674522
3	chr11:62239572:G:A	62239572	NA,A	NA,G	NA,1	NA,-inf	NA,inf	NA,1.1413	0.000552296	0.000704284
3	chr11:61589390:A:T	61589390	NA,T	NA,A	NA,1	NA,inf	NA,inf	NA,0.846655	0.000549976	0.000683104
3	chr11:62042534:G:A	62042534	NA,A	NA,G	NA,1	NA,inf	NA,inf	NA,0.629913	0.000547093	0.000639681
3	chr11:61939959:A:G	61939959	NA,G	NA,A	NA,1	NA,inf	NA,inf	NA,0.880341	0.00054491	0.000685663
3	chr11:61660181:G:A	61660181	NA,A	NA,G	NA,1	NA,inf	NA,inf	NA,0.457639	0.000543794	0.000612175
3	chr11:61553544:C:T	61553544	NA,T	NA,C	NA,1	NA,-inf	NA,inf	NA,1.65528	0.000540544	0.000915898
3	chr11:61376067:G:A	61376067	NA,A	NA,G	NA,1	NA,inf	NA,inf	NA,0.861129	0.000539095	0.000683219
3	chr11:61899884:C:T	61899884	NA,T	NA,C	NA,1	NA,-inf	NA,inf	NA,0.999661	0.000536564	0.000646149
3	chr11:61571291:T:C	61571291	NA,C	NA,T	NA,1	NA,inf	NA,inf	NA,0.936685	0.000536231	0.000690125
3	chr11:61992044:C:T	61992044	NA,T	NA,C	NA,1	NA,-inf	NA,inf	NA,1.04938	0.000535925	0.000672426
3	chr11:62011301:G:C	62011301	NA,C	NA,G	NA,1	NA,inf	NA,inf	NA,0.698158	0.000534419	0.000647954
3	chr11:61340650:G:A	61340650	NA,A	NA,G	NA,1	NA,-inf	NA,inf	NA,0.800046	0.000533197	0.000654848
3	chr11:62001245:G:A	62001245	NA,A	NA,G	NA,1	NA,inf	NA,inf	NA,0.636305	0.000532994	0.000622035
3	chr11:61405333:A:G	61405333	NA,G	NA,A	NA,1	NA,inf	NA,inf	NA,0.810961	0.000532799	0.000653247
3	chr11:62247431:C:G	62247431	NA,G	NA,C	NA,1	NA,-inf	NA,inf	NA,1.13858	0.000531625	0.000682204
3	chr11:61999133:C:T	61999133	NA,T	NA,C	NA,1	NA,inf	NA,inf	NA,1.01075	0.000529983	0.000646338
3	chr11:61520737:C:T	61520737	NA,T	NA,C	NA,1	NA,inf	NA,inf	NA,0.917289	0.000529725	0.00066707
3	chr11:61743799:G:A	61743799	A,NA	G,NA	1,NA	inf,NA	inf,NA	2.16314,NA	0.000526519	0.000641192
3	chr11:61761479:G:A	61761479	NA,A	NA,G	NA,1	NA,inf	NA,inf	NA,0.650069	0.000525553	0.000611836
3	chr11:62235929:A:G	62235929	G,G	A,A	1,1	inf,inf	inf,inf	0.251513,1.91235	0.000523614	0.000640233
3	chr11:61455327:G:A	61455327	NA,A	NA,G	NA,1	NA,inf	NA,inf	NA,0.881647	0.000522163	0.000654931
3	chr11:61807739:GTC:G	61807739	NA,G	NA,GTC	NA,1	NA,inf	NA,inf	NA,0.955232	0.000520593	0.000626898
3	chr11:62290413:T:C	62290413	C,C	T,T	1,1	-inf,-inf	inf,inf	1.57951,0.267652	0.000520128	0.00061591
3	chr11:61556516:G:T	61556516	NA,T	NA,G	NA,1	NA,inf	NA,inf	NA,0.91416	0.000518974	0.000666227
3	chr11:61623696:C:G	61623696	NA,G	NA,C	NA,1	NA,inf	NA,inf	NA,0.181513	0.000518597	0.000567103
3	chr11:61501280:G:C	61501280	NA,C	NA,G	NA,1	NA,inf	NA,inf	NA,0.409176	0.000516724	0.000577226
3	chr11:61703076:T:C	61703076	NA,C	NA,T	NA,1	NA,-inf	NA,inf	NA,1.00791	0.000516539	0.000622256
3	chr11:62175426:T:C	62175426	C,C	T,T	1,1	inf,inf	inf,inf	1.10548,0.177014	0.000514168	0.000617795
3	chr11:62300282:G:A	62300282	NA,A	NA,G	NA,1	NA,-inf	NA,inf	NA,1.07704	0.000514007	0.000639007
3	chr11:61918491:T:C	61918491	NA,C	NA,T	NA,1	NA,-inf	NA,inf	NA,0.662068	0.000512953	0.000604237
3	chr11:61387054:A:AATG	61387054	NA,AATG	NA,A	NA,1	NA,inf	NA,inf	NA,0.395078	0.000512779	0.000573926
3	chr11:61352275:C:T	61352275	NA,T	NA,C	NA,1	NA,-inf	NA,inf	NA,0.775972	0.000510517	0.0006268
3	chr11:61987491:C:T	61987491	NA,T	NA,C	NA,1	NA,-inf	NA,inf	NA,0.990787	0.000508746	0.000633847
3	chr11:61355895:C:G	61355895	NA,G	NA,C	NA,1	NA,-inf	NA,inf	NA,0.85896	0.000508419	0.000606137
3	chr11:61423417:C:T	61423417	NA,T	NA,C	NA,1	NA,inf	NA,inf	NA,0.4077	0.000508124	0.000572453
3	chr11:61876339:GC:G	61876339	NA,G	NA,GC	NA,1	NA,-inf	NA,inf	NA,1.05672	0.000507657	0.000643972
3	chr11:62117356:A:G	62117356	NA,G	NA,A	NA,1	NA,-inf	NA,inf	NA,0.924956	0.000507434	0.000616377
3	chr11:61365664:T:C	61365664	NA,C	NA,T	NA,1	NA,-inf	NA,inf	NA,1.09373	0.00050632	0.000636456
3	chr11:61489429:G:T	61489429	NA,T	NA,G	NA,1	NA,inf	NA,inf	NA,0.628463	0.000503164	0.00059079
3	chr11:62041587:C:T	62041587	NA,T	NA,C	NA,1	NA,-inf	NA,inf	NA,0.867905	0.000502932	0.000611332
3	chr11:61524825:T:C	61524825	NA,C	NA,T	NA,1	NA,inf	NA,inf	NA,0.589395	0.000502005	0.000581609
3	chr11:62040788:G:T	62040788	NA,T	NA,G	NA,1	NA,-inf	NA,inf	NA,0.865495	0.000500948	0.000608926
3	chr11:62028914:G:A	62028914	A,A	G,G	1,1	-inf,-inf	inf,inf	2.40836,1.08769	0.000500465	0.000639041
3	chr11:62274141:T:C	62274141	NA,C	NA,T	NA,1	NA,-inf	NA,inf	NA,1.01869	0.000500437	0.000635786
3	chr11:62006478:G:A	62006478	NA,A	NA,G	NA,1	NA,-inf	NA,inf	NA,0.922706	0.000497584	0.000596953
3	chr11:62014801:T:A	62014801	NA,A	NA,T	NA,1	NA,-inf	NA,inf	NA,0.931757	0.000496768	0.000613846
3	chr11:61836312:G:A	61836312	NA,A	NA,G	NA,1	NA,-inf	NA,inf	NA,1.14384	0.000496517	0.000626699
3	chr11:62251810:C:T	62251810	NA,T	NA,C	NA,1	NA,-inf	NA,inf	NA,1.0697	0.000494949	0.000629748
3	chr11:62254796:G:A	62254796	NA,A	NA,G	NA,1	NA,-inf	NA,inf	NA,1.08848	0.000492441	0.000630948
3	chr11:62114225:C:T	62114225	NA,T	NA,C	NA,1	NA,-inf	NA,inf	NA,0.899482	0.000488635	0.000593529
3	chr11:62175069:G:T	62175069	T,T	G,G	1,1	inf,inf	inf,inf	1.08695,0.171286	0.000488221	0.000586649
3	chr11:61604597:C:G	61604597	G,NA	C,NA	1,NA	inf,NA	inf,NA	3.12703,NA	0.000488193	0.000593008
3	chr11:61462320:T:C	61462320	NA,C	NA,T	NA,1	NA,inf	NA,inf	NA,0.31261	0.000487113	0.000547005
3	chr11:61780686:C:T	61780686	NA,T	NA,C	NA,1	NA,-inf	NA,inf	NA,0.827192	0.000486332	0.000586569
3	chr11:62033990:A:G	62033990	NA,G	NA,A	NA,1	NA,-inf	NA,inf	NA,0.869878	0.000485464	0.000594574
3	chr11:62035649:A:G	62035649	NA,G	NA,A	NA,1	NA,-inf	NA,inf	NA,0.869557	0.000485045	0.000594068
3	chr11:62077212:G:A	62077212	NA,A	NA,G	NA,1	NA,inf	NA,inf	NA,0.771025	0.000483574	0.000592678
3	chr11:61982955:T:C	61982955	NA,C	NA,T	NA,1	NA,inf	NA,inf	NA,0.418288	0.000483159	0.000571571
3	chr11:62033841:C:T	62033841	NA,T	NA,C	NA,1	NA,-inf	NA,inf	NA,0.863186	0.000480091	0.000588016
3	chr11:61854719:A:G	61854719	NA,G	NA,A	NA,1	NA,-inf	NA,inf	NA,1.21311	0.000479677	0.000610909
3	chr11:61516771:T:C	61516771	NA,C	NA,T	NA,1	NA,inf	NA,inf	NA,0.829311	0.000479547	0.000594975
3	chr11:61534371:A:G	61534371	NA,G	NA,A	NA,1	NA,inf	NA,inf	NA,0.901695	0.00047842	0.000621766
3	chr11:61400275:A:G	61400275	NA,G	NA,A	NA,1	NA,inf	NA,inf	NA,0.37663	0.000475901	0.000537355
3	chr11:61389584:A:G	61389584	NA,G	NA,A	NA,1	NA,inf	NA,inf	NA,0.0766435	0.000474456	0.000518511
3	chr11:61764577:C:T	61764577	NA,T	NA,C	NA,1	NA,-inf	NA,inf	NA,1.066	0.000474104	0.000611717
3	chr11:61623761:C:CA	61623761	CA,NA	C,NA	1,NA	inf,NA	inf,NA	0.013497,NA	0.000473913	0.000575277
3	chr11:62036067:C:T	62036067	NA,T	NA,C	NA,1	NA,-inf	NA,inf	NA,0.850495	0.000471367	0.0005769
3	chr11:62035990:T:G	62035990	NA,G	NA,T	NA,1	NA,-inf	NA,inf	NA,0.850118	0.000470577	0.000576188
3	chr11:62051700:A:G	62051700	NA,G	NA,A	NA,1	NA,-inf	NA,inf	NA,0.951464	0.000470051	0.000584944
3	chr11:61982958:G:A	61982958	NA,A	NA,G	NA,1	NA,inf	NA,inf	NA,0.402843	0.000467191	0.000552915
3	chr11:62204391:G:A	62204391	A,A	G,G	1,1	inf,-inf	inf,inf	0.990438,0.117965	0.000466677	0.000559168
3	chr11:61846036:C:G	61846036	NA,G	NA,C	NA,1	NA,-inf	NA,inf	NA,1.09193	0.000466099	0.000584159
3	chr11:61817159:A:G	61817159	NA,G	NA,A	NA,1	NA,inf	NA,inf	NA,1.13201	0.000464959	0.000593601
3	chr11:61732188:G:A	61732188	NA,A	NA,G	NA,1	NA,-inf	NA,inf	NA,0.71679	0.000463914	0.000543913
3	chr11:61573071:GA:G	61573071	NA,G	NA,GA	NA,1	NA,inf	NA,inf	NA,0.843731	0.000462393	0.00059348
3	chr11:61743346:G:C	61743346	NA,C	NA,G	NA,1	NA,inf	NA,inf	NA,0.732583	0.000460834	0.000559043
3	chr11:61889981:G:A	61889981	NA,A	NA,G	NA,1	NA,inf	NA,inf	NA,0.587561	0.00045864	0.000540872
3	chr11:61609128:G:A	61609128	NA,A	NA,G	NA,1	NA,inf	NA,inf	NA,0.831245	0.000458249	0.000601088
3	chr11:61489531:G:A	61489531	NA,A	NA,G	NA,1	NA,-inf	NA,inf	NA,1.02183	0.000456826	0.000587179
3	chr11:61890627:G:A	61890627	NA,A	NA,G	NA,1	NA,inf	NA,inf	NA,0.584759	0.000456474	0.000538313
3	chr11:62181792:T:C	62181792	NA,C	NA,T	NA,1	NA,inf	NA,inf	NA,0.943165	0.000456335	0.00055414
3	chr11:61794420:C:T	61794420	NA,T	NA,C	NA,1	NA,inf	NA,inf	NA,0.721582	0.000455855	0.000558778
3	chr11:61764319:C:T	61764319	NA,T	NA,C	NA,1	NA,-inf	NA,inf	NA,0.794539	0.000454904	0.000548092
3	chr11:62095811:TG:T	62095811	T,T	TG,TG	1,1	-inf,-inf	inf,inf	0.723531,0.863154	0.000454181	0.000509763
3	chr11:62297766:C:T	62297766	NA,T	NA,C	NA,1	NA,inf	NA,inf	NA,0.542058	0.000450363	0.000537285
3	chr11:61855565:A:C	61855565	NA,C	NA,A	NA,1	NA,-inf	NA,inf	NA,1.06817	0.000450337	0.000554585
3	chr11:61773182:G:T	61773182	NA,T	NA,G	NA,1	NA,-inf	NA,inf	NA,0.775621	0.000450301	0.000537822
3	chr11:61734192:T:A	61734192	NA,A	NA,T	NA,1	NA,-inf	NA,inf	NA,0.746136	0.000449803	0.000532654
3	chr11:61473520:T:C	61473520	NA,C	NA,T	NA,1	NA,-inf	NA,inf	NA,1.12835	0.000449165	0.000621119
3	chr11:62217305:T:C	62217305	C,C	T,T	1,1	-inf,-inf	inf,inf	1.76877,1.24139	0.000447577	0.000552873
3	chr11:61633141:A:G	61633141	NA,G	NA,A	NA,1	NA,inf	NA,inf	NA,0.750663	0.000446803	0.000521968
3	chr11:61982952:T:C	61982952	NA,C	NA,T	NA,1	NA,inf	NA,inf	NA,0.378936	0.000444521	0.000526377
3	chr11:62022725:T:C	62022725	NA,C	NA,T	NA,1	NA,inf	NA,inf	NA,0.547929	0.000444345	0.000522157
3	chr11:62077611:C:CTCAG	62077611	NA,CTCAG	NA,C	NA,1	NA,inf	NA,inf	NA,0.659334	0.000444109	0.0005405
3	chr11:61800988:A:C	61800988	NA,C	NA,A	NA,1	NA,-inf	NA,inf	NA,0.774869	0.000443151	0.000529905
3	chr11:61558527:CACACACACAT:C	61558527	NA,C	NA,CACACACACAT	NA,1	NA,-inf	NA,inf	NA,0.942243	0.000442979	0.000567259
3	chr11:61518086:G:C	61518086	NA,C	NA,G	NA,1	NA,inf	NA,inf	NA,0.883432	0.00044281	0.000569817
3	chr11:62010046:G:A	62010046	NA,A	NA,G	NA,1	NA,-inf	NA,inf	NA,0.451317	0.000441685	0.000524869
3	chr11:61971271:T:C	61971271	NA,C	NA,T	NA,1	NA,inf	NA,inf	NA,0.614427	0.000441334	0.00052707
3	chr11:62252665:C:T	62252665	NA,T	NA,C	NA,1	NA,-inf	NA,inf	NA,1.00347	0.000438952	0.00055982
3	chr11:61611929:G:C	61611929	NA,C	NA,G	NA,1	NA,inf	NA,inf	NA,0.340375	0.000438476	0.000495843
3	chr11:61319568:A:G	61319568	NA,G	NA,A	NA,1	NA,inf	NA,inf	NA,0.602853	0.000438118	0.000520886
3	chr11:62044024:C:T	62044024	NA,T	NA,C	NA,1	NA,inf	NA,inf	NA,0.781038	0.000437062	0.000544198
3	chr11:62126249:GC:G	62126249	NA,G	NA,GC	NA,1	NA,-inf	NA,inf	NA,0.870507	0.000436717	0.000531883
3	chr11:61473217:G:A	61473217	A,A	G,G	1,1	inf,inf	inf,inf	0.878297,1.58632	0.000436709	0.000561331
3	chr11:62147497:G:A	62147497	NA,A	NA,G	NA,1	NA,inf	NA,inf	NA,0.645126	0.000436539	0.000522497
3	chr11:61306644:CT:C	61306644	NA,C	NA,CT	NA,1	NA,inf	NA,inf	NA,0.600764	0.000436223	0.000518709
3	chr11:62065336:A:C	62065336	NA,C	NA,A	NA,1	NA,-inf	NA,inf	NA,0.811759	0.000436193	0.000536326
3	chr11:62122488:T:C	62122488	NA,C	NA,T	NA,1	NA,-inf	NA,inf	NA,0.868214	0.000436173	0.000531122
3	chr11:61659762:G:A	61659762	NA,A	NA,G	NA,1	NA,inf	NA,inf	NA,0.358482	0.000435431	0.000494447
3	chr11:61329890:T:C	61329890	NA,C	NA,T	NA,1	NA,-inf	NA,inf	NA,1.54679	0.000435416	0.000795522
3	chr11:61607967:T:C	61607967	NA,C	NA,T	NA,1	NA,inf	NA,inf	NA,0.776129	0.000434935	0.000550945
3	chr11:62133281:A:G	62133281	NA,G	NA,A	NA,1	NA,inf	NA,inf	NA,0.532463	0.000433449	0.000510283
3	chr11:61862912:G:A	61862912	NA,A	NA,G	NA,1	NA,-inf	NA,inf	NA,0.940128	0.000432959	0.000530115
3	chr11:62306054:A:G	62306054	NA,G	NA,A	NA,1	NA,-inf	NA,inf	NA,0.751621	0.000432587	0.000522958
3	chr11:61773855:G:A	61773855	NA,A	NA,G	NA,1	NA,-inf	NA,inf	NA,0.715439	0.000431999	0.000517869
3	chr11:61844461:A:G	61844461	NA,G	NA,A	NA,1	NA,inf	NA,inf	NA,0.755887	0.000430128	0.000539603
3	chr11:61603151:G:A	61603151	NA,A	NA,G	NA,1	NA,inf	NA,inf	NA,0.727544	0.000429872	0.00052735
3	chr11:62189665:G:T	62189665	T,T	G,G	1,1	inf,inf	inf,inf	2.38077,0.815222	0.000428892	0.000531483
3	chr11:61514435:C:T	61514435	NA,T	NA,C	NA,1	NA,-inf	NA,inf	NA,0.769708	0.000427922	0.000517381
3	chr11:61332442:G:A	61332442	NA,A	NA,G	NA,1	NA,inf	NA,inf	NA,0.67561	0.000427123	0.000519654
3	chr11:61373246:A:G	61373246	NA,G	NA,A	NA,1	NA,inf	NA,inf	NA,0.757926	0.000427103	0.000534169
3	chr11:62296080:A:G	62296080	NA,G	NA,A	NA,1	NA,-inf	NA,inf	NA,0.839275	0.00042666	0.000529551
3	chr11:62171176:A:G	62171176	G,G	A,A	1,1	-inf,-inf	inf,inf	2.32123,0.852441	0.000426436	0.000527131
3	chr11:61743342:G:A	61743342	NA,A	NA,G	NA,1	NA,-inf	NA,inf	NA,0.791635	0.000426272	0.000518274
3	chr11:62105804:C:A	62105804	NA,A	NA,C	NA,1	NA,inf	NA,inf	NA,0.487724	0.000424907	0.000497632
3	chr11:61341395:A:T	61341395	NA,T	NA,A	NA,1	NA,-inf	NA,inf	NA,1.58387	0.000424415	0.000798523
3	chr11:62025094:G:A	62025094	NA,A	NA,G	NA,1	NA,-inf	NA,inf	NA,1.17869	0.000423567	0.000580557
3	chr11:61585760:G:T	61585760	NA,T	NA,G	NA,1	NA,-inf	NA,inf	NA,0.7184	0.000422057	0.000507514
3	chr11:62126772:C:A	62126772	NA,A	NA,C	NA,1	NA,-inf	NA,inf	NA,0.847131	0.000421831	0.000513739
3	chr11:62243577:C:T	62243577	NA,T	NA,C	NA,1	NA,inf	NA,inf	NA,0.634803	0.000420283	0.000508895
3	chr11:62121197:C:T	62121197	NA,T	NA,C	NA,1	NA,inf	NA,inf	NA,0.59974	0.000419551	0.000501001
3	chr11:61925821:T:A	61925821	NA,A	NA,T	NA,1	NA,-inf	NA,inf	NA,0.822826	0.000419348	0.000509235
3	chr11:62039507:A:G	62039507	NA,G	NA,A	NA,1	NA,-inf	NA,inf	NA,0.784439	0.000416056	0.000506573
3	chr11:61729766:G:A	61729766	NA,A	NA,G	NA,1	NA,-inf	NA,inf	NA,0.6922	0.000415732	0.000492272
3	chr11:62004920:T:C	62004920	NA,C	NA,T	NA,1	NA,-inf	NA,inf	NA,0.421685	0.000415328	0.00049397
3	chr11:62077998:T:C	62077998	NA,C	NA,T	NA,1	NA,inf	NA,inf	NA,0.618773	0.000414006	0.000503645
3	chr11:61416639:G:A	61416639	NA,A	NA,G	NA,1	NA,inf	NA,inf	NA,0.695263	0.000413972	0.000510979
3	chr11:62006320:G:A	62006320	NA,A	NA,G	NA,1	NA,-inf	NA,inf	NA,0.418291	0.000413845	0.000492233
3	chr11:62009751:A:G	62009751	NA,G	NA,A	NA,1	NA,-inf	NA,inf	NA,0.416601	0.000413769	0.000491706
3	chr11:61697430:G:A	61697430	NA,A	NA,G	NA,1	NA,-inf	NA,inf	NA,0.767408	0.000411523	0.000493218
3	chr11:62264717:T:C	62264717	NA,C	NA,T	NA,1	NA,inf	NA,inf	NA,0.66229	0.000411401	0.000498644
3	chr11:61450111:A:C	61450111	NA,C	NA,A	NA,1	NA,inf	NA,inf	NA,0.680643	0.000408227	0.000503511
3	chr11:62227456:T:C	62227456	NA,C	NA,T	NA,1	NA,-inf	NA,inf	NA,0.778549	0.000407574	0.000503965
3	chr11:61483236:G:A	61483236	NA,A	NA,G	NA,1	NA,-inf	NA,inf	NA,0.71362	0.000407056	0.00049176
3	chr11:61705369:T:C	61705369	C,NA	T,NA	1,NA	inf,NA	inf,NA	1.91254,NA	0.000406944	0.000495602
3	chr11:62105854:C:G	62105854	NA,G	NA,C	NA,1	NA,-inf	NA,inf	NA,0.648144	0.000406818	0.00049767
3	chr11:62035909:A:C	62035909	NA,C	NA,A	NA,1	NA,-inf	NA,inf	NA,0.752849	0.000404297	0.00049471
3	chr11:61859553:C:G	61859553	NA,G	NA,C	NA,1	NA,inf	NA,inf	NA,0.700429	0.000403626	0.000490303
3	chr11:62007581:G:A	62007581	NA,A	NA,G	NA,1	NA,-inf	NA,inf	NA,0.402341	0.000401002	0.000477195
3	chr11:61440172:G:A	61440172	NA,A	NA,G	NA,1	NA,inf	NA,inf	NA,0.710196	0.000400631	0.000499545
3	chr11:61385317:A:G	61385317	NA,G	NA,A	NA,1	NA,inf	NA,inf	NA,0.702861	0.000398244	0.00049537
3	chr11:61406013:C:T	61406013	NA,T	NA,C	NA,1	NA,inf	NA,inf	NA,0.668963	0.000397782	0.000490913
3	chr11:61862384:C:T	61862384	NA,T	NA,C	NA,1	NA,inf	NA,inf	NA,0.707016	0.000397504	0.000482671
3	chr11:61405365:T:C	61405365	NA,C	NA,T	NA,1	NA,inf	NA,inf	NA,0.664633	0.000396234	0.000488833
3	chr11:62005016:G:A	62005016	NA,A	NA,G	NA,1	NA,-inf	NA,inf	NA,0.397411	0.000396098	0.000471537
3	chr11:62016396:A:T	62016396	NA,T	NA,A	NA,1	NA,-inf	NA,inf	NA,0.976438	0.000395354	0.000512811
3	chr11:62219906:CCAAA:C	62219906	NA,C	NA,CCAAA	NA,1	NA,inf	NA,inf	NA,0.611922	0.000395193	0.000480166
3	chr11:61798410:C:T	61798410	NA,T	NA,C	NA,1	NA,inf	NA,inf	NA,0.768205	0.000394859	0.000475393
3	chr11:62005783:C:T	62005783	NA,T	NA,C	NA,1	NA,-inf	NA,inf	NA,0.391993	0.000393041	0.00046776
3	chr11:62010034:A:G	62010034	NA,G	NA,A	NA,1	NA,-inf	NA,inf	NA,0.392632	0.000391156	0.000465985
3	chr11:61507293:A:C	61507293	NA,C	NA,A	NA,1	NA,inf	NA,inf	NA,0.296778	0.000390233	0.000442769
3	chr11:61962942:C:A	61962942	NA,A	NA,C	NA,1	NA,-inf	NA,inf	NA,0.78666	0.000389586	0.000468312
3	chr11:61436929:T:C	61436929	NA,C	NA,T	NA,1	NA,inf	NA,inf	NA,0.653854	0.000389183	0.000480253
3	chr11:61442536:A:G	61442536	NA,G	NA,A	NA,1	NA,inf	NA,inf	NA,0.653854	0.000389183	0.000480253
3	chr11:61976049:G:A	61976049	NA,A	NA,G	NA,1	NA,inf	NA,inf	NA,0.539091	0.000388181	0.000464227
3	chr11:62069177:G:A	62069177	NA,A	NA,G	NA,1	NA,inf	NA,inf	NA,0.606718	0.000388093	0.000473473
3	chr11:61878945:G:A	61878945	NA,A	NA,G	NA,1	NA,-inf	NA,inf	NA,0.813644	0.000388021	0.000482742
3	chr11:61764056:C:T	61764056	NA,T	NA,C	NA,1	NA,inf	NA,inf	NA,0.460824	0.000387264	0.000452009
3	chr11:61950135:C:T	61950135	NA,T	NA,C	NA,1	NA,-inf	NA,inf	NA,0.569398	0.000386359	0.00046469
3	chr11:62251773:T:C	62251773	NA,C	NA,T	NA,1	NA,inf	NA,inf	NA,0.598587	0.000386024	0.000465956
3	chr11:61579492:C:T	61579492	NA,T	NA,C	NA,1	NA,-inf	NA,inf	NA,0.65411	0.000385088	0.000461108
3	chr11:61610311:C:G	61610311	NA,G	NA,C	NA,1	NA,inf	NA,inf	NA,0.694648	0.000384529	0.000484984
3	chr11:62029187:A:C	62029187	NA,C	NA,A	NA,1	NA,inf	NA,inf	NA,0.611239	0.000383297	0.000466445
3	chr11:61973298:G:A	61973298	NA,A	NA,G	NA,1	NA,inf	NA,inf	NA,0.561745	0.000382976	0.000458993
3	chr11:61666810:C:T	61666810	NA,T	NA,C	NA,1	NA,inf	NA,inf	NA,0.292558	0.000382843	0.000436518
3	chr11:61697560:C:T	61697560	T,NA	C,NA	1,NA	inf,NA	inf,NA	1.86665,NA	0.000380607	0.000463538
3	chr11:61754435:C:T	61754435	NA,T	NA,C	NA,1	NA,-inf	NA,inf	NA,0.634651	0.000380559	0.00045121
3	chr11:62063005:G:A	62063005	NA,A	NA,G	NA,1	NA,inf	NA,inf	NA,0.62053	0.000380308	0.000467848
3	chr11:62008114:A:C	62008114	NA,C	NA,A	NA,1	NA,-inf	NA,inf	NA,0.37822	0.000379678	0.000452546
3	chr11:62131189:G:A	62131189	NA,A	NA,G	NA,1	NA,inf	NA,inf	NA,0.4682	0.000379385	0.000448613
3	chr11:61484418:G:T	61484418	NA,T	NA,G	NA,1	NA,-inf	NA,inf	NA,0.603409	0.000378874	0.000449131
3	chr11:61481004:G:A	61481004	NA,A	NA,G	NA,1	NA,inf	NA,inf	NA,0.628537	0.000378874	0.000466368
3	chr11:62116237:T:C	62116237	NA,C	NA,T	NA,1	NA,-inf	NA,inf	NA,0.76854	0.000377711	0.000459658
3	chr11:62029172:T:C	62029172	NA,C	NA,T	NA,1	NA,inf	NA,inf	NA,0.602667	0.000377691	0.00045972
3	chr11:61972191:C:T	61972191	NA,T	NA,C	NA,1	NA,inf	NA,inf	NA,0.523719	0.000377519	0.000451649
3	chr11:62250529:G:A	62250529	A,A	G,G	1,1	inf,inf	inf,inf	0.0415948,2.19866	0.000376845	0.000475203
3	chr11:62214668:G:A	62214668	NA,A	NA,G	NA,1	NA,inf	NA,inf	NA,0.624633	0.000375917	0.00046085
3	chr11:61649134:C:T	61649134	T,NA	C,NA	1,NA	-inf,NA	inf,NA	0.0066819,NA	0.000375342	0.000455957
3	chr11:61874245:T:G	61874245	NA,G	NA,T	NA,1	NA,-inf	NA,inf	NA,0.581925	0.000374694	0.000456138
3	chr11:61703184:C:T	61703184	NA,T	NA,C	NA,1	NA,-inf	NA,inf	NA,0.708538	0.000374532	0.000449638
3	chr11:61449551:C:T	61449551	T,T	C,C	1,1	inf,inf	inf,inf	1.19274,1.22092	0.000374076	0.00047425
3	chr11:61751727:G:A	61751727	NA,A	NA,G	NA,1	NA,-inf	NA,inf	NA,0.673611	0.000373883	0.000451349
3	chr11:61690943:G:A	61690943	NA,A	NA,G	NA,1	NA,-inf	NA,inf	NA,0.698792	0.000373672	0.000447564
3	chr11:61471120:A:AGCTAGTCAC	61471120	NA,AGCTAGTCAC	NA,A	NA,1	NA,inf	NA,inf	NA,0.624687	0.000373456	0.000460215
3	chr11:61616114:A:G	61616114	NA,G	NA,A	NA,1	NA,-inf	NA,inf	NA,0.738641	0.000373203	0.000459814
3	chr11:61859384:A:C	61859384	NA,C	NA,A	NA,1	NA,-inf	NA,inf	NA,0.8344	0.000373179	0.000456618
3	chr11:62253667:A:G	62253667	NA,G	NA,A	NA,1	NA,inf	NA,inf	NA,0.529551	0.000372855	0.000448889
3	chr11:61693496:C:T	61693496	T,NA	C,NA	1,NA	inf,NA	inf,NA	1.84864,NA	0.000372291	0.000453412
3	chr11:62088902:T:C	62088902	NA,C	NA,T	NA,1	NA,inf	NA,inf	NA,0.529511	0.000372055	0.000444167
3	chr11:61897336:C:T	61897336	NA,T	NA,C	NA,1	NA,inf	NA,inf	NA,0.540529	0.000371393	0.000446434
3	chr11:62304873:G:A	62304873	NA,A	NA,G	NA,1	NA,inf	NA,inf	NA,0.56656	0.000371091	0.000448293
3	chr11:61722402:A:G	61722402	NA,G	NA,A	NA,1	NA,-inf	NA,inf	NA,0.617576	0.00036994	0.000439557
3	chr11:61743564:G:T	61743564	NA,T	NA,G	NA,1	NA,-inf	NA,inf	NA,0.619456	0.000369894	0.000439442
3	chr11:61354599:C:T	61354599	NA,T	NA,C	NA,1	NA,inf	NA,inf	NA,0.455141	0.000368967	0.000436237
3	chr11:61538732:G:C	61538732	NA,C	NA,G	NA,1	NA,-inf	NA,inf	NA,5.53548	0.000363885	0.772693
3	chr11:61701753:G:A	61701753	NA,A	NA,G	NA,1	NA,-inf	NA,inf	NA,0.730454	0.000363437	0.000436098
3	chr11:62269706:A:C	62269706	NA,C	NA,A	NA,1	NA,-inf	NA,inf	NA,0.797171	0.000363134	0.000460778
3	chr11:61550601:A:G	61550601	NA,G	NA,A	NA,1	NA,inf	NA,inf	NA,0.767929	0.000362754	0.00043845
3	chr11:62235377:C:T	62235377	NA,T	NA,C	NA,1	NA,-inf	NA,inf	NA,0.777171	0.000361232	0.000446613
3	chr11:61352272:C:T	61352272	NA,T	NA,C	NA,1	NA,inf	NA,inf	NA,0.687812	0.000361225	0.000447653
3	chr11:62255860:C:T	62255860	NA,T	NA,C	NA,1	NA,inf	NA,inf	NA,0.515435	0.000361002	0.000435238
3	chr11:62130695:A:G	62130695	NA,G	NA,A	NA,1	NA,inf	NA,inf	NA,0.490721	0.000360838	0.000434069
3	chr11:61736040:C:T	61736040	NA,T	NA,C	NA,1	NA,-inf	NA,inf	NA,0.61687	0.000360489	0.000429599
3	chr11:61979317:A:G	61979317	G,G	A,A	1,1	-inf,inf	inf,inf	0.206963,0.652167	0.000360416	0.000422799
3	chr11:62229116:C:T	62229116	NA,T	NA,C	NA,1	NA,inf	NA,inf	NA,0.798492	0.000360251	0.000438542
3	chr11:61521368:G:A	61521368	NA,A	NA,G	NA,1	NA,-inf	NA,inf	NA,0.733552	0.000359907	0.000440727
3	chr11:62242598:G:A	62242598	NA,A	NA,G	NA,1	NA,inf	NA,inf	NA,0.547114	0.000358428	0.000435998
3	chr11:61358452:T:C	61358452	NA,C	NA,T	NA,1	NA,-inf	NA,inf	NA,1.46878	0.000358167	0.000658583
3	chr11:61633643:T:C	61633643	C,C	T,T	1,1	-inf,inf	inf,inf	0.802307,1.25391	0.000357289	0.000415828
3	chr11:61330516:T:C	61330516	NA,C	NA,T	NA,1	NA,inf	NA,inf	NA,0.627938	0.000355148	0.000439235
3	chr11:61911874:C:T	61911874	T,NA	C,NA	1,NA	inf,NA	inf,NA	1.55999,NA	0.000353984	0.000430717
3	chr11:61484146:G:A	61484146	NA,A	NA,G	NA,1	NA,inf	NA,inf	NA,0.287409	0.000353792	0.000408557
3	chr11:62141074:G:C	62141074	NA,C	NA,G	NA,1	NA,inf	NA,inf	NA,0.41787	0.000353039	0.00041692
3	chr11:61440651:A:G	61440651	NA,G	NA,A	NA,1	NA,inf	NA,inf	NA,0.245979	0.000352699	0.000405278
3	chr11:61309299:G:A	61309299	A,A	G,G	1,1	-inf,inf	inf,inf	1.03582,1.15547	0.000352373	0.000408079
3	chr11:61544371:G:A	61544371	NA,A	NA,G	NA,1	NA,inf	NA,inf	NA,0.402869	0.000352093	0.000417299
3	chr11:61759794:G:A	61759794	A,A	G,G	1,1	inf,inf	inf,inf	0.309623,0.0941234	0.000351881	0.000428103
3	chr11:61980999:T:G	61980999	NA,G	NA,T	NA,1	NA,inf	NA,inf	NA,0.290003	0.000350992	0.000419552
3	chr11:62009959:C:A	62009959	NA,A	NA,C	NA,1	NA,-inf	NA,inf	NA,0.330895	0.000349679	0.000416488
3	chr11:61511368:G:A	61511368	NA,A	NA,G	NA,1	NA,-inf	NA,inf	NA,0.684673	0.000349533	0.000429179
3	chr11:61387933:C:T	61387933	NA,T	NA,C	NA,1	NA,inf	NA,inf	NA,0.552384	0.000348848	0.000426422
3	chr11:61337434:C:G	61337434	NA,G	NA,C	NA,1	NA,inf	NA,inf	NA,0.661375	0.00034783	0.000430745
3	chr11:62024665:T:A	62024665	NA,A	NA,T	NA,1	NA,-inf	NA,inf	NA,0.705109	0.000347514	0.000418529
3	chr11:61712706:G:A	61712706	NA,A	NA,G	NA,1	NA,-inf	NA,inf	NA,0.601403	0.000346989	0.000412197
3	chr11:61582770:C:T	61582770	NA,T	NA,C	NA,1	NA,inf	NA,inf	NA,0.647237	0.000346827	0.000439158
3	chr11:61406142:T:C	61406142	NA,C	NA,T	NA,1	NA,-inf	NA,inf	NA,0.639805	0.000346229	0.000429668
3	chr11:61770057:T:G	61770057	G,G	T,T	1,1	inf,inf	inf,inf	3.93505,2.91081	0.000345891	0.000417898
3	chr11:62129826:G:A	62129826	NA,A	NA,G	NA,1	NA,-inf	NA,inf	NA,0.710625	0.000345441	0.00042069
3	chr11:61524754:C:T	61524754	NA,T	NA,C	NA,1	NA,inf	NA,inf	NA,0.644989	0.000345305	0.000435219
3	chr11:61433712:C:T	61433712	NA,T	NA,C	NA,1	NA,inf	NA,inf	NA,0.235298	0.000344838	0.00039668
3	chr11:61766856:G:A	61766856	NA,A	NA,G	NA,1	NA,-inf	NA,inf	NA,0.629154	0.00034292	0.000416634
3	chr11:62250761:C:T	62250761	NA,T	NA,C	NA,1	NA,-inf	NA,inf	NA,0.744447	0.00034287	0.000424305
3	chr11:62246873:A:G	62246873	NA,G	NA,A	NA,1	NA,-inf	NA,inf	NA,0.744447	0.00034287	0.000424305
3	chr11:61456881:A:T	61456881	NA,T	NA,A	NA,1	NA,inf	NA,inf	NA,0.223832	0.000342414	0.000392921
3	chr11:62111709:G:T	62111709	NA,T	NA,G	NA,1	NA,-inf	NA,inf	NA,0.631801	0.000342386	0.000412582
3	chr11:62214379:A:T	62214379	NA,T	NA,A	NA,1	NA,-inf	NA,inf	NA,0.733436	0.000342148	0.000421965
3	chr11:62135971:G:A	62135971	NA,A	NA,G	NA,1	NA,inf	NA,inf	NA,0.518053	0.000341958	0.000412997
3	chr11:62247499:C:T	62247499	NA,T	NA,C	NA,1	NA,-inf	NA,inf	NA,0.739293	0.000340564	0.000421369
3	chr11:62287106:C:T	62287106	NA,T	NA,C	NA,1	NA,inf	NA,inf	NA,0.512255	0.000340239	0.000411875
3	chr11:61884217:G:C	61884217	NA,C	NA,G	NA,1	NA,-inf	NA,inf	NA,0.793642	0.000340181	0.000430536
3	chr11:61842170:C:T	61842170	NA,T	NA,C	NA,1	NA,inf	NA,inf	NA,0.577535	0.000340102	0.000408617
3	chr11:62091711:G:A	62091711	NA,A	NA,G	NA,1	NA,inf	NA,inf	NA,0.400871	0.000337828	0.000398505
3	chr11:61488771:G:A	61488771	NA,A	NA,G	NA,1	NA,-inf	NA,inf	NA,0.53007	0.000337747	0.000401167
3	chr11:61550732:G:T	61550732	NA,T	NA,G	NA,1	NA,inf	NA,inf	NA,0.619499	0.000337287	0.0004196
3	chr11:61620385:G:A	61620385	NA,A	NA,G	NA,1	NA,inf	NA,inf	NA,0.562151	0.000336564	0.000413884
3	chr11:62211872:G:T	62211872	NA,T	NA,G	NA,1	NA,inf	NA,inf	NA,0.912219	0.000336488	0.00042324
3	chr11:62213591:G:C	62213591	NA,C	NA,G	NA,1	NA,-inf	NA,inf	NA,0.641736	0.000336377	0.000412118
3	chr11:61697138:G:A	61697138	NA,A	NA,G	NA,1	NA,-inf	NA,inf	NA,0.613467	0.000336122	0.000404692
3	chr11:61584966:G:A	61584966	NA,A	NA,G	NA,1	NA,inf	NA,inf	NA,0.625796	0.000335467	0.000437895
3	chr11:61945128:T:C	61945128	NA,C	NA,T	NA,1	NA,inf	NA,inf	NA,0.38821	0.000333742	0.000398467
3	chr11:61906340:A:G	61906340	NA,G	NA,A	NA,1	NA,-inf	NA,inf	NA,0.688291	0.000333728	0.000411342
3	chr11:61305589:G:C	61305589	NA,C	NA,G	NA,1	NA,-inf	NA,inf	NA,0.74702	0.000333434	0.000418806
3	chr11:61688267:G:A	61688267	NA,A	NA,G	NA,1	NA,inf	NA,inf	NA,0.573864	0.000332472	0.000392501
3	chr11:62024499:A:AT	62024499	NA,AT	NA,A	NA,1	NA,inf	NA,inf	NA,0.408852	0.000332298	0.000402486
3	chr11:61849939:G:A	61849939	NA,A	NA,G	NA,1	NA,-inf	NA,inf	NA,0.839924	0.000331854	0.000434432
3	chr11:61646986:A:G	61646986	NA,G	NA,A	NA,1	NA,-inf	NA,inf	NA,0.621008	0.000331658	0.00040185
3	chr11:62271065:T:C	62271065	NA,C	NA,T	NA,1	NA,-inf	NA,inf	NA,0.736869	0.000330749	0.000419429
3	chr11:61939573:A:G	61939573	NA,G	NA,A	NA,1	NA,inf	NA,inf	NA,0.485007	0.000330548	0.000394321
3	chr11:61812198:C:T	61812198	NA,T	NA,C	NA,1	NA,inf	NA,inf	NA,0.591565	0.00033042	0.000410396
3	chr11:61797904:T:C	61797904	NA,C	NA,T	NA,1	NA,inf	NA,inf	NA,0.59307	0.000330029	0.000410226
3	chr11:62167089:C:G	62167089	NA,G	NA,C	NA,1	NA,inf	NA,inf	NA,0.514837	0.00032981	0.000402125
3	chr11:61383431:C:T	61383431	NA,T	NA,C	NA,1	NA,inf	NA,inf	NA,0.570154	0.000329734	0.000408682
3	chr11:62002831:C:T	62002831	T,NA	C,NA	1,NA	inf,NA	inf,NA	1.33136,NA	0.000328412	0.000399659
3	chr11:61618398:A:G	61618398	NA,G	NA,A	NA,1	NA,inf	NA,inf	NA,0.739346	0.000328281	0.000398898
3	chr11:61953360:G:A	61953360	NA,A	NA,G	NA,1	NA,-inf	NA,inf	NA,0.780566	0.000327807	0.000415918
3	chr11:62107479:G:A	62107479	NA,A	NA,G	NA,1	NA,-inf	NA,inf	NA,0.600361	0.000327568	0.000394749
3	chr11:62004504:T:G	62004504	NA,G	NA,T	NA,1	NA,inf	NA,inf	NA,0.472132	0.000327261	0.000394472
3	chr11:61961591:C:T	61961591	T,T	C,C	1,1	inf,inf	inf,inf	0.0685805,1.68537	0.000326065	0.000428401
3	chr11:62127010:A:G	62127010	NA,G	NA,A	NA,1	NA,-inf	NA,inf	NA,0.373744	0.000325814	0.000389302
3	chr11:61653438:T:C	61653438	NA,C	NA,T	NA,1	NA,-inf	NA,inf	NA,0.643643	0.000325638	0.000398499
3	chr11:62070869:A:G	62070869	NA,G	NA,A	NA,1	NA,inf	NA,inf	NA,0.498902	0.000325415	0.000397801
3	chr11:61794525:A:T	61794525	NA,T	NA,A	NA,1	NA,-inf	NA,inf	NA,0.564361	0.000325397	0.000391887
3	chr11:61655065:C:T	61655065	NA,T	NA,C	NA,1	NA,-inf	NA,inf	NA,0.637364	0.000325154	0.000397677
3	chr11:61489461:T:A	61489461	NA,A	NA,T	NA,1	NA,inf	NA,inf	NA,0.529616	0.000324892	0.000396206
3	chr11:61652642:C:T	61652642	NA,T	NA,C	NA,1	NA,-inf	NA,inf	NA,0.588709	0.000324258	0.000391816
3	chr11:61483951:T:A	61483951	NA,A	NA,T	NA,1	NA,inf	NA,inf	NA,0.244629	0.000324091	0.000375864
3	chr11:61514079:G:A	61514079	NA,A	NA,G	NA,1	NA,inf	NA,inf	NA,0.603073	0.000323733	0.000408072
3	chr11:62009446:A:G	62009446	NA,G	NA,A	NA,1	NA,-inf	NA,inf	NA,0.296562	0.000323244	0.000385629
3	chr11:61925033:G:A	61925033	NA,A	NA,G	NA,1	NA,inf	NA,inf	NA,0.576016	0.000323118	0.000402147
3	chr11:61924416:G:C	61924416	NA,C	NA,G	NA,1	NA,inf	NA,inf	NA,0.522173	0.000322781	0.000397634
3	chr11:61541503:T:C	61541503	NA,C	NA,T	NA,1	NA,inf	NA,inf	NA,0.642448	0.000322752	0.000422643
3	chr11:61883151:C:G	61883151	NA,G	NA,C	NA,1	NA,-inf	NA,inf	NA,0.72461	0.00032255	0.000414232
3	chr11:61634697:T:A	61634697	A,A	T,T	1,1	-inf,inf	inf,inf	0.79316,1.2114	0.000322451	0.000375531
3	chr11:62096247:ACTGCACTCCAGCCTGGGCAACAGAGACCAGG:A	62096247	NA,A	NA,ACTGCACTCCAGCCTGGGCAACAGAGACCAGG	NA,1	NA,inf	NA,inf	NA,0.276887	0.000322321	0.000376898
3	chr11:61655701:G:A	61655701	NA,A	NA,G	NA,1	NA,-inf	NA,inf	NA,0.628849	0.000321252	0.000392921
3	chr11:61587699:C:T	61587699	NA,T	NA,C	NA,1	NA,-inf	NA,inf	NA,0.48237	0.000320087	0.000379198
3	chr11:61352443:T:C	61352443	NA,C	NA,T	NA,1	NA,-inf	NA,inf	NA,0.508175	0.000320051	0.000381867
3	chr11:61359181:G:A	61359181	NA,A	NA,G	NA,1	NA,-inf	NA,inf	NA,1.27721	0.000319459	0.000529209
3	chr11:61983258:C:T	61983258	T,T	C,C	1,1	-inf,inf	inf,inf	0.234359,0.547163	0.000319285	0.000373739
3	chr11:62072638:T:C	62072638	NA,C	NA,T	NA,1	NA,-inf	NA,inf	NA,0.581467	0.00031918	0.000390574
3	chr11:61337172:G:A	61337172	NA,A	NA,G	NA,1	NA,-inf	NA,inf	NA,0.561081	0.000318959	0.000385758
3	chr11:61784882:G:A	61784882	NA,A	NA,G	NA,1	NA,inf	NA,inf	NA,0.351236	0.00031828	0.000378218
3	chr11:61527628:T:C	61527628	NA,C	NA,T	NA,1	NA,inf	NA,inf	NA,0.550571	0.000318042	0.000391777
3	chr11:62298492:C:T	62298492	NA,T	NA,C	NA,1	NA,inf	NA,inf	NA,0.418382	0.000317954	0.000382981
3	chr11:62291453:T:C	62291453	NA,C	NA,T	NA,1	NA,-inf	NA,inf	NA,0.625715	0.000317644	0.000394509
3	chr11:61623984:G:A	61623984	A,A	G,G	1,1	-inf,-inf	inf,inf	0.678784,1.46859	0.000317193	0.000361108
3	chr11:61444461:G:A	61444461	NA,A	NA,G	NA,1	NA,-inf	NA,inf	NA,0.499904	0.000316757	0.000377859
3	chr11:61530839:C:T	61530839	NA,T	NA,C	NA,1	NA,inf	NA,inf	NA,0.553599	0.000316507	0.000391242
3	chr11:61814686:G:A	61814686	NA,A	NA,G	NA,1	NA,-inf	NA,inf	NA,0.54645	0.000316025	0.000380225
3	chr11:61570359:G:A	61570359	NA,A	NA,G	NA,1	NA,inf	NA,inf	NA,0.572475	0.000315757	0.000392794
3	chr11:61580265:A:G	61580265	NA,G	NA,A	NA,1	NA,inf	NA,inf	NA,0.585056	0.000315665	0.000410786
3	chr11:61761342:C:T	61761342	T,T	C,C	1,1	-inf,inf	inf,inf	0.0243813,1.27965	0.000315622	0.000401836
3	chr11:61460952:C:T	61460952	NA,T	NA,C	NA,1	NA,inf	NA,inf	NA,0.510837	0.000315011	0.000387294
3	chr11:61455194:C:T	61455194	NA,T	NA,C	NA,1	NA,-inf	NA,inf	NA,0.539333	0.00031485	0.000377314
3	chr11:61702089:T:A	61702089	NA,A	NA,T	NA,1	NA,inf	NA,inf	NA,0.478576	0.000314833	0.000382184
3	chr11:62294420:C:T	62294420	NA,T	NA,C	NA,1	NA,inf	NA,inf	NA,0.359694	0.000314723	0.000378026
3	chr11:62118716:T:G	62118716	NA,G	NA,T	NA,1	NA,-inf	NA,inf	NA,0.572903	0.000314659	0.000379445
3	chr11:61861130:G:A	61861130	NA,A	NA,G	NA,1	NA,inf	NA,inf	NA,0.297779	0.000314608	0.000366939
3	chr11:62294756:G:A	62294756	NA,A	NA,G	NA,1	NA,inf	NA,inf	NA,0.463138	0.00031434	0.00038058
3	chr11:61600625:C:T	61600625	T,NA	C,NA	1,NA	-inf,NA	inf,NA	0.457296,NA	0.000314231	0.000382975
3	chr11:61763028:A:G	61763028	G,NA	A,NA	1,NA	inf,NA	inf,NA	1.59875,NA	0.000313631	0.000382294
3	chr11:62302796:A:G	62302796	NA,G	NA,A	NA,1	NA,-inf	NA,inf	NA,0.655516	0.000313232	0.000381483
3	chr11:61349308:C:G	61349308	NA,G	NA,C	NA,1	NA,-inf	NA,inf	NA,0.711257	0.000313231	0.000394022
3	chr11:61864838:A:G	61864838	NA,G	NA,A	NA,1	NA,-inf	NA,inf	NA,0.64672	0.00031256	0.000385877
3	chr11:61917719:C:G	61917719	NA,G	NA,C	NA,1	NA,inf	NA,inf	NA,0.404164	0.000311567	0.000383388
3	chr11:62112451:G:A	62112451	NA,A	NA,G	NA,1	NA,-inf	NA,inf	NA,0.565876	0.000311533	0.000375718
3	chr11:62113645:G:T	62113645	NA,T	NA,G	NA,1	NA,-inf	NA,inf	NA,0.565876	0.000311533	0.000375718
3	chr11:62073314:G:A	62073314	NA,A	NA,G	NA,1	NA,-inf	NA,inf	NA,0.698858	0.000311418	0.000386716
3	chr11:62073285:T:C	62073285	NA,C	NA,T	NA,1	NA,-inf	NA,inf	NA,0.683334	0.000311328	0.000385184
3	chr11:61738122:G:A	61738122	A,NA	G,NA	1,NA	inf,NA	inf,NA	0.11698,NA	0.000311123	0.000377911
3	chr11:62216291:C:T	62216291	NA,T	NA,C	NA,1	NA,-inf	NA,inf	NA,0.768681	0.000310851	0.00039414
3	chr11:61472921:C:T	61472921	NA,T	NA,C	NA,1	NA,inf	NA,inf	NA,0.506786	0.00031074	0.000382519
3	chr11:62307345:A:G	62307345	NA,G	NA,A	NA,1	NA,-inf	NA,inf	NA,0.64913	0.000310416	0.000378125
3	chr11:62066098:A:G	62066098	NA,G	NA,A	NA,1	NA,inf	NA,inf	NA,0.497452	0.00030982	0.00037993
3	chr11:61613145:C:G	61613145	NA,G	NA,C	NA,1	NA,-inf	NA,inf	NA,0.491263	0.000309813	0.000369638
3	chr11:61525096:G:A	61525096	NA,A	NA,G	NA,1	NA,-inf	NA,inf	NA,0.487046	0.000309803	0.000369435
3	chr11:61917158:A:T	61917158	NA,T	NA,A	NA,1	NA,-inf	NA,inf	NA,0.705878	0.000309488	0.000385891
3	chr11:61357305:T:G	61357305	NA,G	NA,T	NA,1	NA,-inf	NA,inf	NA,0.803186	0.000309242	0.000398646
3	chr11:62188493:G:A	62188493	NA,A	NA,G	NA,1	NA,-inf	NA,inf	NA,0.573029	0.000308709	0.000375961
3	chr11:61366653:A:G	61366653	NA,G	NA,A	NA,1	NA,inf	NA,inf	NA,0.58643	0.000308622	0.000383169
3	chr11:62303749:G:A	62303749	NA,A	NA,G	NA,1	NA,-inf	NA,inf	NA,0.6447	0.000308463	0.000375769
3	chr11:61642305:T:C	61642305	NA,C	NA,T	NA,1	NA,inf	NA,inf	NA,0.677312	0.000308396	0.000372431
3	chr11:61286118:C:T	61286118	NA,T	NA,C	NA,1	NA,-inf	NA,inf	NA,0.815288	0.000308305	0.000402413
3	chr11:61458997:T:G	61458997	G,G	T,T	1,1	inf,inf	inf,inf	1.07347,1.23246	0.00030813	0.00039136
3	chr11:61449610:G:T	61449610	NA,T	NA,G	NA,1	NA,-inf	NA,inf	NA,0.481414	0.000307938	0.000367582
3	chr11:62270457:G:A	62270457	NA,A	NA,G	NA,1	NA,inf	NA,inf	NA,0.43659	0.000307432	0.000371045
3	chr11:62030890:T:C	62030890	NA,C	NA,T	NA,1	NA,inf	NA,inf	NA,0.349008	0.000306954	0.000373115
3	chr11:62285718:C:T	62285718	NA,T	NA,C	NA,1	NA,inf	NA,inf	NA,0.463675	0.00030673	0.00037223
3	chr11:61491416:A:G	61491416	NA,G	NA,A	NA,1	NA,-inf	NA,inf	NA,0.638229	0.000306633	0.000379204
3	chr11:62222917:C:T	62222917	NA,T	NA,C	NA,1	NA,inf	NA,inf	NA,0.479486	0.000306495	0.000372974
3	chr11:62259044:G:C	62259044	NA,C	NA,G	NA,1	NA,-inf	NA,inf	NA,0.713115	0.000306391	0.000395479
3	chr11:61491413:A:G	61491413	NA,G	NA,A	NA,1	NA,-inf	NA,inf	NA,0.636656	0.000305988	0.000378402
3	chr11:61928086:G:A	61928086	NA,A	NA,G	NA,1	NA,inf	NA,inf	NA,0.484994	0.000305772	0.000376428
3	chr11:61701894:C:A	61701894	NA,A	NA,C	NA,1	NA,-inf	NA,inf	NA,0.54742	0.000305435	0.000368168
3	chr11:61282659:G:A	61282659	A,A	G,G	1,1	-inf,inf	inf,inf	0.774796,1.32125	0.000305396	0.000361662
3	chr11:61479816:T:C	61479816	NA,C	NA,T	NA,1	NA,-inf	NA,inf	NA,0.469419	0.00030518	0.000363922
3	chr11:61696393:C:T	61696393	NA,T	NA,C	NA,1	NA,inf	NA,inf	NA,0.540752	0.00030506	0.00037722
3	chr11:61408353:C:G	61408353	NA,G	NA,C	NA,1	NA,-inf	NA,inf	NA,0.473611	0.000304494	0.000363546
3	chr11:61711804:C:T	61711804	NA,T	NA,C	NA,1	NA,inf	NA,inf	NA,0.539063	0.000304392	0.000376342
3	chr11:61859883:G:A	61859883	NA,A	NA,G	NA,1	NA,-inf	NA,inf	NA,0.679223	0.000304217	0.000372215
3	chr11:62020842:C:T	62020842	T,NA	C,NA	1,NA	inf,NA	inf,NA	1.03368,NA	0.000303909	0.000369804
3	chr11:61310100:T:A	61310100	NA,A	NA,T	NA,1	NA,inf	NA,inf	NA,0.54594	0.000303067	0.000373789
3	chr11:61825744:T:A	61825744	NA,A	NA,T	NA,1	NA,inf	NA,inf	NA,0.495986	0.000302783	0.000365931
3	chr11:61884204:C:T	61884204	NA,T	NA,C	NA,1	NA,inf	NA,inf	NA,0.314119	0.000302625	0.000361914
3	chr11:61898945:G:A	61898945	NA,A	NA,G	NA,1	NA,inf	NA,inf	NA,0.459005	0.000302561	0.000371383
3	chr11:61871886:C:T	61871886	T,T	C,C	1,1	-inf,-inf	inf,inf	3.34758,1.2929	0.000302098	0.000361403
3	chr11:62039219:A:G	62039219	NA,G	NA,A	NA,1	NA,-inf	NA,inf	NA,0.547496	0.000302097	0.000367872
3	chr11:62039506:C:T	62039506	NA,T	NA,C	NA,1	NA,-inf	NA,inf	NA,0.546907	0.000301778	0.000367495
3	chr11:62111568:A:T	62111568	NA,T	NA,A	NA,1	NA,-inf	NA,inf	NA,0.543005	0.000301767	0.000364025
3	chr11:61984409:G:A	61984409	NA,A	NA,G	NA,1	NA,inf	NA,inf	NA,0.570383	0.000301606	0.000367645
3	chr11:62013696:C:T	62013696	NA,T	NA,C	NA,1	NA,inf	NA,inf	NA,0.541788	0.000301196	0.000364987
3	chr11:61881193:A:G	61881193	NA,G	NA,A	NA,1	NA,-inf	NA,inf	NA,0.668602	0.000300808	0.000374426
3	chr11:61575750:C:T	61575750	NA,T	NA,C	NA,1	NA,-inf	NA,inf	NA,0.787249	0.00030079	0.000392224
3	chr11:62268370:A:C	62268370	C,NA	A,NA	1,NA	inf,NA	inf,NA	0.726518,NA	0.000300259	0.000365824
3	chr11:61983351:C:T	61983351	T,T	C,C	1,1	-inf,inf	inf,inf	0.224133,0.534963	0.000299908	0.000351274
3	chr11:61733804:G:A	61733804	A,A	G,G	1,1	inf,-inf	inf,inf	1.37508,1.35536	0.000299062	0.000354982
3	chr11:61555293:G:T	61555293	NA,T	NA,G	NA,1	NA,inf	NA,inf	NA,0.558422	0.000298926	0.000380522
3	chr11:61806464:A:G	61806464	NA,G	NA,A	NA,1	NA,inf	NA,inf	NA,0.519834	0.000298767	0.000370434
3	chr11:61436450:A:G	61436450	NA,G	NA,A	NA,1	NA,-inf	NA,inf	NA,0.505842	0.000298571	0.000358377
3	chr11:62256945:C:T	62256945	NA,T	NA,C	NA,1	NA,inf	NA,inf	NA,0.427484	0.000298543	0.000362463
3	chr11:61424285:T:C	61424285	NA,C	NA,T	NA,1	NA,-inf	NA,inf	NA,0.505704	0.000298515	0.000358309
3	chr11:62206286:C:A	62206286	NA,A	NA,C	NA,1	NA,inf	NA,inf	NA,0.373686	0.000298436	0.000361098
3	chr11:61405235:CAT:C	61405235	NA,C	NA,CAT	NA,1	NA,-inf	NA,inf	NA,0.505343	0.00029836	0.000358128
3	chr11:61931905:G:A	61931905	NA,A	NA,G	NA,1	NA,inf	NA,inf	NA,0.477876	0.000298186	0.000366461
3	chr11:61438273:C:T	61438273	NA,T	NA,C	NA,1	NA,-inf	NA,inf	NA,0.504139	0.000297793	0.000357464
3	chr11:62013151:C:A	62013151	A,A	C,C	1,1	-inf,-inf	inf,inf	0.615181,0.574055	0.00029769	0.000367579
3	chr11:62304420:T:G	62304420	NA,G	NA,T	NA,1	NA,inf	NA,inf	NA,0.436027	0.000297615	0.000360905
3	chr11:62136758:G:A	62136758	NA,A	NA,G	NA,1	NA,-inf	NA,inf	NA,0.636988	0.000297549	0.000373733
3	chr11:62041786:C:G	62041786	NA,G	NA,C	NA,1	NA,inf	NA,inf	NA,0.47839	0.000296889	0.000364127
3	chr11:62240850:C:T	62240850	NA,T	NA,C	NA,1	NA,-inf	NA,inf	NA,0.631218	0.000296888	0.000366197
3	chr11:62288886:C:T	62288886	NA,T	NA,C	NA,1	NA,-inf	NA,inf	NA,0.569386	0.000296828	0.000367484
3	chr11:61875401:T:G	61875401	NA,G	NA,T	NA,1	NA,-inf	NA,inf	NA,0.564874	0.000296173	0.000354199
3	chr11:61915852:A:G	61915852	NA,G	NA,A	NA,1	NA,inf	NA,inf	NA,0.468125	0.000296094	0.00036421
3	chr11:62180669:G:A	62180669	A,A	G,G	1,1	inf,inf	inf,inf	1.81169,1.33755	0.000296014	0.000373337
3	chr11:61484537:TC:T	61484537	NA,T	NA,TC	NA,1	NA,inf	NA,inf	NA,0.195053	0.000295626	0.000344281
3	chr11:61489025:C:G	61489025	NA,G	NA,C	NA,1	NA,inf	NA,inf	NA,0.413173	0.000295086	0.0003594
3	chr11:62214801:C:T	62214801	T,T	C,C	1,1	inf,inf	inf,inf	0.108559,2.02616	0.00029497	0.000372066
3	chr11:62017419:G:T	62017419	NA,T	NA,G	NA,1	NA,inf	NA,inf	NA,0.412844	0.000294969	0.000356654
3	chr11:61705715:C:T	61705715	T,NA	C,NA	1,NA	-inf,NA	inf,NA	1.35168,NA	0.000294882	0.000359572
3	chr11:61763244:A:G	61763244	NA,G	NA,A	NA,1	NA,inf	NA,inf	NA,0.918115	0.000294855	0.000385957
3	chr11:62018826:C:T	62018826	NA,T	NA,C	NA,1	NA,inf	NA,inf	NA,0.542005	0.000294792	0.00035907
3	chr11:61557365:T:G	61557365	NA,G	NA,T	NA,1	NA,-inf	NA,inf	NA,0.480098	0.000294786	0.000354533
3	chr11:62017793:G:T	62017793	NA,T	NA,G	NA,1	NA,inf	NA,inf	NA,0.541054	0.000294411	0.000358607
3	chr11:61983676:G:A	61983676	A,A	G,G	1,1	-inf,inf	inf,inf	0.228742,0.521726	0.000294197	0.000344706
3	chr11:61942794:G:A	61942794	NA,A	NA,G	NA,1	NA,-inf	NA,inf	NA,0.674874	0.000294151	0.000380597
3	chr11:62059809:C:T	62059809	NA,T	NA,C	NA,1	NA,inf	NA,inf	NA,0.434595	0.000293685	0.000356305
3	chr11:61855258:G:A	61855258	NA,A	NA,G	NA,1	NA,-inf	NA,inf	NA,0.496594	0.000293652	0.000354296
3	chr11:62206034:AGG:A	62206034	NA,A	NA,AGG	NA,1	NA,inf	NA,inf	NA,0.361667	0.00029349	0.000355203
3	chr11:61634084:C:G	61634084	NA,G	NA,C	NA,1	NA,inf	NA,inf	NA,0.686501	0.000293268	0.000361133
3	chr11:61945174:T:C	61945174	C,NA	T,NA	1,NA	-inf,NA	inf,NA	1.21251,NA	0.000293065	0.000357376
3	chr11:61484250:G:A	61484250	NA,A	NA,G	NA,1	NA,inf	NA,inf	NA,0.193504	0.000292996	0.000341534
3	chr11:62084752:C:A	62084752	NA,A	NA,C	NA,1	NA,-inf	NA,inf	NA,0.559153	0.000292943	0.000359974
3	chr11:62272211:G:A	62272211	NA,A	NA,G	NA,1	NA,inf	NA,inf	NA,0.40248	0.000292464	0.00035311
3	chr11:61975264:G:A	61975264	A,A	G,G	1,1	-inf,inf	inf,inf	0.0137703,1.08484	0.00029245	0.000345777
3	chr11:61876762:T:C	61876762	NA,C	NA,T	NA,1	NA,-inf	NA,inf	NA,0.659063	0.000292314	0.000366537
3	chr11:62039129:G:T	62039129	NA,T	NA,G	NA,1	NA,inf	NA,inf	NA,0.340047	0.000292123	0.000351088
3	chr11:62141199:C:T	62141199	NA,T	NA,C	NA,1	NA,inf	NA,inf	NA,0.289822	0.000291968	0.000343729
3	chr11:61800623:C:T	61800623	NA,T	NA,C	NA,1	NA,inf	NA,inf	NA,0.227027	0.000291416	0.000339932
3	chr11:61856511:C:T	61856511	NA,T	NA,C	NA,1	NA,-inf	NA,inf	NA,0.585752	0.000291161	0.000362031
3	chr11:61953036:G:A	61953036	NA,A	NA,G	NA,1	NA,inf	NA,inf	NA,0.386333	0.000291008	0.000355112
3	chr11:61487543:G:A	61487543	NA,A	NA,G	NA,1	NA,inf	NA,inf	NA,0.393039	0.000290663	0.000353094
3	chr11:61931432:G:A	61931432	NA,A	NA,G	NA,1	NA,inf	NA,inf	NA,0.452062	0.000290361	0.000357803
3	chr11:61555406:G:C	61555406	NA,C	NA,G	NA,1	NA,inf	NA,inf	NA,0.536832	0.000290252	0.000369068
3	chr11:61880994:G:A	61880994	NA,A	NA,G	NA,1	NA,inf	NA,inf	NA,0.514332	0.000290251	0.000354868
3	chr11:62206039:ATT:A	62206039	NA,A	NA,ATT	NA,1	NA,inf	NA,inf	NA,0.353911	0.000290045	0.00035105
3	chr11:61494944:C:T	61494944	NA,T	NA,C	NA,1	NA,-inf	NA,inf	NA,0.604808	0.000289863	0.000357787
3	chr11:62073899:T:C	62073899	NA,C	NA,T	NA,1	NA,-inf	NA,inf	NA,0.547465	0.000289824	0.000350131
3	chr11:61499431:C:T	61499431	NA,T	NA,C	NA,1	NA,-inf	NA,inf	NA,0.598928	0.000289715	0.000357148
3	chr11:62101500:GATTT:G	62101500	NA,G	NA,GATTT	NA,1	NA,-inf	NA,inf	NA,0.550779	0.000289511	0.00035355
3	chr11:62299522:A:C	62299522	NA,C	NA,A	NA,1	NA,inf	NA,inf	NA,0.385129	0.000289288	0.000348591
3	chr11:62017316:C:T	62017316	NA,T	NA,C	NA,1	NA,inf	NA,inf	NA,0.416586	0.000289288	0.000351078
3	chr11:62089525:T:C	62089525	NA,C	NA,T	NA,1	NA,inf	NA,inf	NA,0.368724	0.000289108	0.000347668
3	chr11:62053962:T:C	62053962	NA,C	NA,T	NA,1	NA,-inf	NA,inf	NA,0.671472	0.000288968	0.00036376
3	chr11:62156647:A:T	62156647	NA,T	NA,A	NA,1	NA,inf	NA,inf	NA,0.305604	0.000288826	0.000342865
3	chr11:61828314:G:A	61828314	NA,A	NA,G	NA,1	NA,inf	NA,inf	NA,0.506907	0.00028859	0.000350647
3	chr11:61823166:C:T	61823166	NA,T	NA,C	NA,1	NA,inf	NA,inf	NA,0.506453	0.000288414	0.000350433
3	chr11:61826039:C:T	61826039	NA,T	NA,C	NA,1	NA,inf	NA,inf	NA,0.505807	0.000288137	0.0003501
3	chr11:62064668:G:A	62064668	NA,A	NA,G	NA,1	NA,-inf	NA,inf	NA,0.606443	0.000288079	0.000350128
3	chr11:61988679:A:G	61988679	NA,G	NA,A	NA,1	NA,inf	NA,inf	NA,0.329935	0.000288051	0.000343718
3	chr11:61985235:G:A	61985235	NA,A	NA,G	NA,1	NA,inf	NA,inf	NA,0.336645	0.000287955	0.000343994
3	chr11:62295800:A:C	62295800	NA,C	NA,A	NA,1	NA,inf	NA,inf	NA,0.38743	0.000286994	0.000347107
3	chr11:61588950:G:T	61588950	NA,T	NA,G	NA,1	NA,-inf	NA,inf	NA,0.530512	0.000286883	0.000352767
3	chr11:62295045:G:A	62295045	NA,A	NA,G	NA,1	NA,inf	NA,inf	NA,0.386386	0.000286489	0.000346511
3	chr11:62295905:G:T	62295905	NA,T	NA,G	NA,1	NA,inf	NA,inf	NA,0.386386	0.000286489	0.000346511
3	chr11:62080228:T:C	62080228	NA,C	NA,T	NA,1	NA,-inf	NA,inf	NA,0.570549	0.000286081	0.000350998
3	chr11:62297134:C:A	62297134	NA,A	NA,C	NA,1	NA,-inf	NA,inf	NA,0.580865	0.000286031	0.000348741
3	chr11:61742925:A:G	61742925	NA,G	NA,A	NA,1	NA,inf	NA,inf	NA,0.450265	0.000285715	0.000348132
3	chr11:62164909:G:A	62164909	A,NA	G,NA	1,NA	-inf,NA	inf,NA	0.532196,NA	0.000285421	0.000347732
3	chr11:62249293:C:T	62249293	T,T	C,C	1,1	inf,-inf	inf,inf	0.804804,0.0798265	0.000285003	0.000339451
3	chr11:61766837:C:T	61766837	NA,T	NA,C	NA,1	NA,-inf	NA,inf	NA,0.623062	0.000284989	0.000357366
3	chr11:61572608:C:A	61572608	NA,A	NA,C	NA,1	NA,-inf	NA,inf	NA,0.457499	0.000284357	0.000342341
3	chr11:61989201:T:C	61989201	NA,C	NA,T	NA,1	NA,-inf	NA,inf	NA,0.535904	0.000284228	0.000345317
3	chr11:61600439:C:A	61600439	NA,A	NA,C	NA,1	NA,-inf	NA,inf	NA,0.486681	0.000284222	0.000345163
3	chr11:61600437:CT:C	61600437	NA,C	NA,CT	NA,1	NA,-inf	NA,inf	NA,0.486681	0.000284222	0.000345163
3	chr11:62017153:A:G	62017153	NA,G	NA,A	NA,1	NA,inf	NA,inf	NA,0.49825	0.000283851	0.000344104
3	chr11:62296431:A:AG	62296431	NA,AG	NA,A	NA,1	NA,inf	NA,inf	NA,0.39858	0.000283683	0.000344959
3	chr11:61618246:A:G	61618246	NA,G	NA,A	NA,1	NA,-inf	NA,inf	NA,0.434024	0.000283606	0.000339132
3	chr11:61530071:C:G	61530071	NA,G	NA,C	NA,1	NA,inf	NA,inf	NA,0.563443	0.000283526	0.00036994
3	chr11:61876380:G:A	61876380	NA,A	NA,G	NA,1	NA,inf	NA,inf	NA,0.493881	0.000283283	0.00034608
3	chr11:61629682:G:A	61629682	A,A	G,G	1,1	-inf,inf	inf,inf	0.906745,1.0733	0.000283224	0.000331762
3	chr11:61450868:G:A	61450868	A,A	G,G	1,1	inf,inf	inf,inf	1.03143,1.21667	0.000283084	0.000358824
3	chr11:62084326:C:T	62084326	NA,T	NA,C	NA,1	NA,inf	NA,inf	NA,0.393792	0.00028284	0.00034235
3	chr11:61609629:T:C	61609629	NA,C	NA,T	NA,1	NA,-inf	NA,inf	NA,0.449018	0.000282666	0.000337946
3	chr11:62306921:C:T	62306921	NA,T	NA,C	NA,1	NA,inf	NA,inf	NA,0.405132	0.000282047	0.000342641
3	chr11:61812781:A:G	61812781	NA,G	NA,A	NA,1	NA,inf	NA,inf	NA,0.491922	0.000282017	0.000342686
3	chr11:61859814:G:A	61859814	NA,A	NA,G	NA,1	NA,-inf	NA,inf	NA,0.660878	0.000281656	0.000347896
3	chr11:62284550:T:C	62284550	NA,C	NA,T	NA,1	NA,inf	NA,inf	NA,0.380682	0.000281135	0.000340897
3	chr11:61345998:A:T	61345998	NA,T	NA,A	NA,1	NA,inf	NA,inf	NA,0.298712	0.000281003	0.000334921
3	chr11:62082807:C:A	62082807	A,NA	C,NA	1,NA	-inf,NA	inf,NA	1.24845,NA	0.000280493	0.000341521
3	chr11:62068966:A:G	62068966	G,NA	A,NA	1,NA	inf,NA	inf,NA	0.224513,NA	0.000279609	0.000339715
3	chr11:61320918:T:C	61320918	NA,C	NA,T	NA,1	NA,-inf	NA,inf	NA,0.610185	0.000279491	0.00034982
3	chr11:61765412:T:TGTG	61765412	NA,TGTG	NA,T	NA,1	NA,inf	NA,inf	NA,0.274476	0.000279221	0.000329591
3	chr11:61633677:C:T	61633677	NA,T	NA,C	NA,1	NA,inf	NA,inf	NA,0.366686	0.00027919	0.000339945
3	chr11:62070072:T:C	62070072	NA,C	NA,T	NA,1	NA,-inf	NA,inf	NA,0.556869	0.000278992	0.000342653
3	chr11:61723959:A:T	61723959	T,T	A,A	1,1	inf,inf	inf,inf	0.372008,1.64037	0.000278616	0.000328054
3	chr11:62228836:C:T	62228836	NA,T	NA,C	NA,1	NA,inf	NA,inf	NA,0.609126	0.000278238	0.000339201
3	chr11:62100240:T:C	62100240	NA,C	NA,T	NA,1	NA,inf	NA,inf	NA,0.156859	0.000278053	0.000324851
3	chr11:61980202:G:A	61980202	NA,A	NA,G	NA,1	NA,inf	NA,inf	NA,0.309838	0.00027787	0.000332036
3	chr11:62026852:G:A	62026852	A,A	G,G	1,1	-inf,-inf	inf,inf	2.27424,0.359391	0.000277725	0.000336426
3	chr11:61563477:C:T	61563477	NA,T	NA,C	NA,1	NA,inf	NA,inf	NA,0.423412	0.000277548	0.000339886
3	chr11:62070396:G:A	62070396	NA,A	NA,G	NA,1	NA,-inf	NA,inf	NA,0.534543	0.000277536	0.000339946
3	chr11:62210870:C:T	62210870	NA,T	NA,C	NA,1	NA,-inf	NA,inf	NA,0.654235	0.000277347	0.000349819
3	chr11:61786092:C:T	61786092	NA,T	NA,C	NA,1	NA,inf	NA,inf	NA,0.45523	0.000276982	0.000335135
3	chr11:61530218:G:A	61530218	NA,A	NA,G	NA,1	NA,inf	NA,inf	NA,0.45222	0.000276628	0.000341239
3	chr11:61554288:A:G	61554288	NA,G	NA,A	NA,1	NA,inf	NA,inf	NA,0.41571	0.000276197	0.000325595
3	chr11:61565444:C:T	61565444	NA,T	NA,C	NA,1	NA,inf	NA,inf	NA,0.508095	0.000275938	0.000341482
3	chr11:62288471:C:A	62288471	NA,A	NA,C	NA,1	NA,-inf	NA,inf	NA,0.622237	0.00027574	0.000350493
3	chr11:61513638:T:C	61513638	NA,C	NA,T	NA,1	NA,-inf	NA,inf	NA,0.436929	0.000275575	0.000332434
3	chr11:62110683:G:A	62110683	NA,A	NA,G	NA,1	NA,inf	NA,inf	NA,0.253077	0.000275282	0.000329468
3	chr11:61577636:G:A	61577636	NA,A	NA,G	NA,1	NA,-inf	NA,inf	NA,0.836608	0.000275132	0.000369479
3	chr11:61609612:G:A	61609612	A,NA	G,NA	1,NA	inf,NA	inf,NA	2.87567,NA	0.000274968	0.000335
3	chr11:61455412:A:T	61455412	NA,T	NA,A	NA,1	NA,-inf	NA,inf	NA,0.431584	0.000274714	0.000329633
3	chr11:61881739:C:T	61881739	T,T	C,C	1,1	inf,-inf	inf,inf	0.493179,0.620501	0.000274586	0.000325544
3	chr11:62030683:G:A	62030683	NA,A	NA,G	NA,1	NA,-inf	NA,inf	NA,0.484046	0.000273932	0.000335061
3	chr11:61775900:A:C	61775900	NA,C	NA,A	NA,1	NA,inf	NA,inf	NA,0.461609	0.000273897	0.000333129
3	chr11:61570461:A:G	61570461	NA,G	NA,A	NA,1	NA,-inf	NA,inf	NA,0.404345	0.000273482	0.000327281
3	chr11:62275147:G:A	62275147	NA,A	NA,G	NA,1	NA,inf	NA,inf	NA,0.367018	0.000273232	0.000331908
3	chr11:62266101:T:C	62266101	NA,C	NA,T	NA,1	NA,inf	NA,inf	NA,0.3687	0.000273061	0.000331965
3	chr11:61908717:A:G	61908717	NA,G	NA,A	NA,1	NA,inf	NA,inf	NA,0.44134	0.00027241	0.000340219
3	chr11:62210408:T:C	62210408	NA,C	NA,T	NA,1	NA,-inf	NA,inf	NA,0.629903	0.000271701	0.000341913
3	chr11:61610825:G:A	61610825	NA,A	NA,G	NA,1	NA,-inf	NA,inf	NA,0.451269	0.000271416	0.000330195
3	chr11:61505190:C:T	61505190	NA,T	NA,C	NA,1	NA,-inf	NA,inf	NA,0.553391	0.000271354	0.000334638
3	chr11:61440987:G:A	61440987	NA,A	NA,G	NA,1	NA,inf	NA,inf	NA,0.0885949	0.000271143	0.000314149
3	chr11:61490124:T:C	61490124	NA,C	NA,T	NA,1	NA,-inf	NA,inf	NA,0.819479	0.000270799	0.000366392
3	chr11:62144397:AAATT:A	62144397	NA,A	NA,AAATT	NA,1	NA,inf	NA,inf	NA,0.254934	0.000270651	0.000321616
3	chr11:61794752:T:G	61794752	NA,G	NA,T	NA,1	NA,inf	NA,inf	NA,0.204651	0.000270614	0.000318445
3	chr11:61479196:G:A	61479196	NA,A	NA,G	NA,1	NA,inf	NA,inf	NA,0.450242	0.000270587	0.000335901
3	chr11:61954972:G:C	61954972	NA,C	NA,G	NA,1	NA,inf	NA,inf	NA,0.377022	0.00026991	0.000330904
3	chr11:61532824:G:A	61532824	NA,A	NA,G	NA,1	NA,inf	NA,inf	NA,0.226139	0.000269824	0.000320238
3	chr11:61630088:C:T	61630088	NA,T	NA,C	NA,1	NA,inf	NA,inf	NA,0.33778	0.000269679	0.000328111
3	chr11:61649532:C:T	61649532	NA,T	NA,C	NA,1	NA,-inf	NA,inf	NA,0.48002	0.000269621	0.000328553
3	chr11:62269908:A:G	62269908	G,NA	A,NA	1,NA	-inf,NA	inf,NA	1.0248,NA	0.000268805	0.00032837
3	chr11:61690421:A:G	61690421	NA,G	NA,A	NA,1	NA,inf	NA,inf	NA,0.43154	0.000268678	0.000330357
3	chr11:61772269:A:T	61772269	NA,T	NA,A	NA,1	NA,-inf	NA,inf	NA,0.605411	0.000268631	0.000338522
3	chr11:61484830:C:G	61484830	NA,G	NA,C	NA,1	NA,inf	NA,inf	NA,0.144276	0.000268554	0.000314575
3	chr11:61452121:G:A	61452121	NA,A	NA,G	NA,1	NA,-inf	NA,inf	NA,0.515682	0.000268114	0.000330735
3	chr11:61367164:A:G	61367164	NA,G	NA,A	NA,1	NA,-inf	NA,inf	NA,0.453876	0.000267563	0.000329491
3	chr11:61920798:C:CTGTAATCTCA	61920798	NA,CTGTAATCTCA	NA,C	NA,1	NA,inf	NA,inf	NA,0.360898	0.000267419	0.000326101
3	chr11:62063575:A:C	62063575	NA,C	NA,A	NA,1	NA,-inf	NA,inf	NA,0.522362	0.000267345	0.000328177
3	chr11:61722773:G:A	61722773	A,A	G,G	1,1	inf,-inf	inf,inf	1.26023,1.46187	0.000267214	0.000332003
3	chr11:61980797:C:T	61980797	T,T	C,C	1,1	-inf,inf	inf,inf	0.226887,0.493458	0.000267015	0.000314905
3	chr11:61764519:A:G	61764519	G,G	A,A	1,1	inf,inf	inf,inf	3.61825,2.81425	0.000266925	0.000333754
3	chr11:61618307:C:G	61618307	NA,G	NA,C	NA,1	NA,-inf	NA,inf	NA,0.397553	0.000266703	0.000324116
3	chr11:62052749:C:A	62052749	NA,A	NA,C	NA,1	NA,-inf	NA,inf	NA,0.609181	0.000266588	0.000336576
3	chr11:61944003:T:G	61944003	NA,G	NA,T	NA,1	NA,-inf	NA,inf	NA,0.444536	0.000266297	0.000323966
3	chr11:61395693:C:T	61395693	NA,T	NA,C	NA,1	NA,inf	NA,inf	NA,0.378955	0.000265969	0.000325271
3	chr11:61741456:C:T	61741456	NA,T	NA,C	NA,1	NA,inf	NA,inf	NA,0.445386	0.000265901	0.000328355
3	chr11:61473949:T:A	61473949	NA,A	NA,T	NA,1	NA,-inf	NA,inf	NA,0.412099	0.000265868	0.000319441
3	chr11:62165519:A:G	62165519	NA,G	NA,A	NA,1	NA,-inf	NA,inf	NA,0.441215	0.000265481	0.000320335
3	chr11:61652472:A:T	61652472	NA,T	NA,A	NA,1	NA,-inf	NA,inf	NA,0.466961	0.000265369	0.000323348
3	chr11:61492341:C:T	61492341	NA,T	NA,C	NA,1	NA,-inf	NA,inf	NA,0.554074	0.000265327	0.000329946
3	chr11:62232342:G:T	62232342	NA,T	NA,G	NA,1	NA,-inf	NA,inf	NA,0.507757	0.000264704	0.000325728
3	chr11:61569657:T:TACAGAAGG	61569657	NA,TACAGAAGG	NA,T	NA,1	NA,-inf	NA,inf	NA,0.469826	0.00026463	0.000325428
3	chr11:61642879:G:A	61642879	NA,A	NA,G	NA,1	NA,inf	NA,inf	NA,0.329609	0.00026451	0.000322357
3	chr11:62028173:C:T	62028173	NA,T	NA,C	NA,1	NA,-inf	NA,inf	NA,0.54016	0.00026444	0.000327976
3	chr11:62291288:C:A	62291288	NA,A	NA,C	NA,1	NA,-inf	NA,inf	NA,0.58496	0.00026418	0.000334929
3	chr11:61646275:C:T	61646275	NA,T	NA,C	NA,1	NA,-inf	NA,inf	NA,0.0986296	0.000263866	0.000305376
3	chr11:62159382:T:C	62159382	NA,C	NA,T	NA,1	NA,inf	NA,inf	NA,0.238683	0.000263762	0.000313727
3	chr11:61444749:A:C	61444749	NA,C	NA,A	NA,1	NA,-inf	NA,inf	NA,0.414292	0.000263693	0.000317163
3	chr11:62239893:A:G	62239893	NA,G	NA,A	NA,1	NA,-inf	NA,inf	NA,0.499379	0.000263223	0.000320778
3	chr11:62077191:T:G	62077191	G,NA	T,NA	1,NA	-inf,NA	inf,NA	1.19435,NA	0.000263052	0.000320322
3	chr11:61660905:T:C	61660905	NA,C	NA,T	NA,1	NA,-inf	NA,inf	NA,0.387954	0.000262534	0.0003166
3	chr11:61763041:G:A	61763041	NA,A	NA,G	NA,1	NA,inf	NA,inf	NA,0.396184	0.000262015	0.000320316
3	chr11:62244289:C:T	62244289	NA,T	NA,C	NA,1	NA,-inf	NA,inf	NA,0.519899	0.000261962	0.000320725
3	chr11:62059222:A:G	62059222	NA,G	NA,A	NA,1	NA,-inf	NA,inf	NA,0.449799	0.000261776	0.000320549
3	chr11:62059262:T:A	62059262	NA,A	NA,T	NA,1	NA,-inf	NA,inf	NA,0.449465	0.000261668	0.000320416
3	chr11:61902474:G:A	61902474	A,NA	G,NA	1,NA	inf,NA	inf,NA	2.81836,NA	0.000261627	0.000319423
3	chr11:62256961:A:C	62256961	NA,C	NA,A	NA,1	NA,inf	NA,inf	NA,0.341339	0.000261497	0.00031821
3	chr11:61921762:C:A	61921762	NA,A	NA,C	NA,1	NA,inf	NA,inf	NA,0.343919	0.000261422	0.000318665
3	chr11:61515227:G:A	61515227	NA,A	NA,G	NA,1	NA,-inf	NA,inf	NA,0.378236	0.000261331	0.000314202
3	chr11:61624170:C:T	61624170	NA,T	NA,C	NA,1	NA,-inf	NA,inf	NA,0.380212	0.000261323	0.000313433
3	chr11:61534227:T:A	61534227	NA,A	NA,T	NA,1	NA,inf	NA,inf	NA,0.495398	0.000261184	0.000338398
3	chr11:62115646:C:T	62115646	T,T	C,C	1,1	inf,inf	inf,inf	0.378709,1.88002	0.000261116	0.000327337
3	chr11:62282536:A:G	62282536	NA,G	NA,A	NA,1	NA,inf	NA,inf	NA,0.322121	0.000260743	0.000315921
3	chr11:62243763:A:G	62243763	NA,G	NA,A	NA,1	NA,-inf	NA,inf	NA,0.544669	0.000260663	0.000321136
3	chr11:61315472:C:A	61315472	NA,A	NA,C	NA,1	NA,-inf	NA,inf	NA,0.36093	0.000260182	0.000314646
3	chr11:62302359:T:C	62302359	NA,C	NA,T	NA,1	NA,inf	NA,inf	NA,0.346006	0.000260058	0.000317364
3	chr11:61815361:G:A	61815361	NA,A	NA,G	NA,1	NA,inf	NA,inf	NA,0.429356	0.000260057	0.000316075
3	chr11:62058597:G:A	62058597	NA,A	NA,G	NA,1	NA,-inf	NA,inf	NA,0.443332	0.000259664	0.000317946
3	chr11:62030879:T:C	62030879	NA,C	NA,T	NA,1	NA,inf	NA,inf	NA,0.318081	0.000259632	0.00031529
3	chr11:61552781:C:T	61552781	NA,T	NA,C	NA,1	NA,inf	NA,inf	NA,0.303289	0.000259331	0.00031195
3	chr11:62225815:T:C	62225815	NA,C	NA,T	NA,1	NA,-inf	NA,inf	NA,0.426548	0.000259097	0.00031641
3	chr11:62066824:A:AT	62066824	NA,AT	NA,A	NA,1	NA,inf	NA,inf	NA,0.307417	0.000259053	0.000310756
3	chr11:61870091:C:T	61870091	NA,T	NA,C	NA,1	NA,-inf	NA,inf	NA,0.346378	0.000258929	0.000309784
3	chr11:61724684:G:A	61724684	NA,A	NA,G	NA,1	NA,-inf	NA,inf	NA,0.393327	0.000258894	0.000310955
3	chr11:61798104:C:G	61798104	NA,G	NA,C	NA,1	NA,-inf	NA,inf	NA,0.418745	0.000258777	0.000309625
3	chr11:62114494:C:T	62114494	NA,T	NA,C	NA,1	NA,-inf	NA,inf	NA,0.332652	0.000258517	0.000313124
3	chr11:62260841:G:A	62260841	NA,A	NA,G	NA,1	NA,-inf	NA,inf	NA,0.472098	0.000258413	0.00031855
3	chr11:62158747:G:A	62158747	NA,A	NA,G	NA,1	NA,inf	NA,inf	NA,0.224931	0.000258256	0.000307418
3	chr11:61544946:A:G	61544946	NA,G	NA,A	NA,1	NA,inf	NA,inf	NA,0.366182	0.000257702	0.000305371
3	chr11:61525894:G:A	61525894	A,NA	G,NA	1,NA	inf,NA	inf,NA	0.320015,NA	0.000257637	0.000313579
3	chr11:61630008:C:T	61630008	NA,T	NA,C	NA,1	NA,-inf	NA,inf	NA,0.408817	0.000257561	0.000312384
3	chr11:61926593:G:A	61926593	NA,A	NA,G	NA,1	NA,inf	NA,inf	NA,0.336603	0.000257549	0.000314491
3	chr11:61288818:C:G	61288818	NA,G	NA,C	NA,1	NA,inf	NA,inf	NA,0.242914	0.000257444	0.000307712
3	chr11:62036613:A:G	62036613	NA,G	NA,A	NA,1	NA,-inf	NA,inf	NA,0.42557	0.000257402	0.00031394
3	chr11:61669330:C:T	61669330	NA,T	NA,C	NA,1	NA,inf	NA,inf	NA,0.886002	0.000257198	0.000347121
3	chr11:61759084:G:A	61759084	A,A	G,G	1,1	inf,inf	inf,inf	0.205688,0.0854596	0.000257077	0.000312617
3	chr11:61619647:T:C	61619647	NA,C	NA,T	NA,1	NA,-inf	NA,inf	NA,0.232148	0.000257076	0.00030266
3	chr11:61356493:A:G	61356493	NA,G	NA,A	NA,1	NA,-inf	NA,inf	NA,0.417215	0.000257009	0.000317549
3	chr11:61524619:G:A	61524619	A,NA	G,NA	1,NA	inf,NA	inf,NA	0.305717,NA	0.000256445	0.00031213
3	chr11:62213393:G:C	62213393	NA,C	NA,G	NA,1	NA,inf	NA,inf	NA,0.294347	0.000256307	0.000311733
3	chr11:61790956:G:A	61790956	NA,A	NA,G	NA,1	NA,inf	NA,inf	NA,0.406878	0.000256262	0.000310864
3	chr11:61955032:C:T	61955032	NA,T	NA,C	NA,1	NA,inf	NA,inf	NA,0.338148	0.000255848	0.000313548
3	chr11:61349145:A:G	61349145	NA,G	NA,A	NA,1	NA,-inf	NA,inf	NA,0.338249	0.000255679	0.000307368
3	chr11:61612389:G:A	61612389	NA,A	NA,G	NA,1	NA,inf	NA,inf	NA,0.564572	0.000255387	0.00031356
3	chr11:62227180:T:C	62227180	NA,C	NA,T	NA,1	NA,inf	NA,inf	NA,0.536856	0.000255112	0.000311031
3	chr11:62251555:T:C	62251555	NA,C	NA,T	NA,1	NA,inf	NA,inf	NA,0.345326	0.000254491	0.000309708
3	chr11:61655894:T:C	61655894	NA,C	NA,T	NA,1	NA,inf	NA,inf	NA,0.0972902	0.000254435	0.000297852
3	chr11:61976497:A:G	61976497	G,NA	A,NA	1,NA	-inf,NA	inf,NA	0.790452,NA	0.000254236	0.000309744
3	chr11:61717637:G:A	61717637	NA,A	NA,G	NA,1	NA,-inf	NA,inf	NA,0.374915	0.000253963	0.000304966
3	chr11:62075475:C:T	62075475	NA,T	NA,C	NA,1	NA,-inf	NA,inf	NA,0.462501	0.000253937	0.000310748
3	chr11:62229818:G:A	62229818	NA,A	NA,G	NA,1	NA,inf	NA,inf	NA,0.532148	0.000253714	0.000309533
3	chr11:62237083:C:G	62237083	NA,G	NA,C	NA,1	NA,inf	NA,inf	NA,0.530077	0.000253639	0.000309404
3	chr11:62080377:A:G	62080377	NA,G	NA,A	NA,1	NA,-inf	NA,inf	NA,0.584195	0.000253631	0.000316251
3	chr11:62076970:T:A	62076970	NA,A	NA,T	NA,1	NA,-inf	NA,inf	NA,0.460605	0.000253473	0.000310156
3	chr11:61606379:T:C	61606379	NA,C	NA,T	NA,1	NA,-inf	NA,inf	NA,0.376933	0.000253343	0.000304216
3	chr11:61299164:C:T	61299164	NA,T	NA,C	NA,1	NA,inf	NA,inf	NA,0.231852	0.000253136	0.000302743
3	chr11:62227908:A:G	62227908	NA,G	NA,A	NA,1	NA,inf	NA,inf	NA,0.529367	0.000253001	0.000308448
3	chr11:61452029:T:TA	61452029	NA,TA	NA,T	NA,1	NA,-inf	NA,inf	NA,0.466263	0.000252416	0.000311136
3	chr11:62085134:G:A	62085134	NA,A	NA,G	NA,1	NA,-inf	NA,inf	NA,0.452173	0.000252069	0.000308244
3	chr11:61826205:C:T	61826205	NA,T	NA,C	NA,1	NA,inf	NA,inf	NA,0.354088	0.00025177	0.00030486
3	chr11:61338536:G:T	61338536	NA,T	NA,G	NA,1	NA,inf	NA,inf	NA,0.297361	0.000251635	0.000304581
3	chr11:61758599:T:C	61758599	C,C	T,T	1,1	inf,inf	inf,inf	0.225246,0.104951	0.000251422	0.000306514
3	chr11:62289554:A:G	62289554	NA,G	NA,A	NA,1	NA,inf	NA,inf	NA,0.30536	0.000251337	0.000304859
3	chr11:62289162:C:G	62289162	NA,G	NA,C	NA,1	NA,inf	NA,inf	NA,0.30536	0.000251337	0.000304859
3	chr11:62225379:C:T	62225379	NA,T	NA,C	NA,1	NA,inf	NA,inf	NA,0.52325	0.0002513	0.000306365
3	chr11:62225757:A:G	62225757	NA,G	NA,A	NA,1	NA,inf	NA,inf	NA,0.52325	0.0002513	0.000306365
3	chr11:61397377:C:T	61397377	T,T	C,C	1,1	inf,inf	inf,inf	1.07953,1.07448	0.000250912	0.000315073
3	chr11:61559920:C:T	61559920	NA,T	NA,C	NA,1	NA,-inf	NA,inf	NA,0.362396	0.000250652	0.000302304
3	chr11:61525226:A:T	61525226	T,NA	A,NA	1,NA	inf,NA	inf,NA	0.307928,NA	0.000250537	0.000304943
3	chr11:61525910:G:A	61525910	A,NA	G,NA	1,NA	inf,NA	inf,NA	0.308569,NA	0.000250517	0.000304919
3	chr11:62075844:T:C	62075844	C,NA	T,NA	1,NA	-inf,NA	inf,NA	1.16045,NA	0.00025042	0.000304948
3	chr11:62225010:C:T	62225010	NA,T	NA,C	NA,1	NA,-inf	NA,inf	NA,0.467635	0.000250395	0.000305777
3	chr11:62224773:G:A	62224773	NA,A	NA,G	NA,1	NA,inf	NA,inf	NA,0.519798	0.000250342	0.000305197
3	chr11:62132451:A:G	62132451	NA,G	NA,A	NA,1	NA,-inf	NA,inf	NA,0.484806	0.000250334	0.000312264
3	chr11:62201583:C:A	62201583	NA,A	NA,C	NA,1	NA,inf	NA,inf	NA,0.212352	0.000250333	0.000297479
3	chr11:61984157:T:A	61984157	NA,A	NA,T	NA,1	NA,-inf	NA,inf	NA,0.419536	0.000250308	0.000300954
3	chr11:62059525:G:C	62059525	NA,C	NA,G	NA,1	NA,-inf	NA,inf	NA,0.450189	0.000250233	0.000306201
3	chr11:61766428:A:G	61766428	NA,G	NA,A	NA,1	NA,inf	NA,inf	NA,0.37295	0.000250051	0.000306664
3	chr11:61641551:C:T	61641551	NA,T	NA,C	NA,1	NA,-inf	NA,inf	NA,0.351187	0.000249973	0.000300397
3	chr11:61389342:G:C	61389342	NA,C	NA,G	NA,1	NA,-inf	NA,inf	NA,0.322794	0.000249876	0.000301968
3	chr11:62238650:C:A	62238650	NA,A	NA,C	NA,1	NA,inf	NA,inf	NA,0.516608	0.000249848	0.000304782
3	chr11:61520928:G:A	61520928	NA,A	NA,G	NA,1	NA,-inf	NA,inf	NA,0.466328	0.000249099	0.000306642
3	chr11:62020621:C:T	62020621	NA,T	NA,C	NA,1	NA,-inf	NA,inf	NA,0.453242	0.000248887	0.000301164
3	chr11:61308053:C:CT	61308053	NA,CT	NA,C	NA,1	NA,inf	NA,inf	NA,0.217815	0.000248819	0.000297542
3	chr11:62075011:C:T	62075011	NA,T	NA,C	NA,1	NA,-inf	NA,inf	NA,0.449219	0.000248764	0.00030468
3	chr11:62175052:C:T	62175052	NA,T	NA,C	NA,1	NA,-inf	NA,inf	NA,0.42555	0.000248745	0.000303367
3	chr11:61966556:C:T	61966556	NA,T	NA,C	NA,1	NA,-inf	NA,inf	NA,0.250672	0.000248582	0.000301594
3	chr11:62224835:C:T	62224835	NA,T	NA,C	NA,1	NA,inf	NA,inf	NA,0.513196	0.00024853	0.000302987
3	chr11:62090333:A:C	62090333	C,NA	A,NA	1,NA	-inf,NA	inf,NA	1.13935,NA	0.000248529	0.000302636
3	chr11:62131906:C:T	62131906	NA,T	NA,C	NA,1	NA,-inf	NA,inf	NA,0.390226	0.000248512	0.000300322
3	chr11:61768160:C:T	61768160	NA,T	NA,C	NA,1	NA,inf	NA,inf	NA,0.381681	0.000248437	0.000302765
3	chr11:62134012:A:G	62134012	NA,G	NA,A	NA,1	NA,-inf	NA,inf	NA,0.388885	0.000248128	0.000299864
3	chr11:61825894:A:G	61825894	NA,G	NA,A	NA,1	NA,inf	NA,inf	NA,0.341966	0.000248032	0.000300321
3	chr11:61594792:A:G	61594792	NA,G	NA,A	NA,1	NA,inf	NA,inf	NA,0.162326	0.000247267	0.000292858
3	chr11:61638336:G:A	61638336	NA,A	NA,G	NA,1	NA,inf	NA,inf	NA,0.209791	0.00024726	0.000295683
3	chr11:62042830:T:C	62042830	NA,C	NA,T	NA,1	NA,inf	NA,inf	NA,0.233642	0.0002472	0.000298113
3	chr11:62203852:C:T	62203852	NA,T	NA,C	NA,1	NA,inf	NA,inf	NA,0.612823	0.000247156	0.000310749
3	chr11:61285331:C:T	61285331	NA,T	NA,C	NA,1	NA,inf	NA,inf	NA,0.213833	0.000247072	0.000295606
3	chr11:61505253:TC:T	61505253	NA,T	NA,TC	NA,1	NA,-inf	NA,inf	NA,0.691911	0.000246963	0.000329421
3	chr11:62083221:T:A	62083221	A,NA	T,NA	1,NA	-inf,NA	inf,NA	1.15973,NA	0.000246939	0.000300699
3	chr11:62075036:G:A	62075036	NA,A	NA,G	NA,1	NA,-inf	NA,inf	NA,0.546546	0.000246855	0.000306592
3	chr11:61648702:G:A	61648702	NA,A	NA,G	NA,1	NA,inf	NA,inf	NA,0.315126	0.000246795	0.000303401
3	chr11:62012189:C:T	62012189	NA,T	NA,C	NA,1	NA,inf	NA,inf	NA,0.286983	0.000246668	0.000298191
3	chr11:61294016:G:C	61294016	NA,C	NA,G	NA,1	NA,inf	NA,inf	NA,0.212641	0.000246646	0.000295114
3	chr11:61527561:G:T	61527561	T,NA	G,NA	1,NA	inf,NA	inf,NA	0.301055,NA	0.000246613	0.000300172
3	chr11:61287542:GACTA:G	61287542	G,G	GACTA,GACTA	1,1	-inf,inf	inf,inf	1.70104,0.469043	0.000246602	0.000295728
3	chr11:61306901:A:C	61306901	NA,C	NA,A	NA,1	NA,inf	NA,inf	NA,0.211842	0.000246395	0.000294819
3	chr11:62253644:G:A	62253644	NA,A	NA,G	NA,1	NA,inf	NA,inf	NA,0.320807	0.000246337	0.000299862
3	chr11:62075727:T:G	62075727	NA,G	NA,T	NA,1	NA,-inf	NA,inf	NA,0.432431	0.000246305	0.000301252
3	chr11:61344869:C:T	61344869	NA,T	NA,C	NA,1	NA,inf	NA,inf	NA,0.364338	0.000246277	0.000302615
3	chr11:62085376:A:G	62085376	G,NA	A,NA	1,NA	-inf,NA	inf,NA	1.13831,NA	0.00024613	0.000299707
3	chr11:61525387:T:G	61525387	G,NA	T,NA	1,NA	inf,NA	inf,NA	0.299506,NA	0.000246087	0.000299536
3	chr11:61479185:C:T	61479185	NA,T	NA,C	NA,1	NA,inf	NA,inf	NA,0.131936	0.000246078	0.00029016
3	chr11:61587555:G:GCCACCC	61587555	NA,GCCACCC	NA,G	NA,1	NA,inf	NA,inf	NA,0.415262	0.000246058	0.000303802
3	chr11:62043446:G:A	62043446	NA,A	NA,G	NA,1	NA,inf	NA,inf	NA,0.275011	0.000246017	0.000296578
3	chr11:62225100:T:C	62225100	NA,C	NA,T	NA,1	NA,inf	NA,inf	NA,0.503161	0.000245996	0.000299884
3	chr11:61763871:A:C	61763871	NA,C	NA,A	NA,1	NA,inf	NA,inf	NA,0.328958	0.000245725	0.000299056
3	chr11:62071885:C:T	62071885	NA,T	NA,C	NA,1	NA,-inf	NA,inf	NA,0.464594	0.000245698	0.00030378
3	chr11:62075090:A:C	62075090	NA,C	NA,A	NA,1	NA,-inf	NA,inf	NA,0.541969	0.000245617	0.000305032
3	chr11:62287172:G:A	62287172	NA,A	NA,G	NA,1	NA,inf	NA,inf	NA,0.32058	0.000245055	0.000298917
3	chr11:61865441:G:A	61865441	NA,A	NA,G	NA,1	NA,-inf	NA,inf	NA,0.404308	0.000244865	0.000294892
3	chr11:61950756:T:C	61950756	NA,C	NA,T	NA,1	NA,inf	NA,inf	NA,0.317204	0.000244587	0.00029972
3	chr11:61409167:A:C	61409167	C,C	A,A	1,1	-inf,inf	inf,inf	1.2957,0.301942	0.00024452	0.000261429
3	chr11:61443930:C:T	61443930	NA,T	NA,C	NA,1	NA,inf	NA,inf	NA,0.14315	0.000244514	0.000289593
3	chr11:61565175:T:C	61565175	NA,C	NA,T	NA,1	NA,-inf	NA,inf	NA,1.5961	0.000244208	0.00059838
3	chr11:61577893:G:A	61577893	NA,A	NA,G	NA,1	NA,inf	NA,inf	NA,0.150634	0.000244163	0.000288936
3	chr11:61444757:T:A	61444757	NA,A	NA,T	NA,1	NA,inf	NA,inf	NA,0.140107	0.000244141	0.000289082
3	chr11:62099671:G:C	62099671	NA,C	NA,G	NA,1	NA,-inf	NA,inf	NA,0.417259	0.000244006	0.000298198
3	chr11:61983342:G:T	61983342	NA,T	NA,G	NA,1	NA,inf	NA,inf	NA,0.269827	0.00024366	0.000295029
3	chr11:62233658:A:G	62233658	NA,G	NA,A	NA,1	NA,inf	NA,inf	NA,0.491624	0.00024351	0.000296955
3	chr11:61673724:G:A	61673724	NA,A	NA,G	NA,1	NA,inf	NA,inf	NA,0.366385	0.000243439	0.000299698
3	chr11:62104273:G:A	62104273	NA,A	NA,G	NA,1	NA,-inf	NA,inf	NA,0.415224	0.00024333	0.000297203
3	chr11:62104337:T:C	62104337	NA,C	NA,T	NA,1	NA,-inf	NA,inf	NA,0.415224	0.00024333	0.000297203
3	chr11:61957533:G:GCACCTA	61957533	NA,GCACCTA	NA,G	NA,1	NA,inf	NA,inf	NA,0.267732	0.000243072	0.000297021
3	chr11:61766496:A:T	61766496	NA,T	NA,A	NA,1	NA,inf	NA,inf	NA,0.349036	0.000242885	0.000297755
3	chr11:62242783:A:G	62242783	NA,G	NA,A	NA,1	NA,inf	NA,inf	NA,0.340935	0.000242816	0.000297591
3	chr11:62005114:C:T	62005114	NA,T	NA,C	NA,1	NA,-inf	NA,inf	NA,0.480707	0.000242622	0.000295853
3	chr11:61955084:TCCACCC:T	61955084	NA,T	NA,TCCACCC	NA,1	NA,inf	NA,inf	NA,0.276963	0.0002425	0.000296897
3	chr11:61448502:G:A	61448502	NA,A	NA,G	NA,1	NA,inf	NA,inf	NA,0.36837	0.000242457	0.000299335
3	chr11:61373692:C:T	61373692	T,T	C,C	1,1	inf,-inf	inf,inf	1.35792,0.81262	0.000242228	0.000303515
3	chr11:61587386:A:T	61587386	NA,T	NA,A	NA,1	NA,inf	NA,inf	NA,0.234889	0.000242096	0.000290308
3	chr11:61909963:C:T	61909963	NA,T	NA,C	NA,1	NA,-inf	NA,inf	NA,0.537443	0.000242059	0.000303144
3	chr11:61350230:G:T	61350230	NA,T	NA,G	NA,1	NA,-inf	NA,inf	NA,0.526541	0.000241939	0.000300234
3	chr11:61585305:G:A	61585305	NA,A	NA,G	NA,1	NA,-inf	NA,inf	NA,0.278852	0.000241901	0.00028762
3	chr11:62043402:C:T	62043402	NA,T	NA,C	NA,1	NA,-inf	NA,inf	NA,0.406027	0.000241876	0.00029844
3	chr11:62257611:C:T	62257611	NA,T	NA,C	NA,1	NA,-inf	NA,inf	NA,0.572151	0.000241747	0.000308784
3	chr11:61666742:C:G	61666742	NA,G	NA,C	NA,1	NA,inf	NA,inf	NA,0.818557	0.000241675	0.000323092
3	chr11:62222095:G:A	62222095	NA,A	NA,G	NA,1	NA,-inf	NA,inf	NA,0.471442	0.000241441	0.000294523
3	chr11:62044241:C:T	62044241	NA,T	NA,C	NA,1	NA,-inf	NA,inf	NA,0.348853	0.000240931	0.000292544
3	chr11:61543858:T:A	61543858	NA,A	NA,T	NA,1	NA,-inf	NA,inf	NA,0.300593	0.000240555	0.000289801
3	chr11:61522465:C:T	61522465	NA,T	NA,C	NA,1	NA,-inf	NA,inf	NA,0.402117	0.00024053	0.000292511
3	chr11:61736021:A:G	61736021	NA,G	NA,A	NA,1	NA,inf	NA,inf	NA,0.374576	0.000240412	0.000295115
3	chr11:62118659:T:C	62118659	NA,C	NA,T	NA,1	NA,-inf	NA,inf	NA,0.446377	0.000240263	0.000299076
3	chr11:62260807:G:A	62260807	NA,A	NA,G	NA,1	NA,-inf	NA,inf	NA,0.406172	0.000240198	0.000295589
3	chr11:61995921:T:A	61995921	NA,A	NA,T	NA,1	NA,inf	NA,inf	NA,0.170495	0.000240162	0.0002864
3	chr11:61882271:C:T	61882271	NA,T	NA,C	NA,1	NA,-inf	NA,inf	NA,0.478942	0.000239997	0.000303309
3	chr11:62091574:C:A	62091574	NA,A	NA,C	NA,1	NA,inf	NA,inf	NA,0.073505	0.000239953	0.00028323
3	chr11:62110130:T:C	62110130	NA,C	NA,T	NA,1	NA,inf	NA,inf	NA,0.162823	0.000239581	0.000285967
3	chr11:62117792:C:G	62117792	NA,G	NA,C	NA,1	NA,inf	NA,inf	NA,0.162823	0.000239581	0.000285967
3	chr11:61875540:A:G	61875540	NA,G	NA,A	NA,1	NA,-inf	NA,inf	NA,0.568954	0.000239423	0.000303382
3	chr11:61767566:C:G	61767566	NA,G	NA,C	NA,1	NA,inf	NA,inf	NA,0.337338	0.000239378	0.000293457
3	chr11:62046348:G:A	62046348	A,A	G,G	1,1	inf,-inf	inf,inf	0.188538,0.815807	0.000239353	0.000275797
3	chr11:62075446:C:T	62075446	NA,T	NA,C	NA,1	NA,-inf	NA,inf	NA,0.515096	0.000239133	0.000296681
3	chr11:62108659:G:A	62108659	NA,A	NA,G	NA,1	NA,-inf	NA,inf	NA,0.45539	0.000238912	0.000298089
3	chr11:61774416:A:G	61774416	NA,G	NA,A	NA,1	NA,inf	NA,inf	NA,0.737121	0.000238854	0.000303278
3	chr11:62050465:G:A	62050465	NA,A	NA,G	NA,1	NA,-inf	NA,inf	NA,0.482977	0.000238712	0.000297786
3	chr11:61711962:G:A	61711962	NA,A	NA,G	NA,1	NA,-inf	NA,inf	NA,0.359849	0.000238676	0.00028958
3	chr11:61465977:G:C	61465977	C,C	G,G	1,1	-inf,inf	inf,inf	1.46507,0.40643	0.000238551	0.00026734
3	chr11:61294839:CG:C	61294839	NA,C	NA,CG	NA,1	NA,inf	NA,inf	NA,0.188771	0.000238544	0.000285826
3	chr11:62258652:G:A	62258652	NA,A	NA,G	NA,1	NA,inf	NA,inf	NA,0.267902	0.000238387	0.000290773
3	chr11:61858689:G:A	61858689	NA,A	NA,G	NA,1	NA,inf	NA,inf	NA,0.315286	0.000238284	0.000292894
3	chr11:61870839:T:C	61870839	NA,C	NA,T	NA,1	NA,inf	NA,inf	NA,0.287837	0.000238235	0.000290544
3	chr11:61914414:C:T	61914414	NA,T	NA,C	NA,1	NA,-inf	NA,inf	NA,0.524858	0.00023792	0.000298204
3	chr11:61889405:G:A	61889405	NA,A	NA,G	NA,1	NA,inf	NA,inf	NA,0.611018	0.000237679	0.000302688
3	chr11:61622732:C:T	61622732	T,T	C,C	1,1	-inf,-inf	inf,inf	0.628013,1.34987	0.000237521	0.000271061
3	chr11:62295281:G:A	62295281	NA,A	NA,G	NA,1	NA,inf	NA,inf	NA,0.277269	0.000237463	0.000288686
3	chr11:61663902:C:A	61663902	NA,A	NA,C	NA,1	NA,inf	NA,inf	NA,0.798332	0.000237371	0.00031654
3	chr11:62091128:G:A	62091128	NA,A	NA,G	NA,1	NA,inf	NA,inf	NA,0.233212	0.000237335	0.000286855
3	chr11:62139714:G:A	62139714	NA,A	NA,G	NA,1	NA,-inf	NA,inf	NA,0.344586	0.000237322	0.000286746
3	chr11:61824639:G:T	61824639	NA,T	NA,G	NA,1	NA,inf	NA,inf	NA,0.305348	0.000237303	0.00028743
3	chr11:61919141:C:T	61919141	NA,T	NA,C	NA,1	NA,inf	NA,inf	NA,0.177685	0.000237227	0.000283111
3	chr11:62011430:T:C	62011430	NA,C	NA,T	NA,1	NA,-inf	NA,inf	NA,0.465732	0.000237129	0.000289365
3	chr11:61585841:C:T	61585841	NA,T	NA,C	NA,1	NA,-inf	NA,inf	NA,0.325025	0.000236988	0.000286704
3	chr11:61585842:CTACCT:C	61585842	NA,C	NA,CTACCT	NA,1	NA,-inf	NA,inf	NA,0.325025	0.000236988	0.000286704
3	chr11:62177012:C:T	62177012	NA,T	NA,C	NA,1	NA,-inf	NA,inf	NA,0.415644	0.000236922	0.000288706
3	chr11:62197591:T:A	62197591	A,A	T,T	1,1	-inf,inf	inf,inf	0.645386,0.103259	0.000236673	0.000284019
3	chr11:62181396:G:A	62181396	NA,A	NA,G	NA,1	NA,-inf	NA,inf	NA,0.347559	0.000236479	0.000285944
3	chr11:61769579:C:T	61769579	NA,T	NA,C	NA,1	NA,inf	NA,inf	NA,0.318557	0.000236421	0.000287441
3	chr11:61533447:G:A	61533447	A,NA	G,NA	1,NA	inf,NA	inf,NA	0.45209,NA	0.00023637	0.000287984
3	chr11:62042791:TA:T	62042791	NA,T	NA,TA	NA,1	NA,inf	NA,inf	NA,0.201433	0.000236109	0.00028505
3	chr11:62067430:G:A	62067430	NA,A	NA,G	NA,1	NA,-inf	NA,inf	NA,0.403371	0.000236091	0.000289006
3	chr11:62063033:C:T	62063033	NA,T	NA,C	NA,1	NA,-inf	NA,inf	NA,0.399476	0.000236044	0.000288771
3	chr11:61741036:G:A	61741036	NA,A	NA,G	NA,1	NA,-inf	NA,inf	NA,0.359654	0.000236034	0.000287032
3	chr11:61935512:T:G	61935512	NA,G	NA,T	NA,1	NA,inf	NA,inf	NA,0.194529	0.000235803	0.000283701
3	chr11:62185459:G:A	62185459	NA,A	NA,G	NA,1	NA,inf	NA,inf	NA,0.238007	0.000235681	0.000287455
3	chr11:61875072:G:A	61875072	NA,A	NA,G	NA,1	NA,inf	NA,inf	NA,0.221118	0.000235449	0.000283786
3	chr11:61527711:G:A	61527711	A,NA	G,NA	1,NA	inf,NA	inf,NA	0.283831,NA	0.000235431	0.00028657
3	chr11:61980846:GCAA:G	61980846	G,NA	GCAA,NA	1,NA	inf,NA	inf,NA	0.349365,NA	0.00023515	0.000286619
3	chr11:61935111:A:C	61935111	NA,C	NA,A	NA,1	NA,inf	NA,inf	NA,0.190822	0.00023512	0.000282806
3	chr11:61355406:G:A	61355406	A,A	G,G	1,1	inf,-inf	inf,inf	1.91926,0.138483	0.000234769	0.000271436
3	chr11:62176062:C:T	62176062	NA,T	NA,C	NA,1	NA,inf	NA,inf	NA,0.169145	0.00023451	0.000280638
3	chr11:61754911:G:A	61754911	A,NA	G,NA	1,NA	-inf,NA	inf,NA	1.27243,NA	0.000233953	0.000285183
3	chr11:61838803:C:T	61838803	NA,T	NA,C	NA,1	NA,inf	NA,inf	NA,0.159307	0.000233948	0.000280737
3	chr11:61890871:C:A	61890871	NA,A	NA,C	NA,1	NA,inf	NA,inf	NA,0.247461	0.000233873	0.000284744
3	chr11:62207095:G:A	62207095	NA,A	NA,G	NA,1	NA,inf	NA,inf	NA,0.30214	0.000233865	0.000286611
3	chr11:62282133:C:T	62282133	NA,T	NA,C	NA,1	NA,inf	NA,inf	NA,0.290274	0.000233852	0.000285754
3	chr11:62234381:T:A	62234381	NA,A	NA,T	NA,1	NA,inf	NA,inf	NA,0.454121	0.000233791	0.000285163
3	chr11:62233818:A:G	62233818	NA,G	NA,A	NA,1	NA,inf	NA,inf	NA,0.453821	0.000233736	0.000285089
3	chr11:62182544:C:A	62182544	NA,A	NA,C	NA,1	NA,inf	NA,inf	NA,0.293398	0.000233651	0.000284949
3	chr11:61528337:T:C	61528337	NA,C	NA,T	NA,1	NA,inf	NA,inf	NA,0.398038	0.000233642	0.000301225
3	chr11:62139968:C:T	62139968	NA,T	NA,C	NA,1	NA,-inf	NA,inf	NA,0.423927	0.000233487	0.000290136
3	chr11:62197249:G:A	62197249	A,A	G,G	1,1	-inf,inf	inf,inf	0.641907,0.0988381	0.000233459	0.000280146
3	chr11:61585076:GA:G	61585076	NA,G	NA,GA	NA,1	NA,-inf	NA,inf	NA,2.03521	0.000233443	0.0010001
3	chr11:61864038:A:T	61864038	NA,T	NA,A	NA,1	NA,inf	NA,inf	NA,0.00511713	0.000233166	0.000280371
3	chr11:61524477:A:G	61524477	NA,G	NA,A	NA,1	NA,-inf	NA,inf	NA,0.285996	0.00023306	0.000280965
3	chr11:61630795:A:G	61630795	G,G	A,A	1,1	-inf,inf	inf,inf	0.555453,1.16985	0.000232941	0.00027378
3	chr11:61438799:C:T	61438799	NA,T	NA,C	NA,1	NA,inf	NA,inf	NA,0.311555	0.000232886	0.00028617
3	chr11:61808793:C:T	61808793	NA,T	NA,C	NA,1	NA,inf	NA,inf	NA,0.376175	0.000232702	0.000282607
3	chr11:61579152:C:A	61579152	A,NA	C,NA	1,NA	inf,NA	inf,NA	0.205469,NA	0.000232642	0.000282848
3	chr11:62175558:A:G	62175558	NA,G	NA,A	NA,1	NA,inf	NA,inf	NA,0.296418	0.000232405	0.000284913
3	chr11:61440501:T:C	61440501	NA,C	NA,T	NA,1	NA,inf	NA,inf	NA,0.309364	0.000232283	0.000285411
3	chr11:61319264:G:A	61319264	NA,A	NA,G	NA,1	NA,inf	NA,inf	NA,0.262022	0.000232024	0.000284666
3	chr11:62234503:G:A	62234503	NA,A	NA,G	NA,1	NA,inf	NA,inf	NA,0.446477	0.00023199	0.000282963
3	chr11:61551067:T:C	61551067	NA,C	NA,T	NA,1	NA,-inf	NA,inf	NA,0.285149	0.000231981	0.000279953
3	chr11:61905157:G:T	61905157	NA,T	NA,G	NA,1	NA,inf	NA,inf	NA,0.232456	0.000231954	0.00027912
3	chr11:61465637:C:T	61465637	NA,T	NA,C	NA,1	NA,inf	NA,inf	NA,0.105897	0.000231779	0.000275426
3	chr11:61842371:G:A	61842371	NA,A	NA,G	NA,1	NA,inf	NA,inf	NA,0.278897	0.00023148	0.000280862
3	chr11:62235316:A:C	62235316	NA,C	NA,A	NA,1	NA,inf	NA,inf	NA,0.234409	0.000231468	0.000280271
3	chr11:62299816:T:A	62299816	NA,A	NA,T	NA,1	NA,-inf	NA,inf	NA,0.31472	0.000231445	0.000281421
3	chr11:61715857:T:C	61715857	NA,C	NA,T	NA,1	NA,-inf	NA,inf	NA,0.288665	0.00023142	0.000278105
3	chr11:61890685:G:A	61890685	NA,A	NA,G	NA,1	NA,inf	NA,inf	NA,0.240238	0.000231364	0.000281755
3	chr11:61920703:G:C	61920703	NA,C	NA,G	NA,1	NA,-inf	NA,inf	NA,0.191407	0.000230916	0.000277595
3	chr11:61921571:T:C	61921571	NA,C	NA,T	NA,1	NA,-inf	NA,inf	NA,0.191407	0.000230916	0.000277595
3	chr11:62061548:G:T	62061548	NA,T	NA,G	NA,1	NA,inf	NA,inf	NA,0.235914	0.000230916	0.000279324
3	chr11:62155528:G:A	62155528	NA,A	NA,G	NA,1	NA,inf	NA,inf	NA,0.15118	0.000230889	0.000276759
3	chr11:61864029:C:T	61864029	NA,T	NA,C	NA,1	NA,-inf	NA,inf	NA,0.285797	0.000230822	0.000278424
3	chr11:61768917:G:A	61768917	NA,A	NA,G	NA,1	NA,inf	NA,inf	NA,0.278392	0.000230779	0.000283484
3	chr11:62028007:G:A	62028007	NA,A	NA,G	NA,1	NA,inf	NA,inf	NA,0.218152	0.000230759	0.000281883
3	chr11:62085789:G:A	62085789	NA,A	NA,G	NA,1	NA,-inf	NA,inf	NA,0.371889	0.000230583	0.000281788
3	chr11:61365138:T:C	61365138	NA,C	NA,T	NA,1	NA,-inf	NA,inf	NA,0.510758	0.000230508	0.000289419
3	chr11:62235509:G:C	62235509	NA,C	NA,G	NA,1	NA,inf	NA,inf	NA,0.230376	0.00023045	0.000279027
3	chr11:62275153:T:C	62275153	NA,C	NA,T	NA,1	NA,inf	NA,inf	NA,0.246778	0.000230347	0.000279795
3	chr11:61648062:A:C	61648062	NA,C	NA,A	NA,1	NA,-inf	NA,inf	NA,0.316485	0.000230327	0.000278173
3	chr11:61870209:G:T	61870209	NA,T	NA,G	NA,1	NA,-inf	NA,inf	NA,0.287129	0.000230231	0.000277945
3	chr11:61870169:C:T	61870169	NA,T	NA,C	NA,1	NA,-inf	NA,inf	NA,0.287129	0.000230231	0.000277945
3	chr11:61889516:G:A	61889516	NA,A	NA,G	NA,1	NA,inf	NA,inf	NA,0.20981	0.000230083	0.000277551
3	chr11:61565844:C:T	61565844	NA,T	NA,C	NA,1	NA,-inf	NA,inf	NA,0.294166	0.000230028	0.000278205
3	chr11:61819610:C:T	61819610	NA,T	NA,C	NA,1	NA,inf	NA,inf	NA,0.277022	0.000229938	0.000278522
3	chr11:61574435:A:G	61574435	NA,G	NA,A	NA,1	NA,inf	NA,inf	NA,0.237564	0.00022983	0.000278411
3	chr11:61926794:C:T	61926794	NA,T	NA,C	NA,1	NA,inf	NA,inf	NA,0.18793	0.000229718	0.000276624
3	chr11:62267067:A:G	62267067	NA,G	NA,A	NA,1	NA,-inf	NA,inf	NA,0.303892	0.00022945	0.000279815
3	chr11:62203574:C:G	62203574	NA,G	NA,C	NA,1	NA,-inf	NA,inf	NA,0.327076	0.000229449	0.000277866
3	chr11:62284636:A:G	62284636	NA,G	NA,A	NA,1	NA,-inf	NA,inf	NA,0.384872	0.000229443	0.000279964
3	chr11:61444585:T:C	61444585	NA,C	NA,T	NA,1	NA,inf	NA,inf	NA,0.0984141	0.000229324	0.000272699
3	chr11:61374004:G:A	61374004	A,A	G,G	1,1	inf,-inf	inf,inf	1.31973,0.813533	0.000229243	0.000287361
3	chr11:62290209:A:G	62290209	NA,G	NA,A	NA,1	NA,inf	NA,inf	NA,0.146819	0.000229172	0.000276664
3	chr11:62101147:C:T	62101147	NA,T	NA,C	NA,1	NA,-inf	NA,inf	NA,0.361306	0.000229107	0.000279777
3	chr11:61896279:C:T	61896279	NA,T	NA,C	NA,1	NA,inf	NA,inf	NA,0.209708	0.000229027	0.000276452
3	chr11:62119961:T:C	62119961	NA,C	NA,T	NA,1	NA,inf	NA,inf	NA,0.130751	0.000228715	0.000274997
3	chr11:62165162:C:T	62165162	NA,T	NA,C	NA,1	NA,inf	NA,inf	NA,0.243906	0.000228689	0.000277389
3	chr11:62186000:C:T	62186000	NA,T	NA,C	NA,1	NA,inf	NA,inf	NA,0.157405	0.0002286	0.000274177
3	chr11:62021251:C:T	62021251	NA,T	NA,C	NA,1	NA,-inf	NA,inf	NA,0.458065	0.000228566	0.000284248
3	chr11:61719496:T:G	61719496	NA,G	NA,T	NA,1	NA,inf	NA,inf	NA,0.290323	0.000228527	0.000278762
3	chr11:62100272:G:A	62100272	NA,A	NA,G	NA,1	NA,-inf	NA,inf	NA,0.496369	0.000228472	0.000283701
3	chr11:62178816:T:C	62178816	NA,C	NA,T	NA,1	NA,inf	NA,inf	NA,0.157828	0.000228444	0.000274063
3	chr11:62185494:A:G	62185494	NA,G	NA,A	NA,1	NA,inf	NA,inf	NA,0.156663	0.000228375	0.00027392
3	chr11:61476756:C:T	61476756	NA,T	NA,C	NA,1	NA,inf	NA,inf	NA,0.0945415	0.0002283	0.000271543
3	chr11:61555007:G:A	61555007	NA,A	NA,G	NA,1	NA,-inf	NA,inf	NA,2.01499	0.000228021	0.000973553
3	chr11:61678566:G:A	61678566	NA,A	NA,G	NA,1	NA,inf	NA,inf	NA,0.275568	0.000227656	0.000279846
3	chr11:62234189:G:T	62234189	NA,T	NA,G	NA,1	NA,inf	NA,inf	NA,0.427575	0.000227621	0.000277647
3	chr11:61336176:A:G	61336176	NA,G	NA,A	NA,1	NA,inf	NA,inf	NA,0.308815	0.000227615	0.000281198
3	chr11:61693590:G:A	61693590	NA,A	NA,G	NA,1	NA,inf	NA,inf	NA,0.284813	0.000227525	0.000284451
3	chr11:62084160:C:T	62084160	T,NA	C,NA	1,NA	-inf,NA	inf,NA	1.07548,NA	0.000227411	0.000276945
3	chr11:61327825:G:A	61327825	NA,A	NA,G	NA,1	NA,inf	NA,inf	NA,0.307714	0.000227323	0.000280828
3	chr11:61993664:G:C	61993664	NA,C	NA,G	NA,1	NA,-inf	NA,inf	NA,0.356531	0.00022724	0.000274799
3	chr11:62177847:C:T	62177847	NA,T	NA,C	NA,1	NA,-inf	NA,inf	NA,0.307308	0.000227201	0.000274893
3	chr11:62067407:G:C	62067407	NA,C	NA,G	NA,1	NA,-inf	NA,inf	NA,0.459788	0.000227065	0.000281029
3	chr11:61913875:C:T	61913875	NA,T	NA,C	NA,1	NA,-inf	NA,inf	NA,0.470997	0.000227063	0.000283345
3	chr11:61312464:G:A	61312464	NA,A	NA,G	NA,1	NA,inf	NA,inf	NA,0.306512	0.000226881	0.000280332
3	chr11:61557980:C:T	61557980	NA,T	NA,C	NA,1	NA,inf	NA,inf	NA,0.290811	0.000226784	0.00028005
3	chr11:61773840:G:A	61773840	NA,A	NA,G	NA,1	NA,inf	NA,inf	NA,0.279291	0.000226729	0.000276773
3	chr11:62001402:C:T	62001402	NA,T	NA,C	NA,1	NA,-inf	NA,inf	NA,0.334419	0.000226538	0.000273197
3	chr11:62043602:G:A	62043602	NA,A	NA,G	NA,1	NA,-inf	NA,inf	NA,0.30301	0.000226515	0.000275579
3	chr11:61611328:G:A	61611328	NA,A	NA,G	NA,1	NA,-inf	NA,inf	NA,0.296067	0.000226458	0.000274442
3	chr11:61377235:C:T	61377235	T,T	C,C	1,1	inf,-inf	inf,inf	1.31327,0.814139	0.000226435	0.000283965
3	chr11:62067405:G:A	62067405	NA,A	NA,G	NA,1	NA,-inf	NA,inf	NA,0.456764	0.000226418	0.000280201
3	chr11:61328433:T:C	61328433	NA,C	NA,T	NA,1	NA,inf	NA,inf	NA,0.150926	0.000226403	0.000271821
3	chr11:61840265:A:G	61840265	NA,G	NA,A	NA,1	NA,inf	NA,inf	NA,0.265874	0.000226146	0.000274287
3	chr11:62297929:C:T	62297929	T,NA	C,NA	1,NA	-inf,NA	inf,NA	0.789143,NA	0.000226086	0.000276077
3	chr11:61548618:C:T	61548618	NA,T	NA,C	NA,1	NA,-inf	NA,inf	NA,1.368	0.000226074	0.000491059
3	chr11:62197522:C:T	62197522	NA,T	NA,C	NA,1	NA,-inf	NA,inf	NA,0.376113	0.000226024	0.000275621
3	chr11:62180211:T:A	62180211	NA,A	NA,T	NA,1	NA,-inf	NA,inf	NA,0.300971	0.000225988	0.00027516
3	chr11:61339910:A:G	61339910	NA,G	NA,A	NA,1	NA,inf	NA,inf	NA,0.300214	0.000225952	0.000278963
3	chr11:62122982:T:G	62122982	NA,G	NA,T	NA,1	NA,-inf	NA,inf	NA,0.414762	0.000225854	0.000281533
3	chr11:62157970:G:A	62157970	NA,A	NA,G	NA,1	NA,inf	NA,inf	NA,0.100358	0.000225778	0.000270827
3	chr11:61545731:G:C	61545731	NA,C	NA,G	NA,1	NA,inf	NA,inf	NA,0.337451	0.000225709	0.000281235
3	chr11:61841818:C:T	61841818	NA,T	NA,C	NA,1	NA,-inf	NA,inf	NA,0.335613	0.000225659	0.000276164
3	chr11:62074910:G:A	62074910	NA,A	NA,G	NA,1	NA,-inf	NA,inf	NA,0.409239	0.000225595	0.000279695
3	chr11:61632716:G:T	61632716	NA,T	NA,G	NA,1	NA,-inf	NA,inf	NA,0.243171	0.000225414	0.000271121
3	chr11:61334591:G:A	61334591	NA,A	NA,G	NA,1	NA,inf	NA,inf	NA,0.299585	0.000225362	0.000278291
3	chr11:61512870:A:G	61512870	G,G	A,A	1,1	inf,-inf	inf,inf	0.0829579,1.22	0.00022536	0.000265048
3	chr11:62189066:G:A	62189066	A,NA	G,NA	1,NA	inf,NA	inf,NA	0.79423,NA	0.000225312	0.000274487
3	chr11:61805050:G:A	61805050	NA,A	NA,G	NA,1	NA,inf	NA,inf	NA,0.101158	0.00022529	0.000269524
3	chr11:61760629:T:C	61760629	C,C	T,T	1,1	inf,inf	inf,inf	0.204471,0.0636787	0.000225277	0.000273989
3	chr11:61836119:T:A	61836119	NA,A	NA,T	NA,1	NA,-inf	NA,inf	NA,0.294389	0.000225251	0.000273211
3	chr11:62062572:G:T	62062572	NA,T	NA,G	NA,1	NA,-inf	NA,inf	NA,0.342396	0.000225045	0.000273142
3	chr11:61379813:G:C	61379813	NA,C	NA,G	NA,1	NA,inf	NA,inf	NA,0.156698	0.000224966	0.000271412
3	chr11:61306656:C:T	61306656	NA,T	NA,C	NA,1	NA,-inf	NA,inf	NA,0.248318	0.000224894	0.000270856
3	chr11:62020465:G:A	62020465	NA,A	NA,G	NA,1	NA,-inf	NA,inf	NA,0.43965	0.000224641	0.000279126
3	chr11:62229170:A:G	62229170	NA,G	NA,A	NA,1	NA,inf	NA,inf	NA,0.349782	0.000224538	0.000272449
3	chr11:62089548:C:T	62089548	T,NA	C,NA	1,NA	-inf,NA	inf,NA	1.07021,NA	0.000224531	0.000273403
3	chr11:62196390:T:C	62196390	NA,C	NA,T	NA,1	NA,inf	NA,inf	NA,0.516259	0.000224278	0.00028072
3	chr11:61988426:C:T	61988426	NA,T	NA,C	NA,1	NA,inf	NA,inf	NA,0.0896755	0.000224054	0.000270507
3	chr11:61351375:C:T	61351375	NA,T	NA,C	NA,1	NA,inf	NA,inf	NA,0.248437	0.000224041	0.000275248
3	chr11:61874622:G:C	61874622	NA,C	NA,G	NA,1	NA,-inf	NA,inf	NA,0.267227	0.000223863	0.000270704
3	chr11:61755975:G:A	61755975	NA,A	NA,G	NA,1	NA,inf	NA,inf	NA,0.100979	0.000223784	0.000268028
3	chr11:61797722:C:T	61797722	NA,T	NA,C	NA,1	NA,inf	NA,inf	NA,0.0947629	0.00022354	0.000267526
3	chr11:62129478:G:A	62129478	NA,A	NA,G	NA,1	NA,-inf	NA,inf	NA,0.403969	0.000223529	0.000278346
3	chr11:61871179:G:A	61871179	NA,A	NA,G	NA,1	NA,inf	NA,inf	NA,0.24417	0.0002235	0.000275252
3	chr11:62175677:C:T	62175677	NA,T	NA,C	NA,1	NA,inf	NA,inf	NA,0.121142	0.000223496	0.00026723
3	chr11:62063798:A:G	62063798	NA,G	NA,A	NA,1	NA,-inf	NA,inf	NA,0.350722	0.000223198	0.000273109
3	chr11:61839193:C:T	61839193	NA,T	NA,C	NA,1	NA,inf	NA,inf	NA,0.253609	0.000223153	0.000270693
3	chr11:62015589:G:T	62015589	NA,T	NA,G	NA,1	NA,-inf	NA,inf	NA,0.465891	0.000223143	0.000279339
3	chr11:61977425:C:G	61977425	NA,G	NA,C	NA,1	NA,-inf	NA,inf	NA,0.257897	0.00022312	0.000270673
3	chr11:62015627:C:T	62015627	NA,T	NA,C	NA,1	NA,-inf	NA,inf	NA,0.464927	0.000222935	0.000279055
3	chr11:61565672:C:T	61565672	NA,T	NA,C	NA,1	NA,inf	NA,inf	NA,0.269963	0.000222651	0.000274522
3	chr11:61343928:T:G	61343928	NA,G	NA,T	NA,1	NA,inf	NA,inf	NA,0.257676	0.000222486	0.000272913
3	chr11:61675302:C:T	61675302	NA,T	NA,C	NA,1	NA,-inf	NA,inf	NA,0.293568	0.000222381	0.000269904
3	chr11:62260336:C:T	62260336	NA,T	NA,C	NA,1	NA,-inf	NA,inf	NA,0.275611	0.000222297	0.000271204
3	chr11:61951598:T:C	61951598	NA,C	NA,T	NA,1	NA,-inf	NA,inf	NA,0.366859	0.000222262	0.000271604
3	chr11:61682357:T:C	61682357	NA,C	NA,T	NA,1	NA,-inf	NA,inf	NA,0.293155	0.000222257	0.000269764
3	chr11:61674779:C:T	61674779	NA,T	NA,C	NA,1	NA,-inf	NA,inf	NA,0.292835	0.000222224	0.000269714
3	chr11:61699472:A:C	61699472	NA,C	NA,A	NA,1	NA,-inf	NA,inf	NA,0.292595	0.000222124	0.000269607
3	chr11:61680536:C:T	61680536	NA,T	NA,C	NA,1	NA,-inf	NA,inf	NA,0.291736	0.000221915	0.00026936
3	chr11:61786960:T:C	61786960	NA,C	NA,T	NA,1	NA,-inf	NA,inf	NA,0.306837	0.000221834	0.000269687
3	chr11:62042137:G:A	62042137	NA,A	NA,G	NA,1	NA,inf	NA,inf	NA,0.149864	0.000221786	0.000269227
3	chr11:61953278:C:T	61953278	NA,T	NA,C	NA,1	NA,inf	NA,inf	NA,0.221283	0.000221575	0.000271068
3	chr11:61841145:G:A	61841145	NA,A	NA,G	NA,1	NA,inf	NA,inf	NA,0.241455	0.000221502	0.000269064
3	chr11:61415898:A:G	61415898	NA,G	NA,A	NA,1	NA,inf	NA,inf	NA,0.0736658	0.00022149	0.000264096
3	chr11:61947767:C:T	61947767	NA,T	NA,C	NA,1	NA,inf	NA,inf	NA,0.221237	0.000221486	0.000270987
3	chr11:61375017:T:C	61375017	NA,C	NA,T	NA,1	NA,inf	NA,inf	NA,0.150294	0.000221458	0.000267425
3	chr11:61303658:C:T	61303658	NA,T	NA,C	NA,1	NA,-inf	NA,inf	NA,0.235683	0.000221421	0.000266796
3	chr11:62265011:T:C	62265011	NA,C	NA,T	NA,1	NA,-inf	NA,inf	NA,0.272375	0.000221365	0.000269992
3	chr11:62029860:C:T	62029860	NA,T	NA,C	NA,1	NA,-inf	NA,inf	NA,0.291193	0.000221157	0.000269598
3	chr11:61533325:C:G	61533325	NA,G	NA,C	NA,1	NA,-inf	NA,inf	NA,2.63567	0.000221124	0.00275598
3	chr11:61642475:G:A	61642475	NA,A	NA,G	NA,1	NA,inf	NA,inf	NA,0.19767	0.000220992	0.000269991
3	chr11:62087974:CAGTT:C	62087974	NA,C	NA,CAGTT	NA,1	NA,inf	NA,inf	NA,0.174028	0.000220991	0.000266601
3	chr11:62038006:T:C	62038006	NA,C	NA,T	NA,1	NA,-inf	NA,inf	NA,0.288205	0.000220949	0.000269186
3	chr11:62067812:T:C	62067812	NA,C	NA,T	NA,1	NA,-inf	NA,inf	NA,0.318426	0.000220844	0.000267818
3	chr11:61521921:A:C	61521921	NA,C	NA,A	NA,1	NA,-inf	NA,inf	NA,0.197625	0.000220674	0.000264577
3	chr11:61355757:TGA:T	61355757	NA,T	NA,TGA	NA,1	NA,inf	NA,inf	NA,0.279371	0.000220644	0.00027222
3	chr11:61778501:G:C	61778501	NA,C	NA,G	NA,1	NA,-inf	NA,inf	NA,0.302533	0.000220532	0.000268131
3	chr11:62037508:T:A	62037508	NA,A	NA,T	NA,1	NA,-inf	NA,inf	NA,0.28613	0.000220421	0.000268553
3	chr11:62036904:G:A	62036904	NA,A	NA,G	NA,1	NA,-inf	NA,inf	NA,0.390045	0.000220414	0.000272833
3	chr11:61930599:G:C	61930599	NA,C	NA,G	NA,1	NA,inf	NA,inf	NA,0.286343	0.000220354	0.000272268
3	chr11:61978371:C:T	61978371	NA,T	NA,C	NA,1	NA,inf	NA,inf	NA,0.259219	0.000220334	0.000267584
3	chr11:61492542:C:T	61492542	NA,T	NA,C	NA,1	NA,inf	NA,inf	NA,0.103747	0.000220318	0.000263725
3	chr11:62067942:C:T	62067942	NA,T	NA,C	NA,1	NA,-inf	NA,inf	NA,0.287878	0.000220188	0.000267921
3	chr11:61579299:C:T	61579299	NA,T	NA,C	NA,1	NA,-inf	NA,inf	NA,1.3988	0.000220183	0.000468317
3	chr11:61700649:G:T	61700649	NA,T	NA,G	NA,1	NA,-inf	NA,inf	NA,0.226346	0.000220092	0.000265119
3	chr11:62209591:A:G	62209591	NA,G	NA,A	NA,1	NA,inf	NA,inf	NA,0.465645	0.000219905	0.000273381
3	chr11:61961831:C:A	61961831	NA,A	NA,C	NA,1	NA,inf	NA,inf	NA,0.129717	0.00021966	0.000264126
3	chr11:61578206:G:C	61578206	NA,C	NA,G	NA,1	NA,inf	NA,inf	NA,0.249546	0.00021961	0.00026988
3	chr11:62196513:C:T	62196513	NA,T	NA,C	NA,1	NA,inf	NA,inf	NA,0.187973	0.000219587	0.000266857
3	chr11:62133613:C:T	62133613	T,T	C,C	1,1	-inf,-inf	inf,inf	2.20807,0.159592	0.000219477	0.000264058
3	chr11:61839461:T:A	61839461	NA,A	NA,T	NA,1	NA,inf	NA,inf	NA,0.218924	0.000219459	0.000268847
3	chr11:62123328:T:C	62123328	NA,C	NA,T	NA,1	NA,-inf	NA,inf	NA,0.427829	0.000219263	0.000271838
3	chr11:62216781:A:T	62216781	NA,T	NA,A	NA,1	NA,-inf	NA,inf	NA,0.364956	0.000219261	0.000266979
3	chr11:62224009:G:T	62224009	NA,T	NA,G	NA,1	NA,-inf	NA,inf	NA,0.36607	0.000219259	0.000267025
3	chr11:61367361:G:A	61367361	NA,A	NA,G	NA,1	NA,inf	NA,inf	NA,0.206396	0.000219244	0.000269082
3	chr11:62223761:G:A	62223761	NA,A	NA,G	NA,1	NA,-inf	NA,inf	NA,0.369071	0.000219172	0.000267087
3	chr11:62021769:G:A	62021769	NA,A	NA,G	NA,1	NA,-inf	NA,inf	NA,0.355203	0.000219138	0.000267875
3	chr11:62210120:T:C	62210120	NA,C	NA,T	NA,1	NA,inf	NA,inf	NA,0.463316	0.000219065	0.000272262
3	chr11:62157915:G:A	62157915	A,NA	G,NA	1,NA	inf,NA	inf,NA	0.327741,NA	0.000219002	0.000266109
3	chr11:62219072:A:G	62219072	NA,G	NA,A	NA,1	NA,-inf	NA,inf	NA,0.364516	0.00021896	0.000266656
3	chr11:61578484:A:G	61578484	NA,G	NA,A	NA,1	NA,-inf	NA,inf	NA,0.196135	0.000218958	0.000261948
3	chr11:61993682:T:G	61993682	NA,G	NA,T	NA,1	NA,inf	NA,inf	NA,0.10832	0.000218918	0.000262462
3	chr11:62234185:G:C	62234185	NA,C	NA,G	NA,1	NA,inf	NA,inf	NA,0.185602	0.000218855	0.000265136
3	chr11:61498657:A:G	61498657	NA,G	NA,A	NA,1	NA,inf	NA,inf	NA,0.263714	0.000218853	0.000271209
3	chr11:62057949:C:T	62057949	NA,T	NA,C	NA,1	NA,-inf	NA,inf	NA,0.326158	0.000218834	0.000267495
3	chr11:61523309:G:A	61523309	NA,A	NA,G	NA,1	NA,-inf	NA,inf	NA,0.340629	0.000218824	0.000270972
3	chr11:62223344:T:C	62223344	NA,C	NA,T	NA,1	NA,-inf	NA,inf	NA,0.363862	0.000218811	0.000266481
3	chr11:61707983:TTATTTATG:T	61707983	NA,T	NA,TTATTTATG	NA,1	NA,-inf	NA,inf	NA,0.225561	0.000218777	0.000263267
3	chr11:61547037:G:T	61547037	NA,T	NA,G	NA,1	NA,inf	NA,inf	NA,0.286432	0.000218758	0.000270607
3	chr11:62218378:AT:A	62218378	NA,A	NA,AT	NA,1	NA,-inf	NA,inf	NA,0.363501	0.000218754	0.000266407
3	chr11:61860488:C:T	61860488	NA,T	NA,C	NA,1	NA,inf	NA,inf	NA,0.344743	0.000218737	0.000267305
3	chr11:61714055:A:G	61714055	NA,G	NA,A	NA,1	NA,-inf	NA,inf	NA,0.277693	0.0002187	0.000265516
3	chr11:62220262:A:C	62220262	NA,C	NA,A	NA,1	NA,-inf	NA,inf	NA,0.363243	0.000218696	0.000266338
3	chr11:62217971:G:A	62217971	NA,A	NA,G	NA,1	NA,-inf	NA,inf	NA,0.362838	0.000218648	0.000266275
3	chr11:61724899:T:C	61724899	NA,C	NA,T	NA,1	NA,-inf	NA,inf	NA,0.273849	0.000218618	0.000266952
3	chr11:62216880:T:C	62216880	NA,C	NA,T	NA,1	NA,-inf	NA,inf	NA,0.361697	0.000218603	0.000266179
3	chr11:61308900:T:C	61308900	C,C	T,T	1,1	-inf,inf	inf,inf	1.84747,0.16093	0.000218592	0.000252355
3	chr11:61820590:G:C	61820590	NA,C	NA,G	NA,1	NA,inf	NA,inf	NA,0.0781635	0.000218512	0.000261905
3	chr11:62219741:A:G	62219741	NA,G	NA,A	NA,1	NA,-inf	NA,inf	NA,0.362015	0.00021846	0.000266046
3	chr11:61290754:C:T	61290754	NA,T	NA,C	NA,1	NA,inf	NA,inf	NA,0.26982	0.00021841	0.000269461
3	chr11:61379267:CAGG:C	61379267	NA,C	NA,CAGG	NA,1	NA,-inf	NA,inf	NA,0.524183	0.000218311	0.000282432
3	chr11:62223934:C:T	62223934	NA,T	NA,C	NA,1	NA,-inf	NA,inf	NA,0.361275	0.000218291	0.000265849
3	chr11:62220727:T:C	62220727	NA,C	NA,T	NA,1	NA,-inf	NA,inf	NA,0.361275	0.000218291	0.000265849
3	chr11:62223088:C:T	62223088	NA,T	NA,C	NA,1	NA,-inf	NA,inf	NA,0.361275	0.000218291	0.000265849
3	chr11:62222233:A:G	62222233	NA,G	NA,A	NA,1	NA,-inf	NA,inf	NA,0.361275	0.000218291	0.000265849
3	chr11:62223646:G:A	62223646	NA,A	NA,G	NA,1	NA,-inf	NA,inf	NA,0.361275	0.000218291	0.000265849
3	chr11:61488190:T:C	61488190	NA,C	NA,T	NA,1	NA,-inf	NA,inf	NA,0.276062	0.000218287	0.000266727
3	chr11:62307014:A:G	62307014	NA,G	NA,A	NA,1	NA,-inf	NA,inf	NA,0.290144	0.00021826	0.00026637
3	chr11:61406265:G:A	61406265	NA,A	NA,G	NA,1	NA,inf	NA,inf	NA,0.255278	0.000218212	0.000267728
3	chr11:62218472:A:G	62218472	NA,G	NA,A	NA,1	NA,-inf	NA,inf	NA,0.359714	0.000217994	0.000265483
3	chr11:62019989:G:C	62019989	NA,C	NA,G	NA,1	NA,-inf	NA,inf	NA,0.344066	0.000217954	0.000264663
3	chr11:61303558:G:C	61303558	NA,C	NA,G	NA,1	NA,inf	NA,inf	NA,0.267607	0.000217923	0.000268837
3	chr11:62219178:A:G	62219178	NA,G	NA,A	NA,1	NA,-inf	NA,inf	NA,0.359284	0.000217911	0.00026538
3	chr11:61310416:A:G	61310416	NA,G	NA,A	NA,1	NA,inf	NA,inf	NA,0.267392	0.000217876	0.000268777
3	chr11:61914834:A:G	61914834	NA,G	NA,A	NA,1	NA,inf	NA,inf	NA,0.219852	0.000217868	0.00026876
3	chr11:62221122:A:C	62221122	NA,C	NA,A	NA,1	NA,-inf	NA,inf	NA,0.359028	0.000217868	0.000265334
3	chr11:61449746:G:A	61449746	NA,A	NA,G	NA,1	NA,inf	NA,inf	NA,0.253522	0.000217866	0.00026724
3	chr11:62096165:C:T	62096165	NA,T	NA,C	NA,1	NA,-inf	NA,inf	NA,0.311286	0.000217864	0.00026596
3	chr11:61313988:T:C	61313988	NA,C	NA,T	NA,1	NA,inf	NA,inf	NA,0.267056	0.000217802	0.000268682
3	chr11:61289488:G:A	61289488	NA,A	NA,G	NA,1	NA,inf	NA,inf	NA,0.266867	0.000217762	0.00026863
3	chr11:61290327:C:T	61290327	NA,T	NA,C	NA,1	NA,inf	NA,inf	NA,0.266867	0.000217762	0.00026863
3	chr11:61862814:C:T	61862814	NA,T	NA,C	NA,1	NA,inf	NA,inf	NA,0.160717	0.000217709	0.000262973
3	chr11:62220059:A:C	62220059	NA,C	NA,A	NA,1	NA,-inf	NA,inf	NA,0.358336	0.000217708	0.000265138
3	chr11:61864170:T:C	61864170	NA,C	NA,T	NA,1	NA,inf	NA,inf	NA,0.279134	0.000217701	0.000268164
3	chr11:62247803:A:G	62247803	G,G	A,A	1,1	inf,inf	inf,inf	0.0324667,1.21707	0.000217681	0.000266362
3	chr11:61299377:C:A	61299377	NA,A	NA,C	NA,1	NA,inf	NA,inf	NA,0.2663	0.000217638	0.000268471
3	chr11:61348873:T:C	61348873	NA,C	NA,T	NA,1	NA,inf	NA,inf	NA,0.282815	0.000217607	0.000265175
3	chr11:61378875:C:G	61378875	NA,G	NA,C	NA,1	NA,inf	NA,inf	NA,0.130277	0.00021758	0.000262792
3	chr11:61312846:A:G	61312846	NA,G	NA,A	NA,1	NA,inf	NA,inf	NA,0.265113	0.000217395	0.000268157
3	chr11:62307314:C:T	62307314	NA,T	NA,C	NA,1	NA,-inf	NA,inf	NA,0.257344	0.000217379	0.000264514
3	chr11:62106618:C:G	62106618	NA,G	NA,C	NA,1	NA,-inf	NA,inf	NA,0.334519	0.000217349	0.000268392
3	chr11:62220987:G:A	62220987	NA,A	NA,G	NA,1	NA,-inf	NA,inf	NA,0.356216	0.000217318	0.000264662
3	chr11:62301991:C:T	62301991	NA,T	NA,C	NA,1	NA,-inf	NA,inf	NA,0.270195	0.000217219	0.000264909
3	chr11:62232485:T:C	62232485	NA,C	NA,T	NA,1	NA,inf	NA,inf	NA,0.20951	0.000217187	0.000264066
3	chr11:61732693:C:G	61732693	NA,G	NA,C	NA,1	NA,-inf	NA,inf	NA,0.228976	0.000217172	0.00026294
3	chr11:61830342:A:G	61830342	NA,G	NA,A	NA,1	NA,inf	NA,inf	NA,0.205881	0.000217144	0.00026552
3	chr11:62302830:A:G	62302830	NA,G	NA,A	NA,1	NA,-inf	NA,inf	NA,0.269202	0.00021699	0.000264632
3	chr11:61906610:G:A	61906610	NA,A	NA,G	NA,1	NA,-inf	NA,inf	NA,0.414033	0.000216862	0.000269414
3	chr11:61928049:C:T	61928049	NA,T	NA,C	NA,1	NA,inf	NA,inf	NA,0.270146	0.000216769	0.000267668
3	chr11:61836350:G:A	61836350	NA,A	NA,G	NA,1	NA,-inf	NA,inf	NA,0.257384	0.000216718	0.000263018
3	chr11:61858536:T:C	61858536	NA,C	NA,T	NA,1	NA,inf	NA,inf	NA,0.257779	0.000216612	0.000264895
3	chr11:62219984:T:C	62219984	NA,C	NA,T	NA,1	NA,-inf	NA,inf	NA,0.352338	0.000216538	0.000263715
3	chr11:61637152:C:T	61637152	NA,T	NA,C	NA,1	NA,-inf	NA,inf	NA,0.324943	0.000216511	0.000266523
3	chr11:61466919:T:C	61466919	NA,C	NA,T	NA,1	NA,-inf	NA,inf	NA,0.544261	0.000216459	0.00028419
3	chr11:62219036:T:C	62219036	NA,C	NA,T	NA,1	NA,-inf	NA,inf	NA,0.351727	0.000216449	0.000263602
3	chr11:61572303:G:A	61572303	NA,A	NA,G	NA,1	NA,inf	NA,inf	NA,0.237322	0.000216363	0.000266204
3	chr11:62219026:A:G	62219026	NA,G	NA,A	NA,1	NA,-inf	NA,inf	NA,0.351143	0.000216305	0.000263432
3	chr11:62220712:C:T	62220712	NA,T	NA,C	NA,1	NA,-inf	NA,inf	NA,0.351188	0.000216299	0.000263429
3	chr11:62208040:G:A	62208040	NA,A	NA,G	NA,1	NA,inf	NA,inf	NA,0.170126	0.00021629	0.000262159
3	chr11:62111089:T:A	62111089	NA,A	NA,T	NA,1	NA,inf	NA,inf	NA,0.189539	0.000216162	0.00026231
3	chr11:62150651:A:G	62150651	NA,G	NA,A	NA,1	NA,inf	NA,inf	NA,0.0739739	0.0002161	0.000259958
3	chr11:61580197:C:T	61580197	NA,T	NA,C	NA,1	NA,inf	NA,inf	NA,0.237714	0.000216089	0.000265541
3	chr11:61360113:C:G	61360113	NA,G	NA,C	NA,1	NA,inf	NA,inf	NA,0.20212	0.000216066	0.000265702
3	chr11:61371739:A:C	61371739	NA,C	NA,A	NA,1	NA,inf	NA,inf	NA,0.124114	0.000216022	0.000260995
3	chr11:61785189:C:T	61785189	NA,T	NA,C	NA,1	NA,-inf	NA,inf	NA,0.328624	0.000215691	0.000266752
3	chr11:61840248:T:C	61840248	NA,C	NA,T	NA,1	NA,inf	NA,inf	NA,0.084614	0.000215662	0.000258519
3	chr11:61457550:A:AG	61457550	NA,AG	NA,A	NA,1	NA,inf	NA,inf	NA,0.224134	0.000215581	0.000263021
3	chr11:61629111:A:G	61629111	NA,G	NA,A	NA,1	NA,-inf	NA,inf	NA,0.334962	0.000215579	0.000264882
3	chr11:62210752:TC:T	62210752	T,NA	TC,NA	1,NA	inf,NA	inf,NA	0.289921,NA	0.000215357	0.000261664
3	chr11:61305400:G:A	61305400	NA,A	NA,G	NA,1	NA,inf	NA,inf	NA,0.25577	0.000215356	0.000265563
3	chr11:62070510:G:A	62070510	NA,A	NA,G	NA,1	NA,-inf	NA,inf	NA,0.304718	0.000215227	0.000262988
3	chr11:61835756:C:G	61835756	NA,G	NA,C	NA,1	NA,inf	NA,inf	NA,0.0961303	0.00021522	0.000259207
3	chr11:61863915:G:A	61863915	NA,A	NA,G	NA,1	NA,inf	NA,inf	NA,0.266731	0.000215073	0.000264811
3	chr11:62119356:C:A	62119356	NA,A	NA,C	NA,1	NA,-inf	NA,inf	NA,0.314954	0.000214831	0.000264985
3	chr11:61524759:C:T	61524759	NA,T	NA,C	NA,1	NA,-inf	NA,inf	NA,0.224601	0.0002148	0.000260428
3	chr11:62217518:GA:G	62217518	NA,G	NA,GA	NA,1	NA,-inf	NA,inf	NA,0.342841	0.000214768	0.000261542
3	chr11:61864491:T:A	61864491	NA,A	NA,T	NA,1	NA,inf	NA,inf	NA,0.265074	0.000214732	0.000264376
3	chr11:61863905:G:A	61863905	NA,A	NA,G	NA,1	NA,inf	NA,inf	NA,0.265074	0.000214732	0.000264376
3	chr11:61864305:G:T	61864305	NA,T	NA,G	NA,1	NA,inf	NA,inf	NA,0.265074	0.000214732	0.000264376
3	chr11:61861664:T:A	61861664	NA,A	NA,T	NA,1	NA,inf	NA,inf	NA,0.148237	0.000214705	0.000259401
3	chr11:62282521:C:A	62282521	NA,A	NA,C	NA,1	NA,-inf	NA,inf	NA,0.292886	0.00021465	0.000263871
3	chr11:61863597:T:A	61863597	NA,A	NA,T	NA,1	NA,inf	NA,inf	NA,0.264902	0.000214636	0.000264289
3	chr11:62251753:C:T	62251753	NA,T	NA,C	NA,1	NA,-inf	NA,inf	NA,0.339071	0.000214562	0.000262577
3	chr11:61626128:C:T	61626128	T,T	C,C	1,1	-inf,-inf	inf,inf	0.918944,1.03997	0.000214493	0.000249616
3	chr11:61960366:G:C	61960366	NA,C	NA,G	NA,1	NA,-inf	NA,inf	NA,0.324081	0.00021423	0.000261384
3	chr11:61502300:A:G	61502300	NA,G	NA,A	NA,1	NA,inf	NA,inf	NA,0.239073	0.000214089	0.00026277
3	chr11:61866116:A:G	61866116	NA,G	NA,A	NA,1	NA,inf	NA,inf	NA,0.261742	0.000214019	0.000263479
3	chr11:61602239:C:T	61602239	NA,T	NA,C	NA,1	NA,-inf	NA,inf	NA,0.293501	0.000213803	0.000261188
3	chr11:61493651:T:C	61493651	C,C	T,T	1,1	-inf,inf	inf,inf	0.343749,1.66123	0.000213727	0.000274337
3	chr11:61862036:G:C	61862036	NA,C	NA,G	NA,1	NA,inf	NA,inf	NA,0.145141	0.000213699	0.000258268
3	chr11:61684343:T:C	61684343	NA,C	NA,T	NA,1	NA,inf	NA,inf	NA,0.227141	0.000213674	0.000260554
3	chr11:61933994:T:C	61933994	NA,C	NA,T	NA,1	NA,inf	NA,inf	NA,0.203978	0.00021365	0.000261332
3	chr11:61301517:G:A	61301517	NA,A	NA,G	NA,1	NA,-inf	NA,inf	NA,0.365631	0.000213595	0.000259481
3	chr11:61482294:C:T	61482294	NA,T	NA,C	NA,1	NA,inf	NA,inf	NA,0.21286	0.000213445	0.000262781
3	chr11:62234428:G:T	62234428	NA,T	NA,G	NA,1	NA,-inf	NA,inf	NA,0.326842	0.000213391	0.000260955
3	chr11:61930523:A:T	61930523	NA,T	NA,A	NA,1	NA,inf	NA,inf	NA,0.171574	0.000213287	0.000259649
3	chr11:61512094:T:C	61512094	NA,C	NA,T	NA,1	NA,inf	NA,inf	NA,0.238735	0.000213272	0.00026208
3	chr11:61559635:C:T	61559635	NA,T	NA,C	NA,1	NA,-inf	NA,inf	NA,0.176611	0.000213144	0.000256618
3	chr11:61631667:C:G	61631667	G,G	C,C	1,1	-inf,inf	inf,inf	1.11193,0.789085	0.000213139	0.000251986
3	chr11:61443897:C:T	61443897	NA,T	NA,C	NA,1	NA,inf	NA,inf	NA,0.214203	0.000212875	0.000259818
3	chr11:61838744:A:G	61838744	NA,G	NA,A	NA,1	NA,inf	NA,inf	NA,0.166544	0.000212773	0.000258819
3	chr11:62221654:A:G	62221654	NA,G	NA,A	NA,1	NA,-inf	NA,inf	NA,0.332055	0.000212692	0.000259046
3	chr11:61839575:G:A	61839575	A,NA	G,NA	1,NA	inf,NA	inf,NA	4.19236,NA	0.000212538	0.000259631
3	chr11:62001501:G:A	62001501	A,A	G,G	1,1	-inf,-inf	inf,inf	1.93372,0.970029	0.000212504	0.000252347
3	chr11:62144565:C:T	62144565	NA,T	NA,C	NA,1	NA,inf	NA,inf	NA,0.17407	0.000212495	0.000257919
3	chr11:61375782:A:G	61375782	NA,G	NA,A	NA,1	NA,-inf	NA,inf	NA,0.168746	0.000212472	0.000255974
3	chr11:61554007:A:C	61554007	NA,C	NA,A	NA,1	NA,-inf	NA,inf	NA,0.193527	0.000212443	0.0002566
3	chr11:62196240:C:T	62196240	NA,T	NA,C	NA,1	NA,-inf	NA,inf	NA,0.392359	0.000212396	0.000264289
3	chr11:61663469:A:G	61663469	NA,G	NA,A	NA,1	NA,-inf	NA,inf	NA,0.311524	0.000212379	0.000258998
3	chr11:61920301:C:A	61920301	NA,A	NA,C	NA,1	NA,-inf	NA,inf	NA,0.255744	0.000212257	0.000257865
3	chr11:62202064:G:T	62202064	T,T	G,G	1,1	-inf,-inf	inf,inf	0.639444,0.0948641	0.000212137	0.000256745
3	chr11:61924768:C:T	61924768	NA,T	NA,C	NA,1	NA,inf	NA,inf	NA,0.099542	0.000212122	0.000255164
3	chr11:61906805:G:A	61906805	NA,A	NA,G	NA,1	NA,-inf	NA,inf	NA,0.393042	0.000212111	0.000263471
3	chr11:61928531:A:T	61928531	NA,T	NA,A	NA,1	NA,inf	NA,inf	NA,0.0983604	0.000212009	0.000255006
3	chr11:62136087:G:A	62136087	NA,A	NA,G	NA,1	NA,-inf	NA,inf	NA,0.242488	0.000211922	0.00025665
3	chr11:61884731:G:C	61884731	NA,C	NA,G	NA,1	NA,-inf	NA,inf	NA,0.0312734	0.000211873	0.000254441
3	chr11:61885768:G:A	61885768	NA,A	NA,G	NA,1	NA,inf	NA,inf	NA,0.131154	0.000211868	0.000255995
3	chr11:62090643:C:T	62090643	NA,T	NA,C	NA,1	NA,-inf	NA,inf	NA,0.283619	0.000211674	0.000258652
3	chr11:61374240:C:T	61374240	NA,T	NA,C	NA,1	NA,inf	NA,inf	NA,0.106865	0.000211646	0.000255888
3	chr11:62007275:C:G	62007275	NA,G	NA,C	NA,1	NA,-inf	NA,inf	NA,0.233041	0.00021163	0.000257255
3	chr11:62214945:C:T	62214945	NA,T	NA,C	NA,1	NA,-inf	NA,inf	NA,0.230911	0.000211504	0.000256114
3	chr11:61726349:TA:T	61726349	NA,T	NA,TA	NA,1	NA,inf	NA,inf	NA,0.031893	0.000211487	0.000253027
3	chr11:61462317:C:T	61462317	T,T	C,C	1,1	-inf,inf	inf,inf	1.40512,0.404712	0.000211414	0.000237035
3	chr11:61727443:C:T	61727443	NA,T	NA,C	NA,1	NA,-inf	NA,inf	NA,0.200316	0.000211356	0.000256034
3	chr11:62088535:A:G	62088535	NA,G	NA,A	NA,1	NA,-inf	NA,inf	NA,0.280783	0.000211216	0.000258073
3	chr11:61470059:G:C	61470059	NA,C	NA,G	NA,1	NA,-inf	NA,inf	NA,0.0044804	0.00021119	0.000252382
3	chr11:62135043:T:C	62135043	NA,C	NA,T	NA,1	NA,-inf	NA,inf	NA,0.33892	0.000211018	0.00026186
3	chr11:61398720:T:C	61398720	NA,C	NA,T	NA,1	NA,inf	NA,inf	NA,0.0243927	0.000210927	0.000252451
3	chr11:62042058:T:G	62042058	NA,G	NA,T	NA,1	NA,inf	NA,inf	NA,0.105656	0.000210536	0.000255761
3	chr11:61489543:G:A	61489543	NA,A	NA,G	NA,1	NA,inf	NA,inf	NA,0.222808	0.000210484	0.000258523
3	chr11:62050921:T:G	62050921	G,NA	T,NA	1,NA	inf,NA	inf,NA	0.623881,NA	0.00021045	0.000256403
3	chr11:62081300:G:A	62081300	NA,A	NA,G	NA,1	NA,-inf	NA,inf	NA,0.355734	0.000210448	0.000261603
3	chr11:62250760:C:G	62250760	NA,G	NA,C	NA,1	NA,-inf	NA,inf	NA,0.339312	0.000210418	0.000258386
3	chr11:62091019:T:C	62091019	NA,C	NA,T	NA,1	NA,-inf	NA,inf	NA,0.284197	0.000210416	0.000257371
3	chr11:62089031:T:A	62089031	NA,A	NA,T	NA,1	NA,-inf	NA,inf	NA,0.284008	0.000210383	0.000257331
3	chr11:61747227:TTGTC:T	61747227	NA,T	NA,TTGTC	NA,1	NA,-inf	NA,inf	NA,0.232231	0.000210196	0.000256546
3	chr11:62198714:C:T	62198714	NA,T	NA,C	NA,1	NA,-inf	NA,inf	NA,0.293888	0.000210193	0.000256147
3	chr11:62093949:T:G	62093949	NA,G	NA,T	NA,1	NA,-inf	NA,inf	NA,0.282945	0.000210185	0.000257087
3	chr11:62089468:A:G	62089468	NA,G	NA,A	NA,1	NA,-inf	NA,inf	NA,0.282945	0.000210185	0.000257087
3	chr11:61343548:G:A	61343548	NA,A	NA,G	NA,1	NA,-inf	NA,inf	NA,0.370973	0.000209945	0.000258903
3	chr11:62087326:T:G	62087326	NA,G	NA,T	NA,1	NA,-inf	NA,inf	NA,0.281366	0.00020994	0.000256779
3	chr11:61758255:A:G	61758255	NA,G	NA,A	NA,1	NA,inf	NA,inf	NA,0.484319	0.00020982	0.00026001
3	chr11:62294406:A:G	62294406	NA,G	NA,A	NA,1	NA,inf	NA,inf	NA,0.134402	0.000209788	0.000254112
3	chr11:61773336:A:C	61773336	NA,C	NA,A	NA,1	NA,inf	NA,inf	NA,0.178984	0.00020959	0.000256527
3	chr11:62306660:G:A	62306660	NA,A	NA,G	NA,1	NA,-inf	NA,inf	NA,0.232755	0.000209541	0.000255559
3	chr11:61921807:G:A	61921807	NA,A	NA,G	NA,1	NA,-inf	NA,inf	NA,0.22943	0.000209455	0.000254933
3	chr11:61864295:C:T	61864295	NA,T	NA,C	NA,1	NA,inf	NA,inf	NA,0.238209	0.000209442	0.000257628
3	chr11:62248276:G:A	62248276	NA,A	NA,G	NA,1	NA,inf	NA,inf	NA,0.374168	0.000209422	0.000256263
3	chr11:61604101:A:C	61604101	NA,C	NA,A	NA,1	NA,inf	NA,inf	NA,0.0288689	0.000209398	0.000250901
3	chr11:61922025:A:T	61922025	NA,T	NA,A	NA,1	NA,inf	NA,inf	NA,0.0763608	0.000209357	0.000251695
3	chr11:62108251:TG:T	62108251	NA,T	NA,TG	NA,1	NA,inf	NA,inf	NA,0.150602	0.000209166	0.000254202
3	chr11:62090239:T:A	62090239	NA,A	NA,T	NA,1	NA,-inf	NA,inf	NA,0.277081	0.000209133	0.00025578
3	chr11:62119226:T:C	62119226	NA,C	NA,T	NA,1	NA,inf	NA,inf	NA,0.0558491	0.000209113	0.00025148
3	chr11:62094082:T:C	62094082	NA,C	NA,T	NA,1	NA,-inf	NA,inf	NA,0.276911	0.000209103	0.000255743
3	chr11:62092908:T:C	62092908	NA,C	NA,T	NA,1	NA,-inf	NA,inf	NA,0.276013	0.000208917	0.000255511
3	chr11:62289796:G:C	62289796	NA,C	NA,G	NA,1	NA,-inf	NA,inf	NA,0.261706	0.000208911	0.000256281
3	chr11:61518056:C:A	61518056	NA,A	NA,C	NA,1	NA,-inf	NA,inf	NA,0.162173	0.000208819	0.00025184
3	chr11:61573342:C:G	61573342	NA,G	NA,C	NA,1	NA,-inf	NA,inf	NA,0.179085	0.000208802	0.00025251
3	chr11:61863529:G:A	61863529	NA,A	NA,G	NA,1	NA,inf	NA,inf	NA,0.14538	0.000208779	0.00025354
3	chr11:62088343:G:T	62088343	NA,T	NA,G	NA,1	NA,-inf	NA,inf	NA,0.28186	0.000208721	0.000255492
3	chr11:61906826:G:A	61906826	A,NA	G,NA	1,NA	inf,NA	inf,NA	0.259634,NA	0.000208668	0.000254104
3	chr11:62091832:G:A	62091832	NA,A	NA,G	NA,1	NA,-inf	NA,inf	NA,0.273034	0.000208571	0.00025507
3	chr11:62104505:C:T	62104505	T,NA	C,NA	1,NA	-inf,NA	inf,NA	1.01409,NA	0.00020856	0.000253978
3	chr11:61854965:C:T	61854965	NA,T	NA,C	NA,1	NA,inf	NA,inf	NA,0.1776	0.000208492	0.0002553
3	chr11:61788988:T:C	61788988	NA,C	NA,T	NA,1	NA,inf	NA,inf	NA,0.179477	0.000208344	0.000255464
3	chr11:62029966:A:G	62029966	NA,G	NA,A	NA,1	NA,-inf	NA,inf	NA,0.225684	0.000208341	0.000253799
3	chr11:61430199:T:C	61430199	NA,C	NA,T	NA,1	NA,inf	NA,inf	NA,0.194566	0.00020832	0.000254584
3	chr11:62060957:G:A	62060957	NA,A	NA,G	NA,1	NA,-inf	NA,inf	NA,0.268525	0.000208212	0.000254296
3	chr11:61291896:A:G	61291896	NA,G	NA,A	NA,1	NA,-inf	NA,inf	NA,0.159857	0.000208142	0.000251247
3	chr11:62015295:A:C	62015295	NA,C	NA,A	NA,1	NA,-inf	NA,inf	NA,0.261902	0.000208074	0.000254406
3	chr11:61859712:C:T	61859712	NA,T	NA,C	NA,1	NA,inf	NA,inf	NA,0.120299	0.000208039	0.000251734
3	chr11:61576062:G:A	61576062	NA,A	NA,G	NA,1	NA,-inf	NA,inf	NA,0.175174	0.00020803	0.000251614
3	chr11:61315454:C:T	61315454	NA,T	NA,C	NA,1	NA,inf	NA,inf	NA,0.192422	0.000208022	0.000254886
3	chr11:61305691:CCA:C	61305691	NA,C	NA,CCA	NA,1	NA,inf	NA,inf	NA,0.192422	0.000208022	0.000254886
3	chr11:61318317:G:A	61318317	NA,A	NA,G	NA,1	NA,-inf	NA,inf	NA,0.464175	0.000207937	0.000268619
3	chr11:61358679:C:T	61358679	NA,T	NA,C	NA,1	NA,inf	NA,inf	NA,0.200125	0.000207928	0.000256792
3	chr11:62189768:C:T	62189768	NA,T	NA,C	NA,1	NA,inf	NA,inf	NA,0.160095	0.000207882	0.000252822
3	chr11:62108139:G:T	62108139	T,T	G,G	1,1	inf,-inf	inf,inf	0.327217,0.646686	0.000207859	0.000243791
3	chr11:62094109:A:G	62094109	NA,G	NA,A	NA,1	NA,-inf	NA,inf	NA,0.263119	0.000207844	0.000254048
3	chr11:62090521:T:C	62090521	NA,C	NA,T	NA,1	NA,-inf	NA,inf	NA,0.269718	0.000207843	0.000254177
3	chr11:61645638:G:A	61645638	NA,A	NA,G	NA,1	NA,inf	NA,inf	NA,0.0483195	0.000207816	0.000249524
3	chr11:61556343:C:T	61556343	NA,T	NA,C	NA,1	NA,-inf	NA,inf	NA,0.149278	0.000207688	0.00025039
3	chr11:61798141:G:A	61798141	NA,A	NA,G	NA,1	NA,inf	NA,inf	NA,0.180905	0.000207573	0.000251878
3	chr11:62092789:G:GT	62092789	NA,GT	NA,G	NA,1	NA,-inf	NA,inf	NA,0.259563	0.000207478	0.000253424
3	chr11:62294390:C:T	62294390	NA,T	NA,C	NA,1	NA,inf	NA,inf	NA,0.15648	0.000207452	0.000252518
3	chr11:61481351:C:T	61481351	NA,T	NA,C	NA,1	NA,inf	NA,inf	NA,0.179333	0.000207445	0.000255244
3	chr11:62075715:CAG:C	62075715	C,NA	CAG,NA	1,NA	inf,NA	inf,NA	0.600408,NA	0.00020743	0.00025299
3	chr11:62050266:A:G	62050266	NA,G	NA,A	NA,1	NA,inf	NA,inf	NA,0.134701	0.000207351	0.000251249
3	chr11:61307385:TTA:T	61307385	NA,T	NA,TTA	NA,1	NA,inf	NA,inf	NA,0.178628	0.000207277	0.000253123
3	chr11:62093201:A:G	62093201	NA,G	NA,A	NA,1	NA,-inf	NA,inf	NA,0.269278	0.000207277	0.000253575
3	chr11:61930505:A:G	61930505	NA,G	NA,A	NA,1	NA,-inf	NA,inf	NA,0.448133	0.000207228	0.000264352
3	chr11:61933661:C:T	61933661	NA,T	NA,C	NA,1	NA,inf	NA,inf	NA,0.213927	0.000207078	0.000254472
3	chr11:61871112:AG:A	61871112	NA,A	NA,AG	NA,1	NA,-inf	NA,inf	NA,0.285106	0.000206996	0.000254963
3	chr11:61629834:A:G	61629834	G,G	A,A	1,1	-inf,inf	inf,inf	0.649831,1.06963	0.000206937	0.000243938
3	chr11:62119805:T:C	62119805	NA,C	NA,T	NA,1	NA,-inf	NA,inf	NA,0.224768	0.000206824	0.000251854
3	chr11:61309342:C:A	61309342	NA,A	NA,C	NA,1	NA,inf	NA,inf	NA,0.175346	0.000206822	0.000252472
3	chr11:61472862:C:T	61472862	NA,T	NA,C	NA,1	NA,inf	NA,inf	NA,0.18508	0.000206454	0.000252273
3	chr11:61952532:T:C	61952532	NA,C	NA,T	NA,1	NA,inf	NA,inf	NA,0.152693	0.000206452	0.000252411
3	chr11:62034331:T:TC	62034331	NA,TC	NA,T	NA,1	NA,inf	NA,inf	NA,0.140331	0.000206397	0.000250455
3	chr11:62088612:G:A	62088612	NA,A	NA,G	NA,1	NA,-inf	NA,inf	NA,0.260419	0.000206262	0.000252213
3	chr11:61364146:A:G	61364146	NA,G	NA,A	NA,1	NA,inf	NA,inf	NA,0.167654	0.000206262	0.000253662
3	chr11:61332623:A:G	61332623	NA,G	NA,A	NA,1	NA,-inf	NA,inf	NA,0.152581	0.000206218	0.000248391
3	chr11:61763229:G:A	61763229	NA,A	NA,G	NA,1	NA,inf	NA,inf	NA,0.135986	0.000206041	0.00025118
3	chr11:61996286:GTTTT:G	61996286	NA,G	NA,GTTTT	NA,1	NA,inf	NA,inf	NA,0.219226	0.000205918	0.000254039
3	chr11:61608013:C:A	61608013	NA,A	NA,C	NA,1	NA,-inf	NA,inf	NA,0.215975	0.000205847	0.000249923
3	chr11:61547058:G:T	61547058	NA,T	NA,G	NA,1	NA,-inf	NA,inf	NA,0.173961	0.000205748	0.00024999
3	chr11:61536592:T:C	61536592	NA,C	NA,T	NA,1	NA,-inf	NA,inf	NA,0.140837	0.000205691	0.000247053
3	chr11:62073647:A:T	62073647	NA,T	NA,A	NA,1	NA,-inf	NA,inf	NA,0.216186	0.000205574	0.000251085
3	chr11:61862661:T:C	61862661	NA,C	NA,T	NA,1	NA,inf	NA,inf	NA,0.36723	0.00020557	0.000253492
3	chr11:61406787:G:A	61406787	NA,A	NA,G	NA,1	NA,inf	NA,inf	NA,0.171634	0.000205533	0.000250604
3	chr11:61863162:T:C	61863162	NA,C	NA,T	NA,1	NA,inf	NA,inf	NA,0.204708	0.000205484	0.000252398
3	chr11:61905239:A:G	61905239	NA,G	NA,A	NA,1	NA,inf	NA,inf	NA,0.179867	0.000205477	0.000252275
3	chr11:61889106:A:T	61889106	NA,T	NA,A	NA,1	NA,inf	NA,inf	NA,0.166438	0.000205462	0.000252381
3	chr11:61751514:T:C	61751514	C,C	T,T	1,1	-inf,inf	inf,inf	1.50061,1.63682	0.000205288	0.000260863
3	chr11:61443634:T:C	61443634	NA,C	NA,T	NA,1	NA,inf	NA,inf	NA,0.192908	0.000205252	0.000251606
3	chr11:61907821:A:G	61907821	NA,G	NA,A	NA,1	NA,inf	NA,inf	NA,0.146209	0.000205241	0.00024954
3	chr11:62208729:G:A	62208729	NA,A	NA,G	NA,1	NA,inf	NA,inf	NA,0.067311	0.000205208	0.00024748
3	chr11:61877172:C:T	61877172	NA,T	NA,C	NA,1	NA,inf	NA,inf	NA,0.202982	0.000205156	0.000252125
3	chr11:62070182:C:T	62070182	NA,T	NA,C	NA,1	NA,inf	NA,inf	NA,0.104726	0.000205067	0.000248072
3	chr11:61417967:C:T	61417967	NA,T	NA,C	NA,1	NA,inf	NA,inf	NA,0.187113	0.000205037	0.000251123
3	chr11:61317142:T:A	61317142	NA,A	NA,T	NA,1	NA,inf	NA,inf	NA,0.17571	0.000204922	0.000250995
3	chr11:61866957:C:A	61866957	NA,A	NA,C	NA,1	NA,inf	NA,inf	NA,0.107221	0.000204885	0.000248284
3	chr11:61773387:G:A	61773387	NA,A	NA,G	NA,1	NA,inf	NA,inf	NA,0.122732	0.0002048	0.000249226
3	chr11:62117490:A:G	62117490	NA,G	NA,A	NA,1	NA,-inf	NA,inf	NA,0.209478	0.000204779	0.000249395
3	chr11:61893441:A:G	61893441	NA,G	NA,A	NA,1	NA,inf	NA,inf	NA,0.128962	0.000204686	0.000249088
3	chr11:61542186:C:T	61542186	NA,T	NA,C	NA,1	NA,-inf	NA,inf	NA,0.293722	0.000204566	0.000252975
3	chr11:61413141:T:C	61413141	NA,C	NA,T	NA,1	NA,inf	NA,inf	NA,0.18631	0.000204466	0.000250496
3	chr11:62121672:G:A	62121672	NA,A	NA,G	NA,1	NA,inf	NA,inf	NA,0.0358772	0.000204371	0.000246259
3	chr11:61317143:C:A	61317143	NA,A	NA,C	NA,1	NA,inf	NA,inf	NA,0.172511	0.000204364	0.000250293
3	chr11:62208209:A:G	62208209	NA,G	NA,A	NA,1	NA,inf	NA,inf	NA,0.398893	0.000204346	0.000253866
3	chr11:61483252:C:T	61483252	NA,T	NA,C	NA,1	NA,-inf	NA,inf	NA,0.425159	0.00020433	0.000261406
3	chr11:61325864:G:A	61325864	NA,A	NA,G	NA,1	NA,-inf	NA,inf	NA,0.453547	0.000204313	0.000263851
3	chr11:61287816:G:A	61287816	NA,A	NA,G	NA,1	NA,-inf	NA,inf	NA,0.139571	0.000204261	0.000246827
3	chr11:61922631:G:A	61922631	NA,A	NA,G	NA,1	NA,inf	NA,inf	NA,0.077575	0.000204115	0.000246839
3	chr11:61611894:A:G	61611894	NA,G	NA,A	NA,1	NA,-inf	NA,inf	NA,0.238272	0.000204077	0.000249927
3	chr11:61573428:T:G	61573428	NA,G	NA,T	NA,1	NA,-inf	NA,inf	NA,0.133882	0.000204038	0.000246339
3	chr11:61734879:C:T	61734879	NA,T	NA,C	NA,1	NA,inf	NA,inf	NA,0.187304	0.000204015	0.000249855
3	chr11:61853797:G:A	61853797	NA,A	NA,G	NA,1	NA,-inf	NA,inf	NA,0.226142	0.000203916	0.000251993
3	chr11:61313822:T:C	61313822	NA,C	NA,T	NA,1	NA,-inf	NA,inf	NA,0.147956	0.000203853	0.000247081
3	chr11:61355916:T:C	61355916	NA,C	NA,T	NA,1	NA,-inf	NA,inf	NA,0.898857	0.000203798	0.000318122
3	chr11:62272305:G:A	62272305	NA,A	NA,G	NA,1	NA,-inf	NA,inf	NA,0.209735	0.000203741	0.000248902
3	chr11:62185021:C:G	62185021	NA,G	NA,C	NA,1	NA,-inf	NA,inf	NA,0.25167	0.000203736	0.000248205
3	chr11:62047714:C:T	62047714	NA,T	NA,C	NA,1	NA,-inf	NA,inf	NA,0.327437	0.000203712	0.000252027
3	chr11:61632283:C:T	61632283	NA,T	NA,C	NA,1	NA,inf	NA,inf	NA,0.00633233	0.000203377	0.000244529
3	chr11:61414313:T:C	61414313	NA,C	NA,T	NA,1	NA,-inf	NA,inf	NA,0.196385	0.000203342	0.000247545
3	chr11:62189387:G:A	62189387	NA,A	NA,G	NA,1	NA,-inf	NA,inf	NA,0.252287	0.000203287	0.000249027
3	chr11:62295791:A:C	62295791	NA,C	NA,A	NA,1	NA,inf	NA,inf	NA,0.147389	0.000203285	0.000247751
3	chr11:61754030:G:A	61754030	NA,A	NA,G	NA,1	NA,inf	NA,inf	NA,0.130522	0.000203137	0.000247813
3	chr11:62036063:C:T	62036063	NA,T	NA,C	NA,1	NA,inf	NA,inf	NA,0.0451743	0.000203121	0.000244907
3	chr11:61519619:T:C	61519619	NA,C	NA,T	NA,1	NA,inf	NA,inf	NA,0.0527445	0.000203081	0.000246292
3	chr11:62210748:C:CA	62210748	CA,NA	C,NA	1,NA	inf,NA	inf,NA	0.317308,NA	0.000202967	0.000246638
3	chr11:62228573:C:T	62228573	NA,T	NA,C	NA,1	NA,-inf	NA,inf	NA,0.188966	0.00020294	0.00024616
3	chr11:61355218:C:T	61355218	NA,T	NA,C	NA,1	NA,inf	NA,inf	NA,0.154163	0.000202855	0.000247678
3	chr11:61596558:G:A	61596558	NA,A	NA,G	NA,1	NA,-inf	NA,inf	NA,0.151836	0.000202768	0.000245379
3	chr11:61833884:C:T	61833884	NA,T	NA,C	NA,1	NA,inf	NA,inf	NA,0.112495	0.000202699	0.000247192
3	chr11:62040838:TG:T	62040838	NA,T	NA,TG	NA,1	NA,inf	NA,inf	NA,0.0370311	0.000202671	0.000244153
3	chr11:61846019:T:C	61846019	NA,C	NA,T	NA,1	NA,-inf	NA,inf	NA,0.268325	0.000202645	0.000250401
3	chr11:61574886:G:A	61574886	NA,A	NA,G	NA,1	NA,-inf	NA,inf	NA,0.145529	0.000202578	0.000245309
3	chr11:61438430:C:A	61438430	NA,A	NA,C	NA,1	NA,-inf	NA,inf	NA,0.164139	0.00020251	0.000245603
3	chr11:62090739:G:A	62090739	NA,A	NA,G	NA,1	NA,-inf	NA,inf	NA,0.179691	0.0002024	0.00024639
3	chr11:62035684:A:G	62035684	NA,G	NA,A	NA,1	NA,inf	NA,inf	NA,0.143487	0.000202331	0.000247068
3	chr11:61574573:G:A	61574573	NA,A	NA,G	NA,1	NA,-inf	NA,inf	NA,0.490224	0.00020224	0.000261837
3	chr11:61855011:A:G	61855011	NA,G	NA,A	NA,1	NA,-inf	NA,inf	NA,0.290426	0.000202232	0.000250957
3	chr11:61474090:G:A	61474090	NA,A	NA,G	NA,1	NA,-inf	NA,inf	NA,0.215859	0.000202163	0.000247085
3	chr11:62199831:A:T	62199831	NA,T	NA,A	NA,1	NA,-inf	NA,inf	NA,0.241027	0.000202093	0.000246091
3	chr11:62024243:T:C	62024243	NA,C	NA,T	NA,1	NA,inf	NA,inf	NA,0.114884	0.000202087	0.000245767
3	chr11:61327428:G:A	61327428	NA,A	NA,G	NA,1	NA,-inf	NA,inf	NA,0.126932	0.000202076	0.00024432
3	chr11:62137262:C:T	62137262	NA,T	NA,C	NA,1	NA,-inf	NA,inf	NA,0.280495	0.000201914	0.000249636
3	chr11:61325005:G:A	61325005	A,NA	G,NA	1,NA	inf,NA	inf,NA	0.618648,NA	0.000201818	0.000245848
3	chr11:61446922:ATATAT:A	61446922	NA,A	NA,ATATAT	NA,1	NA,inf	NA,inf	NA,0.170981	0.00020167	0.000246931
3	chr11:62199571:T:A	62199571	NA,A	NA,T	NA,1	NA,-inf	NA,inf	NA,0.235426	0.000201568	0.000245426
3	chr11:61607838:G:A	61607838	NA,A	NA,G	NA,1	NA,-inf	NA,inf	NA,0.0113304	0.000201503	0.000242578
3	chr11:62137283:A:G	62137283	NA,G	NA,A	NA,1	NA,-inf	NA,inf	NA,0.326218	0.000201478	0.000249172
3	chr11:61864076:C:T	61864076	NA,T	NA,C	NA,1	NA,inf	NA,inf	NA,0.107026	0.000201387	0.000244749
3	chr11:61658601:AG:A	61658601	NA,A	NA,AG	NA,1	NA,inf	NA,inf	NA,0.145635	0.000201327	0.000242729
3	chr11:62200900:G:A	62200900	NA,A	NA,G	NA,1	NA,-inf	NA,inf	NA,0.233231	0.000201296	0.000245088
3	chr11:61670676:C:G	61670676	NA,G	NA,C	NA,1	NA,-inf	NA,inf	NA,0.142088	0.000201295	0.000244288
3	chr11:62209706:A:T	62209706	NA,T	NA,A	NA,1	NA,-inf	NA,inf	NA,0.238019	0.000201278	0.000245311
3	chr11:62287883:G:A	62287883	NA,A	NA,G	NA,1	NA,inf	NA,inf	NA,0.125065	0.000201274	0.000245303
3	chr11:61308542:A:G	61308542	NA,G	NA,A	NA,1	NA,-inf	NA,inf	NA,0.159124	0.00020116	0.000242986
3	chr11:61856978:A:C	61856978	NA,C	NA,A	NA,1	NA,inf	NA,inf	NA,0.150924	0.000201131	0.000245902
3	chr11:61654113:C:T	61654113	NA,T	NA,C	NA,1	NA,inf	NA,inf	NA,0.0236635	0.000201131	0.000242371
3	chr11:62126492:G:A	62126492	NA,A	NA,G	NA,1	NA,-inf	NA,inf	NA,0.186919	0.000201112	0.000244087
3	chr11:61292237:AAAGAG:A	61292237	NA,A	NA,AAAGAG	NA,1	NA,-inf	NA,inf	NA,0.12055	0.000201077	0.000243182
3	chr11:62091789:C:A	62091789	NA,A	NA,C	NA,1	NA,-inf	NA,inf	NA,0.203348	0.000201072	0.00024405
3	chr11:62272557:G:A	62272557	NA,A	NA,G	NA,1	NA,inf	NA,inf	NA,0.109125	0.000201008	0.000244567
3	chr11:62058294:C:T	62058294	T,T	C,C	1,1	inf,-inf	inf,inf	0.617179,0.282252	0.000200955	0.00023749
3	chr11:62138925:A:G	62138925	NA,G	NA,A	NA,1	NA,inf	NA,inf	NA,0.111063	0.000200923	0.000244115
3	chr11:61863497:T:C	61863497	NA,C	NA,T	NA,1	NA,inf	NA,inf	NA,0.187188	0.00020088	0.000246612
3	chr11:61348088:G:C	61348088	NA,C	NA,G	NA,1	NA,-inf	NA,inf	NA,0.294911	0.000200776	0.000245992
3	chr11:62204785:C:T	62204785	NA,T	NA,C	NA,1	NA,inf	NA,inf	NA,0.0972361	0.000200775	0.000243904
3	chr11:62223179:G:A	62223179	A,NA	G,NA	1,NA	-inf,NA	inf,NA	0.538208,NA	0.000200755	0.000245262
3	chr11:62206777:G:A	62206777	A,NA	G,NA	1,NA	-inf,NA	inf,NA	0.823944,NA	0.000200633	0.000244516
3	chr11:62225786:C:T	62225786	NA,T	NA,C	NA,1	NA,inf	NA,inf	NA,0.0409248	0.000200608	0.000242255
3	chr11:62205830:C:G	62205830	NA,G	NA,C	NA,1	NA,-inf	NA,inf	NA,0.2264	0.00020048	0.000244093
3	chr11:62014574:G:A	62014574	NA,A	NA,G	NA,1	NA,inf	NA,inf	NA,0.0866622	0.000200476	0.000243209
3	chr11:62187116:T:A	62187116	NA,A	NA,T	NA,1	NA,-inf	NA,inf	NA,0.336214	0.000200472	0.000248269
3	chr11:62207627:T:C	62207627	NA,C	NA,T	NA,1	NA,-inf	NA,inf	NA,0.225174	0.000200315	0.00024389
3	chr11:62143192:G:A	62143192	A,NA	G,NA	1,NA	-inf,NA	inf,NA	0.865299,NA	0.000200258	0.000243999
3	chr11:62206585:G:A	62206585	NA,A	NA,G	NA,1	NA,-inf	NA,inf	NA,0.224074	0.000200243	0.000243799
3	chr11:61896163:T:C	61896163	NA,C	NA,T	NA,1	NA,inf	NA,inf	NA,0.0166587	0.000200197	0.000241436
3	chr11:62155999:C:T	62155999	NA,T	NA,C	NA,1	NA,-inf	NA,inf	NA,0.206815	0.000200174	0.000244072
3	chr11:61993695:A:G	61993695	NA,G	NA,A	NA,1	NA,inf	NA,inf	NA,0.0250225	0.000200057	0.00024152
3	chr11:61921746:C:T	61921746	NA,T	NA,C	NA,1	NA,inf	NA,inf	NA,0.0859036	0.000200004	0.000242942
3	chr11:62040945:G:T	62040945	NA,T	NA,G	NA,1	NA,-inf	NA,inf	NA,0.211034	0.000199997	0.000245459
3	chr11:61894738:T:C	61894738	NA,C	NA,T	NA,1	NA,-inf	NA,inf	NA,0.0107084	0.0001999	0.00024207
3	chr11:61796587:C:T	61796587	NA,T	NA,C	NA,1	NA,inf	NA,inf	NA,0.135936	0.000199892	0.000242766
3	chr11:61689096:C:T	61689096	NA,T	NA,C	NA,1	NA,-inf	NA,inf	NA,0.123531	0.000199858	0.0002425
3	chr11:61895275:C:T	61895275	NA,T	NA,C	NA,1	NA,inf	NA,inf	NA,0.0127839	0.000199627	0.000240832
3	chr11:61922702:C:G	61922702	NA,G	NA,C	NA,1	NA,inf	NA,inf	NA,0.0818213	0.000199577	0.000242398
3	chr11:61921652:G:A	61921652	NA,A	NA,G	NA,1	NA,inf	NA,inf	NA,0.0818213	0.000199577	0.000242398
3	chr11:61640809:A:C	61640809	NA,C	NA,A	NA,1	NA,inf	NA,inf	NA,0.11776	0.000199576	0.000244003
3	chr11:61364367:G:A	61364367	NA,A	NA,G	NA,1	NA,-inf	NA,inf	NA,0.223843	0.000199575	0.000245586
3	chr11:61961009:G:A	61961009	NA,A	NA,G	NA,1	NA,-inf	NA,inf	NA,0.147424	0.000199554	0.000242333
3	chr11:61894751:G:A	61894751	NA,A	NA,G	NA,1	NA,inf	NA,inf	NA,0.0110304	0.000199535	0.000240724
3	chr11:61674176:G:A	61674176	NA,A	NA,G	NA,1	NA,-inf	NA,inf	NA,0.175256	0.000199534	0.000242652
3	chr11:61847240:C:T	61847240	NA,T	NA,C	NA,1	NA,inf	NA,inf	NA,0.0981632	0.000199486	0.000242827
3	chr11:62260626:A:G	62260626	NA,G	NA,A	NA,1	NA,-inf	NA,inf	NA,0.169913	0.000199421	0.00024292
3	chr11:61896422:G:A	61896422	NA,A	NA,G	NA,1	NA,inf	NA,inf	NA,0.0114384	0.000199369	0.000240561
3	chr11:61896385:C:T	61896385	NA,T	NA,C	NA,1	NA,inf	NA,inf	NA,0.0114384	0.000199369	0.000240561
3	chr11:61894277:A:G	61894277	NA,G	NA,A	NA,1	NA,inf	NA,inf	NA,0.0101166	0.000199359	0.000240539
3	chr11:62295350:G:T	62295350	NA,T	NA,G	NA,1	NA,inf	NA,inf	NA,0.102099	0.000199303	0.000242376
3	chr11:61893741:A:G	61893741	NA,G	NA,A	NA,1	NA,inf	NA,inf	NA,0.00980552	0.000199299	0.000240476
3	chr11:62207012:C:A	62207012	NA,A	NA,C	NA,1	NA,-inf	NA,inf	NA,0.217547	0.000199268	0.000242625
3	chr11:61497304:TGA:T	61497304	NA,T	NA,TGA	NA,1	NA,-inf	NA,inf	NA,0.251776	0.000199215	0.000244873
3	chr11:61893465:T:C	61893465	NA,C	NA,T	NA,1	NA,inf	NA,inf	NA,0.00936032	0.000199214	0.000240388
3	chr11:61893566:G:C	61893566	NA,C	NA,G	NA,1	NA,inf	NA,inf	NA,0.00936032	0.000199214	0.000240388
3	chr11:61669054:G:T	61669054	NA,T	NA,G	NA,1	NA,-inf	NA,inf	NA,0.128364	0.000199112	0.000241599
3	chr11:61494986:G:A	61494986	NA,A	NA,G	NA,1	NA,-inf	NA,inf	NA,0.171403	0.000199029	0.000242359
3	chr11:62207011:G:A	62207011	NA,A	NA,G	NA,1	NA,-inf	NA,inf	NA,0.215852	0.000199026	0.000242333
3	chr11:61868734:A:G	61868734	NA,G	NA,A	NA,1	NA,-inf	NA,inf	NA,0.229715	0.000199019	0.000244544
3	chr11:62207692:A:C	62207692	NA,C	NA,A	NA,1	NA,-inf	NA,inf	NA,0.215483	0.000198983	0.000242281
3	chr11:61668851:T:C	61668851	NA,C	NA,T	NA,1	NA,inf	NA,inf	NA,0.167948	0.000198969	0.000243429
3	chr11:61894610:A:G	61894610	NA,G	NA,A	NA,1	NA,inf	NA,inf	NA,0.00773954	0.00019889	0.000240048
3	chr11:61896889:A:C	61896889	NA,C	NA,A	NA,1	NA,-inf	NA,inf	NA,0.3799	0.000198812	0.000251949
3	chr11:61893222:A:AATCCAGCCC	61893222	NA,AATCCAGCCC	NA,A	NA,1	NA,inf	NA,inf	NA,0.00671637	0.000198704	0.000239854
3	chr11:62209427:AC:A	62209427	NA,A	NA,AC	NA,1	NA,inf	NA,inf	NA,0.0337437	0.000198563	0.000240117
3	chr11:61862691:C:T	61862691	NA,T	NA,C	NA,1	NA,inf	NA,inf	NA,0.171131	0.000198503	0.000243556
3	chr11:62030204:G:A	62030204	NA,A	NA,G	NA,1	NA,inf	NA,inf	NA,0.0868351	0.000198471	0.00024091
3	chr11:61310017:A:G	61310017	NA,G	NA,A	NA,1	NA,-inf	NA,inf	NA,0.389218	0.000198466	0.000253513
3	chr11:61462336:C:T	61462336	NA,T	NA,C	NA,1	NA,inf	NA,inf	NA,0.120902	0.000198374	0.000243685
3	chr11:61514012:TCA:T	61514012	NA,T	NA,TCA	NA,1	NA,-inf	NA,inf	NA,0.131019	0.000198366	0.000241226
3	chr11:61714011:T:C	61714011	NA,C	NA,T	NA,1	NA,-inf	NA,inf	NA,0.142676	0.000198315	0.000240433
3	chr11:61482055:C:T	61482055	NA,T	NA,C	NA,1	NA,-inf	NA,inf	NA,0.142113	0.000198289	0.000240481
3	chr11:61535726:C:T	61535726	NA,T	NA,C	NA,1	NA,inf	NA,inf	NA,0.198077	0.000198283	0.000248583
3	chr11:61423692:G:GT	61423692	NA,GT	NA,G	NA,1	NA,-inf	NA,inf	NA,0.372355	0.000198179	0.000251853
3	chr11:61894005:G:A	61894005	NA,A	NA,G	NA,1	NA,inf	NA,inf	NA,0.00282349	0.000198143	0.000239263
3	chr11:62142397:C:T	62142397	NA,T	NA,C	NA,1	NA,-inf	NA,inf	NA,0.0098741	0.000198086	0.000239631
3	chr11:62198864:TG:T	62198864	NA,T	NA,TG	NA,1	NA,inf	NA,inf	NA,0.0795221	0.000198072	0.000240949
3	chr11:61844564:A:G	61844564	NA,G	NA,A	NA,1	NA,inf	NA,inf	NA,0.103699	0.000198064	0.000241911
3	chr11:61934187:A:C	61934187	NA,C	NA,A	NA,1	NA,-inf	NA,inf	NA,0.265334	0.000197984	0.000243286
3	chr11:62096088:C:T	62096088	NA,T	NA,C	NA,1	NA,inf	NA,inf	NA,0.0126744	0.000197981	0.000239393
3	chr11:61993700:A:G	61993700	NA,G	NA,A	NA,1	NA,inf	NA,inf	NA,0.0139586	0.000197978	0.000239275
3	chr11:61870238:CA:C	61870238	C,C	CA,CA	1,1	-inf,-inf	inf,inf	0.763323,1.38688	0.000197793	0.000230798
3	chr11:62035197:G:C	62035197	NA,C	NA,G	NA,1	NA,inf	NA,inf	NA,0.114863	0.000197764	0.00024144
3	chr11:61870313:T:C	61870313	NA,C	NA,T	NA,1	NA,-inf	NA,inf	NA,0.216532	0.00019758	0.000241343
3	chr11:61593229:T:C	61593229	NA,C	NA,T	NA,1	NA,inf	NA,inf	NA,0.0770958	0.000197551	0.000240225
3	chr11:61748491:G:C	61748491	NA,C	NA,G	NA,1	NA,inf	NA,inf	NA,0.0358548	0.000197544	0.00023954
3	chr11:61860818:G:C	61860818	C,C	G,G	1,1	-inf,-inf	inf,inf	0.883314,1.78137	0.000197539	0.000258348
3	chr11:61461786:A:G	61461786	NA,G	NA,A	NA,1	NA,-inf	NA,inf	NA,0.16175	0.000197423	0.000240089
3	chr11:61932439:A:AT	61932439	NA,AT	NA,A	NA,1	NA,-inf	NA,inf	NA,0.258303	0.000197287	0.000242336
3	chr11:61988155:TACAG:T	61988155	NA,T	NA,TACAG	NA,1	NA,-inf	NA,inf	NA,0.248063	0.000197281	0.00024162
3	chr11:61893107:G:C	61893107	NA,C	NA,G	NA,1	NA,-inf	NA,inf	NA,0.00130837	0.000197278	0.00023837
3	chr11:62043075:TC:T	62043075	NA,T	NA,TC	NA,1	NA,-inf	NA,inf	NA,0.158608	0.000197239	0.000240365
3	chr11:61902966:G:C	61902966	NA,C	NA,G	NA,1	NA,inf	NA,inf	NA,0.0163666	0.000197182	0.000239075
3	chr11:61548401:G:A	61548401	NA,A	NA,G	NA,1	NA,-inf	NA,inf	NA,0.0907694	0.000197033	0.000238503
3	chr11:61378332:C:T	61378332	NA,T	NA,C	NA,1	NA,-inf	NA,inf	NA,0.109633	0.000197027	0.000239488
3	chr11:61646361:C:T	61646361	NA,T	NA,C	NA,1	NA,inf	NA,inf	NA,0.132247	0.000197008	0.000243381
3	chr11:61293366:G:A	61293366	NA,A	NA,G	NA,1	NA,-inf	NA,inf	NA,0.380733	0.000197006	0.000251369
3	chr11:61599014:G:C	61599014	NA,C	NA,G	NA,1	NA,inf	NA,inf	NA,0.145974	0.000196949	0.000240749
3	chr11:61746095:C:T	61746095	NA,T	NA,C	NA,1	NA,inf	NA,inf	NA,0.155474	0.000196888	0.000240884
3	chr11:61747363:G:A	61747363	NA,A	NA,G	NA,1	NA,inf	NA,inf	NA,0.155474	0.000196888	0.000240884
3	chr11:62023560:G:A	62023560	NA,A	NA,G	NA,1	NA,-inf	NA,inf	NA,0.049162	0.000196876	0.000238982
3	chr11:62000191:C:T	62000191	NA,T	NA,C	NA,1	NA,-inf	NA,inf	NA,0.248909	0.000196875	0.000241266
3	chr11:62297374:G:A	62297374	NA,A	NA,G	NA,1	NA,inf	NA,inf	NA,0.107095	0.000196844	0.000240305
3	chr11:61306933:A:C	61306933	NA,C	NA,A	NA,1	NA,-inf	NA,inf	NA,0.372706	0.000196781	0.000250711
3	chr11:62088896:A:G	62088896	NA,G	NA,A	NA,1	NA,-inf	NA,inf	NA,0.172824	0.000196772	0.000239028
3	chr11:61517490:G:T	61517490	NA,T	NA,G	NA,1	NA,-inf	NA,inf	NA,0.114803	0.000196677	0.000238556
3	chr11:62206336:C:T	62206336	NA,T	NA,C	NA,1	NA,inf	NA,inf	NA,0.106493	0.000196677	0.000239589
3	chr11:62149258:A:G	62149258	NA,G	NA,A	NA,1	NA,-inf	NA,inf	NA,0.0162831	0.000196615	0.000238057
3	chr11:61604382:C:T	61604382	NA,T	NA,C	NA,1	NA,inf	NA,inf	NA,0.149157	0.00019649	0.000241706
3	chr11:61883699:T:C	61883699	NA,C	NA,T	NA,1	NA,-inf	NA,inf	NA,0.297161	0.000196432	0.000242697
3	chr11:62130327:G:A	62130327	NA,A	NA,G	NA,1	NA,-inf	NA,inf	NA,0.166908	0.000196415	0.000240033
3	chr11:61710237:G:A	61710237	NA,A	NA,G	NA,1	NA,-inf	NA,inf	NA,0.178585	0.000196288	0.000240189
3	chr11:62257352:G:A	62257352	NA,A	NA,G	NA,1	NA,-inf	NA,inf	NA,0.18805	0.000196286	0.000239098
3	chr11:61711270:C:T	61711270	NA,T	NA,C	NA,1	NA,-inf	NA,inf	NA,0.12792	0.000196284	0.000238115
3	chr11:61627040:C:G	61627040	NA,G	NA,C	NA,1	NA,-inf	NA,inf	NA,0.222493	0.000196273	0.000240279
3	chr11:61308228:G:A	61308228	NA,A	NA,G	NA,1	NA,inf	NA,inf	NA,0.104176	0.000196202	0.000239578
3	chr11:61512089:A:G	61512089	NA,G	NA,A	NA,1	NA,-inf	NA,inf	NA,0.137525	0.00019619	0.000238819
3	chr11:61482546:G:A	61482546	NA,A	NA,G	NA,1	NA,-inf	NA,inf	NA,0.844344	0.000196159	0.000277642
3	chr11:62153340:A:G	62153340	G,G	A,A	1,1	inf,inf	inf,inf	0.31963,1.62882	0.000196077	0.000244208
3	chr11:61370047:A:G	61370047	NA,G	NA,A	NA,1	NA,inf	NA,inf	NA,0.100551	0.000196072	0.000239419
3	chr11:61369682:T:TGTCAGCTGCAGGTCAGCTA	61369682	NA,TGTCAGCTGCAGGTCAGCTA	NA,T	NA,1	NA,inf	NA,inf	NA,0.100446	0.000196053	0.000239396
3	chr11:62105252:C:T	62105252	NA,T	NA,C	NA,1	NA,inf	NA,inf	NA,0.0531645	0.000196031	0.000237739
3	chr11:61354900:G:A	61354900	NA,A	NA,G	NA,1	NA,inf	NA,inf	NA,0.106417	0.000196028	0.000239283
```
