## Supplementary material for "Characterization of shared and ancestry-specific signals driving complex traits using multi-ancestry fine-mapping": susiex_nc3.cs80.snp

```
BP	SNP	PIP(CS1)	LogBF(CS1,Pop1)	LogBF(CS1,Pop2)	PIP(CS2)	LogBF(CS2,Pop1)	LogBF(CS2,Pop2)	PIP(CS3)	LogBF(CS3,Pop1)	LogBF(CS3,Pop2)
61282033	chr11:61282033:G:C	1.33671e-18	-7.39777e-10	0.2066	0.000213901	-7.39777e-10	0.0849156	0.00118379	-7.39777e-10	0.276602
61282659	chr11:61282659:G:A	2.86093e-19	-1.34687	0.0118142	5.62835e-05	-1.89198	0.641789	0.000305396	-1.86303	0.784763
61283229	chr11:61283229:C:A	1.1907e-19	-2.21166	-1.02216e-09	2.15134e-05	-2.21192	-1.02216e-09	9.83002e-05	-2.21185	-1.02216e-09
61284578	chr11:61284578:G:A	2.27165e-19	-7.39777e-10	-1.56569	4.19965e-05	-7.39777e-10	-1.54301	0.000189041	-7.39777e-10	-1.55791
61284613	chr11:61284613:T:C	2.27271e-19	-7.39777e-10	-1.56523	4.29057e-05	-7.39777e-10	-1.52159	0.000188779	-7.39777e-10	-1.5593
61285331	chr11:61285331:C:T	2.84713e-19	-7.39777e-10	-1.33989	4.85454e-05	-7.39777e-10	-1.3981	0.000247072	-7.39777e-10	-1.2902
61285628	chr11:61285628:G:C	2.64355e-20	-2.16203	-1.55463	7.37851e-06	-1.73283	-1.5492	3.49827e-05	-1.72957	-1.51546
61285881	chr11:61285881:G:A	9.44549e-19	-7.39777e-10	-0.140661	0.000155367	-7.39777e-10	-0.234805	0.000837574	-7.39777e-10	-0.0693672
61286118	chr11:61286118:C:T	4.25036e-19	-7.39777e-10	-0.939196	9.41371e-05	-7.39777e-10	-0.735844	0.000308305	-7.39777e-10	-1.06879
61286449	chr11:61286449:C:T	2.30655e-19	-7.39777e-10	-1.55045	4.23557e-05	-7.39777e-10	-1.53449	0.000187833	-7.39777e-10	-1.56432
61286604	chr11:61286604:C:G	1.50213e-18	-7.39777e-10	0.323272	0.000338248	-7.39777e-10	0.543184	0.00105412	-7.39777e-10	0.160583
61286620	chr11:61286620:G:A	7.42695e-19	-7.39777e-10	-0.381084	0.000200419	-7.39777e-10	0.0198137	0.00113068	-7.39777e-10	0.230693
61286925	chr11:61286925:G:A	1.19898e-18	-7.39777e-10	0.0978568	0.000192405	-7.39777e-10	-0.0209951	0.00105956	-7.39777e-10	0.165735
61287542	chr11:61287542:GACTA:G	4.11551e-19	0.312538	-1.28397	4.91376e-05	-0.688055	-0.697917	0.000246602	-0.610915	-0.681186
61287643	chr11:61287643:T:C	1.19969e-19	-2.20413	-1.02216e-09	2.94831e-05	-1.89678	-1.02216e-09	0.0001352	-1.89312	-1.02216e-09
61287816	chr11:61287816:G:A	2.59506e-19	-7.39777e-10	-1.43259	4.25745e-05	-7.39777e-10	-1.52934	0.000204261	-7.39777e-10	-1.48048
61288112	chr11:61288112:G:A	9.98664e-19	0.335743	-0.420694	0.000165425	-0.876958	0.704878	0.000723524	-0.801835	0.586092
61288818	chr11:61288818:C:G	2.95185e-19	-7.39777e-10	-1.30377	5.0281e-05	-7.39777e-10	-1.36297	0.000257444	-7.39777e-10	-1.24908
61289488	chr11:61289488:G:A	2.55484e-19	-7.39777e-10	-1.44821	5.08789e-05	-7.39777e-10	-1.35115	0.000217762	-7.39777e-10	-1.41647
61290327	chr11:61290327:C:T	2.55484e-19	-7.39777e-10	-1.44821	5.08789e-05	-7.39777e-10	-1.35115	0.000217762	-7.39777e-10	-1.41647
61290592	chr11:61290592:CT:C	2.40765e-19	-7.39777e-10	-1.50755	5.22494e-05	-7.39777e-10	-1.32457	0.000194353	-7.39777e-10	-1.5302
61290649	chr11:61290649:C:G	2.37622e-19	-7.39777e-10	-1.52069	4.39246e-05	-7.39777e-10	-1.49812	0.000193339	-7.39777e-10	-1.53543
61290754	chr11:61290754:C:T	2.56152e-19	-7.39777e-10	-1.4456	5.10629e-05	-7.39777e-10	-1.34754	0.00021841	-7.39777e-10	-1.41351
61290923	chr11:61290923:G:C	1.5184e-18	-7.39777e-10	0.334042	0.000778689	-7.39777e-10	1.37701	0.00258084	-7.39777e-10	1.05599
61291395	chr11:61291395:T:C	1.29283e-19	-0.575018	-1.55435	9.39261e-06	-1.49162	-1.54905	5.40183e-05	-1.47	-1.34056
61291896	chr11:61291896:A:G	2.65633e-19	-7.39777e-10	-1.40925	4.3114e-05	-7.39777e-10	-1.51675	0.000208142	-7.39777e-10	-1.46166
61292237	chr11:61292237:AAAGAG:A	2.5572e-19	-7.39777e-10	-1.44728	4.21138e-05	-7.39777e-10	-1.54022	0.000201077	-7.39777e-10	-1.49619
61292581	chr11:61292581:G:T	1.46121e-19	-2.00694	-1.02216e-09	2.46659e-05	-2.07517	-1.02216e-09	0.000112704	-2.07511	-1.02216e-09
61292745	chr11:61292745:G:A	7.44072e-19	-7.39777e-10	-0.379231	0.00025305	-7.39777e-10	0.25299	0.000979397	-7.39777e-10	0.0870597
61293182	chr11:61293182:G:A	3.50106e-20	-1.94354	-1.49218	8.65355e-06	-1.6747	-1.44793	4.33297e-05	-1.67032	-1.36072
61293366	chr11:61293366:G:A	2.45344e-19	-7.39777e-10	-1.48871	5.43729e-05	-7.39777e-10	-1.28473	0.000197006	-7.39777e-10	-1.51664
61294016	chr11:61294016:G:C	2.84265e-19	-7.39777e-10	-1.34146	4.84801e-05	-7.39777e-10	-1.39944	0.000246646	-7.39777e-10	-1.29192
61294839	chr11:61294839:CG:C	2.75372e-19	-7.39777e-10	-1.37325	4.72929e-05	-7.39777e-10	-1.42424	0.000238544	-7.39777e-10	-1.32532
61295499	chr11:61295499:G:A	9.4435e-19	-7.39777e-10	-0.140872	0.000155327	-7.39777e-10	-0.235061	0.00083732	-7.39777e-10	-0.0696703
61295539	chr11:61295539:G:C	1.37744e-18	-7.39777e-10	0.236609	0.000229015	-7.39777e-10	0.153189	0.00121978	-7.39777e-10	0.30655
61295631	chr11:61295631:C:T	1.18788e-19	-2.21403	-1.02216e-09	2.18202e-05	-2.19776	-1.02216e-09	9.97145e-05	-2.19757	-1.02216e-09
61295646	chr11:61295646:G:A	1.39404e-18	-7.39777e-10	0.248593	0.000222398	-7.39777e-10	0.123871	0.00123577	-7.39777e-10	0.319575
61295684	chr11:61295684:T:G	1.86352e-19	-0.303288	-1.46044	1.75992e-05	-1.16979	-1.24295	0.000111024	-1.10823	-0.981899
61296594	chr11:61296594:G:A	2.37293e-19	-7.39777e-10	-1.52207	4.12373e-05	-7.39777e-10	-1.56125	0.000188096	-7.39777e-10	-1.56292
61299164	chr11:61299164:C:T	2.90855e-19	-7.39777e-10	-1.31854	4.96192e-05	-7.39777e-10	-1.37622	0.000253136	-7.39777e-10	-1.26595
61299233	chr11:61299233:C:A	2.33172e-18	-7.39777e-10	0.762992	0.00099888	-7.39777e-10	1.62604	0.00391556	-7.39777e-10	1.47284
61299377	chr11:61299377:C:A	2.55355e-19	-7.39777e-10	-1.44872	5.08441e-05	-7.39777e-10	-1.35183	0.000217638	-7.39777e-10	-1.41704
61301517	chr11:61301517:G:A	2.88422e-19	-7.39777e-10	-1.32694	4.58964e-05	-7.39777e-10	-1.45421	0.000213595	-7.39777e-10	-1.4358
61301886	chr11:61301886:T:C	2.76767e-20	-2.21449	-1.45629	6.44626e-06	-2.19379	-1.2233	3.60301e-05	-2.19778	-1.01775
61303558	chr11:61303558:G:C	2.5565e-19	-7.39777e-10	-1.44756	5.09249e-05	-7.39777e-10	-1.35024	0.000217923	-7.39777e-10	-1.41573
61303658	chr11:61303658:C:T	2.81089e-19	-7.39777e-10	-1.3527	4.53845e-05	-7.39777e-10	-1.46542	0.000221421	-7.39777e-10	-1.39981
61303751	chr11:61303751:G:A	8.89619e-19	-7.39777e-10	-0.200576	0.00014617	-7.39777e-10	-0.295826	0.000784237	-7.39777e-10	-0.135166
61303859	chr11:61303859:C:T	2.28867e-19	-7.39777e-10	-1.55823	4.19533e-05	-7.39777e-10	-1.54404	0.000187585	-7.39777e-10	-1.56564
61305308	chr11:61305308:A:G	9.43353e-19	-7.39777e-10	-0.141929	0.000155177	-7.39777e-10	-0.236029	0.000836493	-7.39777e-10	-0.0706588
61305400	chr11:61305400:G:A	2.52942e-19	-7.39777e-10	-1.45821	5.02182e-05	-7.39777e-10	-1.36422	0.000215356	-7.39777e-10	-1.42759
61305484	chr11:61305484:C:T	2.28165e-19	-7.39777e-10	-1.5613	4.3422e-05	-7.39777e-10	-1.50963	0.000189417	-7.39777e-10	-1.55593
61305589	chr11:61305589:G:C	4.60955e-19	-7.39777e-10	-0.858069	8.54012e-05	-7.39777e-10	-0.833237	0.000333434	-7.39777e-10	-0.990433
61305691	chr11:61305691:CCA:C	2.45021e-19	-7.39777e-10	-1.49002	4.68738e-05	-7.39777e-10	-1.43314	0.000208022	-7.39777e-10	-1.46223
61306137	chr11:61306137:AC:A	3.43158e-20	-1.96718	-1.48858	5.4708e-06	-2.13295	-1.44823	2.34357e-05	-2.13079	-1.51483
61306219	chr11:61306219:G:T	1.42539e-19	-2.03176	-1.02216e-09	2.20682e-05	-2.18646	-1.02216e-09	0.000100821	-2.18653	-1.02216e-09
61306644	chr11:61306644:CT:C	4.81718e-19	-7.39777e-10	-0.81401	8.25225e-05	-7.39777e-10	-0.867526	0.000436223	-7.39777e-10	-0.721725
61306656	chr11:61306656:C:T	2.84739e-19	-7.39777e-10	-1.3398	4.59726e-05	-7.39777e-10	-1.45255	0.000224894	-7.39777e-10	-1.38425
61306901	chr11:61306901:A:C	2.83999e-19	-7.39777e-10	-1.3424	4.84364e-05	-7.39777e-10	-1.40035	0.000246395	-7.39777e-10	-1.29294
61306933	chr11:61306933:A:C	2.44555e-19	-7.39777e-10	-1.49193	5.39411e-05	-7.39777e-10	-1.2927	0.000196781	-7.39777e-10	-1.51779
61307385	chr11:61307385:TTA:T	2.447e-19	-7.39777e-10	-1.49134	4.58552e-05	-7.39777e-10	-1.45511	0.000207277	-7.39777e-10	-1.46582
61307554	chr11:61307554:TC:T	1.85979e-18	-7.39777e-10	0.536851	0.000311894	-7.39777e-10	0.462066	0.00166901	-7.39777e-10	0.620109
61308052	chr11:61308052:C:T	1.99839e-18	1.76389	-1.15516	0.000201164	0.514018	-0.490494	0.000973262	0.617344	-0.536567
61308053	chr11:61308053:C:CT	2.86712e-19	-7.39777e-10	-1.33289	4.87352e-05	-7.39777e-10	-1.39419	0.000248819	-7.39777e-10	-1.28315
61308216	chr11:61308216:CCA:C	7.95982e-19	-7.39777e-10	-0.311793	0.00013207	-7.39777e-10	-0.397262	0.00070545	-7.39777e-10	-0.241042
61308228	chr11:61308228:G:A	2.33775e-19	-7.39777e-10	-1.53701	4.33845e-05	-7.39777e-10	-1.5105	0.000196202	-7.39777e-10	-1.52073
61308518	chr11:61308518:C:G	2.28332e-19	-7.39777e-10	-1.56057	4.27749e-05	-7.39777e-10	-1.52465	0.000190617	-7.39777e-10	-1.54961
61308542	chr11:61308542:A:G	2.70091e-19	-7.39777e-10	-1.39261	4.18348e-05	-7.39777e-10	-1.54687	0.00020116	-7.39777e-10	-1.49578
61308900	chr11:61308900:T:C	4.62702e-19	0.596234	-1.45052	3.37696e-05	-0.538775	-1.22226	0.000218592	-0.457716	-0.954952
61309299	chr11:61309299:G:A	3.82956e-19	-0.903148	-0.140301	5.57256e-05	-1.57692	0.31676	0.000352373	-1.53526	0.60007
61309342	chr11:61309342:C:A	2.44436e-19	-7.39777e-10	-1.49242	4.56596e-05	-7.39777e-10	-1.45938	0.000206822	-7.39777e-10	-1.46802
61310002	chr11:61310002:T:C	8.35407e-19	-7.39777e-10	-0.26345	0.000365633	-7.39777e-10	0.621035	0.000568781	-7.39777e-10	-0.456382
61310017	chr11:61310017:A:G	2.47122e-19	-7.39777e-10	-1.48149	5.50575e-05	-7.39777e-10	-1.27222	0.000198466	-7.39777e-10	-1.50926
61310100	chr11:61310100:T:A	3.6149e-19	-7.39777e-10	-1.10114	7.0744e-05	-7.39777e-10	-1.02153	0.000303067	-7.39777e-10	-1.08592
61310164	chr11:61310164:A:G	2.30476e-18	1.95927	-1.2079	0.000158661	0.357725	-0.571552	0.000771847	0.461983	-0.613075
61310416	chr11:61310416:A:G	2.556e-19	-7.39777e-10	-1.44775	5.09116e-05	-7.39777e-10	-1.35051	0.000217876	-7.39777e-10	-1.41595
61310996	chr11:61310996:G:A	1.71863e-19	-1.84467	-1.02216e-09	2.42188e-05	-2.09347	-1.02216e-09	0.000110901	-2.09124	-1.02216e-09
61311247	chr11:61311247:G:A	9.46037e-19	-7.39777e-10	-0.139088	0.000432104	-7.39777e-10	0.788069	0.000637627	-7.39777e-10	-0.342123
61311516	chr11:61311516:C:T	2.42407e-18	1.43235	-0.630519	0.000250502	-0.0426664	0.285537	0.00122283	0.0527217	0.256323
61311926	chr11:61311926:C:T	1.86155e-18	-7.39777e-10	0.537797	0.000312204	-7.39777e-10	0.463061	0.00167067	-7.39777e-10	0.621101
61312387	chr11:61312387:T:A	9.26072e-19	-7.39777e-10	-0.160418	0.000322651	-7.39777e-10	0.495975	0.00130009	-7.39777e-10	0.370308
61312464	chr11:61312464:G:A	2.64979e-19	-7.39777e-10	-1.41172	5.34633e-05	-7.39777e-10	-1.3016	0.000226881	-7.39777e-10	-1.37545
61312846	chr11:61312846:A:G	2.55098e-19	-7.39777e-10	-1.44972	5.07726e-05	-7.39777e-10	-1.35324	0.000217395	-7.39777e-10	-1.41816
61313669	chr11:61313669:G:A	1.39634e-18	-7.39777e-10	0.25024	0.000222738	-7.39777e-10	0.125399	0.00123782	-7.39777e-10	0.321226
61313822	chr11:61313822:T:C	2.51295e-19	-7.39777e-10	-1.46474	4.32364e-05	-7.39777e-10	-1.51391	0.000203853	-7.39777e-10	-1.48248
61313988	chr11:61313988:T:C	2.55524e-19	-7.39777e-10	-1.44805	5.0891e-05	-7.39777e-10	-1.35091	0.000217802	-7.39777e-10	-1.41629
61314729	chr11:61314729:A:G	1.16811e-18	-7.39777e-10	0.0717755	0.00019238	-7.39777e-10	-0.0211218	0.00104078	-7.39777e-10	0.147845
61315454	chr11:61315454:C:T	2.45021e-19	-7.39777e-10	-1.49002	4.68738e-05	-7.39777e-10	-1.43314	0.000208022	-7.39777e-10	-1.46223
61315472	chr11:61315472:C:A	3.35809e-19	-7.39777e-10	-1.17483	5.44776e-05	-7.39777e-10	-1.28281	0.000260182	-7.39777e-10	-1.2385
61315919	chr11:61315919:A:G	1.24739e-19	-2.16515	-1.02216e-09	2.98413e-05	-1.8847	-1.02216e-09	0.00013696	-1.88018	-1.02216e-09
61316000	chr11:61316000:C:T	1.2694e-19	-2.14766	-1.02216e-09	3.0612e-05	-1.8592	-1.02216e-09	0.000140516	-1.85455	-1.02216e-09
61316243	chr11:61316243:A:T	2.35767e-19	-7.39777e-10	-1.52852	4.14902e-05	-7.39777e-10	-1.55514	0.000187745	-7.39777e-10	-1.56479
61316696	chr11:61316696:A:C	2.27948e-19	-7.39777e-10	-1.56225	4.26071e-05	-7.39777e-10	-1.52858	0.00019081	-7.39777e-10	-1.5486
61316708	chr11:61316708:A:G	3.74379e-19	0.365192	-1.43129	2.92661e-05	-0.716319	-1.18785	0.000190378	-0.639623	-0.911242
61317142	chr11:61317142:T:A	2.41922e-19	-7.39777e-10	-1.50276	4.6082e-05	-7.39777e-10	-1.45017	0.000204922	-7.39777e-10	-1.47725
61317143	chr11:61317143:C:A	2.41357e-19	-7.39777e-10	-1.50509	4.59383e-05	-7.39777e-10	-1.4533	0.000204364	-7.39777e-10	-1.47997
61317315	chr11:61317315:A:G	8.30479e-20	-1.06988	-1.50207	8.96125e-06	-1.73707	-1.35061	4.9906e-05	-1.72065	-1.16909
61317354	chr11:61317354:C:T	9.07697e-19	-7.39777e-10	-0.180458	0.000227237	-7.39777e-10	0.145398	0.00144564	-7.39777e-10	0.47643
61317403	chr11:61317403:C:T	2.53652e-19	-7.39777e-10	-1.4554	4.11606e-05	-7.39777e-10	-1.56312	0.00019374	-7.39777e-10	-1.53336
61318027	chr11:61318027:T:C	1.01103e-19	-0.853374	-1.52186	1.00097e-05	-1.59339	-1.38365	5.4916e-05	-1.57463	-1.21944
61318223	chr11:61318223:A:G	2.27858e-19	-7.39777e-10	-1.56265	4.25541e-05	-7.39777e-10	-1.52982	0.000190652	-7.39777e-10	-1.54943
61318317	chr11:61318317:G:A	2.61151e-19	-7.39777e-10	-1.42627	6.06941e-05	-7.39777e-10	-1.17475	0.000207937	-7.39777e-10	-1.46264
61318434	chr11:61318434:C:A	1.56993e-18	-7.39777e-10	0.367419	0.00068475	-7.39777e-10	1.24846	0.00269715	-7.39777e-10	1.10007
61318746	chr11:61318746:T:C	1.20523e-19	-2.19953	-1.02216e-09	2.23431e-05	-2.17408	-1.02216e-09	0.00010202	-2.17471	-1.02216e-09
61319264	chr11:61319264:G:A	2.61067e-19	-7.39777e-10	-1.42659	5.26549e-05	-7.39777e-10	-1.31684	0.000232024	-7.39777e-10	-1.35304
61319534	chr11:61319534:T:C	2.50844e-19	-7.39777e-10	-1.46654	4.11024e-05	-7.39777e-10	-1.56453	0.000192562	-7.39777e-10	-1.53946
61319568	chr11:61319568:A:G	4.83675e-19	-7.39777e-10	-0.809956	8.28042e-05	-7.39777e-10	-0.864117	0.000438118	-7.39777e-10	-0.717388
61319721	chr11:61319721:C:T	1.79124e-18	-7.39777e-10	0.499293	0.000300521	-7.39777e-10	0.42492	0.00160613	-7.39777e-10	0.581706
61320537	chr11:61320537:T:C	2.3715e-19	-7.39777e-10	-1.52268	4.13779e-05	-7.39777e-10	-1.55785	0.00018795	-7.39777e-10	-1.5637
61320658	chr11:61320658:A:G	1.92785e-18	1.72173	-1.14894	0.000200386	0.500436	-0.480788	0.000968867	0.603956	-0.527706
61320918	chr11:61320918:T:C	3.76722e-19	-7.39777e-10	-1.05986	7.03491e-05	-7.39777e-10	-1.02713	0.000279491	-7.39777e-10	-1.16691
61321284	chr11:61321284:TCA:T	1.8631e-18	-7.39777e-10	0.538626	0.000312437	-7.39777e-10	0.463807	0.00167203	-7.39777e-10	0.621917
61321833	chr11:61321833:G:A	1.39501e-19	-2.0533	-1.02216e-09	3.30562e-05	-1.78239	-1.02216e-09	0.000150803	-1.7839	-1.02216e-09
61322539	chr11:61322539:G:T	1.86155e-18	-7.39777e-10	0.537797	0.000312204	-7.39777e-10	0.463061	0.00167067	-7.39777e-10	0.621101
61323155	chr11:61323155:T:C	1.55945e-18	-7.39777e-10	0.36072	0.00024729	-7.39777e-10	0.229966	0.00138293	-7.39777e-10	0.432084
61323484	chr11:61323484:T:C	3.78767e-20	-1.9993	-1.35773	6.66401e-06	-2.15307	-1.2308	3.47008e-05	-2.15487	-1.09824
61325005	chr11:61325005:G:A	2.33232e-19	-1.53934	-1.02216e-09	4.40392e-05	-1.49552	-1.02216e-09	0.000201818	-1.49251	-1.02216e-09
61325111	chr11:61325111:G:A	9.42553e-19	-7.39777e-10	-0.142777	0.000155026	-7.39777e-10	-0.237001	0.000835656	-7.39777e-10	-0.0716597
61325773	chr11:61325773:A:G	2.65635e-18	2.0527	-1.15936	0.000185853	0.434918	-0.49056	0.000902646	0.54061	-0.535157
61325864	chr11:61325864:G:A	2.53793e-19	-7.39777e-10	-1.45485	5.95504e-05	-7.39777e-10	-1.19377	0.000204313	-7.39777e-10	-1.48022
61325885	chr11:61325885:C:A	1.44439e-18	-7.39777e-10	0.284073	0.000623235	-7.39777e-10	1.15433	0.00245123	-7.39777e-10	1.00447
61326327	chr11:61326327:T:TG	1.71783e-18	-7.39777e-10	0.457446	0.000287775	-7.39777e-10	0.381584	0.00153766	-7.39777e-10	0.538137
61327428	chr11:61327428:G:A	2.56175e-19	-7.39777e-10	-1.44551	4.22528e-05	-7.39777e-10	-1.53693	0.000202076	-7.39777e-10	-1.49123
61327825	chr11:61327825:G:A	2.65523e-19	-7.39777e-10	-1.40967	5.3518e-05	-7.39777e-10	-1.30058	0.000227323	-7.39777e-10	-1.37351
61327875	chr11:61327875:A:T	1.21325e-19	-2.1929	-1.02216e-09	2.25859e-05	-2.16327	-1.02216e-09	0.00010312	-2.16399	-1.02216e-09
61327896	chr11:61327896:C:T	2.45467e-18	1.43637	-0.621994	0.000253299	-0.039541	0.293515	0.00124077	0.0559127	0.267701
61328096	chr11:61328096:A:C	1.53836e-19	-1.95548	-1.02216e-09	3.21563e-05	-1.80999	-1.02216e-09	0.000147096	-1.80879	-1.02216e-09
61328311	chr11:61328311:C:T	2.45382e-18	1.43583	-0.621794	0.000253498	-0.0390389	0.293797	0.00124172	0.0563981	0.267981
61328433	chr11:61328433:T:C	2.63263e-19	-7.39777e-10	-1.41822	4.54284e-05	-7.39777e-10	-1.46446	0.000226403	-7.39777e-10	-1.37756
61328698	chr11:61328698:A:G	1.24564e-18	-7.39777e-10	0.136033	0.000524193	-7.39777e-10	0.981264	0.00205559	-7.39777e-10	0.828442
61329002	chr11:61329002:A:G	2.27951e-19	-7.39777e-10	-1.56224	4.22224e-05	-7.39777e-10	-1.53764	0.000191032	-7.39777e-10	-1.54744
61329616	chr11:61329616:C:T	9.4435e-19	-7.39777e-10	-0.140872	0.000155327	-7.39777e-10	-0.235061	0.00083732	-7.39777e-10	-0.0696703
61329697	chr11:61329697:C:T	2.33692e-19	-7.39777e-10	-1.53737	4.17244e-05	-7.39777e-10	-1.54951	0.000187562	-7.39777e-10	-1.56577
61329890	chr11:61329890:T:C	5.49537e-19	-7.39777e-10	-0.682293	0.000360263	-7.39777e-10	0.606237	0.000435416	-7.39777e-10	-0.723575
61330321	chr11:61330321:A:T	1.19522e-18	-7.39777e-10	0.0947151	0.000498988	-7.39777e-10	0.931985	0.0019604	-7.39777e-10	0.781025
61330430	chr11:61330430:AG:A	8.4122e-20	-2.13457	-0.424532	1.93852e-05	-2.17976	-0.136326	0.000121281	-2.17147	0.169699
61330516	chr11:61330516:T:C	4.10501e-19	-7.39777e-10	-0.973991	8.41166e-05	-7.39777e-10	-0.848393	0.000355148	-7.39777e-10	-0.927342
61330784	chr11:61330784:T:C	2.4119e-19	-7.39777e-10	-1.50578	4.10585e-05	-7.39777e-10	-1.5656	0.000189506	-7.39777e-10	-1.55546
61330995	chr11:61330995:T:C	9.38868e-19	-7.39777e-10	-0.146694	0.000154387	-7.39777e-10	-0.241132	0.000832221	-7.39777e-10	-0.0757793
61331600	chr11:61331600:G:A	2.88602e-20	-2.18004	-1.44887	4.89751e-06	-2.19314	-1.49873	2.46387e-05	-2.1924	-1.40316
61332442	chr11:61332442:G:A	4.57603e-19	-7.39777e-10	-0.865368	9.25705e-05	-7.39777e-10	-0.752627	0.000427123	-7.39777e-10	-0.742805
61332603	chr11:61332603:G:A	2.52397e-18	2.02847	-1.18625	0.000176701	0.41372	-0.51986	0.00084716	0.519085	-0.577072
61332623	chr11:61332623:A:G	2.6966e-19	-7.39777e-10	-1.39421	4.21819e-05	-7.39777e-10	-1.5386	0.000206218	-7.39777e-10	-1.47094
61333104	chr11:61333104:C:A	2.4123e-19	-7.39777e-10	-1.50562	9.81721e-05	-7.39777e-10	-0.693875	0.000195859	-7.39777e-10	-1.52248
61333268	chr11:61333268:G:A	2.27949e-19	-7.39777e-10	-1.56225	4.23999e-05	-7.39777e-10	-1.53345	0.000191117	-7.39777e-10	-1.54699
61334591	chr11:61334591:G:A	2.63542e-19	-7.39777e-10	-1.41716	5.29413e-05	-7.39777e-10	-1.31141	0.000225362	-7.39777e-10	-1.38217
61335149	chr11:61335149:T:C	2.2939e-18	1.95381	-1.20717	0.000160763	0.356109	-0.556773	0.000770705	0.460326	-0.612897
61335150	chr11:61335150:G:A	9.4435e-19	-7.39777e-10	-0.140872	0.000155327	-7.39777e-10	-0.235061	0.00083732	-7.39777e-10	-0.0696703
61335410	chr11:61335410:A:G	7.1814e-19	-7.39777e-10	-0.414705	0.000232899	-7.39777e-10	0.170009	0.000918928	-7.39777e-10	0.0233312
61335851	chr11:61335851:A:G	1.70238e-19	-1.85417	-1.02216e-09	3.62371e-05	-1.69051	-1.02216e-09	0.000165782	-1.6892	-1.02216e-09
61336014	chr11:61336014:G:A	1.49694e-18	-7.39777e-10	0.31981	0.000239021	-7.39777e-10	0.195957	0.0013352	-7.39777e-10	0.396961
61336176	chr11:61336176:A:G	2.65822e-19	-7.39777e-10	-1.40854	5.35957e-05	-7.39777e-10	-1.29913	0.000227615	-7.39777e-10	-1.37222
61336224	chr11:61336224:G:A	1.39404e-18	-7.39777e-10	0.248593	0.000222398	-7.39777e-10	0.123871	0.00123577	-7.39777e-10	0.319575
61337172	chr11:61337172:G:A	4.17981e-19	-7.39777e-10	-0.955933	6.68201e-05	-7.39777e-10	-1.07859	0.000318959	-7.39777e-10	-1.03481
61337391	chr11:61337391:C:T	9.4435e-19	-7.39777e-10	-0.140872	0.000155327	-7.39777e-10	-0.235061	0.00083732	-7.39777e-10	-0.0696703
61337434	chr11:61337434:C:G	3.88148e-19	-7.39777e-10	-1.02998	8.29443e-05	-7.39777e-10	-0.862427	0.00034783	-7.39777e-10	-0.948163
61337799	chr11:61337799:C:T	9.4435e-19	-7.39777e-10	-0.140872	0.000155327	-7.39777e-10	-0.235061	0.00083732	-7.39777e-10	-0.0696703
61337880	chr11:61337880:C:T	1.39404e-18	-7.39777e-10	0.248593	0.000222398	-7.39777e-10	0.123871	0.00123577	-7.39777e-10	0.319575
61337905	chr11:61337905:C:G	1.86155e-18	-7.39777e-10	0.537797	0.000312204	-7.39777e-10	0.463061	0.00167067	-7.39777e-10	0.621101
61338536	chr11:61338536:G:T	2.82863e-19	-7.39777e-10	-1.34641	5.2959e-05	-7.39777e-10	-1.31108	0.000251635	-7.39777e-10	-1.2719
61339053	chr11:61339053:C:T	4.03911e-18	2.20634	-0.893934	0.000337931	0.963269	-0.421024	0.00244777	1.06104	-0.0579815
61339460	chr11:61339460:G:GA	1.00357e-18	-7.39777e-10	-0.0800538	0.000165035	-7.39777e-10	-0.17444	0.000891688	-7.39777e-10	-0.00676079
61339910	chr11:61339910:A:G	2.64062e-19	-7.39777e-10	-1.41518	5.30223e-05	-7.39777e-10	-1.30988	0.000225952	-7.39777e-10	-1.37955
61340650	chr11:61340650:G:A	4.90632e-19	-7.39777e-10	-0.795675	0.000121715	-7.39777e-10	-0.478912	0.000533197	-7.39777e-10	-0.520986
61341395	chr11:61341395:A:T	5.45818e-19	-7.39777e-10	-0.689085	0.000374267	-7.39777e-10	0.644374	0.000424415	-7.39777e-10	-0.749165
61341502	chr11:61341502:G:A	2.5617e-18	1.93003	-1.07297	0.000275756	0.65605	-0.31713	0.00130524	0.762194	-0.387926
61341564	chr11:61341564:C:T	1.189e-19	-2.21308	-1.02216e-09	2.15845e-05	-2.20862	-1.02216e-09	9.86076e-05	-2.20873	-1.02216e-09
61341833	chr11:61341833:G:A	1.26295e-19	-2.15275	-1.02216e-09	2.14734e-05	-2.21378	-1.02216e-09	9.8106e-05	-2.21383	-1.02216e-09
61342099	chr11:61342099:A:G	1.85745e-18	-7.39777e-10	0.535589	0.000311597	-7.39777e-10	0.461114	0.00166687	-7.39777e-10	0.618826
61342203	chr11:61342203:G:A	3.43656e-18	2.25595	-1.10509	0.000246559	0.587695	-0.360688	0.00117414	0.696619	-0.428203
61343548	chr11:61343548:G:A	2.86748e-19	-7.39777e-10	-1.33277	4.89689e-05	-7.39777e-10	-1.38941	0.000209945	-7.39777e-10	-1.45303
61343874	chr11:61343874:C:G	4.03706e-20	-1.99666	-1.2966	7.22472e-06	-2.151	-1.15209	3.81639e-05	-2.15283	-1.00516
61343928	chr11:61343928:T:G	2.5981e-19	-7.39777e-10	-1.43142	5.04377e-05	-7.39777e-10	-1.35986	0.000222486	-7.39777e-10	-1.39501
61344447	chr11:61344447:T:G	2.28726e-19	-7.39777e-10	-1.55884	4.13242e-05	-7.39777e-10	-1.55915	0.000187576	-7.39777e-10	-1.56569
61344614	chr11:61344614:C:T	2.73469e-18	1.52385	-0.601444	0.000294887	0.0312512	0.374744	0.00141026	0.128349	0.3233
61344869	chr11:61344869:C:T	2.81605e-19	-7.39777e-10	-1.35086	5.63519e-05	-7.39777e-10	-1.24898	0.000246277	-7.39777e-10	-1.29342
61345998	chr11:61345998:A:T	3.19871e-19	-7.39777e-10	-1.22345	5.39334e-05	-7.39777e-10	-1.29285	0.000281003	-7.39777e-10	-1.16151
61346116	chr11:61346116:G:A	1.59411e-19	-1.91988	-1.02216e-09	4.25946e-05	-1.52887	-1.02216e-09	0.000194896	-1.52741	-1.02216e-09
61346537	chr11:61346537:CTCACTGCTGTGCTGAGGTG:C	1.20978e-19	-2.19576	-1.02216e-09	2.21901e-05	-2.18095	-1.02216e-09	0.000101461	-2.1802	-1.02216e-09
61346982	chr11:61346982:T:C	6.40617e-19	-7.39777e-10	-0.528938	0.000198044	-7.39777e-10	0.00789499	0.000810481	-7.39777e-10	-0.102249
61347144	chr11:61347144:T:C	1.22197e-18	1.04337	-0.926521	0.000120053	-0.332751	-0.159912	0.000587252	-0.244717	-0.179707
61347410	chr11:61347410:T:C	1.38834e-19	-2.05809	-1.02216e-09	2.59029e-05	-2.02624	-1.02216e-09	0.000118475	-2.02518	-1.02216e-09
61348016	chr11:61348016:T:C	7.53525e-19	-7.39777e-10	-0.366607	0.000246924	-7.39777e-10	0.228483	0.000974726	-7.39777e-10	0.0822788
61348085	chr11:61348085:C:G	1.19685e-18	-7.39777e-10	0.096083	0.000286151	-7.39777e-10	0.375924	0.00110954	-7.39777e-10	0.211823
61348088	chr11:61348088:G:C	2.72427e-19	-7.39777e-10	-1.384	4.52255e-05	-7.39777e-10	-1.46894	0.000200776	-7.39777e-10	-1.49769
61348349	chr11:61348349:C:CATCAA	3.79061e-19	0.416357	-1.47003	2.84569e-05	-0.676759	-1.25545	0.000181362	-0.599095	-1.00029
61348873	chr11:61348873:T:C	2.81633e-19	-7.39777e-10	-1.35076	4.75778e-05	-7.39777e-10	-1.41823	0.000217607	-7.39777e-10	-1.41719
61349145	chr11:61349145:A:G	3.32945e-19	-7.39777e-10	-1.18339	5.17025e-05	-7.39777e-10	-1.33509	0.000255679	-7.39777e-10	-1.25596
61349308	chr11:61349308:C:G	4.31777e-19	-7.39777e-10	-0.92346	8.08163e-05	-7.39777e-10	-0.888417	0.000313231	-7.39777e-10	-1.05294
61349857	chr11:61349857:A:T	1.44789e-19	-2.01609	-1.02216e-09	2.22391e-05	-2.17875	-1.02216e-09	0.000101602	-2.17882	-1.02216e-09
61350141	chr11:61350141:G:C	1.16914e-18	-7.39777e-10	0.0726509	0.000309029	-7.39777e-10	0.452838	0.00131568	-7.39777e-10	0.382233
61350230	chr11:61350230:G:T	3.45595e-19	-7.39777e-10	-1.1461	5.83088e-05	-7.39777e-10	-1.21484	0.000241939	-7.39777e-10	-1.31119
61350290	chr11:61350290:G:C	1.86126e-18	-7.39777e-10	0.537638	0.000312198	-7.39777e-10	0.46304	0.0016707	-7.39777e-10	0.621122
61351375	chr11:61351375:C:T	2.55909e-19	-7.39777e-10	-1.44655	5.12177e-05	-7.39777e-10	-1.34451	0.000224041	-7.39777e-10	-1.38805
61351532	chr11:61351532:G:A	1.3466e-18	1.42661	-1.21264	0.000142234	0.247251	-0.570371	0.000675817	0.345365	-0.629319
61352272	chr11:61352272:C:T	4.01875e-19	-7.39777e-10	-0.995228	8.64592e-05	-7.39777e-10	-0.820924	0.000361225	-7.39777e-10	-0.910377
61352275	chr11:61352275:C:T	4.73594e-19	-7.39777e-10	-0.83102	0.000116343	-7.39777e-10	-0.524058	0.000510517	-7.39777e-10	-0.564453
61352443	chr11:61352443:T:C	4.3638e-19	-7.39777e-10	-0.912857	6.18363e-05	-7.39777e-10	-1.15611	0.000320051	-7.39777e-10	-1.0314
61352575	chr11:61352575:T:G	2.33617e-19	-7.39777e-10	-1.53769	4.10537e-05	-7.39777e-10	-1.56572	0.000189443	-7.39777e-10	-1.55579
61352604	chr11:61352604:C:T	3.69472e-18	1.72286	-0.499566	0.000396564	0.177714	0.524525	0.00186324	0.277669	0.452528
61353531	chr11:61353531:T:G	9.4435e-19	-7.39777e-10	-0.140872	0.000155327	-7.39777e-10	-0.235061	0.00083732	-7.39777e-10	-0.0696703
61353609	chr11:61353609:G:A	7.32725e-19	-7.39777e-10	-0.394599	0.00016632	-7.39777e-10	-0.166685	0.000743476	-7.39777e-10	-0.18854
61354599	chr11:61354599:C:T	4.12756e-19	-7.39777e-10	-0.968514	6.7295e-05	-7.39777e-10	-1.07151	0.000368967	-7.39777e-10	-0.889171
61354900	chr11:61354900:G:A	2.33214e-19	-7.39777e-10	-1.53941	4.32632e-05	-7.39777e-10	-1.51329	0.000196028	-7.39777e-10	-1.52162
61355218	chr11:61355218:C:T	2.40148e-19	-7.39777e-10	-1.51011	4.4832e-05	-7.39777e-10	-1.47767	0.000202855	-7.39777e-10	-1.48739
61355406	chr11:61355406:G:A	5.20995e-19	0.737075	-1.4727	3.66751e-05	-0.417716	-1.26078	0.000234769	-0.334011	-1.00726
61355553	chr11:61355553:C:A	1.72744e-18	-7.39777e-10	0.463028	0.000289462	-7.39777e-10	0.387429	0.00154627	-7.39777e-10	0.543724
61355638	chr11:61355638:G:A	1.20195e-19	-2.20225	-1.02216e-09	2.22424e-05	-2.1786	-1.02216e-09	0.000101562	-2.1792	-1.02216e-09
61355757	chr11:61355757:TGA:T	2.58734e-19	-7.39777e-10	-1.43557	5.15872e-05	-7.39777e-10	-1.33732	0.000220644	-7.39777e-10	-1.40332
61355895	chr11:61355895:C:G	5.83346e-19	-7.39777e-10	-0.622589	9.77682e-05	-7.39777e-10	-0.697997	0.000508419	-7.39777e-10	-0.568571
61355916	chr11:61355916:T:C	2.52755e-19	-7.39777e-10	-1.45895	0.000114347	-7.39777e-10	-0.541358	0.000203798	-7.39777e-10	-1.48275
61356493	chr11:61356493:A:G	3.01005e-19	-7.39777e-10	-1.28424	6.05553e-05	-7.39777e-10	-1.17704	0.000257009	-7.39777e-10	-1.25077
61357305	chr11:61357305:T:G	4.3673e-19	-7.39777e-10	-0.912054	8.94316e-05	-7.39777e-10	-0.787122	0.000309242	-7.39777e-10	-1.06575
61358452	chr11:61358452:T:C	4.59951e-19	-7.39777e-10	-0.86025	0.000300523	-7.39777e-10	0.424928	0.000358167	-7.39777e-10	-0.918876
61358679	chr11:61358679:C:T	2.37644e-19	-7.39777e-10	-1.5206	4.88749e-05	-7.39777e-10	-1.39133	0.000207928	-7.39777e-10	-1.46269
61359181	chr11:61359181:G:A	4.15433e-19	-7.39777e-10	-0.962049	0.000209817	-7.39777e-10	0.0656391	0.000319459	-7.39777e-10	-1.03325
61359386	chr11:61359386:C:T	4.15645e-20	-1.71674	-1.54738	5.56658e-06	-2.10891	-1.45491	2.96629e-05	-2.10135	-1.30863
61360113	chr11:61360113:C:G	2.46022e-19	-7.39777e-10	-1.48595	4.96466e-05	-7.39777e-10	-1.37567	0.000216066	-7.39777e-10	-1.42429
61361094	chr11:61361094:C:T	2.27261e-19	-7.39777e-10	-1.56527	4.26242e-05	-7.39777e-10	-1.52817	0.000188596	-7.39777e-10	-1.56027
61361954	chr11:61361954:A:C	8.08485e-19	-7.39777e-10	-0.296207	0.000275421	-7.39777e-10	0.337706	0.00107574	-7.39777e-10	0.180886
61362252	chr11:61362252:A:G	2.40069e-19	-7.39777e-10	-1.51045	4.20625e-05	-7.39777e-10	-1.54144	0.000189144	-7.39777e-10	-1.55737
61363163	chr11:61363163:A:G	2.27221e-19	-7.39777e-10	-1.56545	4.27734e-05	-7.39777e-10	-1.52468	0.000188799	-7.39777e-10	-1.55919
61364146	chr11:61364146:A:G	2.35609e-19	-7.39777e-10	-1.5292	4.74105e-05	-7.39777e-10	-1.42175	0.000206262	-7.39777e-10	-1.47073
61364367	chr11:61364367:G:A	2.46736e-19	-7.39777e-10	-1.48305	4.60208e-05	-7.39777e-10	-1.4515	0.000199575	-7.39777e-10	-1.50369
61364864	chr11:61364864:C:T	4.53144e-20	-1.67183	-1.50591	1.30783e-05	-1.24562	-1.46402	6.50622e-05	-1.23966	-1.38487
61365138	chr11:61365138:T:C	3.13296e-19	-7.39777e-10	-1.24422	5.89245e-05	-7.39777e-10	-1.20434	0.000230508	-7.39777e-10	-1.35959
61365272	chr11:61365272:T:A	8.39621e-19	-0.484557	0.226139	0.00025208	-1.16408	1.41323	0.000977315	-1.11458	1.19951
61365664	chr11:61365664:T:C	7.32341e-19	-7.39777e-10	-0.395123	0.000130202	-7.39777e-10	-0.41151	0.00050632	-7.39777e-10	-0.572709
61365919	chr11:61365919:G:A	1.51836e-19	-1.96857	-1.02216e-09	4.07539e-05	-1.57305	-1.02216e-09	0.000185887	-1.57474	-1.02216e-09
61366177	chr11:61366177:G:A	6.23473e-19	-7.39777e-10	-0.556064	0.000136783	-7.39777e-10	-0.3622	0.000616788	-7.39777e-10	-0.375351
61366454	chr11:61366454:T:C	8.03353e-19	-7.39777e-10	-0.302575	0.000125798	-7.39777e-10	-0.445916	0.000672409	-7.39777e-10	-0.28901
61366500	chr11:61366500:G:A	1.36165e-18	-7.39777e-10	0.225084	0.000218889	-7.39777e-10	0.107968	0.00117344	-7.39777e-10	0.267816
61366653	chr11:61366653:A:G	3.468e-19	-7.39777e-10	-1.14262	7.45693e-05	-7.39777e-10	-0.968867	0.000308622	-7.39777e-10	-1.06776
61367164	chr11:61367164:A:G	3.19802e-19	-7.39777e-10	-1.22367	6.19446e-05	-7.39777e-10	-1.15436	0.000267563	-7.39777e-10	-1.21052
61367361	chr11:61367361:G:A	2.48788e-19	-7.39777e-10	-1.47477	4.98491e-05	-7.39777e-10	-1.3716	0.000219244	-7.39777e-10	-1.40969
61367657	chr11:61367657:A:G	1.06238e-18	-7.39777e-10	-0.0230994	0.000271351	-7.39777e-10	0.322818	0.000996905	-7.39777e-10	0.104778
61369682	chr11:61369682:T:TGTCAGCTGCAGGTCAGCTA	2.33537e-19	-7.39777e-10	-1.53803	4.33519e-05	-7.39777e-10	-1.51125	0.000196053	-7.39777e-10	-1.52149
61370047	chr11:61370047:A:G	2.33555e-19	-7.39777e-10	-1.53795	4.33555e-05	-7.39777e-10	-1.51116	0.000196072	-7.39777e-10	-1.52139
61370498	chr11:61370498:G:A	2.31126e-19	-7.39777e-10	-1.5484	8.12967e-05	-7.39777e-10	-0.882491	0.000189057	-7.39777e-10	-1.55783
61370632	chr11:61370632:C:T	2.39182e-19	-7.39777e-10	-1.51414	9.19545e-05	-7.39777e-10	-0.759302	0.000194143	-7.39777e-10	-1.53128
61371739	chr11:61371739:A:C	2.41229e-19	-7.39777e-10	-1.50562	4.49824e-05	-7.39777e-10	-1.47433	0.000216022	-7.39777e-10	-1.4245
61373246	chr11:61373246:A:G	4.70437e-19	-7.39777e-10	-0.837706	0.000107112	-7.39777e-10	-0.606722	0.000427103	-7.39777e-10	-0.742853
61373692	chr11:61373692:C:T	2.97893e-19	-0.32505	-0.969584	6.13018e-05	-1.16714	0.00235663	0.000242228	-1.1096	-0.200394
61373787	chr11:61373787:C:T	1.58638e-19	-0.45235	-1.4724	1.49909e-05	-1.01098	-1.56218	7.18986e-05	-0.966614	-1.55801
61374004	chr11:61374004:G:A	2.77808e-19	-0.395923	-0.968517	5.81309e-05	-1.22256	0.00466015	0.000229243	-1.16659	-0.198506
61374240	chr11:61374240:C:T	2.38215e-19	-7.39777e-10	-1.5182	4.42515e-05	-7.39777e-10	-1.49071	0.000211646	-7.39777e-10	-1.44496
61375017	chr11:61375017:T:C	2.4621e-19	-7.39777e-10	-1.48518	4.59771e-05	-7.39777e-10	-1.45245	0.000221458	-7.39777e-10	-1.39964
61375367	chr11:61375367:G:T	2.27137e-19	-7.39777e-10	-1.56581	4.29477e-05	-7.39777e-10	-1.52061	0.000189921	-7.39777e-10	-1.55327
61375471	chr11:61375471:C:T	9.22043e-20	-0.929797	-1.53756	1.01123e-05	-1.40975	-1.5571	4.76489e-05	-1.37288	-1.56314
61375535	chr11:61375535:C:G	1.35552e-18	-7.39777e-10	0.22057	0.000278071	-7.39777e-10	0.347281	0.00113494	-7.39777e-10	0.234457
61375782	chr11:61375782:A:G	2.65734e-19	-7.39777e-10	-1.40887	4.35114e-05	-7.39777e-10	-1.50757	0.000212472	-7.39777e-10	-1.44107
61376067	chr11:61376067:G:A	4.29834e-19	-7.39777e-10	-0.92797	0.000144202	-7.39777e-10	-0.309379	0.000539095	-7.39777e-10	-0.509986
61376077	chr11:61376077:G:A	1.18739e-19	-2.21444	-1.02216e-09	2.44716e-05	-2.08309	-1.02216e-09	0.000112134	-2.08018	-1.02216e-09
61376327	chr11:61376327:T:C	1.35838e-18	-7.39777e-10	0.222677	0.000278643	-7.39777e-10	0.349333	0.0011374	-7.39777e-10	0.23662
61377235	chr11:61377235:C:T	2.74448e-19	-0.407764	-0.968842	5.75429e-05	-1.23355	0.00548483	0.000226435	-1.17795	-0.199473
61378332	chr11:61378332:C:T	2.42839e-19	-7.39777e-10	-1.49897	4.24696e-05	-7.39777e-10	-1.53181	0.000197027	-7.39777e-10	-1.51654
61378875	chr11:61378875:C:G	2.42543e-19	-7.39777e-10	-1.50019	4.52221e-05	-7.39777e-10	-1.46901	0.00021758	-7.39777e-10	-1.41731
61379267	chr11:61379267:CAGG:C	2.78093e-19	-7.39777e-10	-1.36341	6.41347e-05	-7.39777e-10	-1.11961	0.000218311	-7.39777e-10	-1.41396
61379813	chr11:61379813:G:C	2.48038e-19	-7.39777e-10	-1.47779	4.64561e-05	-7.39777e-10	-1.44209	0.000224966	-7.39777e-10	-1.38393
61380195	chr11:61380195:C:T	6.69412e-19	-7.39777e-10	-0.48497	0.00011169	-7.39777e-10	-0.564868	0.000588018	-7.39777e-10	-0.42312
61380697	chr11:61380697:A:G	4.4328e-20	-1.78767	-1.41209	6.12806e-06	-2.13624	-1.33148	4.07736e-05	-2.13	-0.961839
61381854	chr11:61381854:C:T	3.84489e-18	-7.39777e-10	1.26313	0.00108117	-7.39777e-10	1.7052	0.00435645	-7.39777e-10	1.57954
61382638	chr11:61382638:G:A	8.05398e-19	-7.39777e-10	-0.300033	0.000274235	-7.39777e-10	0.333389	0.00107171	-7.39777e-10	0.17713
61382721	chr11:61382721:C:T	3.18879e-18	-7.39777e-10	1.07603	0.000909008	-7.39777e-10	1.53176	0.00363771	-7.39777e-10	1.39923
61382754	chr11:61382754:A:G	3.17382e-20	-2.01818	-1.51567	7.64316e-06	-1.69376	-1.55302	3.68957e-05	-1.69173	-1.50005
61383203	chr11:61383203:T:C	2.28159e-19	-7.39777e-10	-1.56133	5.82996e-05	-7.39777e-10	-1.215	0.000189694	-7.39777e-10	-1.55446
61383431	chr11:61383431:C:T	3.51117e-19	-7.39777e-10	-1.13025	7.89744e-05	-7.39777e-10	-0.911472	0.000329734	-7.39777e-10	-1.00159
61384556	chr11:61384556:C:A	4.87694e-20	-1.68971	-1.41455	6.3825e-06	-1.99216	-1.43487	5.37906e-05	-1.96609	-0.848693
61384868	chr11:61384868:A:G	2.28944e-19	-7.39777e-10	-1.55789	4.92545e-05	-7.39777e-10	-1.3836	0.000187697	-7.39777e-10	-1.56505
61385158	chr11:61385158:T:C	2.61062e-20	-2.19595	-1.53325	4.56984e-06	-2.20274	-1.55838	2.06691e-05	-2.20619	-1.56505
61385317	chr11:61385317:A:G	4.43481e-19	-7.39777e-10	-0.896715	9.71648e-05	-7.39777e-10	-0.704188	0.000398244	-7.39777e-10	-0.812812
61385929	chr11:61385929:T:C	2.81326e-20	-2.19699	-1.45745	4.55268e-06	-2.20358	-1.5613	2.1306e-05	-2.20689	-1.534
61386758	chr11:61386758:T:C	4.65112e-19	-7.39777e-10	-0.84909	6.92868e-05	-7.39777e-10	-1.04234	0.000561411	-7.39777e-10	-0.469424
61386835	chr11:61386835:G:A	2.27169e-19	-7.39777e-10	-1.56568	4.64046e-05	-7.39777e-10	-1.4432	0.00018931	-7.39777e-10	-1.55649
61387054	chr11:61387054:A:AATG	5.02697e-19	-7.39777e-10	-0.771382	6.11783e-05	-7.39777e-10	-1.1668	0.000512779	-7.39777e-10	-0.560031
61387933	chr11:61387933:C:T	3.84627e-19	-7.39777e-10	-1.03909	7.76009e-05	-7.39777e-10	-0.929018	0.000348848	-7.39777e-10	-0.945242
61388205	chr11:61388205:A:G	6.69617e-19	-7.39777e-10	-0.484664	0.000160279	-7.39777e-10	-0.203683	0.000623052	-7.39777e-10	-0.365248
61389195	chr11:61389195:G:T	8.90037e-19	-7.39777e-10	-0.200106	0.000220907	-7.39777e-10	0.117144	0.00083834	-7.39777e-10	-0.068453
61389342	chr11:61389342:G:C	3.12564e-19	-7.39777e-10	-1.24656	5.21052e-05	-7.39777e-10	-1.32733	0.000249876	-7.39777e-10	-1.27891
61389354	chr11:61389354:CAGGCAAGGGTCAACCTTGCAG:C	2.27181e-19	-7.39777e-10	-1.56562	4.37453e-05	-7.39777e-10	-1.50221	0.000187682	-7.39777e-10	-1.56513
61389584	chr11:61389584:A:G	3.79695e-19	-7.39777e-10	-1.052	4.40757e-05	-7.39777e-10	-1.49469	0.000474456	-7.39777e-10	-0.637709
61391068	chr11:61391068:C:A	1.18737e-19	-2.21446	-1.02216e-09	2.42535e-05	-2.09204	-1.02216e-09	0.00011095	-2.0908	-1.02216e-09
61391828	chr11:61391828:A:T	2.36719e-19	-7.39777e-10	-1.5245	4.18638e-05	-7.39777e-10	-1.54617	0.000192403	-7.39777e-10	-1.54029
61392099	chr11:61392099:C:T	1.59176e-19	-1.92136	-1.02216e-09	3.02623e-05	-1.87069	-1.02216e-09	0.000138444	-1.86941	-1.02216e-09
61393552	chr11:61393552:C:T	2.27483e-19	-7.39777e-10	-1.56429	4.1072e-05	-7.39777e-10	-1.56527	0.00018756	-7.39777e-10	-1.56578
61394401	chr11:61394401:A:G	2.79277e-20	-2.11062	-1.55113	6.61987e-06	-1.94161	-1.44891	2.77863e-05	-1.94227	-1.53307
61395693	chr11:61395693:C:T	3.13339e-19	-7.39777e-10	-1.24408	5.93176e-05	-7.39777e-10	-1.19769	0.000265969	-7.39777e-10	-1.2165
61395830	chr11:61395830:A:T	3.41087e-20	-1.9471	-1.51471	5.59385e-06	-2.0897	-1.46923	2.72626e-05	-2.09239	-1.40198
61396776	chr11:61396776:A:G	2.37023e-19	-7.39777e-10	-1.52321	4.19095e-05	-7.39777e-10	-1.54508	0.000192619	-7.39777e-10	-1.53916
61396796	chr11:61396796:A:T	2.36116e-19	-7.39777e-10	-1.52705	4.18039e-05	-7.39777e-10	-1.54761	0.00019213	-7.39777e-10	-1.5417
61397377	chr11:61397377:C:T	3.619e-19	-0.724063	-0.375937	6.41773e-05	-1.0468	-0.072148	0.000250912	-1.0533	-0.221477
61397808	chr11:61397808:G:A	3.60025e-20	-2.14186	-1.26592	6.23243e-06	-2.00047	-1.45036	3.20273e-05	-2.00159	-1.3317
61398720	chr11:61398720:T:C	2.44034e-19	-7.39777e-10	-1.49406	4.15323e-05	-7.39777e-10	-1.55412	0.000210927	-7.39777e-10	-1.44836
61399572	chr11:61399572:G:A	1.49561e-19	-1.98366	-1.02216e-09	3.10695e-05	-1.84437	-1.02216e-09	0.000142112	-1.84326	-1.02216e-09
61399637	chr11:61399637:A:G	4.76597e-20	-2.18327	-0.944011	7.03432e-06	-2.21106	-1.11874	3.84621e-05	-2.21092	-0.939278
61399988	chr11:61399988:A:C	2.92717e-20	-2.19062	-1.42413	5.02933e-06	-2.18528	-1.48003	3.76077e-05	-2.18848	-0.984189
61400275	chr11:61400275:A:G	4.09745e-19	-7.39777e-10	-0.975834	6.14827e-05	-7.39777e-10	-1.16184	0.000475901	-7.39777e-10	-0.634667
61400759	chr11:61400759:T:C	1.72492e-19	-1.14862	-0.692397	3.16008e-05	-1.41886	-0.408555	0.00012386	-1.42457	-0.55616
61404594	chr11:61404594:G:C	2.33049e-19	-7.39777e-10	-1.54012	4.14158e-05	-7.39777e-10	-1.55693	0.000189785	-7.39777e-10	-1.55398
61405235	chr11:61405235:CAT:C	3.46657e-19	-7.39777e-10	-1.14303	5.97853e-05	-7.39777e-10	-1.18984	0.00029836	-7.39777e-10	-1.10157
61405333	chr11:61405333:A:G	5.69835e-19	-7.39777e-10	-0.646022	0.000120513	-7.39777e-10	-0.488841	0.000532799	-7.39777e-10	-0.521733
61405365	chr11:61405365:T:C	4.31736e-19	-7.39777e-10	-0.923556	9.26356e-05	-7.39777e-10	-0.751923	0.000396234	-7.39777e-10	-0.817872
61405864	chr11:61405864:C:T	4.11191e-20	-2.14714	-1.12776	6.75664e-06	-2.00768	-1.36239	3.59282e-05	-2.00884	-1.20952
61406013	chr11:61406013:C:T	4.34302e-19	-7.39777e-10	-0.91763	9.31685e-05	-7.39777e-10	-0.746187	0.000397782	-7.39777e-10	-0.813974
61406142	chr11:61406142:T:C	4.05677e-19	-7.39777e-10	-0.985811	8.34681e-05	-7.39777e-10	-0.856132	0.000346229	-7.39777e-10	-0.952778
61406265	chr11:61406265:G:A	2.56515e-19	-7.39777e-10	-1.44418	4.95272e-05	-7.39777e-10	-1.37807	0.000218212	-7.39777e-10	-1.41441
61406403	chr11:61406403:C:G	1.28794e-18	0.169428	-1.02216e-09	0.000128351	-0.42583	-1.02216e-09	0.000589476	-0.420644	-1.02216e-09
61406787	chr11:61406787:G:A	2.47206e-19	-7.39777e-10	-1.48115	4.50809e-05	-7.39777e-10	-1.47214	0.000205533	-7.39777e-10	-1.47427
61408353	chr11:61408353:C:G	4.12808e-19	-7.39777e-10	-0.968386	5.90696e-05	-7.39777e-10	-1.20188	0.000304494	-7.39777e-10	-1.08123
61408532	chr11:61408532:G:C	2.31986e-19	-7.39777e-10	-1.54469	4.75953e-05	-7.39777e-10	-1.41786	0.000189543	-7.39777e-10	-1.55526
61409167	chr11:61409167:A:C	3.42921e-19	-0.424805	-0.729065	1.69126e-05	-1.31767	-1.13487	0.00024452	-1.27201	-0.0285656
61409333	chr11:61409333:G:A	2.97365e-20	-2.19947	-1.39952	5.19041e-06	-2.17453	-1.45925	3.98593e-05	-2.17828	-0.936237
61409948	chr11:61409948:C:T	5.85876e-19	-7.39777e-10	-0.61826	0.00018903	-7.39777e-10	-0.0386907	0.000730813	-7.39777e-10	-0.205719
61411534	chr11:61411534:T:C	4.94374e-20	-2.13703	-0.953635	7.8496e-06	-1.99058	-1.22955	4.30569e-05	-1.99173	-1.04562
61411653	chr11:61411653:G:A	1.18736e-19	-2.21447	-1.02216e-09	2.1597e-05	-2.20804	-1.02216e-09	9.86506e-05	-2.20829	-1.02216e-09
61411813	chr11:61411813:G:A	2.99882e-20	-2.19767	-1.39289	5.20229e-06	-2.17685	-1.45464	4.03214e-05	-2.1805	-0.922494
61412256	chr11:61412256:G:A	3.02027e-20	-2.19471	-1.38873	5.19959e-06	-2.18085	-1.45117	4.04943e-05	-2.18429	-0.914426
61412359	chr11:61412359:G:A	2.27848e-19	-7.39777e-10	-1.56269	6.17403e-05	-7.39777e-10	-1.15766	0.000187561	-7.39777e-10	-1.56577
61413141	chr11:61413141:T:C	2.42126e-19	-7.39777e-10	-1.50191	4.6039e-05	-7.39777e-10	-1.45111	0.000204466	-7.39777e-10	-1.47947
61413820	chr11:61413820:A:G	2.27135e-19	-7.39777e-10	-1.56583	7.02948e-05	-7.39777e-10	-1.0279	0.000187943	-7.39777e-10	-1.56374
61414313	chr11:61414313:T:C	2.53436e-19	-7.39777e-10	-1.45626	4.42121e-05	-7.39777e-10	-1.4916	0.000203342	-7.39777e-10	-1.48499
61415857	chr11:61415857:T:C	2.00747e-19	-1.68932	-1.02216e-09	2.30052e-05	-2.14488	-1.02216e-09	0.000104969	-2.14621	-1.02216e-09
61415898	chr11:61415898:A:G	2.54348e-19	-7.39777e-10	-1.45267	4.26154e-05	-7.39777e-10	-1.52838	0.00022149	-7.39777e-10	-1.3995
61416082	chr11:61416082:C:G	2.81898e-20	-2.21336	-1.43905	8.04144e-06	-1.78425	-1.41174	3.46694e-05	-1.77962	-1.4744
61416557	chr11:61416557:T:A	6.93648e-19	-7.39777e-10	-0.449404	0.000161536	-7.39777e-10	-0.195869	0.000644892	-7.39777e-10	-0.330795
61416569	chr11:61416569:C:T	2.28251e-19	-7.39777e-10	-1.56092	4.42977e-05	-7.39777e-10	-1.48966	0.00019541	-7.39777e-10	-1.52478
61416639	chr11:61416639:G:A	4.51923e-19	-7.39777e-10	-0.877857	9.7047e-05	-7.39777e-10	-0.705401	0.000413972	-7.39777e-10	-0.774079
61416755	chr11:61416755:T:G	1.36678e-19	-2.07374	-1.02216e-09	2.16744e-05	-2.20447	-1.02216e-09	9.94026e-05	-2.2007	-1.02216e-09
61417178	chr11:61417178:T:C	2.28049e-19	-7.39777e-10	-1.56181	4.16781e-05	-7.39777e-10	-1.55062	0.000190081	-7.39777e-10	-1.55243
61417967	chr11:61417967:C:T	2.42644e-19	-7.39777e-10	-1.49978	4.60951e-05	-7.39777e-10	-1.44989	0.000205037	-7.39777e-10	-1.47669
61418366	chr11:61418366:T:C	2.37326e-19	-7.39777e-10	-1.52193	4.19468e-05	-7.39777e-10	-1.5442	0.000192812	-7.39777e-10	-1.53816
61419349	chr11:61419349:A:C	1.48274e-19	-1.18296	-0.809349	1.01794e-05	-1.76815	-1.19208	0.000136117	-1.7398	-0.146559
61422507	chr11:61422507:G:A	1.193e-19	-2.20973	-1.02216e-09	2.43448e-05	-2.08828	-1.02216e-09	0.000111372	-2.087	-1.02216e-09
61422987	chr11:61422987:G:A	7.70635e-19	-7.39777e-10	-0.344154	8.44509e-05	-7.39777e-10	-0.844427	0.000798931	-7.39777e-10	-0.116603
61423417	chr11:61423417:C:T	4.30273e-19	-7.39777e-10	-0.92695	6.43617e-05	-7.39777e-10	-1.11608	0.000508124	-7.39777e-10	-0.569151
61423692	chr11:61423692:G:GT	2.45062e-19	-7.39777e-10	-1.48986	5.36848e-05	-7.39777e-10	-1.29747	0.000198179	-7.39777e-10	-1.51071
61424285	chr11:61424285:T:C	3.46831e-19	-7.39777e-10	-1.14253	5.9812e-05	-7.39777e-10	-1.18939	0.000298515	-7.39777e-10	-1.10106
61424320	chr11:61424320:T:C	7.2954e-19	-7.39777e-10	-0.398955	0.000158181	-7.39777e-10	-0.216855	0.000693958	-7.39777e-10	-0.257466
61424965	chr11:61424965:G:C	5.96263e-19	-7.39777e-10	-0.600687	0.00012659	-7.39777e-10	-0.439643	0.000559132	-7.39777e-10	-0.473491
61428817	chr11:61428817:G:A	2.85131e-20	-2.20747	-1.43354	5.14624e-06	-2.15664	-1.48569	3.78746e-05	-2.16118	-1.00441
61429516	chr11:61429516:T:G	2.83317e-20	-2.08391	-1.56348	6.2224e-06	-1.9166	-1.53585	2.75714e-05	-1.9174	-1.5657
61430192	chr11:61430192:G:A	2.28357e-19	-7.39777e-10	-1.56046	4.52412e-05	-7.39777e-10	-1.46859	0.000187733	-7.39777e-10	-1.56486
61430199	chr11:61430199:T:C	2.42572e-19	-7.39777e-10	-1.50007	4.62735e-05	-7.39777e-10	-1.44603	0.00020832	-7.39777e-10	-1.4608
61430317	chr11:61430317:C:G	5.96263e-19	-7.39777e-10	-0.600687	0.00012659	-7.39777e-10	-0.439643	0.000559132	-7.39777e-10	-0.473491
61430466	chr11:61430466:C:T	2.37405e-19	-7.39777e-10	-1.5216	4.1957e-05	-7.39777e-10	-1.54395	0.000192863	-7.39777e-10	-1.53789
61430598	chr11:61430598:A:G	2.33086e-19	-7.39777e-10	-1.53996	4.12084e-05	-7.39777e-10	-1.56196	0.000188213	-7.39777e-10	-1.5623
61430942	chr11:61430942:A:G	1.50315e-19	-1.6948	-0.283839	1.84132e-05	-2.19612	-0.171405	6.41971e-05	-2.19502	-0.442898
61431256	chr11:61431256:A:C	3.31987e-20	-2.15495	-1.33391	5.8623e-06	-2.02097	-1.49108	2.92236e-05	-2.02192	-1.40298
61431280	chr11:61431280:C:T	2.32549e-19	-7.39777e-10	-1.54227	4.12464e-05	-7.39777e-10	-1.56103	0.000188062	-7.39777e-10	-1.56311
61432192	chr11:61432192:G:A	2.87826e-20	-2.07042	-1.56117	6.30566e-06	-1.89684	-1.54231	2.81186e-05	-1.89768	-1.56576
61432504	chr11:61432504:ATTAT:A	6.30666e-19	-7.39777e-10	-0.544593	0.000204203	-7.39777e-10	0.0385168	0.000799146	-7.39777e-10	-0.116333
61433327	chr11:61433327:C:T	2.30555e-19	-7.39777e-10	-1.55088	4.14571e-05	-7.39777e-10	-1.55594	0.000187632	-7.39777e-10	-1.56539
61433712	chr11:61433712:C:T	3.25334e-19	-7.39777e-10	-1.20652	5.18598e-05	-7.39777e-10	-1.33205	0.000344838	-7.39777e-10	-0.956802
61434522	chr11:61434522:C:T	2.27896e-19	-7.39777e-10	-1.56248	4.40044e-05	-7.39777e-10	-1.49631	0.0001939	-7.39777e-10	-1.53254
61434831	chr11:61434831:G:A	2.85184e-20	-2.19182	-1.449	4.92322e-06	-2.18718	-1.49945	3.56488e-05	-2.19026	-1.0359
61435171	chr11:61435171:C:T	1.87907e-19	-1.75542	-1.02216e-09	3.91009e-05	-1.61445	-1.02216e-09	0.000179224	-1.61124	-1.02216e-09
61435440	chr11:61435440:T:C	3.71142e-20	-2.08761	-1.28976	6.67616e-06	-1.91763	-1.46443	3.36872e-05	-1.91875	-1.36401
61435974	chr11:61435974:C:T	1.36849e-19	-1.17314	-0.899344	9.90187e-06	-1.73955	-1.24832	0.000120769	-1.71129	-0.29471
61436450	chr11:61436450:A:G	3.46891e-19	-7.39777e-10	-1.14236	5.98233e-05	-7.39777e-10	-1.1892	0.000298571	-7.39777e-10	-1.10087
61436769	chr11:61436769:T:G	2.27435e-19	-7.39777e-10	-1.56451	6.85904e-05	-7.39777e-10	-1.05244	0.000188873	-7.39777e-10	-1.5588
61436929	chr11:61436929:T:C	4.24318e-19	-7.39777e-10	-0.940887	9.11047e-05	-7.39777e-10	-0.768587	0.000389183	-7.39777e-10	-0.835826
61436937	chr11:61436937:C:T	2.2716e-19	-7.39777e-10	-1.56571	4.32897e-05	-7.39777e-10	-1.51268	0.000191055	-7.39777e-10	-1.54732
61437449	chr11:61437449:G:A	7.52352e-19	-7.39777e-10	-0.368165	0.000130592	-7.39777e-10	-0.408517	0.000707781	-7.39777e-10	-0.237743
61437871	chr11:61437871:T:C	1.48917e-19	-1.98798	-1.02216e-09	3.09029e-05	-1.84975	-1.02216e-09	0.00014135	-1.84864	-1.02216e-09
61437962	chr11:61437962:G:A	2.67298e-20	-2.20631	-1.49928	4.87554e-06	-2.16302	-1.53335	3.25735e-05	-2.16728	-1.1491
61438273	chr11:61438273:C:T	3.46047e-19	-7.39777e-10	-1.14479	5.9689e-05	-7.39777e-10	-1.19145	0.000297793	-7.39777e-10	-1.10348
61438430	chr11:61438430:C:A	2.54128e-19	-7.39777e-10	-1.45353	4.31013e-05	-7.39777e-10	-1.51704	0.00020251	-7.39777e-10	-1.48909
61438799	chr11:61438799:C:T	2.70763e-19	-7.39777e-10	-1.39013	5.32961e-05	-7.39777e-10	-1.30473	0.000232886	-7.39777e-10	-1.34933
61438958	chr11:61438958:C:T	1.64258e-19	-1.88993	-1.02216e-09	3.96285e-05	-1.60105	-1.02216e-09	0.000180905	-1.6019	-1.02216e-09
61439326	chr11:61439326:G:A	2.65632e-20	-2.20913	-1.50271	4.89928e-06	-2.15561	-1.5359	3.25187e-05	-2.16018	-1.15789
61439838	chr11:61439838:T:G	3.60396e-20	-2.08051	-1.32624	6.677e-06	-1.8969	-1.48503	3.34621e-05	-1.89877	-1.39069
61440172	chr11:61440172:G:A	4.4191e-19	-7.39777e-10	-0.900264	9.89532e-05	-7.39777e-10	-0.68595	0.000400631	-7.39777e-10	-0.806836
61440209	chr11:61440209:G:C	2.27176e-19	-7.39777e-10	-1.56564	4.25278e-05	-7.39777e-10	-1.53044	0.000190153	-7.39777e-10	-1.55205
61440501	chr11:61440501:T:C	2.70166e-19	-7.39777e-10	-1.39233	5.31402e-05	-7.39777e-10	-1.30766	0.000232283	-7.39777e-10	-1.35192
61440651	chr11:61440651:A:G	3.31015e-19	-7.39777e-10	-1.18921	5.25978e-05	-7.39777e-10	-1.31792	0.000352699	-7.39777e-10	-0.934263
61440987	chr11:61440987:G:A	2.91147e-19	-7.39777e-10	-1.31754	4.3018e-05	-7.39777e-10	-1.51898	0.000271143	-7.39777e-10	-1.19723
61441413	chr11:61441413:T:C	2.97715e-20	-2.21017	-1.38764	5.35974e-06	-2.15123	-1.45045	4.17132e-05	-2.15597	-0.913087
61441661	chr11:61441661:T:C	3.66209e-20	-2.09844	-1.29231	6.555e-06	-1.93428	-1.46609	3.30579e-05	-1.93539	-1.36623
61442536	chr11:61442536:A:G	4.24318e-19	-7.39777e-10	-0.940887	9.11047e-05	-7.39777e-10	-0.768587	0.000389183	-7.39777e-10	-0.835826
61442818	chr11:61442818:A:G	2.27447e-19	-7.39777e-10	-1.56445	6.85289e-05	-7.39777e-10	-1.05334	0.000188896	-7.39777e-10	-1.55868
61442973	chr11:61442973:T:C	2.92674e-20	-2.20494	-1.40996	5.18963e-06	-2.16656	-1.46738	3.93895e-05	-2.17067	-0.955707
61443243	chr11:61443243:A:G	2.37405e-19	-7.39777e-10	-1.5216	4.1957e-05	-7.39777e-10	-1.54395	0.000192863	-7.39777e-10	-1.53789
61443634	chr11:61443634:T:C	2.42888e-19	-7.39777e-10	-1.49877	4.63638e-05	-7.39777e-10	-1.44408	0.000205252	-7.39777e-10	-1.47564
61443897	chr11:61443897:C:T	2.55764e-19	-7.39777e-10	-1.44711	4.69531e-05	-7.39777e-10	-1.43145	0.000212875	-7.39777e-10	-1.43917
61443930	chr11:61443930:C:T	2.76469e-19	-7.39777e-10	-1.36927	4.50903e-05	-7.39777e-10	-1.47193	0.000244514	-7.39777e-10	-1.30061
61444033	chr11:61444033:A:G	1.27491e-19	-2.14332	-1.02216e-09	2.15202e-05	-2.21161	-1.02216e-09	9.83169e-05	-2.21168	-1.02216e-09
61444461	chr11:61444461:G:A	4.31354e-19	-7.39777e-10	-0.924441	6.11212e-05	-7.39777e-10	-1.16774	0.000316757	-7.39777e-10	-1.04174
61444585	chr11:61444585:T:C	2.61805e-19	-7.39777e-10	-1.42377	4.33853e-05	-7.39777e-10	-1.51048	0.000229324	-7.39777e-10	-1.36474
61444648	chr11:61444648:C:T	2.27146e-19	-7.39777e-10	-1.56578	4.26536e-05	-7.39777e-10	-1.52748	0.000190464	-7.39777e-10	-1.55041
61444731	chr11:61444731:A:G	1.33239e-19	-2.09922	-1.02216e-09	2.14658e-05	-2.21413	-1.02216e-09	9.80787e-05	-2.21411	-1.02216e-09
61444749	chr11:61444749:A:C	3.08663e-19	-7.39777e-10	-1.25912	5.34838e-05	-7.39777e-10	-1.30122	0.000263693	-7.39777e-10	-1.22509
61444757	chr11:61444757:T:A	2.76205e-19	-7.39777e-10	-1.37023	4.49526e-05	-7.39777e-10	-1.47499	0.000244141	-7.39777e-10	-1.30213
61444994	chr11:61444994:T:A	2.39601e-19	-7.39777e-10	-1.51239	4.10498e-05	-7.39777e-10	-1.56581	0.000190546	-7.39777e-10	-1.54999
61445020	chr11:61445020:G:A	2.62633e-19	-0.695101	-0.72551	4.49018e-05	-1.01701	-0.459107	0.000177863	-1.02373	-0.595127
61445342	chr11:61445342:G:A	2.27472e-19	-7.39777e-10	-1.56434	6.83875e-05	-7.39777e-10	-1.05541	0.00018894	-7.39777e-10	-1.55845
61446448	chr11:61446448:T:C	3.59207e-20	-2.11397	-1.29608	6.38497e-06	-1.95839	-1.46826	3.21699e-05	-1.95944	-1.3694
61446486	chr11:61446486:A:G	2.28277e-19	-7.39777e-10	-1.56081	4.10771e-05	-7.39777e-10	-1.56514	0.000191347	-7.39777e-10	-1.54579
61446527	chr11:61446527:A:G	2.42106e-19	-0.570055	-0.93194	1.42204e-05	-1.35649	-1.26943	0.000173292	-1.3146	-0.330303
61446922	chr11:61446922:ATATAT:A	2.34733e-19	-7.39777e-10	-1.53292	4.52701e-05	-7.39777e-10	-1.46795	0.00020167	-7.39777e-10	-1.49324
61446930	chr11:61446930:G:C	2.28848e-19	-7.39777e-10	-1.55831	4.40422e-05	-7.39777e-10	-1.49545	0.000195312	-7.39777e-10	-1.52528
61447048	chr11:61447048:G:A	6.05577e-19	-7.39777e-10	-0.585187	0.000195908	-7.39777e-10	-0.00295267	0.000758923	-7.39777e-10	-0.167977
61447102	chr11:61447102:C:A	1.47512e-18	0.305124	-1.02216e-09	0.000144469	-0.307528	-1.02216e-09	0.000663657	-0.302111	-1.02216e-09
61447580	chr11:61447580:G:A	2.91658e-20	-2.20761	-1.41076	5.21775e-06	-2.16074	-1.46779	3.95532e-05	-2.1651	-0.957128
61447740	chr11:61447740:A:G	2.91963e-20	-2.20355	-1.41378	5.15523e-06	-2.16986	-1.47073	3.8924e-05	-2.17382	-0.964447
61447877	chr11:61447877:C:A	2.27202e-19	-7.39777e-10	-1.56553	4.30733e-05	-7.39777e-10	-1.51769	0.000191718	-7.39777e-10	-1.54385
61447993	chr11:61447993:C:T	4.22172e-19	-2.21122	1.26527	0.000104041	-2.20524	1.56942	0.00067612	-2.20491	1.9214
61448147	chr11:61448147:G:T	2.93478e-20	-2.20753	-1.40462	5.24255e-06	-2.16041	-1.46338	4.00288e-05	-2.16478	-0.945497
61448502	chr11:61448502:G:A	2.58126e-19	-7.39777e-10	-1.43792	5.68922e-05	-7.39777e-10	-1.23944	0.000242457	-7.39777e-10	-1.30905
61448666	chr11:61448666:C:G	2.39253e-19	-7.39777e-10	-1.51385	4.10512e-05	-7.39777e-10	-1.56578	0.000190397	-7.39777e-10	-1.55076
61448782	chr11:61448782:G:A	2.37954e-19	-7.39777e-10	-1.51929	9.53869e-05	-7.39777e-10	-0.722655	0.000193496	-7.39777e-10	-1.53462
61449126	chr11:61449126:A:G	1.31314e-19	-1.21785	-0.895922	9.62999e-06	-1.76994	-1.24577	0.000117604	-1.74257	-0.28998
61449406	chr11:61449406:T:G	1.43899e-19	-2.02226	-1.02216e-09	2.39636e-05	-2.10406	-1.02216e-09	0.000109538	-2.1036	-1.02216e-09
61449551	chr11:61449551:C:T	5.51489e-19	-0.513149	-0.165598	0.000100212	-0.859577	0.186272	0.000374076	-0.866435	-0.00898379
61449610	chr11:61449610:G:T	4.18033e-19	-7.39777e-10	-0.955808	5.96628e-05	-7.39777e-10	-1.19189	0.000307938	-7.39777e-10	-1.06998
61449653	chr11:61449653:G:T	2.95108e-20	-2.2024	-1.40421	5.19003e-06	-2.17137	-1.46248	3.96489e-05	-2.17527	-0.944542
61449746	chr11:61449746:G:A	2.56154e-19	-7.39777e-10	-1.44559	4.93853e-05	-7.39777e-10	-1.38094	0.000217866	-7.39777e-10	-1.416
61449871	chr11:61449871:T:C	2.0725e-19	-1.65744	-1.02216e-09	2.57013e-05	-2.03405	-1.02216e-09	0.000117733	-2.03146	-1.02216e-09
61450111	chr11:61450111:A:C	4.43349e-19	-7.39777e-10	-0.897012	9.53231e-05	-7.39777e-10	-0.723325	0.000408227	-7.39777e-10	-0.788054
61450868	chr11:61450868:G:A	4.05445e-19	-0.8128	-0.173585	7.57612e-05	-1.12845	0.175438	0.000283084	-1.13454	-0.0195909
61450879	chr11:61450879:A:G	2.3506e-19	-7.39777e-10	-1.53153	4.1145e-05	-7.39777e-10	-1.56349	0.000188755	-7.39777e-10	-1.55943
61451504	chr11:61451504:A:G	3.84355e-20	-2.07601	-1.26638	6.89194e-06	-1.89952	-1.45073	3.50243e-05	-1.90068	-1.34316
61451709	chr11:61451709:T:C	2.94503e-20	-2.2033	-1.40536	5.19108e-06	-2.16942	-1.46424	3.96102e-05	-2.17339	-0.947398
61451793	chr11:61451793:G:A	4.13568e-20	-2.09544	-1.17369	7.11049e-06	-1.92865	-1.39038	3.68268e-05	-1.92979	-1.26386
61452029	chr11:61452029:T:TA	3.24205e-19	-7.39777e-10	-1.20999	5.87351e-05	-7.39777e-10	-1.20756	0.000252416	-7.39777e-10	-1.2688
61452121	chr11:61452121:G:A	3.46407e-19	-7.39777e-10	-1.14375	6.26375e-05	-7.39777e-10	-1.14323	0.000268114	-7.39777e-10	-1.20846
61452227	chr11:61452227:C:T	1.18801e-19	-2.21392	-1.02216e-09	2.45131e-05	-2.08139	-1.02216e-09	0.000112165	-2.0799	-1.02216e-09
61452750	chr11:61452750:A:G	6.55088e-19	-7.39777e-10	-0.5066	0.000215538	-7.39777e-10	0.092541	0.000835836	-7.39777e-10	-0.0714446
61453493	chr11:61453493:A:G	6.17255e-19	-7.39777e-10	-0.566086	0.000200841	-7.39777e-10	0.0219192	0.000775749	-7.39777e-10	-0.146049
61453620	chr11:61453620:A:C	1.53712e-19	-1.95629	-1.02216e-09	2.30799e-05	-2.14164	-1.02216e-09	0.00010545	-2.14164	-1.02216e-09
61454263	chr11:61454263:G:A	2.87966e-20	-2.20667	-1.42444	5.15065e-06	-2.16262	-1.47885	3.83983e-05	-2.16691	-0.984954
61454539	chr11:61454539:A:G	2.28191e-19	-7.39777e-10	-1.56119	4.21283e-05	-7.39777e-10	-1.53988	0.000188373	-7.39777e-10	-1.56145
61454647	chr11:61454647:C:T	8.95067e-19	-7.39777e-10	-0.19447	0.000194246	-7.39777e-10	-0.01147	0.000852418	-7.39777e-10	-0.0517996
61455194	chr11:61455194:C:T	3.64729e-19	-7.39777e-10	-1.09221	6.24833e-05	-7.39777e-10	-1.1457	0.00031485	-7.39777e-10	-1.04778
61455327	chr11:61455327:G:A	5.6897e-19	-7.39777e-10	-0.647541	0.000132837	-7.39777e-10	-0.391472	0.000522163	-7.39777e-10	-0.541898
61455412	chr11:61455412:A:T	3.21294e-19	-7.39777e-10	-1.21901	5.49349e-05	-7.39777e-10	-1.27445	0.000274714	-7.39777e-10	-1.18415
61455641	chr11:61455641:A:G	2.90603e-20	-2.21087	-1.41113	5.28059e-06	-2.14826	-1.4683	3.99874e-05	-2.15311	-0.958201
61456808	chr11:61456808:G:T	2.77647e-20	-2.21384	-1.45376	5.19708e-06	-2.12944	-1.50306	3.73191e-05	-2.13494	-1.04543
61456881	chr11:61456881:A:T	3.25362e-19	-7.39777e-10	-1.20643	5.05247e-05	-7.39777e-10	-1.35813	0.000342414	-7.39777e-10	-0.963857
61457114	chr11:61457114:C:T	7.64165e-19	-7.39777e-10	-0.352586	0.000263684	-7.39777e-10	0.294156	0.000996647	-7.39777e-10	0.10452
61457550	chr11:61457550:A:AG	2.58852e-19	-7.39777e-10	-1.43511	4.74497e-05	-7.39777e-10	-1.42093	0.000215581	-7.39777e-10	-1.42654
61458926	chr11:61458926:G:A	2.71334e-20	-2.20663	-1.48397	4.92103e-06	-2.16253	-1.52454	3.37917e-05	-2.16681	-1.11285
61458997	chr11:61458997:T:G	4.4704e-19	-0.735911	-0.152811	8.3256e-05	-1.07114	0.212465	0.00030813	-1.07718	0.00782719
61460218	chr11:61460218:C:T	2.29394e-19	-7.39777e-10	-1.55593	4.31058e-05	-7.39777e-10	-1.51694	0.000191391	-7.39777e-10	-1.54556
61460832	chr11:61460832:C:A	2.27135e-19	-7.39777e-10	-1.56583	4.33737e-05	-7.39777e-10	-1.51074	0.000190966	-7.39777e-10	-1.54778
61460952	chr11:61460952:C:T	3.49613e-19	-7.39777e-10	-1.13454	7.23058e-05	-7.39777e-10	-0.999693	0.000315011	-7.39777e-10	-1.04727
61461229	chr11:61461229:A:T	2.48444e-19	-1.47615	-1.02216e-09	2.88894e-05	-1.91712	-1.02216e-09	0.000132449	-1.91368	-1.02216e-09
61461721	chr11:61461721:G:A	1.50897e-19	-1.97477	-1.02216e-09	2.30168e-05	-2.14437	-1.02216e-09	0.000105117	-2.1448	-1.02216e-09
61461786	chr11:61461786:A:G	2.29042e-19	-7.39777e-10	-1.55746	4.26743e-05	-7.39777e-10	-1.527	0.000197423	-7.39777e-10	-1.51453
61461817	chr11:61461817:T:A	6.02105e-19	-7.39777e-10	-0.590937	0.000196273	-7.39777e-10	-0.00108896	0.000753689	-7.39777e-10	-0.174897
61462011	chr11:61462011:G:A	1.7848e-19	-0.892313	-0.914579	1.73883e-05	-1.51731	-0.907491	0.000143594	-1.48367	-0.34922
61462150	chr11:61462150:G:A	2.30824e-19	-7.39777e-10	-1.54971	4.68209e-05	-7.39777e-10	-1.43427	0.000187555	-7.39777e-10	-1.56581
61462317	chr11:61462317:C:T	3.31132e-19	-0.213832	-0.975021	2.56265e-05	-1.07236	-0.96461	0.000211414	-1.02424	-0.421817
61462320	chr11:61462320:T:C	3.85385e-19	-7.39777e-10	-1.03713	5.99214e-05	-7.39777e-10	-1.18756	0.000487113	-7.39777e-10	-0.611381
61462336	chr11:61462336:C:T	2.30675e-19	-7.39777e-10	-1.55036	4.53206e-05	-7.39777e-10	-1.46684	0.000198374	-7.39777e-10	-1.50973
61462851	chr11:61462851:G:A	7.28831e-19	-7.39777e-10	-0.399927	0.000152428	-7.39777e-10	-0.253907	0.000601227	-7.39777e-10	-0.400904
61464815	chr11:61464815:C:T	3.79468e-20	-2.20931	-1.14588	8.76917e-06	-2.14382	-0.965529	4.74793e-05	-2.14184	-0.797747
61465282	chr11:61465282:A:T	7.55109e-20	-2.19931	-0.467786	1.56618e-05	-2.19729	-0.332081	8.26286e-05	-2.19683	-0.188692
61465637	chr11:61465637:C:T	2.64052e-19	-7.39777e-10	-1.41522	4.36569e-05	-7.39777e-10	-1.50423	0.000231779	-7.39777e-10	-1.35409
61465714	chr11:61465714:T:C	1.50947e-19	-1.97444	-1.02216e-09	2.20605e-05	-2.18681	-1.02216e-09	0.000100876	-2.18599	-1.02216e-09
61465758	chr11:61465758:G:T	2.29732e-19	-7.39777e-10	-1.55446	4.12959e-05	-7.39777e-10	-1.55983	0.00018768	-7.39777e-10	-1.56514
61465977	chr11:61465977:G:C	3.72647e-19	-0.0994925	-0.971244	2.87956e-05	-0.958864	-0.961511	0.000238551	-0.90892	-0.416374
61466005	chr11:61466005:T:C	1.7433e-19	-0.832613	-0.997804	1.69207e-05	-1.45607	-0.99599	0.000136904	-1.42138	-0.459221
61466059	chr11:61466059:C:T	2.70012e-20	-2.20947	-1.48602	4.95361e-06	-2.15459	-1.52589	3.38795e-05	-2.15919	-1.11788
61466803	chr11:61466803:ACTCT:A	4.27314e-20	-2.03543	-1.201	1.09707e-05	-1.8219	-1.06347	3.9251e-05	-1.82387	-1.30603
61466919	chr11:61466919:T:C	2.70604e-19	-7.39777e-10	-1.39071	6.77453e-05	-7.39777e-10	-1.06484	0.000216459	-7.39777e-10	-1.42248
61467965	chr11:61467965:C:T	5.75266e-18	-7.39777e-10	1.66605	0.00117591	-7.39777e-10	1.7892	0.00403524	-7.39777e-10	1.50294
61468927	chr11:61468927:C:T	2.27463e-19	-7.39777e-10	-1.56438	4.28598e-05	-7.39777e-10	-1.52266	0.00019	-7.39777e-10	-1.55285
61469236	chr11:61469236:T:TG	2.30153e-19	-7.39777e-10	-1.55263	4.10825e-05	-7.39777e-10	-1.56501	0.000188552	-7.39777e-10	-1.5605
61469366	chr11:61469366:A:G	2.71417e-20	-2.21264	-1.47766	5.0616e-06	-2.13822	-1.52069	3.50638e-05	-2.14341	-1.09929
61470059	chr11:61470059:G:C	2.37635e-19	-7.39777e-10	-1.52063	4.12006e-05	-7.39777e-10	-1.56214	0.00021119	-7.39777e-10	-1.44712
61470469	chr11:61470469:G:A	6.43551e-19	-7.39777e-10	-0.524368	0.000213557	-7.39777e-10	0.0833095	0.000817583	-7.39777e-10	-0.0935243
61471018	chr11:61471018:G:T	2.3147e-19	-7.39777e-10	-1.54692	4.70679e-05	-7.39777e-10	-1.42901	0.000187558	-7.39777e-10	-1.56579
61471120	chr11:61471120:A:AGCTAGTCAC	4.08666e-19	-7.39777e-10	-0.97847	8.6791e-05	-7.39777e-10	-0.817093	0.000373456	-7.39777e-10	-0.877076
61471461	chr11:61471461:G:A	2.30678e-19	-7.39777e-10	-1.55035	4.65805e-05	-7.39777e-10	-1.43941	0.00018756	-7.39777e-10	-1.56578
61471490	chr11:61471490:T:C	2.27316e-19	-7.39777e-10	-1.56503	4.20227e-05	-7.39777e-10	-1.54239	0.000188053	-7.39777e-10	-1.56315
61472862	chr11:61472862:C:T	2.40965e-19	-7.39777e-10	-1.50672	4.58288e-05	-7.39777e-10	-1.45568	0.000206454	-7.39777e-10	-1.4698
61472921	chr11:61472921:C:T	3.4539e-19	-7.39777e-10	-1.1467	7.18015e-05	-7.39777e-10	-1.00669	0.00031074	-7.39777e-10	-1.06092
61473217	chr11:61473217:G:A	5.62595e-19	-1.08755	0.42874	0.000124677	-1.36969	0.914813	0.000436709	-1.37556	0.65495
61473276	chr11:61473276:C:T	2.93768e-19	-0.23376	-1.07482	2.31106e-05	-1.08238	-1.05793	0.00018301	-1.03469	-0.555644
61473354	chr11:61473354:C:A	2.27435e-19	-7.39777e-10	-1.5645	4.19419e-05	-7.39777e-10	-1.54431	0.000187913	-7.39777e-10	-1.5639
61473371	chr11:61473371:T:A	4.80126e-20	-2.08773	-1.03217	7.17782e-06	-2.16736	-1.14224	5.72036e-05	-2.1583	-0.594961
61473520	chr11:61473520:T:C	5.79869e-19	-7.39777e-10	-0.628567	0.000172031	-7.39777e-10	-0.132923	0.000449165	-7.39777e-10	-0.692486
61473908	chr11:61473908:T:C	3.98453e-20	-2.00221	-1.30416	1.01592e-05	-1.78097	-1.18125	3.77295e-05	-1.78272	-1.38671
61473949	chr11:61473949:T:A	3.12129e-19	-7.39777e-10	-1.24795	5.35867e-05	-7.39777e-10	-1.2993	0.000265868	-7.39777e-10	-1.21688
61474090	chr11:61474090:G:A	2.51479e-19	-7.39777e-10	-1.46401	4.49317e-05	-7.39777e-10	-1.47545	0.000202163	-7.39777e-10	-1.4908
61474403	chr11:61474403:T:C	2.27223e-19	-7.39777e-10	-1.56544	4.39156e-05	-7.39777e-10	-1.49833	0.000187652	-7.39777e-10	-1.56529
61474469	chr11:61474469:T:G	2.49959e-20	-2.21066	-1.562	4.90614e-06	-2.14296	-1.54715	2.28289e-05	-2.14138	-1.53047
61474751	chr11:61474751:T:C	3.547e-20	-2.05127	-1.37141	8.55582e-06	-1.83887	-1.29511	3.34634e-05	-1.84126	-1.44816
61475269	chr11:61475269:G:T	1.37385e-19	-0.987058	-1.08153	1.37532e-05	-1.56423	-1.0951	0.000107591	-1.53343	-0.588108
61476082	chr11:61476082:A:G	2.29733e-19	-7.39777e-10	-1.55445	4.59773e-05	-7.39777e-10	-1.45245	0.000187667	-7.39777e-10	-1.56521
61476304	chr11:61476304:C:T	2.27177e-19	-7.39777e-10	-1.56564	4.37454e-05	-7.39777e-10	-1.50221	0.000187712	-7.39777e-10	-1.56497
61476756	chr11:61476756:C:T	2.60856e-19	-7.39777e-10	-1.4274	4.32533e-05	-7.39777e-10	-1.51352	0.0002283	-7.39777e-10	-1.36922
61478142	chr11:61478142:G:T	3.26992e-20	-2.20976	-1.29425	6.78948e-06	-2.15022	-1.215	2.58245e-05	-2.15171	-1.39684
61478471	chr11:61478471:G:A	2.61846e-20	-2.19496	-1.53123	5.1464e-06	-2.09517	-1.54713	2.31573e-05	-2.09289	-1.56468
61478480	chr11:61478480:A:G	3.12465e-20	-2.20036	-1.34911	6.51624e-06	-2.12155	-1.28475	2.54711e-05	-2.12335	-1.43898
61478551	chr11:61478551:C:G	2.28999e-19	-7.39777e-10	-1.55765	4.59811e-05	-7.39777e-10	-1.45237	0.000188001	-7.39777e-10	-1.56343
61478657	chr11:61478657:A:C	2.38101e-19	-7.39777e-10	-1.51867	4.19115e-05	-7.39777e-10	-1.54504	0.000193332	-7.39777e-10	-1.53547
61478724	chr11:61478724:A:G	2.30719e-19	-7.39777e-10	-1.55017	4.71254e-05	-7.39777e-10	-1.42778	0.000188881	-7.39777e-10	-1.55876
61479053	chr11:61479053:C:T	3.11576e-20	-2.21228	-1.34003	6.15073e-06	-2.19159	-1.27244	2.39898e-05	-2.19265	-1.4296
61479185	chr11:61479185:C:T	2.70222e-19	-7.39777e-10	-1.39212	4.40936e-05	-7.39777e-10	-1.49428	0.000246078	-7.39777e-10	-1.29423
61479196	chr11:61479196:G:A	2.98565e-19	-7.39777e-10	-1.29238	6.53318e-05	-7.39777e-10	-1.10112	0.000270587	-7.39777e-10	-1.19928
61479386	chr11:61479386:T:C	3.0653e-20	-2.2113	-1.35734	6.22476e-06	-2.15617	-1.2959	2.44492e-05	-2.15762	-1.44566
61479816	chr11:61479816:T:C	4.13397e-19	-7.39777e-10	-0.966961	5.87595e-05	-7.39777e-10	-1.20714	0.00030518	-7.39777e-10	-1.07898
61481004	chr11:61481004:G:A	4.13697e-19	-7.39777e-10	-0.966236	8.75273e-05	-7.39777e-10	-0.808645	0.000378874	-7.39777e-10	-0.862674
61481351	chr11:61481351:C:T	2.46624e-19	-7.39777e-10	-1.4835	4.7809e-05	-7.39777e-10	-1.41338	0.000207445	-7.39777e-10	-1.46501
61481911	chr11:61481911:C:A	4.21903e-20	-2.0701	-1.17907	1.00377e-05	-2.20929	-0.764966	2.47495e-05	-2.20981	-1.38126
61482055	chr11:61482055:C:T	2.37594e-19	-7.39777e-10	-1.52081	4.22008e-05	-7.39777e-10	-1.53816	0.000198289	-7.39777e-10	-1.51015
61482294	chr11:61482294:C:T	2.41287e-19	-7.39777e-10	-1.50538	4.93466e-05	-7.39777e-10	-1.38173	0.000213445	-7.39777e-10	-1.4365
61482546	chr11:61482546:G:A	2.68657e-19	-7.39777e-10	-1.39793	8.14992e-05	-7.39777e-10	-0.880003	0.000196159	-7.39777e-10	-1.52095
61482790	chr11:61482790:G:A	2.35023e-19	-7.39777e-10	-1.53169	4.93757e-05	-7.39777e-10	-1.38114	0.000191514	-7.39777e-10	-1.54491
61483236	chr11:61483236:G:A	5.37806e-19	-7.39777e-10	-0.703872	8.47379e-05	-7.39777e-10	-0.841034	0.000407056	-7.39777e-10	-0.790926
61483252	chr11:61483252:C:T	2.54455e-19	-7.39777e-10	-1.45225	5.7087e-05	-7.39777e-10	-1.23602	0.00020433	-7.39777e-10	-1.48014
61483598	chr11:61483598:G:T	2.82735e-20	-2.13384	-1.51561	5.82994e-06	-1.99146	-1.52613	2.58032e-05	-1.98841	-1.56097
61483951	chr11:61483951:T:A	2.92702e-19	-7.39777e-10	-1.31221	5.17895e-05	-7.39777e-10	-1.33341	0.000324091	-7.39777e-10	-1.01885
61484146	chr11:61484146:G:A	3.11346e-19	-7.39777e-10	-1.25046	5.47845e-05	-7.39777e-10	-1.27719	0.000353792	-7.39777e-10	-0.931169
61484233	chr11:61484233:ACT:A	2.27577e-19	-7.39777e-10	-1.56388	4.12232e-05	-7.39777e-10	-1.56159	0.000187632	-7.39777e-10	-1.5654
61484250	chr11:61484250:G:A	2.74177e-19	-7.39777e-10	-1.37759	4.85519e-05	-7.39777e-10	-1.39796	0.000292996	-7.39777e-10	-1.11972
61484418	chr11:61484418:G:T	5.26137e-19	-7.39777e-10	-0.725808	7.02828e-05	-7.39777e-10	-1.02807	0.000378874	-7.39777e-10	-0.862672
61484537	chr11:61484537:TC:T	2.75768e-19	-7.39777e-10	-1.37181	4.86693e-05	-7.39777e-10	-1.39555	0.000295626	-7.39777e-10	-1.11078
61484830	chr11:61484830:C:G	2.59385e-19	-7.39777e-10	-1.43306	4.60335e-05	-7.39777e-10	-1.45123	0.000268554	-7.39777e-10	-1.20682
61484831	chr11:61484831:A:G	3.28219e-20	-2.06341	-1.43686	5.14333e-06	-2.19291	-1.44999	2.97364e-05	-2.1892	-1.2183
61485237	chr11:61485237:T:C	1.71479e-19	-1.84691	-1.02216e-09	2.61797e-05	-2.01561	-1.02216e-09	0.000119614	-2.01561	-1.02216e-09
61485635	chr11:61485635:C:T	8.99963e-19	-7.39777e-10	-0.189016	0.000207099	-7.39777e-10	0.0526009	0.000628419	-7.39777e-10	-0.35667
61485728	chr11:61485728:G:A	2.64469e-20	-2.20489	-1.51134	6.07124e-06	-2.21081	-1.26622	2.69848e-05	-2.21193	-1.29267
61486336	chr11:61486336:A:C	3.09695e-20	-2.21388	-1.34449	7.06098e-06	-2.19263	-1.13338	3.27319e-05	-2.19512	-1.1164
61486983	chr11:61486983:T:C	3.16567e-20	-2.21273	-1.32369	7.24358e-06	-2.19736	-1.10312	3.35705e-05	-2.19955	-1.08668
61487543	chr11:61487543:G:A	2.79607e-19	-7.39777e-10	-1.35798	6.24494e-05	-7.39777e-10	-1.14624	0.000290663	-7.39777e-10	-1.12771
61487586	chr11:61487586:C:T	8.12166e-19	-7.39777e-10	-0.291665	0.000289577	-7.39777e-10	0.387826	0.00107953	-7.39777e-10	0.184404
61487986	chr11:61487986:TTC:T	1.0259e-18	-7.39777e-10	-0.0580423	0.000386896	-7.39777e-10	0.677558	0.00142575	-7.39777e-10	0.462576
61488063	chr11:61488063:C:T	3.39384e-20	-2.01661	-1.45021	5.43161e-06	-2.15865	-1.42971	2.90907e-05	-2.15271	-1.27675
61488078	chr11:61488078:A:C	3.70059e-20	-1.94568	-1.43461	5.75019e-06	-2.11847	-1.41289	3.1082e-05	-2.11072	-1.25253
61488140	chr11:61488140:C:T	2.32157e-19	-7.39777e-10	-1.54395	4.82523e-05	-7.39777e-10	-1.40415	0.000189646	-7.39777e-10	-1.55472
61488184	chr11:61488184:G:A	2.79026e-20	-2.10159	-1.56106	4.62647e-06	-2.19252	-1.55629	2.10529e-05	-2.19178	-1.56106
61488190	chr11:61488190:T:C	2.68874e-19	-7.39777e-10	-1.39713	4.84508e-05	-7.39777e-10	-1.40005	0.000218287	-7.39777e-10	-1.41407
61488290	chr11:61488290:A:G	2.83861e-20	-2.10957	-1.5359	4.80382e-06	-2.18592	-1.52527	2.17379e-05	-2.18506	-1.53576
61488497	chr11:61488497:G:A	2.73522e-20	-2.1214	-1.56117	4.67144e-06	-2.18268	-1.55645	2.12616e-05	-2.18179	-1.56118
61488771	chr11:61488771:G:A	4.64416e-19	-7.39777e-10	-0.850588	6.34407e-05	-7.39777e-10	-1.13049	0.000337747	-7.39777e-10	-0.977579
61488988	chr11:61488988:G:A	8.09126e-19	-7.39777e-10	-0.295414	0.000289264	-7.39777e-10	0.386743	0.00107491	-7.39777e-10	0.180112
61489025	chr11:61489025:C:G	2.82541e-19	-7.39777e-10	-1.34755	6.43338e-05	-7.39777e-10	-1.11651	0.000295086	-7.39777e-10	-1.11261
61489153	chr11:61489153:G:GCCAGAGGCTCAGTCTGGGTGTGAGGA	3.61326e-20	-1.94394	-1.46023	5.6015e-06	-2.1168	-1.44076	2.98845e-05	-2.109	-1.29353
61489429	chr11:61489429:G:T	4.3563e-19	-7.39777e-10	-0.914576	8.76702e-05	-7.39777e-10	-0.807015	0.000503164	-7.39777e-10	-0.578962
61489461	chr11:61489461:T:A	3.84021e-19	-7.39777e-10	-1.04067	7.13368e-05	-7.39777e-10	-1.01318	0.000324892	-7.39777e-10	-1.01638
61489531	chr11:61489531:G:A	6.33375e-19	-7.39777e-10	-0.540307	0.000130413	-7.39777e-10	-0.409888	0.000456826	-7.39777e-10	-0.675576
61489543	chr11:61489543:G:A	2.47202e-19	-7.39777e-10	-1.48116	4.80496e-05	-7.39777e-10	-1.40836	0.000210484	-7.39777e-10	-1.45047
61489656	chr11:61489656:T:C	3.72715e-20	-1.91705	-1.45609	5.71995e-06	-2.09981	-1.43682	3.06221e-05	-2.09137	-1.28678
61489755	chr11:61489755:C:T	2.35034e-19	-7.39777e-10	-1.53164	4.98133e-05	-7.39777e-10	-1.37232	0.000191399	-7.39777e-10	-1.54551
61489883	chr11:61489883:G:C	2.79497e-20	-2.09593	-1.56503	4.5876e-06	-2.1946	-1.56264	2.0925e-05	-2.19389	-1.56504
61489938	chr11:61489938:C:T	2.32687e-19	-7.39777e-10	-1.54167	4.14228e-05	-7.39777e-10	-1.55677	0.000189645	-7.39777e-10	-1.55472
61489951	chr11:61489951:C:T	1.28072e-19	-2.13878	-1.02216e-09	2.23596e-05	-2.17334	-1.02216e-09	0.000102316	-2.17181	-1.02216e-09
61490124	chr11:61490124:T:C	3.59001e-19	-7.39777e-10	-1.10804	9.56184e-05	-7.39777e-10	-0.720231	0.000270799	-7.39777e-10	-1.1985
61490223	chr11:61490223:G:A	7.85184e-19	-7.39777e-10	-0.325451	0.000279618	-7.39777e-10	0.352827	0.00103738	-7.39777e-10	0.144572
61490953	chr11:61490953:G:A	8.5688e-19	-7.39777e-10	-0.238071	0.000304843	-7.39777e-10	0.439201	0.00114936	-7.39777e-10	0.247086
61490996	chr11:61490996:T:C	2.83867e-20	-2.12358	-1.52186	4.59263e-06	-2.20229	-1.55385	2.86052e-05	-2.20038	-1.24591
61491087	chr11:61491087:G:A	3.1679e-20	-2.19723	-1.33849	6.0334e-06	-2.15096	-1.33233	2.53038e-05	-2.14833	-1.42059
61491143	chr11:61491143:G:A	1.13773e-18	-7.39777e-10	0.0454226	0.000430135	-7.39777e-10	0.783503	0.0015984	-7.39777e-10	0.576883
61491413	chr11:61491413:A:G	4.08402e-19	-7.39777e-10	-0.979116	7.24356e-05	-7.39777e-10	-0.997898	0.000305988	-7.39777e-10	-1.07633
61491416	chr11:61491416:A:G	4.09364e-19	-7.39777e-10	-0.976764	7.25934e-05	-7.39777e-10	-0.995723	0.000306633	-7.39777e-10	-1.07423
61491499	chr11:61491499:G:A	1.19279e-19	-2.2099	-1.02216e-09	2.19421e-05	-2.19219	-1.02216e-09	0.000100358	-2.19113	-1.02216e-09
61491641	chr11:61491641:G:T	2.27135e-19	-7.39777e-10	-1.56583	4.1071e-05	-7.39777e-10	-1.56529	0.000187907	-7.39777e-10	-1.56393
61491714	chr11:61491714:A:G	3.70882e-20	-1.95595	-1.42212	5.42451e-06	-2.21421	-1.37546	2.38757e-05	-2.21428	-1.41274
61491808	chr11:61491808:C:T	9.52569e-19	-7.39777e-10	-0.132206	0.000352061	-7.39777e-10	0.583207	0.00129642	-7.39777e-10	0.367482
61491914	chr11:61491914:C:T	6.2172e-20	-1.38703	-1.47444	5.04116e-06	-2.17682	-1.48614	2.29181e-05	-2.17859	-1.48936
61492341	chr11:61492341:C:T	3.53489e-19	-7.39777e-10	-1.12352	6.46354e-05	-7.39777e-10	-1.11183	0.000265327	-7.39777e-10	-1.21891
61492542	chr11:61492542:C:T	2.5658e-19	-7.39777e-10	-1.44393	4.34158e-05	-7.39777e-10	-1.50977	0.000220318	-7.39777e-10	-1.4048
61492720	chr11:61492720:C:T	8.91372e-20	-1.21047	-1.29072	5.97747e-06	-2.13744	-1.35516	2.69622e-05	-2.13985	-1.36559
61493410	chr11:61493410:C:T	6.13501e-20	-2.14473	-0.730042	7.7033e-06	-2.21007	-1.02888	4.66349e-05	-2.21003	-0.747495
61493546	chr11:61493546:C:A	8.32364e-20	-2.21298	-0.356707	1.08577e-05	-2.19036	-0.705363	7.0216e-05	-2.1904	-0.357901
61493651	chr11:61493651:T:C	2.04647e-19	-1.93692	0.266833	6.06226e-05	-2.21416	1.03823	0.000213727	-2.21416	0.77898
61493753	chr11:61493753:A:G	4.75692e-20	-1.76588	-1.3633	5.65473e-06	-2.21108	-1.33702	2.43387e-05	-2.21176	-1.39605
61493827	chr11:61493827:G:A	4.58218e-20	-1.84234	-1.32427	5.93934e-06	-2.198	-1.301	2.62761e-05	-2.19862	-1.33259
61494045	chr11:61494045:G:A	2.68847e-20	-2.20393	-1.49588	4.48319e-06	-2.21448	-1.56578	2.06595e-05	-2.21449	-1.55721
61494641	chr11:61494641:A:T	8.06146e-20	-1.29259	-1.3091	5.62348e-06	-2.15965	-1.394	2.57067e-05	-2.16167	-1.39145
61494693	chr11:61494693:C:T	7.63204e-20	-1.12189	-1.53454	5.01034e-06	-2.10995	-1.55915	2.29556e-05	-2.11285	-1.55347
61494944	chr11:61494944:C:T	3.97881e-19	-7.39777e-10	-1.00522	6.79437e-05	-7.39777e-10	-1.06192	0.000289863	-7.39777e-10	-1.13047
61494986	chr11:61494986:G:A	2.47726e-19	-7.39777e-10	-1.47905	4.33385e-05	-7.39777e-10	-1.51155	0.000199029	-7.39777e-10	-1.50643
61495082	chr11:61495082:G:A	6.47327e-20	-1.26839	-1.55271	4.77685e-06	-2.15142	-1.56539	2.18197e-05	-2.15367	-1.56339
61495557	chr11:61495557:A:C	3.68651e-20	-2.16414	-1.21996	7.87421e-06	-2.19432	-1.02269	3.84653e-05	-2.19575	-0.954373
61495644	chr11:61495644:C:G	3.6351e-20	-2.16932	-1.22883	7.7576e-06	-2.19776	-1.03416	3.78938e-05	-2.19906	-0.966025
61495722	chr11:61495722:T:C	4.61158e-20	-1.84012	-1.32009	5.85499e-06	-2.21449	-1.29882	2.53327e-05	-2.21447	-1.35331
61496109	chr11:61496109:T:C	2.65543e-20	-2.15392	-1.55826	5.14338e-06	-2.18297	-1.45991	2.31997e-05	-2.18499	-1.47074
61496168	chr11:61496168:T:C	4.31068e-20	-1.81784	-1.40985	5.31206e-06	-2.21403	-1.39659	2.32986e-05	-2.21426	-1.43723
61496201	chr11:61496201:A:G	3.52008e-20	-2.13605	-1.29425	5.57095e-06	-2.20482	-1.35821	2.85055e-05	-2.20491	-1.24488
61496238	chr11:61496238:A:G	4.80488e-20	-1.7229	-1.39625	5.39929e-06	-2.20671	-1.38761	2.37885e-05	-2.20776	-1.42291
61496448	chr11:61496448:C:T	6.578e-20	-1.34742	-1.45763	5.01223e-06	-2.16891	-1.49981	2.28991e-05	-2.17081	-1.49797
61496907	chr11:61496907:T:C	2.96646e-20	-2.06534	-1.53607	4.59899e-06	-2.2046	-1.55016	2.1879e-05	-2.20422	-1.51013
61497042	chr11:61497042:T:TAA	3.90411e-20	-1.82428	-1.50247	4.81826e-06	-2.2143	-1.49388	2.15135e-05	-2.21443	-1.51677
61497304	chr11:61497304:TGA:T	2.32832e-19	-7.39777e-10	-1.54105	4.56662e-05	-7.39777e-10	-1.45924	0.000199215	-7.39777e-10	-1.50549
61497560	chr11:61497560:G:A	2.6114e-20	-2.19404	-1.53485	5.55139e-06	-2.21335	-1.3532	2.05762e-05	-2.21295	-1.56279
61497563	chr11:61497563:T:C	1.59462e-19	-1.91957	-1.02216e-09	3.31176e-05	-1.78053	-1.02216e-09	0.0001513	-1.78061	-1.02216e-09
61497695	chr11:61497695:T:G	6.80898e-20	-1.34272	-1.42782	5.11256e-06	-2.16971	-1.47919	2.34354e-05	-2.17161	-1.47402
61497975	chr11:61497975:C:T	2.33285e-19	-7.39777e-10	-1.53911	7.26739e-05	-7.39777e-10	-0.994615	0.000188793	-7.39777e-10	-1.55922
61498048	chr11:61498048:C:T	4.41333e-20	-1.80428	-1.39987	5.32054e-06	-2.2136	-1.39542	2.35763e-05	-2.21393	-1.4257
61498065	chr11:61498065:C:T	4.07928e-20	-2.11302	-1.16985	6.99106e-06	-2.19119	-1.14477	3.12787e-05	-2.19026	-1.16668
61498223	chr11:61498223:A:G	1.17211e-18	-7.39777e-10	0.0751888	0.000456367	-7.39777e-10	0.842701	0.00164718	-7.39777e-10	0.606944
61498657	chr11:61498657:A:G	2.50915e-19	-7.39777e-10	-1.46626	5.23668e-05	-7.39777e-10	-1.32232	0.000218853	-7.39777e-10	-1.41148
61499355	chr11:61499355:A:C	4.10692e-20	-1.90429	-1.37182	5.52134e-06	-2.20766	-1.36431	2.43818e-05	-2.20658	-1.39945
61499431	chr11:61499431:C:T	3.97328e-19	-7.39777e-10	-1.00661	6.74529e-05	-7.39777e-10	-1.06917	0.000289715	-7.39777e-10	-1.13098
61499805	chr11:61499805:A:G	2.33908e-19	-7.39777e-10	-1.53644	7.34869e-05	-7.39777e-10	-0.983489	0.000189059	-7.39777e-10	-1.55782
61500065	chr11:61500065:A:T	1.51004e-19	-1.97406	-1.02216e-09	2.21603e-05	-2.18229	-1.02216e-09	0.000101194	-2.18284	-1.02216e-09
61500636	chr11:61500636:A:C	1.21618e-18	-7.39777e-10	0.112101	0.000479848	-7.39777e-10	0.892873	0.00172173	-7.39777e-10	0.651211
61501280	chr11:61501280:G:C	5.27792e-19	-7.39777e-10	-0.722667	6.05339e-05	-7.39777e-10	-1.17739	0.000516724	-7.39777e-10	-0.552368
61502132	chr11:61502132:C:T	3.9688e-19	-1.00774	-1.02216e-09	2.40738e-05	-2.09947	-1.02216e-09	0.000109702	-2.10211	-1.02216e-09
61502177	chr11:61502177:A:G	1.69408e-19	-2.0675	0.208443	1.78424e-05	-2.18676	-0.212259	0.000108083	-2.18639	0.0694062
61502178	chr11:61502178:C:T	1.66544e-19	-2.0778	0.201691	1.76602e-05	-2.19113	-0.218155	0.000106913	-2.19078	0.0629243
61502300	chr11:61502300:A:G	2.51639e-19	-7.39777e-10	-1.46337	4.86915e-05	-7.39777e-10	-1.39509	0.000214089	-7.39777e-10	-1.43349
61502559	chr11:61502559:GC:G	2.81379e-20	-2.18963	-1.46462	5.64781e-06	-2.21393	-1.3354	2.05024e-05	-2.21353	-1.5658
61503050	chr11:61503050:A:G	5.69173e-20	-1.46294	-1.48683	4.74391e-06	-2.19985	-1.52389	2.17082e-05	-2.20096	-1.52123
61503122	chr11:61503122:T:C	4.73105e-20	-1.60436	-1.53028	4.58942e-06	-2.20401	-1.55283	2.09508e-05	-2.20503	-1.55268
61503259	chr11:61503259:C:T	6.19352e-20	-1.46941	-1.39587	5.08737e-06	-2.20116	-1.45268	2.31344e-05	-2.20219	-1.45637
61503466	chr11:61503466:T:C	4.37991e-20	-1.90031	-1.31144	5.96293e-06	-2.20839	-1.28665	2.57671e-05	-2.20737	-1.34341
61503514	chr11:61503514:A:G	6.12232e-20	-1.49729	-1.37955	5.13446e-06	-2.20454	-1.44008	2.33432e-05	-2.20543	-1.44414
61503847	chr11:61503847:C:G	5.78429e-20	-1.45598	-1.47766	4.77631e-06	-2.19943	-1.5175	2.18572e-05	-2.20055	-1.5148
61504837	chr11:61504837:C:T	3.25792e-18	-7.39777e-10	1.09747	0.000309368	-7.39777e-10	0.453934	0.00121965	-7.39777e-10	0.30644
61505093	chr11:61505093:T:C	6.80424e-18	-1.53926	3.37319	0.000951243	-2.21237	3.78954	0.00351617	-2.21169	3.57694
61505173	chr11:61505173:C:T	2.30376e-19	-7.39777e-10	-1.55166	4.11669e-05	-7.39777e-10	-1.56296	0.000188551	-7.39777e-10	-1.56051
61505190	chr11:61505190:C:T	3.69608e-19	-7.39777e-10	-1.07893	6.33006e-05	-7.39777e-10	-1.1327	0.000271354	-7.39777e-10	-1.19645
61505253	chr11:61505253:TC:T	3.16596e-19	-7.39777e-10	-1.23374	8.24783e-05	-7.39777e-10	-0.868061	0.000246963	-7.39777e-10	-1.29064
61505510	chr11:61505510:G:C	3.57105e-20	-1.98862	-1.4273	5.34795e-06	-2.18365	-1.42023	2.3661e-05	-2.18163	-1.45442
61505642	chr11:61505642:G:A	4.08302e-20	-1.95748	-1.32447	6.02622e-06	-2.21394	-1.27054	2.70153e-05	-2.21406	-1.28941
61506114	chr11:61506114:G:A	5.52769e-20	-1.48804	-1.49097	4.69831e-06	-2.20557	-1.52782	2.13773e-05	-2.20643	-1.53112
61506461	chr11:61506461:G:C	4.92655e-20	-1.53105	-1.56309	4.50827e-06	-2.20919	-1.56549	2.05824e-05	-2.20986	-1.56558
61506468	chr11:61506468:G:A	5.01463e-20	-1.96085	-1.11558	7.54928e-06	-2.21422	-1.04492	3.33516e-05	-2.2143	-1.07847
61506807	chr11:61506807:T:C	9.14317e-19	-7.39777e-10	-0.173192	0.00034604	-7.39777e-10	0.565959	0.00123892	-7.39777e-10	0.322117
61506909	chr11:61506909:G:A	2.60901e-20	-2.17144	-1.55838	4.74949e-06	-2.20923	-1.51333	2.1795e-05	-2.20812	-1.51008
61507293	chr11:61507293:A:C	4.07957e-19	-7.39777e-10	-0.980208	5.2557e-05	-7.39777e-10	-1.3187	0.000390233	-7.39777e-10	-0.833133
61507632	chr11:61507632:G:A	4.76471e-20	-1.58594	-1.54161	4.57181e-06	-2.20291	-1.55778	2.07791e-05	-2.20396	-1.56197
61507706	chr11:61507706:A:T	4.92353e-20	-1.5659	-1.52886	4.60414e-06	-2.201	-1.55264	2.09455e-05	-2.20215	-1.55581
61508078	chr11:61508078:G:A	9.97495e-19	-7.39777e-10	-0.0861223	0.000384544	-7.39777e-10	0.671462	0.00137043	-7.39777e-10	0.423003
61508212	chr11:61508212:G:A	1.03237e-18	-7.39777e-10	-0.0517565	0.000400975	-7.39777e-10	0.713303	0.00142559	-7.39777e-10	0.462463
61508382	chr11:61508382:T:C	2.29498e-19	-7.39777e-10	-1.55548	6.5543e-05	-7.39777e-10	-1.09789	0.000187643	-7.39777e-10	-1.56534
61509178	chr11:61509178:G:A	9.28113e-19	-7.39777e-10	-0.158216	6.0887e-05	-7.39777e-10	-1.17158	0.00083257	-7.39777e-10	-0.0753602
61510226	chr11:61510226:A:G	2.05659e-19	-1.57648	-0.0886671	1.3289e-05	-2.19894	-0.494718	6.68328e-05	-2.19767	-0.400012
61510303	chr11:61510303:A:G	2.58253e-19	-1.59387	0.156446	1.64438e-05	-2.19588	-0.284766	8.35529e-05	-2.19449	-0.179906
61510413	chr11:61510413:G:A	2.8074e-19	-1.6206	0.266662	1.8198e-05	-2.19106	-0.188225	9.30928e-05	-2.1895	-0.07678
61510774	chr11:61510774:T:C	5.81033e-20	-1.87496	-1.05419	5.20167e-06	-2.14561	-1.48601	3.73582e-05	-2.14187	-1.03745
61511118	chr11:61511118:C:T	4.88842e-19	-1.6312	0.831871	3.12503e-05	-2.18764	0.349071	0.000148849	-2.18601	0.389067
61511368	chr11:61511368:G:A	4.62001e-19	-7.39777e-10	-0.855802	7.96746e-05	-7.39777e-10	-0.902646	0.000349533	-7.39777e-10	-0.943281
61511446	chr11:61511446:C:T	2.49228e-19	-1.73508	0.26208	1.84027e-05	-2.15703	-0.211068	9.12337e-05	-2.15473	-0.131719
61512089	chr11:61512089:A:G	2.30262e-19	-7.39777e-10	-1.55215	4.26381e-05	-7.39777e-10	-1.52785	0.00019619	-7.39777e-10	-1.5208
61512094	chr11:61512094:T:C	2.50131e-19	-7.39777e-10	-1.46939	4.88184e-05	-7.39777e-10	-1.39249	0.000213272	-7.39777e-10	-1.43731
61512870	chr11:61512870:A:G	1.6072e-19	-2.19162	0.279907	3.96976e-05	-2.12061	0.521303	0.00022536	-2.11932	0.737143
61513165	chr11:61513165:G:A	7.09556e-20	-2.19576	-0.533552	9.78754e-06	-2.05964	-0.939845	9.54548e-05	-2.05404	-0.187181
61513248	chr11:61513248:A:G	5.80439e-20	-2.07544	-0.85473	1.50413e-05	-2.16378	-0.406012	5.16972e-05	-2.16135	-0.693128
61513393	chr11:61513393:G:A	2.36275e-19	-7.39777e-10	-1.52637	4.1218e-05	-7.39777e-10	-1.56172	0.000192287	-7.39777e-10	-1.54089
61513638	chr11:61513638:T:C	3.58082e-19	-7.39777e-10	-1.11061	5.68755e-05	-7.39777e-10	-1.23973	0.000275575	-7.39777e-10	-1.18102
61513820	chr11:61513820:G:A	2.30456e-19	-7.39777e-10	-1.55131	4.20913e-05	-7.39777e-10	-1.54076	0.000189139	-7.39777e-10	-1.55739
61514012	chr11:61514012:TCA:T	2.44167e-19	-7.39777e-10	-1.49352	4.28682e-05	-7.39777e-10	-1.52247	0.000198366	-7.39777e-10	-1.50976
61514079	chr11:61514079:G:A	3.03489e-19	-7.39777e-10	-1.27602	8.43668e-05	-7.39777e-10	-0.845423	0.000323733	-7.39777e-10	-1.01996
61514435	chr11:61514435:C:T	6.01488e-19	-7.39777e-10	-0.591962	8.94969e-05	-7.39777e-10	-0.786392	0.000427922	-7.39777e-10	-0.740936
61514878	chr11:61514878:C:T	8.77716e-20	-1.8974	-0.619234	2.13059e-05	-1.39267	-0.828941	9.0918e-05	-1.37913	-0.910787
61515032	chr11:61515032:G:A	5.90822e-20	-2.18598	-0.726461	2.03098e-05	-1.36079	-0.908706	8.51427e-05	-1.35228	-1.00327
61515227	chr11:61515227:G:A	3.37981e-19	-7.39777e-10	-1.16838	5.28853e-05	-7.39777e-10	-1.31247	0.000261331	-7.39777e-10	-1.23409
61515530	chr11:61515530:G:A	2.27908e-19	-7.39777e-10	-1.56243	4.18076e-05	-7.39777e-10	-1.54752	0.000189429	-7.39777e-10	-1.55586
61516230	chr11:61516230:T:A	1.22149e-19	-2.18613	-1.02216e-09	2.35547e-05	-2.12127	-1.02216e-09	0.000107664	-2.12086	-1.02216e-09
61516771	chr11:61516771:T:C	5.45078e-19	-7.39777e-10	-0.69044	0.000115483	-7.39777e-10	-0.531471	0.000479547	-7.39777e-10	-0.627036
61517064	chr11:61517064:G:T	2.27786e-19	-7.39777e-10	-1.56296	4.12154e-05	-7.39777e-10	-1.56178	0.000189124	-7.39777e-10	-1.55747
61517490	chr11:61517490:G:T	2.45866e-19	-7.39777e-10	-1.48658	4.18873e-05	-7.39777e-10	-1.54561	0.000196677	-7.39777e-10	-1.51831
61518056	chr11:61518056:C:A	2.61744e-19	-7.39777e-10	-1.424	4.30307e-05	-7.39777e-10	-1.51868	0.000208819	-7.39777e-10	-1.45841
61518086	chr11:61518086:G:C	4.53585e-19	-7.39777e-10	-0.874186	0.000127062	-7.39777e-10	-0.435918	0.00044281	-7.39777e-10	-0.706736
61518501	chr11:61518501:C:T	1.93873e-19	-1.72417	-1.02216e-09	2.65151e-05	-2.00288	-1.02216e-09	0.000121548	-1.99957	-1.02216e-09
61518856	chr11:61518856:T:TACCCCACAG	5.82512e-20	-1.57233	-1.35428	1.05728e-05	-1.5545	-1.36781	5.06081e-05	-1.55813	-1.31764
61519220	chr11:61519220:G:A	2.76012e-20	-2.17	-1.50351	1.18605e-05	-1.5621	-1.24528	5.5555e-05	-1.57668	-1.20583
61519619	chr11:61519619:T:C	2.30985e-19	-7.39777e-10	-1.54902	4.322e-05	-7.39777e-10	-1.51429	0.000203081	-7.39777e-10	-1.48627
61519907	chr11:61519907:G:A	2.27656e-19	-7.39777e-10	-1.56353	4.18063e-05	-7.39777e-10	-1.54755	0.000189274	-7.39777e-10	-1.55668
61519914	chr11:61519914:A:G	3.25646e-20	-1.95964	-1.54851	4.62296e-06	-2.18438	-1.56518	2.83015e-05	-2.18812	-1.26884
61520011	chr11:61520011:G:C	2.31936e-19	-7.39777e-10	-1.54491	4.32198e-05	-7.39777e-10	-1.5143	0.000194424	-7.39777e-10	-1.52984
61520737	chr11:61520737:C:T	5.91999e-19	-7.39777e-10	-0.607864	0.000137418	-7.39777e-10	-0.35757	0.000529725	-7.39777e-10	-0.527519
61520797	chr11:61520797:C:T	1.18737e-19	-2.21446	-1.02216e-09	2.72744e-05	-1.97465	-1.02216e-09	0.000125102	-1.97074	-1.02216e-09
61520885	chr11:61520885:C:T	3.26277e-20	-1.94917	-1.55703	1.69344e-05	-0.969712	-1.48154	8.10313e-05	-0.983996	-1.42105
61520928	chr11:61520928:G:A	3.27019e-19	-7.39777e-10	-1.20135	5.7558e-05	-7.39777e-10	-1.2278	0.000249099	-7.39777e-10	-1.28203
61521198	chr11:61521198:G:A	2.28477e-19	-7.39777e-10	-1.55993	4.95898e-05	-7.39777e-10	-1.37681	0.000189651	-7.39777e-10	-1.55469
61521350	chr11:61521350:T:C	2.50549e-20	-2.21126	-1.55904	7.17866e-06	-1.74785	-1.56163	3.91498e-05	-1.76034	-1.37214
61521368	chr11:61521368:G:A	5.0369e-19	-7.39777e-10	-0.769407	8.08484e-05	-7.39777e-10	-0.888021	0.000359907	-7.39777e-10	-0.91403
61521444	chr11:61521444:A:G	1.18734e-19	-2.21448	-1.02216e-09	2.71405e-05	-1.97957	-1.02216e-09	0.000124472	-1.97579	-1.02216e-09
61521711	chr11:61521711:A:G	1.18903e-19	-2.21306	-1.02216e-09	2.82476e-05	-1.93959	-1.02216e-09	0.000129597	-1.93545	-1.02216e-09
61521747	chr11:61521747:C:T	1.19199e-19	-2.21058	-1.02216e-09	2.90104e-05	-1.91294	-1.02216e-09	0.000133126	-1.90858	-1.02216e-09
61521921	chr11:61521921:A:C	2.8615e-19	-7.39777e-10	-1.33485	4.39134e-05	-7.39777e-10	-1.49838	0.000220674	-7.39777e-10	-1.40319
61521954	chr11:61521954:A:G	1.19105e-19	-2.21136	-1.02216e-09	2.88327e-05	-1.91909	-1.02216e-09	0.000132301	-1.91479	-1.02216e-09
61522465	chr11:61522465:C:T	3.23052e-19	-7.39777e-10	-1.21356	5.19937e-05	-7.39777e-10	-1.32947	0.00024053	-7.39777e-10	-1.31703
61522509	chr11:61522509:A:G	2.38001e-19	-7.39777e-10	-1.51909	4.15569e-05	-7.39777e-10	-1.55353	0.000193118	-7.39777e-10	-1.53658
61522730	chr11:61522730:A:G	5.11526e-20	-1.50252	-1.55404	1.30541e-05	-1.14863	-1.56287	5.9634e-05	-1.15406	-1.55759
61522757	chr11:61522757:C:T	1.18817e-19	-2.21378	-1.02216e-09	2.47065e-05	-2.07353	-1.02216e-09	0.000113205	-2.07067	-1.02216e-09
61522965	chr11:61522965:A:G	5.3198e-19	-7.39777e-10	-0.714764	0.000238128	-7.39777e-10	0.192212	0.00059519	-7.39777e-10	-0.410997
61523309	chr11:61523309:G:A	2.71291e-19	-7.39777e-10	-1.38818	5.21588e-05	-7.39777e-10	-1.3263	0.000218824	-7.39777e-10	-1.41161
61523605	chr11:61523605:A:G	4.56724e-20	-2.16615	-1.00372	2.66932e-05	-2.03124	0.0350512	7.41117e-05	-2.0379	-0.456404
61524477	chr11:61524477:A:G	2.90109e-19	-7.39777e-10	-1.32111	4.79166e-05	-7.39777e-10	-1.41113	0.00023306	-7.39777e-10	-1.34858
61524619	chr11:61524619:G:A	1.48617e-19	-1.99	-1.02216e-09	5.5699e-05	-1.26064	-1.02216e-09	0.000256445	-1.25296	-1.02216e-09
61524754	chr11:61524754:C:T	3.81654e-19	-7.39777e-10	-1.04685	8.99443e-05	-7.39777e-10	-0.781406	0.000345305	-7.39777e-10	-0.955448
61524759	chr11:61524759:C:T	2.67268e-19	-7.39777e-10	-1.40312	4.56371e-05	-7.39777e-10	-1.45988	0.0002148	-7.39777e-10	-1.43017
61524825	chr11:61524825:T:C	5.03272e-19	-7.39777e-10	-0.770239	7.96445e-05	-7.39777e-10	-0.903023	0.000502005	-7.39777e-10	-0.581267
61525096	chr11:61525096:G:A	3.91315e-19	-7.39777e-10	-1.02186	5.96511e-05	-7.39777e-10	-1.19208	0.000309803	-7.39777e-10	-1.06394
61525226	chr11:61525226:A:T	1.4901e-19	-1.98736	-1.02216e-09	5.44199e-05	-1.28387	-1.02216e-09	0.000250537	-1.27627	-1.02216e-09
61525387	chr11:61525387:T:G	1.47525e-19	-1.99737	-1.02216e-09	5.34614e-05	-1.30164	-1.02216e-09	0.000246087	-1.29419	-1.02216e-09
61525894	chr11:61525894:G:A	1.51217e-19	-1.97266	-1.02216e-09	5.59568e-05	-1.25602	-1.02216e-09	0.000257637	-1.24833	-1.02216e-09
61525910	chr11:61525910:G:A	1.49127e-19	-1.98657	-1.02216e-09	5.44164e-05	-1.28393	-1.02216e-09	0.000250517	-1.27635	-1.02216e-09
61526748	chr11:61526748:A:G	1.47542e-18	-7.39777e-10	0.305332	0.000245083	-7.39777e-10	0.221001	0.000983428	-7.39777e-10	0.091167
61526786	chr11:61526786:C:T	3.248e-20	-2.13356	-1.37719	1.15703e-05	-1.60624	-1.22592	4.72228e-05	-1.60126	-1.34374
61527561	chr11:61527561:G:T	1.4779e-19	-1.99557	-1.02216e-09	5.3572e-05	-1.29957	-1.02216e-09	0.000246613	-1.29206	-1.02216e-09
61527628	chr11:61527628:T:C	3.60633e-19	-7.39777e-10	-1.10351	7.37588e-05	-7.39777e-10	-0.979796	0.000318042	-7.39777e-10	-1.03769
61527711	chr11:61527711:G:A	1.44829e-19	-2.01581	-1.02216e-09	5.11509e-05	-1.34582	-1.02216e-09	0.000235431	-1.33846	-1.02216e-09
61527844	chr11:61527844:A:T	8.73743e-20	-1.08893	-1.43224	6.93704e-06	-1.89187	-1.45185	6.09147e-05	-1.86714	-0.823261
61528337	chr11:61528337:T:C	2.53792e-19	-7.39777e-10	-1.45485	6.75994e-05	-7.39777e-10	-1.067	0.000233642	-7.39777e-10	-1.34609
61528523	chr11:61528523:G:A	5.35348e-19	-0.708452	-1.02216e-09	0.000157824	-0.219113	-1.02216e-09	0.000719415	-0.221438	-1.02216e-09
61530071	chr11:61530071:C:G	2.9883e-19	-7.39777e-10	-1.2915	8.64391e-05	-7.39777e-10	-0.821157	0.000283526	-7.39777e-10	-1.15257
61530218	chr11:61530218:G:A	3.15827e-19	-7.39777e-10	-1.23617	6.46294e-05	-7.39777e-10	-1.11193	0.000276628	-7.39777e-10	-1.1772
61530839	chr11:61530839:C:T	3.56438e-19	-7.39777e-10	-1.11521	7.47581e-05	-7.39777e-10	-0.966339	0.000316507	-7.39777e-10	-1.04253
61531401	chr11:61531401:G:A	1.25503e-19	-2.15904	-1.02216e-09	2.667e-05	-1.99706	-1.02216e-09	0.00012199	-1.99594	-1.02216e-09
61532313	chr11:61532313:C:T	5.76333e-20	-1.495	-1.44227	1.80984e-05	-1.11706	-1.26771	6.63983e-05	-1.12384	-1.48036
61532824	chr11:61532824:G:A	2.81638e-19	-7.39777e-10	-1.35075	5.04285e-05	-7.39777e-10	-1.36004	0.000269824	-7.39777e-10	-1.20211
61533232	chr11:61533232:G:C	2.27167e-19	-7.39777e-10	-1.56568	4.11942e-05	-7.39777e-10	-1.5623	0.000187557	-7.39777e-10	-1.56579
61533325	chr11:61533325:C:G	2.83991e-19	-7.39777e-10	-1.34243	0.00253542	-7.39777e-10	2.55752	0.000221124	-7.39777e-10	-1.40115
61533447	chr11:61533447:G:A	1.81303e-19	-1.7912	-1.02216e-09	5.1626e-05	-1.33657	-1.02216e-09	0.00023637	-1.33448	-1.02216e-09
61533448	chr11:61533448:G:C	5.54501e-19	-7.39777e-10	-0.673301	0.00036117	-7.39777e-10	0.608751	0.000794514	-7.39777e-10	-0.122147
61534227	chr11:61534227:T:A	2.79522e-19	-7.39777e-10	-1.35829	7.72346e-05	-7.39777e-10	-0.933749	0.000261184	-7.39777e-10	-1.23465
61534371	chr11:61534371:A:G	4.08481e-19	-7.39777e-10	-0.978924	0.000143414	-7.39777e-10	-0.31486	0.00047842	-7.39777e-10	-0.629387
61534751	chr11:61534751:A:G	7.18425e-20	-1.3843	-1.33259	1.7531e-05	-1.00397	-1.41266	8.28243e-05	-1.01089	-1.37227
61534772	chr11:61534772:C:T	4.98517e-19	0.415897	-1.19563	8.47485e-06	-2.07244	-1.07106	3.19604e-05	-2.07583	-1.25955
61535232	chr11:61535232:G:T	2.99768e-20	-2.04131	-1.54964	4.54885e-06	-2.2142	-1.55152	2.51151e-05	-2.21334	-1.36307
61535726	chr11:61535726:C:T	2.29864e-19	-7.39777e-10	-1.55388	5.03096e-05	-7.39777e-10	-1.3624	0.000198283	-7.39777e-10	-1.51018
61536138	chr11:61536138:T:C	6.97622e-20	-1.18905	-1.55723	1.33256e-05	-1.12879	-1.56211	7.4491e-05	-1.09924	-1.38995
61536298	chr11:61536298:G:A	7.70876e-19	-0.343842	-1.02216e-09	0.000150491	-0.266696	-1.02216e-09	0.000694245	-0.257053	-1.02216e-09
61536331	chr11:61536331:C:T	4.75011e-20	-2.07169	-1.05892	8.62019e-06	-1.92677	-1.19972	3.13688e-05	-1.91099	-1.44308
61536590	chr11:61536590:G:A	5.35602e-19	-7.39777e-10	-0.707978	0.000211126	-7.39777e-10	0.0718574	0.00066723	-7.39777e-10	-0.296742
61536592	chr11:61536592:T:C	2.70786e-19	-7.39777e-10	-1.39004	4.13706e-05	-7.39777e-10	-1.55803	0.000205691	-7.39777e-10	-1.4735
61536630	chr11:61536630:G:C	2.27818e-19	-7.39777e-10	-1.56282	0.000125786	-7.39777e-10	-0.446011	0.000193341	-7.39777e-10	-1.53542
61537256	chr11:61537256:CAG:C	4.67526e-19	-7.39777e-10	-0.843915	0.000175286	-7.39777e-10	-0.114176	0.000565667	-7.39777e-10	-0.461872
61537634	chr11:61537634:GC:G	2.63519e-20	-2.21246	-1.50736	4.69369e-06	-2.19658	-1.53779	2.09206e-05	-2.19564	-1.56351
61538732	chr11:61538732:G:C	5.13021e-19	-7.39777e-10	-0.751053	0.772611	-7.39777e-10	8.27693	0.000363885	-7.39777e-10	-0.903039
61539165	chr11:61539165:T:C	1.2869e-18	-7.39777e-10	0.168621	0.000586953	-7.39777e-10	1.09435	0.00145288	-7.39777e-10	0.481429
61539275	chr11:61539275:G:A	1.57746e-19	-1.93038	-1.02216e-09	3.53001e-05	-1.71671	-1.02216e-09	0.000162932	-1.70654	-1.02216e-09
61539398	chr11:61539398:T:C	2.28882e-19	-7.39777e-10	-1.55816	4.10848e-05	-7.39777e-10	-1.56496	0.000188248	-7.39777e-10	-1.56212
61539457	chr11:61539457:G:C	8.87368e-20	-0.946275	-1.55942	1.81858e-05	-0.814148	-1.56581	0.000102648	-0.780295	-1.38827
61539766	chr11:61539766:T:C	4.37025e-20	-1.68693	-1.52703	1.10096e-05	-1.49923	-1.3826	4.49206e-05	-1.49457	-1.50041
61541503	chr11:61541503:T:C	3.19649e-19	-7.39777e-10	-1.22415	9.99233e-05	-7.39777e-10	-0.676194	0.000322752	-7.39777e-10	-1.02299
61542186	chr11:61542186:C:T	2.54927e-19	-7.39777e-10	-1.45039	4.84195e-05	-7.39777e-10	-1.40069	0.000204566	-7.39777e-10	-1.47899
61542694	chr11:61542694:G:A	2.3421e-19	-7.39777e-10	-1.53515	4.38755e-05	-7.39777e-10	-1.49924	0.000194678	-7.39777e-10	-1.52853
61542750	chr11:61542750:G:A	4.84389e-19	-7.39777e-10	-0.808481	0.000184396	-7.39777e-10	-0.0635088	0.000589812	-7.39777e-10	-0.420073
61543858	chr11:61543858:T:A	3.08427e-19	-7.39777e-10	-1.25988	4.92572e-05	-7.39777e-10	-1.38354	0.000240555	-7.39777e-10	-1.31693
61544371	chr11:61544371:G:A	3.60585e-19	-7.39777e-10	-1.10364	6.52288e-05	-7.39777e-10	-1.1027	0.000352093	-7.39777e-10	-0.935981
61544946	chr11:61544946:A:G	3.54752e-19	-7.39777e-10	-1.11995	4.76811e-05	-7.39777e-10	-1.41606	0.000257702	-7.39777e-10	-1.24807
61545731	chr11:61545731:G:C	2.64969e-19	-7.39777e-10	-1.41176	5.55385e-05	-7.39777e-10	-1.26352	0.000225709	-7.39777e-10	-1.38063
61546330	chr11:61546330:G:A	2.28204e-19	-7.39777e-10	-1.56113	4.17822e-05	-7.39777e-10	-1.54813	0.000190263	-7.39777e-10	-1.55147
61547037	chr11:61547037:G:T	2.51878e-19	-7.39777e-10	-1.46242	5.18599e-05	-7.39777e-10	-1.33205	0.000218758	-7.39777e-10	-1.41191
61547058	chr11:61547058:G:T	2.56201e-19	-7.39777e-10	-1.44541	4.4251e-05	-7.39777e-10	-1.49072	0.000205748	-7.39777e-10	-1.47323
61547499	chr11:61547499:T:TACACGC	2.30012e-19	-7.39777e-10	-1.55324	4.52232e-05	-7.39777e-10	-1.46899	0.000192822	-7.39777e-10	-1.53811
61548401	chr11:61548401:G:A	2.46263e-19	-7.39777e-10	-1.48497	4.1478e-05	-7.39777e-10	-1.55543	0.000197033	-7.39777e-10	-1.51651
61548418	chr11:61548418:G:A	2.55285e-18	-7.39777e-10	0.853597	0.000789445	-7.39777e-10	1.39073	0.00248579	-7.39777e-10	1.01847
61548572	chr11:61548572:C:T	4.25926e-18	-7.39777e-10	1.36548	0.000962841	-7.39777e-10	1.58929	0.00388288	-7.39777e-10	1.46445
61548618	chr11:61548618:C:T	2.81626e-19	-7.39777e-10	-1.35079	0.000265044	-7.39777e-10	0.2993	0.000226074	-7.39777e-10	-1.37901
61548662	chr11:61548662:C:T	8.73696e-20	-1.03124	-1.48998	1.68761e-05	-0.911507	-1.54319	8.36378e-05	-0.872125	-1.50126
61548835	chr11:61548835:T:C	7.08698e-20	-1.37393	-1.35659	1.2388e-05	-1.31307	-1.45081	5.24073e-05	-1.27967	-1.56116
61549057	chr11:61549057:C:T	6.06696e-19	-7.39777e-10	-0.583341	9.37773e-05	-7.39777e-10	-0.739674	0.000624475	-7.39777e-10	-0.362966
61549532	chr11:61549532:C:T	2.3235e-19	-7.39777e-10	-1.54312	4.10547e-05	-7.39777e-10	-1.56569	0.000189167	-7.39777e-10	-1.55725
61549850	chr11:61549850:T:C	2.28771e-19	-7.39777e-10	-1.55865	4.12391e-05	-7.39777e-10	-1.56121	0.000187703	-7.39777e-10	-1.56502
61549995	chr11:61549995:T:C	3.00822e-20	-2.20335	-1.38409	2.25466e-05	-2.21431	0.0492914	2.25247e-05	-2.2141	-1.47116
61550601	chr11:61550601:A:G	5.3375e-19	-7.39777e-10	-0.711443	7.5724e-05	-7.39777e-10	-0.953501	0.000362754	-7.39777e-10	-0.906152
61550732	chr11:61550732:G:T	3.89617e-19	-7.39777e-10	-1.0262	8.2341e-05	-7.39777e-10	-0.869728	0.000337287	-7.39777e-10	-0.978942
61551067	chr11:61551067:T:C	2.95332e-19	-7.39777e-10	-1.30327	4.7984e-05	-7.39777e-10	-1.40973	0.000231981	-7.39777e-10	-1.35322
61551099	chr11:61551099:G:T	2.40421e-19	-7.39777e-10	-1.50898	4.11181e-05	-7.39777e-10	-1.56415	0.000191981	-7.39777e-10	-1.54248
61552641	chr11:61552641:C:A	4.66989e-19	-7.39777e-10	-0.845064	0.000159011	-7.39777e-10	-0.211625	0.000561192	-7.39777e-10	-0.469814
61552781	chr11:61552781:C:T	2.95751e-19	-7.39777e-10	-1.30185	5.26327e-05	-7.39777e-10	-1.31726	0.000259331	-7.39777e-10	-1.24177
61553047	chr11:61553047:C:T	8.3666e-20	-2.18254	-0.381996	1.43044e-05	-2.16312	-0.45691	7.32934e-05	-2.16369	-0.34172
61553544	chr11:61553544:C:T	7.86463e-19	-7.39777e-10	-0.323824	0.000375558	-7.39777e-10	0.647815	0.000540544	-7.39777e-10	-0.507301
61554007	chr11:61554007:A:C	2.67122e-19	-7.39777e-10	-1.40366	4.4166e-05	-7.39777e-10	-1.49264	0.000212443	-7.39777e-10	-1.4412
61554288	chr11:61554288:A:G	4.01803e-19	-7.39777e-10	-0.995408	4.94112e-05	-7.39777e-10	-1.38042	0.000276197	-7.39777e-10	-1.17876
61555007	chr11:61555007:G:A	2.9741e-19	-7.39777e-10	-1.29626	0.000745702	-7.39777e-10	1.33373	0.000228021	-7.39777e-10	-1.37044
61555293	chr11:61555293:G:T	3.19306e-19	-7.39777e-10	-1.22522	8.16195e-05	-7.39777e-10	-0.878528	0.000298926	-7.39777e-10	-1.09968
61555316	chr11:61555316:C:T	1.31704e-19	-2.11081	-1.02216e-09	3.01812e-05	-1.87338	-1.02216e-09	0.000137734	-1.87455	-1.02216e-09
61555360	chr11:61555360:G:C	8.84711e-20	-0.961273	-1.54742	6.16197e-06	-1.95571	-1.50649	2.69939e-05	-1.94939	-1.55487
61555406	chr11:61555406:G:C	3.11232e-19	-7.39777e-10	-1.25083	7.88396e-05	-7.39777e-10	-0.913182	0.000290252	-7.39777e-10	-1.12913
61555873	chr11:61555873:T:C	2.71658e-20	-2.20391	-1.4855	5.22894e-06	-2.19167	-1.43472	2.60402e-05	-2.19033	-1.3499
61556343	chr11:61556343:C:T	2.6167e-19	-7.39777e-10	-1.42428	4.2711e-05	-7.39777e-10	-1.52614	0.000207688	-7.39777e-10	-1.46384
61556432	chr11:61556432:G:A	1.3098e-19	-2.11633	-1.02216e-09	2.41135e-05	-2.09782	-1.02216e-09	0.000110152	-2.09802	-1.02216e-09
61556516	chr11:61556516:G:T	4.34567e-19	-7.39777e-10	-0.917019	0.00014733	-7.39777e-10	-0.287925	0.000518974	-7.39777e-10	-0.548024
61556570	chr11:61556570:C:T	5.25799e-20	-2.01955	-1.00948	7.22438e-06	-2.15342	-1.14972	3.04028e-05	-2.14822	-1.23712
61556993	chr11:61556993:A:ATGAGACC	5.4861e-20	-1.99629	-0.990278	7.44679e-06	-2.1396	-1.13322	3.13018e-05	-2.13385	-1.22235
61557165	chr11:61557165:T:G	5.97418e-20	-1.96656	-0.934774	7.95726e-06	-2.12101	-1.0855	3.33296e-05	-2.11462	-1.17881
61557365	chr11:61557365:T:G	3.86498e-19	-7.39777e-10	-1.03424	5.97641e-05	-7.39777e-10	-1.19019	0.000294786	-7.39777e-10	-1.11363
61557980	chr11:61557980:C:T	2.61794e-19	-7.39777e-10	-1.42381	5.32784e-05	-7.39777e-10	-1.30507	0.000226784	-7.39777e-10	-1.37588
61558239	chr11:61558239:T:C	2.29003e-19	-7.39777e-10	-1.55763	4.15529e-05	-7.39777e-10	-1.55363	0.000187556	-7.39777e-10	-1.5658
61558527	chr11:61558527:CACACACACAT:C	5.72647e-19	-7.39777e-10	-0.6411	0.000124335	-7.39777e-10	-0.457613	0.000442979	-7.39777e-10	-0.706355
61558742	chr11:61558742:C:T	4.04011e-20	-2.15822	-1.13429	1.42278e-05	-1.80165	-0.823752	8.97088e-05	-1.79873	-0.504574
61559635	chr11:61559635:C:T	2.69735e-19	-7.39777e-10	-1.39393	4.34827e-05	-7.39777e-10	-1.50823	0.000213144	-7.39777e-10	-1.43791
61559920	chr11:61559920:C:T	3.24095e-19	-7.39777e-10	-1.21033	5.16648e-05	-7.39777e-10	-1.33582	0.000250652	-7.39777e-10	-1.27581
61560240	chr11:61560240:T:C	1.3057e-19	-2.11946	-1.02216e-09	2.4032e-05	-2.10121	-1.02216e-09	0.00010978	-2.1014	-1.02216e-09
61560366	chr11:61560366:T:C	3.96515e-20	-1.8016	-1.50964	5.13875e-06	-2.07796	-1.56583	2.38914e-05	-2.06674	-1.55962
61561260	chr11:61561260:C:G	2.77981e-20	-2.20709	-1.45931	4.77846e-06	-2.19091	-1.52557	2.27857e-05	-2.19163	-1.48211
61562013	chr11:61562013:C:T	6.06607e-20	-2.20904	-0.677029	1.24104e-05	-2.18088	-0.581177	4.04531e-05	-2.18306	-0.916675
61562138	chr11:61562138:C:T	6.65725e-20	-2.17648	-0.616595	1.54103e-05	-2.1298	-0.415761	4.65017e-05	-2.13283	-0.827555
61562245	chr11:61562245:T:C	1.42043e-18	0.267348	-1.02216e-09	2.17308e-05	-2.20187	-1.02216e-09	9.91072e-05	-2.20368	-1.02216e-09
61562309	chr11:61562309:T:C	5.81532e-20	-2.20618	-0.722106	1.19719e-05	-2.17409	-0.623947	3.91318e-05	-2.17646	-0.956487
61562732	chr11:61562732:G:A	9.80592e-20	-2.17996	-0.225839	2.18664e-05	-2.12855	-0.0670972	6.34759e-05	-2.13187	-0.517344
61562869	chr11:61562869:G:GCC	6.06704e-20	-2.20884	-0.677077	1.24226e-05	-2.18026	-0.580813	4.04203e-05	-2.18244	-0.918105
61563119	chr11:61563119:C:T	2.29829e-19	-7.39777e-10	-1.55403	4.14163e-05	-7.39777e-10	-1.55692	0.000187658	-7.39777e-10	-1.56526
61563477	chr11:61563477:C:T	3.22782e-19	-7.39777e-10	-1.21439	6.23555e-05	-7.39777e-10	-1.14774	0.000277548	-7.39777e-10	-1.17388
61563505	chr11:61563505:A:G	3.46648e-20	-1.93438	-1.51126	4.89829e-06	-2.13329	-1.55842	2.24656e-05	-2.1253	-1.56259
61565076	chr11:61565076:C:T	2.28149e-19	-7.39777e-10	-1.56137	4.10896e-05	-7.39777e-10	-1.56484	0.000187561	-7.39777e-10	-1.56577
61565121	chr11:61565121:A:G	2.85095e-20	-2.20361	-1.43753	4.87717e-06	-2.18333	-1.5127	2.33843e-05	-2.18414	-1.46368
61565175	chr11:61565175:T:C	3.19072e-19	-7.39777e-10	-1.22595	0.000354258	-7.39777e-10	0.589429	0.000244208	-7.39777e-10	-1.30186
61565444	chr11:61565444:C:T	3.31933e-19	-7.39777e-10	-1.18644	6.55625e-05	-7.39777e-10	-1.09759	0.000275938	-7.39777e-10	-1.1797
61565672	chr11:61565672:C:T	2.57622e-19	-7.39777e-10	-1.43987	5.18824e-05	-7.39777e-10	-1.33162	0.000222651	-7.39777e-10	-1.39427
61565844	chr11:61565844:C:T	2.94484e-19	-7.39777e-10	-1.30615	4.81877e-05	-7.39777e-10	-1.40549	0.000230028	-7.39777e-10	-1.36168
61566330	chr11:61566330:C:T	2.28935e-19	-7.39777e-10	-1.55793	4.16001e-05	-7.39777e-10	-1.55249	0.000187553	-7.39777e-10	-1.56581
61566476	chr11:61566476:C:A	1.18733e-19	-2.21449	-1.02216e-09	2.51775e-05	-2.05464	-1.02216e-09	0.000115037	-2.05463	-1.02216e-09
61566598	chr11:61566598:C:T	2.28924e-19	-7.39777e-10	-1.55798	4.16134e-05	-7.39777e-10	-1.55217	0.000187553	-7.39777e-10	-1.56582
61568124	chr11:61568124:T:C	5.65079e-20	-2.20965	-0.747335	1.15233e-05	-2.18181	-0.654413	3.80158e-05	-2.18394	-0.977938
61568202	chr11:61568202:T:TG	4.13952e-20	-1.75854	-1.50967	5.26605e-06	-2.0535	-1.56582	2.45054e-05	-2.04126	-1.55972
61568328	chr11:61568328:C:T	1.33706e-19	-2.09573	-1.02216e-09	2.26056e-05	-2.1624	-1.02216e-09	0.000103377	-2.16149	-1.02216e-09
61569469	chr11:61569469:C:T	2.2822e-19	-7.39777e-10	-1.56106	4.18041e-05	-7.39777e-10	-1.5476	0.000187599	-7.39777e-10	-1.56557
61569657	chr11:61569657:T:TACAGAAGG	3.31566e-19	-7.39777e-10	-1.18754	6.08138e-05	-7.39777e-10	-1.17278	0.00026463	-7.39777e-10	-1.22154
61569971	chr11:61569971:C:T	1.83206e-19	-1.78076	-1.02216e-09	2.43657e-05	-2.08742	-1.02216e-09	0.000111143	-2.08906	-1.02216e-09
61570164	chr11:61570164:C:T	1.31304e-19	-2.11385	-1.02216e-09	2.85827e-05	-1.9278	-1.02216e-09	0.000130734	-1.92671	-1.02216e-09
61570359	chr11:61570359:G:A	3.62556e-19	-7.39777e-10	-1.09819	7.70617e-05	-7.39777e-10	-0.93599	0.000315757	-7.39777e-10	-1.04491
61570461	chr11:61570461:A:G	3.43147e-19	-7.39777e-10	-1.15321	5.38142e-05	-7.39777e-10	-1.29506	0.000273482	-7.39777e-10	-1.18864
61570921	chr11:61570921:A:ACT	5.21674e-20	-2.21221	-0.824699	1.05529e-05	-2.18937	-0.734821	3.53966e-05	-2.19123	-1.04204
61571270	chr11:61571270:T:C	1.16358e-18	-7.39777e-10	0.0678856	0.00121528	-7.39777e-10	1.82213	0.000874182	-7.39777e-10	-0.0265885
61571291	chr11:61571291:T:C	4.47327e-19	-7.39777e-10	-0.88808	0.000153977	-7.39777e-10	-0.243793	0.000536231	-7.39777e-10	-0.515313
61571395	chr11:61571395:T:C	5.48878e-20	-1.99072	-0.995355	7.21813e-06	-2.13843	-1.16557	3.11282e-05	-2.13244	-1.22932
61571717	chr11:61571717:A:C	5.20658e-20	-2.20274	-0.836125	1.06204e-05	-2.1674	-0.750421	3.58222e-05	-2.16995	-1.05135
61572237	chr11:61572237:C:T	2.3999e-19	-7.39777e-10	-1.51077	4.10704e-05	-7.39777e-10	-1.56531	0.000191966	-7.39777e-10	-1.54256
61572303	chr11:61572303:G:A	2.51386e-19	-7.39777e-10	-1.46438	4.98518e-05	-7.39777e-10	-1.37154	0.000216363	-7.39777e-10	-1.42292
61572608	chr11:61572608:C:A	3.7203e-19	-7.39777e-10	-1.0724	5.80002e-05	-7.39777e-10	-1.22015	0.000284357	-7.39777e-10	-1.14965
61572847	chr11:61572847:AG:A	1.87465e-19	-1.75778	-1.02216e-09	2.40893e-05	-2.09883	-1.02216e-09	0.000110095	-2.09853	-1.02216e-09
61573071	chr11:61573071:GA:G	3.93372e-19	-7.39777e-10	-1.01661	0.000131148	-7.39777e-10	-0.404273	0.000462393	-7.39777e-10	-0.663461
61573342	chr11:61573342:C:G	2.61771e-19	-7.39777e-10	-1.4239	4.37165e-05	-7.39777e-10	-1.50287	0.000208802	-7.39777e-10	-1.45849
61573428	chr11:61573428:T:G	2.5655e-19	-7.39777e-10	-1.44404	4.23088e-05	-7.39777e-10	-1.5356	0.000204038	-7.39777e-10	-1.48157
61573441	chr11:61573441:G:A	1.18737e-19	-2.21446	-1.02216e-09	2.49922e-05	-2.06203	-1.02216e-09	0.00011419	-2.06202	-1.02216e-09
61573446	chr11:61573446:G:C	2.27567e-19	-7.39777e-10	-1.56392	7.24605e-05	-7.39777e-10	-0.997555	0.000188701	-7.39777e-10	-1.55971
61573567	chr11:61573567:T:C	1.07688e-18	-7.39777e-10	-0.00954733	0.000241452	-7.39777e-10	0.206072	0.000931317	-7.39777e-10	0.0367229
61574314	chr11:61574314:G:T	4.1546e-20	-2.19929	-1.06528	9.73226e-06	-2.17117	-0.833976	3.09343e-05	-2.17315	-1.19487
61574435	chr11:61574435:A:G	2.66027e-19	-7.39777e-10	-1.40777	4.85926e-05	-7.39777e-10	-1.39713	0.00022983	-7.39777e-10	-1.36254
61574573	chr11:61574573:G:A	2.56491e-19	-7.39777e-10	-1.44428	5.9609e-05	-7.39777e-10	-1.19279	0.00020224	-7.39777e-10	-1.49042
61574886	chr11:61574886:G:A	2.52726e-19	-7.39777e-10	-1.45906	4.27398e-05	-7.39777e-10	-1.52547	0.000202578	-7.39777e-10	-1.48875
61575185	chr11:61575185:C:T	5.19629e-20	-2.04466	-0.99618	7.09729e-06	-2.16661	-1.15427	3.02932e-05	-2.16197	-1.22698
61575224	chr11:61575224:C:T	3.90801e-20	-1.84615	-1.47961	5.02422e-06	-2.10415	-1.56218	2.31156e-05	-2.09398	-1.56539
61575490	chr11:61575490:C:T	2.29158e-19	-7.39777e-10	-1.55696	4.15405e-05	-7.39777e-10	-1.55393	0.000187563	-7.39777e-10	-1.56576
61575516	chr11:61575516:A:C	2.30098e-19	-7.39777e-10	-1.55286	4.13789e-05	-7.39777e-10	-1.55783	0.000187693	-7.39777e-10	-1.56507
61575601	chr11:61575601:G:A	4.22012e-20	-2.20111	-1.04781	8.66976e-06	-2.1863	-0.934452	3.10457e-05	-2.18783	-1.17659
61575750	chr11:61575750:C:T	4.04229e-19	-7.39777e-10	-0.989388	9.14614e-05	-7.39777e-10	-0.76468	0.00030079	-7.39777e-10	-1.09346
61576062	chr11:61576062:G:A	2.60657e-19	-7.39777e-10	-1.42816	4.35929e-05	-7.39777e-10	-1.5057	0.00020803	-7.39777e-10	-1.46219
61576553	chr11:61576553:C:T	5.54707e-20	-2.18695	-0.788563	1.14739e-05	-2.14365	-0.696868	3.81563e-05	-2.14682	-1.01136
61577147	chr11:61577147:C:A	5.54151e-20	-2.07225	-0.904272	7.48069e-06	-2.18848	-1.07979	3.1758e-05	-2.18505	-1.15668
61577624	chr11:61577624:G:A	4.87707e-20	-2.1112	-0.993042	1.07402e-05	-2.03437	-0.872238	3.77577e-05	-2.03825	-1.13044
61577636	chr11:61577636:G:A	3.75773e-19	-7.39777e-10	-1.06238	9.43729e-05	-7.39777e-10	-0.733343	0.000275132	-7.39777e-10	-1.18263
61577893	chr11:61577893:G:A	2.80491e-19	-7.39777e-10	-1.35483	4.47834e-05	-7.39777e-10	-1.47876	0.000244163	-7.39777e-10	-1.30204
61578020	chr11:61578020:A:G	5.0124e-20	-1.9057	-1.17117	6.74657e-06	-2.08298	-1.28858	2.89072e-05	-2.07515	-1.36064
61578206	chr11:61578206:G:C	2.57134e-19	-7.39777e-10	-1.44177	5.02807e-05	-7.39777e-10	-1.36298	0.00021961	-7.39777e-10	-1.40802
61578484	chr11:61578484:A:G	2.83898e-19	-7.39777e-10	-1.34275	4.29998e-05	-7.39777e-10	-1.5194	0.000218958	-7.39777e-10	-1.411
61579152	chr11:61579152:C:A	1.34831e-19	-2.08735	-1.02216e-09	5.02178e-05	-1.36423	-1.02216e-09	0.000232642	-1.35038	-1.02216e-09
61579299	chr11:61579299:C:T	2.83501e-19	-7.39777e-10	-1.34415	0.000248189	-7.39777e-10	0.233594	0.000220183	-7.39777e-10	-1.40542
61579492	chr11:61579492:C:T	5.17383e-19	-7.39777e-10	-0.742585	7.60486e-05	-7.39777e-10	-0.949224	0.000385088	-7.39777e-10	-0.846404
61579561	chr11:61579561:G:C	2.27406e-19	-1.56463	-1.02216e-09	2.7726e-05	-1.95823	-1.02216e-09	0.000126381	-1.96057	-1.02216e-09
61580197	chr11:61580197:C:T	2.53988e-19	-7.39777e-10	-1.45408	4.9462e-05	-7.39777e-10	-1.37939	0.000216089	-7.39777e-10	-1.42419
61580265	chr11:61580265:A:G	2.93688e-19	-7.39777e-10	-1.30885	9.51513e-05	-7.39777e-10	-0.725128	0.000315665	-7.39777e-10	-1.0452
61582770	chr11:61582770:C:T	3.21166e-19	-7.39777e-10	-1.21941	9.23628e-05	-7.39777e-10	-0.754872	0.000346827	-7.39777e-10	-0.95105
61583091	chr11:61583091:G:A	5.07434e-19	-7.39777e-10	-0.762002	0.000181933	-7.39777e-10	-0.0769581	0.00062601	-7.39777e-10	-0.360511
61583097	chr11:61583097:C:T	1.22625e-19	-2.18224	-1.02216e-09	2.18673e-05	-2.1956	-1.02216e-09	9.98638e-05	-2.19607	-1.02216e-09
61583494	chr11:61583494:A:G	4.48816e-20	-1.63771	-1.54963	5.73761e-06	-1.98215	-1.5514	2.71875e-05	-1.96717	-1.52995
61583635	chr11:61583635:G:A	1.18859e-19	-0.648004	-1.56543	5.25989e-06	-2.07229	-1.54819	2.37248e-05	-2.06757	-1.56579
61584410	chr11:61584410:A:G	1.20191e-19	-2.20229	-1.02216e-09	2.14628e-05	-2.21427	-1.02216e-09	9.80636e-05	-2.21426	-1.02216e-09
61584499	chr11:61584499:A:T	2.97289e-20	-2.20597	-1.39328	6.07822e-06	-2.18289	-1.29299	2.34884e-05	-2.18449	-1.45888
61584886	chr11:61584886:A:G	4.92422e-20	-1.64925	-1.44537	8.0052e-06	-2.00531	-1.1952	2.56326e-05	-1.9902	-1.56582
61584966	chr11:61584966:G:A	3.06621e-19	-7.39777e-10	-1.26576	0.000102462	-7.39777e-10	-0.651101	0.000335467	-7.39777e-10	-0.984354
61585076	chr11:61585076:GA:G	3.06759e-19	-7.39777e-10	-1.26531	0.000766834	-7.39777e-10	1.36167	0.000233443	-7.39777e-10	-1.34694
61585165	chr11:61585165:T:C	4.59451e-20	-1.60048	-1.56344	6.04072e-06	-1.95935	-1.52273	2.89042e-05	-1.94354	-1.49235
61585207	chr11:61585207:C:T	5.45374e-20	-2.20943	-0.783054	1.10603e-05	-2.21265	-0.664585	3.64767e-05	-2.21312	-0.990085
61585305	chr11:61585305:G:A	3.19497e-19	-7.39777e-10	-1.22462	4.57304e-05	-7.39777e-10	-1.45783	0.000241901	-7.39777e-10	-1.31135
61585517	chr11:61585517:C:T	2.27916e-19	-7.39777e-10	-1.56239	4.11412e-05	-7.39777e-10	-1.56359	0.000188571	-7.39777e-10	-1.5604
61585760	chr11:61585760:G:T	5.5615e-19	-7.39777e-10	-0.670332	8.54934e-05	-7.39777e-10	-0.832157	0.000422057	-7.39777e-10	-0.754737
61585841	chr11:61585841:C:T	3.0481e-19	-7.39777e-10	-1.27168	4.97275e-05	-7.39777e-10	-1.37404	0.000236988	-7.39777e-10	-1.33187
61585842	chr11:61585842:CTACCT:C	3.0481e-19	-7.39777e-10	-1.27168	4.97275e-05	-7.39777e-10	-1.37404	0.000236988	-7.39777e-10	-1.33187
61586048	chr11:61586048:A:G	4.7667e-19	-7.39777e-10	-0.824545	0.000167304	-7.39777e-10	-0.160782	0.000580004	-7.39777e-10	-0.436841
61586468	chr11:61586468:G:A	2.34117e-19	-7.39777e-10	-1.53555	4.13129e-05	-7.39777e-10	-1.55942	0.000189124	-7.39777e-10	-1.55748
61586975	chr11:61586975:T:G	8.39839e-19	-7.39777e-10	-0.25816	0.000858989	-7.39777e-10	1.47516	0.000623358	-7.39777e-10	-0.364755
61587386	chr11:61587386:A:T	2.87081e-19	-7.39777e-10	-1.33161	4.82235e-05	-7.39777e-10	-1.40475	0.000242096	-7.39777e-10	-1.31054
61587555	chr11:61587555:G:GCCACCC	2.96321e-19	-7.39777e-10	-1.29992	5.77579e-05	-7.39777e-10	-1.22434	0.000246058	-7.39777e-10	-1.29431
61587699	chr11:61587699:C:T	3.87483e-19	-7.39777e-10	-1.0317	5.91299e-05	-7.39777e-10	-1.20086	0.000320087	-7.39777e-10	-1.03128
61587896	chr11:61587896:A:G	4.23303e-20	-1.72668	-1.51918	5.30816e-06	-2.04639	-1.56496	2.47905e-05	-2.03357	-1.55584
61587957	chr11:61587957:C:A	2.30217e-19	-7.39777e-10	-1.55235	4.15692e-05	-7.39777e-10	-1.55324	0.000188526	-7.39777e-10	-1.56064
61588950	chr11:61588950:G:T	3.62165e-19	-7.39777e-10	-1.09927	6.59022e-05	-7.39777e-10	-1.09242	0.000286883	-7.39777e-10	-1.1408
61589092	chr11:61589092:C:T	3.05897e-18	-7.39777e-10	1.03446	0.000954511	-7.39777e-10	1.5806	0.00302471	-7.39777e-10	1.21469
61589341	chr11:61589341:CT:C	4.13449e-20	-1.73209	-1.53732	5.38975e-06	-2.03261	-1.56348	2.54205e-05	-2.01872	-1.5456
61589344	chr11:61589344:G:C	2.45207e-19	-7.39777e-10	-1.48927	4.11535e-05	-7.39777e-10	-1.56329	0.000187583	-7.39777e-10	-1.56566
61589390	chr11:61589390:A:T	4.5482e-19	-7.39777e-10	-0.871469	0.000133201	-7.39777e-10	-0.38874	0.000549976	-7.39777e-10	-0.490002
61589611	chr11:61589611:G:T	3.02591e-18	-7.39777e-10	1.0236	0.000941718	-7.39777e-10	1.56711	0.002989	-7.39777e-10	1.20282
61591162	chr11:61591162:G:C	2.28708e-19	-7.39777e-10	-1.55892	6.78605e-05	-7.39777e-10	-1.06314	0.000190142	-7.39777e-10	-1.55211
61591384	chr11:61591384:C:T	1.59716e-18	-7.39777e-10	0.38461	0.00047078	-7.39777e-10	0.873795	0.001536	-7.39777e-10	0.53706
61591405	chr11:61591405:ACCTCCTCCTTGGG:A	2.27224e-19	-7.39777e-10	-1.56543	4.11054e-05	-7.39777e-10	-1.56446	0.000187578	-7.39777e-10	-1.56568
61591453	chr11:61591453:G:A	3.04034e-20	-2.20678	-1.37004	5.21371e-06	-2.18597	-1.44334	2.49229e-05	-2.1867	-1.39739
61591782	chr11:61591782:T:C	2.27695e-19	-7.39777e-10	-1.56336	4.1122e-05	-7.39777e-10	-1.56405	0.000187552	-7.39777e-10	-1.56582
61593229	chr11:61593229:T:C	2.34363e-19	-7.39777e-10	-1.5345	4.26827e-05	-7.39777e-10	-1.5268	0.000197551	-7.39777e-10	-1.51388
61593256	chr11:61593256:AG:A	2.34672e-19	-7.39777e-10	-1.53318	4.15322e-05	-7.39777e-10	-1.55413	0.000191031	-7.39777e-10	-1.54744
61593258	chr11:61593258:CTAT:C	2.34672e-19	-7.39777e-10	-1.53318	4.15322e-05	-7.39777e-10	-1.55413	0.000191031	-7.39777e-10	-1.54744
61594148	chr11:61594148:C:T	8.69068e-19	-7.39777e-10	-0.223948	0.000183902	-7.39777e-10	-0.0661946	0.000800523	-7.39777e-10	-0.114612
61594227	chr11:61594227:A:G	2.30026e-19	-7.39777e-10	-1.55318	4.18143e-05	-7.39777e-10	-1.54736	0.000187728	-7.39777e-10	-1.56488
61594792	chr11:61594792:A:G	2.86835e-19	-7.39777e-10	-1.33246	4.56027e-05	-7.39777e-10	-1.46063	0.000247267	-7.39777e-10	-1.28941
61594851	chr11:61594851:C:T	2.43147e-19	-1.4977	-1.02216e-09	3.72272e-05	-1.66356	-1.02216e-09	0.000169697	-1.66586	-1.02216e-09
61594967	chr11:61594967:A:G	3.40392e-20	-1.98541	-1.47845	5.03045e-06	-2.12598	-1.5391	3.20051e-05	-2.1187	-1.21528
61595257	chr11:61595257:G:A	5.56454e-19	-7.39777e-10	-0.669784	0.000205125	-7.39777e-10	0.0430213	0.000699385	-7.39777e-10	-0.249676
61595731	chr11:61595731:G:A	2.32007e-19	-7.39777e-10	-1.5446	4.10666e-05	-7.39777e-10	-1.5654	0.000189109	-7.39777e-10	-1.55755
61595855	chr11:61595855:G:A	2.32273e-19	-7.39777e-10	-1.54346	5.19296e-05	-7.39777e-10	-1.33071	0.000188562	-7.39777e-10	-1.56045
61596122	chr11:61596122:C:T	5.17017e-19	-7.39777e-10	-0.743293	0.000182504	-7.39777e-10	-0.073825	0.000638841	-7.39777e-10	-0.340222
61596542	chr11:61596542:A:C	2.32293e-19	-7.39777e-10	-1.54337	5.86744e-05	-7.39777e-10	-1.20859	0.000194042	-7.39777e-10	-1.5318
61596558	chr11:61596558:G:A	2.55642e-19	-7.39777e-10	-1.44759	4.26198e-05	-7.39777e-10	-1.52828	0.000202768	-7.39777e-10	-1.48781
61596649	chr11:61596649:G:A	1.24727e-19	-2.16524	-1.02216e-09	2.18214e-05	-2.19771	-1.02216e-09	9.9656e-05	-2.19815	-1.02216e-09
61596752	chr11:61596752:A:G	2.2761e-19	-7.39777e-10	-1.56374	4.21778e-05	-7.39777e-10	-1.5387	0.000189585	-7.39777e-10	-1.55504
61597107	chr11:61597107:T:A	2.28229e-19	-7.39777e-10	-1.56102	4.10515e-05	-7.39777e-10	-1.56577	0.000188	-7.39777e-10	-1.56344
61597408	chr11:61597408:A:G	2.27448e-19	-7.39777e-10	-1.56445	7.21766e-05	-7.39777e-10	-1.00148	0.000188809	-7.39777e-10	-1.55914
61598753	chr11:61598753:AC:A	4.94899e-20	-1.61895	-1.47065	1.05996e-05	-1.42832	-1.49146	4.57017e-05	-1.41265	-1.56509
61598904	chr11:61598904:C:T	2.2796e-19	-7.39777e-10	-1.5622	4.30066e-05	-7.39777e-10	-1.51924	0.000190414	-7.39777e-10	-1.55068
61598926	chr11:61598926:C:T	5.1741e-20	-2.00251	-1.04261	1.56799e-05	-1.75523	-0.77299	4.9085e-05	-1.7503	-1.15603
61598927	chr11:61598927:T:G	5.20832e-20	-1.99664	-1.04189	1.58438e-05	-1.74661	-0.771211	4.9555e-05	-1.74163	-1.15516
61599014	chr11:61599014:G:C	2.37968e-19	-7.39777e-10	-1.51923	4.38084e-05	-7.39777e-10	-1.50077	0.000196949	-7.39777e-10	-1.51693
61599050	chr11:61599050:AGGTTTAGGGCTGGGGGCT:A	1.4966e-18	-7.39777e-10	0.319583	0.000399265	-7.39777e-10	0.709029	0.00135022	-7.39777e-10	0.408147
61599301	chr11:61599301:C:T	8.63039e-19	-7.39777e-10	-0.230909	0.00034868	-7.39777e-10	0.573558	0.00121238	-7.39777e-10	0.300464
61600437	chr11:61600437:CT:C	3.68001e-19	-7.39777e-10	-1.08328	6.09591e-05	-7.39777e-10	-1.17039	0.000284222	-7.39777e-10	-1.15012
61600439	chr11:61600439:C:A	3.68001e-19	-7.39777e-10	-1.08328	6.09591e-05	-7.39777e-10	-1.17039	0.000284222	-7.39777e-10	-1.15012
61600625	chr11:61600625:C:T	1.8303e-19	-1.78172	-1.02216e-09	6.87661e-05	-1.04989	-1.02216e-09	0.000314231	-1.04975	-1.02216e-09
61601337	chr11:61601337:C:T	2.36366e-19	-7.39777e-10	-1.52599	4.35897e-05	-7.39777e-10	-1.50577	0.000195811	-7.39777e-10	-1.52273
61602189	chr11:61602189:A:G	2.31371e-19	-7.39777e-10	-1.54735	0.000101183	-7.39777e-10	-0.663671	0.0001884	-7.39777e-10	-1.56131
61602239	chr11:61602239:C:T	2.75958e-19	-7.39777e-10	-1.37112	4.7395e-05	-7.39777e-10	-1.42208	0.000213803	-7.39777e-10	-1.43482
61603126	chr11:61603126:G:A	7.34475e-19	-7.39777e-10	-0.392213	0.000151522	-7.39777e-10	-0.259865	0.000667506	-7.39777e-10	-0.296329
61603151	chr11:61603151:G:A	4.98492e-19	-7.39777e-10	-0.779781	9.75192e-05	-7.39777e-10	-0.700547	0.000429872	-7.39777e-10	-0.736389
61603175	chr11:61603175:C:T	2.59133e-19	-1.43403	-1.02216e-09	3.97881e-05	-1.59703	-1.02216e-09	0.000182665	-1.59222	-1.02216e-09
61603381	chr11:61603381:A:G	7.41565e-20	-1.78607	-0.899118	2.3654e-05	-1.47336	-0.643705	7.46297e-05	-1.46729	-1.02005
61603462	chr11:61603462:T:C	9.85473e-19	-7.39777e-10	-0.0982479	0.000184693	-7.39777e-10	-0.0619041	0.000883793	-7.39777e-10	-0.0156541
61603811	chr11:61603811:C:T	5.2543e-20	-1.466	-1.56374	1.13842e-05	-1.28301	-1.56536	5.57947e-05	-1.26607	-1.51213
61604101	chr11:61604101:A:C	2.46638e-19	-7.39777e-10	-1.48345	4.15111e-05	-7.39777e-10	-1.55463	0.000209398	-7.39777e-10	-1.45564
61604382	chr11:61604382:C:T	2.32516e-19	-7.39777e-10	-1.54241	4.52253e-05	-7.39777e-10	-1.46894	0.00019649	-7.39777e-10	-1.51927
61604597	chr11:61604597:C:G	3.07894e-17	3.34356	-1.02216e-09	0.000104866	-0.627914	-1.02216e-09	0.000488193	-0.609166	-1.02216e-09
61605008	chr11:61605008:C:T	4.12863e-19	-0.968252	-1.02216e-09	2.18054e-05	-2.19844	-1.02216e-09	9.98095e-05	-2.19661	-1.02216e-09
61605424	chr11:61605424:C:T	3.58964e-20	-2.20838	-1.20235	7.56186e-06	-2.16128	-1.0962	4.029e-05	-2.15938	-0.944394
61606308	chr11:61606308:C:G	6.07409e-19	-7.39777e-10	-0.582166	0.000217155	-7.39777e-10	0.100014	0.000791177	-7.39777e-10	-0.126356
61606379	chr11:61606379:T:C	3.42937e-19	-7.39777e-10	-1.15382	5.0886e-05	-7.39777e-10	-1.35101	0.000253343	-7.39777e-10	-1.26513
61606921	chr11:61606921:G:A	1.26475e-19	-2.15133	-1.02216e-09	2.57855e-05	-2.03078	-1.02216e-09	0.000117726	-2.03151	-1.02216e-09
61607206	chr11:61607206:G:A	2.2776e-19	-7.39777e-10	-1.56308	4.19087e-05	-7.39777e-10	-1.5451	0.00018936	-7.39777e-10	-1.55623
61607214	chr11:61607214:T:A	2.27744e-19	-7.39777e-10	-1.56315	4.19188e-05	-7.39777e-10	-1.54486	0.000189336	-7.39777e-10	-1.55636
61607838	chr11:61607838:G:A	2.38648e-19	-7.39777e-10	-1.51638	4.10834e-05	-7.39777e-10	-1.56499	0.000201503	-7.39777e-10	-1.49407
61607967	chr11:61607967:T:C	3.77595e-19	-7.39777e-10	-1.05755	0.000116061	-7.39777e-10	-0.526481	0.000434935	-7.39777e-10	-0.724681
61608013	chr11:61608013:C:A	2.64622e-19	-7.39777e-10	-1.41307	4.40857e-05	-7.39777e-10	-1.49446	0.000205847	-7.39777e-10	-1.47275
61608802	chr11:61608802:C:T	2.11901e-19	-1.63525	-1.02216e-09	2.36604e-05	-2.11679	-1.02216e-09	0.000108411	-2.11394	-1.02216e-09
61608841	chr11:61608841:G:A	1.20207e-19	-2.20216	-1.02216e-09	2.20964e-05	-2.18518	-1.02216e-09	0.000100921	-2.18554	-1.02216e-09
61609128	chr11:61609128:G:A	4.2859e-19	-7.39777e-10	-0.930869	0.000142904	-7.39777e-10	-0.318423	0.000458249	-7.39777e-10	-0.672463
61609208	chr11:61609208:C:T	4.00869e-18	1.53652	-0.231666	3.10822e-05	-1.73567	-0.10829	9.47154e-05	-1.73608	-0.512921
61609498	chr11:61609498:A:G	2.31294e-18	2.16043	-1.40553	1.21344e-05	-1.55008	-1.23447	4.02714e-05	-1.54647	-1.55777
61609612	chr11:61609612:G:A	1.89796e-17	2.85975	-1.02216e-09	6.00483e-05	-1.18545	-1.02216e-09	0.000274968	-1.18322	-1.02216e-09
61609629	chr11:61609629:T:C	3.88039e-19	-7.39777e-10	-1.03026	5.52956e-05	-7.39777e-10	-1.2679	0.000282666	-7.39777e-10	-1.15561
61609683	chr11:61609683:C:T	1.37997e-18	-7.39777e-10	0.238445	0.000178319	-7.39777e-10	-0.0970243	0.00103828	-7.39777e-10	0.145447
61610198	chr11:61610198:G:A	4.67115e-19	-7.39777e-10	-0.844794	0.000160369	-7.39777e-10	-0.203119	0.000572469	-7.39777e-10	-0.449919
61610311	chr11:61610311:C:G	3.44048e-19	-7.39777e-10	-1.15059	0.000100494	-7.39777e-10	-0.670498	0.000384529	-7.39777e-10	-0.847858
61610395	chr11:61610395:C:T	2.27165e-19	-7.39777e-10	-1.56569	4.13514e-05	-7.39777e-10	-1.55849	0.000187637	-7.39777e-10	-1.56537
61610825	chr11:61610825:G:A	3.44543e-19	-7.39777e-10	-1.14915	5.87948e-05	-7.39777e-10	-1.20654	0.000271416	-7.39777e-10	-1.19622
61610951	chr11:61610951:A:G	1.18748e-19	-2.21437	-1.02216e-09	2.21085e-05	-2.18464	-1.02216e-09	0.000101066	-2.18411	-1.02216e-09
61611275	chr11:61611275:A:G	2.31093e-19	-7.39777e-10	-1.54855	4.11262e-05	-7.39777e-10	-1.56395	0.000193867	-7.39777e-10	-1.5327
61611328	chr11:61611328:G:A	2.9357e-19	-7.39777e-10	-1.30925	4.79947e-05	-7.39777e-10	-1.40951	0.000226458	-7.39777e-10	-1.37732
61611894	chr11:61611894:A:G	2.54905e-19	-7.39777e-10	-1.45048	4.58591e-05	-7.39777e-10	-1.45502	0.000204077	-7.39777e-10	-1.48138
61611929	chr11:61611929:G:C	4.74255e-19	-7.39777e-10	-0.829623	5.73921e-05	-7.39777e-10	-1.23069	0.000438476	-7.39777e-10	-0.716572
61612174	chr11:61612174:C:T	3.34481e-19	0.379569	-1.55836	5.22342e-06	-2.10216	-1.52529	2.31055e-05	-2.10258	-1.55723
61612389	chr11:61612389:G:A	3.50761e-19	-7.39777e-10	-1.13126	5.8187e-05	-7.39777e-10	-1.21694	0.000255387	-7.39777e-10	-1.2571
61612710	chr11:61612710:TC:T	4.60311e-20	-1.78906	-1.373	7.03077e-06	-2.04858	-1.28172	3.92631e-05	-2.04172	-1.08787
61613145	chr11:61613145:C:G	4.14758e-19	-7.39777e-10	-0.963674	5.98433e-05	-7.39777e-10	-1.18887	0.000309813	-7.39777e-10	-1.06391
61614729	chr11:61614729:G:A	1.32671e-19	-2.10349	-1.02216e-09	2.17925e-05	-2.19903	-1.02216e-09	9.95669e-05	-2.19905	-1.02216e-09
61614907	chr11:61614907:G:A	3.7155e-20	-2.0329	-1.34337	7.72565e-06	-1.67612	-1.55993	4.18006e-05	-1.66369	-1.40328
61615170	chr11:61615170:T:C	5.99918e-20	-2.08193	-0.815229	9.4969e-06	-1.64439	-1.38524	6.69567e-05	-1.63091	-0.964922
61616114	chr11:61616114:A:G	4.91551e-19	-7.39777e-10	-0.793804	8.66436e-05	-7.39777e-10	-0.818793	0.000373203	-7.39777e-10	-0.877755
61617091	chr11:61617091:T:C	6.32773e-20	-2.11595	-0.727897	9.79387e-06	-1.64099	-1.35785	7.21062e-05	-1.62744	-0.894301
61617953	chr11:61617953:C:T	1.43434e-19	-2.0255	-1.02216e-09	2.26512e-05	-2.16038	-1.02216e-09	0.000103504	-2.16026	-1.02216e-09
61618246	chr11:61618246:A:G	3.77596e-19	-7.39777e-10	-1.05755	5.55423e-05	-7.39777e-10	-1.26345	0.000283606	-7.39777e-10	-1.15229
61618307	chr11:61618307:C:G	3.30072e-19	-7.39777e-10	-1.19206	5.74281e-05	-7.39777e-10	-1.23006	0.000266703	-7.39777e-10	-1.21374
61618325	chr11:61618325:A:T	1.18819e-19	-2.21377	-1.02216e-09	2.54233e-05	-2.04493	-1.02216e-09	0.000116057	-2.0458	-1.02216e-09
61618398	chr11:61618398:A:G	4.86048e-19	-7.39777e-10	-0.805062	7.06407e-05	-7.39777e-10	-1.02299	0.000328281	-7.39777e-10	-1.00601
61618580	chr11:61618580:A:G	2.03953e-19	-1.67348	-1.02216e-09	2.28345e-05	-2.15232	-1.02216e-09	0.000104374	-2.1519	-1.02216e-09
61619647	chr11:61619647:T:C	2.95928e-19	-7.39777e-10	-1.30125	4.55951e-05	-7.39777e-10	-1.4608	0.000257076	-7.39777e-10	-1.2505
61619777	chr11:61619777:A:T	7.10652e-19	-7.39777e-10	-0.425186	0.000224592	-7.39777e-10	0.133687	0.000558091	-7.39777e-10	-0.475356
61620188	chr11:61620188:G:T	1.46549e-19	-2.00401	-1.02216e-09	2.28775e-05	-2.15044	-1.02216e-09	0.00010454	-2.15031	-1.02216e-09
61620385	chr11:61620385:G:A	3.80174e-19	-7.39777e-10	-1.05074	7.73461e-05	-7.39777e-10	-0.932306	0.000336564	-7.39777e-10	-0.98109
61620544	chr11:61620544:A:G	1.91823e-19	-0.362203	-1.37259	1.48491e-05	-1.13535	-1.44731	6.19378e-05	-1.1154	-1.55835
61620618	chr11:61620618:C:T	3.55224e-19	-0.616326	-0.502295	1.66257e-05	-1.28332	-1.18633	9.15469e-05	-1.2669	-1.01612
61620885	chr11:61620885:G:A	3.08611e-19	-0.760669	-0.498618	1.48353e-05	-1.39915	-1.18443	8.16522e-05	-1.38378	-1.01362
61621149	chr11:61621149:C:A	2.41431e-19	-7.39777e-10	-1.50478	4.14648e-05	-7.39777e-10	-1.55575	0.000194296	-7.39777e-10	-1.5305
61621196	chr11:61621196:G:A	2.79555e-19	-0.798564	-0.559607	1.39169e-05	-1.42708	-1.22041	7.60191e-05	-1.41197	-1.05693
61621393	chr11:61621393:G:A	2.9609e-19	-0.799428	-0.501279	1.44054e-05	-1.42704	-1.18595	7.92266e-05	-1.41193	-1.01563
61622528	chr11:61622528:T:C	1.85519e-19	-0.410971	-1.35724	1.43362e-05	-1.18165	-1.43616	5.92922e-05	-1.16214	-1.55526
61622732	chr11:61622732:C:T	4.77259e-19	-1.5287	0.705386	3.35482e-05	-1.8096	0.041983	0.000237521	-1.80512	0.475498
61623525	chr11:61623525:G:T	1.02105e-18	-7.39777e-10	-0.0627873	0.000249754	-7.39777e-10	0.239882	0.00104558	-7.39777e-10	0.152454
61623604	chr11:61623604:G:C	8.07905e-20	-1.94554	-0.653966	2.39737e-05	-2.12453	0.0208959	9.17702e-05	-2.12022	-0.160373
61623696	chr11:61623696:C:G	4.97005e-19	-7.39777e-10	-0.78277	4.85308e-05	-7.39777e-10	-1.3984	0.000518597	-7.39777e-10	-0.548749
61623761	chr11:61623761:C:CA	1.18928e-19	-2.21285	-1.02216e-09	0.000101413	-0.661399	-1.02216e-09	0.000473913	-0.638854	-1.02216e-09
61623984	chr11:61623984:G:A	6.55132e-19	-1.44657	0.940033	4.39291e-05	-1.74411	0.246091	0.000317193	-1.73929	0.698926
61624123	chr11:61624123:T:C	5.39215e-19	-7.39777e-10	-0.701254	4.96591e-05	-7.39777e-10	-1.37542	0.000566611	-7.39777e-10	-0.460203
61624170	chr11:61624170:C:T	3.45179e-19	-7.39777e-10	-1.14731	5.21241e-05	-7.39777e-10	-1.32697	0.000261323	-7.39777e-10	-1.23412
61624210	chr11:61624210:A:T	6.68695e-19	-7.39777e-10	-0.486041	5.35731e-05	-7.39777e-10	-1.29955	0.000715522	-7.39777e-10	-0.226865
61624351	chr11:61624351:A:G	6.90418e-19	-7.39777e-10	-0.454072	5.48722e-05	-7.39777e-10	-1.27559	0.000738713	-7.39777e-10	-0.194967
61625069	chr11:61625069:A:G	1.07233e-18	-7.39777e-10	-0.0137806	0.000136221	-7.39777e-10	-0.366315	0.000651917	-7.39777e-10	-0.31996
61625152	chr11:61625152:G:A	2.42555e-19	-1.52138	0.0212369	2.30444e-05	-1.781	-0.362173	0.00013994	-1.77724	-0.0814202
61626128	chr11:61626128:C:T	3.83209e-19	-1.03338	-0.00941018	3.51307e-05	-1.34816	-0.373365	0.000214493	-1.34331	-0.0882899
61626331	chr11:61626331:T:C	1.5299e-19	-0.444297	-1.5167	1.2281e-05	-1.22497	-1.54757	5.74796e-05	-1.20528	-1.54317
61627040	chr11:61627040:C:G	2.3045e-19	-7.39777e-10	-1.55133	4.40144e-05	-7.39777e-10	-1.49608	0.000196273	-7.39777e-10	-1.52037
61627764	chr11:61627764:G:A	3.94602e-20	-1.75183	-1.56424	6.05591e-06	-1.92505	-1.55451	2.7475e-05	-1.92126	-1.56534
61627777	chr11:61627777:T:C	1.35519e-19	-1.99138	-0.0908837	2.15591e-05	-2.14693	-0.062871	0.000148232	-2.14339	0.342286
61627958	chr11:61627958:C:T	4.99372e-20	-2.19837	-0.88223	1.20861e-05	-1.82325	-0.965286	6.29885e-05	-1.81817	-0.838758
61628530	chr11:61628530:ACGACCCAGG:A	2.38872e-19	-7.39777e-10	-1.51544	4.14887e-05	-7.39777e-10	-1.55518	0.000193395	-7.39777e-10	-1.53514
61628536	chr11:61628536:C:T	1.29795e-18	-7.39777e-10	0.177174	0.000150644	-7.39777e-10	-0.265676	0.000759484	-7.39777e-10	-0.167238
61628621	chr11:61628621:G:A	2.29323e-19	-7.39777e-10	-1.55624	4.15685e-05	-7.39777e-10	-1.55325	0.00019338	-7.39777e-10	-1.53522
61629111	chr11:61629111:A:G	2.75068e-19	-7.39777e-10	-1.37435	4.93137e-05	-7.39777e-10	-1.38239	0.000215579	-7.39777e-10	-1.42655
61629296	chr11:61629296:A:G	7.91324e-20	-1.59803	-1.02222	1.10211e-05	-1.89811	-0.982673	6.45505e-05	-1.8905	-0.741926
61629682	chr11:61629682:G:A	3.54197e-19	-1.06475	-0.0567631	4.85516e-05	-1.47495	0.0769839	0.000283224	-1.46517	0.311526
61629834	chr11:61629834:A:G	1.7844e-19	-1.50822	-0.298898	3.70087e-05	-1.89133	0.22189	0.000206937	-1.88065	0.413191
61629851	chr11:61629851:G:A	3.16673e-20	-1.97047	-1.56561	7.27565e-06	-1.73024	-1.56582	3.54017e-05	-1.71616	-1.51695
61629960	chr11:61629960:C:A	5.82347e-20	-1.4009	-1.52599	7.81769e-06	-1.66186	-1.56235	3.66084e-05	-1.657	-1.5426
61630008	chr11:61630008:C:T	3.32047e-19	-7.39777e-10	-1.18609	5.48371e-05	-7.39777e-10	-1.27623	0.000257561	-7.39777e-10	-1.24862
61630088	chr11:61630088:C:T	2.64133e-19	-7.39777e-10	-1.41492	5.84474e-05	-7.39777e-10	-1.21247	0.000269679	-7.39777e-10	-1.20264
61630621	chr11:61630621:A:T	9.44882e-19	-7.39777e-10	-0.140309	0.000154827	-7.39777e-10	-0.238287	0.00100295	-7.39777e-10	0.110826
61630795	chr11:61630795:A:G	1.84478e-19	-1.65545	-0.118392	4.08479e-05	-2.00073	0.429991	0.000232941	-1.99203	0.642936
61631123	chr11:61631123:A:G	8.22862e-20	-1.32349	-1.25768	6.33408e-06	-2.11446	-1.3202	3.87594e-05	-2.1111	-1.0314
61631217	chr11:61631217:C:T	4.72916e-20	-1.5722	-1.56283	6.92461e-06	-1.81422	-1.5313	3.09756e-05	-1.81011	-1.55657
61631246	chr11:61631246:G:A	4.95643e-20	-1.52835	-1.55974	6.94478e-06	-1.78086	-1.56175	3.17672e-05	-1.77649	-1.56496
61631667	chr11:61631667:C:G	3.02253e-19	-0.697099	-0.583006	3.88549e-05	-1.21416	-0.4066	0.000213139	-1.20171	-0.236226
61632166	chr11:61632166:G:A	3.37944e-20	-1.91662	-1.55446	6.7898e-06	-1.81304	-1.55213	3.48695e-05	-1.80015	-1.44812
61632283	chr11:61632283:C:T	2.40844e-19	-7.39777e-10	-1.50722	4.11601e-05	-7.39777e-10	-1.56313	0.000203377	-7.39777e-10	-1.48482
61632494	chr11:61632494:G:A	1.0451e-18	-7.39777e-10	-0.0394996	0.000250371	-7.39777e-10	0.242346	0.00107521	-7.39777e-10	0.180397
61632682	chr11:61632682:T:C	8.98776e-20	-1.65552	-0.8374	1.38895e-05	-1.95824	-0.691223	7.53913e-05	-1.95148	-0.52571
61632716	chr11:61632716:G:T	2.60801e-19	-7.39777e-10	-1.42761	4.5717e-05	-7.39777e-10	-1.45813	0.000225414	-7.39777e-10	-1.38194
61632872	chr11:61632872:G:A	1.54697e-19	-1.9499	-1.02216e-09	2.49362e-05	-2.06428	-1.02216e-09	0.000114025	-2.06346	-1.02216e-09
61633141	chr11:61633141:A:G	6.45721e-19	-7.39777e-10	-0.521002	7.51981e-05	-7.39777e-10	-0.96047	0.000446803	-7.39777e-10	-0.697759
61633350	chr11:61633350:T:C	7.09537e-20	-1.47722	-1.25212	7.36641e-06	-2.0407	-1.24297	4.46233e-05	-2.0367	-0.964926
61633643	chr11:61633643:T:C	4.2259e-19	-1.24598	0.301015	5.85602e-05	-1.64441	0.433871	0.000357289	-1.63576	0.714426
61633677	chr11:61633677:C:T	2.70568e-19	-7.39777e-10	-1.39085	6.07719e-05	-7.39777e-10	-1.17347	0.00027919	-7.39777e-10	-1.16799
61634084	chr11:61634084:C:G	4.04751e-19	-7.39777e-10	-0.988098	6.78847e-05	-7.39777e-10	-1.06279	0.000293268	-7.39777e-10	-1.11879
61634697	chr11:61634697:T:A	3.84224e-19	-1.26158	0.221433	5.30964e-05	-1.65805	0.349562	0.000322451	-1.6495	0.625573
61634861	chr11:61634861:T:G	2.37922e-19	-7.39777e-10	-1.51943	4.31771e-05	-7.39777e-10	-1.51529	0.000192553	-7.39777e-10	-1.53951
61636689	chr11:61636689:G:A	1.78452e-19	-1.81386	0.00680943	2.69451e-05	-2.12463	0.137835	0.000151178	-2.12528	0.343864
61637116	chr11:61637116:A:G	2.27549e-19	-7.39777e-10	-1.564	4.21556e-05	-7.39777e-10	-1.53923	0.000189189	-7.39777e-10	-1.55713
61637152	chr11:61637152:C:T	2.72716e-19	-7.39777e-10	-1.38294	5.00226e-05	-7.39777e-10	-1.36812	0.000216511	-7.39777e-10	-1.42223
61637294	chr11:61637294:C:T	1.82712e-19	-1.78346	-1.02216e-09	2.28706e-05	-2.15074	-1.02216e-09	0.000104691	-2.14887	-1.02216e-09
61637632	chr11:61637632:T:G	4.93696e-20	-2.06931	-1.02272	1.34347e-05	-1.55617	-1.12659	8.47226e-05	-1.54025	-0.820244
61638044	chr11:61638044:A:G	1.24738e-19	-2.16515	-1.02216e-09	2.55279e-05	-2.04082	-1.02216e-09	0.000116493	-2.04205	-1.02216e-09
61638336	chr11:61638336:G:A	2.81347e-19	-7.39777e-10	-1.35178	4.84349e-05	-7.39777e-10	-1.40038	0.00024726	-7.39777e-10	-1.28943
61638966	chr11:61638966:C:T	1.09651e-18	-7.39777e-10	0.00851579	0.00018222	-7.39777e-10	-0.0753818	0.0011791	-7.39777e-10	0.27263
61639070	chr11:61639070:A:G	9.86359e-20	-0.945665	-1.45427	8.19949e-06	-1.73976	-1.43677	4.62974e-05	-1.73152	-1.23327
61639256	chr11:61639256:G:A	1.20339e-19	-2.20106	-1.02216e-09	2.35926e-05	-2.11966	-1.02216e-09	0.000107695	-2.12057	-1.02216e-09
61639510	chr11:61639510:C:T	2.3044e-19	-7.39777e-10	-1.55138	4.30488e-05	-7.39777e-10	-1.51826	0.00019426	-7.39777e-10	-1.53068
61640366	chr11:61640366:C:A	6.17953e-20	-1.77898	-1.08856	8.01717e-06	-1.88948	-1.30953	4.03423e-05	-1.88051	-1.22196
61640809	chr11:61640809:A:C	2.3497e-19	-7.39777e-10	-1.53191	4.44357e-05	-7.39777e-10	-1.48655	0.000199576	-7.39777e-10	-1.50368
61640929	chr11:61640929:A:T	4.27358e-20	-1.79611	-1.44022	6.36593e-06	-1.88546	-1.54417	3.08289e-05	-1.87626	-1.49516
61640934	chr11:61640934:G:A	9.20952e-19	-7.39777e-10	-0.165961	0.000112381	-7.39777e-10	-0.558702	0.000632476	-7.39777e-10	-0.350236
61640977	chr11:61640977:T:C	4.29912e-20	-1.79038	-1.44	6.33423e-06	-1.89032	-1.54431	3.06842e-05	-1.88118	-1.49495
61641293	chr11:61641293:C:T	6.14266e-20	-1.56214	-1.31139	8.19548e-06	-1.86706	-1.30996	3.68847e-05	-1.86452	-1.32757
61641551	chr11:61641551:C:T	3.28769e-19	-7.39777e-10	-1.19601	5.04363e-05	-7.39777e-10	-1.35988	0.000249973	-7.39777e-10	-1.27852
61641775	chr11:61641775:G:A	1.82359e-19	-1.49123	-0.294162	1.2134e-05	-2.18492	-0.59966	0.000112807	-2.18549	0.11129
61642090	chr11:61642090:A:T	2.27383e-19	-7.39777e-10	-1.56473	4.2175e-05	-7.39777e-10	-1.53877	0.000192379	-7.39777e-10	-1.54041
61642305	chr11:61642305:T:C	4.65414e-19	-7.39777e-10	-0.848442	6.40549e-05	-7.39777e-10	-1.12086	0.000308396	-7.39777e-10	-1.06849
61642429	chr11:61642429:GT:G	1.93639e-19	-1.6245	-0.100868	2.46153e-05	-2.1584	0.0811731	0.000128898	-2.15841	0.21756
61642475	chr11:61642475:G:A	2.35464e-19	-7.39777e-10	-1.52981	4.90097e-05	-7.39777e-10	-1.38858	0.000220992	-7.39777e-10	-1.40175
61642486	chr11:61642486:T:C	1.47857e-19	-1.58341	-0.411713	1.12469e-05	-2.16187	-0.698634	0.000100724	-2.16262	-0.0248669
61642707	chr11:61642707:C:G	6.0703e-20	-1.72462	-1.16075	7.20967e-06	-1.93688	-1.36829	3.60426e-05	-1.92872	-1.28645
61642873	chr11:61642873:C:T	2.73491e-20	-2.16186	-1.52082	8.6862e-06	-1.58108	-1.53778	4.12375e-05	-1.57496	-1.50557
61642879	chr11:61642879:G:A	2.60997e-19	-7.39777e-10	-1.42686	5.78629e-05	-7.39777e-10	-1.22252	0.00026451	-7.39777e-10	-1.222
61642886	chr11:61642886:G:A	1.1869e-19	-0.812948	-1.40191	8.16318e-06	-1.80775	-1.37321	4.73843e-05	-1.80025	-1.14134
61643108	chr11:61643108:AAGACGGGTGGATCACCTG:A	1.98309e-19	-1.62919	-0.072349	2.54588e-05	-2.15624	0.112702	0.000133282	-2.15627	0.248858
61643358	chr11:61643358:G:A	4.47969e-20	-1.83176	-1.35747	6.94371e-06	-1.8397	-1.50306	3.43761e-05	-1.82997	-1.43255
61643494	chr11:61643494:A:G	1.36927e-19	-0.957677	-1.11424	1.21229e-05	-1.72676	-1.05874	7.7437e-05	-1.71853	-0.731886
61643675	chr11:61643675:TAA:T	3.08721e-19	-2.15619	0.897261	5.63414e-05	-1.64724	0.398072	0.000169898	-1.64422	-0.0204559
61644079	chr11:61644079:C:T	2.42313e-19	-7.39777e-10	-1.50114	4.42587e-05	-7.39777e-10	-1.49055	0.00019519	-7.39777e-10	-1.5259
61644119	chr11:61644119:C:T	2.42233e-19	-7.39777e-10	-1.50147	4.42422e-05	-7.39777e-10	-1.49092	0.000195139	-7.39777e-10	-1.52617
61644229	chr11:61644229:C:T	2.61338e-20	-2.17054	-1.5576	4.92014e-06	-2.16611	-1.52115	2.34158e-05	-2.16409	-1.48237
61644298	chr11:61644298:C:T	2.32858e-19	-7.39777e-10	-1.54094	5.38083e-05	-7.39777e-10	-1.29517	0.000195448	-7.39777e-10	-1.52458
61645638	chr11:61645638:G:A	2.40605e-19	-7.39777e-10	-1.50821	4.17162e-05	-7.39777e-10	-1.54971	0.000207816	-7.39777e-10	-1.46322
61645799	chr11:61645799:G:A	1.22321e-19	-2.18472	-1.02216e-09	2.19453e-05	-2.19205	-1.02216e-09	0.000100262	-2.19209	-1.02216e-09
61646250	chr11:61646250:C:T	3.28877e-20	-1.93267	-1.56561	6.60637e-06	-1.86012	-1.53245	3.05403e-05	-1.86246	-1.51837
61646275	chr11:61646275:C:T	2.967e-19	-7.39777e-10	-1.29865	4.15209e-05	-7.39777e-10	-1.5544	0.000263866	-7.39777e-10	-1.22444
61646361	chr11:61646361:C:T	2.27136e-19	-7.39777e-10	-1.56582	4.63818e-05	-7.39777e-10	-1.44369	0.000197008	-7.39777e-10	-1.51663
61646986	chr11:61646986:A:G	4.57094e-19	-7.39777e-10	-0.866481	7.02148e-05	-7.39777e-10	-1.02904	0.000331658	-7.39777e-10	-0.995773
61647397	chr11:61647397:C:T	7.83594e-19	0.107139	-0.434618	1.4328e-05	-2.19681	-0.421572	9.25423e-05	-2.19915	-0.0730585
61648062	chr11:61648062:A:C	2.96177e-19	-7.39777e-10	-1.30041	4.78578e-05	-7.39777e-10	-1.41236	0.000230327	-7.39777e-10	-1.36038
61648096	chr11:61648096:C:T	2.54141e-20	-2.19038	-1.56568	4.56969e-06	-2.19914	-1.56201	2.12104e-05	-2.19938	-1.54601
61648702	chr11:61648702:G:A	2.75623e-19	-7.39777e-10	-1.37234	5.66193e-05	-7.39777e-10	-1.24425	0.000246795	-7.39777e-10	-1.29132
61649134	chr11:61649134:C:T	1.18733e-19	-2.21449	-1.02216e-09	8.06451e-05	-0.890539	-1.02216e-09	0.000375342	-0.872038	-1.02216e-09
61649498	chr11:61649498:A:G	3.39988e-20	-1.91439	-1.55065	6.26966e-06	-1.8804	-1.56448	3.24343e-05	-1.88266	-1.438
61649532	chr11:61649532:C:T	3.58981e-19	-7.39777e-10	-1.1081	5.89473e-05	-7.39777e-10	-1.20395	0.000269621	-7.39777e-10	-1.20286
61650000	chr11:61650000:G:A	8.2616e-19	1.00675	-1.28133	7.50191e-06	-2.17404	-1.0914	2.53357e-05	-2.17096	-1.3967
61650574	chr11:61650574:G:C	7.3305e-19	0.246031	-0.640186	1.17234e-05	-2.18621	-0.632792	7.41828e-05	-2.18922	-0.304122
61652472	chr11:61652472:A:T	3.52414e-19	-7.39777e-10	-1.12656	5.79943e-05	-7.39777e-10	-1.22025	0.000265369	-7.39777e-10	-1.21876
61652642	chr11:61652642:C:T	4.4204e-19	-7.39777e-10	-0.899969	6.75805e-05	-7.39777e-10	-1.06728	0.000324258	-7.39777e-10	-1.01834
61653438	chr11:61653438:T:C	4.44966e-19	-7.39777e-10	-0.893371	7.28851e-05	-7.39777e-10	-0.991712	0.000325638	-7.39777e-10	-1.01409
61654113	chr11:61654113:C:T	2.35931e-19	-7.39777e-10	-1.52783	4.12484e-05	-7.39777e-10	-1.56098	0.000201131	-7.39777e-10	-1.49592
61654218	chr11:61654218:G:T	1.18736e-19	-2.21447	-1.02216e-09	2.40377e-05	-2.10097	-1.02216e-09	0.000109948	-2.09987	-1.02216e-09
61654738	chr11:61654738:G:A	1.09623e-18	-7.39777e-10	0.0082623	0.000198294	-7.39777e-10	0.00915312	0.00104255	-7.39777e-10	0.149552
61655065	chr11:61655065:C:T	4.44367e-19	-7.39777e-10	-0.894718	7.25467e-05	-7.39777e-10	-0.996366	0.000325154	-7.39777e-10	-1.01558
61655211	chr11:61655211:G:C	1.24716e-18	0.230738	-0.0934814	2.05662e-05	-2.18728	-0.0696642	0.000136654	-2.19024	0.30781
61655701	chr11:61655701:G:A	4.38392e-19	-7.39777e-10	-0.908255	7.16919e-05	-7.39777e-10	-1.00822	0.000321252	-7.39777e-10	-1.02765
61655894	chr11:61655894:T:C	2.98472e-19	-7.39777e-10	-1.29269	4.34282e-05	-7.39777e-10	-1.50949	0.000254435	-7.39777e-10	-1.26083
61656291	chr11:61656291:A:G	9.69433e-19	0.145652	-0.26031	1.7162e-05	-2.19576	-0.24214	0.000112522	-2.1982	0.121465
61656426	chr11:61656426:T:C	2.28008e-19	-7.39777e-10	-1.56199	4.10531e-05	-7.39777e-10	-1.56573	0.000187734	-7.39777e-10	-1.56485
61657220	chr11:61657220:TATA:T	6.2562e-19	-7.39777e-10	-0.552626	8.45477e-05	-7.39777e-10	-0.84328	0.000597181	-7.39777e-10	-0.407657
61657992	chr11:61657992:T:C	7.9841e-19	0.145257	-0.454004	1.40578e-05	-2.1979	-0.43952	8.91277e-05	-2.2002	-0.109611
61658601	chr11:61658601:AG:A	2.29904e-19	-7.39777e-10	-1.55371	4.14103e-05	-7.39777e-10	-1.55707	0.000201327	-7.39777e-10	-1.49495
61658868	chr11:61658868:AC:A	7.68476e-19	0.118798	-0.465759	1.36383e-05	-2.20013	-0.467584	8.78051e-05	-2.20226	-0.122503
61659110	chr11:61659110:A:T	8.31775e-19	0.14801	-0.415817	1.43479e-05	-2.19838	-0.41861	9.29764e-05	-2.20064	-0.0668906
61659460	chr11:61659460:G:A	7.47971e-19	0.104664	-0.478668	1.35252e-05	-2.2012	-0.474844	8.6468e-05	-2.20324	-0.136863
61659762	chr11:61659762:G:A	4.55255e-19	-7.39777e-10	-0.870511	5.90409e-05	-7.39777e-10	-1.20237	0.000435431	-7.39777e-10	-0.72354
61660181	chr11:61660181:G:A	5.63985e-19	-7.39777e-10	-0.656342	6.84183e-05	-7.39777e-10	-1.05496	0.000543794	-7.39777e-10	-0.501306
61660492	chr11:61660492:G:A	2.2717e-19	-7.39777e-10	-1.56567	4.12763e-05	-7.39777e-10	-1.56031	0.000188051	-7.39777e-10	-1.56317
61660905	chr11:61660905:T:C	3.32832e-19	-7.39777e-10	-1.18373	5.40802e-05	-7.39777e-10	-1.29013	0.000262534	-7.39777e-10	-1.2295
61661279	chr11:61661279:GC:G	5.19797e-19	-0.000701533	-0.737229	1.02557e-05	-2.20817	-0.744596	6.43386e-05	-2.20956	-0.426162
61662999	chr11:61662999:G:A	4.17328e-20	-1.8314	-1.42869	8.43212e-06	-1.72259	-1.42596	4.82508e-05	-1.70763	-1.21584
61663469	chr11:61663469:A:G	2.83166e-19	-7.39777e-10	-1.34534	4.66296e-05	-7.39777e-10	-1.43836	0.000212379	-7.39777e-10	-1.44151
61663515	chr11:61663515:G:A	3.79265e-20	-1.79763	-1.55809	5.67526e-06	-2.03281	-1.51167	2.51628e-05	-2.03061	-1.5439
61663516	chr11:61663516:C:A	1.55017e-18	1.76761	-1.41286	6.35189e-06	-2.21438	-1.21747	2.22724e-05	-2.21414	-1.48239
61663902	chr11:61663902:C:A	3.24602e-19	-7.39777e-10	-1.20877	7.91883e-05	-7.39777e-10	-0.908768	0.000237371	-7.39777e-10	-1.33025
61664655	chr11:61664655:C:T	2.27216e-19	-7.39777e-10	-1.56547	4.2091e-05	-7.39777e-10	-1.54076	0.00018818	-7.39777e-10	-1.56248
61665264	chr11:61665264:T:A	2.31653e-19	-7.39777e-10	-1.54613	4.14353e-05	-7.39777e-10	-1.55646	0.00018798	-7.39777e-10	-1.56354
61665352	chr11:61665352:G:A	5.97015e-19	0.000433429	-0.59986	1.18768e-05	-2.20796	-0.598052	7.46666e-05	-2.20937	-0.277475
61665813	chr11:61665813:C:T	1.69284e-18	1.87387	-1.43108	6.17538e-06	-2.21429	-1.24573	2.19719e-05	-2.21446	-1.49566
61666742	chr11:61666742:C:G	3.31878e-19	-7.39777e-10	-1.1866	8.14365e-05	-7.39777e-10	-0.880773	0.000241675	-7.39777e-10	-1.31228
61666810	chr11:61666810:C:T	4.10239e-19	-7.39777e-10	-0.97463	5.36949e-05	-7.39777e-10	-1.29728	0.000382843	-7.39777e-10	-0.852251
61666948	chr11:61666948:A:T	6.17178e-19	-0.10506	-0.461152	1.37844e-05	-2.21266	-0.444395	8.78028e-05	-2.21337	-0.11141
61667135	chr11:61667135:C:T	8.04117e-19	0.189885	-0.49151	1.35747e-05	-2.19422	-0.478169	8.61343e-05	-2.19679	-0.147178
61668270	chr11:61668270:A:G	3.20212e-20	-2.1306	-1.39438	1.03678e-05	-1.65919	-1.2827	5.34965e-05	-1.64859	-1.17167
61668826	chr11:61668826:A:G	2.36444e-19	-7.39777e-10	-1.52566	4.11503e-05	-7.39777e-10	-1.56337	0.000190879	-7.39777e-10	-1.54824
61668851	chr11:61668851:T:C	2.4076e-19	-7.39777e-10	-1.50757	4.44685e-05	-7.39777e-10	-1.48582	0.000198969	-7.39777e-10	-1.50673
61669054	chr11:61669054:G:T	2.46484e-19	-7.39777e-10	-1.48407	4.24958e-05	-7.39777e-10	-1.53119	0.000199112	-7.39777e-10	-1.50601
61669330	chr11:61669330:C:T	3.55333e-19	-7.39777e-10	-1.11831	8.99464e-05	-7.39777e-10	-0.781383	0.000257198	-7.39777e-10	-1.25003
61669616	chr11:61669616:A:G	4.04264e-20	-2.14757	-1.14431	2.14299e-05	-1.50038	-0.715427	6.98777e-05	-1.48815	-1.06498
61669668	chr11:61669668:C:T	2.29465e-19	-7.39777e-10	-1.55562	4.10602e-05	-7.39777e-10	-1.56556	0.000187933	-7.39777e-10	-1.56379
61670092	chr11:61670092:G:C	1.17787e-19	-0.656949	-1.56554	4.72246e-06	-2.19779	-1.53048	2.12705e-05	-2.19876	-1.5438
61670676	chr11:61670676:C:G	2.48412e-19	-7.39777e-10	-1.47628	4.30022e-05	-7.39777e-10	-1.51935	0.000201295	-7.39777e-10	-1.49511
61671636	chr11:61671636:T:A	3.98594e-20	-2.20596	-1.10005	1.03046e-05	-1.97716	-0.970846	5.57001e-05	-1.97103	-0.808863
61672210	chr11:61672210:G:A	3.50276e-19	0.29856	-1.43121	1.05141e-05	-1.57464	-1.35325	4.40416e-05	-1.57962	-1.43513
61673290	chr11:61673290:C:T	2.25449e-19	-1.57328	-1.02216e-09	2.98387e-05	-1.88479	-1.02216e-09	0.000136366	-1.88454	-1.02216e-09
61673644	chr11:61673644:G:A	1.37327e-19	-2.069	-1.02216e-09	2.22303e-05	-2.17914	-1.02216e-09	0.000101534	-2.17948	-1.02216e-09
61673724	chr11:61673724:G:A	2.88223e-19	-7.39777e-10	-1.32763	5.62727e-05	-7.39777e-10	-1.25039	0.000243439	-7.39777e-10	-1.30501
61674176	chr11:61674176:G:A	2.52721e-19	-7.39777e-10	-1.45908	4.31269e-05	-7.39777e-10	-1.51645	0.000199534	-7.39777e-10	-1.50389
61674348	chr11:61674348:GGATGGATGGATGGATA:G	2.30656e-19	-7.39777e-10	-1.55044	4.59169e-05	-7.39777e-10	-1.45376	0.000188715	-7.39777e-10	-1.55964
61674779	chr11:61674779:C:T	2.86925e-19	-7.39777e-10	-1.33215	4.75012e-05	-7.39777e-10	-1.41984	0.000222224	-7.39777e-10	-1.39619
61675020	chr11:61675020:G:A	4.48612e-20	-1.71757	-1.47022	5.36867e-06	-2.18855	-1.41147	2.329e-05	-2.18785	-1.464
61675302	chr11:61675302:C:T	2.87178e-19	-7.39777e-10	-1.33127	4.75333e-05	-7.39777e-10	-1.41917	0.000222381	-7.39777e-10	-1.39548
61675341	chr11:61675341:C:T	1.1037e-19	-1.77666	-0.51087	1.2746e-05	-1.86247	-0.872907	5.71801e-05	-1.85816	-0.895507
61676450	chr11:61676450:G:A	6.42718e-20	-1.42244	-1.40581	5.84243e-06	-2.21372	-1.30173	2.65793e-05	-2.2136	-1.30615
61678566	chr11:61678566:G:A	2.64207e-19	-7.39777e-10	-1.41464	5.22013e-05	-7.39777e-10	-1.32549	0.000227656	-7.39777e-10	-1.37204
61678880	chr11:61678880:A:G	5.3914e-20	-2.12625	-0.87773	1.82708e-05	-1.65574	-0.719549	8.3428e-05	-1.64507	-0.730827
61679029	chr11:61679029:C:A	2.37433e-19	-7.39777e-10	-1.52149	4.12509e-05	-7.39777e-10	-1.56092	0.000191225	-7.39777e-10	-1.54643
61679045	chr11:61679045:C:T	1.25787e-19	-2.15678	-1.02216e-09	2.14658e-05	-2.21414	-1.02216e-09	9.8076e-05	-2.21413	-1.02216e-09
61679511	chr11:61679511:C:A	2.62923e-20	-2.20841	-1.51369	4.6241e-06	-2.21274	-1.53658	2.18865e-05	-2.21258	-1.50142
61679851	chr11:61679851:C:T	6.83317e-20	-1.27811	-1.48889	4.97e-06	-2.21379	-1.46338	2.12494e-05	-2.21374	-1.5298
61680536	chr11:61680536:C:T	2.86456e-19	-7.39777e-10	-1.33378	4.74557e-05	-7.39777e-10	-1.4208	0.000221915	-7.39777e-10	-1.39758
61680912	chr11:61680912:G:A	4.8087e-20	-1.81234	-1.30601	9.42104e-06	-1.70341	-1.33424	5.41915e-05	-1.68958	-1.11777
61682039	chr11:61682039:G:GTATTGGAGAC	4.00783e-20	-2.12653	-1.174	1.02442e-05	-1.97365	-0.980232	5.53597e-05	-1.96699	-0.819034
61682076	chr11:61682076:TG:T	7.40196e-20	-1.81701	-0.870025	8.2894e-06	-1.95749	-1.20813	4.29097e-05	-1.95276	-1.08802
61682357	chr11:61682357:T:C	2.86939e-19	-7.39777e-10	-1.3321	4.75181e-05	-7.39777e-10	-1.41948	0.000222257	-7.39777e-10	-1.39604
61682723	chr11:61682723:G:A	2.27359e-19	-7.39777e-10	-1.56484	4.11649e-05	-7.39777e-10	-1.56301	0.000188196	-7.39777e-10	-1.56239
61682956	chr11:61682956:C:T	1.3338e-19	-2.09817	-1.02216e-09	2.34716e-05	-2.1248	-1.02216e-09	0.000107431	-2.12303	-1.02216e-09
61683645	chr11:61683645:G:A	2.30873e-19	-7.39777e-10	-1.5495	4.46204e-05	-7.39777e-10	-1.4824	0.000194364	-7.39777e-10	-1.53015
61684023	chr11:61684023:C:T	2.27475e-19	-7.39777e-10	-1.56433	4.11513e-05	-7.39777e-10	-1.56334	0.000188886	-7.39777e-10	-1.55874
61684076	chr11:61684076:C:G	4.72063e-20	-1.638	-1.49885	5.30728e-06	-2.16976	-1.44175	2.3133e-05	-2.16887	-1.48975
61684343	chr11:61684343:T:C	2.43456e-19	-7.39777e-10	-1.49643	4.68902e-05	-7.39777e-10	-1.43279	0.000213674	-7.39777e-10	-1.43542
61685544	chr11:61685544:CTG:C	2.31748e-19	-7.39777e-10	-1.54572	4.10494e-05	-7.39777e-10	-1.56582	0.000188549	-7.39777e-10	-1.56052
61685949	chr11:61685949:A:G	3.28845e-20	-1.95801	-1.54035	7.37467e-06	-1.72908	-1.55346	3.38612e-05	-1.71697	-1.56064
61686513	chr11:61686513:A:G	1.28871e-19	-2.13256	-1.02216e-09	2.15961e-05	-2.20808	-1.02216e-09	9.86688e-05	-2.20811	-1.02216e-09
61686718	chr11:61686718:A:G	4.08162e-20	-2.18747	-1.09482	1.00989e-05	-2.07851	-0.88966	5.54376e-05	-2.07336	-0.711259
61687658	chr11:61687658:CTT:C	4.57543e-20	-1.60366	-1.56442	4.69069e-06	-2.17717	-1.55785	2.13883e-05	-2.1764	-1.56063
61688205	chr11:61688205:C:T	2.27332e-19	-7.39777e-10	-1.56496	4.11733e-05	-7.39777e-10	-1.56281	0.000188152	-7.39777e-10	-1.56262
61688267	chr11:61688267:G:A	4.59265e-19	-7.39777e-10	-0.861743	6.0049e-05	-7.39777e-10	-1.18544	0.000332472	-7.39777e-10	-0.993322
61688688	chr11:61688688:C:T	4.00443e-20	-1.73683	-1.56455	5.92507e-06	-1.93581	-1.56559	2.739e-05	-1.92671	-1.56299
61688911	chr11:61688911:G:A	7.48882e-19	-7.39777e-10	-0.372788	0.000133755	-7.39777e-10	-0.384584	0.000817529	-7.39777e-10	-0.0935906
61688948	chr11:61688948:T:C	2.79533e-19	-1.35825	-1.02216e-09	2.57865e-05	-2.03075	-1.02216e-09	0.000117732	-2.03147	-1.02216e-09
61688954	chr11:61688954:G:A	4.57204e-20	-1.60309	-1.56573	4.67004e-06	-2.17699	-1.56244	2.13236e-05	-2.17622	-1.56385
61689096	chr11:61689096:C:T	2.45393e-19	-7.39777e-10	-1.48851	4.26498e-05	-7.39777e-10	-1.52757	0.000199858	-7.39777e-10	-1.50227
61689490	chr11:61689490:G:C	2.27299e-19	-7.39777e-10	-1.5651	4.11857e-05	-7.39777e-10	-1.5625	0.000188102	-7.39777e-10	-1.56289
61690138	chr11:61690138:A:G	2.27359e-19	-7.39777e-10	-1.56484	4.11649e-05	-7.39777e-10	-1.56301	0.000188196	-7.39777e-10	-1.56239
61690385	chr11:61690385:C:T	5.19742e-20	-1.54731	-1.49332	5.16877e-06	-2.18943	-1.44853	2.28579e-05	-2.18877	-1.48181
61690421	chr11:61690421:A:G	3.15109e-19	-7.39777e-10	-1.23845	6.1696e-05	-7.39777e-10	-1.15838	0.000268678	-7.39777e-10	-1.20636
61690943	chr11:61690943:G:A	5.29295e-19	-7.39777e-10	-0.719824	7.39202e-05	-7.39777e-10	-0.97761	0.000373672	-7.39777e-10	-0.876499
61690999	chr11:61690999:C:T	2.27142e-19	-7.39777e-10	-1.56579	4.10719e-05	-7.39777e-10	-1.56527	0.000188898	-7.39777e-10	-1.55867
61691123	chr11:61691123:G:A	4.84128e-20	-1.54594	-1.56567	4.61256e-06	-2.18934	-1.56247	2.10633e-05	-2.18871	-1.56364
61691201	chr11:61691201:C:G	2.33256e-19	-7.39777e-10	-1.53923	4.1074e-05	-7.39777e-10	-1.56522	0.00018921	-7.39777e-10	-1.55702
61691540	chr11:61691540:C:T	8.18637e-20	-1.17413	-1.41218	6.41299e-06	-2.18939	-1.23288	2.88614e-05	-2.1888	-1.24857
61691990	chr11:61691990:G:A	2.27154e-19	-7.39777e-10	-1.56574	4.10679e-05	-7.39777e-10	-1.56537	0.000188781	-7.39777e-10	-1.55929
61692192	chr11:61692192:C:T	2.27364e-19	-7.39777e-10	-1.56482	4.11785e-05	-7.39777e-10	-1.56268	0.000188184	-7.39777e-10	-1.56246
61692490	chr11:61692490:C:T	2.3715e-19	-7.39777e-10	-1.52268	4.23396e-05	-7.39777e-10	-1.53487	0.000191479	-7.39777e-10	-1.5451
61692839	chr11:61692839:G:A	1.34449e-19	-2.09019	-1.02216e-09	2.19271e-05	-2.19287	-1.02216e-09	0.000100179	-2.19292	-1.02216e-09
61693201	chr11:61693201:G:A	6.03405e-19	-0.588781	-1.02216e-09	2.72132e-05	-1.9769	-1.02216e-09	0.0001247	-1.97396	-1.02216e-09
61693496	chr11:61693496:C:T	2.29112e-18	0.745425	-1.02216e-09	8.11515e-05	-0.884279	-1.02216e-09	0.000372291	-0.880203	-1.02216e-09
61693590	chr11:61693590:G:A	2.37426e-19	-7.39777e-10	-1.52151	5.69388e-05	-7.39777e-10	-1.23862	0.000227525	-7.39777e-10	-1.37262
61693699	chr11:61693699:C:T	2.27146e-19	-7.39777e-10	-1.56578	4.13115e-05	-7.39777e-10	-1.55946	0.00018776	-7.39777e-10	-1.56471
61693842	chr11:61693842:C:T	7.42358e-19	-7.39777e-10	-0.381538	0.000131818	-7.39777e-10	-0.399177	0.000806656	-7.39777e-10	-0.10698
61694185	chr11:61694185:G:A	2.31754e-19	-7.39777e-10	-1.54569	4.11041e-05	-7.39777e-10	-1.56449	0.00018883	-7.39777e-10	-1.55903
61694585	chr11:61694585:T:G	2.29569e-19	-7.39777e-10	-1.55517	4.33444e-05	-7.39777e-10	-1.51142	0.00019274	-7.39777e-10	-1.53853
61694767	chr11:61694767:C:T	2.33455e-19	-7.39777e-10	-1.53838	4.6519e-05	-7.39777e-10	-1.44074	0.000190723	-7.39777e-10	-1.54905
61695289	chr11:61695289:CTCTG:C	7.21619e-20	-1.69266	-1.0198	6.88135e-06	-2.13347	-1.21832	3.37486e-05	-2.13337	-1.14756
61695916	chr11:61695916:A:G	5.91833e-20	-1.3643	-1.54643	5.89859e-06	-2.04229	-1.46359	2.65462e-05	-2.03692	-1.48407
61695937	chr11:61695937:C:T	1.5732e-18	0.369499	-1.02216e-09	0.000283657	0.367169	-1.02216e-09	0.00133636	0.397829	-1.02216e-09
61695985	chr11:61695985:C:G	2.2718e-19	-7.39777e-10	-1.56563	4.11411e-05	-7.39777e-10	-1.56359	0.000189608	-7.39777e-10	-1.55492
61696297	chr11:61696297:C:T	6.94689e-20	-1.70403	-1.04646	6.76503e-06	-2.1298	-1.23903	3.31234e-05	-2.12971	-1.16993
61696393	chr11:61696393:C:T	3.57501e-19	-7.39777e-10	-1.11223	7.21812e-05	-7.39777e-10	-1.00142	0.00030506	-7.39777e-10	-1.07937
61696652	chr11:61696652:G:A	3.83782e-17	3.56387	-1.02216e-09	0.000846831	1.4609	-1.02216e-09	0.00401811	1.49869	-1.02216e-09
61696964	chr11:61696964:G:A	1.31995e-19	-2.10861	-1.02216e-09	2.2641e-05	-2.16083	-1.02216e-09	0.000103643	-2.15892	-1.02216e-09
61697053	chr11:61697053:C:T	5.25439e-20	-2.09667	-0.933048	8.09363e-06	-2.21191	-0.977611	3.98423e-05	-2.21211	-0.902838
61697078	chr11:61697078:C:T	7.56512e-20	-1.76607	-0.899169	7.81561e-06	-1.99286	-1.23162	4.0452e-05	-1.9884	-1.11136
61697138	chr11:61697138:G:A	4.45963e-19	-7.39777e-10	-0.891134	6.85934e-05	-7.39777e-10	-1.0524	0.000336122	-7.39777e-10	-0.982404
61697430	chr11:61697430:G:A	5.86396e-19	-7.39777e-10	-0.617374	8.17289e-05	-7.39777e-10	-0.877188	0.000411523	-7.39777e-10	-0.780013
61697560	chr11:61697560:C:T	2.37537e-18	0.781538	-1.02216e-09	8.29626e-05	-0.862207	-1.02216e-09	0.000380607	-0.85811	-1.02216e-09
61698795	chr11:61698795:G:T	4.72791e-20	-1.61975	-1.51555	5.17593e-06	-2.17271	-1.46387	2.26576e-05	-2.17184	-1.50755
61699472	chr11:61699472:A:C	2.86728e-19	-7.39777e-10	-1.33284	4.7494e-05	-7.39777e-10	-1.41999	0.000222124	-7.39777e-10	-1.39664
61699580	chr11:61699580:A:G	7.86985e-20	-2.10587	-0.519871	1.75203e-05	-1.81474	-0.602494	0.000105971	-1.80595	-0.330765
61699829	chr11:61699829:G:A	3.31967e-19	-1.18633	-1.02216e-09	2.71626e-05	-1.97875	-1.02216e-09	0.000124431	-1.97613	-1.02216e-09
61700131	chr11:61700131:G:A	3.76714e-20	-2.18114	-1.18132	9.36226e-06	-2.06761	-0.976297	5.04946e-05	-2.06218	-0.815833
61700649	chr11:61700649:G:T	2.55191e-19	-7.39777e-10	-1.44936	4.5037e-05	-7.39777e-10	-1.47311	0.000220092	-7.39777e-10	-1.40583
61701485	chr11:61701485:A:C	2.42805e-19	-7.39777e-10	-1.49911	4.1801e-05	-7.39777e-10	-1.54768	0.000195229	-7.39777e-10	-1.5257
61701753	chr11:61701753:G:A	5.50568e-19	-7.39777e-10	-0.680419	7.26877e-05	-7.39777e-10	-0.994425	0.000363437	-7.39777e-10	-0.904272
61701894	chr11:61701894:C:A	4.02294e-19	-7.39777e-10	-0.994186	6.27526e-05	-7.39777e-10	-1.1414	0.000305435	-7.39777e-10	-1.07814
61702031	chr11:61702031:T:A	4.043e-20	-1.77301	-1.51879	5.09193e-06	-2.12975	-1.52319	2.26371e-05	-2.12782	-1.55247
61702089	chr11:61702089:T:A	3.44342e-19	-7.39777e-10	-1.14973	6.73728e-05	-7.39777e-10	-1.07036	0.000314833	-7.39777e-10	-1.04784
61702639	chr11:61702639:T:C	2.45524e-19	-7.39777e-10	-1.48797	4.95518e-05	-7.39777e-10	-1.37758	0.000189527	-7.39777e-10	-1.55534
61703076	chr11:61703076:T:C	8.43676e-19	-7.39777e-10	-0.253601	0.000105772	-7.39777e-10	-0.619315	0.000516539	-7.39777e-10	-0.552726
61703184	chr11:61703184:C:T	5.28918e-19	-7.39777e-10	-0.720536	7.51336e-05	-7.39777e-10	-0.961328	0.000374532	-7.39777e-10	-0.874199
61704165	chr11:61704165:G:C	3.521e-19	-1.12746	-1.02216e-09	2.79169e-05	-1.95136	-1.02216e-09	0.000127905	-1.94859	-1.02216e-09
61704206	chr11:61704206:C:T	7.99513e-18	3.07274	-1.07752	6.98046e-06	-2.06065	-1.27683	3.79512e-05	-2.06458	-1.099
61704426	chr11:61704426:A:G	2.27364e-19	-7.39777e-10	-1.56482	4.11785e-05	-7.39777e-10	-1.56268	0.000188184	-7.39777e-10	-1.56246
61704766	chr11:61704766:A:T	2.27349e-19	-7.39777e-10	-1.56488	4.11834e-05	-7.39777e-10	-1.56256	0.000188161	-7.39777e-10	-1.56258
61704992	chr11:61704992:C:T	2.27364e-19	-7.39777e-10	-1.56482	4.11785e-05	-7.39777e-10	-1.56268	0.000188184	-7.39777e-10	-1.56246
61705369	chr11:61705369:T:C	2.60455e-18	0.873646	-1.02216e-09	8.86935e-05	-0.79541	-1.02216e-09	0.000406944	-0.791201	-1.02216e-09
61705715	chr11:61705715:C:T	8.75374e-19	-0.216719	-1.02216e-09	6.47096e-05	-1.11069	-1.02216e-09	0.000294882	-1.1133	-1.02216e-09
61706396	chr11:61706396:C:T	2.39079e-19	-7.39777e-10	-1.51457	4.134e-05	-7.39777e-10	-1.55877	0.000192284	-7.39777e-10	-1.54091
61706724	chr11:61706724:C:T	2.28073e-19	-7.39777e-10	-1.5617	4.10885e-05	-7.39777e-10	-1.56487	0.000188146	-7.39777e-10	-1.56266
61707723	chr11:61707723:G:A	1.66016e-19	-1.87928	-1.02216e-09	2.39652e-05	-2.10399	-1.02216e-09	0.000109603	-2.10301	-1.02216e-09
61707983	chr11:61707983:TTATTTATG:T	2.76879e-19	-7.39777e-10	-1.36779	4.45e-05	-7.39777e-10	-1.48511	0.000218777	-7.39777e-10	-1.41183
61708978	chr11:61708978:G:A	8.71382e-20	-1.74481	-0.779065	8.65505e-06	-1.999	-1.12346	4.13296e-05	-1.99524	-1.08306
61710237	chr11:61710237:G:A	2.42276e-19	-7.39777e-10	-1.50129	4.39099e-05	-7.39777e-10	-1.49846	0.000196288	-7.39777e-10	-1.5203
61711058	chr11:61711058:A:C	4.20356e-20	-1.91933	-1.33353	5.07269e-06	-2.11584	-1.54089	2.32618e-05	-2.11061	-1.54245
61711270	chr11:61711270:C:T	2.45871e-19	-7.39777e-10	-1.48656	4.18394e-05	-7.39777e-10	-1.54676	0.000196284	-7.39777e-10	-1.52032
61711733	chr11:61711733:G:A	1.20421e-19	-2.20037	-1.02216e-09	2.17253e-05	-2.20212	-1.02216e-09	9.92448e-05	-2.20229	-1.02216e-09
61711804	chr11:61711804:C:T	3.56883e-19	-7.39777e-10	-1.11396	7.19714e-05	-7.39777e-10	-1.00433	0.000304392	-7.39777e-10	-1.08156
61711850	chr11:61711850:G:A	3.89075e-19	-2.17489	1.14729	0.000132399	-2.0603	1.66553	0.00118879	-2.05437	2.33519
61711962	chr11:61711962:G:A	3.11772e-19	-7.39777e-10	-1.2491	5.09162e-05	-7.39777e-10	-1.35042	0.000238676	-7.39777e-10	-1.32477
61712706	chr11:61712706:G:A	4.84259e-19	-7.39777e-10	-0.808748	6.5231e-05	-7.39777e-10	-1.10266	0.000346989	-7.39777e-10	-0.950585
61712719	chr11:61712719:T:C	6.28893e-20	-1.79109	-1.05891	6.74466e-06	-2.08721	-1.28463	3.4267e-05	-2.08704	-1.17865
61713376	chr11:61713376:A:G	5.68449e-20	-1.75689	-1.19415	5.90031e-06	-2.01818	-1.48741	2.728e-05	-2.0111	-1.48263
61713500	chr11:61713500:G:A	2.38924e-19	-7.39777e-10	-1.51522	4.86532e-05	-7.39777e-10	-1.39588	0.000194346	-7.39777e-10	-1.53024
61713762	chr11:61713762:G:A	8.65906e-20	-1.62225	-0.907931	7.45631e-06	-2.03285	-1.23868	3.85979e-05	-2.02853	-1.11815
61714011	chr11:61714011:T:C	2.49196e-19	-7.39777e-10	-1.47313	4.21266e-05	-7.39777e-10	-1.53992	0.000198315	-7.39777e-10	-1.51002
61714055	chr11:61714055:A:G	2.8144e-19	-7.39777e-10	-1.35145	4.68264e-05	-7.39777e-10	-1.43415	0.0002187	-7.39777e-10	-1.41218
61714395	chr11:61714395:C:T	1.89916e-19	-1.47363	-0.271159	1.05378e-05	-2.21243	-0.713191	3.55246e-05	-2.21246	-1.01719
61714456	chr11:61714456:G:A	5.64095e-20	-1.57331	-1.38542	7.10606e-06	-1.9131	-1.40655	3.95236e-05	-1.90247	-1.22051
61714460	chr11:61714460:G:A	7.93677e-20	-1.05416	-1.56312	4.8734e-06	-2.14453	-1.55227	2.22641e-05	-2.14121	-1.55569
61714923	chr11:61714923:T:G	4.1388e-20	-1.76446	-1.50392	5.14825e-06	-2.133	-1.50894	2.27529e-05	-2.13112	-1.54407
61715276	chr11:61715276:T:TA	1.20949e-19	-2.196	-1.02216e-09	2.1653e-05	-2.20545	-1.02216e-09	9.89146e-05	-2.20562	-1.02216e-09
61715852	chr11:61715852:G:C	7.80022e-20	-1.25714	-1.37749	5.15415e-06	-2.17699	-1.46381	2.33116e-05	-2.17696	-1.47397
61715857	chr11:61715857:T:C	2.98002e-19	-7.39777e-10	-1.29427	4.66956e-05	-7.39777e-10	-1.43695	0.00023142	-7.39777e-10	-1.35564
61716543	chr11:61716543:G:GA	2.27139e-19	-7.39777e-10	-1.56581	4.17296e-05	-7.39777e-10	-1.54939	0.000190381	-7.39777e-10	-1.55085
61717104	chr11:61717104:A:G	1.30514e-19	-0.63151	-1.48838	5.63665e-06	-2.16543	-1.38588	2.64805e-05	-2.16277	-1.3607
61717509	chr11:61717509:C:A	9.58155e-20	-2.02445	-0.404494	1.62837e-05	-1.59865	-0.891789	8.19414e-05	-1.59246	-0.801413
61717637	chr11:61717637:G:A	3.35426e-19	-7.39777e-10	-1.17597	5.10156e-05	-7.39777e-10	-1.34846	0.000253963	-7.39777e-10	-1.26269
61717684	chr11:61717684:C:T	2.14259e-19	-1.52737	-0.0968075	2.99659e-05	-2.19932	0.318784	0.000183207	-2.19867	0.609407
61717963	chr11:61717963:G:A	2.40464e-19	-7.39777e-10	-1.5088	4.3348e-05	-7.39777e-10	-1.51134	0.000195606	-7.39777e-10	-1.52378
61718297	chr11:61718297:G:A	1.0137e-19	-1.98295	-0.389641	1.51715e-05	-1.66753	-0.893644	7.75538e-05	-1.66169	-0.787212
61719496	chr11:61719496:T:G	2.55404e-19	-7.39777e-10	-1.44852	5.02462e-05	-7.39777e-10	-1.36366	0.000228527	-7.39777e-10	-1.36822
61719708	chr11:61719708:T:G	1.69183e-19	-1.86039	-1.02216e-09	2.50663e-05	-2.05907	-1.02216e-09	0.000114514	-2.05918	-1.02216e-09
61720218	chr11:61720218:G:A	9.02731e-20	-1.90176	-0.586774	1.26778e-05	-1.69482	-1.04592	6.40799e-05	-1.68865	-0.951101
61720472	chr11:61720472:G:A	9.05564e-20	-1.88761	-0.597785	1.23526e-05	-1.71348	-1.05325	6.23984e-05	-1.7074	-0.958938
61721369	chr11:61721369:G:A	1.24721e-19	-1.77236	-0.392932	1.24489e-05	-1.82835	-0.930617	6.3285e-05	-1.82328	-0.828947
61721759	chr11:61721759:T:G	2.30486e-19	-7.39777e-10	-1.55118	4.10682e-05	-7.39777e-10	-1.56536	0.000193475	-7.39777e-10	-1.53473
61722233	chr11:61722233:A:T	1.3907e-19	-0.736593	-1.3198	5.19843e-06	-2.12177	-1.51047	2.41718e-05	-2.11896	-1.49573
61722402	chr11:61722402:A:G	4.90395e-19	-7.39777e-10	-0.796159	6.96429e-05	-7.39777e-10	-1.03722	0.00036994	-7.39777e-10	-0.886538
61722416	chr11:61722416:T:C	6.67093e-18	-7.39777e-10	1.81415	0.00173316	-7.39777e-10	2.17711	0.00902886	-7.39777e-10	2.3083
61722461	chr11:61722461:G:A	9.15826e-20	-1.89241	-0.581721	1.25586e-05	-1.70863	-1.04156	6.34041e-05	-1.70253	-0.947817
61722773	chr11:61722773:G:A	1.05861e-18	-0.388735	0.362082	6.48065e-05	-2.21399	1.1048	0.000267214	-2.2139	1.00208
61723147	chr11:61723147:G:T	1.22234e-19	-2.18543	-1.02216e-09	2.15115e-05	-2.21201	-1.02216e-09	9.82752e-05	-2.21211	-1.02216e-09
61723408	chr11:61723408:C:A	3.46583e-20	-1.95397	-1.49186	5.88878e-06	-1.96105	-1.5465	2.78011e-05	-1.95942	-1.51538
61723495	chr11:61723495:C:T	4.51502e-18	-7.39777e-10	1.42379	0.0011362	-7.39777e-10	1.75485	0.00588521	-7.39777e-10	1.88032
61723625	chr11:61723625:A:G	2.27912e-19	-7.39777e-10	-1.56241	4.26107e-05	-7.39777e-10	-1.52849	0.000188021	-7.39777e-10	-1.56333
61723959	chr11:61723959:A:T	4.53897e-19	-1.8916	1.0181	4.94526e-05	-1.74322	0.363637	0.000278616	-1.73652	0.566474
61724567	chr11:61724567:C:A	4.23742e-19	-0.739272	-0.202972	3.31051e-05	-2.20324	0.422334	0.000138224	-2.20293	0.331932
61724684	chr11:61724684:G:A	3.42792e-19	-7.39777e-10	-1.15424	5.20741e-05	-7.39777e-10	-1.32793	0.000258894	-7.39777e-10	-1.24346
61724899	chr11:61724899:T:C	2.6853e-19	-7.39777e-10	-1.39841	4.83447e-05	-7.39777e-10	-1.40224	0.000218618	-7.39777e-10	-1.41255
61726349	chr11:61726349:TA:T	2.39539e-19	-7.39777e-10	-1.51265	4.15484e-05	-7.39777e-10	-1.55374	0.000211487	-7.39777e-10	-1.44571
61726855	chr11:61726855:G:A	3.28507e-20	-1.95384	-1.54556	5.74001e-06	-1.9872	-1.54594	2.58566e-05	-1.98424	-1.56307
61727443	chr11:61727443:C:T	2.64272e-19	-7.39777e-10	-1.41439	4.46867e-05	-7.39777e-10	-1.48092	0.000211356	-7.39777e-10	-1.44633
61728592	chr11:61728592:G:A	4.72476e-18	-7.39777e-10	1.4692	0.00118861	-7.39777e-10	1.79995	0.00612547	-7.39777e-10	1.92033
61728671	chr11:61728671:A:G	2.31878e-19	-7.39777e-10	-1.54516	4.27418e-05	-7.39777e-10	-1.52542	0.000191142	-7.39777e-10	-1.54686
61729185	chr11:61729185:C:T	9.99658e-20	-1.64734	-0.7392	8.48773e-06	-1.9489	-1.19307	4.54696e-05	-1.94423	-1.03861
61729210	chr11:61729210:A:G	8.55463e-20	-1.65035	-0.891964	7.69344e-06	-1.94735	-1.29288	4.04215e-05	-1.94264	-1.15787
61729279	chr11:61729279:T:C	8.86812e-20	-2.0399	-0.466422	1.86625e-05	-2.20182	-0.152257	6.80042e-05	-2.20196	-0.378353
61729766	chr11:61729766:G:A	5.6323e-19	-7.39777e-10	-0.657682	7.65716e-05	-7.39777e-10	-0.942371	0.000415732	-7.39777e-10	-0.769836
61731683	chr11:61731683:C:T	2.33343e-19	-7.39777e-10	-1.53886	4.21125e-05	-7.39777e-10	-1.54025	0.000190718	-7.39777e-10	-1.54908
61732188	chr11:61732188:G:A	6.25676e-19	-7.39777e-10	-0.552536	8.00363e-05	-7.39777e-10	-0.898116	0.000463914	-7.39777e-10	-0.660178
61732277	chr11:61732277:G:A	1.12215e-18	-7.39777e-10	0.0316349	0.000147507	-7.39777e-10	-0.286719	0.000818349	-7.39777e-10	-0.0925884
61732693	chr11:61732693:C:G	2.72707e-19	-7.39777e-10	-1.38297	4.5778e-05	-7.39777e-10	-1.45679	0.000217172	-7.39777e-10	-1.41919
61733015	chr11:61733015:C:T	4.29354e-20	-2.13444	-1.09724	6.26035e-06	-2.18413	-1.26223	2.84103e-05	-2.18323	-1.2699
61733193	chr11:61733193:C:T	2.3446e-19	-7.39777e-10	-1.53408	4.31883e-05	-7.39777e-10	-1.51503	0.000193618	-7.39777e-10	-1.53399
61733804	chr11:61733804:G:A	1.33588e-18	-0.173116	0.379089	5.59366e-05	-2.18882	0.932442	0.000299062	-2.18911	1.08989
61733924	chr11:61733924:ACAGAGGCC:A	1.45271e-19	-1.52317	-0.489592	1.09065e-05	-1.93772	-0.953516	5.44897e-05	-1.93321	-0.868655
61734120	chr11:61734120:A:G	2.0946e-19	-2.16641	0.519577	2.57475e-05	-2.13984	0.107581	0.000136123	-2.13803	0.251713
61734192	chr11:61734192:T:A	6.10317e-19	-7.39777e-10	-0.57739	8.28882e-05	-7.39777e-10	-0.863104	0.000449803	-7.39777e-10	-0.691068
61734258	chr11:61734258:TG:T	6.48719e-18	-0.0504662	1.83668	0.000203293	-2.15811	2.19216	0.00103944	-2.15928	2.30585
61734447	chr11:61734447:C:G	5.85927e-18	-0.374024	2.05843	0.000245299	-2.199	2.42088	0.00125941	-2.1996	2.53811
61734879	chr11:61734879:C:T	2.43357e-19	-7.39777e-10	-1.49684	4.58492e-05	-7.39777e-10	-1.45524	0.000204015	-7.39777e-10	-1.48168
61735909	chr11:61735909:G:A	5.91184e-20	-1.93216	-0.979672	1.16808e-05	-1.52669	-1.29597	5.77382e-05	-1.51923	-1.22473
61736021	chr11:61736021:A:G	2.90051e-19	-7.39777e-10	-1.32131	5.47163e-05	-7.39777e-10	-1.27843	0.000240412	-7.39777e-10	-1.31752
61736040	chr11:61736040:C:T	4.81099e-19	-7.39777e-10	-0.815296	6.91349e-05	-7.39777e-10	-1.04454	0.000360489	-7.39777e-10	-0.912416
61736710	chr11:61736710:G:A	2.95424e-19	-0.605833	-0.697123	1.20989e-05	-1.99238	-0.795099	8.12686e-05	-1.98341	-0.418703
61737696	chr11:61737696:G:A	7.16411e-20	-2.03823	-0.681469	1.04116e-05	-1.96241	-0.975263	4.6757e-05	-1.95877	-0.996139
61738111	chr11:61738111:G:A	4.31606e-20	-1.67036	-1.55609	4.90161e-06	-2.12604	-1.56499	2.24565e-05	-2.12508	-1.56322
61738122	chr11:61738122:G:A	1.24866e-19	-2.16413	-1.02216e-09	6.68084e-05	-1.07877	-1.02216e-09	0.000311123	-1.05969	-1.02216e-09
61738224	chr11:61738224:G:T	7.78273e-20	-2.04112	-0.59576	1.14173e-05	-1.93076	-0.914703	5.14237e-05	-1.9269	-0.932882
61738432	chr11:61738432:G:A	3.68232e-18	-7.39777e-10	1.21993	0.000573922	-7.39777e-10	1.0719	0.00483376	-7.39777e-10	1.6835
61738778	chr11:61738778:C:T	2.23897e-18	-0.975998	1.6984	0.000223378	-2.20772	2.33599	0.00115902	-2.20774	2.46319
61738982	chr11:61738982:T:C	4.30288e-20	-1.67222	-1.55728	4.8503e-06	-2.13592	-1.56564	2.22968e-05	-2.13475	-1.56068
61739112	chr11:61739112:C:T	1.48839e-18	-0.75137	1.06545	0.000112117	-2.18325	1.6222	0.000611419	-2.18332	1.79922
61740134	chr11:61740134:G:A	3.98381e-20	-1.75381	-1.55274	5.0096e-06	-2.10349	-1.56575	2.31237e-05	-2.10209	-1.55693
61740602	chr11:61740602:C:T	4.51726e-18	-1.27644	2.70073	0.000432206	-2.21379	3.00209	0.00227825	-2.2137	3.14498
61740793	chr11:61740793:A:G	2.30749e-19	-7.39777e-10	-1.55004	4.16333e-05	-7.39777e-10	-1.5517	0.000189045	-7.39777e-10	-1.55789
61740907	chr11:61740907:A:G	2.2996e-19	-0.934593	-0.618869	1.52537e-05	-1.83134	-0.724432	0.00010493	-1.81952	-0.32707
61740937	chr11:61740937:A:G	3.58331e-20	-1.9525	-1.46	8.63825e-06	-1.60951	-1.51488	3.92566e-05	-1.59833	-1.53143
61740980	chr11:61740980:G:A	9.1174e-19	-7.39777e-10	-0.176015	0.000122957	-7.39777e-10	-0.468762	0.000670038	-7.39777e-10	-0.292543
61741036	chr11:61741036:G:A	3.07098e-19	-7.39777e-10	-1.2642	5.10096e-05	-7.39777e-10	-1.34858	0.000236034	-7.39777e-10	-1.3359
61741456	chr11:61741456:C:T	3.13881e-19	-7.39777e-10	-1.24235	6.24698e-05	-7.39777e-10	-1.14591	0.000265901	-7.39777e-10	-1.21675
61741641	chr11:61741641:C:T	6.25278e-19	-0.748089	0.194917	3.89711e-05	-2.1669	0.54912	0.000154655	-2.16773	0.409053
61741757	chr11:61741757:G:A	2.98528e-18	-1.00165	2.01173	0.000159025	-2.20422	1.99268	0.00121849	-2.20445	2.50995
61741767	chr11:61741767:G:A	2.02383e-19	-1.02918	-0.652031	1.29352e-05	-2.20194	-0.518701	5.63655e-05	-2.20245	-0.565568
61741940	chr11:61741940:C:T	2.27478e-19	-7.39777e-10	-1.56431	4.11574e-05	-7.39777e-10	-1.56319	0.000187551	-7.39777e-10	-1.56583
61742925	chr11:61742925:A:G	3.41754e-19	-7.39777e-10	-1.15728	6.24347e-05	-7.39777e-10	-1.14648	0.000285715	-7.39777e-10	-1.14488
61743342	chr11:61743342:G:A	5.87606e-19	-7.39777e-10	-0.615313	9.20408e-05	-7.39777e-10	-0.758364	0.000426272	-7.39777e-10	-0.744798
61743346	chr11:61743346:G:C	5.32473e-19	-7.39777e-10	-0.713838	9.82546e-05	-7.39777e-10	-0.693034	0.000460834	-7.39777e-10	-0.666839
61743462	chr11:61743462:C:T	2.30502e-19	-7.39777e-10	-1.55111	4.10558e-05	-7.39777e-10	-1.56566	0.000188306	-7.39777e-10	-1.56181
61743564	chr11:61743564:G:T	4.93682e-19	-7.39777e-10	-0.789477	6.9573e-05	-7.39777e-10	-1.03822	0.000369894	-7.39777e-10	-0.886659
61743661	chr11:61743661:G:A	7.45886e-19	-0.440501	0.0637048	3.81839e-05	-2.16337	0.52519	0.000185399	-2.16348	0.586116
61743799	chr11:61743799:G:A	4.32823e-18	1.38155	-1.02216e-09	0.000114733	-0.537985	-1.02216e-09	0.000526519	-0.53359	-1.02216e-09
61744026	chr11:61744026:C:T	7.29008e-20	-1.31428	-1.38799	9.67692e-06	-2.02273	-0.98812	3.76584e-05	-2.01763	-1.15369
61745088	chr11:61745088:G:A	5.56274e-19	0.26615	-0.936258	1.82335e-05	-1.92643	-0.450909	0.000113031	-1.92463	-0.147588
61745928	chr11:61745928:G:A	6.79341e-19	-0.772682	0.302436	1.51683e-05	-2.2051	-0.356292	4.73956e-05	-2.20493	-0.736419
61746095	chr11:61746095:C:T	2.38241e-19	-7.39777e-10	-1.51809	4.40043e-05	-7.39777e-10	-1.49631	0.000196888	-7.39777e-10	-1.51724
61746253	chr11:61746253:A:G	1.12781e-19	-1.27253	-0.99339	1.30617e-05	-1.63035	-1.08056	8.31524e-05	-1.61614	-0.763062
61746480	chr11:61746480:G:A	3.90334e-19	-0.0372783	-0.987088	1.28706e-05	-2.04384	-0.68181	6.06756e-05	-2.04398	-0.650356
61746613	chr11:61746613:C:T	2.66163e-20	-2.2104	-1.49945	4.48661e-06	-2.21379	-1.56571	2.0668e-05	-2.21401	-1.55728
61747198	chr11:61747198:G:C	9.84167e-20	-1.23308	-1.16908	1.00808e-05	-1.4955	-1.47446	4.73207e-05	-1.4874	-1.45553
61747227	chr11:61747227:TTGTC:T	2.57824e-19	-7.39777e-10	-1.43909	4.63598e-05	-7.39777e-10	-1.44416	0.000210196	-7.39777e-10	-1.45184
61747285	chr11:61747285:G:T	6.53521e-19	-0.508995	-1.02216e-09	3.49505e-05	-1.72666	-1.02216e-09	0.000160394	-1.72224	-1.02216e-09
61747286	chr11:61747286:G:T	6.15406e-19	-0.569087	-1.02216e-09	3.39413e-05	-1.75596	-1.02216e-09	0.000155745	-1.75166	-1.02216e-09
61747349	chr11:61747349:A:G	5.3768e-20	-1.45118	-1.55551	5.99516e-06	-2.16534	-1.3243	2.40658e-05	-2.16586	-1.45323
61747363	chr11:61747363:G:A	2.38241e-19	-7.39777e-10	-1.51809	4.40043e-05	-7.39777e-10	-1.49631	0.000196888	-7.39777e-10	-1.51724
61747379	chr11:61747379:C:T	3.60276e-19	-0.176855	-0.927642	1.34594e-05	-2.0616	-0.619322	6.39397e-05	-2.06167	-0.580267
61748295	chr11:61748295:T:C	4.77301e-20	-2.1366	-0.989208	1.465e-05	-1.76065	-0.835502	5.59187e-05	-1.75332	-1.02266
61748397	chr11:61748397:TA:T	2.93749e-19	-0.457283	-0.851361	1.3843e-05	-2.12553	-0.527286	6.64608e-05	-2.12546	-0.477804
61748491	chr11:61748491:G:C	2.29329e-19	-7.39777e-10	-1.55621	4.20051e-05	-7.39777e-10	-1.5428	0.000197544	-7.39777e-10	-1.51392
61749004	chr11:61749004:G:A	5.96389e-20	-1.34218	-1.56088	5.98617e-06	-2.18355	-1.30759	2.34472e-05	-2.18404	-1.46108
61750765	chr11:61750765:G:A	6.41889e-17	4.27965	-0.201431	1.62261e-05	-1.95531	-0.538666	0.000100945	-1.96018	-0.225116
61751514	chr11:61751514:T:C	1.92945e-18	0.0854744	0.488147	5.55867e-05	-2.17198	0.909323	0.000205288	-2.17374	0.698274
61751727	chr11:61751727:G:A	5.06268e-19	-7.39777e-10	-0.764304	7.74951e-05	-7.39777e-10	-0.930381	0.000373883	-7.39777e-10	-0.875935
61752070	chr11:61752070:T:C	8.90961e-20	-1.06579	-1.43586	7.06773e-06	-1.85385	-1.4712	3.60361e-05	-1.84444	-1.37091
61753141	chr11:61753141:TG:T	8.56334e-19	-7.39777e-10	-0.238708	0.000114524	-7.39777e-10	-0.539816	0.00102994	-7.39777e-10	0.137379
61753597	chr11:61753597:C:A	1.22783e-18	-7.39777e-10	0.121638	0.000160176	-7.39777e-10	-0.204324	0.000889677	-7.39777e-10	-0.00901821
61753846	chr11:61753846:G:A	2.55728e-19	0.117164	-1.56442	1.31541e-05	-1.38168	-1.32218	4.9697e-05	-1.36754	-1.52639
61753974	chr11:61753974:C:A	8.30999e-19	0.608207	-0.876948	3.26631e-05	-1.69077	-0.103583	0.000118941	-1.68287	-0.338373
61754030	chr11:61754030:G:A	2.40571e-19	-7.39777e-10	-1.50835	4.46855e-05	-7.39777e-10	-1.48095	0.000203137	-7.39777e-10	-1.486
61754149	chr11:61754149:G:A	3.86577e-19	0.504654	-1.53869	1.28284e-05	-1.57392	-1.15502	4.42261e-05	-1.56229	-1.44827
61754435	chr11:61754435:C:T	5.14456e-19	-7.39777e-10	-0.74826	7.06787e-05	-7.39777e-10	-1.02245	0.000380559	-7.39777e-10	-0.858237
61754911	chr11:61754911:G:A	7.49722e-19	-0.371666	-1.02216e-09	5.12419e-05	-1.34404	-1.02216e-09	0.000233953	-1.34476	-1.02216e-09
61755828	chr11:61755828:GA:G	2.29598e-19	0.00543663	-1.56047	1.65066e-05	-1.20097	-1.27587	6.10554e-05	-1.18722	-1.50087
61755975	chr11:61755975:G:A	2.54771e-19	-7.39777e-10	-1.451	4.42543e-05	-7.39777e-10	-1.49064	0.000223784	-7.39777e-10	-1.3892
61756545	chr11:61756545:G:C	5.76717e-19	-7.39777e-10	-0.634017	8.13407e-05	-7.39777e-10	-0.88195	0.000616687	-7.39777e-10	-0.375516
61756647	chr11:61756647:G:A	2.05692e-19	-0.193175	-1.47181	2.34329e-05	-1.04989	-1.07657	8.70455e-05	-1.03519	-1.29825
61757035	chr11:61757035:T:C	9.40947e-20	-0.891685	-1.55538	5.54217e-06	-2.17549	-1.39272	2.41357e-05	-2.17491	-1.44128
61757502	chr11:61757502:G:A	1.45933e-19	-0.606948	-1.40127	1.79606e-05	-1.31579	-1.07662	7.36038e-05	-1.30668	-1.1945
61757548	chr11:61757548:G:A	3.96809e-17	4.05377	-0.456512	1.22757e-05	-2.01348	-0.75949	7.40594e-05	-2.01791	-0.477099
61758255	chr11:61758255:A:G	2.99016e-19	-7.39777e-10	-1.29087	5.02008e-05	-7.39777e-10	-1.36457	0.00020982	-7.39777e-10	-1.45363
61758258	chr11:61758258:G:A	1.27273e-19	-0.59643	-1.54861	1.11577e-05	-1.338	-1.53047	4.97471e-05	-1.32775	-1.56517
61758345	chr11:61758345:C:T	3.84605e-20	-1.79239	-1.54935	4.67715e-06	-2.19716	-1.54075	2.13569e-05	-2.1954	-1.5431
61758572	chr11:61758572:G:C	2.29216e-19	-7.39777e-10	-1.5567	4.10973e-05	-7.39777e-10	-1.56465	0.000188068	-7.39777e-10	-1.56307
61758599	chr11:61758599:T:C	2.8373e-20	-2.08049	-1.56544	5.51057e-05	0.277473	-1.54882	0.000251422	0.2921	-1.56484
61759084	chr11:61759084:G:A	2.7839e-20	-2.10026	-1.56467	5.55543e-05	0.295688	-1.55892	0.000257077	0.311564	-1.56207
61759208	chr11:61759208:A:T	1.04122e-18	-7.39777e-10	-0.0432184	0.000136325	-7.39777e-10	-0.365553	0.00075325	-7.39777e-10	-0.17548
61759651	chr11:61759651:C:T	8.0179e-19	0.819464	-1.12399	1.65087e-05	-2.0486	-0.428114	8.90376e-05	-2.04937	-0.261443
61759794	chr11:61759794:G:A	3.11782e-20	-1.98664	-1.56501	7.62489e-05	0.609791	-1.55638	0.000351881	0.626063	-1.56265
61760161	chr11:61760161:G:A	2.33683e-19	-7.39777e-10	-1.5374	4.11217e-05	-7.39777e-10	-1.56406	0.000189599	-7.39777e-10	-1.55497
61760455	chr11:61760455:C:T	5.61887e-20	-2.15941	-0.803241	2.8569e-05	-0.868615	-1.05966	0.00011132	-0.868073	-1.21939
61760629	chr11:61760629:T:C	2.78353e-20	-2.10099	-1.56408	4.87222e-05	0.166932	-1.56139	0.000225277	0.181026	-1.56357
61760834	chr11:61760834:C:A	3.57953e-20	-2.01176	-1.40179	2.14762e-05	-0.784116	-1.42953	0.000117535	-0.768379	-1.26476
61761342	chr11:61761342:C:T	1.15799e-19	-2.21222	-0.0272893	8.62414e-05	-0.286534	-0.536913	0.000315622	-0.285934	-0.759399
61761479	chr11:61761479:G:A	5.15894e-19	-7.39777e-10	-0.745469	8.6328e-05	-7.39777e-10	-0.822442	0.000525553	-7.39777e-10	-0.535426
61761795	chr11:61761795:T:G	7.39882e-20	-2.14399	-0.543475	3.29363e-05	-0.811414	-0.974608	0.000128555	-0.810778	-1.13274
61762604	chr11:61762604:G:A	1.73161e-18	-7.39777e-10	0.465437	0.000216032	-7.39777e-10	0.0948315	0.00123048	-7.39777e-10	0.315285
61762859	chr11:61762859:G:A	8.38973e-20	-1.05746	-1.50432	7.62068e-06	-1.77339	-1.47634	3.75715e-05	-1.77838	-1.39525
61762983	chr11:61762983:G:A	2.42621e-19	-7.39777e-10	-1.49987	4.19566e-05	-7.39777e-10	-1.54396	0.000193536	-7.39777e-10	-1.53442
61763028	chr11:61763028:A:G	1.40914e-18	0.259363	-1.02216e-09	6.86843e-05	-1.05108	-1.02216e-09	0.000313631	-1.05166	-1.02216e-09
61763041	chr11:61763041:G:A	3.05176e-19	-7.39777e-10	-1.27048	5.83165e-05	-7.39777e-10	-1.21471	0.000262015	-7.39777e-10	-1.23148
61763229	chr11:61763229:G:A	2.40171e-19	-7.39777e-10	-1.51002	4.51474e-05	-7.39777e-10	-1.47066	0.000206041	-7.39777e-10	-1.4718
61763244	chr11:61763244:A:G	4.24245e-19	-7.39777e-10	-0.941059	9.11286e-05	-7.39777e-10	-0.768324	0.000294855	-7.39777e-10	-1.11339
61763871	chr11:61763871:A:C	2.92427e-19	-7.39777e-10	-1.31315	5.33444e-05	-7.39777e-10	-1.30383	0.000245725	-7.39777e-10	-1.29566
61764056	chr11:61764056:C:T	4.13463e-19	-7.39777e-10	-0.9668	6.47702e-05	-7.39777e-10	-1.10975	0.000387264	-7.39777e-10	-0.84077
61764319	chr11:61764319:C:T	6.27223e-19	-7.39777e-10	-0.550067	9.32303e-05	-7.39777e-10	-0.745524	0.000454904	-7.39777e-10	-0.679791
61764338	chr11:61764338:A:G	9.49925e-19	-0.134987	-1.02216e-09	2.54659e-05	-2.04326	-1.02216e-09	0.000116745	-2.03989	-1.02216e-09
61764519	chr11:61764519:A:G	1.91587e-15	4.45456	3.01975	6.68469e-05	-2.19875	1.12056	0.000266925	-2.19825	0.985345
61764577	chr11:61764577:C:T	6.77302e-19	-7.39777e-10	-0.473252	0.000137678	-7.39777e-10	-0.355679	0.000474104	-7.39777e-10	-0.63845
61764728	chr11:61764728:C:T	2.81456e-20	-2.2017	-1.45227	4.52803e-06	-2.21272	-1.55759	2.14953e-05	-2.21304	-1.51901
61765412	chr11:61765412:T:TGTG	3.12693e-19	-7.39777e-10	-1.24615	5.03834e-05	-7.39777e-10	-1.36093	0.000279221	-7.39777e-10	-1.16787
61766325	chr11:61766325:A:T	2.08319e-19	-0.0870136	-1.56528	7.1669e-06	-1.74562	-1.5655	3.31496e-05	-1.73377	-1.56508
61766428	chr11:61766428:A:G	2.96597e-19	-7.39777e-10	-1.29899	5.6627e-05	-7.39777e-10	-1.24411	0.000250051	-7.39777e-10	-1.27821
61766436	chr11:61766436:T:C	2.31911e-19	-0.0825643	-1.46245	8.44879e-06	-1.76318	-1.38339	3.51556e-05	-1.75092	-1.48917
61766496	chr11:61766496:A:T	2.8839e-19	-7.39777e-10	-1.32706	5.48837e-05	-7.39777e-10	-1.27538	0.000242885	-7.39777e-10	-1.30729
61766538	chr11:61766538:C:T	3.34624e-20	-2.05594	-1.425	4.61578e-06	-2.2012	-1.54991	2.20334e-05	-2.20031	-1.507
61766837	chr11:61766837:C:T	3.66877e-19	-7.39777e-10	-1.08634	7.23983e-05	-7.39777e-10	-0.998413	0.000284989	-7.39777e-10	-1.14743
61766856	chr11:61766856:G:A	4.508e-19	-7.39777e-10	-0.880345	7.37395e-05	-7.39777e-10	-0.980058	0.00034292	-7.39777e-10	-0.962381
61767400	chr11:61767400:A:C	1.37855e-18	1.23908	-1.00167	7.87627e-06	-2.14253	-1.07421	3.12504e-05	-2.13934	-1.2185
61767566	chr11:61767566:C:G	2.84361e-19	-7.39777e-10	-1.34113	5.40924e-05	-7.39777e-10	-1.2899	0.000239378	-7.39777e-10	-1.32184
61767674	chr11:61767674:A:C	2.53183e-19	0.00613269	-1.46339	8.01438e-06	-1.81304	-1.38632	3.33664e-05	-1.80148	-1.49085
61768160	chr11:61768160:C:T	3.03441e-19	-7.39777e-10	-1.27618	5.43409e-05	-7.39777e-10	-1.28532	0.000248437	-7.39777e-10	-1.28469
61768917	chr11:61768917:G:A	2.59797e-19	-7.39777e-10	-1.43147	5.27176e-05	-7.39777e-10	-1.31565	0.000230779	-7.39777e-10	-1.35842
61768958	chr11:61768958:C:T	8.7906e-19	1.07929	-1.29181	6.30394e-06	-2.05649	-1.38293	2.87143e-05	-2.05096	-1.39152
61769111	chr11:61769111:G:A	1.54502e-18	1.27603	-0.924606	9.42406e-06	-2.08242	-0.954915	3.4644e-05	-2.07788	-1.17687
61769579	chr11:61769579:C:T	2.87293e-19	-7.39777e-10	-1.33087	5.10318e-05	-7.39777e-10	-1.34815	0.000236421	-7.39777e-10	-1.33426
61769788	chr11:61769788:G:A	2.41067e-19	-7.39777e-10	-1.50629	4.11394e-05	-7.39777e-10	-1.56363	0.000190809	-7.39777e-10	-1.54861
61769938	chr11:61769938:G:A	2.28852e-19	-7.39777e-10	-1.55829	4.20201e-05	-7.39777e-10	-1.54245	0.000192333	-7.39777e-10	-1.54065
61770057	chr11:61770057:T:G	5.84302e-15	5.13804	3.45134	7.20314e-05	-2.10884	1.10534	0.000345891	-2.1071	1.15335
61770176	chr11:61770176:TG:T	2.41636e-18	2.23342	-1.43477	6.65638e-06	-2.08517	-1.29985	2.70865e-05	-2.07995	-1.42089
61770218	chr11:61770218:G:A	5.32636e-18	1.58905	-1.02216e-09	3.47845e-05	-1.73143	-1.02216e-09	0.000157414	-1.741	-1.02216e-09
61771134	chr11:61771134:A:G	1.90812e-18	2.10415	-1.54164	5.68599e-06	-2.07634	-1.46626	2.44038e-05	-2.07104	-1.53409
61772269	chr11:61772269:A:T	3.4553e-19	-7.39777e-10	-1.14629	6.99098e-05	-7.39777e-10	-1.03339	0.000268631	-7.39777e-10	-1.20654
61773182	chr11:61773182:G:T	6.01567e-19	-7.39777e-10	-0.591831	8.75601e-05	-7.39777e-10	-0.808271	0.000450301	-7.39777e-10	-0.689961
61773336	chr11:61773336:A:C	2.42451e-19	-7.39777e-10	-1.50057	4.69467e-05	-7.39777e-10	-1.43158	0.00020959	-7.39777e-10	-1.45473
61773387	chr11:61773387:G:A	2.4158e-19	-7.39777e-10	-1.50417	4.44352e-05	-7.39777e-10	-1.48657	0.0002048	-7.39777e-10	-1.47784
61773840	chr11:61773840:G:A	2.71008e-19	-7.39777e-10	-1.38922	5.00555e-05	-7.39777e-10	-1.36746	0.000226729	-7.39777e-10	-1.37612
61773855	chr11:61773855:G:A	5.64135e-19	-7.39777e-10	-0.656075	8.59074e-05	-7.39777e-10	-0.827326	0.000431999	-7.39777e-10	-0.731455
61774416	chr11:61774416:A:G	3.69453e-19	-7.39777e-10	-1.07935	6.44396e-05	-7.39777e-10	-1.11487	0.000238854	-7.39777e-10	-1.32403
61775250	chr11:61775250:G:A	2.3e-19	-7.39777e-10	-1.55329	4.11021e-05	-7.39777e-10	-1.56454	0.000187855	-7.39777e-10	-1.56421
61775900	chr11:61775900:A:C	3.40693e-19	-7.39777e-10	-1.16039	5.92476e-05	-7.39777e-10	-1.19887	0.000273897	-7.39777e-10	-1.18712
61776027	chr11:61776027:T:C	7.71895e-08	26.0832	-1.09733	5.08535e-06	-2.09613	-1.5581	2.48686e-05	-2.09087	-1.4954
61776489	chr11:61776489:T:C	1.74308e-06	27.8705	0.232575	6.90892e-06	-2.12654	-1.22124	3.07517e-05	-2.12356	-1.25038
61778370	chr11:61778370:C:T	2.6373e-19	-1.41644	-1.02216e-09	2.14759e-05	-2.21366	-1.02216e-09	9.81151e-05	-2.21374	-1.02216e-09
61778501	chr11:61778501:G:C	2.85207e-19	-7.39777e-10	-1.33815	4.76101e-05	-7.39777e-10	-1.41755	0.000220532	-7.39777e-10	-1.40384
61778734	chr11:61778734:G:GC	2.30357e-19	-7.39777e-10	-1.55174	4.24415e-05	-7.39777e-10	-1.53247	0.000192201	-7.39777e-10	-1.54134
61779120	chr11:61779120:A:G	5.64704e-05	31.7577	-0.176624	4.55039e-06	-2.21395	-1.55143	2.06063e-05	-2.21379	-1.56049
61779416	chr11:61779416:G:A	1.34107e-19	-2.09273	-1.02216e-09	0.000303705	0.435461	-1.02216e-09	0.00143081	0.466121	-1.02216e-09
61779596	chr11:61779596:G:A	3.43253e-14	11.9258	-1.56583	1.08278e-05	-1.85063	-1.04786	6.01253e-05	-1.84651	-0.856939
61779765	chr11:61779765:C:T	1.05941e-07	26.1773	-0.874789	4.76828e-06	-2.18697	-1.53164	2.42061e-05	-2.18576	-1.42752
61780479	chr11:61780479:C:T	3.81277e-20	-1.81924	-1.53119	5.80197e-06	-1.98227	-1.54013	2.62389e-05	-1.98087	-1.55177
61780686	chr11:61780686:C:T	6.4273e-19	-7.39777e-10	-0.525645	0.000100287	-7.39777e-10	-0.672564	0.000486332	-7.39777e-10	-0.612987
61781087	chr11:61781087:A:G	1.35366e-15	7.01553	0.111425	7.14863e-06	-2.15863	-1.15505	2.5517e-05	-2.16014	-1.40039
61781324	chr11:61781324:G:A	1.18766e-19	-2.21422	-1.02216e-09	3.28518e-05	-1.78859	-1.02216e-09	0.000150216	-1.7878	-1.02216e-09
61781402	chr11:61781402:G:A	3.76267e-16	7.29223	-1.44555	6.6192e-06	-2.17614	-1.21449	2.5235e-05	-2.17918	-1.39247
61781553	chr11:61781553:G:A	0.144015	38.7925	0.632562	5.52513e-06	-2.15382	-1.41747	2.26143e-05	-2.15581	-1.52549
61781927	chr11:61781927:A:T	4.15174e-19	-0.962672	-1.02216e-09	3.21373e-05	-1.81058	-1.02216e-09	0.000146781	-1.81094	-1.02216e-09
61781959	chr11:61781959:G:C	1.14047e-18	-7.39777e-10	0.0478277	0.000187087	-7.39777e-10	-0.0490207	0.000693309	-7.39777e-10	-0.258401
61783884	chr11:61783884:T:C	0.00363675	35.3182	0.428075	6.79805e-06	-2.21104	-1.15292	3.02392e-05	-2.21167	-1.17907
61784455	chr11:61784455:A:C	0.0319152	36.9386	0.979606	5.78234e-06	-2.19753	-1.32825	2.28815e-05	-2.19862	-1.47093
61784624	chr11:61784624:C:T	2.27141e-19	-7.39777e-10	-1.5658	4.23812e-05	-7.39777e-10	-1.53389	0.000188767	-7.39777e-10	-1.55936
61784882	chr11:61784882:G:A	3.28196e-19	-7.39777e-10	-1.19776	5.99571e-05	-7.39777e-10	-1.18697	0.00031828	-7.39777e-10	-1.03695
61785189	chr11:61785189:C:T	2.83636e-19	-7.39777e-10	-1.34368	5.10726e-05	-7.39777e-10	-1.34735	0.000215691	-7.39777e-10	-1.42603
61785208	chr11:61785208:G:T	0.0647089	37.8414	0.783635	5.51009e-06	-2.18572	-1.3883	2.23126e-05	-2.18714	-1.50759
61785729	chr11:61785729:G:A	9.96782e-20	-0.827562	-1.56186	4.66451e-06	-2.21449	-1.52613	2.06632e-05	-2.21448	-1.55705
61786092	chr11:61786092:C:T	3.48094e-19	-7.39777e-10	-1.1389	5.81686e-05	-7.39777e-10	-1.21725	0.000276982	-7.39777e-10	-1.17592
61786294	chr11:61786294:C:T	8.61211e-19	-7.39777e-10	-0.233029	0.000208728	-7.39777e-10	0.0604361	0.000824728	-7.39777e-10	-0.0848237
61786960	chr11:61786960:T:C	2.86782e-19	-7.39777e-10	-1.33265	4.78631e-05	-7.39777e-10	-1.41225	0.000221834	-7.39777e-10	-1.39795
61787702	chr11:61787702:G:A	2.29011e-19	-7.39777e-10	-1.5576	4.1552e-05	-7.39777e-10	-1.55365	0.000192533	-7.39777e-10	-1.53961
61788567	chr11:61788567:A:C	1.77017e-13	13.5446	-1.54418	1.67226e-05	-1.677	-0.786841	9.66665e-05	-1.672	-0.556607
61788602	chr11:61788602:C:T	1.60663e-19	-1.91206	-1.02216e-09	2.16282e-05	-2.2066	-1.02216e-09	9.88549e-05	-2.20622	-1.02216e-09
61788988	chr11:61788988:T:C	2.41442e-19	-7.39777e-10	-1.50474	4.713e-05	-7.39777e-10	-1.42769	0.000208344	-7.39777e-10	-1.46069
61790331	chr11:61790331:T:C	2.08703e-07	27.3314	-1.35087	5.36667e-06	-2.04254	-1.55785	2.53741e-05	-2.0336	-1.53255
61790354	chr11:61790354:T:C	0.0542389	37.5012	0.947344	5.71499e-06	-2.19554	-1.34197	2.27242e-05	-2.19664	-1.47981
61790396	chr11:61790396:T:C	7.56076e-20	-1.71018	-0.95563	1.43616e-05	-1.53739	-1.07865	7.08923e-05	-1.53255	-1.00617
61790956	chr11:61790956:G:A	3.21177e-19	-7.39777e-10	-1.21938	5.46155e-05	-7.39777e-10	-1.28028	0.000256262	-7.39777e-10	-1.25368
61791717	chr11:61791717:T:C	2.28047e-19	-7.39777e-10	-1.56182	4.10544e-05	-7.39777e-10	-1.5657	0.000187606	-7.39777e-10	-1.56553
61791974	chr11:61791974:C:T	2.3234e-19	-7.39777e-10	-1.54317	4.28295e-05	-7.39777e-10	-1.52337	0.000189622	-7.39777e-10	-1.55484
61792563	chr11:61792563:C:T	2.08028e-18	0.64889	-1.02216e-09	4.06334e-05	-1.57601	-1.02216e-09	0.000186597	-1.57093	-1.02216e-09
61792609	chr11:61792609:G:A	0.000231211	33.7328	-0.742069	4.7392e-06	-2.18041	-1.54432	2.35857e-05	-2.18204	-1.4572
61792789	chr11:61792789:C:T	1.13668e-17	3.91003	-1.56295	7.32909e-06	-1.77527	-1.51348	3.19377e-05	-1.78207	-1.55402
61793474	chr11:61793474:G:T	2.27825e-19	-7.39777e-10	-1.56279	4.65574e-05	-7.39777e-10	-1.43991	0.000187587	-7.39777e-10	-1.56564
61793816	chr11:61793816:A:G	1.82993e-19	-1.78192	-1.02216e-09	3.0462e-05	-1.86412	-1.02216e-09	0.000139307	-1.8632	-1.02216e-09
61794420	chr11:61794420:C:T	4.87138e-19	-7.39777e-10	-0.802822	0.00010297	-7.39777e-10	-0.64616	0.000455855	-7.39777e-10	-0.677703
61794525	chr11:61794525:A:T	4.30743e-19	-7.39777e-10	-0.925857	6.65117e-05	-7.39777e-10	-1.08322	0.000325397	-7.39777e-10	-1.01483
61794752	chr11:61794752:T:G	2.97555e-19	-7.39777e-10	-1.29577	4.78438e-05	-7.39777e-10	-1.41266	0.000270614	-7.39777e-10	-1.19918
61796587	chr11:61796587:C:T	2.45387e-19	-7.39777e-10	-1.48853	4.28824e-05	-7.39777e-10	-1.52213	0.000199892	-7.39777e-10	-1.5021
61797722	chr11:61797722:C:T	2.43544e-19	-7.39777e-10	-1.49607	4.39953e-05	-7.39777e-10	-1.49651	0.00022354	-7.39777e-10	-1.39029
61797904	chr11:61797904:T:C	3.6389e-19	-7.39777e-10	-1.09452	8.02227e-05	-7.39777e-10	-0.895791	0.000330029	-7.39777e-10	-1.0007
61798104	chr11:61798104:C:G	3.74342e-19	-7.39777e-10	-1.0662	5.08609e-05	-7.39777e-10	-1.3515	0.000258777	-7.39777e-10	-1.24391
61798141	chr11:61798141:G:A	2.55698e-19	-7.39777e-10	-1.44737	4.43137e-05	-7.39777e-10	-1.4893	0.000207573	-7.39777e-10	-1.46439
61798410	chr11:61798410:C:T	5.62981e-19	-7.39777e-10	-0.658124	8.05652e-05	-7.39777e-10	-0.89153	0.000394859	-7.39777e-10	-0.821348
61798436	chr11:61798436:T:C	0.00154124	34.247	0.640776	5.28103e-06	-2.21381	-1.40267	2.14123e-05	-2.21397	-1.52194
61798885	chr11:61798885:C:T	2.36804e-19	-7.39777e-10	-1.52413	4.19549e-05	-7.39777e-10	-1.544	0.000192205	-7.39777e-10	-1.54131
61800198	chr11:61800198:T:G	3.82001e-19	-1.04595	-1.02216e-09	2.27658e-05	-2.15534	-1.02216e-09	0.000103861	-2.15682	-1.02216e-09
61800281	chr11:61800281:C:A	0.0154731	37.2736	-0.0793533	5.67717e-06	-2.00012	-1.54403	2.53055e-05	-2.00379	-1.56506
61800623	chr11:61800623:C:T	3.19594e-19	-7.39777e-10	-1.22432	4.8531e-05	-7.39777e-10	-1.39839	0.000291416	-7.39777e-10	-1.12513
61800988	chr11:61800988:A:C	5.9601e-19	-7.39777e-10	-0.601111	8.67928e-05	-7.39777e-10	-0.817073	0.000443151	-7.39777e-10	-0.705967
61802358	chr11:61802358:C:T	0.0766979	38.3357	0.459312	5.13431e-06	-2.17773	-1.46692	2.15514e-05	-2.17924	-1.55019
61802601	chr11:61802601:T:C	1.23214e-19	-2.17745	-1.02216e-09	3.52656e-05	-1.71769	-1.02216e-09	0.000161294	-1.71665	-1.02216e-09
61803311	chr11:61803311:T:C	0.0576907	38.2178	0.292488	4.94475e-06	-2.18127	-1.501	2.12336e-05	-2.18271	-1.56158
61803910	chr11:61803910:G:A	0.033361	37.947	0.0155328	5.97069e-06	-1.96247	-1.53127	2.62563e-05	-1.96625	-1.56572
61804006	chr11:61804006:T:C	0.0477138	38.0246	0.295766	4.92188e-06	-2.18654	-1.50036	2.11279e-05	-2.18786	-1.56142
61805050	chr11:61805050:G:A	2.44771e-19	-7.39777e-10	-1.49104	4.42436e-05	-7.39777e-10	-1.49089	0.00022529	-7.39777e-10	-1.38249
61806212	chr11:61806212:T:C	0.024275	37.4429	0.201677	4.80647e-06	-2.19755	-1.51308	2.08463e-05	-2.19862	-1.56408
61806464	chr11:61806464:A:G	3.31512e-19	-7.39777e-10	-1.1877	7.16882e-05	-7.39777e-10	-1.00827	0.000298767	-7.39777e-10	-1.10021
61806640	chr11:61806640:CCT:C	2.30203e-19	-7.39777e-10	-1.55241	4.10787e-05	-7.39777e-10	-1.56511	0.000190144	-7.39777e-10	-1.5521
61807420	chr11:61807420:A:G	2.30952e-19	-7.39777e-10	-1.54916	4.11044e-05	-7.39777e-10	-1.56448	0.000187553	-7.39777e-10	-1.56582
61807686	chr11:61807686:A:G	0.0305341	37.5558	0.318163	4.90045e-06	-2.19694	-1.49432	2.09434e-05	-2.19799	-1.56007
61807739	chr11:61807739:GTC:G	7.62691e-19	-7.39777e-10	-0.354516	0.00010636	-7.39777e-10	-0.613765	0.000520593	-7.39777e-10	-0.544909
61808793	chr11:61808793:C:T	3.1141e-19	-7.39777e-10	-1.25026	4.99164e-05	-7.39777e-10	-1.37025	0.000232702	-7.39777e-10	-1.35012
61811586	chr11:61811586:G:A	1.50114e-19	-1.97997	-1.02216e-09	2.41929e-05	-2.09454	-1.02216e-09	0.000110504	-2.09483	-1.02216e-09
61811909	chr11:61811909:T:G	5.114e-19	-0.754216	-1.02216e-09	2.16409e-05	-2.20601	-1.02216e-09	9.88596e-05	-2.20618	-1.02216e-09
61811991	chr11:61811991:A:G	0.0610076	38.446	0.12015	4.85953e-06	-2.17062	-1.52904	2.13652e-05	-2.17229	-1.56583
61812198	chr11:61812198:C:T	3.63967e-19	-7.39777e-10	-1.09431	8.00029e-05	-7.39777e-10	-0.898534	0.00033042	-7.39777e-10	-0.999513
61812288	chr11:61812288:T:C	0.0189247	37.3908	0.00486698	5.74451e-06	-2.00009	-1.53227	2.52883e-05	-2.00375	-1.56579
61812781	chr11:61812781:A:G	3.5572e-19	-7.39777e-10	-1.11722	6.06859e-05	-7.39777e-10	-1.17489	0.000282017	-7.39777e-10	-1.15791
61813163	chr11:61813163:C:T	0.0110757	37.0262	-0.166249	5.52415e-06	-2.01842	-1.55305	2.49326e-05	-2.02193	-1.56177
61814184	chr11:61814184:G:A	0.000274991	34.0275	-0.863331	6.1634e-06	-1.92785	-1.53412	3.06125e-05	-1.93245	-1.44601
61814292	chr11:61814292:T:C	0.00626918	35.91	0.380782	8.69706e-06	-1.98883	-1.12878	4.0936e-05	-1.99463	-1.09324
61814686	chr11:61814686:G:A	4.08619e-19	-7.39777e-10	-0.978587	6.42206e-05	-7.39777e-10	-1.11827	0.000316025	-7.39777e-10	-1.04406
61814825	chr11:61814825:C:G	2.03102e-19	-1.67766	-1.02216e-09	2.48322e-05	-2.06846	-1.02216e-09	0.00011353	-2.06781	-1.02216e-09
61815236	chr11:61815236:T:C	0.0213309	37.5212	-0.00588836	5.79268e-06	-1.99018	-1.53382	2.55372e-05	-1.99392	-1.56582
61815361	chr11:61815361:G:A	3.26706e-19	-7.39777e-10	-1.20231	5.60329e-05	-7.39777e-10	-1.25466	0.000260057	-7.39777e-10	-1.23898
61817159	chr11:61817159:A:G	7.23763e-19	-7.39777e-10	-0.406906	0.000128702	-7.39777e-10	-0.423098	0.000464959	-7.39777e-10	-0.657927
61818856	chr11:61818856:C:CT	0.0391417	38.0391	0.0832513	4.7724e-06	-2.18291	-1.53484	2.11133e-05	-2.18432	-1.56566
61819414	chr11:61819414:C:T	2.24841e-19	-0.385643	-1.19033	8.33183e-06	-2.20669	-0.953823	3.18921e-05	-2.20592	-1.1316
61819610	chr11:61819610:C:T	2.8442e-19	-7.39777e-10	-1.34092	4.85951e-05	-7.39777e-10	-1.39707	0.000229938	-7.39777e-10	-1.36207
61820590	chr11:61820590:G:C	2.40139e-19	-7.39777e-10	-1.51015	4.34021e-05	-7.39777e-10	-1.51009	0.000218512	-7.39777e-10	-1.41304
61820833	chr11:61820833:A:G	0.126097	37.9924	1.29984	7.67235e-06	-2.16331	-1.07966	2.97471e-05	-2.1655	-1.24164
61822009	chr11:61822009:A:G	0.00499702	35.7256	0.338409	7.411e-06	-2.04157	-1.23606	3.05559e-05	-2.04584	-1.33447
61822576	chr11:61822576:G:T	2.3194e-19	-7.39777e-10	-1.54489	4.13771e-05	-7.39777e-10	-1.55787	0.000189298	-7.39777e-10	-1.55655
61823166	chr11:61823166:C:T	3.63089e-19	-7.39777e-10	-1.09672	6.20369e-05	-7.39777e-10	-1.15287	0.000288414	-7.39777e-10	-1.13548
61823566	chr11:61823566:G:C	2.14412e-18	-7.39777e-10	0.679113	0.00025999	-7.39777e-10	0.280048	0.00139553	-7.39777e-10	0.441153
61823587	chr11:61823587:G:A	4.19621e-19	-0.952017	-1.02216e-09	2.94729e-05	-1.89712	-1.02216e-09	0.000134208	-1.90048	-1.02216e-09
61824639	chr11:61824639:G:T	2.9387e-19	-7.39777e-10	-1.30823	5.01391e-05	-7.39777e-10	-1.36579	0.000237303	-7.39777e-10	-1.33054
61824890	chr11:61824890:A:G	0.00136429	34.0094	0.756392	8.66874e-06	-2.21449	-0.906383	4.09852e-05	-2.21444	-0.872226
61825016	chr11:61825016:C:A	1.56485e-19	-1.93841	-1.02216e-09	2.14619e-05	-2.21432	-1.02216e-09	9.80648e-05	-2.21425	-1.02216e-09
61825533	chr11:61825533:A:G	0.00405459	35.4003	0.454686	7.61957e-06	-2.20318	-1.0467	3.56116e-05	-2.20454	-1.02266
61825744	chr11:61825744:T:A	3.79224e-19	-7.39777e-10	-1.05324	6.3167e-05	-7.39777e-10	-1.13481	0.000302783	-7.39777e-10	-1.08686
61825894	chr11:61825894:A:G	3.07702e-19	-7.39777e-10	-1.26224	5.23022e-05	-7.39777e-10	-1.32356	0.000248032	-7.39777e-10	-1.28632
61826039	chr11:61826039:C:T	3.62744e-19	-7.39777e-10	-1.09767	6.19806e-05	-7.39777e-10	-1.15377	0.000288137	-7.39777e-10	-1.13644
61826205	chr11:61826205:C:T	3.1224e-19	-7.39777e-10	-1.2476	5.31034e-05	-7.39777e-10	-1.30836	0.00025177	-7.39777e-10	-1.27136
61827448	chr11:61827448:CT:C	0.0908552	38.7056	0.258851	5.0767e-06	-2.15172	-1.50421	2.1838e-05	-2.15379	-1.56244
61828092	chr11:61828092:C:T	1.85576e-13	13.6037	-1.5561	1.56973e-05	-1.65166	-0.87545	8.92355e-05	-1.64651	-0.662092
61828314	chr11:61828314:G:A	3.63317e-19	-7.39777e-10	-1.09609	6.2075e-05	-7.39777e-10	-1.15225	0.00028859	-7.39777e-10	-1.13487
61828850	chr11:61828850:CA:C	0.00959866	35.8169	0.899894	7.44096e-06	-2.21246	-1.06114	2.93382e-05	-2.2129	-1.20809
61829161	chr11:61829161:C:T	6.47536e-05	32.9647	-1.24675	4.48852e-06	-2.21349	-1.56558	2.05839e-05	-2.21294	-1.56243
61829956	chr11:61829956:C:T	2.27327e-19	-7.39777e-10	-1.56498	4.10963e-05	-7.39777e-10	-1.56468	0.000187569	-7.39777e-10	-1.56573
61829989	chr11:61829989:T:C	1.70376e-19	-1.85336	-1.02216e-09	2.66161e-05	-1.99908	-1.02216e-09	0.000121525	-1.99976	-1.02216e-09
61830342	chr11:61830342:A:G	2.47047e-19	-7.39777e-10	-1.48179	4.83857e-05	-7.39777e-10	-1.40139	0.000217144	-7.39777e-10	-1.41931
61830500	chr11:61830500:A:G	0.0186979	37.0307	0.352854	5.85691e-06	-2.18697	-1.326	2.51291e-05	-2.18869	-1.38717
61830816	chr11:61830816:C:T	3.93768e-11	18.1344	-0.729323	4.51811e-06	-2.20676	-1.56575	2.12034e-05	-2.20659	-1.53912
61830919	chr11:61830919:A:G	3.95142e-19	-1.01212	-1.02216e-09	2.21602e-05	-2.1823	-1.02216e-09	0.000101219	-2.1826	-1.02216e-09
61831875	chr11:61831875:G:A	2.00405e-13	13.6653	-1.54084	1.86141e-05	-1.57889	-0.777791	0.000107051	-1.57343	-0.553133
61832519	chr11:61832519:C:T	1.57826e-19	-1.92988	-1.02216e-09	2.35808e-05	-2.12016	-1.02216e-09	0.000107771	-2.11987	-1.02216e-09
61832855	chr11:61832855:G:A	4.87797e-11	18.3745	-0.755289	4.49839e-06	-2.21157	-1.56531	2.11944e-05	-2.21146	-1.53468
61832870	chr11:61832870:A:C	4.19893e-06	30.4076	-1.42537	4.79865e-06	-2.19671	-1.51555	2.09608e-05	-2.19393	-1.56329
61833377	chr11:61833377:G:A	2.27472e-19	-7.39777e-10	-1.56434	4.12217e-05	-7.39777e-10	-1.56163	0.00018771	-7.39777e-10	-1.56498
61833730	chr11:61833730:G:A	3.14298e-19	-1.24103	-1.02216e-09	2.33206e-05	-2.13126	-1.02216e-09	0.000106502	-2.13171	-1.02216e-09
61833884	chr11:61833884:C:T	2.36649e-19	-7.39777e-10	-1.52479	4.45019e-05	-7.39777e-10	-1.48507	0.000202699	-7.39777e-10	-1.48815
61833906	chr11:61833906:C:T	1.25578e-14	9.72929	-0.374812	6.65706e-06	-2.10176	-1.28316	2.74136e-05	-2.10509	-1.38375
61833990	chr11:61833990:G:A	2.27576e-19	-7.39777e-10	-1.56388	4.15672e-05	-7.39777e-10	-1.55328	0.00018883	-7.39777e-10	-1.55903
61834013	chr11:61834013:C:T	2.27183e-19	-7.39777e-10	-1.56561	4.52843e-05	-7.39777e-10	-1.46764	0.000187685	-7.39777e-10	-1.56511
61834400	chr11:61834400:C:T	4.9429e-15	9.62833	-1.20624	5.0481e-06	-2.10185	-1.55974	2.30603e-05	-2.10534	-1.55643
61834436	chr11:61834436:A:G	4.27452e-15	9.48497	-1.20815	4.97277e-06	-2.11648	-1.56014	2.27175e-05	-2.11974	-1.557
61834531	chr11:61834531:C:G	6.58294e-13	14.7551	-1.44136	1.21147e-05	-2.11	-0.676175	4.48984e-05	-2.10816	-0.887319
61834696	chr11:61834696:A:G	1.91781e-18	-7.39777e-10	0.567571	0.000239324	-7.39777e-10	0.197222	0.00127421	-7.39777e-10	0.350204
61835756	chr11:61835756:C:G	2.38146e-19	-7.39777e-10	-1.51848	4.39968e-05	-7.39777e-10	-1.49648	0.00021522	-7.39777e-10	-1.42822
61835765	chr11:61835765:C:T	2.13126e-12	12.7158	1.77282	1.9052e-05	-2.10799	-0.225431	6.78922e-05	-2.11082	-0.471134
61835886	chr11:61835886:A:T	2.28585e-12	12.7776	1.78101	1.93374e-05	-2.09826	-0.220297	6.88685e-05	-2.10123	-0.466447
61836038	chr11:61836038:C:A	6.51552e-05	33.169	-1.44481	5.46854e-06	-2.21295	-1.36864	2.25935e-05	-2.21241	-1.46981
61836119	chr11:61836119:T:A	2.87266e-19	-7.39777e-10	-1.33096	4.79699e-05	-7.39777e-10	-1.41002	0.000225251	-7.39777e-10	-1.38266
61836312	chr11:61836312:G:A	7.48668e-19	-7.39777e-10	-0.373074	0.000130247	-7.39777e-10	-0.411166	0.000496517	-7.39777e-10	-0.59226
61836350	chr11:61836350:G:A	2.7484e-19	-7.39777e-10	-1.37518	4.63097e-05	-7.39777e-10	-1.44525	0.000216718	-7.39777e-10	-1.42128
61837310	chr11:61837310:A:T	6.37469e-15	10.0911	-1.41466	4.61451e-06	-2.1927	-1.55869	2.11844e-05	-2.19456	-1.55206
61837342	chr11:61837342:C:A	2.28476e-05	32.0081	-1.33184	4.7279e-06	-2.20809	-1.51902	2.06591e-05	-2.20682	-1.5649
61837495	chr11:61837495:C:T	1.00393e-14	10.6749	-1.54426	5.9246e-06	-2.19914	-1.30235	2.54575e-05	-2.20045	-1.36242
61837743	chr11:61837743:A:G	4.0876e-15	9.79556	-1.56346	5.4093e-06	-2.20816	-1.38431	2.36187e-05	-2.20728	-1.43056
61838027	chr11:61838027:T:A	1.09972e-05	31.3708	-1.4257	5.02687e-06	-2.19945	-1.46635	2.12191e-05	-2.1975	-1.54747
61838106	chr11:61838106:T:G	5.56793e-20	-1.60162	-1.37014	9.66144e-06	-1.79855	-1.2139	3.92771e-05	-1.79556	-1.33368
61838136	chr11:61838136:C:A	4.32856e-19	-0.920964	-1.02216e-09	2.99777e-05	-1.88014	-1.02216e-09	0.000136495	-1.88359	-1.02216e-09
61838141	chr11:61838141:C:T	1.96391e-13	13.6699	-1.56561	8.89533e-06	-2.20735	-0.887716	5.26429e-05	-2.20718	-0.629164
61838307	chr11:61838307:CT:C	4.01746e-18	-7.39777e-10	1.30704	0.000496413	-7.39777e-10	0.926811	0.00278525	-7.39777e-10	1.13222
61838744	chr11:61838744:A:G	2.49217e-19	-7.39777e-10	-1.47305	4.60559e-05	-7.39777e-10	-1.45074	0.000212773	-7.39777e-10	-1.43965
61838803	chr11:61838803:C:T	2.51181e-19	-7.39777e-10	-1.46519	4.68e-05	-7.39777e-10	-1.43471	0.000233948	-7.39777e-10	-1.34478
61839028	chr11:61839028:C:T	2.26281e-19	-1.56959	-1.02216e-09	0.000172411	-0.130718	-1.02216e-09	0.000799148	-0.116331	-1.02216e-09
61839170	chr11:61839170:A:G	2.76671e-05	32.2465	-1.37882	4.81132e-06	-2.21333	-1.4963	2.06437e-05	-2.21276	-1.5597
61839193	chr11:61839193:C:T	2.74968e-19	-7.39777e-10	-1.37471	4.75509e-05	-7.39777e-10	-1.4188	0.000223153	-7.39777e-10	-1.39202
61839461	chr11:61839461:T:A	2.51272e-19	-7.39777e-10	-1.46483	4.93981e-05	-7.39777e-10	-1.38069	0.000219459	-7.39777e-10	-1.40871
61839575	chr11:61839575:G:A	3.34054e-16	5.72769	-1.02216e-09	4.7103e-05	-1.42826	-1.02216e-09	0.000212538	-1.44076	-1.02216e-09
61839635	chr11:61839635:G:A	8.0075e-20	-1.2445	-1.36391	7.62594e-06	-2.04066	-1.20838	3.09748e-05	-2.0389	-1.32781
61839696	chr11:61839696:A:G	7.00622e-14	12.6374	-1.56392	7.29116e-06	-2.18279	-1.11115	2.91367e-05	-2.18221	-1.24567
61839821	chr11:61839821:C:T	7.20227e-19	-7.39777e-10	-0.411802	0.000172832	-7.39777e-10	-0.128275	0.000682336	-7.39777e-10	-0.274354
61839911	chr11:61839911:C:A	2.38702e-19	-7.39777e-10	-1.51615	4.23839e-05	-7.39777e-10	-1.53383	0.000193764	-7.39777e-10	-1.53323
61839985	chr11:61839985:G:A	2.9935e-19	-1.28976	-1.02216e-09	2.37342e-05	-2.11368	-1.02216e-09	0.000108229	-2.11563	-1.02216e-09
61840248	chr11:61840248:T:C	2.41526e-19	-7.39777e-10	-1.50439	4.28658e-05	-7.39777e-10	-1.52252	0.000215662	-7.39777e-10	-1.42616
61840265	chr11:61840265:A:G	2.78765e-19	-7.39777e-10	-1.361	4.81519e-05	-7.39777e-10	-1.40624	0.000226146	-7.39777e-10	-1.37869
61841145	chr11:61841145:G:A	2.65111e-19	-7.39777e-10	-1.41122	4.75733e-05	-7.39777e-10	-1.41832	0.000221502	-7.39777e-10	-1.39945
61841661	chr11:61841661:T:C	2.30555e-19	-7.39777e-10	-1.55088	4.11354e-05	-7.39777e-10	-1.56373	0.000189284	-7.39777e-10	-1.55663
61841818	chr11:61841818:C:T	2.82122e-19	-7.39777e-10	-1.34903	5.05159e-05	-7.39777e-10	-1.35831	0.000225659	-7.39777e-10	-1.38085
61841976	chr11:61841976:A:G	1.80874e-19	-1.79357	-1.02216e-09	2.54599e-05	-2.04349	-1.02216e-09	0.000116405	-2.0428	-1.02216e-09
61842170	chr11:61842170:C:T	4.29042e-19	-7.39777e-10	-0.929815	6.85377e-05	-7.39777e-10	-1.05321	0.000340102	-7.39777e-10	-0.970631
61842236	chr11:61842236:C:G	1.56406e-19	-1.93891	-1.02216e-09	3.163e-05	-1.82649	-1.02216e-09	0.000144626	-1.82573	-1.02216e-09
61842278	chr11:61842278:C:T	1.18337e-05	31.554	-1.53567	6.42068e-06	-2.21012	-1.21096	2.57955e-05	-2.20924	-1.34044
61842371	chr11:61842371:G:A	2.77367e-19	-7.39777e-10	-1.36603	4.93936e-05	-7.39777e-10	-1.38078	0.00023148	-7.39777e-10	-1.35539
61843122	chr11:61843122:T:C	2.28862e-19	-7.39777e-10	-1.55825	4.11685e-05	-7.39777e-10	-1.56292	0.000187917	-7.39777e-10	-1.56388
61843278	chr11:61843278:G:A	9.66377e-06	31.3276	-1.51177	5.40887e-06	-2.21432	-1.37824	2.18166e-05	-2.21405	-1.50316
61843561	chr11:61843561:T:C	2.70222e-18	-0.146592	1.05705	2.61571e-05	-2.21429	0.197814	0.000102767	-2.21429	0.0468705
61843744	chr11:61843744:C:T	1.29633e-14	10.2029	-0.816595	5.947e-06	-2.02843	-1.46928	2.56822e-05	-2.03273	-1.52135
61844238	chr11:61844238:T:C	2.73522e-18	0.922597	-1.02216e-09	2.56832e-05	-2.03476	-1.02216e-09	0.000117664	-2.03204	-1.02216e-09
61844461	chr11:61844461:A:G	4.68845e-19	-7.39777e-10	-0.841097	0.000109521	-7.39777e-10	-0.584478	0.000430128	-7.39777e-10	-0.735793
61844564	chr11:61844564:A:G	2.32326e-19	-7.39777e-10	-1.54323	4.38559e-05	-7.39777e-10	-1.49969	0.000198064	-7.39777e-10	-1.51129
61845358	chr11:61845358:C:T	7.11649e-15	10.3207	-1.53415	7.63068e-06	-2.05623	-1.19219	4.16407e-05	-2.05534	-1.01546
61845665	chr11:61845665:C:T	6.80711e-20	-1.37201	-1.3988	6.70547e-06	-2.05379	-1.32388	2.93409e-05	-2.05213	-1.36877
61846019	chr11:61846019:T:C	2.51267e-19	-7.39777e-10	-1.46485	4.77662e-05	-7.39777e-10	-1.41428	0.000202645	-7.39777e-10	-1.48842
61846036	chr11:61846036:C:G	7.06191e-19	-7.39777e-10	-0.431483	0.000118114	-7.39777e-10	-0.508943	0.000466099	-7.39777e-10	-0.655478
61846369	chr11:61846369:A:G	5.01961e-20	-1.62041	-1.45503	5.43618e-06	-2.04212	-1.5454	2.52735e-05	-2.03733	-1.53279
61846551	chr11:61846551:C:T	4.7334e-20	-1.60412	-1.53002	5.40316e-06	-2.02779	-1.56582	2.48516e-05	-2.02345	-1.5635
61847123	chr11:61847123:G:A	2.51178e-14	11.2417	-1.19396	5.77279e-06	-1.96247	-1.56497	2.63924e-05	-1.96725	-1.55955
61847240	chr11:61847240:C:T	2.36159e-19	-7.39777e-10	-1.52686	4.33496e-05	-7.39777e-10	-1.5113	0.000199486	-7.39777e-10	-1.50413
61848037	chr11:61848037:G:T	2.30066e-19	-7.39777e-10	-1.553	4.21974e-05	-7.39777e-10	-1.53824	0.000192942	-7.39777e-10	-1.53749
61848070	chr11:61848070:C:T	4.68101e-20	-1.61537	-1.5299	5.44216e-06	-2.02059	-1.56583	2.50331e-05	-2.01618	-1.56349
61848540	chr11:61848540:A:G	5.32051e-14	11.9924	-1.19407	6.37744e-06	-1.86272	-1.56511	2.91581e-05	-1.86806	-1.55909
61848597	chr11:61848597:A:G	4.64953e-20	-1.62026	-1.53176	5.41691e-06	-2.02529	-1.56578	2.49024e-05	-2.02093	-1.56399
61848850	chr11:61848850:A:G	1.15186e-19	-1.17583	-1.06899	1.07597e-05	-2.14337	-0.761414	4.06446e-05	-2.14141	-0.953599
61849505	chr11:61849505:G:C	8.71879e-16	7.59161	-0.904574	4.21584e-05	-1.7849	0.245735	0.000110529	-1.77984	-0.314754
61849543	chr11:61849543:C:G	1.93696e-19	-0.517135	-1.20795	8.45936e-06	-2.21405	-0.931272	3.25404e-05	-2.21391	-1.10349
61849867	chr11:61849867:G:A	1.32162e-19	-1.11616	-0.991177	1.16763e-05	-2.15726	-0.66577	4.37279e-05	-2.15551	-0.866379
61849939	chr11:61849939:G:A	4.37048e-19	-7.39777e-10	-0.911326	0.000102612	-7.39777e-10	-0.64964	0.000331854	-7.39777e-10	-0.995182
61850281	chr11:61850281:T:C	2.01379e-19	-0.626599	-1.05958	1.02133e-05	-2.20982	-0.747092	3.83876e-05	-2.21027	-0.941874
61850540	chr11:61850540:C:T	6.08615e-14	11.3564	-0.423667	1.80583e-05	-1.13517	-1.25183	7.44735e-05	-1.13591	-1.35353
61850544	chr11:61850544:T:C	1.73691e-19	-0.73305	-1.10104	9.81717e-06	-2.21008	-0.78638	3.68405e-05	-2.21044	-0.982837
61851136	chr11:61851136:A:G	1.65072e-06	29.486	-1.43738	4.55222e-06	-2.21137	-1.55362	2.05613e-05	-2.21229	-1.56418
61851359	chr11:61851359:T:C	8.72532e-14	12.4269	-1.13392	5.79908e-06	-2.14254	-1.38036	2.36391e-05	-2.14117	-1.4958
61851709	chr11:61851709:T:C	2.65858e-19	-0.0785825	-1.32982	7.30303e-06	-2.12108	-1.17123	3.03896e-05	-2.12325	-1.26253
61851822	chr11:61851822:G:A	2.25624e-19	-0.437466	-1.13503	9.38129e-06	-2.20492	-0.836959	3.55689e-05	-2.20547	-1.02294
61852166	chr11:61852166:C:G	2.28814e-19	-7.39777e-10	-1.55846	4.10586e-05	-7.39777e-10	-1.5656	0.000187618	-7.39777e-10	-1.56547
61852357	chr11:61852357:C:A	3.76306e-08	25.6421	-1.37467	8.9836e-06	-2.19827	-0.886929	2.84395e-05	-2.19494	-1.25716
61852421	chr11:61852421:C:T	1.8997e-15	9.02803	-1.56219	9.44866e-06	-2.12139	-0.913337	5.38729e-05	-2.12065	-0.692604
61852556	chr11:61852556:C:T	1.67608e-18	-7.39777e-10	0.432846	0.000248589	-7.39777e-10	0.235206	0.000950796	-7.39777e-10	0.0574225
61852607	chr11:61852607:G:A	1.20975e-19	-2.19578	-1.02216e-09	2.99124e-05	-1.88232	-1.02216e-09	0.000136768	-1.88159	-1.02216e-09
61853722	chr11:61853722:G:A	1.20407e-08	24.6904	-1.56245	6.28732e-06	-2.21318	-1.22888	2.38017e-05	-2.21263	-1.41749
61853797	chr11:61853797:G:A	2.43334e-19	-7.39777e-10	-1.49693	4.80867e-05	-7.39777e-10	-1.40759	0.000203916	-7.39777e-10	-1.48217
61854084	chr11:61854084:G:C	1.77467e-07	27.2003	-1.38188	4.51348e-06	-2.2082	-1.56533	2.12038e-05	-2.20655	-1.53915
61854139	chr11:61854139:A:G	3.5377e-20	-1.85957	-1.56574	1.24005e-05	-1.23297	-1.52989	5.96637e-05	-1.20526	-1.50589
61854719	chr11:61854719:A:G	8.23419e-19	-7.39777e-10	-0.277904	0.000131295	-7.39777e-10	-0.403151	0.000479677	-7.39777e-10	-0.626764
61854755	chr11:61854755:T:C	1.04556e-07	26.3674	-1.07807	1.96296e-05	-2.20114	-0.102415	8.9731e-05	-2.20259	-0.100467
61854965	chr11:61854965:C:T	2.41564e-19	-7.39777e-10	-1.50423	4.68175e-05	-7.39777e-10	-1.43434	0.000208492	-7.39777e-10	-1.45998
61855011	chr11:61855011:A:G	2.49328e-19	-7.39777e-10	-1.4726	4.87348e-05	-7.39777e-10	-1.3942	0.000202232	-7.39777e-10	-1.49046
61855258	chr11:61855258:G:A	3.86803e-19	-7.39777e-10	-1.03345	6.06611e-05	-7.39777e-10	-1.17529	0.000293652	-7.39777e-10	-1.11748
61855496	chr11:61855496:G:A	9.911e-19	-7.39777e-10	-0.0925534	0.000156616	-7.39777e-10	-0.226803	0.000562996	-7.39777e-10	-0.466605
61855565	chr11:61855565:A:C	7.73098e-19	-7.39777e-10	-0.340963	0.000104295	-7.39777e-10	-0.633372	0.000450337	-7.39777e-10	-0.68988
61855668	chr11:61855668:C:T	1.63504e-07	26.9387	-1.2022	4.68027e-06	-2.21041	-1.52683	2.31092e-05	-2.20905	-1.4506
61856321	chr11:61856321:G:A	9.07595e-14	11.7038	-0.371408	2.21907e-05	-0.946947	-1.23398	9.14087e-05	-0.94682	-1.33772
61856511	chr11:61856511:C:T	3.96746e-19	-7.39777e-10	-1.00807	7.08912e-05	-7.39777e-10	-1.01945	0.000291161	-7.39777e-10	-1.126
61856550	chr11:61856550:G:A	1.02272e-18	-7.39777e-10	-0.0611518	0.000169333	-7.39777e-10	-0.148731	0.00063426	-7.39777e-10	-0.347418
61856812	chr11:61856812:C:T	2.27138e-19	-7.39777e-10	-1.56581	4.1509e-05	-7.39777e-10	-1.55469	0.000188614	-7.39777e-10	-1.56018
61856942	chr11:61856942:T:C	3.38651e-19	-0.680156	-0.486243	0.000138277	0.166024	-0.517362	0.000907239	0.212974	-0.202445
61856978	chr11:61856978:A:C	2.38228e-19	-7.39777e-10	-1.51814	4.47798e-05	-7.39777e-10	-1.47884	0.000201131	-7.39777e-10	-1.49592
61857233	chr11:61857233:T:C	9.2896e-20	-0.928366	-1.53152	6.27082e-06	-1.94448	-1.50021	2.72794e-05	-1.94224	-1.5515
61857601	chr11:61857601:C:T	2.27988e-19	-7.39777e-10	-1.56207	4.20134e-05	-7.39777e-10	-1.54261	0.000189878	-7.39777e-10	-1.5535
61858536	chr11:61858536:T:C	2.59936e-19	-7.39777e-10	-1.43093	4.82939e-05	-7.39777e-10	-1.40329	0.000216612	-7.39777e-10	-1.42177
61858689	chr11:61858689:G:A	2.68581e-19	-7.39777e-10	-1.39822	5.46224e-05	-7.39777e-10	-1.28015	0.000238284	-7.39777e-10	-1.32641
61858695	chr11:61858695:C:T	8.54616e-19	-0.799725	0.559007	4.41962e-05	-2.19583	0.703874	0.000145322	-2.19446	0.373539
61858798	chr11:61858798:C:G	2.82072e-11	18.2177	-1.1462	6.81698e-06	-2.02858	-1.3326	2.95361e-05	-2.03555	-1.37871
61859384	chr11:61859384:A:C	5.43652e-19	-7.39777e-10	-0.69306	8.34698e-05	-7.39777e-10	-0.856112	0.000373179	-7.39777e-10	-0.877818
61859449	chr11:61859449:G:T	2.86054e-14	11.652	-1.47426	8.40086e-06	-1.64973	-1.50253	4.2388e-05	-1.64393	-1.40909
61859501	chr11:61859501:G:T	3.45317e-14	11.9284	-1.56234	5.87346e-06	-1.96428	-1.54587	2.67496e-05	-1.9693	-1.54406
61859553	chr11:61859553:C:G	5.03618e-19	-7.39777e-10	-0.769551	8.67117e-05	-7.39777e-10	-0.818008	0.000403626	-7.39777e-10	-0.799388
61859712	chr11:61859712:C:T	2.44523e-19	-7.39777e-10	-1.49206	4.37038e-05	-7.39777e-10	-1.50316	0.000208039	-7.39777e-10	-1.46215
61859731	chr11:61859731:T:C	2.72596e-20	-2.1816	-1.50437	6.82144e-06	-1.79928	-1.56125	3.18484e-05	-1.79381	-1.54508
61859732	chr11:61859732:AT:A	2.74034e-20	-2.17907	-1.50163	6.88698e-06	-1.79045	-1.56051	3.21848e-05	-1.78492	-1.54346
61859814	chr11:61859814:G:A	4.02267e-19	-7.39777e-10	-0.994254	6.62585e-05	-7.39777e-10	-1.08703	0.000281656	-7.39777e-10	-1.15919
61859883	chr11:61859883:G:A	4.30731e-19	-7.39777e-10	-0.925885	6.80191e-05	-7.39777e-10	-1.06081	0.000304217	-7.39777e-10	-1.08214
61860012	chr11:61860012:A:G	3.32103e-14	11.7746	-1.4476	8.67041e-06	-1.59904	-1.52164	4.30376e-05	-1.59274	-1.44506
61860339	chr11:61860339:T:C	1.65909e-14	11.1714	-1.53838	6.29065e-06	-1.99835	-1.44318	2.86401e-05	-2.00284	-1.44223
61860361	chr11:61860361:A:G	3.93034e-14	12.0509	-1.55544	5.92001e-06	-1.94322	-1.55904	2.69469e-05	-1.94861	-1.5574
61860409	chr11:61860409:T:C	4.59049e-14	12.1279	-1.47723	9.56881e-06	-1.52197	-1.50011	4.81278e-05	-1.51531	-1.41071
61860488	chr11:61860488:C:T	2.94114e-19	-7.39777e-10	-1.3074	4.85791e-05	-7.39777e-10	-1.3974	0.000218737	-7.39777e-10	-1.41201
61860793	chr11:61860793:A:G	1.49741e-18	-7.39777e-10	0.320121	0.000250039	-7.39777e-10	0.241022	0.00164425	-7.39777e-10	0.605161
61860794	chr11:61860794:C:G	4.04949e-14	12.0811	-1.55581	5.93261e-06	-1.94175	-1.55839	2.69937e-05	-1.94718	-1.55709
61860818	chr11:61860818:G:C	8.03858e-19	-1.07189	0.76994	6.08215e-05	-2.14907	0.97642	0.000197539	-2.14645	0.632505
61861020	chr11:61861020:G:A	2.21628e-14	11.4553	-1.53276	6.61153e-06	-1.96151	-1.43028	3.00445e-05	-1.96638	-1.43082
61861130	chr11:61861130:G:A	3.47059e-19	-7.39777e-10	-1.14188	5.23467e-05	-7.39777e-10	-1.32271	0.000314608	-7.39777e-10	-1.04855
61861143	chr11:61861143:A:G	2.526e-19	-7.39777e-10	-1.45956	4.24404e-05	-7.39777e-10	-1.5325	0.000194196	-7.39777e-10	-1.53101
61861211	chr11:61861211:G:A	2.33507e-19	-7.39777e-10	-1.53816	4.21858e-05	-7.39777e-10	-1.53851	0.000194574	-7.39777e-10	-1.52906
61861443	chr11:61861443:T:C	3.49227e-15	9.62787	-1.55318	5.22189e-06	-2.14468	-1.48306	2.38531e-05	-2.14723	-1.48073
61861492	chr11:61861492:T:A	1.08171e-14	10.7607	-1.55544	5.76971e-06	-2.04357	-1.4844	2.6278e-05	-2.04756	-1.48359
61861649	chr11:61861649:C:T	1.07202e-18	-7.39777e-10	-0.0140652	0.000192603	-7.39777e-10	-0.0199662	0.000813308	-7.39777e-10	-0.0987667
61861650	chr11:61861650:G:A	1.03999e-14	10.718	-1.55208	5.78891e-06	-2.0504	-1.47425	2.63522e-05	-2.05432	-1.474
61861664	chr11:61861664:T:A	2.51553e-19	-7.39777e-10	-1.46372	4.47057e-05	-7.39777e-10	-1.4805	0.000214705	-7.39777e-10	-1.43061
61861694	chr11:61861694:A:G	1.15509e-14	10.7844	-1.51351	5.08553e-06	-2.09114	-1.56306	2.3113e-05	-2.09501	-1.56448
61862036	chr11:61862036:G:C	2.50603e-19	-7.39777e-10	-1.4675	4.45789e-05	-7.39777e-10	-1.48334	0.000213699	-7.39777e-10	-1.43531
61862194	chr11:61862194:A:G	2.63213e-15	9.19097	-1.39904	6.90373e-06	-2.18834	-1.16019	2.69018e-05	-2.19072	-1.31697
61862275	chr11:61862275:A:G	3.35284e-18	2.68296	-1.55676	4.70936e-06	-2.16673	-1.56432	2.15032e-05	-2.16596	-1.56572
61862384	chr11:61862384:C:T	5.08708e-19	-7.39777e-10	-0.759496	8.52012e-05	-7.39777e-10	-0.835581	0.000397504	-7.39777e-10	-0.814672
61862632	chr11:61862632:G:A	3.82459e-18	2.61754	-1.3597	4.75598e-06	-2.20825	-1.51295	2.19703e-05	-2.20828	-1.5019
61862661	chr11:61862661:T:C	2.77956e-19	-7.39777e-10	-1.36391	4.79323e-05	-7.39777e-10	-1.41081	0.00020557	-7.39777e-10	-1.47409
61862691	chr11:61862691:C:T	2.37207e-19	-7.39777e-10	-1.52244	4.50618e-05	-7.39777e-10	-1.47256	0.000198503	-7.39777e-10	-1.50907
61862814	chr11:61862814:C:T	2.54255e-19	-7.39777e-10	-1.45303	4.5274e-05	-7.39777e-10	-1.46786	0.000217709	-7.39777e-10	-1.41672
61862861	chr11:61862861:C:T	3.46049e-18	-7.39777e-10	1.1578	0.000530353	-7.39777e-10	0.992947	0.00350969	-7.39777e-10	1.3634
61862912	chr11:61862912:G:A	6.42664e-19	-7.39777e-10	-0.525747	9.71987e-05	-7.39777e-10	-0.703839	0.000432959	-7.39777e-10	-0.729235
61863162	chr11:61863162:T:C	2.44637e-19	-7.39777e-10	-1.49159	4.69234e-05	-7.39777e-10	-1.43208	0.000205484	-7.39777e-10	-1.47451
61863497	chr11:61863497:T:C	2.39683e-19	-7.39777e-10	-1.51205	4.57411e-05	-7.39777e-10	-1.4576	0.00020088	-7.39777e-10	-1.49717
61863529	chr11:61863529:G:A	2.44229e-19	-7.39777e-10	-1.49326	4.47702e-05	-7.39777e-10	-1.47905	0.000208779	-7.39777e-10	-1.4586
61863597	chr11:61863597:T:A	2.54223e-19	-7.39777e-10	-1.45316	4.96637e-05	-7.39777e-10	-1.37532	0.000214636	-7.39777e-10	-1.43093
61863859	chr11:61863859:A:G	8.87009e-20	-1.05015	-1.45595	4.68502e-06	-2.1995	-1.53672	2.24914e-05	-2.19864	-1.48811
61863905	chr11:61863905:G:A	2.54194e-19	-7.39777e-10	-1.45327	4.96547e-05	-7.39777e-10	-1.3755	0.000214732	-7.39777e-10	-1.43049
61863915	chr11:61863915:G:A	2.54559e-19	-7.39777e-10	-1.45184	4.97494e-05	-7.39777e-10	-1.3736	0.000215073	-7.39777e-10	-1.4289
61863982	chr11:61863982:T:G	9.67355e-20	-0.961138	-1.45825	4.64193e-06	-2.20755	-1.53792	2.22616e-05	-2.20695	-1.49006
61864029	chr11:61864029:C:T	3.03168e-19	-7.39777e-10	-1.27708	4.76129e-05	-7.39777e-10	-1.41749	0.000230822	-7.39777e-10	-1.35823
61864038	chr11:61864038:A:T	2.28122e-19	-7.39777e-10	-1.56149	4.72159e-05	-7.39777e-10	-1.42587	0.000233166	-7.39777e-10	-1.34813
61864049	chr11:61864049:G:A	5.81142e-19	-0.626375	-1.02216e-09	2.68233e-05	-1.99132	-1.02216e-09	0.000122958	-1.98803	-1.02216e-09
61864076	chr11:61864076:C:T	2.37228e-19	-7.39777e-10	-1.52235	4.33709e-05	-7.39777e-10	-1.51081	0.000201387	-7.39777e-10	-1.49465
61864170	chr11:61864170:T:C	2.57349e-19	-7.39777e-10	-1.44093	5.04737e-05	-7.39777e-10	-1.35914	0.000217701	-7.39777e-10	-1.41675
61864295	chr11:61864295:C:T	2.48505e-19	-7.39777e-10	-1.47591	4.81962e-05	-7.39777e-10	-1.40532	0.000209442	-7.39777e-10	-1.45543
61864305	chr11:61864305:G:T	2.54194e-19	-7.39777e-10	-1.45327	4.96547e-05	-7.39777e-10	-1.3755	0.000214732	-7.39777e-10	-1.43049
61864455	chr11:61864455:G:A	6.92303e-18	3.07105	-1.21981	4.85416e-06	-2.21436	-1.4864	2.2208e-05	-2.21439	-1.48504
61864491	chr11:61864491:T:A	2.54194e-19	-7.39777e-10	-1.45327	4.96547e-05	-7.39777e-10	-1.3755	0.000214732	-7.39777e-10	-1.43049
61864838	chr11:61864838:A:G	4.00774e-19	-7.39777e-10	-0.997972	7.33401e-05	-7.39777e-10	-0.985488	0.00031256	-7.39777e-10	-1.05508
61865441	chr11:61865441:G:A	3.34762e-19	-7.39777e-10	-1.17795	5.0039e-05	-7.39777e-10	-1.36779	0.000244865	-7.39777e-10	-1.29917
61865710	chr11:61865710:C:T	6.49419e-19	-1.14546	0.630174	3.15787e-05	-2.13232	0.304211	0.000189669	-2.1292	0.574608
61866086	chr11:61866086:G:A	2.36562e-19	-7.39777e-10	-1.52516	4.31428e-05	-7.39777e-10	-1.51608	0.000191348	-7.39777e-10	-1.54578
61866116	chr11:61866116:A:G	2.53411e-19	-7.39777e-10	-1.45636	4.94705e-05	-7.39777e-10	-1.37922	0.000214019	-7.39777e-10	-1.43381
61866248	chr11:61866248:G:A	2.37698e-19	-7.39777e-10	-1.52037	4.29595e-05	-7.39777e-10	-1.52034	0.000191252	-7.39777e-10	-1.54629
61866298	chr11:61866298:C:T	4.21679e-18	1.56004	-0.20458	2.00355e-05	-1.97502	-0.308067	0.000106475	-1.97723	-0.154734
61866475	chr11:61866475:C:T	9.81991e-18	1.61553	0.58527	2.76813e-05	-2.04038	0.0805368	0.000136578	-2.04	0.157019
61866957	chr11:61866957:C:A	2.4478e-19	-7.39777e-10	-1.49101	4.34079e-05	-7.39777e-10	-1.50995	0.000204885	-7.39777e-10	-1.47743
61867080	chr11:61867080:C:G	2.2782e-19	-7.39777e-10	-1.56281	4.16353e-05	-7.39777e-10	-1.55165	0.000192917	-7.39777e-10	-1.53762
61867728	chr11:61867728:T:C	7.22516e-18	2.34214	-0.44818	1.29365e-05	-1.88503	-0.835514	5.21789e-05	-1.88386	-0.961343
61867822	chr11:61867822:G:A	8.56275e-15	10.5225	-1.55091	5.65747e-06	-2.06524	-1.48238	2.60244e-05	-2.06959	-1.47126
61868217	chr11:61868217:C:T	1.30182e-17	2.37059	0.112143	2.15828e-05	-1.84325	-0.365451	0.000107165	-1.84266	-0.282849
61868342	chr11:61868342:A:G	1.50825e-17	2.44108	0.188836	2.35238e-05	-1.82327	-0.299318	0.000117172	-1.82269	-0.21355
61868414	chr11:61868414:C:T	2.27341e-19	-7.39777e-10	-1.56492	4.16634e-05	-7.39777e-10	-1.55097	0.000190563	-7.39777e-10	-1.54989
61868520	chr11:61868520:G:A	1.13467e-17	2.33621	0.00910611	1.96126e-05	-1.85372	-0.450701	9.6972e-05	-1.85316	-0.372292
61868734	chr11:61868734:A:G	2.49302e-19	-7.39777e-10	-1.47271	4.55344e-05	-7.39777e-10	-1.46213	0.000199019	-7.39777e-10	-1.50648
61869088	chr11:61869088:G:A	3.23276e-18	-7.39777e-10	1.08972	0.000408629	-7.39777e-10	0.73221	0.00243956	-7.39777e-10	0.999697
61869192	chr11:61869192:G:A	2.14603e-19	-1.62258	-1.02216e-09	2.27354e-05	-2.15667	-1.02216e-09	0.000104041	-2.15509	-1.02216e-09
61869491	chr11:61869491:C:A	2.54627e-19	-1.45157	-1.02216e-09	2.77004e-05	-1.95915	-1.02216e-09	0.000126556	-1.9592	-1.02216e-09
61869585	chr11:61869585:G:A	7.58988e-15	10.3949	-1.54398	5.65363e-06	-2.07944	-1.46886	2.60208e-05	-2.0837	-1.45729
61869632	chr11:61869632:A:C	2.32417e-19	-7.39777e-10	-1.54284	4.72154e-05	-7.39777e-10	-1.42588	0.000190613	-7.39777e-10	-1.54963
61869877	chr11:61869877:C:T	1.85307e-17	2.40155	0.434272	2.98554e-05	-1.81613	-0.068101	0.000148856	-1.81561	0.0187105
61869994	chr11:61869994:G:A	9.99584e-18	3.74732	-1.52876	5.69774e-06	-2.05356	-1.48697	2.70244e-05	-2.05103	-1.45211
61870076	chr11:61870076:G:A	2.29879e-19	-7.39777e-10	-1.55382	4.10559e-05	-7.39777e-10	-1.56566	0.000188282	-7.39777e-10	-1.56194
61870091	chr11:61870091:C:T	3.33789e-19	-7.39777e-10	-1.18086	5.08683e-05	-7.39777e-10	-1.35136	0.000258929	-7.39777e-10	-1.24332
61870115	chr11:61870115:T:C	3.23273e-18	2.65521	-1.5655	5.05228e-06	-2.21384	-1.44692	2.39314e-05	-2.21369	-1.41099
61870169	chr11:61870169:C:T	3.02487e-19	-7.39777e-10	-1.27933	4.77253e-05	-7.39777e-10	-1.41513	0.000230231	-7.39777e-10	-1.36079
61870209	chr11:61870209:G:T	3.02487e-19	-7.39777e-10	-1.27933	4.77253e-05	-7.39777e-10	-1.41513	0.000230231	-7.39777e-10	-1.36079
61870238	chr11:61870238:CA:C	5.74335e-19	-1.27987	0.641715	3.3011e-05	-2.115	0.331249	0.000197793	-2.11145	0.598799
61870313	chr11:61870313:T:C	2.4917e-19	-7.39777e-10	-1.47323	4.37725e-05	-7.39777e-10	-1.50159	0.00019758	-7.39777e-10	-1.51374
61870839	chr11:61870839:T:C	2.73883e-19	-7.39777e-10	-1.37867	5.23222e-05	-7.39777e-10	-1.32318	0.000238235	-7.39777e-10	-1.32662
61870948	chr11:61870948:G:A	8.17766e-19	-0.941964	0.657171	3.11444e-05	-2.18689	0.344933	0.000185735	-2.18512	0.609561
61871112	chr11:61871112:AG:A	2.61457e-19	-7.39777e-10	-1.4251	4.79768e-05	-7.39777e-10	-1.40988	0.000206996	-7.39777e-10	-1.46718
61871179	chr11:61871179:G:A	2.40159e-19	-7.39777e-10	-1.51007	5.17635e-05	-7.39777e-10	-1.33391	0.0002235	-7.39777e-10	-1.39046
61871886	chr11:61871886:C:T	6.86363e-17	3.84677	0.298435	5.93227e-05	-1.19627	-0.00133606	0.000302098	-1.19195	0.102825
61872016	chr11:61872016:T:C	3.87848e-16	7.43119	-1.55419	5.16459e-06	-2.15942	-1.47935	2.50481e-05	-2.1589	-1.42018
61872101	chr11:61872101:G:A	6.11003e-13	14.7881	-1.54885	4.78162e-06	-2.15438	-1.56144	2.2489e-05	-2.1572	-1.52965
61872233	chr11:61872233:C:T	3.47616e-18	1.18857	-0.0262588	2.43972e-05	-1.95134	-0.13479	0.000123058	-1.95288	-0.0343456
61872493	chr11:61872493:C:T	2.31759e-19	-7.39777e-10	-1.54567	4.10872e-05	-7.39777e-10	-1.5649	0.000188154	-7.39777e-10	-1.56262
61872726	chr11:61872726:G:A	9.22567e-18	1.78817	0.35021	2.78078e-05	-1.85013	-0.105151	0.000140164	-1.84945	-0.00761407
61872907	chr11:61872907:G:A	3.94873e-12	16.5241	-1.4188	6.56706e-06	-1.98892	-1.40961	2.72521e-05	-1.99673	-1.49802
61873049	chr11:61873049:G:A	5.40627e-19	0.823319	-1.52196	5.01409e-06	-2.11335	-1.55499	2.34733e-05	-2.11444	-1.52957
61873739	chr11:61873739:A:G	1.36578e-18	-7.39777e-10	0.228109	0.000217957	-7.39777e-10	0.103702	0.00145753	-7.39777e-10	0.484622
61873924	chr11:61873924:C:T	3.51392e-20	-1.87898	-1.55307	7.51006e-06	-1.77621	-1.48815	3.273e-05	-1.77247	-1.53911
61874245	chr11:61874245:T:G	3.64127e-19	-7.39777e-10	-1.09387	8.14748e-05	-7.39777e-10	-0.880303	0.000374694	-7.39777e-10	-0.873768
61874464	chr11:61874464:T:C	5.65533e-19	-7.39777e-10	-0.653601	9.38289e-05	-7.39777e-10	-0.739124	0.00055912	-7.39777e-10	-0.473513
61874622	chr11:61874622:G:C	2.92584e-19	-7.39777e-10	-1.31262	4.68516e-05	-7.39777e-10	-1.43361	0.000223863	-7.39777e-10	-1.38884
61875072	chr11:61875072:G:A	2.75168e-19	-7.39777e-10	-1.37399	4.83484e-05	-7.39777e-10	-1.40216	0.000235449	-7.39777e-10	-1.33838
61875181	chr11:61875181:T:C	2.27818e-19	-7.39777e-10	-1.56282	4.11696e-05	-7.39777e-10	-1.5629	0.000187587	-7.39777e-10	-1.56563
61875291	chr11:61875291:C:T	2.94539e-18	2.40668	-1.41005	4.65998e-06	-2.20119	-1.5404	2.08048e-05	-2.20044	-1.56425
61875347	chr11:61875347:T:C	2.37104e-19	-7.39777e-10	-1.52287	4.10494e-05	-7.39777e-10	-1.56582	0.000187675	-7.39777e-10	-1.56517
61875394	chr11:61875394:T:G	2.36202e-18	2.32706	-1.55116	5.16547e-06	-2.20287	-1.43573	2.5953e-05	-2.20217	-1.34143
61875397	chr11:61875397:T:G	2.38236e-19	-7.39777e-10	-1.51811	4.2249e-05	-7.39777e-10	-1.53702	0.000190322	-7.39777e-10	-1.55116
61875401	chr11:61875401:T:G	4.32969e-19	-7.39777e-10	-0.920702	5.80428e-05	-7.39777e-10	-1.21942	0.000296173	-7.39777e-10	-1.10893
61875540	chr11:61875540:A:G	3.22096e-19	-7.39777e-10	-1.21652	6.39743e-05	-7.39777e-10	-1.12212	0.000239423	-7.39777e-10	-1.32165
61875571	chr11:61875571:T:C	8.11624e-19	-7.39777e-10	-0.292333	0.000158113	-7.39777e-10	-0.217284	0.000579631	-7.39777e-10	-0.437486
61876205	chr11:61876205:C:T	9.80189e-19	-7.39777e-10	-0.103624	0.000139983	-7.39777e-10	-0.339076	0.000760407	-7.39777e-10	-0.166024
61876339	chr11:61876339:GC:G	7.22294e-19	-7.39777e-10	-0.408937	0.000136384	-7.39777e-10	-0.365122	0.000507657	-7.39777e-10	-0.570071
61876380	chr11:61876380:G:A	3.44225e-19	-7.39777e-10	-1.15007	6.28145e-05	-7.39777e-10	-1.14041	0.000283283	-7.39777e-10	-1.15343
61876762	chr11:61876762:T:C	3.93335e-19	-7.39777e-10	-1.01671	7.42443e-05	-7.39777e-10	-0.973236	0.000292314	-7.39777e-10	-1.12205
61877172	chr11:61877172:C:T	2.40136e-19	-7.39777e-10	-1.51016	4.69786e-05	-7.39777e-10	-1.43091	0.000205156	-7.39777e-10	-1.47611
61877710	chr11:61877710:GC:G	2.45822e-19	-7.39777e-10	-1.48676	4.18575e-05	-7.39777e-10	-1.54632	0.000187703	-7.39777e-10	-1.56501
61877867	chr11:61877867:C:T	9.06543e-19	-7.39777e-10	-0.18173	0.000167027	-7.39777e-10	-0.162444	0.000620036	-7.39777e-10	-0.3701
61878941	chr11:61878941:C:T	2.36297e-19	-7.39777e-10	-1.52628	4.59754e-05	-7.39777e-10	-1.45249	0.000193515	-7.39777e-10	-1.53452
61878943	chr11:61878943:G:A	2.27156e-19	-7.39777e-10	-1.56573	4.10751e-05	-7.39777e-10	-1.56519	0.000187793	-7.39777e-10	-1.56454
61878945	chr11:61878945:G:A	5.30241e-19	-7.39777e-10	-0.718038	9.47571e-05	-7.39777e-10	-0.729279	0.000388021	-7.39777e-10	-0.838817
61879527	chr11:61879527:C:T	2.27284e-19	-7.39777e-10	-1.56517	4.10919e-05	-7.39777e-10	-1.56479	0.000189709	-7.39777e-10	-1.55438
61879816	chr11:61879816:G:A	3.88271e-20	-2.21314	-1.11911	1.15076e-05	-1.84075	-0.996842	4.94073e-05	-1.84013	-1.05965
61879910	chr11:61879910:G:A	2.48127e-18	-7.39777e-10	0.825155	0.000499774	-7.39777e-10	0.93356	0.00247071	-7.39777e-10	1.01238
61880661	chr11:61880661:G:A	1.95763e-18	-7.39777e-10	0.588123	0.000489895	-7.39777e-10	0.913594	0.00184712	-7.39777e-10	0.721506
61880994	chr11:61880994:G:A	3.52627e-19	-7.39777e-10	-1.12596	6.4635e-05	-7.39777e-10	-1.11184	0.000290251	-7.39777e-10	-1.12913
61881042	chr11:61881042:T:C	1.19812e-19	-2.20545	-1.02216e-09	2.92462e-05	-1.90485	-1.02216e-09	0.000134036	-1.90177	-1.02216e-09
61881177	chr11:61881177:AAATG:A	5.46265e-18	2.89657	-1.28225	1.298e-05	-1.22129	-1.4959	5.71642e-05	-1.219	-1.53495
61881193	chr11:61881193:A:G	4.10769e-19	-7.39777e-10	-0.973338	7.36402e-05	-7.39777e-10	-0.981405	0.000300808	-7.39777e-10	-1.09341
61881739	chr11:61881739:C:T	8.70871e-20	-1.73504	-0.789423	5.09714e-05	-0.601564	-0.747768	0.000274586	-0.594051	-0.590561
61882121	chr11:61882121:T:G	2.28693e-19	-7.39777e-10	-1.55899	4.28328e-05	-7.39777e-10	-1.52329	0.000192962	-7.39777e-10	-1.53738
61882271	chr11:61882271:C:T	2.97348e-19	-7.39777e-10	-1.29646	6.33278e-05	-7.39777e-10	-1.13227	0.000239997	-7.39777e-10	-1.31925
61883048	chr11:61883048:G:A	8.64181e-19	0.735134	-0.964721	5.01226e-05	-0.199708	-1.16642	0.000193747	-0.146584	-1.38674
61883151	chr11:61883151:C:G	4.04407e-19	-7.39777e-10	-0.988948	9.17111e-05	-7.39777e-10	-0.761954	0.00032255	-7.39777e-10	-1.02362
61883275	chr11:61883275:G:A	3.72194e-15	9.2121	-1.07371	6.16318e-06	-2.11216	-1.34985	2.66086e-05	-2.11633	-1.40231
61883654	chr11:61883654:C:T	2.29021e-19	-7.39777e-10	-1.55755	4.10866e-05	-7.39777e-10	-1.56491	0.000188223	-7.39777e-10	-1.56225
61883699	chr11:61883699:T:C	2.53282e-19	-7.39777e-10	-1.45687	4.6274e-05	-7.39777e-10	-1.44602	0.000196432	-7.39777e-10	-1.51956
61883868	chr11:61883868:C:T	2.41614e-19	-7.39777e-10	-1.50403	4.17828e-05	-7.39777e-10	-1.54811	0.000193892	-7.39777e-10	-1.53257
61884204	chr11:61884204:C:T	3.12997e-19	-7.39777e-10	-1.24518	5.9307e-05	-7.39777e-10	-1.19787	0.000302625	-7.39777e-10	-1.08738
61884217	chr11:61884217:G:C	4.652e-19	-7.39777e-10	-0.848902	9.03856e-05	-7.39777e-10	-0.776512	0.000340181	-7.39777e-10	-0.970398
61884556	chr11:61884556:G:A	2.37175e-19	-7.39777e-10	-1.52257	4.41164e-05	-7.39777e-10	-1.49376	0.00019087	-7.39777e-10	-1.54828
61884731	chr11:61884731:G:C	2.3798e-19	-7.39777e-10	-1.51918	4.25772e-05	-7.39777e-10	-1.52928	0.000211873	-7.39777e-10	-1.44389
61884917	chr11:61884917:C:T	2.28724e-19	-7.39777e-10	-1.55885	4.12116e-05	-7.39777e-10	-1.56188	0.000187567	-7.39777e-10	-1.56574
61885692	chr11:61885692:C:T	3.20333e-20	-2.05771	-1.46688	4.95938e-06	-2.21447	-1.46484	2.26401e-05	-2.21448	-1.46568
61885768	chr11:61885768:G:A	2.43957e-19	-7.39777e-10	-1.49438	4.41363e-05	-7.39777e-10	-1.49331	0.000211868	-7.39777e-10	-1.44391
61887833	chr11:61887833:A:G	7.64788e-17	5.65469	-1.40129	4.77856e-06	-2.20807	-1.50839	2.62486e-05	-2.20601	-1.32626
61888618	chr11:61888618:T:C	8.66562e-19	-7.39777e-10	-0.226836	0.000125451	-7.39777e-10	-0.448681	0.000613979	-7.39777e-10	-0.379917
61888710	chr11:61888710:C:A	5.60211e-17	5.35279	-1.41067	4.80247e-06	-2.19775	-1.51372	2.63748e-05	-2.19447	-1.333
61888782	chr11:61888782:T:TC	4.70871e-17	5.25934	-1.49096	4.63731e-06	-2.19277	-1.55369	2.38613e-05	-2.18909	-1.43853
61889106	chr11:61889106:A:T	2.31482e-19	-7.39777e-10	-1.54687	4.69291e-05	-7.39777e-10	-1.43196	0.000205462	-7.39777e-10	-1.47462
61889113	chr11:61889113:T:C	3.78462e-17	4.97027	-1.42036	4.88007e-06	-2.1751	-1.52034	2.66686e-05	-2.17016	-1.34623
61889405	chr11:61889405:G:A	3.22673e-19	-7.39777e-10	-1.21473	6.50244e-05	-7.39777e-10	-1.10583	0.000237679	-7.39777e-10	-1.32896
61889516	chr11:61889516:G:A	2.76171e-19	-7.39777e-10	-1.37035	4.74793e-05	-7.39777e-10	-1.4203	0.000230083	-7.39777e-10	-1.36144
61889523	chr11:61889523:C:T	3.05011e-14	11.2679	-1.02602	6.59738e-06	-2.07906	-1.31486	4.24879e-05	-2.08742	-0.963234
61889578	chr11:61889578:C:T	6.3484e-17	5.48586	-1.41868	4.74705e-06	-2.20378	-1.5193	2.5932e-05	-2.20113	-1.34327
61889638	chr11:61889638:C:T	3.79599e-14	11.4195	-0.958786	7.02724e-06	-2.06269	-1.26811	4.63321e-05	-2.07156	-0.892484
61889723	chr11:61889723:T:G	2.29472e-19	-7.39777e-10	-1.55559	4.36936e-05	-7.39777e-10	-1.50339	0.000195681	-7.39777e-10	-1.52339
61889929	chr11:61889929:A:C	5.70797e-17	5.39283	-1.43199	4.72931e-06	-2.20022	-1.5266	2.5611e-05	-2.19718	-1.35968
61889981	chr11:61889981:G:A	4.88773e-19	-7.39777e-10	-0.799471	8.2269e-05	-7.39777e-10	-0.870602	0.00045864	-7.39777e-10	-0.671611
61890004	chr11:61890004:C:T	2.27835e-19	-7.39777e-10	-1.56275	4.11472e-05	-7.39777e-10	-1.56344	0.00018757	-7.39777e-10	-1.56572
61890194	chr11:61890194:G:A	4.66884e-15	9.93034	-1.56529	7.50675e-06	-1.96432	-1.30047	3.21363e-05	-1.97156	-1.35833
61890366	chr11:61890366:G:A	6.59089e-17	5.53389	-1.42923	4.71432e-06	-2.20533	-1.52466	2.5577e-05	-2.20287	-1.35531
61890627	chr11:61890627:G:A	4.86791e-19	-7.39777e-10	-0.803534	8.1876e-05	-7.39777e-10	-0.87539	0.000456474	-7.39777e-10	-0.676345
61890685	chr11:61890685:G:A	2.6317e-19	-7.39777e-10	-1.41857	5.04028e-05	-7.39777e-10	-1.36055	0.000231364	-7.39777e-10	-1.35589
61890750	chr11:61890750:AG:A	2.2723e-19	-7.39777e-10	-1.5654	4.11128e-05	-7.39777e-10	-1.56428	0.000188207	-7.39777e-10	-1.56233
61890871	chr11:61890871:C:A	2.65294e-19	-7.39777e-10	-1.41053	5.08832e-05	-7.39777e-10	-1.35106	0.000233873	-7.39777e-10	-1.3451
61891157	chr11:61891157:T:C	1.02027e-16	5.96875	-1.42713	8.48355e-06	-2.21402	-0.928449	2.72678e-05	-2.21347	-1.2807
61891328	chr11:61891328:C:T	4.45767e-15	9.09439	-0.77562	7.99277e-06	-2.18833	-1.01373	5.75766e-05	-2.19192	-0.55484
61891840	chr11:61891840:C:T	2.28881e-19	-7.39777e-10	-1.55817	4.13486e-05	-7.39777e-10	-1.55856	0.000187615	-7.39777e-10	-1.56548
61892423	chr11:61892423:G:A	2.32111e-19	-7.39777e-10	-1.54415	4.11325e-05	-7.39777e-10	-1.5638	0.000189766	-7.39777e-10	-1.55409
61892477	chr11:61892477:G:C	2.27596e-19	-7.39777e-10	-1.5638	4.15415e-05	-7.39777e-10	-1.5539	0.000188112	-7.39777e-10	-1.56284
61892568	chr11:61892568:A:G	2.46217e-19	-7.39777e-10	-1.48516	4.18805e-05	-7.39777e-10	-1.54578	0.000195219	-7.39777e-10	-1.52575
61892712	chr11:61892712:G:A	2.27589e-19	-7.39777e-10	-1.56383	4.13651e-05	-7.39777e-10	-1.55816	0.000189465	-7.39777e-10	-1.55568
61893107	chr11:61893107:G:C	2.33855e-19	-7.39777e-10	-1.53667	4.11007e-05	-7.39777e-10	-1.56457	0.000197278	-7.39777e-10	-1.51527
61893156	chr11:61893156:T:C	2.4447e-19	-7.39777e-10	-1.49228	4.17491e-05	-7.39777e-10	-1.54892	0.000194291	-7.39777e-10	-1.53052
61893222	chr11:61893222:A:AATCCAGCCC	2.35134e-19	-7.39777e-10	-1.53121	4.11581e-05	-7.39777e-10	-1.56318	0.000198704	-7.39777e-10	-1.50806
61893232	chr11:61893232:A:G	3.43996e-20	-1.97611	-1.47721	4.97339e-06	-2.16145	-1.51504	2.23991e-05	-2.16085	-1.53
61893441	chr11:61893441:A:G	2.40584e-19	-7.39777e-10	-1.5083	4.44106e-05	-7.39777e-10	-1.48712	0.000204686	-7.39777e-10	-1.4784
61893465	chr11:61893465:T:C	2.356e-19	-7.39777e-10	-1.52923	4.11814e-05	-7.39777e-10	-1.56261	0.000199214	-7.39777e-10	-1.5055
61893566	chr11:61893566:G:C	2.356e-19	-7.39777e-10	-1.52923	4.11814e-05	-7.39777e-10	-1.56261	0.000199214	-7.39777e-10	-1.5055
61893641	chr11:61893641:T:C	2.75835e-20	-2.13772	-1.53643	4.72724e-06	-2.21095	-1.51631	2.17321e-05	-2.21064	-1.51045
61893741	chr11:61893741:A:G	2.35675e-19	-7.39777e-10	-1.52892	4.11856e-05	-7.39777e-10	-1.56251	0.000199299	-7.39777e-10	-1.50507
61894005	chr11:61894005:G:A	2.34601e-19	-7.39777e-10	-1.53348	4.11283e-05	-7.39777e-10	-1.5639	0.000198143	-7.39777e-10	-1.51089
61894277	chr11:61894277:A:G	2.35731e-19	-7.39777e-10	-1.52868	4.11885e-05	-7.39777e-10	-1.56244	0.000199359	-7.39777e-10	-1.50477
61894440	chr11:61894440:A:G	2.31915e-19	-7.39777e-10	-1.545	4.10534e-05	-7.39777e-10	-1.56572	0.000194896	-7.39777e-10	-1.52741
61894533	chr11:61894533:A:G	2.27276e-19	-7.39777e-10	-1.5652	4.12914e-05	-7.39777e-10	-1.55994	0.000187586	-7.39777e-10	-1.56564
61894610	chr11:61894610:A:G	2.35307e-19	-7.39777e-10	-1.53048	4.11667e-05	-7.39777e-10	-1.56297	0.00019889	-7.39777e-10	-1.50713
61894738	chr11:61894738:T:C	2.27136e-19	-7.39777e-10	-1.56582	4.21781e-05	-7.39777e-10	-1.5387	0.0001999	-7.39777e-10	-1.50206
61894751	chr11:61894751:G:A	2.35895e-19	-7.39777e-10	-1.52798	4.11971e-05	-7.39777e-10	-1.56223	0.000199535	-7.39777e-10	-1.50389
61894823	chr11:61894823:GC:G	2.29823e-19	-7.39777e-10	-1.55406	4.111e-05	-7.39777e-10	-1.56434	0.000188841	-7.39777e-10	-1.55897
61894976	chr11:61894976:C:T	2.25482e-19	-1.57313	-1.02216e-09	2.2785e-05	-2.15449	-1.02216e-09	0.000104284	-2.15276	-1.02216e-09
61895189	chr11:61895189:T:G	7.15209e-19	0.782637	-1.20143	8.40794e-06	-2.16974	-0.981681	3.18806e-05	-2.1717	-1.16618
61895275	chr11:61895275:C:T	2.36002e-19	-7.39777e-10	-1.52753	4.12134e-05	-7.39777e-10	-1.56183	0.000199627	-7.39777e-10	-1.50343
61895308	chr11:61895308:G:A	3.48417e-20	-1.92428	-1.51628	5.26562e-06	-2.12415	-1.49524	2.40593e-05	-2.1238	-1.49556
61896163	chr11:61896163:T:C	2.36662e-19	-7.39777e-10	-1.52474	4.12474e-05	-7.39777e-10	-1.56101	0.000200197	-7.39777e-10	-1.50058
61896219	chr11:61896219:G:A	3.79331e-18	2.70719	-1.45757	6.606e-06	-2.05173	-1.34089	2.6231e-05	-2.04483	-1.4881
61896279	chr11:61896279:C:T	2.63567e-19	-7.39777e-10	-1.41706	4.74357e-05	-7.39777e-10	-1.42122	0.000229027	-7.39777e-10	-1.36604
61896385	chr11:61896385:C:T	2.35764e-19	-7.39777e-10	-1.52854	4.12e-05	-7.39777e-10	-1.56216	0.000199369	-7.39777e-10	-1.50472
61896422	chr11:61896422:G:A	2.35764e-19	-7.39777e-10	-1.52854	4.12e-05	-7.39777e-10	-1.56216	0.000199369	-7.39777e-10	-1.50472
61896763	chr11:61896763:C:A	2.34181e-19	-7.39777e-10	-1.53527	4.31769e-05	-7.39777e-10	-1.51529	0.000188675	-7.39777e-10	-1.55985
61896889	chr11:61896889:A:C	2.49638e-19	-7.39777e-10	-1.47136	5.31482e-05	-7.39777e-10	-1.30751	0.000198812	-7.39777e-10	-1.50752
61897285	chr11:61897285:G:A	8.84718e-19	1.17088	-1.37698	7.13274e-06	-1.78538	-1.53052	3.27902e-05	-1.7852	-1.52454
61897336	chr11:61897336:C:T	4.34584e-19	-7.39777e-10	-0.916979	7.50685e-05	-7.39777e-10	-0.962196	0.000371393	-7.39777e-10	-0.882616
61897520	chr11:61897520:T:C	9.70754e-20	-0.855784	-1.5601	5.5148e-06	-2.04398	-1.52918	2.53658e-05	-2.04205	-1.52442
61898945	chr11:61898945:G:A	3.44488e-19	-7.39777e-10	-1.14931	6.88433e-05	-7.39777e-10	-1.04876	0.000302561	-7.39777e-10	-1.08759
61899230	chr11:61899230:G:A	2.35754e-19	-7.39777e-10	-1.52858	4.19539e-05	-7.39777e-10	-1.54403	0.000195626	-7.39777e-10	-1.52367
61899265	chr11:61899265:G:A	2.46595e-19	-1.48362	-1.02216e-09	2.59809e-05	-2.02323	-1.02216e-09	0.000119686	-2.01501	-1.02216e-09
61899652	chr11:61899652:G:A	2.33184e-19	-7.39777e-10	-1.53954	4.10528e-05	-7.39777e-10	-1.56574	0.000188699	-7.39777e-10	-1.55972
61899884	chr11:61899884:C:T	7.84176e-19	-7.39777e-10	-0.326736	0.000109643	-7.39777e-10	-0.583363	0.000536564	-7.39777e-10	-0.514691
61900407	chr11:61900407:C:T	8.89287e-19	1.15595	-1.3569	7.10774e-06	-1.79773	-1.52168	3.27064e-05	-1.7976	-1.51471
61900535	chr11:61900535:G:GGGA	2.27414e-19	-7.39777e-10	-1.5646	4.11001e-05	-7.39777e-10	-1.56459	0.000189687	-7.39777e-10	-1.5545
61900645	chr11:61900645:G:C	1.01238e-18	-7.39777e-10	-0.0713146	0.000268745	-7.39777e-10	0.313167	0.00115364	-7.39777e-10	0.250797
61901911	chr11:61901911:C:A	2.27616e-19	-7.39777e-10	-1.56371	4.27151e-05	-7.39777e-10	-1.52604	0.000190551	-7.39777e-10	-1.54996
61902099	chr11:61902099:A:G	2.28423e-19	-7.39777e-10	-1.56017	4.23849e-05	-7.39777e-10	-1.5338	0.000195595	-7.39777e-10	-1.52383
61902139	chr11:61902139:A:G	2.39706e-19	-7.39777e-10	-1.51196	4.29849e-05	-7.39777e-10	-1.51975	0.000192001	-7.39777e-10	-1.54238
61902474	chr11:61902474:G:A	1.75133e-17	2.77935	-1.02216e-09	5.78118e-05	-1.2234	-1.02216e-09	0.000261627	-1.23296	-1.02216e-09
61902565	chr11:61902565:C:T	3.40518e-18	2.61206	-1.47037	6.6377e-06	-2.02713	-1.3607	2.65695e-05	-2.01994	-1.50017
61902966	chr11:61902966:G:C	2.30596e-19	-7.39777e-10	-1.5507	4.19012e-05	-7.39777e-10	-1.54528	0.000197182	-7.39777e-10	-1.51575
61902987	chr11:61902987:AC:A	2.67543e-20	-2.15752	-1.54715	4.48504e-06	-2.21402	-1.56583	2.05949e-05	-2.21405	-1.56078
61903174	chr11:61903174:A:G	1.71459e-19	-1.84702	-1.02216e-09	2.15238e-05	-2.21144	-1.02216e-09	9.8343e-05	-2.21142	-1.02216e-09
61903246	chr11:61903246:T:G	2.27145e-19	-7.39777e-10	-1.56578	4.10497e-05	-7.39777e-10	-1.56581	0.000191586	-7.39777e-10	-1.54454
61903273	chr11:61903273:C:T	8.37665e-20	-2.1177	-0.445635	1.23602e-05	-2.16463	-0.601486	6.30549e-05	-2.16336	-0.492508
61903684	chr11:61903684:C:T	3.00388e-18	2.54037	-1.52408	4.78244e-06	-2.16583	-1.54982	2.15597e-05	-2.16678	-1.56227
61904484	chr11:61904484:A:G	1.1046e-19	-0.804897	-1.48182	7.30738e-06	-1.90112	-1.3906	3.8322e-05	-1.89978	-1.25407
61904675	chr11:61904675:A:C	5.22196e-20	-2.20933	-0.826584	9.42607e-06	-2.21418	-0.822942	4.8205e-05	-2.21426	-0.710155
61904763	chr11:61904763:T:C	3.63436e-19	0.298222	-1.39399	6.10961e-06	-2.17316	-1.29757	2.71769e-05	-2.17132	-1.32619
61904793	chr11:61904793:T:C	6.62738e-19	1.06671	-1.5617	4.49556e-06	-2.21178	-1.56573	2.06249e-05	-2.21145	-1.56192
61905157	chr11:61905157:G:T	2.81279e-19	-7.39777e-10	-1.35202	4.71769e-05	-7.39777e-10	-1.42669	0.000231954	-7.39777e-10	-1.35334
61905173	chr11:61905173:G:C	1.77515e-18	1.0239	-0.533629	2.92109e-05	-1.71649	-0.189564	0.000104116	-1.70617	-0.448196
61905239	chr11:61905239:A:G	2.43079e-19	-7.39777e-10	-1.49798	4.68077e-05	-7.39777e-10	-1.43455	0.000205477	-7.39777e-10	-1.47454
61905671	chr11:61905671:TC:T	7.66342e-18	2.32672	-0.373875	3.2533e-05	-1.98447	0.186125	9.81077e-05	-1.97725	-0.23656
61906340	chr11:61906340:A:G	4.48234e-19	-7.39777e-10	-0.886054	7.76392e-05	-7.39777e-10	-0.928525	0.000333728	-7.39777e-10	-0.98955
61906610	chr11:61906610:G:A	2.80316e-19	-7.39777e-10	-1.35545	5.25631e-05	-7.39777e-10	-1.31858	0.000216862	-7.39777e-10	-1.42062
61906646	chr11:61906646:C:T	2.02218e-18	2.11889	-1.49833	6.80943e-06	-1.95585	-1.40644	2.79419e-05	-1.94713	-1.52261
61906745	chr11:61906745:C:T	2.27361e-19	-7.39777e-10	-1.56483	4.10673e-05	-7.39777e-10	-1.56538	0.000187862	-7.39777e-10	-1.56417
61906805	chr11:61906805:G:A	2.73387e-19	-7.39777e-10	-1.38048	5.13714e-05	-7.39777e-10	-1.34151	0.000212111	-7.39777e-10	-1.44277
61906826	chr11:61906826:G:A	1.41111e-19	-2.04183	-1.02216e-09	4.54451e-05	-1.46409	-1.02216e-09	0.000208668	-1.45913	-1.02216e-09
61906882	chr11:61906882:G:A	2.40814e-19	-7.39777e-10	-1.50735	4.32499e-05	-7.39777e-10	-1.5136	0.000193111	-7.39777e-10	-1.53661
61907821	chr11:61907821:A:G	2.42193e-19	-7.39777e-10	-1.50163	4.43081e-05	-7.39777e-10	-1.48943	0.000205241	-7.39777e-10	-1.47569
61908172	chr11:61908172:T:C	2.62231e-19	-0.97112	-0.451024	1.84717e-05	-2.08146	-0.282898	0.000116128	-2.08277	0.0375871
61908242	chr11:61908242:T:C	4.01892e-20	-1.81448	-1.48329	6.18053e-06	-1.96698	-1.49222	2.78705e-05	-1.96641	-1.5059
61908717	chr11:61908717:A:G	2.97489e-19	-7.39777e-10	-1.29599	6.78268e-05	-7.39777e-10	-1.06364	0.00027241	-7.39777e-10	-1.19257
61909033	chr11:61909033:C:T	7.84549e-19	-0.326261	-1.02216e-09	3.37087e-05	-1.76284	-1.02216e-09	0.00015258	-1.77219	-1.02216e-09
61909182	chr11:61909182:A:G	4.78583e-20	-1.56228	-1.56084	7.28176e-06	-1.78161	-1.51361	3.2099e-05	-1.78108	-1.54997
61909425	chr11:61909425:C:T	4.58964e-20	-1.60452	-1.56046	7.18916e-06	-1.79495	-1.51307	3.1697e-05	-1.79445	-1.5492
61909726	chr11:61909726:C:T	2.29839e-19	-7.39777e-10	-1.55399	4.44169e-05	-7.39777e-10	-1.48698	0.000188353	-7.39777e-10	-1.56156
61909963	chr11:61909963:C:T	3.18672e-19	-7.39777e-10	-1.22721	6.10992e-05	-7.39777e-10	-1.1681	0.000242059	-7.39777e-10	-1.31069
61910202	chr11:61910202:G:C	2.27142e-19	-7.39777e-10	-1.56579	4.10561e-05	-7.39777e-10	-1.56566	0.000188431	-7.39777e-10	-1.56115
61910665	chr11:61910665:T:TGGGTCCC	1.20106e-19	-2.203	-1.02216e-09	2.44675e-05	-2.08325	-1.02216e-09	0.000111859	-2.08264	-1.02216e-09
61911104	chr11:61911104:T:G	7.52678e-18	2.67424	-0.739392	1.75877e-05	-2.05651	-0.356892	6.13927e-05	-2.05046	-0.632129
61911282	chr11:61911282:C:G	4.09041e-19	0.309705	-1.28726	8.33528e-06	-2.08011	-1.07999	4.04002e-05	-2.07827	-1.02277
61911874	chr11:61911874:C:T	1.27949e-18	0.162851	-1.02216e-09	7.676e-05	-0.939913	-1.02216e-09	0.000353984	-0.930626	-1.02216e-09
61912489	chr11:61912489:C:T	3.55997e-20	-1.93566	-1.48337	5.95444e-06	-2.05054	-1.44592	2.63156e-05	-2.05047	-1.47925
61913197	chr11:61913197:C:T	2.27159e-19	-7.39777e-10	-1.56572	4.21678e-05	-7.39777e-10	-1.53894	0.000189081	-7.39777e-10	-1.5577
61913398	chr11:61913398:T:C	3.63133e-20	-1.84394	-1.55524	8.29391e-06	-1.63125	-1.53382	3.6937e-05	-1.62765	-1.56301
61913650	chr11:61913650:C:T	8.18333e-19	-7.39777e-10	-0.2841	0.000195907	-7.39777e-10	-0.00295888	0.000608757	-7.39777e-10	-0.388458
61913875	chr11:61913875:C:T	2.95154e-19	-7.39777e-10	-1.30387	5.62951e-05	-7.39777e-10	-1.24999	0.000227063	-7.39777e-10	-1.37465
61914414	chr11:61914414:C:T	3.10376e-19	-7.39777e-10	-1.25359	6.02986e-05	-7.39777e-10	-1.18129	0.00023792	-7.39777e-10	-1.32794
61914730	chr11:61914730:A:T	2.36548e-19	-7.39777e-10	-1.52522	4.18566e-05	-7.39777e-10	-1.54635	0.000190383	-7.39777e-10	-1.55084
61914834	chr11:61914834:A:G	2.36402e-19	-7.39777e-10	-1.52583	5.09027e-05	-7.39777e-10	-1.35068	0.000217868	-7.39777e-10	-1.41599
61914887	chr11:61914887:T:G	2.29025e-19	-7.39777e-10	-1.55754	4.1517e-05	-7.39777e-10	-1.55449	0.000192646	-7.39777e-10	-1.53902
61915852	chr11:61915852:A:G	3.22279e-19	-7.39777e-10	-1.21595	6.81359e-05	-7.39777e-10	-1.05909	0.000296094	-7.39777e-10	-1.1092
61915920	chr11:61915920:C:A	1.00246e-19	-1.35852	-1.02523	1.40389e-05	-1.99776	-0.641002	9.87006e-05	-1.99619	-0.211597
61917158	chr11:61917158:A:T	4.21047e-19	-7.39777e-10	-0.948624	7.64272e-05	-7.39777e-10	-0.944258	0.000309488	-7.39777e-10	-1.06496
61917497	chr11:61917497:G:A	3.14205e-19	-0.113227	-1.1281	1.13785e-05	-1.79711	-1.05177	6.76266e-05	-1.80751	-0.778363
61917719	chr11:61917719:C:G	2.86594e-19	-7.39777e-10	-1.3333	7.18434e-05	-7.39777e-10	-1.00611	0.000311567	-7.39777e-10	-1.05826
61918230	chr11:61918230:C:T	2.42533e-19	-7.39777e-10	-1.50023	4.37419e-05	-7.39777e-10	-1.50229	0.000195256	-7.39777e-10	-1.52557
61918318	chr11:61918318:C:G	3.87298e-20	-1.82681	-1.50795	4.49545e-06	-2.21376	-1.56377	2.07087e-05	-2.21372	-1.55561
61918491	chr11:61918491:T:C	5.59108e-19	-7.39777e-10	-0.665027	9.13312e-05	-7.39777e-10	-0.766104	0.000512953	-7.39777e-10	-0.559693
61918517	chr11:61918517:T:C	2.3937e-19	-0.0414289	-1.47193	7.51605e-06	-1.73759	-1.52597	3.88719e-05	-1.74749	-1.39212
61918682	chr11:61918682:C:T	8.29245e-19	-7.39777e-10	-0.270854	0.000222717	-7.39777e-10	0.125304	0.00084088	-7.39777e-10	-0.0654278
61918789	chr11:61918789:C:T	2.39438e-19	-7.39777e-10	-1.51307	4.31576e-05	-7.39777e-10	-1.51574	0.000193284	-7.39777e-10	-1.53572
61918864	chr11:61918864:G:A	2.70451e-19	0.0559933	-1.44727	8.03181e-06	-1.68718	-1.51001	4.22681e-05	-1.69753	-1.35832
61919141	chr11:61919141:C:T	2.76606e-19	-7.39777e-10	-1.36878	4.58943e-05	-7.39777e-10	-1.45426	0.000237227	-7.39777e-10	-1.33086
61919561	chr11:61919561:A:G	2.23719e-19	-0.0997791	-1.4812	7.27653e-06	-1.76367	-1.53227	3.74233e-05	-1.77329	-1.4043
61919658	chr11:61919658:A:G	6.05365e-19	-0.585538	-1.02216e-09	3.13539e-05	-1.83526	-1.02216e-09	0.000142615	-1.83973	-1.02216e-09
61919982	chr11:61919982:G:A	8.91667e-20	-1.09135	-1.40951	7.78272e-06	-2.03329	-1.1954	3.33252e-05	-2.04	-1.25356
61920202	chr11:61920202:G:A	1.5805e-19	-1.03533	-0.893126	1.82043e-05	-1.93473	-0.444207	0.000132866	-1.93337	0.0228306
61920221	chr11:61920221:T:C	2.27215e-19	-1.56547	-1.02216e-09	2.79866e-05	-1.94887	-1.02216e-09	0.000127907	-1.94857	-1.02216e-09
61920301	chr11:61920301:C:A	2.68859e-19	-7.39777e-10	-1.39718	4.56185e-05	-7.39777e-10	-1.46028	0.000212257	-7.39777e-10	-1.44208
61920703	chr11:61920703:G:C	2.70394e-19	-7.39777e-10	-1.39149	4.66899e-05	-7.39777e-10	-1.43707	0.000230916	-7.39777e-10	-1.35782
61920798	chr11:61920798:C:CTGTAATCTCA	2.913e-19	-7.39777e-10	-1.31702	5.86977e-05	-7.39777e-10	-1.2082	0.000267419	-7.39777e-10	-1.21106
61920884	chr11:61920884:T:C	1.69742e-19	-1.00485	-0.852241	1.94151e-05	-1.92174	-0.39281	0.00014316	-1.92033	0.0844148
61921571	chr11:61921571:T:C	2.70394e-19	-7.39777e-10	-1.39149	4.66899e-05	-7.39777e-10	-1.43707	0.000230916	-7.39777e-10	-1.35782
61921652	chr11:61921652:G:A	2.35925e-19	-7.39777e-10	-1.52785	4.28303e-05	-7.39777e-10	-1.52335	0.000199577	-7.39777e-10	-1.50368
61921746	chr11:61921746:C:T	2.36414e-19	-7.39777e-10	-1.52578	4.29459e-05	-7.39777e-10	-1.52065	0.000200004	-7.39777e-10	-1.50154
61921762	chr11:61921762:C:A	2.86164e-19	-7.39777e-10	-1.3348	5.72579e-05	-7.39777e-10	-1.23303	0.000261422	-7.39777e-10	-1.23374
61921807	chr11:61921807:G:A	2.64763e-19	-7.39777e-10	-1.41253	4.54871e-05	-7.39777e-10	-1.46317	0.000209455	-7.39777e-10	-1.45537
61921940	chr11:61921940:G:A	1.51561e-19	-1.97038	-1.02216e-09	2.38132e-05	-2.11036	-1.02216e-09	0.000108868	-2.10974	-1.02216e-09
61922025	chr11:61922025:A:T	2.4683e-19	-7.39777e-10	-1.48267	4.23472e-05	-7.39777e-10	-1.5347	0.000209357	-7.39777e-10	-1.45584
61922259	chr11:61922259:G:A	7.2053e-20	-1.188	-1.52597	6.72264e-06	-1.98405	-1.39107	2.78221e-05	-1.98613	-1.48791
61922606	chr11:61922606:TG:T	1.71644e-19	-0.436191	-1.40976	6.81632e-06	-1.86412	-1.49716	3.61434e-05	-1.87276	-1.33963
61922631	chr11:61922631:G:A	2.3815e-19	-7.39777e-10	-1.51847	4.27326e-05	-7.39777e-10	-1.52563	0.000204115	-7.39777e-10	-1.48119
61922702	chr11:61922702:C:G	2.35925e-19	-7.39777e-10	-1.52785	4.28303e-05	-7.39777e-10	-1.52335	0.000199577	-7.39777e-10	-1.50368
61922711	chr11:61922711:G:A	1.28909e-18	0.170321	-1.02216e-09	3.01871e-05	-1.87318	-1.02216e-09	0.000136488	-1.88364	-1.02216e-09
61922933	chr11:61922933:T:G	1.8161e-19	-0.611248	-1.17826	1.06188e-05	-1.81998	-1.09798	4.80451e-05	-1.82854	-1.09919
61922948	chr11:61922948:T:C	2.64669e-20	-2.17875	-1.53673	4.86019e-06	-2.16433	-1.53519	2.20481e-05	-2.16472	-1.54193
61923235	chr11:61923235:G:A	1.83018e-19	-0.377245	-1.40454	7.03214e-06	-1.83643	-1.49368	3.73706e-05	-1.8454	-1.33359
61923717	chr11:61923717:C:G	2.31331e-19	-7.39777e-10	-1.54752	4.18709e-05	-7.39777e-10	-1.54601	0.000194726	-7.39777e-10	-1.52828
61924179	chr11:61924179:C:T	2.29218e-19	-7.39777e-10	-1.5567	4.16371e-05	-7.39777e-10	-1.5516	0.000192869	-7.39777e-10	-1.53787
61924416	chr11:61924416:G:C	3.60433e-19	-7.39777e-10	-1.10406	7.48764e-05	-7.39777e-10	-0.964758	0.000322781	-7.39777e-10	-1.0229
61924658	chr11:61924658:T:C	5.2541e-19	-0.161484	-0.565706	1.0681e-05	-1.99289	-0.919241	7.00005e-05	-1.99836	-0.553017
61924768	chr11:61924768:C:T	2.50357e-19	-7.39777e-10	-1.46848	4.30514e-05	-7.39777e-10	-1.5182	0.000212122	-7.39777e-10	-1.44272
61924869	chr11:61924869:C:T	8.01211e-20	-2.20611	-0.401718	1.41162e-05	-2.10069	-0.532578	7.03229e-05	-2.10132	-0.445455
61925033	chr11:61925033:G:A	3.55539e-19	-7.39777e-10	-1.11774	7.90543e-05	-7.39777e-10	-0.910462	0.000323118	-7.39777e-10	-1.02186
61925416	chr11:61925416:T:C	7.2791e-19	-7.39777e-10	-0.401192	0.000192752	-7.39777e-10	-0.019193	0.000732943	-7.39777e-10	-0.202809
61925821	chr11:61925821:T:A	5.79379e-19	-7.39777e-10	-0.629412	8.99247e-05	-7.39777e-10	-0.781624	0.000419348	-7.39777e-10	-0.761177
61926212	chr11:61926212:C:T	2.9913e-20	-2.15928	-1.43379	5.51439e-06	-2.13242	-1.44082	2.39335e-05	-2.1303	-1.4943
61926213	chr11:61926213:G:A	2.83297e-20	-2.14043	-1.50703	5.25739e-06	-2.17299	-1.44797	2.43422e-05	-2.17322	-1.43445
61926593	chr11:61926593:G:A	2.86826e-19	-7.39777e-10	-1.33249	5.69558e-05	-7.39777e-10	-1.23832	0.000257549	-7.39777e-10	-1.24867
61926648	chr11:61926648:G:T	2.27165e-19	-7.39777e-10	-1.56569	4.10829e-05	-7.39777e-10	-1.565	0.000188233	-7.39777e-10	-1.5622
61926794	chr11:61926794:C:T	2.6421e-19	-7.39777e-10	-1.41463	4.69164e-05	-7.39777e-10	-1.43223	0.000229718	-7.39777e-10	-1.36302
61927091	chr11:61927091:G:A	4.51959e-19	-0.198193	-0.679586	9.99302e-06	-2.01049	-0.968225	6.71986e-05	-2.0164	-0.575829
61928049	chr11:61928049:C:T	2.50477e-19	-7.39777e-10	-1.468	5.09099e-05	-7.39777e-10	-1.35054	0.000216769	-7.39777e-10	-1.42104
61928086	chr11:61928086:G:A	3.35272e-19	-7.39777e-10	-1.17643	7.06773e-05	-7.39777e-10	-1.02247	0.000305772	-7.39777e-10	-1.07704
61928531	chr11:61928531:A:T	2.50329e-19	-7.39777e-10	-1.46859	4.30065e-05	-7.39777e-10	-1.51925	0.000212009	-7.39777e-10	-1.44325
61928814	chr11:61928814:T:C	2.27489e-19	-7.39777e-10	-1.56427	4.1097e-05	-7.39777e-10	-1.56466	0.000187992	-7.39777e-10	-1.56348
61928862	chr11:61928862:G:A	4.29844e-19	-0.394936	-0.533009	1.05017e-05	-2.07279	-0.856266	7.32897e-05	-2.07773	-0.427727
61929203	chr11:61929203:A:G	3.31872e-19	-0.27956	-0.907061	8.36554e-06	-2.04264	-1.11383	4.94194e-05	-2.04789	-0.851646
61929413	chr11:61929413:A:G	2.31665e-19	-0.343181	-1.2029	6.53615e-06	-2.05955	-1.3437	3.58972e-05	-2.06448	-1.15474
61929451	chr11:61929451:CT:C	8.62964e-20	-1.12372	-1.40987	5.27149e-06	-2.10298	-1.5153	2.27583e-05	-2.10916	-1.56579
61929739	chr11:61929739:C:A	9.80157e-20	-0.859019	-1.54722	5.46531e-06	-2.01645	-1.56573	2.57902e-05	-2.02445	-1.52543
61930186	chr11:61930186:A:G	1.87973e-19	-1.49524	-0.259828	2.72077e-05	-1.51548	-0.461616	0.000157032	-1.51577	-0.22765
61930432	chr11:61930432:G:A	1.15456e-19	-1.64688	-0.595591	1.7994e-05	-1.61522	-0.775336	9.97477e-05	-1.61545	-0.581787
61930500	chr11:61930500:G:A	2.98808e-19	-1.29157	-1.02216e-09	3.29746e-05	-1.78486	-1.02216e-09	0.000150596	-1.78528	-1.02216e-09
61930505	chr11:61930505:A:G	2.63006e-19	-7.39777e-10	-1.41919	5.71358e-05	-7.39777e-10	-1.23517	0.000207228	-7.39777e-10	-1.46606
61930523	chr11:61930523:A:T	2.48868e-19	-7.39777e-10	-1.47445	4.63721e-05	-7.39777e-10	-1.4439	0.000213287	-7.39777e-10	-1.43724
61930599	chr11:61930599:G:C	2.53928e-19	-7.39777e-10	-1.45432	5.1925e-05	-7.39777e-10	-1.3308	0.000220354	-7.39777e-10	-1.40464
61931016	chr11:61931016:C:G	6.5675e-20	-1.50091	-1.30574	1.0445e-05	-1.51207	-1.42241	5.23226e-05	-1.51087	-1.33158
61931326	chr11:61931326:C:G	2.27168e-19	-7.39777e-10	-1.56568	4.10914e-05	-7.39777e-10	-1.5648	0.000188182	-7.39777e-10	-1.56247
61931432	chr11:61931432:G:A	3.19497e-19	-7.39777e-10	-1.22462	6.7462e-05	-7.39777e-10	-1.06903	0.000290361	-7.39777e-10	-1.12875
61931583	chr11:61931583:G:A	6.96964e-19	-0.297068	-0.147568	1.50814e-05	-2.10641	-0.460726	8.237e-05	-2.10982	-0.278832
61931905	chr11:61931905:G:A	3.37453e-19	-7.39777e-10	-1.16994	6.8295e-05	-7.39777e-10	-1.05676	0.000298186	-7.39777e-10	-1.10216
61932001	chr11:61932001:A:C	6.83027e-19	-7.39777e-10	-0.464834	0.000179242	-7.39777e-10	-0.0918599	0.000681965	-7.39777e-10	-0.274899
61932439	chr11:61932439:A:AT	2.51223e-19	-7.39777e-10	-1.46503	4.5058e-05	-7.39777e-10	-1.47264	0.000197287	-7.39777e-10	-1.51522
61932547	chr11:61932547:C:T	2.49881e-19	-1.47038	-1.02216e-09	2.24295e-05	-2.17022	-1.02216e-09	0.000102339	-2.17158	-1.02216e-09
61932983	chr11:61932983:C:T	2.95743e-20	-2.06874	-1.53573	7.38658e-06	-1.71937	-1.56156	3.39154e-05	-1.71102	-1.56499
61933347	chr11:61933347:A:G	9.49065e-20	-1.84247	-0.596009	1.38084e-05	-1.88005	-0.775271	7.62165e-05	-1.88024	-0.586064
61933461	chr11:61933461:G:C	1.21628e-19	-0.665497	-1.52491	5.29912e-06	-2.05983	-1.55322	2.42508e-05	-2.05317	-1.55825
61933661	chr11:61933661:C:T	2.42017e-19	-7.39777e-10	-1.50236	4.74042e-05	-7.39777e-10	-1.42189	0.000207078	-7.39777e-10	-1.46678
61933856	chr11:61933856:A:T	1.05816e-19	-1.7847	-0.544964	1.53021e-05	-1.82431	-0.7283	8.48991e-05	-1.82449	-0.53392
61933994	chr11:61933994:T:C	2.49535e-19	-7.39777e-10	-1.47177	4.7692e-05	-7.39777e-10	-1.41583	0.00021365	-7.39777e-10	-1.43554
61934187	chr11:61934187:A:C	2.52507e-19	-7.39777e-10	-1.45993	4.53106e-05	-7.39777e-10	-1.46706	0.000197984	-7.39777e-10	-1.51169
61934995	chr11:61934995:C:G	2.78308e-19	-1.36264	-1.02216e-09	2.31088e-05	-2.14038	-1.02216e-09	0.000105396	-2.14215	-1.02216e-09
61935111	chr11:61935111:A:C	2.64422e-19	-7.39777e-10	-1.41382	4.76969e-05	-7.39777e-10	-1.41573	0.00023512	-7.39777e-10	-1.33978
61935131	chr11:61935131:C:T	8.11072e-19	-0.201308	-0.091705	1.62963e-05	-2.07542	-0.414238	9.78797e-05	-2.0795	-0.136633
61935424	chr11:61935424:AAAAAAAAAAAAAAAG:A	1.6657e-19	-0.481118	-1.39483	5.60769e-06	-2.09623	-1.46023	2.54619e-05	-2.09047	-1.47223
61935512	chr11:61935512:T:G	2.65423e-19	-7.39777e-10	-1.41005	4.79093e-05	-7.39777e-10	-1.41129	0.000235803	-7.39777e-10	-1.33688
61935640	chr11:61935640:G:A	2.27248e-19	-7.39777e-10	-1.56533	4.1081e-05	-7.39777e-10	-1.56505	0.000189893	-7.39777e-10	-1.55342
61936031	chr11:61936031:G:A	2.40408e-19	-7.39777e-10	-1.50903	4.34007e-05	-7.39777e-10	-1.51012	0.000195161	-7.39777e-10	-1.52605
61936284	chr11:61936284:T:C	3.28295e-20	-2.06075	-1.43929	4.75059e-06	-2.19089	-1.53144	2.37029e-05	-2.1917	-1.44258
61936432	chr11:61936432:C:T	4.84475e-20	-1.72705	-1.38384	8.67714e-06	-1.68126	-1.43864	3.84652e-05	-1.67604	-1.47408
61936862	chr11:61936862:A:G	1.48802e-19	-0.57007	-1.41868	5.63843e-06	-2.07198	-1.47901	2.56147e-05	-2.06568	-1.49103
61937735	chr11:61937735:G:A	7.76574e-20	-1.09601	-1.54305	4.85698e-06	-2.13441	-1.56577	2.28208e-05	-2.13945	-1.53276
61938021	chr11:61938021:C:A	6.23222e-20	-1.9916	-0.867456	7.44659e-06	-2.1249	-1.14794	4.50729e-05	-2.12592	-0.865678
61938160	chr11:61938160:G:A	8.69153e-20	-2.19201	-0.334428	1.46564e-05	-2.13649	-0.459235	7.25247e-05	-2.13701	-0.37894
61938644	chr11:61938644:G:A	1.20173e-19	-0.652037	-1.5504	5.20372e-06	-2.06625	-1.56498	2.39133e-05	-2.05973	-1.56571
61938866	chr11:61938866:C:T	5.20852e-20	-1.69892	-1.33957	7.77817e-06	-1.78035	-1.44893	3.86841e-05	-1.77942	-1.36503
61939573	chr11:61939573:A:G	3.92867e-19	-7.39777e-10	-1.0179	6.3794e-05	-7.39777e-10	-1.12494	0.000330548	-7.39777e-10	-0.999124
61939959	chr11:61939959:A:G	5.56193e-19	-7.39777e-10	-0.670253	0.00014083	-7.39777e-10	-0.333041	0.00054491	-7.39777e-10	-0.499257
61940173	chr11:61940173:A:G	1.36674e-19	-0.589386	-1.48439	5.39191e-06	-2.06819	-1.52751	2.46139e-05	-2.06182	-1.53475
61940557	chr11:61940557:C:T	2.40062e-19	-7.39777e-10	-1.51047	4.2328e-05	-7.39777e-10	-1.53515	0.000192953	-7.39777e-10	-1.53743
61940688	chr11:61940688:C:T	4.23065e-20	-1.90637	-1.34006	6.57972e-06	-1.95279	-1.44381	3.28261e-05	-1.95199	-1.35666
61941135	chr11:61941135:C:T	2.27298e-19	-7.39777e-10	-1.56511	4.10874e-05	-7.39777e-10	-1.5649	0.000189994	-7.39777e-10	-1.55288
61941684	chr11:61941684:G:A	2.29037e-19	-7.39777e-10	-1.55748	4.14545e-05	-7.39777e-10	-1.556	0.000187743	-7.39777e-10	-1.5648
61942374	chr11:61942374:T:G	2.33748e-19	-1.53712	-1.02216e-09	2.22088e-05	-2.18011	-1.02216e-09	0.000101345	-2.18135	-1.02216e-09
61942794	chr11:61942794:G:A	3.57264e-19	-7.39777e-10	-1.11289	8.64716e-05	-7.39777e-10	-0.82078	0.000294151	-7.39777e-10	-1.11578
61942859	chr11:61942859:A:G	2.26169e-19	-1.57009	-1.02216e-09	2.21601e-05	-2.1823	-1.02216e-09	0.000101507	-2.17975	-1.02216e-09
61943066	chr11:61943066:A:C	8.45071e-20	-1.28028	-1.27425	5.41384e-06	-2.21412	-1.37751	2.84207e-05	-2.21432	-1.23844
61943075	chr11:61943075:G:A	2.74466e-19	-1.37654	-1.02216e-09	2.14591e-05	-2.21445	-1.02216e-09	9.80421e-05	-2.21448	-1.02216e-09
61943184	chr11:61943184:C:T	5.41515e-20	-1.79548	-1.20411	6.12462e-06	-2.09233	-1.37595	2.98519e-05	-2.09241	-1.31122
61943236	chr11:61943236:G:A	2.27853e-18	-7.39777e-10	0.739917	0.000256705	-7.39777e-10	0.267331	0.00111263	-7.39777e-10	0.214602
61943350	chr11:61943350:A:G	9.15759e-20	-1.38537	-1.08883	5.77979e-06	-2.21322	-1.313	3.19716e-05	-2.21287	-1.12216
61943400	chr11:61943400:C:T	1.52916e-19	-0.529989	-1.43149	5.60177e-06	-2.04287	-1.51465	2.48349e-05	-2.0457	-1.54193
61943462	chr11:61943462:T:C	2.47958e-19	-7.39777e-10	-1.47811	4.3618e-05	-7.39777e-10	-1.50513	0.000193854	-7.39777e-10	-1.53277
61944003	chr11:61944003:T:G	3.35966e-19	-7.39777e-10	-1.17436	5.76838e-05	-7.39777e-10	-1.22562	0.000266297	-7.39777e-10	-1.21526
61944149	chr11:61944149:C:T	1.18986e-19	-0.734582	-1.47778	1.63289e-05	-1.1661	-1.32157	7.0904e-05	-1.16652	-1.37203
61944727	chr11:61944727:G:A	2.62327e-20	-2.17771	-1.54665	4.52725e-06	-2.20622	-1.56426	2.08757e-05	-2.20625	-1.55504
61944770	chr11:61944770:C:T	9.09252e-19	-7.39777e-10	-0.178747	0.000200324	-7.39777e-10	0.0193377	0.000931854	-7.39777e-10	0.0372994
61945128	chr11:61945128:T:C	3.33045e-19	-7.39777e-10	-1.18309	6.4746e-05	-7.39777e-10	-1.11013	0.000333742	-7.39777e-10	-0.989508
61945174	chr11:61945174:T:C	6.72074e-19	-0.481001	-1.02216e-09	6.43303e-05	-1.11657	-1.02216e-09	0.000293065	-1.11948	-1.02216e-09
61945404	chr11:61945404:G:A	2.2862e-19	-7.39777e-10	-1.55931	4.20898e-05	-7.39777e-10	-1.54079	0.000190591	-7.39777e-10	-1.54975
61946023	chr11:61946023:G:C	1.60589e-18	0.390064	-1.02216e-09	3.6368e-05	-1.68691	-1.02216e-09	0.000165325	-1.69196	-1.02216e-09
61946118	chr11:61946118:A:G	1.44832e-18	-7.39777e-10	0.286792	0.000218627	-7.39777e-10	0.10677	0.000846563	-7.39777e-10	-0.058692
61946560	chr11:61946560:A:G	3.49194e-20	-2.21444	-1.22388	7.65275e-06	-1.83336	-1.41217	3.52386e-05	-1.83402	-1.40371
61947767	chr11:61947767:C:T	2.53913e-19	-7.39777e-10	-1.45438	4.95119e-05	-7.39777e-10	-1.37838	0.000221486	-7.39777e-10	-1.39952
61948177	chr11:61948177:G:A	2.27944e-19	-7.39777e-10	-1.56227	4.10735e-05	-7.39777e-10	-1.56523	0.000188925	-7.39777e-10	-1.55852
61948885	chr11:61948885:G:A	1.62168e-19	-0.350737	-1.552	1.57683e-05	-0.979621	-1.54297	7.18613e-05	-0.972883	-1.55226
61948923	chr11:61948923:C:G	1.49782e-18	1.66419	-1.34379	7.3672e-06	-2.03876	-1.2448	2.91816e-05	-2.0437	-1.38264
61949659	chr11:61949659:C:T	2.8587e-18	-7.39777e-10	0.966753	0.000655433	-7.39777e-10	1.2047	0.00351548	-7.39777e-10	1.36506
61950135	chr11:61950135:C:T	3.95899e-19	-7.39777e-10	-1.01021	7.83607e-05	-7.39777e-10	-0.919274	0.000386359	-7.39777e-10	-0.843109
61950243	chr11:61950243:T:C	1.31726e-18	1.39469	-1.20275	1.58288e-05	-1.52274	-0.996027	8.13339e-05	-1.54658	-0.854739
61950564	chr11:61950564:G:A	1.27088e-18	1.36085	-1.20476	1.55737e-05	-1.53647	-0.998543	8.00172e-05	-1.56008	-0.857551
61950701	chr11:61950701:G:A	1.65373e-19	-1.88317	-1.02216e-09	2.33267e-05	-2.131	-1.02216e-09	0.000107015	-2.12691	-1.02216e-09
61950756	chr11:61950756:T:C	2.76261e-19	-7.39777e-10	-1.37002	5.51466e-05	-7.39777e-10	-1.2706	0.000244587	-7.39777e-10	-1.30031
61951598	chr11:61951598:T:C	2.93311e-19	-7.39777e-10	-1.31014	4.93529e-05	-7.39777e-10	-1.3816	0.000222262	-7.39777e-10	-1.39602
61951915	chr11:61951915:T:C	1.43876e-18	1.35882	-1.07866	1.84314e-05	-1.53815	-0.828394	9.57065e-05	-1.56173	-0.676857
61952532	chr11:61952532:T:C	2.39899e-19	-7.39777e-10	-1.51115	4.59682e-05	-7.39777e-10	-1.45265	0.000206452	-7.39777e-10	-1.46981
61953036	chr11:61953036:G:A	2.88345e-19	-7.39777e-10	-1.32721	6.4122e-05	-7.39777e-10	-1.11981	0.000291008	-7.39777e-10	-1.12653
61953065	chr11:61953065:T:C	1.41985e-18	0.266934	-1.02216e-09	3.39104e-05	-1.75687	-1.02216e-09	0.00015419	-1.76169	-1.02216e-09
61953066	chr11:61953066:G:A	7.43644e-19	1.05426	-1.43407	1.53171e-05	-1.2431	-1.30852	7.4146e-05	-1.26652	-1.22732
61953278	chr11:61953278:C:T	2.54019e-19	-7.39777e-10	-1.45396	4.95041e-05	-7.39777e-10	-1.37854	0.000221575	-7.39777e-10	-1.39912
61953360	chr11:61953360:G:A	4.7898e-19	-7.39777e-10	-0.81971	8.81401e-05	-7.39777e-10	-0.801669	0.000327807	-7.39777e-10	-1.00745
61953455	chr11:61953455:G:A	1.68828e-19	-1.86249	-1.02216e-09	2.32141e-05	-2.13584	-1.02216e-09	0.000106492	-2.1318	-1.02216e-09
61953647	chr11:61953647:T:C	1.02471e-18	1.19887	-1.25807	8.6466e-06	-2.05395	-1.06948	5.47195e-05	-2.06602	-0.731641
61953762	chr11:61953762:G:A	1.36588e-18	1.66001	-1.43182	1.24336e-05	-1.44028	-1.31991	5.97866e-05	-1.46465	-1.24444
61953805	chr11:61953805:G:C	1.14664e-18	1.36078	-1.30755	8.33938e-06	-2.02271	-1.1369	5.15667e-05	-2.03591	-0.82109
61954112	chr11:61954112:T:C	3.3498e-20	-2.14095	-1.33893	6.68313e-06	-1.90306	-1.47795	3.18799e-05	-1.90318	-1.43472
61954167	chr11:61954167:A:G	1.81107e-18	1.50656	-0.996256	2.28299e-05	-1.05943	-1.0931	9.52278e-05	-1.08212	-1.16148
61954246	chr11:61954246:C:T	1.7612e-19	-1.8202	-1.02216e-09	2.28077e-05	-2.1535	-1.02216e-09	0.000104579	-2.14994	-1.02216e-09
61954740	chr11:61954740:G:T	9.81988e-19	-7.39777e-10	-0.101791	0.00021265	-7.39777e-10	0.0790494	0.00134894	-7.39777e-10	0.407194
61954793	chr11:61954793:C:A	2.49608e-20	-2.21414	-1.55992	7.38052e-06	-1.72818	-1.55357	3.34829e-05	-1.72375	-1.56509
61954972	chr11:61954972:G:C	3.00413e-19	-7.39777e-10	-1.28621	6.10107e-05	-7.39777e-10	-1.16955	0.00026991	-7.39777e-10	-1.20179
61955032	chr11:61955032:C:T	2.86694e-19	-7.39777e-10	-1.33295	5.77142e-05	-7.39777e-10	-1.22509	0.000255848	-7.39777e-10	-1.25529
61955084	chr11:61955084:TCCACCC:T	2.54678e-19	-7.39777e-10	-1.45137	5.44106e-05	-7.39777e-10	-1.28404	0.0002425	-7.39777e-10	-1.30888
61955155	chr11:61955155:G:C	2.00036e-19	-1.69287	-1.02216e-09	2.19715e-05	-2.19085	-1.02216e-09	0.000100611	-2.18862	-1.02216e-09
61955173	chr11:61955173:C:A	9.63326e-19	-7.39777e-10	-0.120977	0.000207046	-7.39777e-10	0.0523449	0.00130721	-7.39777e-10	0.375772
61955366	chr11:61955366:T:A	2.52001e-20	-2.20916	-1.55536	8.01843e-06	-1.65009	-1.54876	3.62789e-05	-1.64515	-1.56349
61956084	chr11:61956084:A:G	2.51837e-20	-2.20831	-1.55686	7.78176e-06	-1.67717	-1.55165	3.52663e-05	-1.67243	-1.56452
61956231	chr11:61956231:A:T	4.62582e-19	0.30107	-1.15561	8.0061e-06	-1.96626	-1.23414	3.37283e-05	-1.97743	-1.30411
61956387	chr11:61956387:G:C	2.49365e-20	-2.2142	-1.56084	7.21736e-06	-1.74791	-1.5562	3.28116e-05	-1.74353	-1.56557
61956531	chr11:61956531:C:T	6.63286e-20	-2.14938	-0.647365	2.56472e-05	-1.47522	-0.560944	0.000143077	-1.46582	-0.370675
61956981	chr11:61956981:C:A	2.2891e-19	-7.39777e-10	-1.55804	4.12491e-05	-7.39777e-10	-1.56097	0.000193158	-7.39777e-10	-1.53637
61957042	chr11:61957042:C:T	6.76822e-20	-2.11534	-0.66121	2.70951e-05	-1.37081	-0.610432	0.00015748	-1.36069	-0.379882
61957111	chr11:61957111:T:G	3.33005e-19	0.0315281	-1.21474	7.52637e-06	-2.19991	-1.06228	5.26245e-05	-2.19583	-0.640866
61957315	chr11:61957315:G:T	1.03587e-19	-2.07959	-0.271365	1.2954e-05	-2.02194	-0.697249	4.94783e-05	-2.0229	-0.875447
61957446	chr11:61957446:C:A	3.37253e-18	-7.39777e-10	1.13205	0.000844598	-7.39777e-10	1.45826	0.00419683	-7.39777e-10	1.54221
61957533	chr11:61957533:G:GCACCTA	2.54172e-19	-7.39777e-10	-1.45336	5.3962e-05	-7.39777e-10	-1.29232	0.000243072	-7.39777e-10	-1.30652
61957602	chr11:61957602:T:C	2.02106e-19	-1.68258	-1.02216e-09	2.1915e-05	-2.19342	-1.02216e-09	0.000100341	-2.19131	-1.02216e-09
61957702	chr11:61957702:T:C	6.9404e-20	-2.08603	-0.665399	2.93371e-05	-1.28759	-0.614155	0.000170342	-1.27697	-0.385103
61957703	chr11:61957703:G:A	6.98431e-20	-2.11411	-0.631012	2.80211e-05	-1.36676	-0.580875	0.000163643	-1.35662	-0.345567
61958625	chr11:61958625:T:G	2.55874e-20	-2.18849	-1.56078	9.70447e-06	-1.45852	-1.54949	4.41786e-05	-1.44689	-1.56474
61958912	chr11:61958912:ACACACACACACG:A	8.20767e-19	0.645508	-0.926639	2.67744e-05	-1.32555	-0.6676	0.000114575	-1.33206	-0.726586
61959245	chr11:61959245:G:A	1.69819e-19	-1.85664	-1.02216e-09	2.29825e-05	-2.14587	-1.02216e-09	0.000105403	-2.14209	-1.02216e-09
61959966	chr11:61959966:C:T	1.40603e-19	-0.525071	-1.52036	1.40569e-05	-1.13171	-1.50577	6.34832e-05	-1.12494	-1.52417
61960275	chr11:61960275:C:A	4.35769e-20	-1.89338	-1.32346	6.35859e-06	-2.07176	-1.35903	2.91804e-05	-2.06596	-1.36041
61960319	chr11:61960319:G:A	2.575e-20	-2.19176	-1.55118	1.5508e-05	-1.02247	-1.51677	7.49677e-05	-1.00185	-1.48097
61960366	chr11:61960366:G:C	2.82301e-19	-7.39777e-10	-1.34839	4.71637e-05	-7.39777e-10	-1.42697	0.00021423	-7.39777e-10	-1.43283
61960675	chr11:61960675:C:T	4.28708e-20	-1.90972	-1.32346	6.43634e-06	-2.05961	-1.35903	2.9544e-05	-2.05358	-1.36041
61961009	chr11:61961009:G:A	2.50265e-19	-7.39777e-10	-1.46885	4.27881e-05	-7.39777e-10	-1.52434	0.000199554	-7.39777e-10	-1.50379
61961275	chr11:61961275:C:T	1.45805e-18	-7.39777e-10	0.293485	0.000309015	-7.39777e-10	0.452795	0.0016478	-7.39777e-10	0.607319
61961591	chr11:61961591:C:T	1.89532e-19	-2.20114	0.454327	0.000102369	-1.09843	0.446421	0.000326065	-1.07912	0.0663427
61961831	chr11:61961831:C:A	2.50307e-19	-7.39777e-10	-1.46868	4.44756e-05	-7.39777e-10	-1.48566	0.00021966	-7.39777e-10	-1.4078
61962564	chr11:61962564:G:A	1.8559e-19	-0.574827	-1.193	6.96775e-06	-2.08599	-1.25332	2.81121e-05	-2.08968	-1.374
61962628	chr11:61962628:G:A	1.64713e-18	-7.39777e-10	0.415419	0.000323326	-7.39777e-10	0.498063	0.00116688	-7.39777e-10	0.262216
61962711	chr11:61962711:C:T	1.13385e-19	-0.808017	-1.45256	7.18055e-06	-1.74925	-1.55997	3.29913e-05	-1.74063	-1.56301
61962942	chr11:61962942:C:A	5.53044e-19	-7.39777e-10	-0.675932	7.87558e-05	-7.39777e-10	-0.914244	0.000389586	-7.39777e-10	-0.834791
61962955	chr11:61962955:G:T	2.03745e-18	-7.39777e-10	0.628085	0.000249711	-7.39777e-10	0.239708	0.00133671	-7.39777e-10	0.398087
61963081	chr11:61963081:T:C	1.63704e-19	-0.348535	-1.54478	1.0645e-05	-1.53118	-1.38433	5.58979e-05	-1.52102	-1.25533
61963761	chr11:61963761:C:A	9.66288e-20	-2.18435	-0.236142	3.31243e-05	-1.54602	-0.234309	0.000159758	-1.52426	-0.201962
61964255	chr11:61964255:T:C	1.99833e-19	-1.69389	-1.02216e-09	2.17603e-05	-2.20051	-1.02216e-09	9.94693e-05	-2.20003	-1.02216e-09
61964338	chr11:61964338:T:C	1.24865e-19	-2.16413	-1.02216e-09	2.88896e-05	-1.91711	-1.02216e-09	0.000131912	-1.91774	-1.02216e-09
61964408	chr11:61964408:C:T	2.41765e-18	-7.39777e-10	0.799183	0.00029228	-7.39777e-10	0.397115	0.00157056	-7.39777e-10	0.559308
61964505	chr11:61964505:G:A	3.43657e-19	-1.15173	-1.02216e-09	2.18192e-05	-2.1978	-1.02216e-09	9.95861e-05	-2.19885	-1.02216e-09
61965778	chr11:61965778:G:A	1.60101e-18	-7.39777e-10	0.387021	0.00020534	-7.39777e-10	0.0440705	0.00107491	-7.39777e-10	0.180115
61965877	chr11:61965877:T:C	1.40805e-19	-2.04399	-1.02216e-09	2.32993e-05	-2.13217	-1.02216e-09	0.000106556	-2.1312	-1.02216e-09
61966128	chr11:61966128:G:C	1.49457e-19	-0.424109	-1.56025	9.39348e-06	-1.60427	-1.43631	4.84021e-05	-1.59464	-1.32569
61966293	chr11:61966293:A:G	7.28059e-19	-7.39777e-10	-0.400987	0.000133493	-7.39777e-10	-0.386545	0.000623967	-7.39777e-10	-0.363779
61966422	chr11:61966422:G:A	1.60101e-18	-7.39777e-10	0.387021	0.00020534	-7.39777e-10	0.0440705	0.00107491	-7.39777e-10	0.180115
61966556	chr11:61966556:C:T	2.58221e-19	-7.39777e-10	-1.43755	5.30249e-05	-7.39777e-10	-1.30984	0.000248582	-7.39777e-10	-1.2841
61966933	chr11:61966933:G:A	1.60101e-18	-7.39777e-10	0.387021	0.00020534	-7.39777e-10	0.0440705	0.00107491	-7.39777e-10	0.180115
61967163	chr11:61967163:G:A	1.70676e-18	-7.39777e-10	0.450984	0.000209426	-7.39777e-10	0.0637754	0.00112838	-7.39777e-10	0.228663
61967809	chr11:61967809:G:T	1.3249e-19	-2.10486	-1.02216e-09	3.87155e-05	-1.62436	-1.02216e-09	0.000177487	-1.62098	-1.02216e-09
61968664	chr11:61968664:T:G	1.17556e-19	-0.659849	-1.56461	7.66304e-06	-1.73749	-1.5067	3.81853e-05	-1.72892	-1.4285
61968939	chr11:61968939:A:C	4.03387e-20	-1.78949	-1.50457	5.9714e-06	-1.9896	-1.50401	2.74438e-05	-1.99533	-1.4924
61970002	chr11:61970002:T:C	2.34663e-19	-7.39777e-10	-1.53322	4.11193e-05	-7.39777e-10	-1.56412	0.000187684	-7.39777e-10	-1.56512
61970097	chr11:61970097:A:G	9.07863e-20	-2.19645	-0.286412	3.10926e-05	-1.53444	-0.309185	0.000173365	-1.5103	-0.134177
61970750	chr11:61970750:A:G	1.33482e-19	-2.0974	-1.02216e-09	3.37088e-05	-1.76284	-1.02216e-09	0.000153587	-1.76561	-1.02216e-09
61970890	chr11:61970890:G:A	1.45262e-18	-7.39777e-10	0.289757	0.00018668	-7.39777e-10	-0.0512009	0.000981661	-7.39777e-10	0.0893687
61971073	chr11:61971073:T:G	2.61124e-19	-0.051399	-1.37497	5.1104e-06	-2.21364	-1.43568	2.27287e-05	-2.21317	-1.46308
61971271	chr11:61971271:T:C	4.45686e-19	-7.39777e-10	-0.891754	8.57732e-05	-7.39777e-10	-0.82889	0.000441334	-7.39777e-10	-0.710075
61972191	chr11:61972191:C:T	3.8816e-19	-7.39777e-10	-1.02995	7.41572e-05	-7.39777e-10	-0.97441	0.000377519	-7.39777e-10	-0.866255
61973257	chr11:61973257:T:G	1.63259e-18	-7.39777e-10	0.406554	0.000224406	-7.39777e-10	0.13286	0.00124603	-7.39777e-10	0.327839
61973298	chr11:61973298:G:A	4.05042e-19	-7.39777e-10	-0.987378	7.60458e-05	-7.39777e-10	-0.949261	0.000382976	-7.39777e-10	-0.851904
61973495	chr11:61973495:C:T	1.46334e-19	-2.00548	-1.02216e-09	3.36492e-05	-1.76461	-1.02216e-09	0.000153928	-1.76339	-1.02216e-09
61975244	chr11:61975244:C:T	2.55912e-19	-1.44654	-1.02216e-09	2.62218e-05	-2.014	-1.02216e-09	0.000120644	-2.00703	-1.02216e-09
61975261	chr11:61975261:C:T	4.48766e-19	-1.10829	0.223418	2.56588e-05	-2.17416	0.13845	0.000132173	-2.17634	0.260577
61975264	chr11:61975264:G:A	1.13271e-19	-2.21446	-0.0471284	5.33423e-05	-1.30287	-0.00100104	0.00029245	-1.27437	0.152784
61975266	chr11:61975266:A:G	2.65165e-20	-2.1478	-1.5658	8.32469e-06	-1.60639	-1.55498	3.82323e-05	-1.59086	-1.56534
61975346	chr11:61975346:C:A	1.63259e-18	-7.39777e-10	0.406554	0.000224406	-7.39777e-10	0.13286	0.00124603	-7.39777e-10	0.327839
61975500	chr11:61975500:C:T	1.82504e-19	-1.7846	-1.02216e-09	2.78741e-05	-1.9529	-1.02216e-09	0.00012836	-1.94504	-1.02216e-09
61975573	chr11:61975573:C:T	4.79535e-19	-1.09441	0.275858	2.83942e-05	-2.1723	0.237891	0.000143013	-2.17452	0.337577
61975806	chr11:61975806:T:C	5.38408e-20	-2.19168	-0.813657	1.98714e-05	-1.51033	-0.78099	9.31444e-05	-1.48796	-0.777767
61976049	chr11:61976049:G:A	3.97278e-19	-7.39777e-10	-1.00673	7.6076e-05	-7.39777e-10	-0.948864	0.000388181	-7.39777e-10	-0.838406
61976497	chr11:61976497:A:G	3.10548e-19	-1.25303	-1.02216e-09	5.55219e-05	-1.26382	-1.02216e-09	0.000254236	-1.26161	-1.02216e-09
61976870	chr11:61976870:C:T	5.2484e-20	-2.04152	-0.98934	9.91308e-06	-1.71342	-1.27332	5.0201e-05	-1.70302	-1.18082
61977200	chr11:61977200:A:G	4.65424e-19	-1.02863	0.180209	2.49196e-05	-2.15525	0.0903102	0.000128562	-2.15791	0.214444
61977425	chr11:61977425:C:G	2.75975e-19	-7.39777e-10	-1.37106	4.75635e-05	-7.39777e-10	-1.41853	0.00022312	-7.39777e-10	-1.39217
61978222	chr11:61978222:T:C	8.77806e-20	-0.950841	-1.56569	6.69925e-06	-1.88319	-1.49541	3.35506e-05	-1.87608	-1.41075
61978371	chr11:61978371:C:T	2.74518e-19	-7.39777e-10	-1.37635	4.72605e-05	-7.39777e-10	-1.42492	0.000220334	-7.39777e-10	-1.40473
61978474	chr11:61978474:C:A	2.36138e-19	-7.39777e-10	-1.52695	4.35352e-05	-7.39777e-10	-1.50703	0.000192788	-7.39777e-10	-1.53828
61978797	chr11:61978797:T:G	7.368e-20	-2.12124	-0.570398	1.9267e-05	-1.65237	-0.669832	9.61054e-05	-1.63252	-0.601912
61978802	chr11:61978802:T:G	2.86079e-19	-1.3351	-1.02216e-09	2.74348e-05	-1.96878	-1.02216e-09	0.000125519	-1.96742	-1.02216e-09
61979317	chr11:61979317:A:G	5.92016e-20	-2.11265	-0.797771	6.24049e-05	-0.810571	-0.336382	0.000360416	-0.76487	-0.147747
61979546	chr11:61979546:C:T	6.97838e-20	-1.18029	-1.56568	6.1118e-06	-1.96942	-1.50096	3.06542e-05	-1.96323	-1.41387
61980202	chr11:61980202:G:A	3.03158e-19	-7.39777e-10	-1.27711	5.41814e-05	-7.39777e-10	-1.28826	0.00027787	-7.39777e-10	-1.17272
61980336	chr11:61980336:C:T	8.39769e-19	-7.39777e-10	-0.258242	0.000158284	-7.39777e-10	-0.216204	0.000615034	-7.39777e-10	-0.3782
61980594	chr11:61980594:G:A	4.49058e-20	-2.19545	-0.99135	6.81997e-06	-2.21354	-1.14721	3.06843e-05	-2.21404	-1.16208
61980716	chr11:61980716:G:A	1.25159e-19	-2.16179	-1.02216e-09	2.14698e-05	-2.21395	-1.02216e-09	9.81138e-05	-2.21375	-1.02216e-09
61980797	chr11:61980797:C:T	4.66914e-20	-2.09398	-1.05383	4.79028e-05	-0.752883	-0.65854	0.000267015	-0.706321	-0.506251
61980846	chr11:61980846:GCAA:G	1.57914e-19	-1.92932	-1.02216e-09	5.14811e-05	-1.33938	-1.02216e-09	0.00023515	-1.33965	-1.02216e-09
61980999	chr11:61980999:T:G	2.86142e-19	-7.39777e-10	-1.33488	6.85835e-05	-7.39777e-10	-1.05254	0.000350992	-7.39777e-10	-0.939113
61981330	chr11:61981330:C:G	3.94914e-20	-2.17121	-1.14408	3.21952e-05	-1.0242	-0.784579	0.000162136	-0.983916	-0.727525
61981768	chr11:61981768:C:T	4.30019e-19	0.490648	-1.41819	1.21882e-05	-1.66507	-1.11505	6.39471e-05	-1.65996	-0.981865
61981862	chr11:61981862:G:A	6.68223e-20	-2.02917	-0.76016	1.34603e-05	-1.84612	-0.834731	7.75504e-05	-1.83383	-0.615121
61981972	chr11:61981972:G:A	3.75333e-20	-2.20928	-1.15686	5.99078e-06	-2.21339	-1.27699	2.66521e-05	-2.21263	-1.30438
61982294	chr11:61982294:T:C	1.84032e-19	-0.474387	-1.30187	6.24194e-06	-2.20378	-1.24553	2.9885e-05	-2.20159	-1.20093
61982306	chr11:61982306:G:C	2.84105e-20	-2.13257	-1.51204	6.03255e-06	-2.14156	-1.34186	3.06111e-05	-2.1332	-1.24531
61982952	chr11:61982952:T:C	3.28706e-19	-7.39777e-10	-1.1962	8.18922e-05	-7.39777e-10	-0.875193	0.000444521	-7.39777e-10	-0.702879
61982955	chr11:61982955:T:C	3.47209e-19	-7.39777e-10	-1.14144	8.84544e-05	-7.39777e-10	-0.79811	0.000483159	-7.39777e-10	-0.61953
61982958	chr11:61982958:G:A	3.39722e-19	-7.39777e-10	-1.16324	8.57641e-05	-7.39777e-10	-0.828996	0.000467191	-7.39777e-10	-0.653139
61983023	chr11:61983023:T:C	2.301e-19	-7.39777e-10	-1.55285	4.20322e-05	-7.39777e-10	-1.54216	0.000187952	-7.39777e-10	-1.56369
61983088	chr11:61983088:A:C	1.15006e-19	-0.687561	-1.55883	5.16581e-06	-2.10183	-1.53671	2.39142e-05	-2.10509	-1.52032
61983258	chr11:61983258:C:T	5.24444e-20	-2.08684	-0.94478	5.4471e-05	-0.737874	-0.545053	0.000319285	-0.690791	-0.343001
61983277	chr11:61983277:G:C	5.23061e-20	-1.46918	-1.56507	4.80406e-06	-2.20396	-1.50718	2.31291e-05	-2.20295	-1.45584
61983342	chr11:61983342:G:T	2.8702e-19	-7.39777e-10	-1.33182	5.1381e-05	-7.39777e-10	-1.34133	0.00024366	-7.39777e-10	-1.3041
61983351	chr11:61983351:C:T	5.08835e-20	-2.09675	-0.965086	5.13812e-05	-0.772197	-0.569128	0.000299908	-0.725649	-0.370752
61983676	chr11:61983676:G:A	5.0059e-20	-2.09231	-0.985855	5.05243e-05	-0.76221	-0.595932	0.000294197	-0.715507	-0.400121
61984156	chr11:61984156:T:A	2.48527e-19	-2.21411	0.73829	0.000143553	-1.36521	1.05131	0.00109534	-1.33125	1.5302
61984157	chr11:61984157:T:A	3.42123e-19	-7.39777e-10	-1.1562	5.06589e-05	-7.39777e-10	-1.35548	0.000250308	-7.39777e-10	-1.27718
61984409	chr11:61984409:G:A	4.05244e-19	-7.39777e-10	-0.986881	6.60593e-05	-7.39777e-10	-1.09004	0.000301606	-7.39777e-10	-1.09076
61985114	chr11:61985114:C:G	8.29032e-20	-1.02957	-1.54412	4.9404e-06	-2.17185	-1.5113	2.30281e-05	-2.17386	-1.4893
61985235	chr11:61985235:G:A	3.13399e-19	-7.39777e-10	-1.24389	5.60547e-05	-7.39777e-10	-1.25427	0.000287955	-7.39777e-10	-1.13707
61985654	chr11:61985654:C:T	4.4942e-20	-2.21435	-0.971642	1.1986e-05	-2.21415	-0.582712	6.37713e-05	-2.21348	-0.431097
61986337	chr11:61986337:C:T	2.04424e-19	-1.67117	-1.02216e-09	2.4783e-05	-2.07044	-1.02216e-09	0.000113398	-2.06897	-1.02216e-09
61986476	chr11:61986476:G:A	1.21518e-19	-2.19131	-1.02216e-09	2.93838e-05	-1.90015	-1.02216e-09	0.000134136	-1.90102	-1.02216e-09
61987128	chr11:61987128:CAG:C	3.01173e-20	-2.0894	-1.49687	4.79958e-06	-2.17302	-1.53905	2.19002e-05	-2.17619	-1.53719
61987474	chr11:61987474:A:AT	8.36845e-20	-2.00694	-0.557374	1.61715e-05	-1.86315	-0.634195	9.42653e-05	-1.85127	-0.402498
61987491	chr11:61987491:C:T	6.83268e-19	-7.39777e-10	-0.464482	0.000125165	-7.39777e-10	-0.450966	0.000508746	-7.39777e-10	-0.567928
61987671	chr11:61987671:A:G	2.35671e-19	-7.39777e-10	-1.52893	4.15011e-05	-7.39777e-10	-1.55488	0.000191302	-7.39777e-10	-1.54602
61988155	chr11:61988155:TACAG:T	2.50153e-19	-7.39777e-10	-1.4693	4.43473e-05	-7.39777e-10	-1.48854	0.000197281	-7.39777e-10	-1.51525
61988244	chr11:61988244:T:C	7.9958e-19	-7.39777e-10	-0.307283	0.00010793	-7.39777e-10	-0.599113	0.000568021	-7.39777e-10	-0.457719
61988373	chr11:61988373:G:A	2.69346e-19	-0.0887955	-1.30658	1.15062e-05	-1.91156	-0.92615	6.30582e-05	-1.90803	-0.747792
61988426	chr11:61988426:C:T	2.33364e-19	-7.39777e-10	-1.53877	4.64634e-05	-7.39777e-10	-1.44193	0.000224054	-7.39777e-10	-1.38799
61988679	chr11:61988679:A:G	3.12527e-19	-7.39777e-10	-1.24668	5.56828e-05	-7.39777e-10	-1.26092	0.000288051	-7.39777e-10	-1.13674
61988784	chr11:61988784:C:T	3.87698e-20	-2.20166	-1.13207	1.0104e-05	-2.20409	-0.763578	5.15472e-05	-2.20657	-0.650813
61988934	chr11:61988934:C:T	3.33913e-20	-2.01437	-1.4687	5.17887e-06	-2.11976	-1.51625	2.35732e-05	-2.12428	-1.51549
61989028	chr11:61989028:C:G	3.9471e-20	-2.20013	-1.11568	1.03492e-05	-2.20273	-0.740952	5.28589e-05	-2.20538	-0.626876
61989201	chr11:61989201:T:C	3.73759e-19	-7.39777e-10	-1.06776	6.11059e-05	-7.39777e-10	-1.16799	0.000284228	-7.39777e-10	-1.1501
61989205	chr11:61989205:T:C	3.87793e-20	-2.20118	-1.13231	1.01052e-05	-2.20364	-0.7639	5.15495e-05	-2.20618	-0.651158
61989404	chr11:61989404:G:A	2.98228e-20	-2.05703	-1.53906	5.22719e-06	-2.1253	-1.50143	2.44479e-05	-2.1309	-1.47243
61990275	chr11:61990275:A:G	2.43392e-19	-7.39777e-10	-1.49669	4.32596e-05	-7.39777e-10	-1.51338	0.00019568	-7.39777e-10	-1.5234
61990374	chr11:61990374:G:A	1.29814e-19	-0.578403	-1.54686	1.02899e-05	-1.3964	-1.55303	5.03746e-05	-1.38359	-1.4968
61990514	chr11:61990514:T:A	3.88429e-20	-2.19895	-1.13289	1.01175e-05	-2.20163	-0.7647	5.1597e-05	-2.2044	-0.652011
61990663	chr11:61990663:T:C	3.77905e-20	-2.20421	-1.1551	9.76905e-06	-2.20638	-0.794998	4.97439e-05	-2.20855	-0.684443
61990862	chr11:61990862:G:A	1.35253e-19	-0.546586	-1.53764	1.04587e-05	-1.37395	-1.55922	5.07378e-05	-1.36097	-1.51224
61991170	chr11:61991170:C:T	3.86916e-20	-2.2043	-1.13144	1.00759e-05	-2.20633	-0.764127	5.1526e-05	-2.2085	-0.649289
61991181	chr11:61991181:C:T	3.88328e-20	-2.201	-1.1311	1.01059e-05	-2.2035	-0.76398	5.1671e-05	-2.20605	-0.648931
61991255	chr11:61991255:C:T	3.28263e-19	0.19757	-1.39512	1.13134e-05	-1.78171	-1.0729	6.01862e-05	-1.77746	-0.924978
61991821	chr11:61991821:T:C	3.59274e-20	-2.20768	-1.20219	8.57706e-06	-2.20899	-0.922518	4.65721e-05	-2.21077	-0.748104
61992044	chr11:61992044:C:T	7.28691e-19	-7.39777e-10	-0.40012	0.000136574	-7.39777e-10	-0.363729	0.000535925	-7.39777e-10	-0.515882
61992242	chr11:61992242:T:C	3.07018e-20	-2.20596	-1.36109	6.82668e-06	-2.20824	-1.15151	3.58401e-05	-2.21012	-1.01069
61992267	chr11:61992267:A:G	3.32938e-20	-2.02278	-1.46322	5.19953e-06	-2.12542	-1.50661	2.35225e-05	-2.12982	-1.51211
61993664	chr11:61993664:G:C	3.05756e-19	-7.39777e-10	-1.26858	4.75702e-05	-7.39777e-10	-1.41839	0.00022724	-7.39777e-10	-1.37387
61993682	chr11:61993682:T:G	2.49364e-19	-7.39777e-10	-1.47246	4.35528e-05	-7.39777e-10	-1.50662	0.000218918	-7.39777e-10	-1.41118
61993695	chr11:61993695:A:G	2.33199e-19	-7.39777e-10	-1.53948	4.14707e-05	-7.39777e-10	-1.55561	0.000200057	-7.39777e-10	-1.50127
61993700	chr11:61993700:A:G	2.31736e-19	-7.39777e-10	-1.54577	4.13051e-05	-7.39777e-10	-1.55961	0.000197978	-7.39777e-10	-1.51172
61993724	chr11:61993724:T:C	2.27276e-19	-7.39777e-10	-1.5652	4.10568e-05	-7.39777e-10	-1.56564	0.000190268	-7.39777e-10	-1.55144
61993757	chr11:61993757:A:C	1.76051e-19	-0.263622	-1.55698	6.32426e-06	-1.89363	-1.54257	2.95413e-05	-1.89921	-1.51488
61994062	chr11:61994062:CTG:C	1.58013e-19	-1.92869	-1.02216e-09	2.98923e-05	-1.883	-1.02216e-09	0.000137894	-1.87339	-1.02216e-09
61994080	chr11:61994080:C:T	9.49236e-20	-0.906214	-1.53208	9.39023e-06	-1.48181	-1.55911	4.28402e-05	-1.47923	-1.56317
61994723	chr11:61994723:C:T	7.13331e-20	-1.36041	-1.3636	5.5633e-06	-2.21279	-1.35162	2.4791e-05	-2.21291	-1.37649
61994985	chr11:61994985:A:G	1.77424e-19	-0.406768	-1.40606	7.26888e-06	-1.94449	-1.3525	3.52459e-05	-1.94948	-1.28805
61995462	chr11:61995462:G:A	2.67151e-19	0.115437	-1.51899	8.56835e-06	-1.80522	-1.3273	4.46261e-05	-1.801	-1.20056
61995921	chr11:61995921:T:A	2.66913e-19	-7.39777e-10	-1.40445	4.62486e-05	-7.39777e-10	-1.44657	0.000240162	-7.39777e-10	-1.31856
61996286	chr11:61996286:GTTTT:G	2.41005e-19	-7.39777e-10	-1.50655	4.81307e-05	-7.39777e-10	-1.40668	0.000205918	-7.39777e-10	-1.4724
61996446	chr11:61996446:C:T	5.92818e-20	-1.34909	-1.55998	4.6181e-06	-2.20004	-1.55057	2.10745e-05	-2.20247	-1.54934
61996889	chr11:61996889:G:A	6.19659e-20	-1.31649	-1.54829	4.70158e-06	-2.19617	-1.53653	2.15066e-05	-2.19892	-1.5326
61997749	chr11:61997749:C:T	2.29487e-19	-7.39777e-10	-1.55552	4.23379e-05	-7.39777e-10	-1.53491	0.000192295	-7.39777e-10	-1.54085
61997759	chr11:61997759:G:A	2.38302e-19	-7.39777e-10	-1.51783	4.18973e-05	-7.39777e-10	-1.54538	0.000193132	-7.39777e-10	-1.5365
61997810	chr11:61997810:C:T	2.34314e-19	-7.39777e-10	-1.53471	4.17932e-05	-7.39777e-10	-1.54786	0.000190129	-7.39777e-10	-1.55217
61998239	chr11:61998239:T:TG	9.24979e-20	-0.913555	-1.55063	8.58369e-06	-1.60872	-1.52202	4.03374e-05	-1.59784	-1.50476
61998811	chr11:61998811:A:G	2.27635e-19	-7.39777e-10	-1.56362	4.11003e-05	-7.39777e-10	-1.56458	0.000189787	-7.39777e-10	-1.55398
61999097	chr11:61999097:C:T	3.48914e-19	-0.267215	-0.86933	1.50564e-05	-1.78879	-0.780007	7.46421e-05	-1.79231	-0.694867
61999133	chr11:61999133:C:T	7.87443e-19	-7.39777e-10	-0.322579	0.000116417	-7.39777e-10	-0.523422	0.000529983	-7.39777e-10	-0.527031
62000191	chr11:62000191:C:T	2.49717e-19	-7.39777e-10	-1.47104	4.44e-05	-7.39777e-10	-1.48736	0.000196875	-7.39777e-10	-1.51731
62000842	chr11:62000842:G:C	4.47236e-20	-1.75374	-1.43713	5.04051e-06	-2.14894	-1.51415	2.43744e-05	-2.14531	-1.46103
62001167	chr11:62001167:G:C	5.83725e-19	0.1764	-0.798339	1.93871e-05	-1.58649	-0.729498	9.37147e-05	-1.59015	-0.669474
62001234	chr11:62001234:C:T	3.59477e-19	0.0270104	-1.13373	1.28926e-05	-1.65095	-1.07299	6.23291e-05	-1.65475	-1.0127
62001245	chr11:62001245:G:A	5.40787e-19	-7.39777e-10	-0.698345	8.90882e-05	-7.39777e-10	-0.790969	0.000532994	-7.39777e-10	-0.521366
62001402	chr11:62001402:C:T	3.02702e-19	-7.39777e-10	-1.27862	4.66703e-05	-7.39777e-10	-1.43749	0.000226538	-7.39777e-10	-1.37697
62001501	chr11:62001501:G:A	1.98066e-18	0.936749	-0.336933	3.98517e-05	-1.1863	-0.409134	0.000212504	-1.19053	-0.250384
62001796	chr11:62001796:G:C	2.97177e-20	-2.08631	-1.51331	4.66586e-06	-2.18588	-1.55444	2.11519e-05	-2.1862	-1.56195
62001840	chr11:62001840:C:T	1.69362e-17	-7.39777e-10	2.74584	0.00336928	-7.39777e-10	2.84186	0.0131115	-7.39777e-10	2.68137
62001941	chr11:62001941:C:T	5.83019e-19	-7.39777e-10	-0.62315	0.000117371	-7.39777e-10	-0.515255	0.000574473	-7.39777e-10	-0.446425
62002342	chr11:62002342:G:A	1.99091e-19	-1.69761	-1.02216e-09	2.18398e-05	-2.19686	-1.02216e-09	9.98376e-05	-2.19633	-1.02216e-09
62002500	chr11:62002500:G:A	9.52787e-20	-0.880684	-1.55388	1.84315e-05	-0.821772	-1.54476	8.86603e-05	-0.807166	-1.5079
62002685	chr11:62002685:C:T	1.09691e-17	-7.39777e-10	2.31147	0.00159013	-7.39777e-10	2.09097	0.00710108	-7.39777e-10	2.06812
62002735	chr11:62002735:C:T	6.26585e-20	-1.72853	-1.12514	7.23415e-06	-2.17986	-1.12192	3.569e-05	-2.18134	-1.04367
62002763	chr11:62002763:G:A	4.59567e-19	-7.39777e-10	-0.861084	0.000113029	-7.39777e-10	-0.552956	0.000642068	-7.39777e-10	-0.335182
62002792	chr11:62002792:G:C	1.47182e-18	-7.39777e-10	0.302887	0.000214252	-7.39777e-10	0.0865583	0.00102375	-7.39777e-10	0.131354
62002831	chr11:62002831:C:T	8.24016e-19	-0.277179	-1.02216e-09	7.12709e-05	-1.01411	-1.02216e-09	0.000328412	-1.00561	-1.02216e-09
62003367	chr11:62003367:C:T	3.11384e-20	-2.20558	-1.34735	9.00976e-06	-1.67881	-1.40348	4.7175e-05	-1.66482	-1.2812
62003427	chr11:62003427:G:T	2.97331e-20	-2.21015	-1.38896	5.14227e-06	-2.18314	-1.45996	2.25437e-05	-2.18366	-1.50076
62004044	chr11:62004044:C:T	1.33404e-19	-1.01839	-1.0796	3.02163e-05	-0.753441	-1.11877	0.000138937	-0.748188	-1.11767
62004374	chr11:62004374:T:C	9.03418e-20	-0.925438	-1.56233	1.17446e-05	-1.27714	-1.54006	5.4533e-05	-1.28524	-1.51583
62004504	chr11:62004504:T:G	3.70318e-19	-7.39777e-10	-1.07701	6.7232e-05	-7.39777e-10	-1.07245	0.000327261	-7.39777e-10	-1.00912
62004578	chr11:62004578:C:G	2.30408e-19	-7.39777e-10	-1.55152	4.13393e-05	-7.39777e-10	-1.55878	0.00018837	-7.39777e-10	-1.56147
62004714	chr11:62004714:G:A	4.33989e-20	-1.70538	-1.51556	6.56596e-06	-1.8465	-1.5522	2.97283e-05	-1.84716	-1.56062
62004920	chr11:62004920:T:C	3.27166e-19	-7.39777e-10	-1.2009	7.86744e-05	-7.39777e-10	-0.915279	0.000415328	-7.39777e-10	-0.770808
62005016	chr11:62005016:G:A	3.16453e-19	-7.39777e-10	-1.23419	7.54688e-05	-7.39777e-10	-0.956878	0.000396098	-7.39777e-10	-0.818216
62005114	chr11:62005114:C:T	3.38199e-19	-7.39777e-10	-1.16773	5.32439e-05	-7.39777e-10	-1.30571	0.000242622	-7.39777e-10	-1.30837
62005350	chr11:62005350:T:C	1.70545e-18	-7.39777e-10	0.450214	0.000247598	-7.39777e-10	0.231209	0.00118044	-7.39777e-10	0.273768
62005783	chr11:62005783:C:T	3.14816e-19	-7.39777e-10	-1.23938	7.47484e-05	-7.39777e-10	-0.966468	0.000393041	-7.39777e-10	-0.825964
62006207	chr11:62006207:C:T	3.86535e-20	-1.82592	-1.51081	5.95868e-06	-1.9404	-1.55535	2.70387e-05	-1.94097	-1.56164
62006320	chr11:62006320:G:A	3.25698e-19	-7.39777e-10	-1.2054	7.84206e-05	-7.39777e-10	-0.918509	0.000413845	-7.39777e-10	-0.774386
62006444	chr11:62006444:C:T	4.2208e-20	-1.68818	-1.56057	9.18635e-06	-1.53956	-1.52331	4.45419e-05	-1.52913	-1.47432
62006478	chr11:62006478:G:A	6.96186e-19	-7.39777e-10	-0.445752	9.94185e-05	-7.39777e-10	-0.681258	0.000497584	-7.39777e-10	-0.590112
62006568	chr11:62006568:G:A	2.3474e-19	-7.39777e-10	-1.53289	4.21988e-05	-7.39777e-10	-1.53821	0.000188287	-7.39777e-10	-1.56191
62006726	chr11:62006726:A:G	4.71525e-19	-7.39777e-10	-0.835397	0.000127517	-7.39777e-10	-0.432348	0.000587955	-7.39777e-10	-0.423226
62006858	chr11:62006858:A:T	2.31205e-19	-7.39777e-10	-1.54806	4.25375e-05	-7.39777e-10	-1.53021	0.000193989	-7.39777e-10	-1.53208
62007275	chr11:62007275:C:G	2.66927e-19	-7.39777e-10	-1.40439	4.56343e-05	-7.39777e-10	-1.45994	0.00021163	-7.39777e-10	-1.44504
62007439	chr11:62007439:A:C	1.37007e-18	-7.39777e-10	0.231245	0.000199418	-7.39777e-10	0.0148071	0.000955048	-7.39777e-10	0.061884
62007581	chr11:62007581:G:A	3.18836e-19	-7.39777e-10	-1.22669	7.6223e-05	-7.39777e-10	-0.946933	0.000401002	-7.39777e-10	-0.805909
62007608	chr11:62007608:T:C	5.34185e-20	-1.80744	-1.20577	1.19697e-05	-1.5294	-1.26881	5.46527e-05	-1.52527	-1.27361
62007785	chr11:62007785:G:A	3.11644e-20	-2.19499	-1.3571	8.32099e-06	-1.75013	-1.41168	4.34263e-05	-1.73708	-1.29173
62008072	chr11:62008072:A:G	8.72945e-20	-1.67834	-0.843743	0.000254137	0.920512	-0.663235	0.00141945	0.978512	-0.520367
62008114	chr11:62008114:A:C	3.07886e-19	-7.39777e-10	-1.26164	7.2896e-05	-7.39777e-10	-0.991563	0.000379678	-7.39777e-10	-0.860553
62008643	chr11:62008643:C:T	9.18766e-19	-7.39777e-10	-0.168338	0.000187721	-7.39777e-10	-0.0456415	0.000968099	-7.39777e-10	0.075457
62008646	chr11:62008646:A:G	3.89901e-20	-2.21198	-1.11608	1.67644e-05	-1.64627	-0.815067	9.13414e-05	-1.61966	-0.665616
62009188	chr11:62009188:G:T	1.15187e-19	-1.39186	-0.852954	0.000134203	0.566126	-0.947368	0.000557598	0.614227	-1.09047
62009208	chr11:62009208:C:T	9.91025e-20	-1.15408	-1.24113	1.33709e-05	-1.71901	-0.96851	7.16989e-05	-1.69396	-0.833438
62009366	chr11:62009366:G:C	1.21539e-19	-2.19114	-1.02216e-09	2.28813e-05	-2.15028	-1.02216e-09	0.000104854	-2.14731	-1.02216e-09
62009390	chr11:62009390:C:T	5.28413e-20	-1.84528	-1.17879	1.1687e-05	-1.57917	-1.24295	5.32938e-05	-1.57519	-1.24887
62009446	chr11:62009446:A:G	2.81975e-19	-7.39777e-10	-1.34955	6.24051e-05	-7.39777e-10	-1.14695	0.000323244	-7.39777e-10	-1.02147
62009614	chr11:62009614:A:G	5.71039e-20	-1.4773	-1.46919	1.14853e-05	-1.27572	-1.56381	5.32614e-05	-1.26306	-1.5616
62009751	chr11:62009751:A:G	3.263e-19	-7.39777e-10	-1.20355	7.79691e-05	-7.39777e-10	-0.924284	0.000413769	-7.39777e-10	-0.774568
62009959	chr11:62009959:C:A	2.93351e-19	-7.39777e-10	-1.31	6.68316e-05	-7.39777e-10	-1.07842	0.000349679	-7.39777e-10	-0.94286
62010034	chr11:62010034:A:G	3.13786e-19	-7.39777e-10	-1.24266	7.4859e-05	-7.39777e-10	-0.964991	0.000391156	-7.39777e-10	-0.830771
62010046	chr11:62010046:G:A	3.40556e-19	-7.39777e-10	-1.16079	8.32211e-05	-7.39777e-10	-0.859096	0.000441685	-7.39777e-10	-0.70928
62010065	chr11:62010065:G:A	2.32508e-19	-7.39777e-10	-1.54245	4.18198e-05	-7.39777e-10	-1.54723	0.000187742	-7.39777e-10	-1.56481
62010222	chr11:62010222:A:G	2.2746e-19	-7.39777e-10	-1.56439	4.11051e-05	-7.39777e-10	-1.56446	0.000188892	-7.39777e-10	-1.5587
62010757	chr11:62010757:AAAAACAAAC:A	5.40311e-20	-1.74627	-1.25554	8.53987e-06	-2.11217	-1.02368	4.49555e-05	-2.10093	-0.893279
62010997	chr11:62010997:T:C	2.31963e-19	-7.39777e-10	-1.54479	4.14658e-05	-7.39777e-10	-1.55573	0.000187551	-7.39777e-10	-1.56583
62011041	chr11:62011041:A:C	2.27715e-19	-7.39777e-10	-1.56327	4.13378e-05	-7.39777e-10	-1.55882	0.000189652	-7.39777e-10	-1.55469
62011286	chr11:62011286:A:G	1.76417e-19	-1.81852	-1.02216e-09	2.76084e-05	-1.96247	-1.02216e-09	0.000127221	-1.95395	-1.02216e-09
62011301	chr11:62011301:G:C	4.3436e-19	-7.39777e-10	-0.917496	0.000113595	-7.39777e-10	-0.547959	0.000534419	-7.39777e-10	-0.518696
62011424	chr11:62011424:T:C	2.28481e-19	-7.39777e-10	-1.55992	4.18161e-05	-7.39777e-10	-1.54732	0.000191854	-7.39777e-10	-1.54314
62011430	chr11:62011430:T:C	3.30564e-19	-7.39777e-10	-1.19057	5.22482e-05	-7.39777e-10	-1.32459	0.000237129	-7.39777e-10	-1.33127
62011487	chr11:62011487:C:T	2.36853e-19	-7.39777e-10	-1.52393	4.25475e-05	-7.39777e-10	-1.52998	0.000188951	-7.39777e-10	-1.55839
62011575	chr11:62011575:A:G	7.9749e-20	-1.1087	-1.50378	4.67364e-06	-2.2082	-1.53046	2.063e-05	-2.20903	-1.5641
62011611	chr11:62011611:A:T	2.28481e-19	-7.39777e-10	-1.55992	4.18161e-05	-7.39777e-10	-1.54732	0.000191854	-7.39777e-10	-1.54314
62012189	chr11:62012189:C:T	2.83454e-19	-7.39777e-10	-1.34432	5.15354e-05	-7.39777e-10	-1.33833	0.000246668	-7.39777e-10	-1.29183
62012550	chr11:62012550:G:A	3.62023e-20	-1.83889	-1.56336	5.59861e-06	-2.02252	-1.53555	2.5347e-05	-2.01724	-1.54998
62012586	chr11:62012586:A:AGGGACTCT	4.04502e-20	-1.74644	-1.54486	6.25347e-06	-1.88201	-1.56545	2.85566e-05	-1.88266	-1.56533
62012594	chr11:62012594:T:C	4.00716e-20	-1.75594	-1.54476	6.2054e-06	-1.88973	-1.56544	2.83365e-05	-1.89039	-1.56534
62012986	chr11:62012986:C:T	2.27254e-19	-7.39777e-10	-1.5653	4.13742e-05	-7.39777e-10	-1.55794	0.000188294	-7.39777e-10	-1.56187
62013151	chr11:62013151:C:A	6.84628e-20	-1.57495	-1.19012	6.99096e-05	0.210072	-1.24347	0.00029769	0.25376	-1.35758
62013645	chr11:62013645:G:A	6.15655e-20	-1.75125	-1.12002	7.01199e-06	-2.20936	-1.12362	2.69269e-05	-2.20901	-1.29774
62013696	chr11:62013696:C:T	3.96152e-19	-7.39777e-10	-1.00957	6.38103e-05	-7.39777e-10	-1.12468	0.000301196	-7.39777e-10	-1.09212
62013891	chr11:62013891:C:A	1.20261e-19	-1.08898	-1.11273	1.4727e-05	-1.39233	-1.19859	6.60248e-05	-1.39167	-1.21817
62014574	chr11:62014574:G:A	2.3686e-19	-7.39777e-10	-1.5239	4.27414e-05	-7.39777e-10	-1.52543	0.000200476	-7.39777e-10	-1.49918
62014577	chr11:62014577:G:A	6.91758e-20	-2.1131	-0.641619	2.35772e-05	-1.88663	-0.233688	0.000111951	-1.87099	-0.210828
62014588	chr11:62014588:G:A	2.38988e-19	-7.39777e-10	-1.51496	4.28358e-05	-7.39777e-10	-1.52322	0.000189709	-7.39777e-10	-1.55439
62014704	chr11:62014704:C:T	2.29916e-19	-7.39777e-10	-1.55366	4.13967e-05	-7.39777e-10	-1.5574	0.000187565	-7.39777e-10	-1.56575
62014726	chr11:62014726:G:C	1.3629e-19	-2.20358	0.126999	2.79636e-05	-2.20032	0.250627	0.000110969	-2.1993	0.108674
62014741	chr11:62014741:G:A	1.19269e-19	-2.20999	-1.02216e-09	2.60043e-05	-2.02233	-1.02216e-09	0.000118908	-2.02153	-1.02216e-09
62014801	chr11:62014801:T:A	6.42679e-19	-7.39777e-10	-0.525724	0.000117136	-7.39777e-10	-0.517261	0.000496768	-7.39777e-10	-0.591754
62014850	chr11:62014850:T:C	4.09064e-20	-2.04081	-1.23927	1.05549e-05	-1.92397	-1.00004	5.56982e-05	-1.91498	-0.864949
62015176	chr11:62015176:C:T	8.00368e-20	-2.08859	-0.520296	1.43522e-05	-1.98354	-0.633158	7.82077e-05	-1.97501	-0.465499
62015295	chr11:62015295:A:C	2.58467e-19	-7.39777e-10	-1.4366	4.63409e-05	-7.39777e-10	-1.44457	0.000208074	-7.39777e-10	-1.46198
62015589	chr11:62015589:G:T	2.93163e-19	-7.39777e-10	-1.31064	5.62085e-05	-7.39777e-10	-1.25153	0.000223143	-7.39777e-10	-1.39206
62015627	chr11:62015627:C:T	2.92905e-19	-7.39777e-10	-1.31152	5.61325e-05	-7.39777e-10	-1.25288	0.000222935	-7.39777e-10	-1.393
62015644	chr11:62015644:A:G	2.30688e-19	-7.39777e-10	-1.55031	4.15991e-05	-7.39777e-10	-1.55252	0.000189064	-7.39777e-10	-1.55779
62015961	chr11:62015961:A:C	3.3086e-20	-1.96923	-1.52303	6.1529e-06	-1.90286	-1.56081	2.82858e-05	-1.89576	-1.56176
62016319	chr11:62016319:G:A	5.16162e-20	-1.48179	-1.56574	5.56009e-06	-2.03625	-1.52874	2.61645e-05	-2.03713	-1.49834
62016352	chr11:62016352:C:T	1.02935e-18	-7.39777e-10	-0.054684	0.000150009	-7.39777e-10	-0.269904	0.000806329	-7.39777e-10	-0.107386
62016395	chr11:62016395:GATCTTAGAT:G	2.27135e-19	-7.39777e-10	-1.56583	4.10493e-05	-7.39777e-10	-1.56582	0.00018809	-7.39777e-10	-1.56296
62016396	chr11:62016396:A:T	5.57399e-19	-7.39777e-10	-0.668088	0.000117504	-7.39777e-10	-0.514127	0.000395354	-7.39777e-10	-0.820096
62016656	chr11:62016656:C:T	5.04294e-20	-2.21432	-0.85648	7.2769e-06	-2.20748	-1.08841	3.00245e-05	-2.20743	-1.19043
62016926	chr11:62016926:A:G	5.98472e-20	-2.12527	-0.774309	2.09567e-05	-1.8594	-0.378736	9.65621e-05	-1.84328	-0.386411
62017058	chr11:62017058:C:A	2.57454e-20	-2.18143	-1.56168	4.62166e-06	-2.21218	-1.53767	2.06995e-05	-2.21194	-1.55783
62017062	chr11:62017062:C:T	2.28202e-19	-7.39777e-10	-1.56114	4.11538e-05	-7.39777e-10	-1.56328	0.000191063	-7.39777e-10	-1.54728
62017153	chr11:62017153:A:G	3.71377e-19	-7.39777e-10	-1.07415	6.02703e-05	-7.39777e-10	-1.18176	0.000283851	-7.39777e-10	-1.15143
62017316	chr11:62017316:C:T	3.35897e-19	-7.39777e-10	-1.17457	6.18079e-05	-7.39777e-10	-1.15657	0.000289288	-7.39777e-10	-1.13245
62017414	chr11:62017414:C:T	4.87579e-20	-2.20936	-0.89514	7.13742e-06	-2.19536	-1.11988	2.95505e-05	-2.19528	-1.2185
62017419	chr11:62017419:G:T	3.35767e-19	-7.39777e-10	-1.17495	6.17033e-05	-7.39777e-10	-1.15826	0.000294969	-7.39777e-10	-1.11301
62017529	chr11:62017529:G:A	2.37118e-19	-7.39777e-10	-1.52281	4.27633e-05	-7.39777e-10	-1.52492	0.000193235	-7.39777e-10	-1.53597
62017793	chr11:62017793:G:T	3.79295e-19	-7.39777e-10	-1.05305	6.4214e-05	-7.39777e-10	-1.11838	0.000294411	-7.39777e-10	-1.1149
62017817	chr11:62017817:G:A	2.36248e-19	-7.39777e-10	-1.52649	4.25499e-05	-7.39777e-10	-1.52992	0.000192577	-7.39777e-10	-1.53938
62018038	chr11:62018038:C:G	2.37869e-19	-7.39777e-10	-1.51965	4.18273e-05	-7.39777e-10	-1.54705	0.000193644	-7.39777e-10	-1.53386
62018066	chr11:62018066:A:G	3.53198e-20	-1.93763	-1.48929	5.53018e-06	-2.09	-1.48038	2.43452e-05	-2.08724	-1.5203
62018203	chr11:62018203:C:T	2.51544e-19	-7.39777e-10	-1.46375	4.24537e-05	-7.39777e-10	-1.53218	0.000194236	-7.39777e-10	-1.5308
62018776	chr11:62018776:C:T	2.29766e-19	-7.39777e-10	-1.55431	4.13865e-05	-7.39777e-10	-1.55764	0.000187574	-7.39777e-10	-1.56571
62018826	chr11:62018826:C:T	3.79818e-19	-7.39777e-10	-1.05168	6.42967e-05	-7.39777e-10	-1.11709	0.000294792	-7.39777e-10	-1.11361
62019441	chr11:62019441:G:A	4.07067e-20	-2.20381	-1.08117	6.0858e-06	-2.21345	-1.26119	2.55781e-05	-2.21346	-1.34468
62019989	chr11:62019989:G:C	2.93157e-19	-7.39777e-10	-1.31066	4.67191e-05	-7.39777e-10	-1.43644	0.000217954	-7.39777e-10	-1.41559
62020328	chr11:62020328:A:G	3.23432e-20	-2.08624	-1.42873	5.85837e-06	-2.12994	-1.38278	3.06324e-05	-2.13181	-1.24601
62020450	chr11:62020450:A:G	5.11414e-20	-1.75715	-1.29963	7.5041e-06	-1.89226	-1.37288	3.76742e-05	-1.89394	-1.27696
62020465	chr11:62020465:G:A	2.94254e-19	-7.39777e-10	-1.30693	5.44968e-05	-7.39777e-10	-1.28245	0.000224641	-7.39777e-10	-1.38537
62020621	chr11:62020621:C:T	3.40947e-19	-7.39777e-10	-1.15964	5.22908e-05	-7.39777e-10	-1.32378	0.000248887	-7.39777e-10	-1.28288
62020842	chr11:62020842:C:T	4.72496e-19	-0.83334	-1.02216e-09	6.59152e-05	-1.09223	-1.02216e-09	0.000303909	-1.08315	-1.02216e-09
62020897	chr11:62020897:G:C	1.1874e-19	-2.21444	-1.02216e-09	2.20964e-05	-2.18518	-1.02216e-09	0.000100959	-2.18517	-1.02216e-09
62021174	chr11:62021174:T:A	4.29811e-20	-2.20096	-1.02965	6.1278e-06	-2.21204	-1.25572	2.5967e-05	-2.21208	-1.33097
62021251	chr11:62021251:C:T	3.00473e-19	-7.39777e-10	-1.28601	5.56944e-05	-7.39777e-10	-1.26072	0.000228566	-7.39777e-10	-1.36805
62021358	chr11:62021358:CT:C	5.12956e-20	-1.77384	-1.27992	7.51705e-06	-1.90797	-1.35545	3.78748e-05	-1.90958	-1.25601
62021769	chr11:62021769:G:A	2.94158e-19	-7.39777e-10	-1.30725	4.87483e-05	-7.39777e-10	-1.39393	0.000219138	-7.39777e-10	-1.41018
62022469	chr11:62022469:G:A	6.02964e-20	-1.72853	-1.16357	8.63853e-06	-1.86958	-1.25478	4.42931e-05	-1.87123	-1.13782
62022725	chr11:62022725:T:C	4.53561e-19	-7.39777e-10	-0.87424	7.78469e-05	-7.39777e-10	-0.925852	0.000444345	-7.39777e-10	-0.703276
62023190	chr11:62023190:T:C	6.95216e-20	-2.11699	-0.632745	1.13373e-05	-2.18648	-0.666011	5.96448e-05	-2.18548	-0.525985
62023335	chr11:62023335:G:A	6.06697e-20	-1.68475	-1.20118	8.49411e-06	-1.83508	-1.30614	4.35157e-05	-1.8367	-1.19005
62023560	chr11:62023560:G:A	2.334e-19	-7.39777e-10	-1.53862	4.21144e-05	-7.39777e-10	-1.54021	0.000196876	-7.39777e-10	-1.5173
62023748	chr11:62023748:G:T	5.76989e-20	-2.10107	-0.835063	1.19303e-05	-1.84046	-0.961051	6.50432e-05	-1.83912	-0.785706
62023946	chr11:62023946:T:C	7.62714e-20	-1.30909	-1.34798	2.26756e-05	-1.10629	-1.05301	8.66942e-05	-1.09506	-1.24243
62024243	chr11:62024243:T:C	2.34254e-19	-7.39777e-10	-1.53496	4.36885e-05	-7.39777e-10	-1.50351	0.000202087	-7.39777e-10	-1.49118
62024415	chr11:62024415:A:T	2.3185e-19	-7.39777e-10	-1.54528	4.22529e-05	-7.39777e-10	-1.53692	0.000194475	-7.39777e-10	-1.52958
62024499	chr11:62024499:A:AT	3.12804e-19	-7.39777e-10	-1.24579	7.02118e-05	-7.39777e-10	-1.02908	0.000332298	-7.39777e-10	-0.993845
62024547	chr11:62024547:C:T	4.14502e-20	-2.157	-1.10988	2.28658e-05	-1.12236	-1.0286	9.77832e-05	-1.10136	-1.11576
62024567	chr11:62024567:C:T	2.29064e-19	-7.39777e-10	-1.55737	4.12959e-05	-7.39777e-10	-1.55983	0.000190697	-7.39777e-10	-1.54919
62024665	chr11:62024665:T:A	5.0459e-19	-7.39777e-10	-0.767624	7.10396e-05	-7.39777e-10	-1.01736	0.000347514	-7.39777e-10	-0.949072
62024805	chr11:62024805:A:G	2.38005e-19	-7.39777e-10	-1.51908	4.18672e-05	-7.39777e-10	-1.54609	0.000189152	-7.39777e-10	-1.55733
62025094	chr11:62025094:G:A	6.11532e-19	-7.39777e-10	-0.575402	0.000157056	-7.39777e-10	-0.223995	0.000423567	-7.39777e-10	-0.751164
62025502	chr11:62025502:GAC:G	2.29064e-19	-7.39777e-10	-1.55737	4.12959e-05	-7.39777e-10	-1.55983	0.000190697	-7.39777e-10	-1.54919
62025536	chr11:62025536:C:T	1.21685e-18	-7.39777e-10	0.112652	0.000190086	-7.39777e-10	-0.0331216	0.000873501	-7.39777e-10	-0.0273675
62026063	chr11:62026063:T:C	8.23492e-20	-1.01524	-1.56516	1.84138e-05	-0.85396	-1.51353	8.88722e-05	-0.838304	-1.47437
62026350	chr11:62026350:T:C	2.74392e-20	-2.11362	-1.56578	4.88629e-06	-2.13893	-1.55523	2.33996e-05	-2.13918	-1.50798
62026428	chr11:62026428:T:C	3.34888e-20	-2.15142	-1.32874	7.38084e-06	-1.93184	-1.34987	3.24778e-05	-1.93127	-1.38805
62026852	chr11:62026852:G:A	1.35871e-18	1.52306	-1.30014	5.87174e-05	0.247001	-1.45486	0.000277725	0.298805	-1.47205
62026889	chr11:62026889:A:G	1.13181e-18	-7.39777e-10	0.0402074	0.000284103	-7.39777e-10	0.368741	0.000764239	-7.39777e-10	-0.160997
62027538	chr11:62027538:C:T	2.27831e-19	-7.39777e-10	-1.56276	4.10533e-05	-7.39777e-10	-1.56572	0.000188121	-7.39777e-10	-1.56279
62027549	chr11:62027549:T:C	1.45236e-18	-7.39777e-10	0.289575	0.000257569	-7.39777e-10	0.270689	0.000815917	-7.39777e-10	-0.0955643
62027583	chr11:62027583:G:A	2.5409e-20	-2.21169	-1.54458	4.78746e-06	-2.21386	-1.50074	2.4197e-05	-2.21388	-1.39977
62027810	chr11:62027810:G:A	2.27616e-19	-7.39777e-10	-1.56371	4.10492e-05	-7.39777e-10	-1.56583	0.000188316	-7.39777e-10	-1.56176
62027885	chr11:62027885:C:T	6.48681e-20	-1.27835	-1.54066	5.5093e-06	-2.00834	-1.56582	2.52519e-05	-2.00998	-1.561
62028007	chr11:62028007:G:A	2.45802e-19	-7.39777e-10	-1.48684	5.11355e-05	-7.39777e-10	-1.34612	0.000230759	-7.39777e-10	-1.3585
62028173	chr11:62028173:C:T	3.40258e-19	-7.39777e-10	-1.16166	6.35533e-05	-7.39777e-10	-1.12872	0.00026444	-7.39777e-10	-1.22226
62028200	chr11:62028200:G:A	1.01087e-19	-1.92768	-0.447712	1.60473e-05	-1.86281	-0.642245	6.1471e-05	-1.86062	-0.820689
62028725	chr11:62028725:A:G	1.08906e-19	-0.946525	-1.35436	5.20668e-06	-2.13779	-1.49286	2.29182e-05	-2.13854	-1.52941
62028914	chr11:62028914:G:A	3.92727e-18	1.78738	-0.503055	0.000138646	0.30606	-0.654735	0.000500465	0.362851	-0.947191
62029172	chr11:62029172:T:C	4.25805e-19	-7.39777e-10	-0.937388	8.20605e-05	-7.39777e-10	-0.87314	0.000377691	-7.39777e-10	-0.865801
62029187	chr11:62029187:A:C	4.31894e-19	-7.39777e-10	-0.923189	8.31797e-05	-7.39777e-10	-0.859594	0.000383297	-7.39777e-10	-0.851067
62029578	chr11:62029578:C:T	2.27427e-19	-7.39777e-10	-1.56454	4.10586e-05	-7.39777e-10	-1.5656	0.000187579	-7.39777e-10	-1.56568
62029635	chr11:62029635:T:C	9.31025e-20	-1.86332	-0.594344	1.0039e-05	-2.0181	-0.956016	3.97188e-05	-2.01217	-1.10588
62029860	chr11:62029860:C:T	2.76897e-19	-7.39777e-10	-1.36773	4.84514e-05	-7.39777e-10	-1.40004	0.000221157	-7.39777e-10	-1.401
62029966	chr11:62029966:A:G	2.59211e-19	-7.39777e-10	-1.43373	4.54678e-05	-7.39777e-10	-1.46359	0.000208341	-7.39777e-10	-1.4607
62030204	chr11:62030204:G:A	2.36131e-19	-7.39777e-10	-1.52698	4.24482e-05	-7.39777e-10	-1.53231	0.000198471	-7.39777e-10	-1.50924
62030578	chr11:62030578:G:A	9.88644e-20	-1.43825	-0.959373	1.59666e-05	-1.24117	-1.26892	6.81201e-05	-1.22815	-1.35045
62030683	chr11:62030683:G:A	3.46001e-19	-7.39777e-10	-1.14493	6.11461e-05	-7.39777e-10	-1.16733	0.000273932	-7.39777e-10	-1.187
62030879	chr11:62030879:T:C	2.90238e-19	-7.39777e-10	-1.32067	5.56726e-05	-7.39777e-10	-1.26111	0.000259632	-7.39777e-10	-1.24061
62030890	chr11:62030890:T:C	2.86104e-19	-7.39777e-10	-1.33501	6.61806e-05	-7.39777e-10	-1.08821	0.000306954	-7.39777e-10	-1.07318
62030914	chr11:62030914:T:C	3.13119e-20	-2.07263	-1.47474	5.87663e-06	-2.02715	-1.48247	2.57072e-05	-2.01877	-1.53434
62031031	chr11:62031031:C:T	2.38484e-19	-7.39777e-10	-1.51707	4.73283e-05	-7.39777e-10	-1.42349	0.000194276	-7.39777e-10	-1.5306
62031122	chr11:62031122:A:T	4.83952e-20	-1.78407	-1.3279	8.18267e-06	-2.01507	-1.16351	3.71786e-05	-2.01521	-1.16894
62031194	chr11:62031194:G:A	2.28569e-19	-7.39777e-10	-1.55953	4.10504e-05	-7.39777e-10	-1.5658	0.000187589	-7.39777e-10	-1.56562
62031842	chr11:62031842:T:A	2.34382e-19	-7.39777e-10	-1.53442	4.14166e-05	-7.39777e-10	-1.55692	0.000188995	-7.39777e-10	-1.55815
62032773	chr11:62032773:T:C	2.35427e-19	-7.39777e-10	-1.52997	4.15052e-05	-7.39777e-10	-1.55478	0.000189435	-7.39777e-10	-1.55583
62033534	chr11:62033534:G:A	8.43755e-20	-1.63973	-0.916363	1.31087e-05	-1.47514	-1.23218	5.46827e-05	-1.46428	-1.33405
62033841	chr11:62033841:C:T	6.19525e-19	-7.39777e-10	-0.562416	0.000107977	-7.39777e-10	-0.598681	0.000480091	-7.39777e-10	-0.625902
62033990	chr11:62033990:A:G	6.26637e-19	-7.39777e-10	-0.551001	0.000109163	-7.39777e-10	-0.587754	0.000485464	-7.39777e-10	-0.614772
62034331	chr11:62034331:T:TC	2.44676e-19	-7.39777e-10	-1.49143	4.4067e-05	-7.39777e-10	-1.49489	0.000206397	-7.39777e-10	-1.47008
62034779	chr11:62034779:G:A	1.17466e-18	-7.39777e-10	0.0773631	0.000223888	-7.39777e-10	0.130549	0.00122833	-7.39777e-10	0.313536
62035197	chr11:62035197:G:C	2.31777e-19	-7.39777e-10	-1.54559	4.36845e-05	-7.39777e-10	-1.5036	0.000197764	-7.39777e-10	-1.5128
62035649	chr11:62035649:A:G	6.2613e-19	-7.39777e-10	-0.551812	0.000109076	-7.39777e-10	-0.588549	0.000485045	-7.39777e-10	-0.615636
62035684	chr11:62035684:A:G	2.35295e-19	-7.39777e-10	-1.53053	4.47462e-05	-7.39777e-10	-1.47959	0.000202331	-7.39777e-10	-1.48997
62035796	chr11:62035796:G:A	2.28771e-19	-7.39777e-10	-1.55865	4.12856e-05	-7.39777e-10	-1.56008	0.000190256	-7.39777e-10	-1.55151
62035803	chr11:62035803:C:T	2.29842e-19	-7.39777e-10	-1.55398	4.14655e-05	-7.39777e-10	-1.55574	0.000191461	-7.39777e-10	-1.54519
62035909	chr11:62035909:A:C	5.18828e-19	-7.39777e-10	-0.739798	9.04491e-05	-7.39777e-10	-0.77581	0.000404297	-7.39777e-10	-0.797726
62035934	chr11:62035934:T:G	2.29577e-19	-7.39777e-10	-1.55513	4.25044e-05	-7.39777e-10	-1.53099	0.000194197	-7.39777e-10	-1.531
62035990	chr11:62035990:T:G	6.07134e-19	-7.39777e-10	-0.58262	0.000105661	-7.39777e-10	-0.62036	0.000470577	-7.39777e-10	-0.645918
62036063	chr11:62036063:C:T	2.39972e-19	-7.39777e-10	-1.51085	4.17944e-05	-7.39777e-10	-1.54783	0.000203121	-7.39777e-10	-1.48607
62036067	chr11:62036067:C:T	6.08561e-19	-7.39777e-10	-0.580273	0.000105583	-7.39777e-10	-0.621099	0.000471367	-7.39777e-10	-0.64424
62036068	chr11:62036068:A:G	2.6988e-20	-2.18198	-1.514	3.26923e-05	-0.362991	-1.43046	0.000148957	-0.334723	-1.4615
62036211	chr11:62036211:T:C	4.78591e-20	-1.65841	-1.46469	9.78452e-06	-1.45904	-1.54076	4.49161e-05	-1.44953	-1.54555
62036245	chr11:62036245:A:G	4.89692e-20	-1.56242	-1.53776	1.06522e-05	-1.34905	-1.56578	4.91718e-05	-1.33882	-1.56574
62036266	chr11:62036266:G:A	2.2917e-19	-7.39777e-10	-1.5569	4.14538e-05	-7.39777e-10	-1.55602	0.000190866	-7.39777e-10	-1.54831
62036296	chr11:62036296:C:T	3.04872e-20	-2.06255	-1.51151	5.78022e-06	-2.02009	-1.50606	2.93219e-05	-2.01139	-1.41015
62036464	chr11:62036464:G:A	2.87519e-20	-2.06689	-1.56578	5.62735e-06	-2.00321	-1.54974	2.56632e-05	-1.99873	-1.55609
62036613	chr11:62036613:A:G	3.24833e-19	-7.39777e-10	-1.20806	5.65523e-05	-7.39777e-10	-1.24543	0.000257402	-7.39777e-10	-1.24924
62036629	chr11:62036629:C:T	4.89134e-20	-2.16828	-0.933043	1.53398e-05	-1.85368	-0.696464	8.572e-05	-1.85385	-0.494944
62036690	chr11:62036690:C:A	1.87547e-19	-0.350381	-1.40696	6.41004e-06	-2.03122	-1.39151	3.04216e-05	-2.0379	-1.34683
62036720	chr11:62036720:A:G	2.65501e-20	-2.14653	-1.56581	5.30213e-06	-2.06036	-1.55213	2.41344e-05	-2.0563	-1.55994
62036904	chr11:62036904:G:A	2.80679e-19	-7.39777e-10	-1.35416	5.2431e-05	-7.39777e-10	-1.3211	0.000220414	-7.39777e-10	-1.40437
62036975	chr11:62036975:A:C	2.62316e-20	-2.19364	-1.53077	1.41422e-05	-1.08348	-1.54796	6.57155e-05	-1.06218	-1.55236
62037016	chr11:62037016:T:C	1.58804e-19	-1.9237	-1.02216e-09	3.03621e-05	-1.8674	-1.02216e-09	0.000139217	-1.86384	-1.02216e-09
62037066	chr11:62037066:CCTT:C	2.36762e-19	-7.39777e-10	-1.52431	4.19901e-05	-7.39777e-10	-1.54316	0.000192117	-7.39777e-10	-1.54177
62037361	chr11:62037361:C:T	2.76477e-20	-2.13487	-1.53696	5.80471e-06	-2.04176	-1.48016	2.63336e-05	-2.03741	-1.49162
62037508	chr11:62037508:T:A	2.75486e-19	-7.39777e-10	-1.37283	4.8142e-05	-7.39777e-10	-1.40644	0.000220421	-7.39777e-10	-1.40434
62037916	chr11:62037916:G:A	1.25475e-19	-2.15926	-1.02216e-09	2.15039e-05	-2.21236	-1.02216e-09	9.82431e-05	-2.21243	-1.02216e-09
62037983	chr11:62037983:C:G	2.73326e-20	-2.13792	-1.54537	5.32271e-06	-2.04362	-1.56499	2.44639e-05	-2.03942	-1.56325
62038006	chr11:62038006:T:C	2.76204e-19	-7.39777e-10	-1.37023	4.82471e-05	-7.39777e-10	-1.40426	0.000220949	-7.39777e-10	-1.40194
62038095	chr11:62038095:G:A	3.46354e-20	-2.06477	-1.38172	5.45605e-06	-2.14782	-1.43605	2.34942e-05	-2.14976	-1.49337
62038347	chr11:62038347:C:T	2.7396e-20	-2.15066	-1.53032	5.74765e-06	-2.06466	-1.46714	2.6003e-05	-2.06061	-1.48106
62038422	chr11:62038422:G:A	2.75137e-20	-2.14754	-1.52915	5.78425e-06	-2.06017	-1.46529	2.61677e-05	-2.05605	-1.4793
62038664	chr11:62038664:G:A	2.80388e-20	-2.13904	-1.51874	5.96439e-06	-2.04739	-1.4474	2.69286e-05	-2.04311	-1.46358
62038880	chr11:62038880:A:G	5.02807e-20	-1.70892	-1.36483	5.63063e-06	-2.20929	-1.34309	2.84025e-05	-2.21031	-1.24309
62039010	chr11:62039010:C:T	2.74926e-20	-2.15179	-1.52566	5.78281e-06	-2.06658	-1.45912	2.61436e-05	-2.06255	-1.47372
62039117	chr11:62039117:T:G	2.75609e-20	-2.14661	-1.52836	5.79991e-06	-2.05905	-1.46371	2.62319e-05	-2.05492	-1.47798
62039129	chr11:62039129:G:T	3.14518e-19	-7.39777e-10	-1.24033	5.89822e-05	-7.39777e-10	-1.20336	0.000292123	-7.39777e-10	-1.1227
62039219	chr11:62039219:A:G	3.93456e-19	-7.39777e-10	-1.0164	6.5795e-05	-7.39777e-10	-1.09405	0.000302097	-7.39777e-10	-1.08913
62039461	chr11:62039461:A:T	9.16072e-19	-7.39777e-10	-0.171274	0.000177717	-7.39777e-10	-0.100405	0.00087928	-7.39777e-10	-0.0207733
62039499	chr11:62039499:T:A	2.31629e-19	-7.39777e-10	-1.54623	4.18852e-05	-7.39777e-10	-1.54566	0.000191701	-7.39777e-10	-1.54394
62039506	chr11:62039506:C:T	3.93026e-19	-7.39777e-10	-1.01749	6.5737e-05	-7.39777e-10	-1.09493	0.000301778	-7.39777e-10	-1.09019
62039507	chr11:62039507:A:G	5.64644e-19	-7.39777e-10	-0.655173	9.05546e-05	-7.39777e-10	-0.774644	0.000416056	-7.39777e-10	-0.769057
62040031	chr11:62040031:T:C	2.74887e-20	-2.12034	-1.55725	5.40712e-06	-2.02804	-1.56484	2.49231e-05	-2.02308	-1.561
62040117	chr11:62040117:A:G	3.77517e-20	-1.93108	-1.42925	5.71094e-06	-2.11109	-1.42712	2.74088e-05	-2.10835	-1.38066
62040220	chr11:62040220:T:C	2.73676e-20	-2.16613	-1.51588	5.76235e-06	-2.08654	-1.44272	2.59905e-05	-2.08279	-1.45936
62040221	chr11:62040221:G:A	2.7665e-20	-2.13087	-1.54033	5.33021e-06	-2.04266	-1.56455	2.44387e-05	-2.03789	-1.56582
62040226	chr11:62040226:G:A	2.7429e-20	-2.15603	-1.52374	5.75742e-06	-2.0741	-1.456	2.60201e-05	-2.07017	-1.47084
62040283	chr11:62040283:C:T	2.75197e-20	-2.1544	-1.52207	5.78678e-06	-2.0713	-1.45372	2.61577e-05	-2.06733	-1.46841
62040311	chr11:62040311:T:C	3.69861e-20	-1.90445	-1.47638	4.9329e-06	-2.20377	-1.4809	2.38875e-05	-2.20221	-1.42431
62040362	chr11:62040362:G:A	2.78425e-20	-2.13315	-1.53166	5.88362e-06	-2.03955	-1.46887	2.6628e-05	-2.03517	-1.48275
62040408	chr11:62040408:G:A	4.29749e-20	-1.91778	-1.31297	6.16461e-06	-2.11868	-1.34309	3.1443e-05	-2.11601	-1.23569
62040424	chr11:62040424:G:A	2.81566e-20	-2.10523	-1.54836	5.96693e-06	-1.99516	-1.49921	2.70973e-05	-1.99027	-1.51017
62040453	chr11:62040453:T:G	2.76712e-20	-2.1443	-1.52668	5.87884e-06	-2.04809	-1.46115	2.65966e-05	-2.04373	-1.47536
62040620	chr11:62040620:A:G	2.79482e-20	-2.13313	-1.52789	5.92013e-06	-2.0393	-1.46293	2.67814e-05	-2.03492	-1.47725
62040635	chr11:62040635:G:C	2.90899e-20	-2.07975	-1.54123	6.00482e-06	-2.00412	-1.48392	2.71818e-05	-1.99987	-1.49746
62040788	chr11:62040788:G:T	6.52302e-19	-7.39777e-10	-0.510861	0.000108033	-7.39777e-10	-0.598164	0.000500948	-7.39777e-10	-0.583375
62040838	chr11:62040838:TG:T	2.41339e-19	-7.39777e-10	-1.50517	4.14909e-05	-7.39777e-10	-1.55512	0.000202671	-7.39777e-10	-1.48829
62040945	chr11:62040945:G:T	2.47454e-19	-7.39777e-10	-1.48015	4.5471e-05	-7.39777e-10	-1.46352	0.000199997	-7.39777e-10	-1.50157
62041312	chr11:62041312:G:A	9.65861e-19	-7.39777e-10	-0.11835	0.000187285	-7.39777e-10	-0.0479632	0.000920702	-7.39777e-10	0.0252597
62041328	chr11:62041328:A:G	2.82693e-20	-2.09391	-1.55568	6.01007e-06	-2.00499	-1.48217	2.83072e-05	-1.99938	-1.45738
62041466	chr11:62041466:T:C	3.155e-20	-2.10277	-1.43703	5.90027e-06	-1.99365	-1.51195	2.75071e-05	-1.98877	-1.49666
62041507	chr11:62041507:C:T	3.13018e-20	-1.9819	-1.56579	6.26598e-06	-1.89988	-1.54559	2.9169e-05	-1.8941	-1.53268
62041574	chr11:62041574:C:G	1.19348e-19	-2.20933	-1.02216e-09	2.3311e-05	-2.13167	-1.02216e-09	0.000106551	-2.13125	-1.02216e-09
62041587	chr11:62041587:C:T	6.54989e-19	-7.39777e-10	-0.50675	0.000108454	-7.39777e-10	-0.594266	0.000502932	-7.39777e-10	-0.579421
62041786	chr11:62041786:C:G	3.3827e-19	-7.39777e-10	-1.16752	6.72574e-05	-7.39777e-10	-1.07207	0.000296889	-7.39777e-10	-1.10652
62041840	chr11:62041840:C:T	2.29404e-19	-7.39777e-10	-1.55588	4.19495e-05	-7.39777e-10	-1.54413	0.000195579	-7.39777e-10	-1.52391
62041854	chr11:62041854:A:C	3.2069e-20	-2.01148	-1.51201	7.24563e-06	-1.8733	-1.4269	3.39031e-05	-1.87204	-1.40433
62042058	chr11:62042058:T:G	2.32363e-19	-7.39777e-10	-1.54307	4.52352e-05	-7.39777e-10	-1.46872	0.000210536	-7.39777e-10	-1.45022
62042137	chr11:62042137:G:A	2.38454e-19	-7.39777e-10	-1.51719	4.74509e-05	-7.39777e-10	-1.4209	0.000221786	-7.39777e-10	-1.39816
62042222	chr11:62042222:T:C	4.66783e-20	-1.62014	-1.52795	1.13258e-05	-1.31658	-1.53694	5.33206e-05	-1.3051	-1.51845
62042534	chr11:62042534:G:A	5.47379e-19	-7.39777e-10	-0.686227	9.2638e-05	-7.39777e-10	-0.751897	0.000547093	-7.39777e-10	-0.495258
62042690	chr11:62042690:T:C	3.43797e-20	-1.8895	-1.5644	5.17108e-06	-2.0717	-1.56581	2.37383e-05	-2.06704	-1.56574
62042791	chr11:62042791:TA:T	2.63704e-19	-7.39777e-10	-1.41654	4.89518e-05	-7.39777e-10	-1.38976	0.000236109	-7.39777e-10	-1.33558
62042830	chr11:62042830:T:C	2.73678e-19	-7.39777e-10	-1.37942	5.09249e-05	-7.39777e-10	-1.35024	0.0002472	-7.39777e-10	-1.28968
62042890	chr11:62042890:GAGA:G	2.27974e-19	-7.39777e-10	-1.56214	4.12988e-05	-7.39777e-10	-1.55976	0.00018768	-7.39777e-10	-1.56514
62043075	chr11:62043075:TC:T	2.43703e-19	-7.39777e-10	-1.49542	4.31347e-05	-7.39777e-10	-1.51627	0.000197239	-7.39777e-10	-1.51546
62043245	chr11:62043245:C:T	2.31712e-19	-7.39777e-10	-1.54587	4.10591e-05	-7.39777e-10	-1.56558	0.000187585	-7.39777e-10	-1.56564
62043312	chr11:62043312:A:G	4.05182e-20	-2.15815	-1.13146	6.33659e-06	-2.16541	-1.26884	3.15914e-05	-2.1643	-1.18269
62043402	chr11:62043402:C:T	3.04646e-19	-7.39777e-10	-1.27222	5.6578e-05	-7.39777e-10	-1.24498	0.000241876	-7.39777e-10	-1.31145
62043446	chr11:62043446:G:A	2.89309e-19	-7.39777e-10	-1.32387	5.05735e-05	-7.39777e-10	-1.35717	0.000246017	-7.39777e-10	-1.29448
62043602	chr11:62043602:G:A	2.85031e-19	-7.39777e-10	-1.33877	4.90752e-05	-7.39777e-10	-1.38724	0.000226515	-7.39777e-10	-1.37707
62044024	chr11:62044024:C:T	4.75358e-19	-7.39777e-10	-0.827302	0.000107183	-7.39777e-10	-0.60606	0.000437062	-7.39777e-10	-0.719801
62044241	chr11:62044241:C:T	3.04307e-19	-7.39777e-10	-1.27333	5.16255e-05	-7.39777e-10	-1.33658	0.000240931	-7.39777e-10	-1.31537
62044331	chr11:62044331:T:G	4.92461e-20	-2.07363	-1.0209	8.92894e-06	-2.04344	-1.04786	4.41581e-05	-2.04347	-0.96863
62044663	chr11:62044663:C:T	9.97498e-19	-2.20943	2.12331	0.000219556	-1.94562	2.05663	0.00109501	-1.94072	2.13937
62044924	chr11:62044924:G:A	3.56404e-20	-2.17909	-1.2388	5.80427e-06	-2.21016	-1.31184	2.98851e-05	-2.21077	-1.19174
62045713	chr11:62045713:C:T	5.69692e-20	-2.11516	-0.833698	1.11362e-05	-2.05474	-0.815664	6.28055e-05	-2.05817	-0.601661
62045721	chr11:62045721:T:C	3.92992e-20	-2.17371	-1.14646	7.30362e-06	-2.20122	-1.09101	3.30596e-05	-2.20102	-1.10055
62045787	chr11:62045787:T:C	3.67986e-20	-2.18478	-1.20112	6.94704e-06	-2.20664	-1.13564	3.13197e-05	-2.20653	-1.1491
62046094	chr11:62046094:A:G	3.93483e-20	-2.17424	-1.14468	7.31466e-06	-2.20141	-1.08931	3.31123e-05	-2.20121	-1.09876
62046136	chr11:62046136:C:T	3.9168e-20	-2.17537	-1.14814	7.28416e-06	-2.20202	-1.09288	3.29729e-05	-2.20183	-1.10237
62046182	chr11:62046182:G:A	3.88439e-20	-2.16902	-1.1628	7.21237e-06	-2.19845	-1.10635	3.25815e-05	-2.19823	-1.1179
62046232	chr11:62046232:C:CT	3.09618e-20	-2.20773	-1.35089	5.67985e-06	-2.16944	-1.37423	2.61696e-05	-2.17055	-1.36473
62046348	chr11:62046348:G:A	9.05757e-20	-2.12691	-0.358277	3.64526e-05	-1.45185	-0.232732	0.000239353	-1.42249	0.100555
62046640	chr11:62046640:T:C	4.21661e-20	-2.19759	-1.05216	8.02198e-06	-2.21245	-0.985965	3.61742e-05	-2.21237	-0.999165
62046840	chr11:62046840:A:G	4.02281e-20	-2.17834	-1.11847	7.56756e-06	-2.20324	-1.05349	3.39861e-05	-2.20306	-1.07086
62047207	chr11:62047207:T:C	5.45482e-20	-2.16912	-0.823168	1.0323e-05	-2.19809	-0.748132	4.65764e-05	-2.19788	-0.760903
62047714	chr11:62047714:C:T	2.64186e-19	-7.39777e-10	-1.41471	4.83252e-05	-7.39777e-10	-1.40264	0.000203712	-7.39777e-10	-1.48317
62047816	chr11:62047816:G:A	6.87029e-20	-2.1252	-0.636382	1.41058e-05	-2.17171	-0.462302	5.56055e-05	-2.17118	-0.610413
62047819	chr11:62047819:A:ATACAATATC	6.8615e-20	-2.12549	-0.637373	1.4089e-05	-2.17192	-0.463284	5.55413e-05	-2.17139	-0.611359
62047895	chr11:62047895:T:C	5.23701e-20	-2.19849	-0.834546	1.11703e-05	-2.20798	-0.659351	4.45634e-05	-2.20779	-0.795173
62047965	chr11:62047965:G:A	5.36265e-20	-2.19404	-0.815287	1.14233e-05	-2.20488	-0.640064	4.55056e-05	-2.20464	-0.777401
62048162	chr11:62048162:GAAA:G	6.3507e-20	-2.19117	-0.64905	1.37564e-05	-2.20302	-0.456078	5.42011e-05	-2.20276	-0.604413
62048170	chr11:62048170:C:G	5.92939e-20	-2.20516	-0.703705	1.28554e-05	-2.21189	-0.514939	5.0885e-05	-2.21177	-0.658538
62048173	chr11:62048173:A:AT	6.30367e-20	-2.19066	-0.656989	1.36416e-05	-2.20265	-0.464826	5.37756e-05	-2.20239	-0.612665
62048331	chr11:62048331:T:C	3.21637e-20	-1.96276	-1.55777	1.91971e-05	-0.814118	-1.51172	9.21566e-05	-0.783185	-1.4932
62048693	chr11:62048693:A:G	1.19606e-19	-2.20717	-1.02216e-09	2.14583e-05	-2.21448	-1.02216e-09	9.8044e-05	-2.21446	-1.02216e-09
62048694	chr11:62048694:G:T	1.19647e-19	-2.20683	-1.02216e-09	2.14588e-05	-2.21446	-1.02216e-09	9.80472e-05	-2.21443	-1.02216e-09
62048747	chr11:62048747:C:T	2.15895e-19	-1.61658	-1.02216e-09	2.83748e-05	-1.93509	-1.02216e-09	0.000129819	-1.93374	-1.02216e-09
62048842	chr11:62048842:C:T	3.7647e-18	-1.49877	2.74082	0.000326908	-1.67385	2.18294	0.00111756	-1.66849	1.88751
62049659	chr11:62049659:T:C	1.57154e-19	-0.574475	-1.35967	6.49219e-06	-2.11658	-1.29342	2.85013e-05	-2.11634	-1.33358
62049728	chr11:62049728:A:G	1.29141e-19	-0.614226	-1.51623	5.33902e-06	-2.1283	-1.47726	2.35249e-05	-2.1282	-1.51361
62049845	chr11:62049845:A:G	1.86122e-19	-0.380929	-1.38404	6.57567e-06	-2.07012	-1.3271	2.90935e-05	-2.06968	-1.35968
62050266	chr11:62050266:A:G	2.45859e-19	-7.39777e-10	-1.48661	4.3907e-05	-7.39777e-10	-1.49852	0.000207351	-7.39777e-10	-1.46547
62050290	chr11:62050290:A:G	2.29932e-19	-7.39777e-10	-1.55359	4.1491e-05	-7.39777e-10	-1.55512	0.000192247	-7.39777e-10	-1.5411
62050465	chr11:62050465:G:A	3.10204e-19	-7.39777e-10	-1.25414	5.90884e-05	-7.39777e-10	-1.20156	0.000238712	-7.39777e-10	-1.32462
62050921	chr11:62050921:T:G	2.35465e-19	-1.52981	-1.02216e-09	4.5962e-05	-1.45278	-1.02216e-09	0.00021045	-1.45063	-1.02216e-09
62050989	chr11:62050989:G:A	6.07769e-20	-1.53483	-1.34933	7.71791e-06	-1.83534	-1.40172	3.49051e-05	-1.81827	-1.42897
62051181	chr11:62051181:G:A	5.10734e-20	-1.49791	-1.5602	6.84047e-06	-1.84006	-1.51768	3.18159e-05	-1.82386	-1.51605
62051493	chr11:62051493:C:G	7.29336e-19	-7.39777e-10	-0.399234	0.000180698	-7.39777e-10	-0.0837667	0.000709453	-7.39777e-10	-0.235383
62051700	chr11:62051700:A:G	6.49633e-19	-7.39777e-10	-0.514961	0.000114947	-7.39777e-10	-0.536122	0.000470051	-7.39777e-10	-0.647036
62051978	chr11:62051978:T:A	2.13383e-19	-0.329944	-1.29834	7.20533e-06	-2.07404	-1.23174	3.17674e-05	-2.07347	-1.26797
62052749	chr11:62052749:C:A	3.47344e-19	-7.39777e-10	-1.14105	7.00074e-05	-7.39777e-10	-1.032	0.000266588	-7.39777e-10	-1.21417
62053551	chr11:62053551:T:C	2.27251e-19	-7.39777e-10	-1.56531	4.10527e-05	-7.39777e-10	-1.56574	0.000187782	-7.39777e-10	-1.5646
62053609	chr11:62053609:A:T	4.66088e-20	-1.7139	-1.43568	5.34361e-06	-2.18119	-1.42351	2.29326e-05	-2.18373	-1.48359
62053962	chr11:62053962:T:C	3.9941e-19	-7.39777e-10	-1.00138	7.48129e-05	-7.39777e-10	-0.965606	0.000288968	-7.39777e-10	-1.13356
62054476	chr11:62054476:A:G	5.45872e-20	-1.51016	-1.4814	7.77787e-06	-1.71166	-1.51766	3.57224e-05	-1.69187	-1.53223
62054665	chr11:62054665:T:C	1.21667e-19	-2.19008	-1.02216e-09	2.17775e-05	-2.19972	-1.02216e-09	9.94509e-05	-2.20021	-1.02216e-09
62054857	chr11:62054857:G:C	5.33301e-20	-1.49502	-1.51985	8.66674e-06	-1.69363	-1.42747	4.04983e-05	-1.6744	-1.42422
62054965	chr11:62054965:A:G	7.63274e-19	-7.39777e-10	-0.353752	0.00018935	-7.39777e-10	-0.0370016	0.000744905	-7.39777e-10	-0.186621
62055078	chr11:62055078:G:T	1.20379e-19	-2.20073	-1.02216e-09	2.41324e-05	-2.09704	-1.02216e-09	0.000110098	-2.09851	-1.02216e-09
62055248	chr11:62055248:AGGAGGT:A	1.30965e-19	-0.604532	-1.51191	7.65958e-06	-2.03457	-1.21007	4.25888e-05	-2.02495	-1.02333
62055747	chr11:62055747:C:T	3.65678e-20	-2.11806	-1.27414	5.45353e-06	-2.19354	-1.3908	2.62461e-05	-2.19337	-1.339
62055914	chr11:62055914:A:C	4.64699e-20	-1.79537	-1.35719	1.12433e-05	-1.68237	-1.17845	5.33633e-05	-1.66371	-1.15905
62056104	chr11:62056104:G:A	1.46986e-19	-0.467784	-1.53325	5.27805e-06	-2.14591	-1.47113	2.38028e-05	-2.1473	-1.48277
62056158	chr11:62056158:T:C	3.9009e-20	-1.77144	-1.55613	9.83302e-06	-1.48376	-1.51109	4.63163e-05	-1.45904	-1.50535
62056251	chr11:62056251:C:T	3.25946e-20	-2.10797	-1.39926	2.04861e-05	-1.09472	-1.16613	9.47912e-05	-1.06784	-1.18036
62057769	chr11:62057769:A:T	1.35138e-19	-2.08508	-1.02216e-09	2.21506e-05	-2.18273	-1.02216e-09	0.000101491	-2.1799	-1.02216e-09
62057949	chr11:62057949:C:T	2.84088e-19	-7.39777e-10	-1.34208	4.86708e-05	-7.39777e-10	-1.39552	0.000218834	-7.39777e-10	-1.41156
62058058	chr11:62058058:G:A	6.83682e-20	-1.61556	-1.1509	1.61251e-05	-1.62764	-0.872575	7.30413e-05	-1.60609	-0.902759
62058224	chr11:62058224:A:G	8.78935e-20	-0.980002	-1.53524	4.82731e-06	-2.19342	-1.51289	2.19695e-05	-2.19303	-1.51719
62058294	chr11:62058294:C:T	6.20739e-20	-1.57476	-1.28829	3.65426e-05	-0.511573	-1.17054	0.000200955	-0.471342	-1.02546
62058597	chr11:62058597:G:A	3.35963e-19	-7.39777e-10	-1.17437	5.82971e-05	-7.39777e-10	-1.21504	0.000259664	-7.39777e-10	-1.24049
62058949	chr11:62058949:G:A	1.16631e-19	-0.859276	-1.37308	5.2329e-06	-2.18367	-1.44196	2.37809e-05	-2.18286	-1.44813
62059222	chr11:62059222:A:G	3.38963e-19	-7.39777e-10	-1.16548	5.87884e-05	-7.39777e-10	-1.20665	0.000261776	-7.39777e-10	-1.23239
62059262	chr11:62059262:T:A	3.38817e-19	-7.39777e-10	-1.16591	5.87627e-05	-7.39777e-10	-1.20709	0.000261668	-7.39777e-10	-1.2328
62059350	chr11:62059350:C:T	7.62259e-20	-1.13762	-1.52005	4.9588e-06	-2.21084	-1.46859	2.24608e-05	-2.21062	-1.47749
62059462	chr11:62059462:A:G	1.08253e-19	-1.78481	-0.522091	2.29606e-05	-1.66701	-0.47981	0.000106942	-1.66287	-0.464719
62059525	chr11:62059525:G:C	3.31939e-19	-7.39777e-10	-1.18642	5.59823e-05	-7.39777e-10	-1.25556	0.000250233	-7.39777e-10	-1.27748
62059600	chr11:62059600:C:T	6.23088e-20	-1.69735	-1.16192	1.69446e-05	-1.56312	-0.887523	7.68674e-05	-1.54043	-0.917366
62059800	chr11:62059800:G:C	3.13578e-20	-2.20861	-1.3373	5.08351e-06	-2.21411	-1.44049	2.38023e-05	-2.21431	-1.41578
62059809	chr11:62059809:C:T	3.39624e-19	-7.39777e-10	-1.16353	6.26388e-05	-7.39777e-10	-1.14321	0.000293685	-7.39777e-10	-1.11737
62059814	chr11:62059814:C:A	1.68541e-19	-1.86419	-1.02216e-09	2.76921e-05	-1.95945	-1.02216e-09	0.00012658	-1.959	-1.02216e-09
62060040	chr11:62060040:T:G	1.04864e-19	-0.915287	-1.42342	4.97602e-06	-2.19174	-1.48423	2.2583e-05	-2.19103	-1.49165
62060276	chr11:62060276:C:T	1.03556e-19	-0.909331	-1.44192	4.91291e-06	-2.19025	-1.49848	2.23179e-05	-2.18951	-1.50497
62060922	chr11:62060922:G:A	8.40352e-20	-1.00709	-1.55304	6.69827e-06	-2.02348	-1.35526	3.60857e-05	-2.01309	-1.20089
62060957	chr11:62060957:G:A	2.62674e-19	-7.39777e-10	-1.42046	4.60942e-05	-7.39777e-10	-1.44991	0.000208212	-7.39777e-10	-1.46132
62061548	chr11:62061548:G:T	2.71405e-19	-7.39777e-10	-1.38776	4.84197e-05	-7.39777e-10	-1.40069	0.000230916	-7.39777e-10	-1.35782
62062070	chr11:62062070:T:C	3.91306e-20	-2.21448	-1.10998	6.17584e-06	-2.20631	-1.25364	2.96512e-05	-2.20738	-1.203
62062323	chr11:62062323:A:G	1.09108e-19	-0.743834	-1.5552	4.75052e-06	-2.15729	-1.56506	2.17168e-05	-2.15635	-1.56544
62062457	chr11:62062457:T:C	1.01995e-19	-0.843992	-1.52245	4.75483e-06	-2.17484	-1.54659	2.16725e-05	-2.17405	-1.54978
62062572	chr11:62062572:G:T	3.14357e-19	-7.39777e-10	-1.24084	4.81078e-05	-7.39777e-10	-1.40715	0.000225045	-7.39777e-10	-1.38358
62063005	chr11:62063005:G:A	3.99671e-19	-7.39777e-10	-1.00073	8.75728e-05	-7.39777e-10	-0.808126	0.000380308	-7.39777e-10	-0.858895
62063033	chr11:62063033:C:T	3.10497e-19	-7.39777e-10	-1.25319	5.27403e-05	-7.39777e-10	-1.31522	0.000236044	-7.39777e-10	-1.33586
62063079	chr11:62063079:C:T	4.39744e-20	-1.8071	-1.40067	7.32159e-06	-1.85924	-1.43053	3.69623e-05	-1.8608	-1.32918
62063575	chr11:62063575:A:C	3.61088e-19	-7.39777e-10	-1.10225	6.08487e-05	-7.39777e-10	-1.17221	0.000267345	-7.39777e-10	-1.21134
62063679	chr11:62063679:C:T	5.44354e-20	-1.74091	-1.25344	2.98966e-05	-0.73926	-1.14359	0.000168496	-0.70161	-0.971354
62063798	chr11:62063798:A:G	2.91152e-19	-7.39777e-10	-1.31752	4.99229e-05	-7.39777e-10	-1.37012	0.000223198	-7.39777e-10	-1.39182
62064119	chr11:62064119:C:T	2.27167e-19	-7.39777e-10	-1.56568	4.10552e-05	-7.39777e-10	-1.56568	0.000187868	-7.39777e-10	-1.56414
62064606	chr11:62064606:T:C	4.53575e-20	-2.09502	-1.08178	6.61234e-06	-2.11093	-1.28073	3.12517e-05	-2.10667	-1.25113
62064668	chr11:62064668:G:A	4.50044e-19	-7.39777e-10	-0.882023	6.20673e-05	-7.39777e-10	-1.15238	0.000288079	-7.39777e-10	-1.13664
62065006	chr11:62065006:A:G	2.9612e-20	-2.0375	-1.56569	5.11021e-06	-2.0837	-1.56565	2.35192e-05	-2.0845	-1.55756
62065076	chr11:62065076:G:A	5.7173e-19	-7.39777e-10	-0.642703	0.00012768	-7.39777e-10	-0.431071	0.00056447	-7.39777e-10	-0.463989
62065336	chr11:62065336:A:C	5.9539e-19	-7.39777e-10	-0.602152	0.000100176	-7.39777e-10	-0.673663	0.000436193	-7.39777e-10	-0.721792
62066098	chr11:62066098:A:G	3.53837e-19	-7.39777e-10	-1.12253	7.01325e-05	-7.39777e-10	-1.03021	0.00030982	-7.39777e-10	-1.06389
62066136	chr11:62066136:C:T	4.78301e-18	-7.39777e-10	1.48146	0.000539668	-7.39777e-10	1.01036	0.0048847	-7.39777e-10	1.69399
62066598	chr11:62066598:T:G	2.55594e-20	-2.20846	-1.5419	4.9464e-06	-2.1955	-1.48644	2.38507e-05	-2.19228	-1.43579
62066824	chr11:62066824:A:AT	3.05833e-19	-7.39777e-10	-1.26833	5.17166e-05	-7.39777e-10	-1.33482	0.000259053	-7.39777e-10	-1.24284
62067405	chr11:62067405:G:A	3.03503e-19	-7.39777e-10	-1.27598	5.3795e-05	-7.39777e-10	-1.29542	0.000226418	-7.39777e-10	-1.37749
62067407	chr11:62067407:G:C	3.04585e-19	-7.39777e-10	-1.27242	5.39765e-05	-7.39777e-10	-1.29205	0.000227065	-7.39777e-10	-1.37464
62067430	chr11:62067430:G:A	3.10942e-19	-7.39777e-10	-1.25176	5.29277e-05	-7.39777e-10	-1.31167	0.000236091	-7.39777e-10	-1.33566
62067812	chr11:62067812:T:C	3.06492e-19	-7.39777e-10	-1.26618	4.69845e-05	-7.39777e-10	-1.43078	0.000220844	-7.39777e-10	-1.40242
62067942	chr11:62067942:C:T	2.79323e-19	-7.39777e-10	-1.359	4.77439e-05	-7.39777e-10	-1.41475	0.000220188	-7.39777e-10	-1.4054
62068020	chr11:62068020:C:T	1.39699e-19	-2.05188	-1.02216e-09	2.62177e-05	-2.01416	-1.02216e-09	0.000119566	-2.01601	-1.02216e-09
62068037	chr11:62068037:C:G	5.51736e-20	-1.99921	-0.981672	7.76079e-06	-2.02356	-1.20795	3.6894e-05	-2.01777	-1.17406
62068072	chr11:62068072:T:C	5.54872e-20	-2.04768	-0.927541	7.74621e-06	-2.06856	-1.16483	3.68544e-05	-2.06349	-1.12941
62068646	chr11:62068646:G:A	3.07472e-20	-2.02927	-1.5363	5.21948e-06	-2.07723	-1.55096	2.49908e-05	-2.07799	-1.50338
62068966	chr11:62068966:A:G	1.37737e-19	-2.06602	-1.02216e-09	6.01231e-05	-1.1842	-1.02216e-09	0.000279609	-1.16649	-1.02216e-09
62069177	chr11:62069177:G:A	4.26149e-19	-7.39777e-10	-0.936579	8.54131e-05	-7.39777e-10	-0.833097	0.000388093	-7.39777e-10	-0.838631
62069307	chr11:62069307:A:G	2.27525e-19	-7.39777e-10	-1.56411	4.11449e-05	-7.39777e-10	-1.5635	0.00018799	-7.39777e-10	-1.56349
62070072	chr11:62070072:T:C	3.79305e-19	-7.39777e-10	-1.05303	6.36787e-05	-7.39777e-10	-1.12675	0.000278992	-7.39777e-10	-1.1687
62070182	chr11:62070182:C:T	2.42126e-19	-7.39777e-10	-1.50191	4.30139e-05	-7.39777e-10	-1.51907	0.000205067	-7.39777e-10	-1.47654
62070396	chr11:62070396:G:A	3.72802e-19	-7.39777e-10	-1.07032	6.24269e-05	-7.39777e-10	-1.1466	0.000277536	-7.39777e-10	-1.17393
62070510	chr11:62070510:G:A	2.78239e-19	-7.39777e-10	-1.36289	4.77718e-05	-7.39777e-10	-1.41416	0.000215227	-7.39777e-10	-1.42818
62070745	chr11:62070745:A:T	2.31238e-19	-7.39777e-10	-1.54792	4.21048e-05	-7.39777e-10	-1.54043	0.000192138	-7.39777e-10	-1.54166
62070869	chr11:62070869:A:G	3.50357e-19	-7.39777e-10	-1.13242	7.24087e-05	-7.39777e-10	-0.998271	0.000325415	-7.39777e-10	-1.01477
62071830	chr11:62071830:C:A	1.35071e-19	-2.08557	-1.02216e-09	3.10313e-05	-1.8456	-1.02216e-09	0.000142049	-1.8437	-1.02216e-09
62071885	chr11:62071885:C:T	3.17438e-19	-7.39777e-10	-1.23109	5.80963e-05	-7.39777e-10	-1.21849	0.000245698	-7.39777e-10	-1.29578
62072638	chr11:62072638:T:C	4.07729e-19	-7.39777e-10	-0.980766	7.14171e-05	-7.39777e-10	-1.01206	0.00031918	-7.39777e-10	-1.03412
62072693	chr11:62072693:C:T	6.11309e-20	-2.04075	-0.837604	8.51121e-06	-2.06199	-1.07722	4.0537e-05	-2.05672	-1.04095
62072941	chr11:62072941:C:A	5.88604e-20	-2.03403	-0.882173	8.26678e-06	-2.05541	-1.11294	3.93091e-05	-2.05001	-1.07841
62073285	chr11:62073285:T:C	4.42622e-19	-7.39777e-10	-0.898652	7.38786e-05	-7.39777e-10	-0.978174	0.000311328	-7.39777e-10	-1.05903
62073314	chr11:62073314:G:A	4.44193e-19	-7.39777e-10	-0.895111	7.5321e-05	-7.39777e-10	-0.958838	0.000311418	-7.39777e-10	-1.05874
62073559	chr11:62073559:G:A	5.2974e-20	-2.0412	-0.98037	7.58293e-06	-2.06257	-1.19212	3.61229e-05	-2.05733	-1.15562
62073647	chr11:62073647:A:T	2.55322e-19	-7.39777e-10	-1.44884	4.55213e-05	-7.39777e-10	-1.46242	0.000205574	-7.39777e-10	-1.47407
62073899	chr11:62073899:T:C	4.32834e-19	-7.39777e-10	-0.921016	6.03247e-05	-7.39777e-10	-1.18085	0.000289824	-7.39777e-10	-1.1306
62074612	chr11:62074612:G:A	1.25979e-19	-2.15525	-1.02216e-09	2.30187e-05	-2.14429	-1.02216e-09	0.000105188	-2.14413	-1.02216e-09
62074740	chr11:62074740:T:C	7.04419e-20	-1.58432	-1.15226	1.85791e-05	-1.2513	-1.10726	8.81167e-05	-1.24329	-1.07793
62074910	chr11:62074910:G:A	2.89823e-19	-7.39777e-10	-1.3221	5.41125e-05	-7.39777e-10	-1.28953	0.000225595	-7.39777e-10	-1.38114
62075011	chr11:62075011:C:T	3.30397e-19	-7.39777e-10	-1.19107	5.59298e-05	-7.39777e-10	-1.2565	0.000248764	-7.39777e-10	-1.28337
62075036	chr11:62075036:G:A	3.48961e-19	-7.39777e-10	-1.13641	5.97514e-05	-7.39777e-10	-1.1904	0.000246855	-7.39777e-10	-1.29107
62075090	chr11:62075090:A:C	3.467e-19	-7.39777e-10	-1.14291	5.94296e-05	-7.39777e-10	-1.1958	0.000245617	-7.39777e-10	-1.2961
62075446	chr11:62075446:C:T	3.34895e-19	-7.39777e-10	-1.17755	5.75624e-05	-7.39777e-10	-1.22773	0.000239133	-7.39777e-10	-1.32286
62075475	chr11:62075475:C:T	3.38244e-19	-7.39777e-10	-1.1676	5.68256e-05	-7.39777e-10	-1.24061	0.000253937	-7.39777e-10	-1.26279
62075715	chr11:62075715:CAG:C	2.28762e-19	-1.55869	-1.02216e-09	4.55693e-05	-1.46136	-1.02216e-09	0.00020743	-1.46508	-1.02216e-09
62075727	chr11:62075727:T:G	3.25503e-19	-7.39777e-10	-1.206	5.49613e-05	-7.39777e-10	-1.27397	0.000246305	-7.39777e-10	-1.29331
62075844	chr11:62075844:T:C	6.00174e-19	-0.594149	-1.02216e-09	5.4542e-05	-1.28163	-1.02216e-09	0.00025042	-1.27674	-1.02216e-09
62075965	chr11:62075965:C:T	4.82283e-20	-2.00636	-1.10907	7.22342e-06	-2.02385	-1.27941	3.38138e-05	-2.01814	-1.26087
62076070	chr11:62076070:G:A	2.78051e-20	-2.10127	-1.56488	5.09948e-06	-2.08745	-1.564	2.33889e-05	-2.08447	-1.56314
62076111	chr11:62076111:T:G	4.68157e-20	-1.92088	-1.22427	7.10182e-06	-1.94857	-1.37168	3.31796e-05	-1.94174	-1.3562
62076340	chr11:62076340:G:A	5.31164e-20	-1.92583	-1.09305	2.52009e-05	-1.09401	-0.959711	0.000144118	-1.06118	-0.768066
62076970	chr11:62076970:T:A	3.37524e-19	-7.39777e-10	-1.16973	5.66971e-05	-7.39777e-10	-1.24287	0.000253473	-7.39777e-10	-1.26462
62077191	chr11:62077191:T:G	6.39367e-19	-0.530891	-1.02216e-09	5.72856e-05	-1.23255	-1.02216e-09	0.000263052	-1.22753	-1.02216e-09
62077212	chr11:62077212:G:A	5.21769e-19	-7.39777e-10	-0.734145	0.000109156	-7.39777e-10	-0.587814	0.000483574	-7.39777e-10	-0.618673
62077524	chr11:62077524:AATG:A	2.73675e-20	-2.11789	-1.56412	5.07677e-06	-2.1027	-1.55322	2.29739e-05	-2.09994	-1.56558
62077611	chr11:62077611:C:CTCAG	4.63507e-19	-7.39777e-10	-0.852548	9.64335e-05	-7.39777e-10	-0.711743	0.000444109	-7.39777e-10	-0.703807
62077689	chr11:62077689:T:C	5.15025e-20	-1.66902	-1.38072	1.30677e-05	-1.35475	-1.3557	6.15263e-05	-1.34719	-1.33322
62077690	chr11:62077690:C:T	4.90777e-20	-1.5575	-1.54046	5.81884e-06	-1.9793	-1.54019	2.71295e-05	-1.97522	-1.52404
62077799	chr11:62077799:G:A	1.79979e-19	-1.79853	-1.02216e-09	3.81281e-05	-1.63965	-1.02216e-09	0.000176544	-1.62631	-1.02216e-09
62077998	chr11:62077998:T:C	4.35346e-19	-7.39777e-10	-0.915228	8.96768e-05	-7.39777e-10	-0.784384	0.000414006	-7.39777e-10	-0.773998
62078214	chr11:62078214:T:G	2.28933e-19	-7.39777e-10	-1.55794	4.12469e-05	-7.39777e-10	-1.56102	0.000189995	-7.39777e-10	-1.55288
62078623	chr11:62078623:T:G	2.74265e-20	-2.1183	-1.56156	5.10924e-06	-2.10146	-1.54809	2.30304e-05	-2.0987	-1.56436
62078817	chr11:62078817:C:T	2.03685e-19	-1.67479	-1.02216e-09	2.378e-05	-2.11175	-1.02216e-09	0.000108839	-2.11001	-1.02216e-09
62079190	chr11:62079190:C:T	2.29383e-19	-7.39777e-10	-1.55598	4.10888e-05	-7.39777e-10	-1.56486	0.000187924	-7.39777e-10	-1.56384
62079949	chr11:62079949:A:G	4.64705e-20	-1.91796	-1.23459	7.12269e-06	-1.9401	-1.37721	3.32845e-05	-1.93326	-1.36153
62080228	chr11:62080228:T:C	3.89959e-19	-7.39777e-10	-1.02533	6.49349e-05	-7.39777e-10	-1.10721	0.000286081	-7.39777e-10	-1.1436
62080377	chr11:62080377:A:G	3.60165e-19	-7.39777e-10	-1.10481	6.26354e-05	-7.39777e-10	-1.14327	0.000253631	-7.39777e-10	-1.26399
62080740	chr11:62080740:A:G	2.28365e-19	-7.39777e-10	-1.56043	4.14097e-05	-7.39777e-10	-1.55708	0.000187607	-7.39777e-10	-1.56553
62080804	chr11:62080804:A:C	5.75953e-20	-2.20081	-0.737118	8.6392e-06	-2.20988	-0.914406	3.76011e-05	-2.20908	-0.963764
62081300	chr11:62081300:G:A	2.67025e-19	-7.39777e-10	-1.40403	5.11661e-05	-7.39777e-10	-1.34552	0.000210448	-7.39777e-10	-1.45064
62081309	chr11:62081309:C:T	1.20419e-19	-2.20039	-1.02216e-09	2.15349e-05	-2.21092	-1.02216e-09	9.83786e-05	-2.21105	-1.02216e-09
62081961	chr11:62081961:G:A	2.27732e-19	-7.39777e-10	-1.5632	4.15301e-05	-7.39777e-10	-1.55418	0.00018761	-7.39777e-10	-1.56551
62081969	chr11:62081969:G:A	1.2191e-19	-2.18808	-1.02216e-09	2.22329e-05	-2.17902	-1.02216e-09	0.000101592	-2.17892	-1.02216e-09
62082807	chr11:62082807:C:A	7.07115e-19	-0.430176	-1.02216e-09	6.10451e-05	-1.16898	-1.02216e-09	0.000280493	-1.16333	-1.02216e-09
62083219	chr11:62083219:T:A	1.28189e-19	-0.574323	-1.56354	1.12881e-05	-1.29616	-1.56068	5.19169e-05	-1.28972	-1.56051
62083221	chr11:62083221:T:A	5.99119e-19	-0.59591	-1.02216e-09	5.37738e-05	-1.29581	-1.02216e-09	0.000246939	-1.29074	-1.02216e-09
62083263	chr11:62083263:A:C	3.97123e-20	-1.75879	-1.55092	6.86313e-06	-1.83661	-1.51782	3.26804e-05	-1.82819	-1.48491
62083732	chr11:62083732:C:T	1.28235e-19	-1.30356	-0.833939	8.02983e-06	-2.21448	-0.982955	4.51852e-05	-2.21449	-0.774623
62084160	chr11:62084160:C:T	5.13017e-19	-0.75106	-1.02216e-09	4.95453e-05	-1.37771	-1.02216e-09	0.000227411	-1.37312	-1.02216e-09
62084264	chr11:62084264:C:T	2.38127e-19	-7.39777e-10	-1.51856	4.20021e-05	-7.39777e-10	-1.54288	0.000192716	-7.39777e-10	-1.53866
62084326	chr11:62084326:C:T	3.27264e-19	-7.39777e-10	-1.2006	5.95272e-05	-7.39777e-10	-1.19416	0.00028284	-7.39777e-10	-1.155
62084499	chr11:62084499:T:C	5.66532e-19	-7.39777e-10	-0.651835	0.000120163	-7.39777e-10	-0.491747	0.000554426	-7.39777e-10	-0.481944
62084752	chr11:62084752:C:A	3.83506e-19	-7.39777e-10	-1.04201	6.70512e-05	-7.39777e-10	-1.07514	0.000292943	-7.39777e-10	-1.1199
62085134	chr11:62085134:G:A	3.35013e-19	-7.39777e-10	-1.1772	5.61889e-05	-7.39777e-10	-1.25188	0.000252069	-7.39777e-10	-1.27017
62085376	chr11:62085376:A:G	5.75563e-19	-0.63602	-1.02216e-09	5.35894e-05	-1.29924	-1.02216e-09	0.00024613	-1.29402	-1.02216e-09
62085431	chr11:62085431:A:T	3.43224e-20	-1.92329	-1.53229	6.22195e-06	-1.9645	-1.48801	2.97733e-05	-1.95775	-1.44851
62085789	chr11:62085789:G:A	3.02095e-19	-7.39777e-10	-1.28063	5.12169e-05	-7.39777e-10	-1.34453	0.000230583	-7.39777e-10	-1.35927
62085864	chr11:62085864:T:G	3.36194e-20	-1.96474	-1.51152	7.67607e-06	-1.71155	-1.53094	3.46845e-05	-1.70979	-1.5438
62087326	chr11:62087326:T:G	2.70029e-19	-7.39777e-10	-1.39284	4.6849e-05	-7.39777e-10	-1.43367	0.00020994	-7.39777e-10	-1.45305
62087974	chr11:62087974:CAGTT:C	2.58397e-19	-7.39777e-10	-1.43687	4.56206e-05	-7.39777e-10	-1.46024	0.000220991	-7.39777e-10	-1.40176
62088303	chr11:62088303:G:A	1.99485e-19	-1.69563	-1.02216e-09	3.91755e-05	-1.61254	-1.02216e-09	0.000178414	-1.61577	-1.02216e-09
62088343	chr11:62088343:G:T	2.68788e-19	-7.39777e-10	-1.39744	4.67803e-05	-7.39777e-10	-1.43514	0.000208721	-7.39777e-10	-1.45888
62088535	chr11:62088535:A:G	2.71743e-19	-7.39777e-10	-1.38651	4.68669e-05	-7.39777e-10	-1.43328	0.000211216	-7.39777e-10	-1.44699
62088612	chr11:62088612:G:A	2.64176e-19	-7.39777e-10	-1.41475	4.59603e-05	-7.39777e-10	-1.45282	0.000206262	-7.39777e-10	-1.47073
62088896	chr11:62088896:A:G	2.59081e-19	-7.39777e-10	-1.43423	4.22646e-05	-7.39777e-10	-1.53665	0.000196772	-7.39777e-10	-1.51783
62088902	chr11:62088902:T:C	4.15272e-19	-7.39777e-10	-0.962436	7.21389e-05	-7.39777e-10	-1.002	0.000372055	-7.39777e-10	-0.880835
62089031	chr11:62089031:T:A	2.70774e-19	-7.39777e-10	-1.39009	4.69581e-05	-7.39777e-10	-1.43134	0.000210383	-7.39777e-10	-1.45095
62089278	chr11:62089278:G:A	2.92253e-20	-2.05374	-1.5626	1.03738e-05	-1.39135	-1.54996	5.05591e-05	-1.36159	-1.51514
62089468	chr11:62089468:A:G	2.70459e-19	-7.39777e-10	-1.39125	4.69117e-05	-7.39777e-10	-1.43233	0.000210185	-7.39777e-10	-1.45189
62089525	chr11:62089525:T:C	3.22731e-19	-7.39777e-10	-1.21455	5.85767e-05	-7.39777e-10	-1.21026	0.000289108	-7.39777e-10	-1.13308
62089548	chr11:62089548:C:T	5.07342e-19	-0.762184	-1.02216e-09	4.88832e-05	-1.39116	-1.02216e-09	0.000224531	-1.38586	-1.02216e-09
62089621	chr11:62089621:T:C	2.54415e-19	-7.39777e-10	-1.4524	4.19493e-05	-7.39777e-10	-1.54414	0.00019476	-7.39777e-10	-1.52811
62090224	chr11:62090224:T:C	2.96129e-20	-2.03794	-1.56522	1.06329e-05	-1.36	-1.55665	5.1544e-05	-1.3297	-1.52775
62090239	chr11:62090239:T:A	2.68788e-19	-7.39777e-10	-1.39745	4.66564e-05	-7.39777e-10	-1.43779	0.000209133	-7.39777e-10	-1.4569
62090333	chr11:62090333:A:C	5.76867e-19	-0.633758	-1.02216e-09	5.41197e-05	-1.2894	-1.02216e-09	0.000248529	-1.28432	-1.02216e-09
62090521	chr11:62090521:T:C	2.66722e-19	-7.39777e-10	-1.40516	4.6344e-05	-7.39777e-10	-1.44451	0.000207843	-7.39777e-10	-1.4631
62090643	chr11:62090643:C:T	2.72494e-19	-7.39777e-10	-1.38375	4.69877e-05	-7.39777e-10	-1.43071	0.000211674	-7.39777e-10	-1.44483
62090663	chr11:62090663:G:T	4.30428e-19	-0.926588	-1.02216e-09	0.000126324	-0.441745	-1.02216e-09	0.000588745	-0.421884	-1.02216e-09
62090739	chr11:62090739:G:A	2.51257e-19	-7.39777e-10	-1.46489	4.39989e-05	-7.39777e-10	-1.49643	0.0002024	-7.39777e-10	-1.48963
62091019	chr11:62091019:T:C	2.70838e-19	-7.39777e-10	-1.38985	4.69651e-05	-7.39777e-10	-1.43119	0.000210416	-7.39777e-10	-1.45079
62091098	chr11:62091098:G:A	1.34601e-19	-0.538702	-1.55035	1.21203e-05	-1.2336	-1.55211	5.54336e-05	-1.22682	-1.55787
62091128	chr11:62091128:G:A	2.69901e-19	-7.39777e-10	-1.39331	4.95323e-05	-7.39777e-10	-1.37797	0.000237335	-7.39777e-10	-1.33041
62091574	chr11:62091574:C:A	2.66599e-19	-7.39777e-10	-1.40562	4.32876e-05	-7.39777e-10	-1.51273	0.000239953	-7.39777e-10	-1.31944
62091711	chr11:62091711:G:A	3.88233e-19	-7.39777e-10	-1.02976	6.06977e-05	-7.39777e-10	-1.17469	0.000337828	-7.39777e-10	-0.977341
62091789	chr11:62091789:C:A	2.6815e-19	-7.39777e-10	-1.39982	4.29863e-05	-7.39777e-10	-1.51971	0.000201072	-7.39777e-10	-1.49621
62091832	chr11:62091832:G:A	2.6773e-19	-7.39777e-10	-1.40139	4.65089e-05	-7.39777e-10	-1.44095	0.000208571	-7.39777e-10	-1.4596
62092088	chr11:62092088:A:G	2.27353e-19	-7.39777e-10	-1.56487	4.14775e-05	-7.39777e-10	-1.55544	0.000189328	-7.39777e-10	-1.5564
62092483	chr11:62092483:T:C	2.70157e-20	-2.13965	-1.5553	9.01503e-06	-1.55751	-1.52419	4.06596e-05	-1.53465	-1.55999
62092789	chr11:62092789:G:GT	2.65899e-19	-7.39777e-10	-1.40825	4.59556e-05	-7.39777e-10	-1.45292	0.000207478	-7.39777e-10	-1.46485
62092908	chr11:62092908:T:C	2.68502e-19	-7.39777e-10	-1.39851	4.6604e-05	-7.39777e-10	-1.43891	0.000208917	-7.39777e-10	-1.45794
62092997	chr11:62092997:T:C	2.28047e-19	-7.39777e-10	-1.56182	4.18037e-05	-7.39777e-10	-1.54761	0.00018833	-7.39777e-10	-1.56168
62093201	chr11:62093201:A:G	2.66004e-19	-7.39777e-10	-1.40786	4.63075e-05	-7.39777e-10	-1.44529	0.000207277	-7.39777e-10	-1.46582
62093681	chr11:62093681:T:C	2.281e-19	-7.39777e-10	-1.56159	4.18143e-05	-7.39777e-10	-1.54736	0.000188284	-7.39777e-10	-1.56192
62093949	chr11:62093949:T:G	2.70459e-19	-7.39777e-10	-1.39125	4.69117e-05	-7.39777e-10	-1.43233	0.000210185	-7.39777e-10	-1.45189
62094082	chr11:62094082:T:C	2.68738e-19	-7.39777e-10	-1.39763	4.6649e-05	-7.39777e-10	-1.43795	0.000209103	-7.39777e-10	-1.45705
62094109	chr11:62094109:A:G	2.65679e-19	-7.39777e-10	-1.40908	4.62138e-05	-7.39777e-10	-1.44732	0.000207844	-7.39777e-10	-1.46309
62094379	chr11:62094379:C:T	2.90026e-20	-2.08324	-1.54075	8.13224e-06	-1.64812	-1.53664	3.91351e-05	-1.63025	-1.5026
62094693	chr11:62094693:C:T	4.98798e-20	-1.94418	-1.13757	1.38382e-05	-1.54414	-1.10902	6.54087e-05	-1.53896	-1.08027
62095811	chr11:62095811:TG:T	2.28853e-19	-1.37135	-0.186937	5.56075e-05	-1.40206	0.139779	0.000454181	-1.3966	0.715222
62095847	chr11:62095847:C:T	6.37911e-20	-2.01334	-0.822419	9.73994e-06	-2.09687	-0.907495	5.53136e-05	-2.09608	-0.690781
62096031	chr11:62096031:C:T	1.2004e-19	-2.20354	-1.02216e-09	2.37233e-05	-2.11414	-1.02216e-09	0.000108257	-2.11536	-1.02216e-09
62096088	chr11:62096088:C:T	2.34438e-19	-7.39777e-10	-1.53418	4.14203e-05	-7.39777e-10	-1.55683	0.000197981	-7.39777e-10	-1.51171
62096165	chr11:62096165:C:T	2.83371e-19	-7.39777e-10	-1.34461	4.81071e-05	-7.39777e-10	-1.40717	0.000217864	-7.39777e-10	-1.41601
62096247	chr11:62096247:ACTGCACTCCAGCCTGGGCAACAGAGACCAGG:A	3.33555e-19	-7.39777e-10	-1.18156	5.45944e-05	-7.39777e-10	-1.28066	0.000322321	-7.39777e-10	-1.02433
62099671	chr11:62099671:G:C	3.22208e-19	-7.39777e-10	-1.21617	5.42045e-05	-7.39777e-10	-1.28783	0.000244006	-7.39777e-10	-1.30268
62099817	chr11:62099817:T:C	5.14409e-20	-1.67516	-1.37577	2.54311e-05	-0.677739	-1.36688	0.000114663	-0.643184	-1.41469
62099867	chr11:62099867:A:G	1.20023e-19	-0.931886	-1.2718	1.97802e-05	-0.930024	-1.36589	8.78957e-05	-0.916883	-1.40684
62100040	chr11:62100040:CT:C	8.19725e-20	-1.09263	-1.49236	5.03352e-06	-2.17783	-1.48664	2.33945e-05	-2.18297	-1.4644
62100240	chr11:62100240:T:C	3.01898e-19	-7.39777e-10	-1.28128	4.68107e-05	-7.39777e-10	-1.43448	0.000278053	-7.39777e-10	-1.17206
62100272	chr11:62100272:G:A	3.16395e-19	-7.39777e-10	-1.23438	5.5242e-05	-7.39777e-10	-1.26887	0.000228472	-7.39777e-10	-1.36847
62101147	chr11:62101147:C:T	3.00894e-19	-7.39777e-10	-1.28461	5.06813e-05	-7.39777e-10	-1.35504	0.000229107	-7.39777e-10	-1.36569
62101500	chr11:62101500:GATTT:G	3.92811e-19	-7.39777e-10	-1.01804	6.4058e-05	-7.39777e-10	-1.12081	0.000289511	-7.39777e-10	-1.13169
62101537	chr11:62101537:C:G	3.03561e-20	-2.04572	-1.53265	1.20309e-05	-1.23618	-1.55694	5.63353e-05	-1.2034	-1.56516
62101856	chr11:62101856:A:G	3.01118e-20	-2.06376	-1.52269	1.16494e-05	-1.27383	-1.55151	5.43262e-05	-1.24168	-1.56319
62101860	chr11:62101860:A:G	2.99543e-20	-2.07176	-1.51993	1.14455e-05	-1.29313	-1.54987	5.33086e-05	-1.2613	-1.56248
62101862	chr11:62101862:G:A	3.04779e-20	-2.05622	-1.51814	1.19049e-05	-1.25487	-1.54877	5.54504e-05	-1.2224	-1.56198
62102041	chr11:62102041:T:C	2.92476e-20	-2.09708	-1.51849	1.06504e-05	-1.36569	-1.5493	4.95317e-05	-1.33514	-1.56213
62102430	chr11:62102430:C:T	8.11395e-20	-1.9955	-0.599695	2.09694e-05	-1.59752	-0.640011	0.00010188	-1.59351	-0.582571
62102484	chr11:62102484:G:T	2.78154e-20	-2.13478	-1.531	9.66946e-06	-1.45555	-1.55607	4.50861e-05	-1.4264	-1.5649
62102513	chr11:62102513:T:C	2.27915e-19	-7.39777e-10	-1.5624	4.2463e-05	-7.39777e-10	-1.53196	0.000187672	-7.39777e-10	-1.56518
62102594	chr11:62102594:C:T	7.62815e-20	-1.98765	-0.669285	1.98509e-05	-1.58424	-0.708106	9.6246e-05	-1.58018	-0.652786
62102856	chr11:62102856:A:G	2.79821e-20	-2.09671	-1.56309	1.06658e-05	-1.36607	-1.54749	5.1659e-05	-1.33548	-1.51973
62103186	chr11:62103186:A:C	7.60277e-20	-1.99818	-0.66209	1.96454e-05	-1.60182	-0.700929	9.52554e-05	-1.59782	-0.645494
62103260	chr11:62103260:T:C	1.02956e-19	-0.80758	-1.54948	1.77635e-05	-0.840874	-1.56258	8.21452e-05	-0.827597	-1.56379
62103401	chr11:62103401:C:T	2.31049e-19	-7.39777e-10	-1.54874	4.2726e-05	-7.39777e-10	-1.52579	0.000188503	-7.39777e-10	-1.56077
62103560	chr11:62103560:T:G	3.96436e-19	-1.00886	-1.02216e-09	4.13841e-05	-1.5577	-1.02216e-09	0.000189851	-1.55364	-1.02216e-09
62104273	chr11:62104273:G:A	3.22797e-19	-7.39777e-10	-1.21435	5.38863e-05	-7.39777e-10	-1.29372	0.00024333	-7.39777e-10	-1.30546
62104337	chr11:62104337:T:C	3.22797e-19	-7.39777e-10	-1.21435	5.38863e-05	-7.39777e-10	-1.29372	0.00024333	-7.39777e-10	-1.30546
62104505	chr11:62104505:C:T	4.58292e-19	-0.863863	-1.02216e-09	4.54284e-05	-1.46446	-1.02216e-09	0.00020856	-1.45965	-1.02216e-09
62104519	chr11:62104519:G:A	6.81545e-20	-2.00668	-0.762916	1.75167e-05	-1.61671	-0.800736	8.45525e-05	-1.61275	-0.749757
62105252	chr11:62105252:C:T	2.33531e-19	-7.39777e-10	-1.53806	4.17168e-05	-7.39777e-10	-1.54969	0.000196031	-7.39777e-10	-1.52161
62105804	chr11:62105804:C:A	4.42816e-19	-7.39777e-10	-0.898216	7.27552e-05	-7.39777e-10	-0.993497	0.000424907	-7.39777e-10	-0.748006
62105854	chr11:62105854:C:G	4.47909e-19	-7.39777e-10	-0.886779	9.08891e-05	-7.39777e-10	-0.770956	0.000406818	-7.39777e-10	-0.791511
62106404	chr11:62106404:A:G	4.65109e-20	-2.21054	-0.941142	1.82392e-05	-1.36219	-1.01483	8.2806e-05	-1.34816	-1.03521
62106414	chr11:62106414:C:T	3.16276e-20	-2.12274	-1.4146	5.69984e-06	-2.10441	-1.43574	2.58828e-05	-2.10437	-1.44193
62106618	chr11:62106618:C:G	2.69815e-19	-7.39777e-10	-1.39363	5.10538e-05	-7.39777e-10	-1.34772	0.000217349	-7.39777e-10	-1.41837
62107369	chr11:62107369:C:G	5.85836e-20	-2.1817	-0.73921	1.62441e-05	-1.62871	-0.864156	8.75234e-05	-1.61628	-0.711687
62107479	chr11:62107479:G:A	4.29351e-19	-7.39777e-10	-0.929093	6.72033e-05	-7.39777e-10	-1.07287	0.000327568	-7.39777e-10	-1.00818
62107486	chr11:62107486:C:T	4.30328e-20	-2.213	-1.01641	2.91753e-05	-0.824058	-1.08321	0.000162269	-0.797936	-0.912688
62108139	chr11:62108139:G:T	7.61927e-20	-1.97097	-0.687137	3.59391e-05	-0.909109	-0.789661	0.000207859	-0.889312	-0.573704
62108251	chr11:62108251:TG:T	2.45158e-19	-7.39777e-10	-1.48947	4.50454e-05	-7.39777e-10	-1.47293	0.000209166	-7.39777e-10	-1.45675
62108311	chr11:62108311:T:C	1.34698e-19	-2.08833	-1.02216e-09	2.16746e-05	-2.20445	-1.02216e-09	9.89045e-05	-2.20572	-1.02216e-09
62108659	chr11:62108659:G:A	2.98348e-19	-7.39777e-10	-1.29311	5.91908e-05	-7.39777e-10	-1.19983	0.000238912	-7.39777e-10	-1.32378
62108817	chr11:62108817:T:C	4.80645e-20	-2.19297	-0.925861	9.41979e-06	-2.20662	-0.831166	4.61057e-05	-2.20454	-0.764399
62108885	chr11:62108885:A:G	1.33162e-19	-1.17711	-0.922695	1.85896e-05	-1.27961	-1.07838	8.76334e-05	-1.23972	-1.087
62109089	chr11:62109089:T:C	4.73554e-20	-2.1302	-1.00349	1.10166e-05	-1.80047	-1.08072	5.10124e-05	-1.79073	-1.07708
62109145	chr11:62109145:T:A	4.76525e-20	-2.12113	-1.00631	1.07849e-05	-1.81915	-1.0833	4.99259e-05	-1.80963	-1.0797
62109665	chr11:62109665:G:A	1.09797e-19	-1.27211	-1.02063	1.56138e-05	-1.36671	-1.16573	7.36236e-05	-1.32853	-1.17239
62109939	chr11:62109939:C:T	1.52393e-19	-1.96491	-1.02216e-09	2.19406e-05	-2.19226	-1.02216e-09	0.000100337	-2.19134	-1.02216e-09
62109940	chr11:62109940:G:A	6.11145e-20	-2.12502	-0.753603	1.36623e-05	-1.81104	-0.854911	6.44203e-05	-1.80137	-0.833077
62109957	chr11:62109957:G:A	1.11426e-19	-1.24384	-1.03417	1.58206e-05	-1.34118	-1.1781	7.47123e-05	-1.30244	-1.1838
62110130	chr11:62110130:T:C	2.68322e-19	-7.39777e-10	-1.39918	4.63971e-05	-7.39777e-10	-1.44336	0.000239581	-7.39777e-10	-1.32099
62110272	chr11:62110272:A:G	7.44775e-20	-1.17378	-1.50709	3.6669e-05	-0.144652	-1.53401	0.000176077	-0.0711901	-1.55777
62110350	chr11:62110350:T:A	1.14859e-19	-1.171	-1.07666	1.62755e-05	-1.27654	-1.2144	7.69876e-05	-1.23653	-1.2197
62110683	chr11:62110683:G:A	2.85948e-19	-7.39777e-10	-1.33556	5.42015e-05	-7.39777e-10	-1.28789	0.000275282	-7.39777e-10	-1.18208
62111089	chr11:62111089:T:A	2.56624e-19	-7.39777e-10	-1.44376	4.61575e-05	-7.39777e-10	-1.44854	0.000216162	-7.39777e-10	-1.42385
62111097	chr11:62111097:C:A	1.22434e-19	-1.13615	-1.04765	1.72719e-05	-1.24183	-1.18969	8.17432e-05	-1.20109	-1.1952
62111482	chr11:62111482:A:G	1.15535e-19	-1.11677	-1.12503	1.65934e-05	-1.22362	-1.24798	7.76828e-05	-1.18241	-1.26484
62111546	chr11:62111546:G:A	1.48178e-19	-0.891308	-1.10165	2.11145e-05	-1.004	-1.22663	9.92313e-05	-0.958485	-1.24394
62111568	chr11:62111568:A:T	3.92909e-19	-7.39777e-10	-1.01779	6.22772e-05	-7.39777e-10	-1.149	0.000301767	-7.39777e-10	-1.09022
62111709	chr11:62111709:G:T	4.49525e-19	-7.39777e-10	-0.883177	7.022e-05	-7.39777e-10	-1.02896	0.000342386	-7.39777e-10	-0.963939
62111844	chr11:62111844:C:T	1.26593e-19	-1.0418	-1.10859	1.80497e-05	-1.1527	-1.23477	8.45566e-05	-1.11008	-1.25238
62112217	chr11:62112217:G:A	9.27295e-20	-1.08397	-1.37772	6.08235e-06	-2.12903	-1.34617	3.25515e-05	-2.13001	-1.18705
62112402	chr11:62112402:A:T	5.46077e-20	-2.01898	-0.97221	1.03307e-05	-1.88042	-1.06506	4.36258e-05	-1.87371	-1.15052
62112451	chr11:62112451:G:A	4.06378e-19	-7.39777e-10	-0.984085	6.42052e-05	-7.39777e-10	-1.11851	0.000311533	-7.39777e-10	-1.05837
62112618	chr11:62112618:G:A	1.12197e-19	-1.14057	-1.13054	1.60669e-05	-1.24627	-1.25757	7.54857e-05	-1.20547	-1.27046
62112672	chr11:62112672:A:C	2.75369e-20	-2.11461	-1.56123	5.35774e-06	-2.14509	-1.45696	2.89499e-05	-2.14023	-1.29409
62112751	chr11:62112751:A:G	1.13519e-19	-1.17145	-1.08794	1.61823e-05	-1.27592	-1.22076	7.58361e-05	-1.2357	-1.2356
62112755	chr11:62112755:T:C	3.61567e-20	-2.20879	-1.19472	7.13066e-06	-2.19873	-1.11747	3.39142e-05	-2.1959	-1.08014
62112843	chr11:62112843:T:C	1.08137e-19	-1.19337	-1.1146	1.54656e-05	-1.29904	-1.24294	7.24414e-05	-1.25934	-1.25776
62113060	chr11:62113060:A:G	1.17958e-19	-1.11855	-1.10249	1.67818e-05	-1.22619	-1.23411	7.88311e-05	-1.18493	-1.24764
62113206	chr11:62113206:C:T	1.10111e-19	-1.1903	-1.09958	1.57576e-05	-1.2934	-1.22988	7.37825e-05	-1.25355	-1.24521
62113271	chr11:62113271:A:C	1.18673e-19	-1.18131	-1.03368	1.68086e-05	-1.28501	-1.17369	7.8589e-05	-1.24499	-1.19066
62113403	chr11:62113403:T:C	1.09061e-19	-1.18491	-1.11455	1.56137e-05	-1.28956	-1.24288	7.31516e-05	-1.24964	-1.2577
62113452	chr11:62113452:C:CTG	1.16358e-19	-1.17053	-1.06416	1.65362e-05	-1.27486	-1.20019	7.74292e-05	-1.23462	-1.21589
62113605	chr11:62113605:T:C	1.12808e-19	-1.16948	-1.0962	1.61033e-05	-1.27411	-1.22746	7.54494e-05	-1.23385	-1.24256
62113645	chr11:62113645:G:T	4.06378e-19	-7.39777e-10	-0.984085	6.42052e-05	-7.39777e-10	-1.11851	0.000311533	-7.39777e-10	-1.05837
62113713	chr11:62113713:T:C	1.14627e-19	-1.16999	-1.0797	1.63224e-05	-1.27441	-1.21365	7.64467e-05	-1.23416	-1.22912
62114225	chr11:62114225:C:T	6.49299e-19	-7.39777e-10	-0.515476	0.000104945	-7.39777e-10	-0.627162	0.000488635	-7.39777e-10	-0.60826
62114309	chr11:62114309:G:A	2.45562e-19	-7.39777e-10	-1.48782	4.27811e-05	-7.39777e-10	-1.5245	0.000195305	-7.39777e-10	-1.52531
62114494	chr11:62114494:C:T	3.00358e-19	-7.39777e-10	-1.28639	5.46215e-05	-7.39777e-10	-1.28017	0.000258517	-7.39777e-10	-1.24492
62114798	chr11:62114798:A:C	1.33008e-19	-1.08276	-1.0182	1.84282e-05	-1.19616	-1.17055	8.76549e-05	-1.1545	-1.17197
62114891	chr11:62114891:C:T	2.43494e-19	-7.39777e-10	-1.49628	4.25154e-05	-7.39777e-10	-1.53073	0.000194119	-7.39777e-10	-1.53141
62114986	chr11:62114986:A:G	1.26849e-19	-1.13813	-1.01024	1.7602e-05	-1.2488	-1.16379	8.36676e-05	-1.20821	-1.16481
62115089	chr11:62115089:T:C	1.2837e-19	-1.11503	-1.02142	1.7778e-05	-1.22868	-1.17395	8.45962e-05	-1.18769	-1.1743
62115338	chr11:62115338:C:T	2.27731e-19	-7.39777e-10	-1.56321	4.18509e-05	-7.39777e-10	-1.54648	0.000195435	-7.39777e-10	-1.52465
62115646	chr11:62115646:C:T	5.75677e-19	-1.89435	1.25852	6.62386e-05	-1.9285	0.841171	0.000261116	-1.92642	0.691509
62115686	chr11:62115686:C:T	2.31889e-19	-7.39777e-10	-1.54511	4.15157e-05	-7.39777e-10	-1.55452	0.000188856	-7.39777e-10	-1.55889
62116237	chr11:62116237:T:C	5.88341e-19	-7.39777e-10	-0.614063	8.19788e-05	-7.39777e-10	-0.874136	0.000377711	-7.39777e-10	-0.865749
62116405	chr11:62116405:A:T	4.38097e-20	-2.11205	-1.09947	9.70397e-06	-1.83921	-1.16885	4.49139e-05	-1.82995	-1.16517
62116553	chr11:62116553:A:C	1.13327e-19	-1.23789	-1.0232	1.59082e-05	-1.33968	-1.17408	7.54155e-05	-1.30091	-1.17596
62116572	chr11:62116572:G:A	6.47792e-20	-1.46955	-1.35084	2.69553e-05	-0.558882	-1.42754	0.000131097	-0.494155	-1.42979
62116597	chr11:62116597:G:A	5.08856e-20	-2.1013	-0.960486	1.08012e-05	-1.85899	-1.04195	5.00693e-05	-1.84998	-1.03649
62116830	chr11:62116830:G:A	5.02318e-20	-2.11369	-0.961027	1.10449e-05	-1.83612	-1.04251	5.12152e-05	-1.82683	-1.03702
62117017	chr11:62117017:G:A	2.30312e-19	-7.39777e-10	-1.55193	4.11572e-05	-7.39777e-10	-1.5632	0.000187797	-7.39777e-10	-1.56452
62117065	chr11:62117065:G:C	1.16205e-19	-1.22765	-1.00836	1.62436e-05	-1.33144	-1.16145	7.70174e-05	-1.29248	-1.16336
62117356	chr11:62117356:A:G	6.76927e-19	-7.39777e-10	-0.473806	0.000108998	-7.39777e-10	-0.589265	0.000507434	-7.39777e-10	-0.57051
62117377	chr11:62117377:C:T	1.15401e-19	-1.2268	-1.01616	1.61778e-05	-1.329	-1.16795	7.67045e-05	-1.28999	-1.16992
62117490	chr11:62117490:A:G	2.56201e-19	-7.39777e-10	-1.44541	4.46256e-05	-7.39777e-10	-1.48229	0.000204779	-7.39777e-10	-1.47795
62117601	chr11:62117601:A:C	3.90385e-20	-2.19032	-1.1365	7.56079e-06	-2.21252	-1.0451	3.55463e-05	-2.21145	-1.01759
62117678	chr11:62117678:T:C	2.28857e-19	-7.39777e-10	-1.55827	4.11398e-05	-7.39777e-10	-1.56362	0.000187589	-7.39777e-10	-1.56563
62117767	chr11:62117767:T:C	4.66355e-20	-2.21266	-0.936345	9.47472e-06	-2.19299	-0.838981	4.62893e-05	-2.18966	-0.77531
62117792	chr11:62117792:C:G	2.68322e-19	-7.39777e-10	-1.39918	4.63971e-05	-7.39777e-10	-1.44336	0.000239581	-7.39777e-10	-1.32099
62117806	chr11:62117806:G:A	4.18981e-20	-2.11901	-1.13712	9.45926e-06	-1.82504	-1.20856	4.40185e-05	-1.81561	-1.19966
62117987	chr11:62117987:A:G	1.06123e-19	-1.13759	-1.18918	1.50937e-05	-1.13374	-1.43258	6.60128e-05	-1.09482	-1.51521
62118084	chr11:62118084:T:G	1.14685e-19	-1.22052	-1.02866	1.61151e-05	-1.32255	-1.17829	7.642e-05	-1.28339	-1.18024
62118172	chr11:62118172:A:AT	1.13658e-19	-1.2137	-1.04448	1.59759e-05	-1.31739	-1.19213	7.57768e-05	-1.27812	-1.19396
62118550	chr11:62118550:G:A	1.18188e-19	-1.22179	-0.997306	1.64769e-05	-1.32546	-1.15318	7.82249e-05	-1.28638	-1.1539
62118627	chr11:62118627:A:C	1.19127e-19	-1.20659	-1.00459	1.66451e-05	-1.31039	-1.1581	7.89492e-05	-1.27098	-1.16009
62118629	chr11:62118629:G:C	2.31834e-19	-7.39777e-10	-1.54535	4.15081e-05	-7.39777e-10	-1.55471	0.000188829	-7.39777e-10	-1.55903
62118642	chr11:62118642:A:C	3.45712e-20	-2.21446	-1.23388	7.35321e-06	-2.19411	-1.09135	3.75283e-05	-2.19072	-0.984064
62118659	chr11:62118659:T:C	3.03272e-19	-7.39777e-10	-1.27674	5.88274e-05	-7.39777e-10	-1.20599	0.000240263	-7.39777e-10	-1.31814
62118667	chr11:62118667:GTC:G	2.27381e-19	-7.39777e-10	-1.56474	4.10492e-05	-7.39777e-10	-1.56583	0.000187595	-7.39777e-10	-1.56559
62118673	chr11:62118673:C:G	1.16553e-19	-1.22883	-1.00419	1.63185e-05	-1.33085	-1.15744	7.73511e-05	-1.2919	-1.15962
62118716	chr11:62118716:T:G	4.10764e-19	-7.39777e-10	-0.97335	6.48063e-05	-7.39777e-10	-1.10919	0.000314659	-7.39777e-10	-1.04839
62119034	chr11:62119034:T:C	1.23542e-19	-1.19334	-0.981448	1.71734e-05	-1.29791	-1.13933	8.15446e-05	-1.25822	-1.1405
62119100	chr11:62119100:C:T	6.51346e-20	-1.30209	-1.51282	3.05107e-05	-0.322833	-1.53969	0.000146623	-0.252388	-1.55962
62119119	chr11:62119119:A:G	1.18305e-19	-1.19996	-1.01814	1.65631e-05	-1.30447	-1.16896	7.85399e-05	-1.26492	-1.17135
62119226	chr11:62119226:T:C	2.40811e-19	-7.39777e-10	-1.50736	4.23757e-05	-7.39777e-10	-1.53402	0.000209113	-7.39777e-10	-1.457
62119356	chr11:62119356:C:A	2.67838e-19	-7.39777e-10	-1.40099	5.0165e-05	-7.39777e-10	-1.36528	0.000214831	-7.39777e-10	-1.43002
62119805	chr11:62119805:T:C	2.57567e-19	-7.39777e-10	-1.44009	4.50391e-05	-7.39777e-10	-1.47307	0.000206824	-7.39777e-10	-1.46801
62119961	chr11:62119961:T:C	2.4998e-19	-7.39777e-10	-1.46999	4.62923e-05	-7.39777e-10	-1.44562	0.000228715	-7.39777e-10	-1.3674
62120124	chr11:62120124:C:T	1.50442e-19	-1.05744	-0.920353	2.05418e-05	-1.16714	-1.091	9.82343e-05	-1.12476	-1.08776
62120620	chr11:62120620:T:C	2.70251e-20	-2.20407	-1.49053	6.05628e-06	-1.94808	-1.53142	2.76961e-05	-1.92542	-1.55317
62120803	chr11:62120803:C:G	2.95723e-20	-2.14506	-1.45947	9.67123e-06	-1.59996	-1.41148	4.96475e-05	-1.56085	-1.33408
62121197	chr11:62121197:C:T	4.65329e-19	-7.39777e-10	-0.848624	8.14845e-05	-7.39777e-10	-0.880184	0.000419551	-7.39777e-10	-0.760692
62121297	chr11:62121297:A:T	2.66611e-20	-2.20278	-1.50538	5.94161e-06	-1.95797	-1.54065	2.72453e-05	-1.93575	-1.55924
62121591	chr11:62121591:T:C	2.63777e-20	-2.20105	-1.5178	5.91125e-06	-1.95516	-1.54858	2.72364e-05	-1.93275	-1.56257
62121668	chr11:62121668:A:G	7.84489e-19	-7.39777e-10	-0.326337	0.000127383	-7.39777e-10	-0.433394	0.000586012	-7.39777e-10	-0.426536
62121672	chr11:62121672:G:A	2.3682e-19	-7.39777e-10	-1.52407	4.18967e-05	-7.39777e-10	-1.54539	0.000204371	-7.39777e-10	-1.47994
62121793	chr11:62121793:C:T	5.50439e-20	-1.92747	-1.05577	8.15812e-06	-2.05379	-1.12779	3.76348e-05	-2.0477	-1.12425
62122070	chr11:62122070:G:A	2.66226e-20	-2.20863	-1.50098	6.23238e-06	-1.91295	-1.53788	2.86084e-05	-1.88883	-1.55735
62122123	chr11:62122123:A:G	2.64872e-20	-2.21044	-1.50427	6.30793e-06	-1.8988	-1.53999	2.89987e-05	-1.87412	-1.55851
62122488	chr11:62122488:T:C	6.94984e-19	-7.39777e-10	-0.447481	9.4991e-05	-7.39777e-10	-0.726815	0.000436173	-7.39777e-10	-0.721839
62122974	chr11:62122974:C:T	1.28071e-19	-2.13879	-1.02216e-09	2.82186e-05	-1.94062	-1.02216e-09	0.000132228	-1.91535	-1.02216e-09
62122982	chr11:62122982:T:G	2.82566e-19	-7.39777e-10	-1.34746	5.56914e-05	-7.39777e-10	-1.26077	0.000225854	-7.39777e-10	-1.37999
62123130	chr11:62123130:G:A	2.31275e-19	-7.39777e-10	-1.54776	4.25375e-05	-7.39777e-10	-1.53021	0.000195477	-7.39777e-10	-1.52444
62123328	chr11:62123328:T:C	2.90025e-19	-7.39777e-10	-1.3214	5.25867e-05	-7.39777e-10	-1.31813	0.000219263	-7.39777e-10	-1.4096
62123340	chr11:62123340:G:A	5.11773e-20	-1.96406	-1.09202	8.12022e-06	-2.0249	-1.16134	3.74742e-05	-2.0183	-1.15793
62123361	chr11:62123361:T:G	2.31423e-19	-7.39777e-10	-1.54712	4.25763e-05	-7.39777e-10	-1.5293	0.000195667	-7.39777e-10	-1.52346
62123420	chr11:62123420:C:T	2.64941e-20	-2.21053	-1.50392	6.31283e-06	-1.89801	-1.54001	2.90248e-05	-1.87329	-1.55844
62123878	chr11:62123878:G:C	5.40042e-20	-1.94654	-1.05577	8.27522e-06	-2.03954	-1.12779	3.81849e-05	-2.03319	-1.12425
62123896	chr11:62123896:G:C	4.32441e-20	-1.93658	-1.28793	1.03737e-05	-1.79462	-1.1467	5.26681e-05	-1.77651	-1.05936
62124174	chr11:62124174:G:A	5.17524e-20	-1.98913	-1.05577	8.59078e-06	-2.00211	-1.12779	3.96664e-05	-1.99512	-1.12425
62124765	chr11:62124765:A:G	2.64218e-20	-2.21268	-1.5045	6.46547e-06	-1.87354	-1.54058	2.97621e-05	-1.84792	-1.55872
62124915	chr11:62124915:A:G	2.6465e-20	-2.21194	-1.50361	6.40874e-06	-1.88284	-1.54009	2.9485e-05	-1.85756	-1.55844
62125195	chr11:62125195:C:T	3.18427e-20	-2.022	-1.50856	6.51671e-06	-2.15946	-1.24677	3.40968e-05	-2.15364	-1.11704
62125246	chr11:62125246:C:G	3.0201e-20	-2.17445	-1.40904	1.03681e-05	-1.5159	-1.42597	5.215e-05	-1.47693	-1.36882
62125586	chr11:62125586:T:C	3.02351e-20	-2.17699	-1.40538	1.05145e-05	-1.50533	-1.42251	5.2936e-05	-1.46608	-1.36472
62125744	chr11:62125744:T:G	4.90444e-20	-2.20329	-0.895354	8.59723e-06	-2.21234	-0.916813	3.99952e-05	-2.2121	-0.89902
62125796	chr11:62125796:A:G	2.29441e-19	-7.39777e-10	-1.55572	4.17896e-05	-7.39777e-10	-1.54795	0.000191733	-7.39777e-10	-1.54377
62125797	chr11:62125797:C:T	3.63636e-20	-2.12821	-1.26959	1.00555e-05	-1.63697	-1.33551	5.12008e-05	-1.60278	-1.26134
62126067	chr11:62126067:G:A	5.44271e-20	-1.42868	-1.56583	4.55004e-06	-2.20018	-1.56528	2.09896e-05	-2.20098	-1.55488
62126222	chr11:62126222:G:A	1.19637e-19	-2.2069	-1.02216e-09	2.15446e-05	-2.21047	-1.02216e-09	9.84706e-05	-2.21012	-1.02216e-09
62126234	chr11:62126234:T:C	3.47543e-20	-2.14823	-1.29484	1.0393e-05	-1.58219	-1.35728	5.27901e-05	-1.54646	-1.2871
62126249	chr11:62126249:GC:G	6.96732e-19	-7.39777e-10	-0.444968	9.52075e-05	-7.39777e-10	-0.724538	0.000436717	-7.39777e-10	-0.720591
62126269	chr11:62126269:C:T	3.06038e-20	-2.02447	-1.54578	5.7795e-06	-2.15756	-1.36872	3.14316e-05	-2.15166	-1.20041
62126341	chr11:62126341:G:A	3.50015e-20	-2.13807	-1.29791	1.00727e-05	-1.61098	-1.35979	5.10958e-05	-1.57605	-1.29013
62126357	chr11:62126357:A:G	3.53399e-20	-2.1286	-1.29776	9.81925e-06	-1.6366	-1.35965	4.97744e-05	-1.6024	-1.28997
62126438	chr11:62126438:T:C	3.94523e-20	-2.1184	-1.19788	1.08651e-05	-1.65263	-1.24241	5.32459e-05	-1.61926	-1.2057
62126492	chr11:62126492:G:A	2.51892e-19	-7.39777e-10	-1.46237	4.29839e-05	-7.39777e-10	-1.51977	0.000201112	-7.39777e-10	-1.49601
62126496	chr11:62126496:A:G	3.61671e-20	-2.13923	-1.26399	1.04326e-05	-1.60778	-1.32788	5.31027e-05	-1.57275	-1.2549
62126500	chr11:62126500:C:T	4.52986e-20	-1.66298	-1.51512	1.61904e-05	-0.992424	-1.50376	8.12106e-05	-0.936328	-1.4665
62126558	chr11:62126558:A:G	5.0899e-20	-1.78456	-1.27696	5.60001e-06	-2.1935	-1.36433	2.27957e-05	-2.192	-1.48131
62126561	chr11:62126561:T:C	3.50571e-20	-2.14323	-1.29117	1.02924e-05	-1.59533	-1.35386	5.22825e-05	-1.55996	-1.28326
62126708	chr11:62126708:A:T	2.36733e-19	-7.39777e-10	-1.52443	4.39991e-05	-7.39777e-10	-1.49643	0.000192968	-7.39777e-10	-1.53735
62126772	chr11:62126772:C:A	6.69259e-19	-7.39777e-10	-0.485198	9.19467e-05	-7.39777e-10	-0.759388	0.000421831	-7.39777e-10	-0.755272
62126808	chr11:62126808:T:C	3.57032e-20	-2.14277	-1.27336	1.04413e-05	-1.59726	-1.33757	5.31233e-05	-1.56194	-1.26532
62126822	chr11:62126822:T:TA	3.66023e-20	-2.13327	-1.25799	1.0307e-05	-1.62381	-1.32396	5.25041e-05	-1.58924	-1.24974
62127010	chr11:62127010:A:G	3.26028e-19	-7.39777e-10	-1.20439	6.35085e-05	-7.39777e-10	-1.12942	0.000325814	-7.39777e-10	-1.01355
62127198	chr11:62127198:A:G	3.55921e-20	-2.12062	-1.29863	9.61492e-06	-1.65597	-1.36131	4.87246e-05	-1.62232	-1.29137
62127326	chr11:62127326:A:G	3.09249e-20	-2.00646	-1.55335	6.43373e-06	-1.86196	-1.55708	3.09605e-05	-1.83459	-1.53257
62127419	chr11:62127419:A:G	5.69887e-20	-2.19981	-0.748709	9.92698e-06	-2.21378	-0.771558	4.61029e-05	-2.21365	-0.755357
62127612	chr11:62127612:T:TA	3.71883e-19	-1.07279	-1.02216e-09	3.97114e-05	-1.59896	-1.02216e-09	0.000182191	-1.59482	-1.02216e-09
62127628	chr11:62127628:T:C	4.75569e-20	-1.91349	-1.21595	6.12244e-06	-2.14933	-1.3193	2.4582e-05	-2.14658	-1.45128
62127697	chr11:62127697:C:T	2.84431e-20	-2.21288	-1.43059	1.28545e-05	-1.26635	-1.46055	5.92581e-05	-1.21863	-1.49934
62127971	chr11:62127971:TA:T	2.70625e-20	-2.18032	-1.5129	1.01134e-05	-1.43887	-1.52787	4.99988e-05	-1.40587	-1.482
62128004	chr11:62128004:G:A	3.23725e-20	-2.05341	-1.46065	7.29294e-06	-1.80846	-1.48523	3.32027e-05	-1.78222	-1.51503
62128069	chr11:62128069:A:G	3.02321e-20	-2.10446	-1.478	8.30361e-06	-1.67428	-1.48962	3.82322e-05	-1.63966	-1.51654
62128166	chr11:62128166:G:T	2.38226e-19	-7.39777e-10	-1.51815	4.1838e-05	-7.39777e-10	-1.54679	0.000191178	-7.39777e-10	-1.54667
62128332	chr11:62128332:C:T	1.27755e-18	-7.39777e-10	0.161333	0.000229142	-7.39777e-10	0.153747	0.000914182	-7.39777e-10	0.0181528
62128743	chr11:62128743:G:A	4.00984e-20	-2.2027	-1.09733	2.67091e-05	-0.886174	-1.10942	0.000108551	-0.828742	-1.28391
62129181	chr11:62129181:A:G	3.99169e-20	-2.20188	-1.10269	2.69291e-05	-0.874179	-1.11321	0.000109446	-0.816485	-1.28796
62129247	chr11:62129247:C:T	2.33984e-19	-7.39777e-10	-1.53612	4.15575e-05	-7.39777e-10	-1.55352	0.000190447	-7.39777e-10	-1.5505
62129478	chr11:62129478:G:A	2.80077e-19	-7.39777e-10	-1.35631	5.48293e-05	-7.39777e-10	-1.27637	0.000223529	-7.39777e-10	-1.39034
62129601	chr11:62129601:C:T	1.27285e-19	-2.14494	-1.02216e-09	2.19076e-05	-2.19376	-1.02216e-09	0.000100047	-2.19423	-1.02216e-09
62129725	chr11:62129725:C:T	3.91926e-20	-2.20301	-1.11988	2.61145e-05	-0.887915	-1.13019	0.000106498	-0.830517	-1.30124
62129826	chr11:62129826:G:A	5.30235e-19	-7.39777e-10	-0.718048	7.52751e-05	-7.39777e-10	-0.959447	0.000345441	-7.39777e-10	-0.955056
62129887	chr11:62129887:C:T	3.99989e-20	-2.19982	-1.10269	2.74509e-05	-0.854987	-1.11321	0.00011161	-0.796898	-1.28796
62129932	chr11:62129932:C:T	2.26428e-19	-1.56894	-1.02216e-09	3.8715e-05	-1.62437	-1.02216e-09	0.000176985	-1.62381	-1.02216e-09
62129937	chr11:62129937:C:T	2.29304e-19	-7.39777e-10	-1.55632	4.12416e-05	-7.39777e-10	-1.56115	0.000188168	-7.39777e-10	-1.56254
62129996	chr11:62129996:G:A	2.33984e-19	-7.39777e-10	-1.53612	4.15575e-05	-7.39777e-10	-1.55352	0.000190447	-7.39777e-10	-1.5505
62130327	chr11:62130327:G:A	2.4149e-19	-7.39777e-10	-1.50454	4.36264e-05	-7.39777e-10	-1.50493	0.000196415	-7.39777e-10	-1.51965
62130695	chr11:62130695:A:G	3.92192e-19	-7.39777e-10	-1.01962	7.32574e-05	-7.39777e-10	-0.986617	0.000360838	-7.39777e-10	-0.911447
62130702	chr11:62130702:T:C	1.18733e-19	-2.21449	-1.02216e-09	2.29471e-05	-2.14741	-1.02216e-09	0.000104693	-2.14884	-1.02216e-09
62130720	chr11:62130720:G:A	2.88861e-20	-2.18889	-1.43912	2.41638e-05	-0.653748	-1.44199	0.000108154	-0.589817	-1.52651
62130853	chr11:62130853:A:G	2.27355e-19	-7.39777e-10	-1.56486	4.10493e-05	-7.39777e-10	-1.56582	0.000190458	-7.39777e-10	-1.55045
62131072	chr11:62131072:G:A	1.27893e-18	-7.39777e-10	0.16241	0.000171038	-7.39777e-10	-0.138708	0.00123895	-7.39777e-10	0.322141
62131089	chr11:62131089:G:A	2.89675e-20	-2.18799	-1.4372	2.43874e-05	-0.646332	-1.4402	0.00010909	-0.582251	-1.52545
62131189	chr11:62131189:G:A	4.0541e-19	-7.39777e-10	-0.98647	6.92537e-05	-7.39777e-10	-1.04282	0.000379385	-7.39777e-10	-0.861324
62131387	chr11:62131387:T:C	3.84666e-20	-2.20256	-1.13902	2.5823e-05	-0.879575	-1.14976	0.000105762	-0.821991	-1.31669
62131569	chr11:62131569:G:A	4.43573e-20	-2.19476	-1.00433	8.39146e-06	-2.1348	-1.01858	3.88731e-05	-2.13343	-1.00614
62131606	chr11:62131606:G:A	3.47701e-20	-2.19756	-1.24505	1.70769e-05	-1.67935	-0.763526	9.3368e-05	-1.66106	-0.602271
62131743	chr11:62131743:A:G	3.90098e-20	-2.20364	-1.12392	2.59057e-05	-0.891853	-1.13428	0.000105711	-0.834535	-1.30463
62131812	chr11:62131812:C:T	5.15005e-20	-2.18512	-0.864659	9.77917e-06	-2.11654	-0.883801	4.5482e-05	-2.11502	-0.867538
62131862	chr11:62131862:C:T	3.87573e-20	-2.1993	-1.13475	2.67055e-05	-0.849965	-1.14576	0.000109414	-0.791759	-1.31298
62131906	chr11:62131906:C:T	3.18282e-19	-7.39777e-10	-1.22843	5.18231e-05	-7.39777e-10	-1.33276	0.000248512	-7.39777e-10	-1.28439
62131926	chr11:62131926:C:T	3.84764e-20	-2.20714	-1.13418	2.45769e-05	-0.934183	-1.14461	0.000100437	-0.877778	-1.31257
62132040	chr11:62132040:T:C	3.8832e-20	-2.20267	-1.12946	2.5952e-05	-0.884825	-1.13952	0.000106069	-0.827359	-1.30843
62132451	chr11:62132451:A:G	3.17519e-19	-7.39777e-10	-1.23083	6.19452e-05	-7.39777e-10	-1.15435	0.000250334	-7.39777e-10	-1.27708
62133107	chr11:62133107:G:A	3.64779e-20	-2.19988	-1.19479	2.49996e-05	-0.858961	-1.20277	0.000103492	-0.800878	-1.35951
62133268	chr11:62133268:G:A	3.6907e-20	-2.20582	-1.17714	2.3562e-05	-0.935461	-1.1855	9.69737e-05	-0.879075	-1.34636
62133281	chr11:62133281:A:G	4.55863e-19	-7.39777e-10	-0.869177	7.68675e-05	-7.39777e-10	-0.938514	0.000433449	-7.39777e-10	-0.728103
62133542	chr11:62133542:C:G	3.68284e-20	-2.20321	-1.18189	2.4511e-05	-0.891275	-1.1902	0.000101096	-0.833884	-1.34993
62133612	chr11:62133612:T:G	3.78038e-20	-2.19675	-1.16221	2.65469e-05	-0.83039	-1.17129	0.000109192	-0.771717	-1.33505
62133613	chr11:62133613:C:T	1.1242e-18	1.47361	-1.44015	4.45903e-05	-0.0167864	-1.46629	0.000219477	-0.0119604	-1.39667
62133883	chr11:62133883:C:T	3.71762e-20	-2.19819	-1.17751	2.58424e-05	-0.842711	-1.18587	0.000106585	-0.784295	-1.34664
62134012	chr11:62134012:A:G	3.17717e-19	-7.39777e-10	-1.23021	5.17486e-05	-7.39777e-10	-1.3342	0.000248128	-7.39777e-10	-1.28593
62134654	chr11:62134654:C:G	3.43937e-20	-1.95831	-1.49519	2.61634e-05	-0.47512	-1.54112	0.000129108	-0.433253	-1.50598
62134977	chr11:62134977:G:A	2.30733e-19	-7.39777e-10	-1.55011	4.15581e-05	-7.39777e-10	-1.5535	0.000187647	-7.39777e-10	-1.56531
62135034	chr11:62135034:C:G	3.85362e-20	-1.98013	-1.35964	4.98376e-06	-2.21226	-1.46215	2.24512e-05	-2.21048	-1.47805
62135043	chr11:62135043:T:C	2.62728e-19	-7.39777e-10	-1.42025	5.08534e-05	-7.39777e-10	-1.35165	0.000211018	-7.39777e-10	-1.44794
62135544	chr11:62135544:G:A	2.35761e-19	-7.39777e-10	-1.52855	4.15466e-05	-7.39777e-10	-1.55378	0.000189943	-7.39777e-10	-1.55315
62135628	chr11:62135628:A:G	2.39148e-19	-7.39777e-10	-1.51429	4.28789e-05	-7.39777e-10	-1.52222	0.000188524	-7.39777e-10	-1.56065
62135971	chr11:62135971:G:A	3.88668e-19	-7.39777e-10	-1.02864	7.10639e-05	-7.39777e-10	-1.01702	0.000341958	-7.39777e-10	-0.96519
62135992	chr11:62135992:C:G	3.04535e-20	-2.02908	-1.54609	2.26671e-05	-0.649371	-1.51031	0.000105753	-0.610512	-1.52826
62136087	chr11:62136087:G:A	2.67134e-19	-7.39777e-10	-1.40362	4.47368e-05	-7.39777e-10	-1.4798	0.000211922	-7.39777e-10	-1.44366
62136215	chr11:62136215:C:T	1.26259e-19	-2.15303	-1.02216e-09	2.77669e-05	-1.95675	-1.02216e-09	0.000128001	-1.94784	-1.02216e-09
62136433	chr11:62136433:G:A	4.62716e-20	-2.20846	-0.948378	8.60089e-06	-2.1637	-0.965036	3.98095e-05	-2.1626	-0.953167
62136500	chr11:62136500:C:T	3.17123e-20	-1.97598	-1.55868	2.35002e-05	-0.594512	-1.52908	0.000108862	-0.554967	-1.55483
62136758	chr11:62136758:G:A	3.76235e-19	-7.39777e-10	-1.06115	7.62065e-05	-7.39777e-10	-0.947149	0.000297549	-7.39777e-10	-1.1043
62137085	chr11:62137085:G:A	2.53643e-18	0.847142	-1.02216e-09	0.00022948	0.15522	-1.02216e-09	0.00105	0.156665	-1.02216e-09
62137262	chr11:62137262:C:T	2.50464e-19	-7.39777e-10	-1.46806	4.77318e-05	-7.39777e-10	-1.415	0.000201914	-7.39777e-10	-1.49204
62137283	chr11:62137283:A:G	2.63249e-19	-7.39777e-10	-1.41827	4.77037e-05	-7.39777e-10	-1.41559	0.000201478	-7.39777e-10	-1.4942
62138383	chr11:62138383:A:G	2.34619e-19	-7.39777e-10	-1.53341	4.16429e-05	-7.39777e-10	-1.55146	0.000190907	-7.39777e-10	-1.54809
62138513	chr11:62138513:G:A	1.11106e-18	-7.39777e-10	0.0217002	0.000141545	-7.39777e-10	-0.327977	0.000651146	-7.39777e-10	-0.321144
62138744	chr11:62138744:G:A	1.17081e-18	-7.39777e-10	0.0740781	0.000191844	-7.39777e-10	-0.0239151	0.00112008	-7.39777e-10	0.221278
62138827	chr11:62138827:A:G	2.5598e-20	-2.19083	-1.55803	5.33784e-06	-2.04195	-1.56382	2.46679e-05	-2.02914	-1.56524
62138902	chr11:62138902:T:C	4.09645e-20	-2.21274	-1.06592	6.85839e-06	-2.21413	-1.14099	3.2942e-05	-2.2137	-1.09143
62138925	chr11:62138925:A:G	2.39781e-19	-7.39777e-10	-1.51164	4.32012e-05	-7.39777e-10	-1.51473	0.000200923	-7.39777e-10	-1.49696
62139066	chr11:62139066:G:A	3.51108e-20	-2.20773	-1.22513	1.79189e-05	-1.61356	-0.781183	0.000110119	-1.59424	-0.504071
62139370	chr11:62139370:C:T	4.29246e-20	-2.21154	-1.02038	7.95996e-06	-2.17055	-1.03562	3.63097e-05	-2.16973	-1.03807
62139392	chr11:62139392:G:A	2.48503e-20	-2.21441	-1.56409	8.76355e-06	-1.54438	-1.56562	4.10807e-05	-1.52027	-1.56407
62139712	chr11:62139712:G:T	2.88254e-20	-2.13535	-1.49477	5.13801e-06	-2.11857	-1.52536	2.34229e-05	-2.10923	-1.53693
62139714	chr11:62139714:G:A	3.01517e-19	-7.39777e-10	-1.28254	4.94355e-05	-7.39777e-10	-1.37993	0.000237322	-7.39777e-10	-1.33046
62139719	chr11:62139719:A:G	2.50247e-20	-2.2139	-1.55761	4.7916e-06	-2.20934	-1.50439	2.27808e-05	-2.20815	-1.46581
62139968	chr11:62139968:C:T	2.92197e-19	-7.39777e-10	-1.31394	5.66627e-05	-7.39777e-10	-1.24348	0.000233487	-7.39777e-10	-1.34675
62140159	chr11:62140159:T:A	2.51714e-20	-2.21296	-1.5527	8.90577e-06	-1.5584	-1.5355	4.14327e-05	-1.53755	-1.53826
62140349	chr11:62140349:C:A	4.29626e-20	-2.21066	-1.02038	7.98393e-06	-2.16754	-1.03562	3.64201e-05	-2.16669	-1.03807
62140437	chr11:62140437:A:G	2.76186e-20	-2.14536	-1.52752	5.06599e-06	-2.11379	-1.54425	2.30529e-05	-2.10397	-1.55811
62140497	chr11:62140497:C:T	2.70141e-20	-2.21416	-1.48084	9.24751e-06	-1.60938	-1.44686	4.4119e-05	-1.58676	-1.42622
62140550	chr11:62140550:G:A	4.35793e-20	-2.21448	-1.00231	7.93996e-06	-2.19167	-1.01701	3.61898e-05	-2.19108	-1.02002
62140968	chr11:62140968:T:C	4.54175e-19	0.537202	-1.41009	0.000236966	1.61362	-1.4263	0.00113478	1.71185	-1.47753
62141052	chr11:62141052:G:T	4.02065e-20	-2.2086	-1.08874	7.51765e-06	-2.16116	-1.10218	3.42841e-05	-2.16025	-1.10495
62141074	chr11:62141074:G:C	3.80314e-19	-7.39777e-10	-1.05037	6.39032e-05	-7.39777e-10	-1.12323	0.000353039	-7.39777e-10	-0.933297
62141199	chr11:62141199:C:T	3.32683e-19	-7.39777e-10	-1.18418	5.17764e-05	-7.39777e-10	-1.33366	0.000291968	-7.39777e-10	-1.12323
62141200	chr11:62141200:G:A	3.80904e-20	-1.96417	-1.38723	9.79638e-06	-1.57854	-1.42005	4.23337e-05	-1.55287	-1.50142
62141405	chr11:62141405:G:A	1.27435e-18	-7.39777e-10	0.158826	0.000219717	-7.39777e-10	0.111745	0.00130575	-7.39777e-10	0.374653
62142132	chr11:62142132:T:C	2.27264e-19	-7.39777e-10	-1.56526	4.15427e-05	-7.39777e-10	-1.55388	0.000189727	-7.39777e-10	-1.55429
62142148	chr11:62142148:T:C	2.88345e-20	-2.06526	-1.56454	8.45618e-06	-1.58299	-1.56271	3.9999e-05	-1.54524	-1.56578
62142171	chr11:62142171:A:T	2.34967e-19	-7.39777e-10	-1.53192	4.15136e-05	-7.39777e-10	-1.55458	0.000189776	-7.39777e-10	-1.55403
62142397	chr11:62142397:C:T	2.29087e-19	-7.39777e-10	-1.55727	4.1553e-05	-7.39777e-10	-1.55363	0.000198086	-7.39777e-10	-1.51118
62142497	chr11:62142497:A:G	9.69003e-20	-2.16884	-0.24885	1.55786e-05	-2.14294	-0.391761	8.59613e-05	-2.13732	-0.208658
62142686	chr11:62142686:CT:C	7.11823e-20	-1.16087	-1.56525	4.78646e-06	-2.169	-1.54581	2.38857e-05	-2.17115	-1.45545
62142810	chr11:62142810:T:C	2.27593e-19	-7.39777e-10	-1.56381	4.11223e-05	-7.39777e-10	-1.56405	0.000187815	-7.39777e-10	-1.56442
62142948	chr11:62142948:A:G	2.29265e-19	-7.39777e-10	-1.55649	4.10527e-05	-7.39777e-10	-1.56574	0.000187586	-7.39777e-10	-1.56564
62143192	chr11:62143192:G:A	3.53605e-19	-1.12319	-1.02216e-09	4.37502e-05	-1.5021	-1.02216e-09	0.000200258	-1.50027	-1.02216e-09
62143274	chr11:62143274:A:G	2.28214e-19	-7.39777e-10	-1.56109	4.10633e-05	-7.39777e-10	-1.56548	0.000187589	-7.39777e-10	-1.56562
62143332	chr11:62143332:C:T	5.35836e-20	-1.97399	-1.03613	8.46839e-06	-2.01227	-1.13199	4.09982e-05	-2.00541	-1.08093
62144057	chr11:62144057:T:C	1.5134e-19	-2.16694	0.1951	2.22906e-05	-2.14523	-0.0312049	0.000145693	-2.13944	0.321062
62144063	chr11:62144063:A:G	2.27461e-19	-7.39777e-10	-1.56439	4.11068e-05	-7.39777e-10	-1.56442	0.000190972	-7.39777e-10	-1.54775
62144397	chr11:62144397:AAATT:A	3.02906e-19	-7.39777e-10	-1.27795	5.09783e-05	-7.39777e-10	-1.3492	0.000270651	-7.39777e-10	-1.19905
62144565	chr11:62144565:C:T	2.5155e-19	-7.39777e-10	-1.46373	4.54332e-05	-7.39777e-10	-1.46435	0.000212495	-7.39777e-10	-1.44096
62144738	chr11:62144738:C:T	2.2743e-19	-7.39777e-10	-1.56453	4.11887e-05	-7.39777e-10	-1.56243	0.000193537	-7.39777e-10	-1.53441
62144928	chr11:62144928:G:A	2.2764e-19	-7.39777e-10	-1.5636	4.11166e-05	-7.39777e-10	-1.56419	0.0001878	-7.39777e-10	-1.5645
62145413	chr11:62145413:G:T	9.39914e-19	-7.39777e-10	-0.145581	0.000153023	-7.39777e-10	-0.250006	0.000689793	-7.39777e-10	-0.263485
62145607	chr11:62145607:C:T	2.28255e-19	-7.39777e-10	-1.5609	4.10612e-05	-7.39777e-10	-1.56553	0.000187582	-7.39777e-10	-1.56566
62145672	chr11:62145672:C:T	3.09778e-18	-7.39777e-10	1.04707	0.000495445	-7.39777e-10	0.92486	0.00223286	-7.39777e-10	0.91116
62145724	chr11:62145724:G:T	2.54872e-20	-2.21315	-1.54004	1.43534e-05	-1.0625	-1.55411	6.87277e-05	-1.00521	-1.56452
62145760	chr11:62145760:A:G	2.28065e-19	-7.39777e-10	-1.56174	4.10715e-05	-7.39777e-10	-1.56528	0.000187619	-7.39777e-10	-1.56546
62145885	chr11:62145885:G:T	2.57077e-20	-2.19984	-1.54474	1.22294e-05	-1.21969	-1.55706	5.85686e-05	-1.16666	-1.56302
62145924	chr11:62145924:T:C	2.28255e-19	-7.39777e-10	-1.5609	4.10612e-05	-7.39777e-10	-1.56553	0.000187582	-7.39777e-10	-1.56566
62146038	chr11:62146038:C:T	2.27841e-19	-7.39777e-10	-1.56272	4.109e-05	-7.39777e-10	-1.56483	0.00018769	-7.39777e-10	-1.56508
62146139	chr11:62146139:T:G	3.17914e-20	-2.00232	-1.52985	5.37234e-06	-2.04202	-1.55732	2.47722e-05	-2.03129	-1.55886
62146235	chr11:62146235:A:G	2.59602e-20	-2.19897	-1.53583	1.22325e-05	-1.22573	-1.55077	5.80787e-05	-1.17286	-1.56522
62146305	chr11:62146305:G:A	2.27956e-19	-7.39777e-10	-1.56221	4.10792e-05	-7.39777e-10	-1.56509	0.000187644	-7.39777e-10	-1.56533
62146333	chr11:62146333:A:G	2.56069e-20	-2.20335	-1.54516	1.26181e-05	-1.18825	-1.55722	6.04954e-05	-1.13439	-1.56292
62146366	chr11:62146366:G:T	2.57063e-20	-2.19997	-1.54466	1.22566e-05	-1.21764	-1.55689	5.8688e-05	-1.16455	-1.5631
62146484	chr11:62146484:C:T	2.28004e-19	-7.39777e-10	-1.56201	4.13418e-05	-7.39777e-10	-1.55872	0.000195447	-7.39777e-10	-1.52459
62146531	chr11:62146531:G:A	1.28303e-18	-7.39777e-10	0.165609	0.000155	-7.39777e-10	-0.237173	0.000737191	-7.39777e-10	-0.197029
62146584	chr11:62146584:G:A	2.57302e-20	-2.20037	-1.54333	1.22932e-05	-1.21546	-1.55609	5.87942e-05	-1.16232	-1.56352
62146650	chr11:62146650:T:C	2.28255e-19	-7.39777e-10	-1.5609	4.10612e-05	-7.39777e-10	-1.56553	0.000187582	-7.39777e-10	-1.56566
62146897	chr11:62146897:C:T	3.42684e-19	-1.58711	0.432544	0.000436038	-0.245939	1.04307	0.00267631	-0.216569	1.30889
62147080	chr11:62147080:A:G	2.28255e-19	-7.39777e-10	-1.5609	4.10612e-05	-7.39777e-10	-1.56553	0.000187582	-7.39777e-10	-1.56566
62147322	chr11:62147322:A:G	2.62051e-20	-2.17294	-1.55247	1.08729e-05	-1.34246	-1.55186	5.14216e-05	-1.2944	-1.56542
62147419	chr11:62147419:A:T	2.58903e-20	-2.20256	-1.53494	1.26042e-05	-1.1965	-1.55007	5.98392e-05	-1.14286	-1.56536
62147497	chr11:62147497:G:A	4.93101e-19	-7.39777e-10	-0.790655	8.59957e-05	-7.39777e-10	-0.8263	0.000436539	-7.39777e-10	-0.721
62147503	chr11:62147503:T:A	2.60566e-20	-2.18034	-1.55076	1.13113e-05	-1.3045	-1.5503	5.34537e-05	-1.2554	-1.56566
62147605	chr11:62147605:T:C	2.9831e-20	-2.1981	-1.39773	5.7089e-06	-2.19535	-1.34322	2.72955e-05	-2.19181	-1.30135
62147675	chr11:62147675:G:A	2.28255e-19	-7.39777e-10	-1.5609	4.10612e-05	-7.39777e-10	-1.56553	0.000187582	-7.39777e-10	-1.56566
62147680	chr11:62147680:T:C	2.28255e-19	-7.39777e-10	-1.5609	4.10612e-05	-7.39777e-10	-1.56553	0.000187582	-7.39777e-10	-1.56566
62147730	chr11:62147730:G:A	2.28255e-19	-7.39777e-10	-1.5609	4.10612e-05	-7.39777e-10	-1.56553	0.000187582	-7.39777e-10	-1.56566
62147804	chr11:62147804:G:A	2.28927e-19	-7.39777e-10	-1.55797	4.10492e-05	-7.39777e-10	-1.56583	0.000187557	-7.39777e-10	-1.5658
62147868	chr11:62147868:G:A	2.28307e-19	-7.39777e-10	-1.56068	4.10595e-05	-7.39777e-10	-1.56557	0.000187575	-7.39777e-10	-1.5657
62148114	chr11:62148114:T:C	2.28789e-19	-7.39777e-10	-1.55857	4.10493e-05	-7.39777e-10	-1.56582	0.000187553	-7.39777e-10	-1.56582
62148229	chr11:62148229:C:T	2.28896e-19	-7.39777e-10	-1.5581	4.10492e-05	-7.39777e-10	-1.56583	0.000187557	-7.39777e-10	-1.5658
62148278	chr11:62148278:C:A	1.39166e-18	-7.39777e-10	0.24688	0.000166376	-7.39777e-10	-0.166345	0.000792426	-7.39777e-10	-0.124778
62148435	chr11:62148435:C:G	2.28346e-19	-7.39777e-10	-1.56051	4.1057e-05	-7.39777e-10	-1.56564	0.000187567	-7.39777e-10	-1.56574
62148574	chr11:62148574:G:A	2.28957e-19	-7.39777e-10	-1.55783	4.10494e-05	-7.39777e-10	-1.56582	0.00018756	-7.39777e-10	-1.56578
62148618	chr11:62148618:C:T	2.28957e-19	-7.39777e-10	-1.55783	4.10494e-05	-7.39777e-10	-1.56582	0.00018756	-7.39777e-10	-1.56578
62148840	chr11:62148840:C:T	2.28957e-19	-7.39777e-10	-1.55783	4.10494e-05	-7.39777e-10	-1.56582	0.00018756	-7.39777e-10	-1.56578
62148851	chr11:62148851:C:A	2.28957e-19	-7.39777e-10	-1.55783	4.10494e-05	-7.39777e-10	-1.56582	0.00018756	-7.39777e-10	-1.56578
62148981	chr11:62148981:T:A	2.28957e-19	-7.39777e-10	-1.55783	4.10494e-05	-7.39777e-10	-1.56582	0.00018756	-7.39777e-10	-1.56578
62149047	chr11:62149047:C:G	2.29043e-19	-7.39777e-10	-1.55746	4.105e-05	-7.39777e-10	-1.5658	0.000187567	-7.39777e-10	-1.56574
62149083	chr11:62149083:C:G	2.27853e-19	-7.39777e-10	-1.56267	4.10876e-05	-7.39777e-10	-1.56489	0.000187679	-7.39777e-10	-1.56515
62149246	chr11:62149246:C:T	2.60226e-20	-2.20038	-1.53202	1.23753e-05	-1.21699	-1.54791	5.85774e-05	-1.16388	-1.56565
62149258	chr11:62149258:A:G	2.28442e-19	-7.39777e-10	-1.56009	4.14503e-05	-7.39777e-10	-1.5561	0.000196615	-7.39777e-10	-1.51863
62149330	chr11:62149330:G:A	9.41704e-20	-2.18112	-0.265143	1.50021e-05	-2.15968	-0.412728	8.31801e-05	-2.15473	-0.224142
62149530	chr11:62149530:A:G	4.1987e-20	-1.86073	-1.39327	7.77269e-06	-1.90793	-1.32205	4.08848e-05	-1.8914	-1.19772
62149968	chr11:62149968:A:G	2.29626e-19	-7.39777e-10	-1.55492	4.10619e-05	-7.39777e-10	-1.56552	0.000187643	-7.39777e-10	-1.56534
62150041	chr11:62150041:A:G	2.28778e-19	-7.39777e-10	-1.55862	4.10493e-05	-7.39777e-10	-1.56582	0.000187552	-7.39777e-10	-1.56582
62150370	chr11:62150370:T:C	2.29033e-19	-7.39777e-10	-1.5575	4.105e-05	-7.39777e-10	-1.56581	0.000187566	-7.39777e-10	-1.56575
62150459	chr11:62150459:CTGGGCTTGGGCA:C	4.40934e-20	-1.93949	-1.26557	1.09322e-05	-2.08368	-0.805203	5.90448e-05	-2.07468	-0.646896
62150634	chr11:62150634:A:G	2.28957e-19	-7.39777e-10	-1.55783	4.10494e-05	-7.39777e-10	-1.56582	0.00018756	-7.39777e-10	-1.56578
62150651	chr11:62150651:A:G	2.41389e-19	-7.39777e-10	-1.50496	4.38678e-05	-7.39777e-10	-1.49942	0.0002161	-7.39777e-10	-1.42414
62150661	chr11:62150661:T:C	2.62258e-20	-2.17063	-1.554	1.07444e-05	-1.35276	-1.55345	5.08961e-05	-1.30499	-1.5651
62150740	chr11:62150740:C:T	1.19518e-19	-2.2079	-1.02216e-09	2.39213e-05	-2.10583	-1.02216e-09	0.000109084	-2.10776	-1.02216e-09
62150856	chr11:62150856:T:C	2.28993e-19	-7.39777e-10	-1.55768	4.10497e-05	-7.39777e-10	-1.56581	0.000187563	-7.39777e-10	-1.56576
62150868	chr11:62150868:C:T	2.28957e-19	-7.39777e-10	-1.55783	4.10494e-05	-7.39777e-10	-1.56582	0.00018756	-7.39777e-10	-1.56578
62151147	chr11:62151147:A:C	1.29344e-18	-7.39777e-10	0.173695	0.000155867	-7.39777e-10	-0.231592	0.000742256	-7.39777e-10	-0.190183
62151161	chr11:62151161:G:A	2.61134e-20	-2.17439	-1.55453	1.09301e-05	-1.33514	-1.55393	5.18325e-05	-1.28689	-1.56497
62151445	chr11:62151445:T:G	5.01327e-20	-1.79468	-1.28202	9.64552e-06	-1.82532	-1.18878	4.44615e-05	-1.80355	-1.20171
62151576	chr11:62151576:G:A	2.28158e-19	-7.39777e-10	-1.56133	4.10651e-05	-7.39777e-10	-1.56544	0.000187594	-7.39777e-10	-1.56559
62152006	chr11:62152006:G:A	2.28957e-19	-7.39777e-10	-1.55783	4.10494e-05	-7.39777e-10	-1.56582	0.00018756	-7.39777e-10	-1.56578
62152221	chr11:62152221:C:T	6.87139e-20	-1.22496	-1.53646	3.51551e-05	-0.193	-1.52783	0.000170788	-0.116783	-1.54267
62152711	chr11:62152711:G:A	2.28957e-19	-7.39777e-10	-1.55783	4.10494e-05	-7.39777e-10	-1.56582	0.00018756	-7.39777e-10	-1.56578
62153312	chr11:62153312:T:C	5.24365e-20	-1.97539	-1.05638	8.33398e-06	-2.01019	-1.15007	4.03097e-05	-2.0033	-1.09999
62153335	chr11:62153335:G:C	2.28957e-19	-7.39777e-10	-1.55783	4.10494e-05	-7.39777e-10	-1.56582	0.00018756	-7.39777e-10	-1.56578
62153340	chr11:62153340:A:G	3.39119e-19	-1.97008	0.805065	4.81403e-05	-1.89547	0.488997	0.000196077	-1.89334	0.371976
62153547	chr11:62153547:A:C	2.28957e-19	-7.39777e-10	-1.55783	4.10494e-05	-7.39777e-10	-1.56582	0.00018756	-7.39777e-10	-1.56578
62153548	chr11:62153548:T:C	1.26552e-19	-2.15071	-1.02216e-09	2.27299e-05	-2.15692	-1.02216e-09	0.000103881	-2.15663	-1.02216e-09
62153630	chr11:62153630:A:G	2.28655e-19	-7.39777e-10	-1.55915	4.10501e-05	-7.39777e-10	-1.5658	0.000187551	-7.39777e-10	-1.56583
62153683	chr11:62153683:T:C	2.28199e-19	-7.39777e-10	-1.56115	4.10632e-05	-7.39777e-10	-1.56548	0.000187588	-7.39777e-10	-1.56563
62153776	chr11:62153776:G:A	1.34856e-19	-2.08716	-1.02216e-09	3.73738e-05	-1.65963	-1.02216e-09	0.000177273	-1.62219	-1.02216e-09
62154007	chr11:62154007:A:G	1.30409e-18	-7.39777e-10	0.181892	0.00015699	-7.39777e-10	-0.224411	0.000747688	-7.39777e-10	-0.182892
62154081	chr11:62154081:T:TTTGAG	2.28905e-19	-7.39777e-10	-1.55806	4.10492e-05	-7.39777e-10	-1.56582	0.000187557	-7.39777e-10	-1.56579
62154303	chr11:62154303:A:G	2.27656e-19	-7.39777e-10	-1.56354	4.11754e-05	-7.39777e-10	-1.56276	0.00018834	-7.39777e-10	-1.56163
62154535	chr11:62154535:G:A	2.28706e-19	-7.39777e-10	-1.55893	4.10501e-05	-7.39777e-10	-1.5658	0.000187551	-7.39777e-10	-1.56583
62154635	chr11:62154635:G:A	2.28595e-19	-7.39777e-10	-1.55942	4.1051e-05	-7.39777e-10	-1.56578	0.000187552	-7.39777e-10	-1.56582
62154639	chr11:62154639:C:CTATT	2.28595e-19	-7.39777e-10	-1.55942	4.1051e-05	-7.39777e-10	-1.56578	0.000187552	-7.39777e-10	-1.56582
62155107	chr11:62155107:A:C	2.28957e-19	-7.39777e-10	-1.55783	4.10494e-05	-7.39777e-10	-1.56582	0.00018756	-7.39777e-10	-1.56578
62155175	chr11:62155175:G:A	2.29585e-19	-7.39777e-10	-1.5551	4.10608e-05	-7.39777e-10	-1.56554	0.000187636	-7.39777e-10	-1.56537
62155274	chr11:62155274:G:A	2.28957e-19	-7.39777e-10	-1.55783	4.10494e-05	-7.39777e-10	-1.56582	0.00018756	-7.39777e-10	-1.56578
62155352	chr11:62155352:T:A	1.32116e-19	-2.10769	-1.02216e-09	2.58475e-05	-2.02838	-1.02216e-09	0.000118175	-2.02771	-1.02216e-09
62155373	chr11:62155373:A:G	1.90169e-18	0.559131	-1.02216e-09	3.91307e-05	-1.61369	-1.02216e-09	0.000178041	-1.61786	-1.02216e-09
62155376	chr11:62155376:T:C	2.5813e-20	-2.20715	-1.53334	1.31984e-05	-1.15164	-1.54887	6.26466e-05	-1.09683	-1.56554
62155528	chr11:62155528:G:A	2.58529e-19	-7.39777e-10	-1.43636	4.58805e-05	-7.39777e-10	-1.45456	0.000230889	-7.39777e-10	-1.35794
62155614	chr11:62155614:G:A	2.52829e-20	-2.21326	-1.54798	1.45151e-05	-1.04642	-1.55899	7.00425e-05	-0.988996	-1.56178
62155653	chr11:62155653:A:G	2.58124e-20	-2.20964	-1.53087	1.36779e-05	-1.1178	-1.54702	6.48458e-05	-1.06214	-1.56573
62155903	chr11:62155903:A:G	4.06616e-20	-1.8447	-1.44138	7.37127e-06	-1.89485	-1.38815	3.86631e-05	-1.87793	-1.26706
62155914	chr11:62155914:A:G	2.28993e-19	-7.39777e-10	-1.55768	4.10496e-05	-7.39777e-10	-1.56581	0.000187563	-7.39777e-10	-1.56576
62155919	chr11:62155919:TTGA:T	2.28619e-19	-7.39777e-10	-1.55931	4.10506e-05	-7.39777e-10	-1.56579	0.000187551	-7.39777e-10	-1.56582
62155997	chr11:62155997:T:C	2.28957e-19	-7.39777e-10	-1.55783	4.10494e-05	-7.39777e-10	-1.56582	0.00018756	-7.39777e-10	-1.56578
62155999	chr11:62155999:C:T	2.54312e-19	-7.39777e-10	-1.45281	4.39065e-05	-7.39777e-10	-1.49853	0.000200174	-7.39777e-10	-1.50069
62156069	chr11:62156069:A:T	4.32824e-20	-1.98194	-1.24168	1.17284e-05	-2.05112	-0.767456	6.36442e-05	-2.04112	-0.605451
62156149	chr11:62156149:A:G	2.28295e-19	-7.39777e-10	-1.56073	4.10588e-05	-7.39777e-10	-1.56559	0.000187573	-7.39777e-10	-1.56571
62156168	chr11:62156168:A:G	2.28874e-19	-7.39777e-10	-1.5582	4.10492e-05	-7.39777e-10	-1.56583	0.000187556	-7.39777e-10	-1.5658
62156185	chr11:62156185:T:A	8.46797e-20	-2.18431	-0.368186	1.3667e-05	-2.16379	-0.501825	7.4512e-05	-2.15902	-0.3299
62156348	chr11:62156348:A:G	2.28855e-19	-7.39777e-10	-1.55828	4.10492e-05	-7.39777e-10	-1.56583	0.000187555	-7.39777e-10	-1.56581
62156378	chr11:62156378:G:A	2.28957e-19	-7.39777e-10	-1.55783	4.10494e-05	-7.39777e-10	-1.56582	0.00018756	-7.39777e-10	-1.56578
62156623	chr11:62156623:G:T	2.29138e-19	-7.39777e-10	-1.55705	4.10511e-05	-7.39777e-10	-1.56578	0.000187576	-7.39777e-10	-1.56569
62156647	chr11:62156647:A:T	3.20804e-19	-7.39777e-10	-1.22054	5.40544e-05	-7.39777e-10	-1.29061	0.000288826	-7.39777e-10	-1.13405
62156953	chr11:62156953:A:G	2.30677e-19	-7.39777e-10	-1.55035	4.11079e-05	-7.39777e-10	-1.5644	0.000187886	-7.39777e-10	-1.56404
62157233	chr11:62157233:G:A	2.59014e-20	-2.20101	-1.53606	1.24197e-05	-1.21054	-1.55077	5.89913e-05	-1.15726	-1.56523
62157288	chr11:62157288:C:T	4.81079e-20	-1.93545	-1.18247	6.99617e-06	-2.04044	-1.29479	3.39517e-05	-2.0342	-1.24073
62157321	chr11:62157321:CTCTT:C	2.61121e-20	-2.20434	-1.52463	1.29136e-05	-1.17992	-1.5424	6.084e-05	-1.12584	-1.56579
62157384	chr11:62157384:G:A	2.28957e-19	-7.39777e-10	-1.55783	4.10494e-05	-7.39777e-10	-1.56582	0.00018756	-7.39777e-10	-1.56578
62157900	chr11:62157900:A:G	2.70551e-20	-2.14235	-1.55115	9.76892e-06	-1.45097	-1.55042	4.59777e-05	-1.40609	-1.56563
62157915	chr11:62157915:G:A	1.51381e-19	-1.97157	-1.02216e-09	4.71169e-05	-1.42797	-1.02216e-09	0.000219002	-1.41079	-1.02216e-09
62157970	chr11:62157970:G:A	2.47744e-19	-7.39777e-10	-1.47897	4.50594e-05	-7.39777e-10	-1.47261	0.000225778	-7.39777e-10	-1.38033
62158747	chr11:62158747:G:A	2.9071e-19	-7.39777e-10	-1.31904	4.91742e-05	-7.39777e-10	-1.38523	0.000258256	-7.39777e-10	-1.24593
62159382	chr11:62159382:T:C	2.96048e-19	-7.39777e-10	-1.30085	4.99782e-05	-7.39777e-10	-1.36901	0.000263762	-7.39777e-10	-1.22483
62159599	chr11:62159599:G:A	1.18784e-18	-7.39777e-10	0.0885233	0.000145333	-7.39777e-10	-0.301566	0.000688278	-7.39777e-10	-0.265684
62161184	chr11:62161184:G:A	2.54247e-20	-2.20377	-1.55188	1.26647e-05	-1.18004	-1.56174	6.12199e-05	-1.12597	-1.55944
62161270	chr11:62161270:A:G	3.32045e-20	-2.14831	-1.34038	1.42177e-05	-1.2999	-1.32621	6.2311e-05	-1.26129	-1.40645
62161524	chr11:62161524:G:C	3.30211e-20	-2.14816	-1.34606	1.41009e-05	-1.30249	-1.33187	6.18648e-05	-1.26396	-1.41097
62161683	chr11:62161683:A:G	4.63704e-20	-1.7508	-1.40391	8.14239e-06	-1.85501	-1.3285	3.75411e-05	-1.83405	-1.34039
62162829	chr11:62162829:G:A	2.46646e-19	-7.39777e-10	-1.48341	4.30722e-05	-7.39777e-10	-1.51772	0.000190069	-7.39777e-10	-1.55249
62163145	chr11:62163145:C:T	2.46261e-19	-7.39777e-10	-1.48498	4.30185e-05	-7.39777e-10	-1.51897	0.000189952	-7.39777e-10	-1.55311
62163325	chr11:62163325:G:A	3.19525e-20	-2.0322	-1.49491	5.79466e-06	-1.95788	-1.56578	2.69404e-05	-1.94492	-1.56134
62163473	chr11:62163473:G:T	7.71411e-19	-7.39777e-10	-0.343148	0.000122779	-7.39777e-10	-0.470207	0.000573156	-7.39777e-10	-0.44872
62163489	chr11:62163489:G:T	8.79417e-20	-2.18024	-0.334458	1.46108e-05	-2.16254	-0.436298	7.75763e-05	-2.15772	-0.290898
62164044	chr11:62164044:A:T	3.84565e-20	-2.1367	-1.20514	1.57875e-05	-1.3425	-1.17888	6.71775e-05	-1.30529	-1.28725
62164463	chr11:62164463:T:A	3.33735e-20	-2.13818	-1.34542	1.36015e-05	-1.33973	-1.33069	5.95927e-05	-1.30237	-1.40998
62164595	chr11:62164595:T:C	2.52445e-19	-7.39777e-10	-1.46018	4.38832e-05	-7.39777e-10	-1.49907	0.000192015	-7.39777e-10	-1.5423
62164909	chr11:62164909:G:A	2.04089e-19	-1.67281	-1.02216e-09	6.23288e-05	-1.14817	-1.02216e-09	0.000285421	-1.14591	-1.02216e-09
62165162	chr11:62165162:C:T	2.69373e-19	-7.39777e-10	-1.39527	4.87108e-05	-7.39777e-10	-1.39469	0.000228689	-7.39777e-10	-1.36751
62165311	chr11:62165311:A:G	2.66261e-20	-2.18535	-1.52413	1.19882e-05	-1.25485	-1.54182	6.1117e-05	-1.20585	-1.48123
62165468	chr11:62165468:G:T	2.74513e-20	-2.1702	-1.50876	1.06573e-05	-1.38109	-1.53326	4.9567e-05	-1.33316	-1.5634
62165519	chr11:62165519:A:G	3.42178e-19	-7.39777e-10	-1.15604	5.48682e-05	-7.39777e-10	-1.27566	0.000265481	-7.39777e-10	-1.21833
62166024	chr11:62166024:C:T	2.32966e-19	-7.39777e-10	-1.54048	4.13892e-05	-7.39777e-10	-1.55758	0.000187567	-7.39777e-10	-1.56574
62166596	chr11:62166596:T:A	2.3163e-19	-7.39777e-10	-1.54623	4.19055e-05	-7.39777e-10	-1.54518	0.000187598	-7.39777e-10	-1.56558
62166932	chr11:62166932:T:G	1.13231e-18	-7.39777e-10	0.0406418	0.000136836	-7.39777e-10	-0.361813	0.000570683	-7.39777e-10	-0.453043
62167089	chr11:62167089:C:G	3.67324e-19	-7.39777e-10	-1.08513	7.23397e-05	-7.39777e-10	-0.999223	0.00032981	-7.39777e-10	-1.00136
62167498	chr11:62167498:C:T	2.00228e-19	-1.69191	-1.02216e-09	2.66501e-05	-1.9978	-1.02216e-09	0.000122618	-1.99081	-1.02216e-09
62167963	chr11:62167963:C:T	2.20209e-18	-7.39777e-10	0.705793	0.000232821	-7.39777e-10	0.169673	0.00117085	-7.39777e-10	0.265605
62168095	chr11:62168095:C:T	2.27899e-18	-7.39777e-10	0.740117	0.000238095	-7.39777e-10	0.192074	0.00119232	-7.39777e-10	0.283781
62168195	chr11:62168195:G:C	2.4159e-19	-7.39777e-10	-1.50413	4.23487e-05	-7.39777e-10	-1.53466	0.00018873	-7.39777e-10	-1.55956
62168901	chr11:62168901:T:C	1.16518e-18	-7.39777e-10	0.06926	0.000140472	-7.39777e-10	-0.335591	0.000585017	-7.39777e-10	-0.428236
62169376	chr11:62169376:A:G	2.83604e-20	-2.19041	-1.45596	1.24135e-05	-1.265	-1.49681	5.69606e-05	-1.21345	-1.54407
62169472	chr11:62169472:C:T	8.07453e-20	-1.03705	-1.56302	4.81756e-06	-2.14546	-1.56287	2.30664e-05	-2.14811	-1.51339
62169507	chr11:62169507:G:GC	8.90085e-20	-1.169	-1.33364	7.37024e-06	-2.11531	-1.16784	3.04152e-05	-2.10926	-1.27568
62169612	chr11:62169612:G:A	1.10615e-18	-7.39777e-10	0.0172676	0.000134765	-7.39777e-10	-0.377063	0.000561474	-7.39777e-10	-0.469311
62169713	chr11:62169713:T:C	6.92761e-20	-2.03554	-0.717732	1.20056e-05	-1.99608	-0.799143	6.25777e-05	-1.9856	-0.677864
62169860	chr11:62169860:T:A	1.1817e-19	-0.978624	-1.24062	7.88501e-06	-2.1649	-1.05073	3.2056e-05	-2.16059	-1.1718
62170073	chr11:62170073:G:A	8.36027e-20	-1.02957	-1.53573	7.02833e-06	-1.77217	-1.55848	3.25684e-05	-1.76135	-1.55519
62170186	chr11:62170186:C:T	3.8154e-20	-1.89311	-1.45663	1.19513e-05	-1.35762	-1.44214	5.62686e-05	-1.31283	-1.45691
62170666	chr11:62170666:CTTG:C	7.7894e-20	-2.05558	-0.580445	1.51121e-05	-1.99535	-0.569752	8.25521e-05	-1.98151	-0.404937
62170878	chr11:62170878:C:T	6.63437e-20	-1.90685	-0.889671	1.1819e-05	-1.85213	-0.958757	6.08798e-05	-1.83867	-0.852308
62170972	chr11:62170972:TG:T	2.67479e-20	-2.14544	-1.55948	5.09722e-06	-2.09549	-1.55642	2.37911e-05	-2.09644	-1.53412
62170980	chr11:62170980:T:C	3.90139e-19	-1.02487	-1.02216e-09	3.83414e-05	-1.63407	-1.02216e-09	0.000176616	-1.6259	-1.02216e-09
62171176	chr11:62171176:A:G	2.68383e-18	1.60457	-0.700943	0.000100738	0.307433	-0.97551	0.000426436	0.367139	-1.11155
62171257	chr11:62171257:C:T	2.98474e-20	-2.03902	-1.55625	5.77692e-06	-1.97355	-1.55318	2.75325e-05	-1.96056	-1.52395
62171398	chr11:62171398:CT:C	9.5041e-19	-7.39777e-10	-0.134476	0.000163504	-7.39777e-10	-0.183759	0.00086828	-7.39777e-10	-0.033363
62171647	chr11:62171647:G:T	3.04633e-20	-2.03218	-1.54267	5.59755e-06	-1.99534	-1.56293	2.62422e-05	-1.98294	-1.54957
62172314	chr11:62172314:G:A	1.27662e-18	-7.39777e-10	0.160603	0.000154008	-7.39777e-10	-0.243591	0.000728373	-7.39777e-10	-0.209064
62173982	chr11:62173982:T:C	3.25975e-20	-1.94162	-1.56551	4.77367e-06	-2.15198	-1.5655	2.21469e-05	-2.15081	-1.55137
62174344	chr11:62174344:T:C	3.74012e-20	-1.83441	-1.53526	7.46431e-06	-1.70494	-1.56552	3.46399e-05	-1.692	-1.56287
62174458	chr11:62174458:C:T	6.31342e-20	-1.84099	-1.00512	2.94461e-05	-0.66012	-1.23792	0.000136484	-0.599647	-1.28402
62174691	chr11:62174691:T:A	3.08711e-20	-1.99934	-1.56221	4.66325e-06	-2.17957	-1.56131	2.12879e-05	-2.17875	-1.56299
62175052	chr11:62175052:C:T	3.28839e-19	-7.39777e-10	-1.1958	5.4635e-05	-7.39777e-10	-1.27992	0.000248745	-7.39777e-10	-1.28345
62175069	chr11:62175069:G:T	1.04611e-19	-0.826108	-1.51501	9.84759e-05	0.814476	-1.50526	0.000488221	0.916848	-1.52596
62175387	chr11:62175387:A:T	5.81734e-20	-1.44629	-1.48165	7.68648e-06	-1.83264	-1.40849	4.00623e-05	-1.83096	-1.27848
62175426	chr11:62175426:T:C	1.08555e-19	-0.793205	-1.51091	0.00010368	0.86184	-1.50113	0.000514168	0.965086	-1.52241
62175433	chr11:62175433:T:C	1.20048e-19	-2.20348	-1.02216e-09	2.7482e-05	-1.96707	-1.02216e-09	0.000126732	-1.9578	-1.02216e-09
62175520	chr11:62175520:C:T	5.83681e-20	-1.45575	-1.46884	7.72027e-06	-1.8449	-1.39185	4.04525e-05	-1.84329	-1.25645
62175558	chr11:62175558:A:G	2.65683e-19	-7.39777e-10	-1.40906	5.25198e-05	-7.39777e-10	-1.31941	0.000232405	-7.39777e-10	-1.35139
62175677	chr11:62175677:C:T	2.59024e-19	-7.39777e-10	-1.43445	4.3743e-05	-7.39777e-10	-1.50227	0.000223496	-7.39777e-10	-1.39048
62176031	chr11:62176031:A:C	5.29709e-20	-1.46272	-1.55891	4.68173e-06	-2.17429	-1.56264	2.25019e-05	-2.17517	-1.51111
62176044	chr11:62176044:G:A	7.90081e-19	-7.39777e-10	-0.319233	0.000139429	-7.39777e-10	-0.343044	0.000589596	-7.39777e-10	-0.420439
62176062	chr11:62176062:C:T	2.68073e-19	-7.39777e-10	-1.40011	4.61384e-05	-7.39777e-10	-1.44895	0.00023451	-7.39777e-10	-1.34238
62176346	chr11:62176346:G:A	5.09342e-20	-1.57485	-1.48598	6.94012e-06	-1.92978	-1.4135	3.61219e-05	-1.92838	-1.2846
62176373	chr11:62176373:C:T	5.12498e-20	-1.57851	-1.47615	7.01738e-06	-1.93229	-1.39992	3.67001e-05	-1.93089	-1.26621
62176610	chr11:62176610:C:T	1.82689e-19	-1.78358	-1.02216e-09	3.28749e-05	-1.78789	-1.02216e-09	0.000152171	-1.77487	-1.02216e-09
62176838	chr11:62176838:T:G	5.33169e-20	-1.54984	-1.46528	7.2572e-06	-1.91319	-1.38541	3.8142e-05	-1.91174	-1.24682
62176950	chr11:62176950:T:C	5.38519e-20	-1.52688	-1.47825	7.24923e-06	-1.89686	-1.40284	3.78741e-05	-1.89538	-1.27023
62176974	chr11:62176974:T:C	5.299e-20	-1.54301	-1.47825	7.16915e-06	-1.90797	-1.40284	3.74547e-05	-1.90651	-1.27023
62177012	chr11:62177012:C:T	3.35268e-19	-7.39777e-10	-1.17644	5.17964e-05	-7.39777e-10	-1.33328	0.000236922	-7.39777e-10	-1.33215
62177847	chr11:62177847:C:T	2.87041e-19	-7.39777e-10	-1.33175	4.77025e-05	-7.39777e-10	-1.41561	0.000227201	-7.39777e-10	-1.37404
62178079	chr11:62178079:ACT:A	4.79525e-20	-1.63485	-1.48631	6.70505e-06	-1.96365	-1.41409	3.51479e-05	-1.96242	-1.27789
62178106	chr11:62178106:G:A	4.85392e-20	-1.62408	-1.48492	6.7678e-06	-1.95634	-1.41208	3.55065e-05	-1.9551	-1.27506
62178816	chr11:62178816:T:C	2.62364e-19	-7.39777e-10	-1.42164	4.56287e-05	-7.39777e-10	-1.46006	0.000228444	-7.39777e-10	-1.36859
62179110	chr11:62179110:T:A	5.46872e-20	-1.42957	-1.56016	4.72964e-06	-2.16508	-1.56167	2.27981e-05	-2.16604	-1.50716
62179402	chr11:62179402:AT:A	5.61255e-20	-1.40203	-1.56175	4.76588e-06	-2.15901	-1.5601	2.30609e-05	-2.16004	-1.50169
62179563	chr11:62179563:T:C	4.98063e-17	3.82453	-1.02216e-09	0.000212174	0.0768084	-1.02216e-09	0.000962394	0.0695464	-1.02216e-09
62179665	chr11:62179665:A:T	1.1212e-19	-1.29537	-0.97643	1.90659e-05	-1.24172	-1.09098	0.000104612	-1.21944	-0.930182
62179916	chr11:62179916:G:A	1.12681e-19	-1.2846	-0.982209	1.92066e-05	-1.22937	-1.09598	0.000105278	-1.20693	-0.936336
62179920	chr11:62179920:G:A	4.56011e-20	-1.66605	-1.50538	6.40991e-06	-1.98273	-1.44002	3.32412e-05	-1.98157	-1.31452
62180211	chr11:62180211:T:A	2.85068e-19	-7.39777e-10	-1.33864	4.91823e-05	-7.39777e-10	-1.38506	0.000225988	-7.39777e-10	-1.37939
62180234	chr11:62180234:A:G	2.31467e-19	-0.262355	-1.28458	0.000235541	1.46978	-1.28849	0.00115254	1.58393	-1.33408
62180294	chr11:62180294:T:C	1.13892e-19	-1.27391	-0.982209	1.94283e-05	-1.21789	-1.09598	0.000106507	-1.19533	-0.936336
62180398	chr11:62180398:T:C	1.10898e-19	-1.29625	-0.986508	1.89351e-05	-1.23922	-1.10036	0.000103822	-1.21688	-0.940317
62180416	chr11:62180416:T:C	1.0544e-19	-1.31211	-1.02112	1.80177e-05	-1.25834	-1.1309	9.81977e-05	-1.23623	-0.976661
62180669	chr11:62180669:G:A	2.06353e-18	0.582865	0.0579395	7.73457e-05	-0.580958	-0.351353	0.000296014	-0.531369	-0.578102
62180948	chr11:62180948:G:T	1.20514e-19	-1.22499	-0.974619	2.05412e-05	-1.1692	-1.08896	0.000112777	-1.14611	-0.928355
62181136	chr11:62181136:T:C	1.15517e-19	-1.26307	-0.97888	1.97071e-05	-1.20663	-1.09299	0.0001081	-1.18394	-0.932879
62181148	chr11:62181148:C:T	1.17102e-19	-1.24881	-0.979513	1.99735e-05	-1.19222	-1.09396	0.000109614	-1.16938	-0.933532
62181388	chr11:62181388:T:C	4.72385e-20	-1.62066	-1.5155	6.50448e-06	-1.95275	-1.45535	3.35221e-05	-1.95152	-1.33616
62181396	chr11:62181396:G:A	3.01484e-19	-7.39777e-10	-1.28265	4.94761e-05	-7.39777e-10	-1.37911	0.000236479	-7.39777e-10	-1.33402
62181754	chr11:62181754:T:C	1.14499e-19	-1.26678	-0.984027	1.95387e-05	-1.21069	-1.09751	0.000107088	-1.18805	-0.938181
62181792	chr11:62181792:T:C	7.50438e-19	-7.39777e-10	-0.370713	9.78499e-05	-7.39777e-10	-0.697162	0.000456335	-7.39777e-10	-0.676651
62181807	chr11:62181807:G:A	1.05671e-19	-1.30985	-1.02119	1.81389e-05	-1.25189	-1.13065	9.87495e-05	-1.22972	-0.977569
62181814	chr11:62181814:T:A	2.24716e-19	-0.293017	-1.28352	0.000226371	1.42891	-1.28733	0.00110593	1.54244	-1.33388
62181905	chr11:62181905:C:T	1.16107e-19	-1.25826	-0.978598	1.98117e-05	-1.20175	-1.09258	0.000108659	-1.17901	-0.932657
62182277	chr11:62182277:C:G	1.10812e-19	-1.2956	-0.987934	1.88792e-05	-1.24161	-1.10092	0.000103372	-1.21931	-0.942237
62182544	chr11:62182544:C:A	2.76435e-19	-7.39777e-10	-1.3694	5.13101e-05	-7.39777e-10	-1.34271	0.000233651	-7.39777e-10	-1.34605
62182883	chr11:62182883:C:T	7.54369e-20	-1.38879	-1.27929	1.35754e-05	-1.32638	-1.34596	7.13147e-05	-1.30443	-1.22835
62183286	chr11:62183286:T:G	1.11375e-19	-1.28228	-0.996185	1.90485e-05	-1.22622	-1.10739	0.000104134	-1.20374	-0.950458
62183430	chr11:62183430:G:T	1.14506e-19	-1.26853	-0.982209	1.9532e-05	-1.21256	-1.09598	0.000107082	-1.18994	-0.936336
62183661	chr11:62183661:G:T	1.13119e-19	-1.27568	-0.987254	1.93033e-05	-1.21991	-1.10041	0.000105738	-1.19737	-0.941542
62183855	chr11:62183855:C:T	5.54361e-20	-1.41279	-1.56335	4.90677e-06	-2.16256	-1.52742	2.43747e-05	-2.16354	-1.44279
62183975	chr11:62183975:C:T	1.11816e-19	-1.29489	-0.979626	1.90492e-05	-1.23948	-1.09409	0.000104489	-1.21716	-0.933636
62184513	chr11:62184513:A:G	4.53174e-20	-1.63795	-1.53973	5.67105e-06	-2.19205	-1.35317	3.03837e-05	-2.18834	-1.19763
62184518	chr11:62184518:C:T	1.06362e-19	-1.23258	-1.09194	1.83925e-05	-1.17628	-1.19237	9.90981e-05	-1.15326	-1.05051
62184557	chr11:62184557:G:A	4.27489e-20	-1.97833	-1.25769	6.70981e-06	-2.06174	-1.31529	2.9152e-05	-2.05044	-1.37691
62184562	chr11:62184562:G:A	1.11681e-19	-1.29351	-0.982209	1.90382e-05	-1.23817	-1.09598	0.000104345	-1.21584	-0.936336
62185021	chr11:62185021:C:G	2.72885e-19	-7.39777e-10	-1.38232	4.44776e-05	-7.39777e-10	-1.48561	0.000203736	-7.39777e-10	-1.48305
62185321	chr11:62185321:T:G	1.13739e-19	-1.28195	-0.975516	1.93422e-05	-1.22834	-1.08997	0.000106123	-1.20589	-0.929386
62185459	chr11:62185459:G:A	2.58702e-19	-7.39777e-10	-1.43569	5.17859e-05	-7.39777e-10	-1.33348	0.000235681	-7.39777e-10	-1.3374
62185494	chr11:62185494:A:G	2.62419e-19	-7.39777e-10	-1.42143	4.55552e-05	-7.39777e-10	-1.46167	0.000228375	-7.39777e-10	-1.36889
62185948	chr11:62185948:T:C	1.13827e-19	-1.26056	-0.99613	1.93284e-05	-1.20609	-1.11293	0.000105685	-1.1834	-0.956014
62186000	chr11:62186000:C:T	2.62637e-19	-7.39777e-10	-1.4206	4.55882e-05	-7.39777e-10	-1.46095	0.0002286	-7.39777e-10	-1.3679
62186043	chr11:62186043:A:G	1.10897e-19	-1.2966	-0.986169	1.87867e-05	-1.24331	-1.10413	0.000102831	-1.22104	-0.945751
62186051	chr11:62186051:T:C	8.33855e-20	-1.41707	-1.15082	1.49204e-05	-1.35262	-1.22525	7.45331e-05	-1.33243	-1.1562
62186070	chr11:62186070:T:C	1.44916e-19	-2.01521	-1.02216e-09	4.07717e-05	-1.57261	-1.02216e-09	0.000189047	-1.55788	-1.02216e-09
62186203	chr11:62186203:G:T	2.38074e-19	-7.39777e-10	-1.51879	4.21174e-05	-7.39777e-10	-1.54013	0.000190878	-7.39777e-10	-1.54824
62186350	chr11:62186350:G:A	1.15586e-19	-1.25645	-0.984899	1.96253e-05	-1.20026	-1.10352	0.000107532	-1.1775	-0.94459
62186537	chr11:62186537:C:T	2.70482e-20	-2.16667	-1.52708	6.64377e-06	-1.8472	-1.53972	3.14747e-05	-1.82692	-1.52377
62186785	chr11:62186785:A:G	6.93471e-20	-1.2556	-1.49664	5.47655e-06	-2.11762	-1.4625	2.88764e-05	-2.11875	-1.3181
62187116	chr11:62187116:T:A	2.63653e-19	-7.39777e-10	-1.41674	4.78062e-05	-7.39777e-10	-1.41344	0.000200472	-7.39777e-10	-1.4992
62187157	chr11:62187157:A:G	2.39828e-19	-7.39777e-10	-1.51145	4.23489e-05	-7.39777e-10	-1.53465	0.000191751	-7.39777e-10	-1.54368
62187715	chr11:62187715:A:G	1.25716e-18	-7.39777e-10	0.145242	0.000154804	-7.39777e-10	-0.238434	0.000714394	-7.39777e-10	-0.228443
62188493	chr11:62188493:G:A	3.90041e-19	-7.39777e-10	-1.02512	6.72728e-05	-7.39777e-10	-1.07184	0.000308709	-7.39777e-10	-1.06748
62188538	chr11:62188538:C:T	2.42451e-19	-0.236964	-1.26361	0.000249765	1.50074	-1.26082	0.00121514	1.6154	-1.31267
62188801	chr11:62188801:G:A	5.25488e-20	-1.47517	-1.55445	1.11956e-05	-1.35509	-1.50998	5.43479e-05	-1.33791	-1.46656
62188856	chr11:62188856:G:A	1.85792e-19	-1.76674	-1.02216e-09	3.24199e-05	-1.80182	-1.02216e-09	0.000150063	-1.78882	-1.02216e-09
62188956	chr11:62188956:A:C	3.95957e-20	-1.97912	-1.33353	2.35939e-05	-0.726427	-1.39318	0.000108457	-0.668616	-1.44491
62189041	chr11:62189041:AAGC:A	3.62986e-20	-2.00882	-1.39077	2.01408e-05	-0.837094	-1.44075	9.29659e-05	-0.781183	-1.48646
62189066	chr11:62189066:G:A	3.12335e-19	-1.24729	-1.02216e-09	4.91863e-05	-1.38498	-1.02216e-09	0.000225312	-1.38239	-1.02216e-09
62189123	chr11:62189123:G:A	1.55306e-19	-1.94597	-1.02216e-09	2.44054e-05	-2.08579	-1.02216e-09	0.000111012	-2.09024	-1.02216e-09
62189387	chr11:62189387:G:A	2.60491e-19	-7.39777e-10	-1.4288	4.5749e-05	-7.39777e-10	-1.45743	0.000203287	-7.39777e-10	-1.48526
62189437	chr11:62189437:T:A	3.28892e-17	3.40953	-1.02216e-09	0.000211711	0.0746257	-1.02216e-09	0.000961271	0.0683791	-1.02216e-09
62189598	chr11:62189598:G:A	3.30092e-19	-0.239285	-0.952715	0.000342344	1.50223	-0.947009	0.00162936	1.61683	-1.02076
62189665	chr11:62189665:G:T	2.7659e-18	1.72378	-0.790031	0.000102636	0.38009	-1.0295	0.000428892	0.441533	-1.18021
62189768	chr11:62189768:C:T	2.46579e-19	-7.39777e-10	-1.48369	4.49492e-05	-7.39777e-10	-1.47506	0.000207882	-7.39777e-10	-1.46291
62190003	chr11:62190003:G:A	2.29813e-19	-7.39777e-10	-1.5541	4.16826e-05	-7.39777e-10	-1.55051	0.000191299	-7.39777e-10	-1.54604
62190061	chr11:62190061:G:T	5.4662e-20	-1.97505	-1.01515	2.907e-05	-0.769763	-1.14113	0.000126787	-0.71137	-1.246
62190067	chr11:62190067:A:T	3.01345e-19	-0.288749	-0.994364	0.000301241	1.42028	-0.992967	0.0014325	1.53359	-1.06629
62190149	chr11:62190149:G:A	4.53316e-20	-1.61358	-1.56378	5.97928e-06	-1.93257	-1.55973	2.78742e-05	-1.93107	-1.54111
62190492	chr11:62190492:G:A	1.98963e-19	-1.69825	-1.02216e-09	3.11526e-05	-1.8417	-1.02216e-09	0.000144036	-1.82982	-1.02216e-09
62190511	chr11:62190511:C:G	2.43986e-18	-7.39777e-10	0.808327	0.000375554	-7.39777e-10	0.647807	0.00172689	-7.39777e-10	0.654199
62190544	chr11:62190544:T:G	2.51936e-19	-7.39777e-10	-1.46219	4.42867e-05	-7.39777e-10	-1.48991	0.000192205	-7.39777e-10	-1.54131
62190571	chr11:62190571:G:A	3.14863e-19	-0.205795	-1.03344	0.000326166	1.53794	-1.03113	0.00156889	1.65264	-1.0944
62190719	chr11:62190719:T:G	5.32984e-18	1.4767	0.11301	0.000182121	0.18556	-0.261486	0.000713219	0.244434	-0.474523
62191256	chr11:62191256:A:G	4.66977e-18	-7.39777e-10	1.4575	0.000702707	-7.39777e-10	1.27434	0.00320971	-7.39777e-10	1.27406
62191591	chr11:62191591:A:G	4.76093e-18	-7.39777e-10	1.47683	0.000779488	-7.39777e-10	1.37804	0.00321801	-7.39777e-10	1.27664
62192164	chr11:62192164:C:T	2.29228e-19	-7.39777e-10	-1.55665	4.10554e-05	-7.39777e-10	-1.56567	0.000187608	-7.39777e-10	-1.56552
62192796	chr11:62192796:C:T	5.03544e-19	-0.516349	-0.253349	0.000560231	1.29178	-0.244024	0.00264736	1.4007	-0.319255
62193291	chr11:62193291:T:TC	6.76295e-20	-1.25679	-1.52053	1.90664e-05	-0.866175	-1.46649	9.76405e-05	-0.819807	-1.39878
62193475	chr11:62193475:C:A	2.31071e-19	-7.39777e-10	-1.54864	4.11257e-05	-7.39777e-10	-1.56396	0.000188101	-7.39777e-10	-1.5629
62193507	chr11:62193507:A:C	1.18733e-19	-2.21449	-1.02216e-09	2.16454e-05	-2.2058	-1.02216e-09	9.89331e-05	-2.20543	-1.02216e-09
62194302	chr11:62194302:T:C	2.45274e-19	-7.39777e-10	-1.48899	4.27376e-05	-7.39777e-10	-1.52552	0.000195334	-7.39777e-10	-1.52516
62194308	chr11:62194308:T:G	2.40943e-19	-7.39777e-10	-1.50681	4.21679e-05	-7.39777e-10	-1.53894	0.00019268	-7.39777e-10	-1.53885
62194403	chr11:62194403:G:C	1.65717e-19	-1.82293	-0.0581645	2.68119e-05	-1.87032	-0.121428	0.000106044	-1.84613	-0.28989
62194454	chr11:62194454:T:C	1.1573e-19	-1.04752	-1.19259	2.57681e-05	-0.813719	-1.21774	0.000120849	-0.788808	-1.21653
62194466	chr11:62194466:G:A	1.27177e-19	-2.14579	-1.02216e-09	2.15543e-05	-2.21002	-1.02216e-09	9.84934e-05	-2.20989	-1.02216e-09
62194649	chr11:62194649:A:C	3.72187e-19	0.19968	-1.27165	1.37399e-05	-1.38683	-1.27346	6.61742e-05	-1.37534	-1.23225
62195129	chr11:62195129:A:G	2.40636e-19	-7.39777e-10	-1.50808	4.31913e-05	-7.39777e-10	-1.51496	0.000188964	-7.39777e-10	-1.55832
62195165	chr11:62195165:C:T	1.50114e-19	-1.81707	-0.162902	2.40689e-05	-1.87428	-0.225402	9.58714e-05	-1.85019	-0.38668
62195501	chr11:62195501:A:G	1.20163e-19	-2.20252	-1.02216e-09	2.65574e-05	-2.00129	-1.02216e-09	0.000121133	-2.00299	-1.02216e-09
62196143	chr11:62196143:A:G	5.02999e-20	-2.01584	-1.05752	9.23274e-06	-2.07192	-0.985923	3.82083e-05	-2.05912	-1.0977
62196160	chr11:62196160:A:G	5.05343e-20	-1.97701	-1.09171	8.71942e-06	-2.10011	-1.01494	3.59773e-05	-2.08864	-1.12835
62196164	chr11:62196164:G:C	2.41168e-19	-7.39777e-10	-1.50587	4.22903e-05	-7.39777e-10	-1.53604	0.000192908	-7.39777e-10	-1.53767
62196240	chr11:62196240:C:T	2.81646e-19	-7.39777e-10	-1.35072	5.19041e-05	-7.39777e-10	-1.3312	0.000212396	-7.39777e-10	-1.44143
62196390	chr11:62196390:T:C	3.17758e-19	-7.39777e-10	-1.23008	5.64545e-05	-7.39777e-10	-1.24716	0.000224278	-7.39777e-10	-1.38699
62196513	chr11:62196513:C:T	2.52075e-19	-7.39777e-10	-1.46164	4.72804e-05	-7.39777e-10	-1.4245	0.000219587	-7.39777e-10	-1.40813
62196836	chr11:62196836:G:A	6.23422e-20	-1.3347	-1.52403	5.03889e-06	-2.15373	-1.50968	2.56662e-05	-2.15464	-1.40006
62196953	chr11:62196953:C:T	1.19133e-19	-2.21113	-1.02216e-09	2.17968e-05	-2.19883	-1.02216e-09	9.9565e-05	-2.19907	-1.02216e-09
62197249	chr11:62197249:G:A	5.11308e-20	-1.53805	-1.51894	4.66981e-05	0.0656185	-1.50251	0.000233459	0.114665	-1.46154
62197516	chr11:62197516:G:A	4.41219e-20	-1.64538	-1.55903	3.63976e-05	-0.122264	-1.56383	0.000173894	-0.0758075	-1.56562
62197522	chr11:62197522:C:T	3.15754e-19	-7.39777e-10	-1.23641	4.96079e-05	-7.39777e-10	-1.37645	0.000226024	-7.39777e-10	-1.37923
62197591	chr11:62197591:T:A	5.15295e-20	-1.53256	-1.51665	4.73571e-05	0.0761396	-1.49902	0.000236673	0.12529	-1.45849
62197879	chr11:62197879:C:T	6.2869e-20	-1.31999	-1.53033	5.01604e-06	-2.15005	-1.51791	2.54023e-05	-2.15099	-1.41405
62197926	chr11:62197926:A:G	6.38381e-20	-1.30907	-1.52595	5.05675e-06	-2.14721	-1.51266	2.57093e-05	-2.14817	-1.40485
62198151	chr11:62198151:G:A	5.49195e-20	-1.41972	-1.56578	4.79107e-06	-2.16927	-1.54458	2.37472e-05	-2.17025	-1.46216
62198549	chr11:62198549:C:G	3.0636e-20	-2.00339	-1.56581	6.08497e-06	-1.91294	-1.56183	2.84499e-05	-1.89844	-1.55329
62198714	chr11:62198714:C:T	2.85751e-19	-7.39777e-10	-1.33625	4.59639e-05	-7.39777e-10	-1.45274	0.000210193	-7.39777e-10	-1.45185
62198864	chr11:62198864:TG:T	2.32808e-19	-7.39777e-10	-1.54115	4.28854e-05	-7.39777e-10	-1.52207	0.000198072	-7.39777e-10	-1.51124
62198916	chr11:62198916:G:A	6.31424e-20	-1.28441	-1.56157	4.876e-06	-2.14044	-1.55583	2.36323e-05	-2.14144	-1.49582
62199157	chr11:62199157:T:A	4.34363e-20	-1.71141	-1.50867	3.62039e-05	-0.143003	-1.54843	0.000177904	-0.100818	-1.51781
62199571	chr11:62199571:T:A	2.68741e-19	-7.39777e-10	-1.39762	4.38661e-05	-7.39777e-10	-1.49945	0.000201568	-7.39777e-10	-1.49375
62199831	chr11:62199831:A:T	2.7039e-19	-7.39777e-10	-1.3915	4.40072e-05	-7.39777e-10	-1.49624	0.000202093	-7.39777e-10	-1.49115
62199881	chr11:62199881:A:C	3.49426e-20	-1.87273	-1.56493	4.78735e-06	-2.14902	-1.5656	2.2093e-05	-2.14069	-1.56393
62200291	chr11:62200291:C:A	2.47643e-19	-7.39777e-10	-1.47938	4.42977e-05	-7.39777e-10	-1.48966	0.000190807	-7.39777e-10	-1.54861
62200412	chr11:62200412:G:T	3.4248e-20	-1.96958	-1.48816	6.57974e-06	-1.87626	-1.52034	3.008e-05	-1.86074	-1.53527
62200869	chr11:62200869:A:T	3.60256e-20	-1.94125	-1.46589	6.87818e-06	-1.86472	-1.48752	3.31218e-05	-1.84782	-1.45187
62200900	chr11:62200900:G:A	2.68192e-19	-7.39777e-10	-1.39967	4.38011e-05	-7.39777e-10	-1.50094	0.000201296	-7.39777e-10	-1.4951
62201042	chr11:62201042:T:C	8.15939e-20	-1.15165	-1.43797	7.14002e-06	-2.2053	-1.10958	4.11551e-05	-2.20725	-0.875276
62201320	chr11:62201320:A:G	2.27183e-19	-7.39777e-10	-1.56562	4.10492e-05	-7.39777e-10	-1.56583	0.00018758	-7.39777e-10	-1.56567
62201321	chr11:62201321:A:C	6.40051e-20	-1.36696	-1.46544	1.67875e-05	-1.08415	-1.37582	8.496e-05	-1.06472	-1.29298
62201539	chr11:62201539:G:A	3.58145e-20	-1.8473	-1.56571	4.74839e-06	-2.16004	-1.56275	2.1794e-05	-2.15242	-1.56582
62201583	chr11:62201583:C:A	2.90936e-19	-7.39777e-10	-1.31827	4.71577e-05	-7.39777e-10	-1.4271	0.000250333	-7.39777e-10	-1.27708
62201624	chr11:62201624:C:T	1.91413e-18	-7.39777e-10	0.56565	0.000308411	-7.39777e-10	0.450837	0.00129699	-7.39777e-10	0.367924
62201774	chr11:62201774:T:C	3.53443e-20	-1.86061	-1.56562	4.76353e-06	-2.15471	-1.56489	2.19349e-05	-2.14674	-1.56506
62201958	chr11:62201958:A:G	3.403e-20	-1.89871	-1.56542	4.84422e-06	-2.13758	-1.56523	2.23457e-05	-2.12857	-1.56467
62202064	chr11:62202064:G:T	4.95557e-20	-1.54148	-1.54679	4.46182e-05	0.0725778	-1.55503	0.000212137	0.121152	-1.5638
62202329	chr11:62202329:A:G	2.06889e-18	-7.39777e-10	0.6434	0.000323121	-7.39777e-10	0.497432	0.00138514	-7.39777e-10	0.433678
62203062	chr11:62203062:G:A	1.18735e-19	-2.21448	-1.02216e-09	2.14591e-05	-2.21445	-1.02216e-09	9.80439e-05	-2.21446	-1.02216e-09
62203574	chr11:62203574:C:G	2.92112e-19	-7.39777e-10	-1.31423	4.84282e-05	-7.39777e-10	-1.40051	0.000229449	-7.39777e-10	-1.3642
62203655	chr11:62203655:G:A	7.46913e-20	-1.12544	-1.55256	5.15989e-06	-2.0942	-1.54548	2.55121e-05	-2.09543	-1.4653
62203852	chr11:62203852:C:T	3.60908e-19	-7.39777e-10	-1.10275	6.36088e-05	-7.39777e-10	-1.12784	0.000247156	-7.39777e-10	-1.28986
62203942	chr11:62203942:G:A	3.11385e-20	-1.9871	-1.56582	6.18956e-06	-1.89606	-1.56167	2.89479e-05	-1.88118	-1.5532
62204065	chr11:62204065:C:T	3.06111e-20	-2.0047	-1.56531	6.07409e-06	-1.91821	-1.55836	2.84528e-05	-1.90381	-1.54782
62204126	chr11:62204126:C:G	3.35896e-20	-1.91139	-1.56576	4.87135e-06	-2.1328	-1.56442	2.24415e-05	-2.12356	-1.5654
62204152	chr11:62204152:C:T	2.40371e-19	-7.39777e-10	-1.50918	4.27067e-05	-7.39777e-10	-1.52624	0.00019232	-7.39777e-10	-1.54071
62204373	chr11:62204373:C:T	2.30794e-19	-7.39777e-10	-1.54985	4.23957e-05	-7.39777e-10	-1.53355	0.000195431	-7.39777e-10	-1.52467
62204379	chr11:62204379:G:A	5.19923e-20	-1.53381	-1.50647	4.54015e-06	-2.20197	-1.56567	2.11076e-05	-2.19924	-1.55101
62204391	chr11:62204391:G:A	8.84465e-20	-0.988478	-1.52049	9.25345e-05	0.783425	-1.53644	0.000466677	0.877495	-1.53174
62204785	chr11:62204785:C:T	2.36144e-19	-7.39777e-10	-1.52693	4.31377e-05	-7.39777e-10	-1.5162	0.000200775	-7.39777e-10	-1.49769
62205291	chr11:62205291:C:T	1.88834e-18	-7.39777e-10	0.552085	0.000305122	-7.39777e-10	0.440114	0.00128047	-7.39777e-10	0.355107
62205328	chr11:62205328:G:A	1.22092e-19	-2.18659	-1.02216e-09	2.8166e-05	-1.94248	-1.02216e-09	0.00012844	-1.94441	-1.02216e-09
62205338	chr11:62205338:G:A	2.28551e-19	-7.39777e-10	-1.55961	4.11993e-05	-7.39777e-10	-1.56218	0.000189441	-7.39777e-10	-1.5558
62205439	chr11:62205439:T:C	9.42134e-20	-0.915433	-1.53037	8.62036e-06	-1.57026	-1.55621	4.01701e-05	-1.54291	-1.56385
62205611	chr11:62205611:A:G	2.27193e-19	-7.39777e-10	-1.56557	4.14449e-05	-7.39777e-10	-1.55623	0.000189073	-7.39777e-10	-1.55774
62205830	chr11:62205830:C:G	2.66306e-19	-7.39777e-10	-1.40672	4.36211e-05	-7.39777e-10	-1.50506	0.00020048	-7.39777e-10	-1.49916
62206034	chr11:62206034:AGG:A	3.07431e-19	-7.39777e-10	-1.26312	6.1731e-05	-7.39777e-10	-1.15781	0.00029349	-7.39777e-10	-1.11803
62206039	chr11:62206039:ATT:A	3.0445e-19	-7.39777e-10	-1.27286	6.10226e-05	-7.39777e-10	-1.16935	0.000290045	-7.39777e-10	-1.12984
62206134	chr11:62206134:A:G	1.20003e-19	-2.20385	-1.02216e-09	2.26322e-05	-2.16122	-1.02216e-09	0.000103506	-2.16025	-1.02216e-09
62206286	chr11:62206286:C:A	3.12589e-19	-7.39777e-10	-1.24648	6.2681e-05	-7.39777e-10	-1.14254	0.000298436	-7.39777e-10	-1.10132
62206336	chr11:62206336:C:T	2.35217e-19	-7.39777e-10	-1.53086	4.292e-05	-7.39777e-10	-1.52126	0.000196677	-7.39777e-10	-1.51831
62206585	chr11:62206585:G:A	2.6571e-19	-7.39777e-10	-1.40897	4.35642e-05	-7.39777e-10	-1.50636	0.000200243	-7.39777e-10	-1.50034
62206623	chr11:62206623:G:A	2.2859e-19	-7.39777e-10	-1.55944	4.17977e-05	-7.39777e-10	-1.54776	0.000192188	-7.39777e-10	-1.5414
62206777	chr11:62206777:G:A	3.29841e-19	-1.19276	-1.02216e-09	4.38925e-05	-1.49885	-1.02216e-09	0.000200633	-1.4984	-1.02216e-09
62207011	chr11:62207011:G:A	2.6334e-19	-7.39777e-10	-1.41792	4.33163e-05	-7.39777e-10	-1.51207	0.000199026	-7.39777e-10	-1.50644
62207012	chr11:62207012:C:A	2.63809e-19	-7.39777e-10	-1.41614	4.3366e-05	-7.39777e-10	-1.51092	0.000199268	-7.39777e-10	-1.50523
62207095	chr11:62207095:G:A	2.67714e-19	-7.39777e-10	-1.40145	5.27581e-05	-7.39777e-10	-1.31488	0.000233865	-7.39777e-10	-1.34513
62207199	chr11:62207199:T:C	5.72215e-20	-1.43311	-1.51133	6.54292e-06	-1.86602	-1.53619	2.95929e-05	-1.84736	-1.56499
62207627	chr11:62207627:T:C	2.65992e-19	-7.39777e-10	-1.4079	4.35831e-05	-7.39777e-10	-1.50593	0.000200315	-7.39777e-10	-1.49998
62207659	chr11:62207659:G:A	4.33551e-20	-2.20116	-1.02078	2.64357e-05	-1.01625	-0.989634	0.000106185	-0.960615	-1.17408
62207692	chr11:62207692:A:C	2.63231e-19	-7.39777e-10	-1.41834	4.33069e-05	-7.39777e-10	-1.51228	0.000198983	-7.39777e-10	-1.50666
62208040	chr11:62208040:G:A	2.53542e-19	-7.39777e-10	-1.45584	4.58786e-05	-7.39777e-10	-1.4546	0.00021629	-7.39777e-10	-1.42326
62208207	chr11:62208207:A:T	1.51669e-18	-7.39777e-10	0.332916	0.000241125	-7.39777e-10	0.204719	0.00103241	-7.39777e-10	0.139779
62208209	chr11:62208209:A:G	2.79721e-19	-7.39777e-10	-1.35758	4.95305e-05	-7.39777e-10	-1.37801	0.000204346	-7.39777e-10	-1.48006
62208283	chr11:62208283:C:G	3.55005e-20	-2.12286	-1.29896	1.64983e-05	-1.25688	-1.22046	7.86598e-05	-1.21339	-1.22136
62208729	chr11:62208729:G:A	2.4011e-19	-7.39777e-10	-1.51027	4.22808e-05	-7.39777e-10	-1.53626	0.000205208	-7.39777e-10	-1.47585
62208902	chr11:62208902:G:T	2.34457e-19	-7.39777e-10	-1.5341	4.21978e-05	-7.39777e-10	-1.53823	0.000195355	-7.39777e-10	-1.52506
62209149	chr11:62209149:A:G	6.04476e-20	-1.35607	-1.53352	6.787e-06	-1.81421	-1.55138	3.12011e-05	-1.79425	-1.56517
62209316	chr11:62209316:C:T	1.71317e-19	-1.84785	-1.02216e-09	3.76473e-05	-1.65233	-1.02216e-09	0.000174605	-1.63735	-1.02216e-09
62209320	chr11:62209320:C:G	3.23948e-20	-2.08654	-1.42683	1.50284e-05	-1.31581	-1.25485	7.12621e-05	-1.27561	-1.2579
62209427	chr11:62209427:AC:A	2.34236e-19	-7.39777e-10	-1.53504	4.15625e-05	-7.39777e-10	-1.5534	0.000198563	-7.39777e-10	-1.50877
62209591	chr11:62209591:A:G	3.0815e-19	-7.39777e-10	-1.26078	5.34878e-05	-7.39777e-10	-1.30114	0.000219905	-7.39777e-10	-1.40668
62209706	chr11:62209706:A:T	2.67729e-19	-7.39777e-10	-1.40139	4.40417e-05	-7.39777e-10	-1.49546	0.000201278	-7.39777e-10	-1.49519
62209825	chr11:62209825:C:T	3.27271e-20	-2.03948	-1.46369	5.78307e-06	-1.96779	-1.55787	2.66542e-05	-1.95164	-1.56529
62209895	chr11:62209895:A:G	3.07429e-19	0.000788531	-1.26391	2.24468e-05	-0.82577	-1.34368	9.58913e-05	-0.78865	-1.44801
62210120	chr11:62210120:T:C	3.07336e-19	-7.39777e-10	-1.26343	5.32082e-05	-7.39777e-10	-1.30638	0.000219065	-7.39777e-10	-1.41051
62210408	chr11:62210408:T:C	3.78616e-19	-7.39777e-10	-1.05485	7.02311e-05	-7.39777e-10	-1.02881	0.000271701	-7.39777e-10	-1.19517
62210748	chr11:62210748:C:CA	1.53915e-19	-1.95497	-1.02216e-09	4.36805e-05	-1.50369	-1.02216e-09	0.000202967	-1.48684	-1.02216e-09
62210752	chr11:62210752:TC:T	1.48739e-19	-1.98918	-1.02216e-09	4.63162e-05	-1.4451	-1.02216e-09	0.000215357	-1.42758	-1.02216e-09
62210870	chr11:62210870:C:T	3.89212e-19	-7.39777e-10	-1.02724	7.24918e-05	-7.39777e-10	-0.997123	0.000277347	-7.39777e-10	-1.17461
62211023	chr11:62211023:A:G	3.06498e-20	-2.20128	-1.36746	6.99787e-06	-1.99413	-1.34086	3.3843e-05	-1.99805	-1.28009
62211049	chr11:62211049:G:A	2.30524e-19	-7.39777e-10	-1.55101	4.27903e-05	-7.39777e-10	-1.52429	0.000195439	-7.39777e-10	-1.52463
62211463	chr11:62211463:G:T	1.79834e-19	-0.646235	-1.1531	7.08291e-06	-2.01321	-1.30971	3.15923e-05	-2.01066	-1.3363
62211872	chr11:62211872:G:T	6.0531e-19	-7.39777e-10	-0.585628	8.67812e-05	-7.39777e-10	-0.817207	0.000336488	-7.39777e-10	-0.981315
62212047	chr11:62212047:G:A	6.53557e-19	-7.39777e-10	-0.50894	0.000117274	-7.39777e-10	-0.516083	0.000589674	-7.39777e-10	-0.420308
62212646	chr11:62212646:A:C	2.27784e-19	-7.39777e-10	-1.56297	4.11379e-05	-7.39777e-10	-1.56367	0.000188244	-7.39777e-10	-1.56214
62212839	chr11:62212839:G:C	1.22323e-19	-2.1847	-1.02216e-09	2.92875e-05	-1.90344	-1.02216e-09	0.000135199	-1.89313	-1.02216e-09
62213393	chr11:62213393:G:C	2.77163e-19	-7.39777e-10	-1.36676	5.54405e-05	-7.39777e-10	-1.26529	0.000256307	-7.39777e-10	-1.2535
62213591	chr11:62213591:G:C	4.44202e-19	-7.39777e-10	-0.89509	7.5766e-05	-7.39777e-10	-0.952947	0.000336377	-7.39777e-10	-0.981643
62213969	chr11:62213969:AG:A	1.20559e-19	-2.19923	-1.02216e-09	2.21696e-05	-2.18187	-1.02216e-09	0.000101345	-2.18135	-1.02216e-09
62214019	chr11:62214019:G:A	6.55246e-19	-7.39777e-10	-0.506358	0.000132208	-7.39777e-10	-0.396217	0.000587537	-7.39777e-10	-0.423937
62214174	chr11:62214174:C:G	4.14805e-20	-2.14948	-1.11667	1.15181e-05	-2.0745	-0.762179	7.28862e-05	-2.06451	-0.446467
62214379	chr11:62214379:A:T	4.52685e-19	-7.39777e-10	-0.876173	7.98436e-05	-7.39777e-10	-0.900527	0.000342148	-7.39777e-10	-0.964633
62214668	chr11:62214668:G:A	4.08762e-19	-7.39777e-10	-0.978236	8.49646e-05	-7.39777e-10	-0.838362	0.000375917	-7.39777e-10	-0.870508
62214801	chr11:62214801:C:T	5.59692e-19	-2.17778	1.5138	7.7119e-05	-2.08351	1.14826	0.00029497	-2.08079	0.967782
62214945	chr11:62214945:C:T	2.65325e-19	-7.39777e-10	-1.41041	4.46201e-05	-7.39777e-10	-1.48241	0.000211504	-7.39777e-10	-1.44563
62214946	chr11:62214946:G:A	6.95291e-19	-1.71495	1.26791	0.000294497	-0.902376	1.30705	0.00129646	-0.85039	1.21791
62216291	chr11:62216291:C:T	4.53721e-19	-7.39777e-10	-0.873887	8.33148e-05	-7.39777e-10	-0.85797	0.000310851	-7.39777e-10	-1.06056
62216387	chr11:62216387:G:A	1.13889e-19	-0.73876	-1.51739	6.41028e-06	-1.97435	-1.44834	3.43368e-05	-1.97633	-1.28733
62216580	chr11:62216580:G:A	1.54285e-19	-1.95257	-1.02216e-09	2.65192e-05	-2.00273	-1.02216e-09	0.000121029	-2.00385	-1.02216e-09
62216781	chr11:62216781:A:T	2.92784e-19	-7.39777e-10	-1.31194	4.7729e-05	-7.39777e-10	-1.41506	0.000219261	-7.39777e-10	-1.40962
62216880	chr11:62216880:T:C	2.91671e-19	-7.39777e-10	-1.31574	4.75866e-05	-7.39777e-10	-1.41805	0.000218603	-7.39777e-10	-1.41262
62217087	chr11:62217087:A:G	2.56659e-19	-0.383116	-1.06051	1.06306e-05	-1.84972	-1.06714	5.83985e-05	-1.8509	-0.881683
62217305	chr11:62217305:T:C	1.92655e-18	0.563074	0.00904385	0.000105343	-0.576119	-0.0472594	0.000447577	-0.560351	-0.135677
62217416	chr11:62217416:C:T	2.46865e-19	-7.39777e-10	-1.48253	4.22989e-05	-7.39777e-10	-1.53584	0.000193318	-7.39777e-10	-1.53554
62217518	chr11:62217518:GA:G	2.8523e-19	-7.39777e-10	-1.33807	4.67839e-05	-7.39777e-10	-1.43506	0.000214768	-7.39777e-10	-1.43032
62217971	chr11:62217971:G:A	2.91743e-19	-7.39777e-10	-1.3155	4.76382e-05	-7.39777e-10	-1.41696	0.000218648	-7.39777e-10	-1.41242
62218286	chr11:62218286:C:T	2.28825e-19	-7.39777e-10	-1.55841	4.10666e-05	-7.39777e-10	-1.5654	0.000189947	-7.39777e-10	-1.55313
62218378	chr11:62218378:AT:A	2.91957e-19	-7.39777e-10	-1.31476	4.76626e-05	-7.39777e-10	-1.41645	0.000218754	-7.39777e-10	-1.41193
62218472	chr11:62218472:A:G	2.9066e-19	-7.39777e-10	-1.31921	4.74995e-05	-7.39777e-10	-1.41988	0.000217994	-7.39777e-10	-1.41541
62218515	chr11:62218515:A:C	2.27317e-19	-7.39777e-10	-1.56502	4.13248e-05	-7.39777e-10	-1.55913	0.000188031	-7.39777e-10	-1.56327
62219026	chr11:62219026:A:G	2.87772e-19	-7.39777e-10	-1.3292	4.7137e-05	-7.39777e-10	-1.42754	0.000216305	-7.39777e-10	-1.42319
62219036	chr11:62219036:T:C	2.88003e-19	-7.39777e-10	-1.3284	4.71631e-05	-7.39777e-10	-1.42699	0.000216449	-7.39777e-10	-1.42252
62219072	chr11:62219072:A:G	2.92307e-19	-7.39777e-10	-1.31356	4.77067e-05	-7.39777e-10	-1.41552	0.00021896	-7.39777e-10	-1.41099
62219178	chr11:62219178:A:G	2.90527e-19	-7.39777e-10	-1.31967	4.74799e-05	-7.39777e-10	-1.42029	0.000217911	-7.39777e-10	-1.41579
62219741	chr11:62219741:A:G	2.91476e-19	-7.39777e-10	-1.31641	4.75965e-05	-7.39777e-10	-1.41784	0.00021846	-7.39777e-10	-1.41328
62219906	chr11:62219906:CCAAA:C	4.29822e-19	-7.39777e-10	-0.927997	8.50068e-05	-7.39777e-10	-0.837865	0.000395193	-7.39777e-10	-0.820504
62219984	chr11:62219984:T:C	2.88171e-19	-7.39777e-10	-1.32782	4.7187e-05	-7.39777e-10	-1.42648	0.000216538	-7.39777e-10	-1.42211
62220059	chr11:62220059:A:C	2.90146e-19	-7.39777e-10	-1.32098	4.74399e-05	-7.39777e-10	-1.42113	0.000217708	-7.39777e-10	-1.41672
62220178	chr11:62220178:A:G	2.3043e-19	-7.39777e-10	-1.55142	4.10525e-05	-7.39777e-10	-1.56574	0.000192691	-7.39777e-10	-1.53879
62220262	chr11:62220262:A:C	2.91832e-19	-7.39777e-10	-1.31519	4.76528e-05	-7.39777e-10	-1.41666	0.000218696	-7.39777e-10	-1.4122
62220417	chr11:62220417:CA:C	1.24617e-19	-2.16613	-1.02216e-09	3.73942e-05	-1.65908	-1.02216e-09	0.000172886	-1.64725	-1.02216e-09
62220712	chr11:62220712:C:T	2.87721e-19	-7.39777e-10	-1.32938	4.71407e-05	-7.39777e-10	-1.42746	0.000216299	-7.39777e-10	-1.42322
62220727	chr11:62220727:T:C	2.91125e-19	-7.39777e-10	-1.31762	4.75684e-05	-7.39777e-10	-1.41843	0.000218291	-7.39777e-10	-1.41405
62220987	chr11:62220987:G:A	2.89465e-19	-7.39777e-10	-1.32334	4.7354e-05	-7.39777e-10	-1.42294	0.000217318	-7.39777e-10	-1.41852
62221122	chr11:62221122:A:C	2.9037e-19	-7.39777e-10	-1.32021	4.7476e-05	-7.39777e-10	-1.42037	0.000217868	-7.39777e-10	-1.41599
62221287	chr11:62221287:C:T	2.83401e-20	-2.21449	-1.4326	1.18403e-05	-1.33339	-1.4757	5.71922e-05	-1.31669	-1.43677
62221300	chr11:62221300:A:T	2.83474e-20	-2.21423	-1.4326	1.21683e-05	-1.30606	-1.4757	5.87914e-05	-1.28911	-1.43677
62221654	chr11:62221654:A:G	2.81531e-19	-7.39777e-10	-1.35113	4.63639e-05	-7.39777e-10	-1.44407	0.000212692	-7.39777e-10	-1.44003
62221849	chr11:62221849:A:G	2.49537e-20	-2.21403	-1.56032	1.10213e-05	-1.3153	-1.56547	5.15896e-05	-1.29788	-1.55868
62222095	chr11:62222095:G:A	3.30444e-19	-7.39777e-10	-1.19093	5.30949e-05	-7.39777e-10	-1.30852	0.000241441	-7.39777e-10	-1.31325
62222233	chr11:62222233:A:G	2.91125e-19	-7.39777e-10	-1.31762	4.75684e-05	-7.39777e-10	-1.41843	0.000218291	-7.39777e-10	-1.41405
62222917	chr11:62222917:C:T	3.56479e-19	-7.39777e-10	-1.11509	6.64996e-05	-7.39777e-10	-1.0834	0.000306495	-7.39777e-10	-1.07468
62223088	chr11:62223088:C:T	2.91125e-19	-7.39777e-10	-1.31762	4.75684e-05	-7.39777e-10	-1.41843	0.000218291	-7.39777e-10	-1.41405
62223179	chr11:62223179:G:A	2.10104e-19	-1.64377	-1.02216e-09	4.45153e-05	-1.48476	-1.02216e-09	0.000200755	-1.49779	-1.02216e-09
62223344	chr11:62223344:T:C	2.92013e-19	-7.39777e-10	-1.31457	4.76802e-05	-7.39777e-10	-1.41608	0.000218811	-7.39777e-10	-1.41167
62223467	chr11:62223467:C:T	1.24914e-19	-0.704438	-1.45931	6.86294e-06	-2.15167	-1.20279	3.79458e-05	-2.15658	-1.00714
62223646	chr11:62223646:G:A	2.91125e-19	-7.39777e-10	-1.31762	4.75684e-05	-7.39777e-10	-1.41843	0.000218291	-7.39777e-10	-1.41405
62223761	chr11:62223761:G:A	2.92486e-19	-7.39777e-10	-1.31295	4.79255e-05	-7.39777e-10	-1.41095	0.000219172	-7.39777e-10	-1.41002
62223934	chr11:62223934:C:T	2.91125e-19	-7.39777e-10	-1.31762	4.75684e-05	-7.39777e-10	-1.41843	0.000218291	-7.39777e-10	-1.41405
62224009	chr11:62224009:G:T	2.92775e-19	-7.39777e-10	-1.31197	4.77763e-05	-7.39777e-10	-1.41407	0.000219259	-7.39777e-10	-1.40962
62224343	chr11:62224343:A:G	1.79803e-18	0.503078	-1.02216e-09	0.00153856	2.05801	-1.02216e-09	0.0073911	2.10816	-1.02216e-09
62224419	chr11:62224419:A:G	3.75356e-20	-2.10767	-1.25841	2.69746e-05	-0.823495	-1.16221	0.00010458	-0.796492	-1.35344
62224773	chr11:62224773:G:A	3.57003e-19	-7.39777e-10	-1.11362	5.48682e-05	-7.39777e-10	-1.27566	0.000250342	-7.39777e-10	-1.27705
62224835	chr11:62224835:C:T	3.53768e-19	-7.39777e-10	-1.12273	5.44701e-05	-7.39777e-10	-1.28295	0.00024853	-7.39777e-10	-1.28431
62225010	chr11:62225010:C:T	3.55084e-19	-7.39777e-10	-1.11902	5.53955e-05	-7.39777e-10	-1.2661	0.000250395	-7.39777e-10	-1.27684
62225100	chr11:62225100:T:C	3.48965e-19	-7.39777e-10	-1.1364	5.39012e-05	-7.39777e-10	-1.29344	0.000245996	-7.39777e-10	-1.29456
62225379	chr11:62225379:C:T	3.58713e-19	-7.39777e-10	-1.10885	5.50787e-05	-7.39777e-10	-1.27183	0.0002513	-7.39777e-10	-1.27323
62225697	chr11:62225697:A:C	8.65375e-20	-0.966133	-1.56466	5.10096e-06	-2.1102	-1.54096	2.42138e-05	-2.11585	-1.4971
62225728	chr11:62225728:G:T	3.69315e-20	-2.11984	-1.26246	2.55471e-05	-0.871079	-1.16899	9.93613e-05	-0.844546	-1.35657
62225732	chr11:62225732:C:T	1.31208e-19	-2.11459	-1.02216e-09	2.36747e-05	-2.11619	-1.02216e-09	0.000108205	-2.11585	-1.02216e-09
62225757	chr11:62225757:A:G	3.58713e-19	-7.39777e-10	-1.10885	5.50787e-05	-7.39777e-10	-1.27183	0.0002513	-7.39777e-10	-1.27323
62225786	chr11:62225786:C:T	2.36612e-19	-7.39777e-10	-1.52495	4.16551e-05	-7.39777e-10	-1.55117	0.000200608	-7.39777e-10	-1.49853
62225815	chr11:62225815:T:C	3.25257e-19	-7.39777e-10	-1.20675	5.73287e-05	-7.39777e-10	-1.23179	0.000259097	-7.39777e-10	-1.24268
62226685	chr11:62226685:A:G	3.15669e-20	-2.0914	-1.44786	2.32466e-05	-0.746302	-1.38814	9.75823e-05	-0.719115	-1.50007
62227180	chr11:62227180:T:C	3.65462e-19	-7.39777e-10	-1.09021	5.59332e-05	-7.39777e-10	-1.25644	0.000255112	-7.39777e-10	-1.25817
62227409	chr11:62227409:A:G	2.47755e-19	-0.308183	-1.17074	2.62641e-05	-1.08862	-0.923772	0.000116	-1.082	-0.964289
62227456	chr11:62227456:T:C	5.22647e-19	-7.39777e-10	-0.732464	9.64299e-05	-7.39777e-10	-0.71178	0.000407574	-7.39777e-10	-0.789655
62227667	chr11:62227667:G:A	3.13755e-19	-0.335605	-0.907153	3.48275e-05	-1.11865	-0.611543	0.000150442	-1.11165	-0.674653
62227693	chr11:62227693:A:G	2.82236e-19	-0.289248	-1.05938	3.0081e-05	-1.081	-0.795698	0.000131652	-1.074	-0.845712
62227892	chr11:62227892:G:A	2.27213e-19	-7.39777e-10	-1.56548	4.14728e-05	-7.39777e-10	-1.55556	0.000190306	-7.39777e-10	-1.55125
62227908	chr11:62227908:A:G	3.61699e-19	-7.39777e-10	-1.10056	5.54615e-05	-7.39777e-10	-1.26491	0.000253001	-7.39777e-10	-1.26648
62227977	chr11:62227977:A:C	8.06909e-19	-7.39777e-10	-0.298158	0.000157598	-7.39777e-10	-0.220551	0.000735082	-7.39777e-10	-0.199895
62228041	chr11:62228041:G:A	2.04058e-19	-1.67297	-1.02216e-09	4.30823e-05	-1.51748	-1.02216e-09	0.00019435	-1.53022	-1.02216e-09
62228573	chr11:62228573:C:T	2.53388e-19	-7.39777e-10	-1.45645	4.32285e-05	-7.39777e-10	-1.5141	0.00020294	-7.39777e-10	-1.48696
62228836	chr11:62228836:C:T	4.05677e-19	-7.39777e-10	-0.985813	6.098e-05	-7.39777e-10	-1.17005	0.000278238	-7.39777e-10	-1.1714
62228850	chr11:62228850:T:C	1.69546e-19	-0.598805	-1.25944	1.67728e-05	-1.2767	-1.18414	7.40998e-05	-1.26823	-1.22624
62229116	chr11:62229116:C:T	5.47108e-19	-7.39777e-10	-0.686723	7.83188e-05	-7.39777e-10	-0.919809	0.000360251	-7.39777e-10	-0.913075
62229170	chr11:62229170:A:G	3.03743e-19	-7.39777e-10	-1.27519	4.79219e-05	-7.39777e-10	-1.41102	0.000224538	-7.39777e-10	-1.38583
62229258	chr11:62229258:T:C	2.27727e-19	-7.39777e-10	-1.56322	4.12497e-05	-7.39777e-10	-1.56095	0.000189038	-7.39777e-10	-1.55793
62229378	chr11:62229378:A:G	4.2657e-20	-2.18927	-1.0489	7.73804e-06	-2.17249	-1.06196	3.62308e-05	-2.17303	-1.03694
62229818	chr11:62229818:G:A	3.59255e-19	-7.39777e-10	-1.10734	5.58338e-05	-7.39777e-10	-1.25822	0.000253714	-7.39777e-10	-1.26367
62231065	chr11:62231065:T:C	5.47416e-20	-2.03721	-0.951533	9.17878e-06	-2.05187	-1.01184	4.93622e-05	-2.04032	-0.860368
62231644	chr11:62231644:T:C	1.51397e-19	-0.423201	-1.54826	7.05359e-06	-1.83886	-1.4882	3.63677e-05	-1.84124	-1.36495
62231838	chr11:62231838:T:C	1.22476e-19	-0.714227	-1.46923	1.10995e-05	-1.33581	-1.53789	5.18604e-05	-1.3117	-1.53962
62231985	chr11:62231985:T:A	1.33927e-19	-0.629551	-1.46452	1.19104e-05	-1.26775	-1.53543	5.57017e-05	-1.24274	-1.53712
62232342	chr11:62232342:G:T	3.34691e-19	-7.39777e-10	-1.17816	6.10401e-05	-7.39777e-10	-1.16907	0.000264704	-7.39777e-10	-1.22126
62232436	chr11:62232436:C:A	1.16814e-18	-7.39777e-10	0.0717964	0.000214521	-7.39777e-10	0.0878104	0.000721118	-7.39777e-10	-0.219075
62232457	chr11:62232457:C:T	1.34107e-19	-0.566389	-1.52634	6.87069e-06	-1.9028	-1.45053	3.56764e-05	-1.90487	-1.32051
62232485	chr11:62232485:T:C	2.5748e-19	-7.39777e-10	-1.44043	4.68892e-05	-7.39777e-10	-1.43281	0.000217187	-7.39777e-10	-1.41912
62232575	chr11:62232575:AT:ATT	1.19234e-19	-2.21028	-1.02216e-09	2.23891e-05	-2.17202	-1.02216e-09	0.000102377	-2.17121	-1.02216e-09
62233658	chr11:62233658:A:G	3.41084e-19	-7.39777e-10	-1.15924	5.34583e-05	-7.39777e-10	-1.30169	0.00024351	-7.39777e-10	-1.30472
62233818	chr11:62233818:A:G	3.24055e-19	-7.39777e-10	-1.21046	5.13655e-05	-7.39777e-10	-1.34163	0.000233736	-7.39777e-10	-1.34569
62233900	chr11:62233900:TC:T	2.39764e-19	-7.39777e-10	-1.51172	4.39418e-05	-7.39777e-10	-1.49773	0.000195175	-7.39777e-10	-1.52598
62233919	chr11:62233919:T:C	4.54274e-20	-1.92463	-1.25063	7.88486e-06	-1.93942	-1.27623	3.96978e-05	-1.92435	-1.19423
62234185	chr11:62234185:G:C	2.56477e-19	-7.39777e-10	-1.44433	4.62905e-05	-7.39777e-10	-1.44566	0.000218855	-7.39777e-10	-1.41147
62234189	chr11:62234189:G:T	3.13138e-19	-7.39777e-10	-1.24472	5.0038e-05	-7.39777e-10	-1.36781	0.000227621	-7.39777e-10	-1.3722
62234340	chr11:62234340:AAGGAC:A	2.31947e-19	-7.39777e-10	-1.54486	4.10546e-05	-7.39777e-10	-1.56569	0.000193956	-7.39777e-10	-1.53225
62234381	chr11:62234381:T:A	3.2411e-19	-7.39777e-10	-1.21029	5.13841e-05	-7.39777e-10	-1.34127	0.000233791	-7.39777e-10	-1.34545
62234428	chr11:62234428:G:T	2.89402e-19	-7.39777e-10	-1.32355	4.75736e-05	-7.39777e-10	-1.41832	0.000213391	-7.39777e-10	-1.43675
62234503	chr11:62234503:G:A	3.20936e-19	-7.39777e-10	-1.22013	5.09845e-05	-7.39777e-10	-1.34907	0.00023199	-7.39777e-10	-1.35318
62235211	chr11:62235211:G:A	2.2866e-19	-7.39777e-10	-1.55913	4.14651e-05	-7.39777e-10	-1.55574	0.000187947	-7.39777e-10	-1.56372
62235225	chr11:62235225:A:T	2.31109e-19	-7.39777e-10	-1.54848	4.19402e-05	-7.39777e-10	-1.54435	0.000189324	-7.39777e-10	-1.55642
62235316	chr11:62235316:A:C	2.69289e-19	-7.39777e-10	-1.39558	4.88141e-05	-7.39777e-10	-1.39258	0.000231468	-7.39777e-10	-1.35544
62235377	chr11:62235377:C:T	4.76856e-19	-7.39777e-10	-0.824154	8.54128e-05	-7.39777e-10	-0.833101	0.000361232	-7.39777e-10	-0.910358
62235509	chr11:62235509:G:C	2.68274e-19	-7.39777e-10	-1.39936	4.85887e-05	-7.39777e-10	-1.39721	0.00023045	-7.39777e-10	-1.35984
62235567	chr11:62235567:C:A	2.36422e-19	-7.39777e-10	-1.52575	4.32827e-05	-7.39777e-10	-1.51284	0.00019289	-7.39777e-10	-1.53776
62235637	chr11:62235637:C:A	1.46695e-19	-2.00302	-1.02216e-09	3.38423e-05	-1.75888	-1.02216e-09	0.000154686	-1.75848	-1.02216e-09
62235750	chr11:62235750:C:T	1.19788e-19	-2.20565	-1.02216e-09	2.26935e-05	-2.15852	-1.02216e-09	0.000103782	-2.15759	-1.02216e-09
62235929	chr11:62235929:A:G	5.47685e-19	-2.03542	1.34975	0.00011668	-1.98017	1.45901	0.000523614	-1.97111	1.43198
62235973	chr11:62235973:A:T	1.63602e-19	-1.89393	-1.02216e-09	2.95581e-05	-1.89424	-1.02216e-09	0.000135247	-1.89277	-1.02216e-09
62237083	chr11:62237083:C:G	3.58504e-19	-7.39777e-10	-1.10943	5.5779e-05	-7.39777e-10	-1.2592	0.000253639	-7.39777e-10	-1.26396
62237473	chr11:62237473:C:T	1.56176e-19	-0.48402	-1.45636	8.03184e-06	-1.86432	-1.33286	4.45667e-05	-1.86669	-1.1362
62237579	chr11:62237579:C:T	2.38518e-19	-7.39777e-10	-1.51693	4.1938e-05	-7.39777e-10	-1.5444	0.000191815	-7.39777e-10	-1.54334
62238650	chr11:62238650:C:A	3.51887e-19	-7.39777e-10	-1.12806	5.49486e-05	-7.39777e-10	-1.2742	0.000249848	-7.39777e-10	-1.27903
62238709	chr11:62238709:G:A	2.27836e-19	-7.39777e-10	-1.56274	4.11118e-05	-7.39777e-10	-1.5643	0.000189273	-7.39777e-10	-1.55668
62238772	chr11:62238772:C:T	3.71297e-20	-2.20211	-1.17485	9.45695e-06	-2.17031	-0.863538	5.51867e-05	-2.1665	-0.622658
62238935	chr11:62238935:T:G	1.7378e-19	-1.83358	-1.02216e-09	2.48664e-05	-2.06708	-1.02216e-09	0.000113904	-2.06452	-1.02216e-09
62239348	chr11:62239348:G:A	2.28883e-19	-7.39777e-10	-1.55816	4.10513e-05	-7.39777e-10	-1.56577	0.000188314	-7.39777e-10	-1.56177
62239572	chr11:62239572:G:A	8.59724e-19	-7.39777e-10	-0.234758	0.000152072	-7.39777e-10	-0.256241	0.000552296	-7.39777e-10	-0.485793
62239582	chr11:62239582:C:G	1.04586e-18	-7.39777e-10	-0.0387725	0.000197687	-7.39777e-10	0.00609092	0.000961755	-7.39777e-10	0.0688826
62239628	chr11:62239628:G:A	1.219e-19	-2.18817	-1.02216e-09	2.20252e-05	-2.18841	-1.02216e-09	0.000100677	-2.18796	-1.02216e-09
62239656	chr11:62239656:G:A	1.55756e-19	-0.631284	-1.3118	7.98007e-06	-2.02145	-1.1822	3.88556e-05	-2.03012	-1.10991
62239695	chr11:62239695:A:T	8.66987e-20	-2.13464	-0.394286	2.02846e-05	-2.10901	-0.161721	0.000125791	-2.10134	0.136092
62239893	chr11:62239893:A:G	3.77483e-19	-7.39777e-10	-1.05784	5.75694e-05	-7.39777e-10	-1.22761	0.000263223	-7.39777e-10	-1.22687
62240545	chr11:62240545:T:C	2.35497e-19	-7.39777e-10	-1.52967	4.11804e-05	-7.39777e-10	-1.56263	0.000188733	-7.39777e-10	-1.55954
62240850	chr11:62240850:C:T	3.86496e-19	-7.39777e-10	-1.03425	6.93295e-05	-7.39777e-10	-1.04173	0.000296888	-7.39777e-10	-1.10652
62240940	chr11:62240940:C:T	2.27348e-19	-7.39777e-10	-1.56489	4.18314e-05	-7.39777e-10	-1.54695	0.000193195	-7.39777e-10	-1.53617
62241292	chr11:62241292:G:A	1.21699e-19	-2.18982	-1.02216e-09	2.25354e-05	-2.16551	-1.02216e-09	0.000103217	-2.16305	-1.02216e-09
62241340	chr11:62241340:T:A	2.4022e-19	-7.39777e-10	-1.50981	4.14871e-05	-7.39777e-10	-1.55521	0.000190542	-7.39777e-10	-1.55
62241484	chr11:62241484:T:G	2.38182e-19	-7.39777e-10	-1.51833	4.35832e-05	-7.39777e-10	-1.50592	0.000194005	-7.39777e-10	-1.53199
62241489	chr11:62241489:G:T	2.31538e-19	-7.39777e-10	-1.54663	4.24833e-05	-7.39777e-10	-1.53148	0.000190594	-7.39777e-10	-1.54973
62241527	chr11:62241527:G:A	2.38149e-19	-7.39777e-10	-1.51847	4.35773e-05	-7.39777e-10	-1.50606	0.000193981	-7.39777e-10	-1.53212
62241663	chr11:62241663:G:A	1.62677e-19	-0.418076	-1.48153	8.06547e-06	-1.82665	-1.36636	4.51704e-05	-1.82926	-1.16018
62242411	chr11:62242411:C:T	5.60585e-19	-7.39777e-10	-0.662388	0.000120336	-7.39777e-10	-0.490308	0.000587025	-7.39777e-10	-0.42481
62242598	chr11:62242598:G:A	3.88581e-19	-7.39777e-10	-1.02887	7.75979e-05	-7.39777e-10	-0.929056	0.000358428	-7.39777e-10	-0.918149
62242643	chr11:62242643:T:C	1.39532e-19	-2.05307	-1.02216e-09	3.92931e-05	-1.60955	-1.02216e-09	0.000181897	-1.59644	-1.02216e-09
62242783	chr11:62242783:A:G	2.82694e-19	-7.39777e-10	-1.347	5.47879e-05	-7.39777e-10	-1.27713	0.000242816	-7.39777e-10	-1.30757
62242888	chr11:62242888:G:A	4.48698e-20	-1.89907	-1.28854	1.62761e-05	-1.13527	-1.35562	7.11594e-05	-1.08622	-1.44874
62242892	chr11:62242892:G:A	2.3326e-19	-7.39777e-10	-1.53922	4.11021e-05	-7.39777e-10	-1.56454	0.000188119	-7.39777e-10	-1.5628
62243391	chr11:62243391:C:T	2.13041e-19	-0.128542	-1.50134	7.80741e-06	-1.79556	-1.42996	3.66163e-05	-1.80809	-1.39129
62243467	chr11:62243467:G:A	1.72266e-18	-7.39777e-10	0.460257	0.000315584	-7.39777e-10	0.473829	0.00102581	-7.39777e-10	0.133357
62243577	chr11:62243577:C:T	4.52991e-19	-7.39777e-10	-0.875496	8.86492e-05	-7.39777e-10	-0.795909	0.000420283	-7.39777e-10	-0.758948
62243763	chr11:62243763:A:G	3.75585e-19	-7.39777e-10	-1.06288	6.04882e-05	-7.39777e-10	-1.17815	0.000260663	-7.39777e-10	-1.23665
62243785	chr11:62243785:G:A	4.05293e-20	-1.79795	-1.49139	5.52503e-06	-2.19501	-1.3763	2.90693e-05	-2.19594	-1.23426
62243848	chr11:62243848:G:A	1.52233e-19	-1.96596	-1.02216e-09	2.9777e-05	-1.88686	-1.02216e-09	0.00013497	-1.89482	-1.02216e-09
62243928	chr11:62243928:T:G	1.80681e-18	-7.39777e-10	0.507946	0.000331288	-7.39777e-10	0.522393	0.00107206	-7.39777e-10	0.177459
62244289	chr11:62244289:C:T	3.76986e-19	-7.39777e-10	-1.05916	5.87786e-05	-7.39777e-10	-1.20682	0.000261962	-7.39777e-10	-1.23168
62244819	chr11:62244819:G:T	1.25314e-19	-2.16055	-1.02216e-09	2.67903e-05	-1.99256	-1.02216e-09	0.000122091	-1.99511	-1.02216e-09
62246843	chr11:62246843:G:T	2.42809e-19	-7.39777e-10	-1.49909	4.30305e-05	-7.39777e-10	-1.51869	0.000195836	-7.39777e-10	-1.5226
62246873	chr11:62246873:A:G	4.50434e-19	-7.39777e-10	-0.881157	8.14627e-05	-7.39777e-10	-0.880451	0.00034287	-7.39777e-10	-0.962526
62247158	chr11:62247158:C:T	1.71129e-19	-1.84895	-1.02216e-09	2.44097e-05	-2.08562	-1.02216e-09	0.000111708	-2.08399	-1.02216e-09
62247431	chr11:62247431:C:G	8.33095e-19	-7.39777e-10	-0.266222	0.000150659	-7.39777e-10	-0.265576	0.000531625	-7.39777e-10	-0.523938
62247448	chr11:62247448:G:C	2.39034e-19	-7.39777e-10	-1.51477	4.14917e-05	-7.39777e-10	-1.5551	0.000190054	-7.39777e-10	-1.55257
62247499	chr11:62247499:C:T	4.4731e-19	-7.39777e-10	-0.888118	8.08322e-05	-7.39777e-10	-0.888221	0.000340564	-7.39777e-10	-0.969273
62247613	chr11:62247613:A:C	2.39177e-19	-7.39777e-10	-1.51416	4.15032e-05	-7.39777e-10	-1.55483	0.000190112	-7.39777e-10	-1.55226
62247803	chr11:62247803:A:G	1.24018e-19	-2.20838	0.037435	4.8691e-05	-1.49611	0.10101	0.000217681	-1.47964	0.062791
62247898	chr11:62247898:G:A	7.34645e-20	-1.54133	-1.15324	1.27848e-05	-1.61978	-1.11256	6.01722e-05	-1.60298	-1.09968
62248090	chr11:62248090:T:C	2.36167e-19	-7.39777e-10	-1.52683	4.12853e-05	-7.39777e-10	-1.56009	0.000189036	-7.39777e-10	-1.55794
62248276	chr11:62248276:G:A	2.98027e-19	-7.39777e-10	-1.29419	4.68512e-05	-7.39777e-10	-1.43362	0.000209422	-7.39777e-10	-1.45553
62248390	chr11:62248390:A:G	7.43332e-20	-1.56568	-1.11713	1.29907e-05	-1.64235	-1.07402	6.12055e-05	-1.62588	-1.05976
62249197	chr11:62249197:A:G	5.89307e-20	-1.66034	-1.25467	8.19594e-06	-2.16921	-1.00775	4.4451e-05	-2.17305	-0.832445
62249229	chr11:62249229:A:T	2.27152e-19	-7.39777e-10	-1.56575	4.12766e-05	-7.39777e-10	-1.5603	0.000189687	-7.39777e-10	-1.5545
62249293	chr11:62249293:C:T	6.64329e-20	-1.28741	-1.50777	5.44639e-05	0.219398	-1.50246	0.000285003	0.285887	-1.43326
62249933	chr11:62249933:C:T	1.05458e-19	-0.919978	-1.41308	2.72006e-05	-0.558447	-1.41891	0.000126904	-0.557109	-1.39934
62250081	chr11:62250081:C:T	9.95876e-20	-1.5235	-0.86683	1.65916e-05	-1.57386	-0.897842	7.49953e-05	-1.55372	-0.928729
62250529	chr11:62250529:G:A	7.68955e-19	-2.20884	1.8625	9.83952e-05	-2.15308	1.46147	0.000376845	-2.1513	1.28326
62250760	chr11:62250760:C:G	2.84957e-19	-7.39777e-10	-1.33903	4.79776e-05	-7.39777e-10	-1.40986	0.000210418	-7.39777e-10	-1.45078
62250761	chr11:62250761:C:T	4.50434e-19	-7.39777e-10	-0.881157	8.14627e-05	-7.39777e-10	-0.880451	0.00034287	-7.39777e-10	-0.962526
62251070	chr11:62251070:C:T	6.45268e-19	-7.39777e-10	-0.521704	0.00014113	-7.39777e-10	-0.330917	0.000690754	-7.39777e-10	-0.262094
62251351	chr11:62251351:C:T	8.02696e-19	-0.303393	-1.02216e-09	0.000364164	0.617007	-1.02216e-09	0.00172611	0.653746	-1.02216e-09
62251468	chr11:62251468:A:G	7.29808e-20	-1.54672	-1.15445	1.26789e-05	-1.62651	-1.11415	5.96771e-05	-1.60981	-1.10111
62251555	chr11:62251555:T:C	2.9832e-19	-7.39777e-10	-1.2932	5.52313e-05	-7.39777e-10	-1.26907	0.000254491	-7.39777e-10	-1.26061
62251630	chr11:62251630:AAAGGAGGAGTT:A	2.27462e-19	-7.39777e-10	-1.56439	4.10492e-05	-7.39777e-10	-1.56583	0.000188002	-7.39777e-10	-1.56343
62251753	chr11:62251753:C:T	2.92269e-19	-7.39777e-10	-1.31369	4.80251e-05	-7.39777e-10	-1.40887	0.000214562	-7.39777e-10	-1.43128
62251773	chr11:62251773:T:C	4.42236e-19	-7.39777e-10	-0.899526	7.9963e-05	-7.39777e-10	-0.899032	0.000386024	-7.39777e-10	-0.843977
62251780	chr11:62251780:A:G	7.65181e-20	-1.10016	-1.55368	5.99848e-06	-1.92811	-1.56098	2.75269e-05	-1.93188	-1.55284
62251810	chr11:62251810:C:T	7.62839e-19	-7.39777e-10	-0.354322	0.000134866	-7.39777e-10	-0.376318	0.000494949	-7.39777e-10	-0.595423
62251865	chr11:62251865:T:C	6.47149e-19	-7.39777e-10	-0.518792	0.000141598	-7.39777e-10	-0.327602	0.000693049	-7.39777e-10	-0.258777
62251866	chr11:62251866:G:T	6.45268e-19	-7.39777e-10	-0.521704	0.00014113	-7.39777e-10	-0.330917	0.000690754	-7.39777e-10	-0.262094
62252034	chr11:62252034:T:C	1.73424e-19	-1.83563	-1.02216e-09	3.45164e-05	-1.73916	-1.02216e-09	0.000156076	-1.74954	-1.02216e-09
62252086	chr11:62252086:T:C	9.84333e-20	-1.46402	-0.937969	1.63785e-05	-1.51435	-0.970278	7.44718e-05	-1.49333	-0.996122
62252359	chr11:62252359:T:C	2.37303e-19	-7.39777e-10	-1.52203	4.13679e-05	-7.39777e-10	-1.55809	0.000189366	-7.39777e-10	-1.5562
62252381	chr11:62252381:G:A	4.36587e-20	-1.66424	-1.55073	5.18257e-06	-2.17138	-1.46391	2.62555e-05	-2.17504	-1.35696
62252665	chr11:62252665:C:T	6.71429e-19	-7.39777e-10	-0.481961	0.00012092	-7.39777e-10	-0.485465	0.000438952	-7.39777e-10	-0.715486
62252668	chr11:62252668:T:C	2.39126e-19	-7.39777e-10	-1.51438	4.14999e-05	-7.39777e-10	-1.55491	0.000190096	-7.39777e-10	-1.55235
62253644	chr11:62253644:G:A	2.89082e-19	-7.39777e-10	-1.32466	5.35377e-05	-7.39777e-10	-1.30021	0.000246337	-7.39777e-10	-1.29318
62253667	chr11:62253667:A:G	3.83576e-19	-7.39777e-10	-1.04183	7.60627e-05	-7.39777e-10	-0.949038	0.000372855	-7.39777e-10	-0.878688
62253805	chr11:62253805:T:C	2.28502e-19	-7.39777e-10	-1.55983	4.10939e-05	-7.39777e-10	-1.56474	0.000188349	-7.39777e-10	-1.56158
62253887	chr11:62253887:C:T	7.61731e-19	-7.39777e-10	-0.355775	0.000141042	-7.39777e-10	-0.331536	0.000576959	-7.39777e-10	-0.442106
62254002	chr11:62254002:C:T	4.50386e-20	-1.63723	-1.54662	5.28121e-06	-2.16244	-1.454	2.68683e-05	-2.16646	-1.34247
62254796	chr11:62254796:G:A	7.65465e-19	-7.39777e-10	-0.350886	0.000138575	-7.39777e-10	-0.349183	0.000492441	-7.39777e-10	-0.600502
62254829	chr11:62254829:T:G	2.36712e-19	-7.39777e-10	-1.52452	4.13282e-05	-7.39777e-10	-1.55905	0.000189166	-7.39777e-10	-1.55725
62254970	chr11:62254970:C:A	4.67538e-20	-1.91983	-1.22664	8.25269e-06	-1.86695	-1.3031	3.56665e-05	-1.85709	-1.36857
62255015	chr11:62255015:A:G	7.65858e-19	-7.39777e-10	-0.350373	0.000141691	-7.39777e-10	-0.326947	0.000579982	-7.39777e-10	-0.436879
62255449	chr11:62255449:C:T	2.3597e-19	-7.39777e-10	-1.52767	4.12777e-05	-7.39777e-10	-1.56027	0.000188966	-7.39777e-10	-1.55831
62255526	chr11:62255526:A:G	2.41308e-19	-7.39777e-10	-1.50529	4.17209e-05	-7.39777e-10	-1.5496	0.00019108	-7.39777e-10	-1.54719
62255799	chr11:62255799:T:C	1.19784e-19	-1.43501	-0.770676	1.95926e-05	-1.48214	-0.823308	8.82572e-05	-1.46046	-0.859163
62255829	chr11:62255829:C:T	5.18094e-20	-1.96933	-1.07447	7.8162e-06	-2.21443	-1.00997	3.63328e-05	-2.21448	-0.992679
62255860	chr11:62255860:C:T	3.73387e-19	-7.39777e-10	-1.06875	7.42629e-05	-7.39777e-10	-0.972985	0.000361002	-7.39777e-10	-0.910993
62256804	chr11:62256804:G:A	1.46678e-19	-1.66403	-0.339094	1.81407e-05	-1.91189	-0.470549	9.97262e-05	-1.90011	-0.297337
62256827	chr11:62256827:C:T	3.12333e-20	-2.09878	-1.45111	4.57649e-06	-2.21438	-1.54528	2.04913e-05	-2.21436	-1.56552
62256931	chr11:62256931:C:A	2.76411e-20	-2.11587	-1.55619	4.55406e-06	-2.19875	-1.56583	2.07796e-05	-2.20085	-1.56505
62256945	chr11:62256945:C:T	3.36233e-19	-7.39777e-10	-1.17357	6.39384e-05	-7.39777e-10	-1.12268	0.000298543	-7.39777e-10	-1.10096
62256961	chr11:62256961:A:C	3.06401e-19	-7.39777e-10	-1.26647	5.67281e-05	-7.39777e-10	-1.24233	0.000261497	-7.39777e-10	-1.23345
62257096	chr11:62257096:C:T	2.30734e-19	-1.55011	-1.02216e-09	3.32714e-05	-1.7759	-1.02216e-09	0.000152068	-1.77555	-1.02216e-09
62257352	chr11:62257352:G:A	2.55692e-19	-7.39777e-10	-1.4474	4.282e-05	-7.39777e-10	-1.52359	0.000196286	-7.39777e-10	-1.5203
62257611	chr11:62257611:C:T	3.14525e-19	-7.39777e-10	-1.24031	6.70535e-05	-7.39777e-10	-1.07511	0.000241747	-7.39777e-10	-1.31199
62257829	chr11:62257829:T:C	2.39252e-19	-7.39777e-10	-1.51385	4.46037e-05	-7.39777e-10	-1.48278	0.00019281	-7.39777e-10	-1.53817
62258640	chr11:62258640:T:C	3.40914e-20	-2.00389	-1.45843	5.99609e-06	-2.13921	-1.35028	2.88617e-05	-2.14403	-1.29333
62258652	chr11:62258652:G:A	2.69449e-19	-7.39777e-10	-1.39499	5.23978e-05	-7.39777e-10	-1.32173	0.000238387	-7.39777e-10	-1.32598
62259016	chr11:62259016:T:A	2.44481e-19	-7.39777e-10	-1.49223	4.17987e-05	-7.39777e-10	-1.54773	0.000191036	-7.39777e-10	-1.54742
62259044	chr11:62259044:G:C	3.84861e-19	-7.39777e-10	-1.03849	8.91151e-05	-7.39777e-10	-0.790668	0.000306391	-7.39777e-10	-1.07502
62259080	chr11:62259080:G:A	2.81742e-20	-2.13029	-1.52267	5.49866e-06	-2.20388	-1.37221	2.84662e-05	-2.20569	-1.24547
62259356	chr11:62259356:A:G	6.7295e-20	-1.84247	-0.939815	1.26189e-05	-1.87805	-0.867347	6.31566e-05	-1.86399	-0.790266
62259361	chr11:62259361:C:T	3.36706e-20	-2.03511	-1.43963	5.05062e-06	-2.1762	-1.48488	2.29771e-05	-2.17876	-1.48662
62259368	chr11:62259368:T:A	1.44457e-19	-2.01839	-1.02216e-09	2.57075e-05	-2.03381	-1.02216e-09	0.0001175	-2.03344	-1.02216e-09
62259443	chr11:62259443:T:C	5.92984e-19	0.959378	-1.56558	3.93761e-05	-0.089243	-1.51819	0.000189178	-0.0451851	-1.512
62260336	chr11:62260336:C:T	2.71464e-19	-7.39777e-10	-1.38754	4.89174e-05	-7.39777e-10	-1.39046	0.000222297	-7.39777e-10	-1.39586
62260493	chr11:62260493:C:A	3.95927e-20	-1.81717	-1.49556	1.97293e-05	-0.823889	-1.4746	0.000101939	-0.777909	-1.3976
62260623	chr11:62260623:A:G	2.27365e-19	-7.39777e-10	-1.56481	4.1782e-05	-7.39777e-10	-1.54813	0.000189103	-7.39777e-10	-1.55758
62260626	chr11:62260626:A:G	2.49454e-19	-7.39777e-10	-1.47209	4.35077e-05	-7.39777e-10	-1.50766	0.000199421	-7.39777e-10	-1.50446
62260762	chr11:62260762:T:C	2.31726e-19	-7.39777e-10	-1.54581	4.12984e-05	-7.39777e-10	-1.55977	0.000188825	-7.39777e-10	-1.55906
62260765	chr11:62260765:G:A	2.3145e-19	-7.39777e-10	-1.54701	4.12682e-05	-7.39777e-10	-1.5605	0.000188691	-7.39777e-10	-1.55977
62260807	chr11:62260807:G:A	3.06422e-19	-7.39777e-10	-1.26641	5.54043e-05	-7.39777e-10	-1.26594	0.000240198	-7.39777e-10	-1.31841
62260841	chr11:62260841:G:A	3.3271e-19	-7.39777e-10	-1.1841	6.01522e-05	-7.39777e-10	-1.18372	0.000258413	-7.39777e-10	-1.24532
62260993	chr11:62260993:C:T	2.97489e-20	-2.15698	-1.4416	4.67197e-06	-2.19958	-1.53943	2.07947e-05	-2.19935	-1.56583
62261235	chr11:62261235:A:G	2.97472e-20	-2.04699	-1.55165	4.67611e-06	-2.17301	-1.56512	2.1285e-05	-2.17653	-1.56534
62261398	chr11:62261398:T:C	8.71367e-19	-7.39777e-10	-0.221306	0.000163484	-7.39777e-10	-0.183881	0.000780325	-7.39777e-10	-0.140167
62261516	chr11:62261516:A:G	1.23396e-19	-2.17597	-1.02216e-09	2.21811e-05	-2.18136	-1.02216e-09	0.000101363	-2.18117	-1.02216e-09
62261524	chr11:62261524:C:G	1.32836e-19	-2.10225	-1.02216e-09	2.65652e-05	-2.00099	-1.02216e-09	0.00012182	-1.99733	-1.02216e-09
62261606	chr11:62261606:A:C	5.16779e-20	-1.66215	-1.38419	8.03425e-06	-1.87484	-1.32204	3.76497e-05	-1.88355	-1.288
62261797	chr11:62261797:A:G	2.63407e-20	-2.19543	-1.52482	5.48768e-06	-2.02687	-1.55122	2.52034e-05	-2.01329	-1.5596
62261930	chr11:62261930:G:A	2.28281e-19	-7.39777e-10	-1.56079	4.12289e-05	-7.39777e-10	-1.56146	0.000188279	-7.39777e-10	-1.56195
62263045	chr11:62263045:C:T	3.03853e-20	-2.11192	-1.46549	1.23316e-05	-1.37562	-1.39281	6.49635e-05	-1.33474	-1.29131
62263136	chr11:62263136:A:G	2.27155e-19	-7.39777e-10	-1.56574	4.11108e-05	-7.39777e-10	-1.56433	0.000189385	-7.39777e-10	-1.55609
62263357	chr11:62263357:C:T	3.00716e-20	-2.02347	-1.56432	4.81791e-06	-2.16101	-1.54725	2.22428e-05	-2.16501	-1.53284
62263867	chr11:62263867:C:A	2.29012e-19	-7.39777e-10	-1.5576	4.11995e-05	-7.39777e-10	-1.56217	0.000187929	-7.39777e-10	-1.56381
62264334	chr11:62264334:C:T	2.29701e-19	-7.39777e-10	-1.55459	4.15764e-05	-7.39777e-10	-1.55306	0.000191804	-7.39777e-10	-1.5434
62264387	chr11:62264387:C:T	3.0568e-20	-2.10593	-1.46549	1.25546e-05	-1.35771	-1.39281	6.61661e-05	-1.3164	-1.29131
62264524	chr11:62264524:T:C	3.06214e-20	-2.07628	-1.4934	1.30503e-05	-1.27957	-1.43221	6.84066e-05	-1.23644	-1.33797
62264580	chr11:62264580:T:C	2.27256e-19	-7.39777e-10	-1.56529	4.13543e-05	-7.39777e-10	-1.55842	0.000187913	-7.39777e-10	-1.5639
62264717	chr11:62264717:T:C	4.71696e-19	-7.39777e-10	-0.835035	8.72792e-05	-7.39777e-10	-0.811484	0.000411401	-7.39777e-10	-0.780309
62264946	chr11:62264946:A:G	8.89388e-20	-1.02998	-1.47344	1.04107e-05	-1.51281	-1.42496	5.22774e-05	-1.51107	-1.33224
62264953	chr11:62264953:T:C	3.16392e-20	-2.20561	-1.33136	9.54469e-06	-1.7812	-1.24341	4.97959e-05	-1.75299	-1.13896
62265011	chr11:62265011:T:C	2.6978e-19	-7.39777e-10	-1.39376	4.8638e-05	-7.39777e-10	-1.39619	0.000221365	-7.39777e-10	-1.40007
62265518	chr11:62265518:A:G	4.86722e-20	-1.6725	-1.43376	6.38688e-06	-2.20218	-1.22417	3.57175e-05	-2.20424	-1.02
62265535	chr11:62265535:T:C	1.72864e-19	-1.83886	-1.02216e-09	4.25851e-05	-1.52909	-1.02216e-09	0.000194955	-1.52711	-1.02216e-09
62265622	chr11:62265622:C:T	3.04794e-20	-2.08209	-1.49223	1.28795e-05	-1.2943	-1.43066	6.75228e-05	-1.25149	-1.33592
62265692	chr11:62265692:C:G	3.36024e-20	-2.19576	-1.28102	1.07468e-05	-1.71627	-1.18972	5.67433e-05	-1.68602	-1.07532
62266101	chr11:62266101:T:C	3.18247e-19	-7.39777e-10	-1.22854	5.89202e-05	-7.39777e-10	-1.20441	0.000273061	-7.39777e-10	-1.19018
62267067	chr11:62267067:A:G	2.79697e-19	-7.39777e-10	-1.35766	5.03771e-05	-7.39777e-10	-1.36106	0.00022945	-7.39777e-10	-1.36419
62267299	chr11:62267299:T:C	3.70084e-20	-2.13152	-1.2487	6.62021e-06	-2.07757	-1.3129	2.81605e-05	-2.06499	-1.39696
62267340	chr11:62267340:C:T	1.19663e-19	-2.20669	-1.02216e-09	2.25968e-05	-2.16279	-1.02216e-09	0.000103335	-2.1619	-1.02216e-09
62267398	chr11:62267398:A:G	3.82286e-20	-2.20709	-1.14069	1.19665e-05	-1.77402	-1.02446	6.46396e-05	-1.74556	-0.88549
62267563	chr11:62267563:G:A	3.53708e-20	-2.09097	-1.33451	1.58781e-05	-1.29093	-1.22473	8.69568e-05	-1.24801	-1.08645
62267747	chr11:62267747:G:C	4.90452e-20	-1.64589	-1.45273	2.97369e-05	-0.465159	-1.42305	0.000156701	-0.413647	-1.33189
62267882	chr11:62267882:T:A	3.36824e-20	-2.12322	-1.35117	8.68221e-06	-1.94047	-1.17885	3.88246e-05	-1.92841	-1.21241
62267903	chr11:62267903:G:T	3.54261e-20	-2.08941	-1.33451	1.5928e-05	-1.28779	-1.22473	8.72368e-05	-1.2448	-1.08645
62268008	chr11:62268008:T:C	3.49427e-20	-2.10254	-1.33512	1.53544e-05	-1.32367	-1.22552	8.40161e-05	-1.28151	-1.08736
62268191	chr11:62268191:G:A	3.65534e-20	-2.0892	-1.3034	6.70577e-06	-2.19175	-1.18587	3.25619e-05	-2.19435	-1.12238
62268370	chr11:62268370:A:C	2.78872e-19	-1.36061	-1.02216e-09	6.5584e-05	-1.09726	-1.02216e-09	0.000300259	-1.09523	-1.02216e-09
62268466	chr11:62268466:T:C	2.82356e-20	-2.17271	-1.47808	5.74687e-06	-2.01203	-1.51991	2.61279e-05	-1.99658	-1.5403
62268484	chr11:62268484:T:C	3.51198e-20	-2.09605	-1.33655	1.56144e-05	-1.30517	-1.22723	8.54508e-05	-1.26258	-1.08935
62268845	chr11:62268845:T:C	3.54379e-20	-2.09067	-1.33291	1.59166e-05	-1.29051	-1.22272	8.71993e-05	-1.24759	-1.0841
62269187	chr11:62269187:A:G	3.61039e-20	-2.07929	-1.32568	6.57352e-06	-2.18717	-1.21037	3.18133e-05	-2.19003	-1.14997
62269397	chr11:62269397:C:T	3.50794e-20	-2.09107	-1.34268	1.57266e-05	-1.29114	-1.2341	8.59508e-05	-1.24824	-1.09787
62269429	chr11:62269429:A:G	3.01447e-19	-1.28277	-1.02216e-09	2.43026e-05	-2.09001	-1.02216e-09	0.000111769	-2.08344	-1.02216e-09
62269706	chr11:62269706:A:C	4.82221e-19	-7.39777e-10	-0.812967	9.76795e-05	-7.39777e-10	-0.698905	0.000363134	-7.39777e-10	-0.905106
62269908	chr11:62269908:A:G	4.82677e-19	-0.812022	-1.02216e-09	5.95812e-05	-1.19326	-1.02216e-09	0.000268805	-1.20589	-1.02216e-09
62269960	chr11:62269960:G:A	6.56686e-19	-7.39777e-10	-0.504163	0.000119206	-7.39777e-10	-0.499743	0.000595118	-7.39777e-10	-0.411117
62270111	chr11:62270111:G:A	3.58516e-20	-2.07907	-1.33291	1.64351e-05	-1.25845	-1.22272	9.01041e-05	-1.21482	-1.0841
62270457	chr11:62270457:G:A	3.45063e-19	-7.39777e-10	-1.14764	6.36319e-05	-7.39777e-10	-1.12748	0.000307432	-7.39777e-10	-1.07162
62271065	chr11:62271065:T:C	4.36724e-19	-7.39777e-10	-0.912069	8.87094e-05	-7.39777e-10	-0.795231	0.000330749	-7.39777e-10	-0.998517
62271280	chr11:62271280:T:A	2.34341e-19	-7.39777e-10	-1.53459	4.11163e-05	-7.39777e-10	-1.56419	0.000188189	-7.39777e-10	-1.56243
62271929	chr11:62271929:C:T	3.38631e-20	-2.14411	-1.32493	9.4869e-06	-1.84217	-1.18852	4.36525e-05	-1.82872	-1.1949
62272174	chr11:62272174:A:G	3.74582e-20	-1.87537	-1.49277	1.86945e-05	-0.885243	-1.46712	9.64095e-05	-0.840279	-1.39099
62272211	chr11:62272211:G:A	3.29186e-19	-7.39777e-10	-1.19475	6.0664e-05	-7.39777e-10	-1.17525	0.000292464	-7.39777e-10	-1.12153
62272305	chr11:62272305:G:A	2.51509e-19	-7.39777e-10	-1.46389	4.51706e-05	-7.39777e-10	-1.47015	0.000203741	-7.39777e-10	-1.48303
62272474	chr11:62272474:A:G	1.05171e-18	-7.39777e-10	-0.0331927	0.000168426	-7.39777e-10	-0.154103	0.000738742	-7.39777e-10	-0.194929
62272557	chr11:62272557:G:A	2.37504e-19	-7.39777e-10	-1.52118	4.35684e-05	-7.39777e-10	-1.50627	0.000201008	-7.39777e-10	-1.49653
62272775	chr11:62272775:A:T	1.30527e-19	-2.11979	-1.02216e-09	3.39969e-05	-1.75433	-1.02216e-09	0.000157192	-1.74241	-1.02216e-09
62273047	chr11:62273047:A:G	3.54469e-20	-2.10321	-1.32013	6.63779e-06	-2.1972	-1.19062	3.22411e-05	-2.19946	-1.12717
62273070	chr11:62273070:CCTT:C	2.32088e-19	-7.39777e-10	-1.54425	4.1695e-05	-7.39777e-10	-1.55021	0.000189476	-7.39777e-10	-1.55562
62273183	chr11:62273183:C:T	3.29323e-20	-2.12208	-1.37484	6.17235e-06	-2.20449	-1.25603	2.97532e-05	-2.20619	-1.20075
62273366	chr11:62273366:C:T	3.14961e-20	-2.05971	-1.48179	1.41155e-05	-1.20487	-1.42845	7.32784e-05	-1.1603	-1.34531
62274141	chr11:62274141:T:C	6.89765e-19	-7.39777e-10	-0.455018	0.000135417	-7.39777e-10	-0.372239	0.000500437	-7.39777e-10	-0.584395
62274399	chr11:62274399:C:T	7.05067e-19	-0.433077	-1.02216e-09	2.67326e-05	-1.99471	-1.02216e-09	0.000121835	-1.99721	-1.02216e-09
62274700	chr11:62274700:G:C	1.19316e-19	-2.2096	-1.02216e-09	2.22442e-05	-2.17852	-1.02216e-09	0.000101701	-2.17784	-1.02216e-09
62274931	chr11:62274931:G:C	3.97136e-20	-1.96894	-1.34074	6.90638e-06	-2.12885	-1.21931	3.32066e-05	-2.13393	-1.1632
62275147	chr11:62275147:G:A	3.18938e-19	-7.39777e-10	-1.22637	5.86913e-05	-7.39777e-10	-1.2083	0.000273232	-7.39777e-10	-1.18956
62275153	chr11:62275153:T:C	2.68613e-19	-7.39777e-10	-1.3981	4.94592e-05	-7.39777e-10	-1.37945	0.000230347	-7.39777e-10	-1.36029
62275958	chr11:62275958:T:C	3.67775e-20	-1.8208	-1.56568	5.14361e-06	-2.09274	-1.5501	2.37043e-05	-2.09802	-1.5362
62276121	chr11:62276121:A:G	2.2725e-19	-7.39777e-10	-1.56532	4.17711e-05	-7.39777e-10	-1.54839	0.000193668	-7.39777e-10	-1.53373
62276457	chr11:62276457:C:T	1.34882e-19	-1.25564	-0.83133	4.20215e-05	-0.818311	-0.724103	0.000182053	-0.791963	-0.803615
62276758	chr11:62276758:TAA:T	1.17661e-18	-7.39777e-10	0.0790238	0.000197198	-7.39777e-10	0.00361099	0.000888508	-7.39777e-10	-0.0103333
62277073	chr11:62277073:C:A	5.94006e-20	-1.49911	-1.40796	8.64257e-06	-1.86083	-1.26307	4.19171e-05	-1.8604	-1.20378
62277222	chr11:62277222:A:G	1.33489e-18	-7.39777e-10	0.205235	0.000253901	-7.39777e-10	0.256348	0.000896679	-7.39777e-10	-0.00117884
62280819	chr11:62280819:C:T	2.80811e-20	-2.13839	-1.51788	4.59795e-06	-2.1894	-1.56559	2.13554e-05	-2.19017	-1.5484
62281508	chr11:62281508:G:A	2.32716e-19	-7.39777e-10	-1.54155	4.18127e-05	-7.39777e-10	-1.5474	0.000188936	-7.39777e-10	-1.55847
62281681	chr11:62281681:G:A	1.33559e-18	-7.39777e-10	0.205756	0.000254211	-7.39777e-10	0.25757	0.000897398	-7.39777e-10	-0.000377088
62281863	chr11:62281863:C:T	1.32488e-18	-7.39777e-10	0.197711	0.000252244	-7.39777e-10	0.249801	0.000890525	-7.39777e-10	-0.0080655
62282133	chr11:62282133:C:T	2.75217e-19	-7.39777e-10	-1.37381	5.19139e-05	-7.39777e-10	-1.33101	0.000233852	-7.39777e-10	-1.34519
62282241	chr11:62282241:A:G	4.06407e-20	-2.0373	-1.2493	8.48982e-06	-2.19267	-0.949055	5.15463e-05	-2.18975	-0.667641
62282521	chr11:62282521:C:A	2.70536e-19	-7.39777e-10	-1.39096	4.9232e-05	-7.39777e-10	-1.38405	0.00021465	-7.39777e-10	-1.43087
62282536	chr11:62282536:A:G	3.04804e-19	-7.39777e-10	-1.2717	5.51921e-05	-7.39777e-10	-1.26978	0.000260743	-7.39777e-10	-1.23634
62282658	chr11:62282658:A:T	1.3625e-18	-7.39777e-10	0.22571	0.000259658	-7.39777e-10	0.27877	0.0009144	-7.39777e-10	0.0183907
62282889	chr11:62282889:T:A	2.27137e-19	-7.39777e-10	-1.56582	4.10495e-05	-7.39777e-10	-1.56582	0.000188198	-7.39777e-10	-1.56238
62282940	chr11:62282940:C:T	2.4635e-19	-1.48462	-1.02216e-09	2.45601e-05	-2.07947	-1.02216e-09	0.00011317	-2.07098	-1.02216e-09
62283252	chr11:62283252:C:T	2.40553e-19	-7.39777e-10	-1.50843	4.24758e-05	-7.39777e-10	-1.53166	0.000194447	-7.39777e-10	-1.52972
62283867	chr11:62283867:T:A	1.34245e-18	-7.39777e-10	0.210881	0.000255501	-7.39777e-10	0.262631	0.000901687	-7.39777e-10	0.00439041
62283869	chr11:62283869:T:C	1.81089e-19	-1.79238	-1.02216e-09	2.69806e-05	-1.98548	-1.02216e-09	0.000124177	-1.97817	-1.02216e-09
62284550	chr11:62284550:T:C	3.27462e-19	-7.39777e-10	-1.2	5.97795e-05	-7.39777e-10	-1.18993	0.000281135	-7.39777e-10	-1.16104
62284636	chr11:62284636:A:G	3.17762e-19	-7.39777e-10	-1.23007	5.05333e-05	-7.39777e-10	-1.35796	0.000229443	-7.39777e-10	-1.36422
62284909	chr11:62284909:G:T	2.27652e-19	-7.39777e-10	-1.56355	4.1077e-05	-7.39777e-10	-1.56515	0.000187555	-7.39777e-10	-1.56581
62285012	chr11:62285012:T:A	1.30835e-18	-7.39777e-10	0.185155	0.000247534	-7.39777e-10	0.230953	0.000879587	-7.39777e-10	-0.0204242
62285221	chr11:62285221:C:A	2.31801e-19	-7.39777e-10	-1.54549	4.19586e-05	-7.39777e-10	-1.54391	0.000189452	-7.39777e-10	-1.55574
62285258	chr11:62285258:T:C	3.75615e-20	-1.89087	-1.47452	5.70289e-06	-2.13132	-1.4083	2.70309e-05	-2.1356	-1.3673
62285273	chr11:62285273:T:C	4.53813e-20	-2.21314	-0.963128	1.42083e-05	-2.04343	-0.583339	7.67888e-05	-2.03652	-0.422298
62285397	chr11:62285397:G:T	7.70118e-20	-2.18816	-0.459252	1.99935e-05	-2.07897	-0.206216	8.83151e-05	-2.07039	-0.248578
62285458	chr11:62285458:G:A	1.34089e-19	-2.09287	-1.02216e-09	2.24476e-05	-2.16941	-1.02216e-09	0.000102342	-2.17156	-1.02216e-09
62285622	chr11:62285622:G:T	1.22458e-18	-7.39777e-10	0.118985	0.000232735	-7.39777e-10	0.169303	0.000827099	-7.39777e-10	-0.0819529
62285718	chr11:62285718:C:T	3.53011e-19	-7.39777e-10	-1.12487	6.55198e-05	-7.39777e-10	-1.09824	0.00030673	-7.39777e-10	-1.07391
62285749	chr11:62285749:A:C	1.35583e-18	-7.39777e-10	0.2208	0.00025805	-7.39777e-10	0.272557	0.000910099	-7.39777e-10	0.0136758
62286025	chr11:62286025:TAAAG:T	1.31325e-18	-7.39777e-10	0.188892	0.000250704	-7.39777e-10	0.243675	0.000884476	-7.39777e-10	-0.0148821
62286215	chr11:62286215:A:G	5.36093e-20	-1.63564	-1.374	1.85256e-05	-1.13735	-1.22409	0.000104928	-1.12417	-1.02244
62286643	chr11:62286643:T:G	1.02417e-18	-7.39777e-10	-0.0597305	0.000201421	-7.39777e-10	0.0248028	0.000708981	-7.39777e-10	-0.236048
62286695	chr11:62286695:C:T	7.64738e-19	-7.39777e-10	-0.351836	0.00016309	-7.39777e-10	-0.186292	0.000566376	-7.39777e-10	-0.460619
62287106	chr11:62287106:C:T	3.79146e-19	-7.39777e-10	-1.05345	7.16598e-05	-7.39777e-10	-1.00867	0.000340239	-7.39777e-10	-0.970228
62287172	chr11:62287172:G:A	2.84255e-19	-7.39777e-10	-1.3415	5.38752e-05	-7.39777e-10	-1.29393	0.000245055	-7.39777e-10	-1.29839
62287395	chr11:62287395:A:G	2.51574e-20	-2.21443	-1.55179	4.85292e-06	-2.13558	-1.56544	2.27241e-05	-2.13218	-1.54428
62287562	chr11:62287562:G:A	2.50396e-20	-2.2108	-1.56011	4.75092e-06	-2.16061	-1.56165	2.24772e-05	-2.1578	-1.52958
62287596	chr11:62287596:G:T	5.96435e-20	-1.4861	-1.41689	9.64081e-06	-1.56075	-1.45384	4.14931e-05	-1.56095	-1.5134
62287657	chr11:62287657:A:G	2.51626e-20	-2.20944	-1.55657	4.71785e-06	-2.16533	-1.56391	2.22021e-05	-2.16264	-1.53705
62287883	chr11:62287883:G:A	2.36687e-19	-7.39777e-10	-1.52463	4.40384e-05	-7.39777e-10	-1.49553	0.000201274	-7.39777e-10	-1.49521
62287953	chr11:62287953:C:T	1.28452e-19	-2.13581	-1.02216e-09	2.1478e-05	-2.21357	-1.02216e-09	9.81156e-05	-2.21373	-1.02216e-09
62288047	chr11:62288047:T:C	2.53287e-20	-2.21039	-1.54905	4.72308e-06	-2.16241	-1.56573	2.20439e-05	-2.15964	-1.5472
62288147	chr11:62288147:T:C	1.36297e-19	-2.07653	-1.02216e-09	3.64247e-05	-1.68535	-1.02216e-09	0.000168536	-1.67273	-1.02216e-09
62288231	chr11:62288231:A:G	4.34143e-20	-1.66992	-1.55066	5.56271e-06	-2.02088	-1.54364	2.51822e-05	-2.0266	-1.54714
62288313	chr11:62288313:T:G	2.27388e-19	-7.39777e-10	-1.56471	4.10522e-05	-7.39777e-10	-1.56575	0.000187576	-7.39777e-10	-1.56569
62288415	chr11:62288415:G:T	2.52699e-20	-2.21197	-1.54979	4.75388e-06	-2.156	-1.56563	2.22059e-05	-2.15307	-1.54645
62288455	chr11:62288455:G:A	5.93297e-20	-2.09669	-0.811567	1.94114e-05	-1.5065	-0.808237	9.70492e-05	-1.49065	-0.734006
62288471	chr11:62288471:C:A	3.53446e-19	-7.39777e-10	-1.12364	7.47731e-05	-7.39777e-10	-0.966138	0.00027574	-7.39777e-10	-1.18042
62288489	chr11:62288489:T:C	2.52695e-20	-2.21077	-1.55101	4.73262e-06	-2.16061	-1.56551	2.21332e-05	-2.1578	-1.545
62288635	chr11:62288635:G:C	2.27369e-19	-7.39777e-10	-1.5648	4.10513e-05	-7.39777e-10	-1.56577	0.000187582	-7.39777e-10	-1.56566
62288668	chr11:62288668:T:G	2.29875e-19	-7.39777e-10	-1.55383	4.12004e-05	-7.39777e-10	-1.56215	0.000188331	-7.39777e-10	-1.56168
62288741	chr11:62288741:A:C	2.56941e-20	-2.20718	-1.53793	5.26999e-06	-2.17414	-1.44443	2.76975e-05	-2.17161	-1.30693
62288886	chr11:62288886:C:T	3.72484e-19	-7.39777e-10	-1.07118	7.06768e-05	-7.39777e-10	-1.02248	0.000296828	-7.39777e-10	-1.10672
62289162	chr11:62289162:C:G	2.86371e-19	-7.39777e-10	-1.33408	5.35347e-05	-7.39777e-10	-1.30027	0.000251337	-7.39777e-10	-1.27308
62289220	chr11:62289220:A:G	2.54164e-20	-2.20836	-1.54761	4.69471e-06	-2.16836	-1.5658	2.18776e-05	-2.16575	-1.54866
62289554	chr11:62289554:A:G	2.86371e-19	-7.39777e-10	-1.33408	5.35347e-05	-7.39777e-10	-1.30027	0.000251337	-7.39777e-10	-1.27308
62289561	chr11:62289561:A:G	2.53755e-20	-2.21053	-1.54705	4.72639e-06	-2.16162	-1.56582	2.20179e-05	-2.15883	-1.54919
62289796	chr11:62289796:G:C	2.63313e-19	-7.39777e-10	-1.41803	4.73798e-05	-7.39777e-10	-1.4224	0.000208911	-7.39777e-10	-1.45797
62289929	chr11:62289929:A:G	1.32353e-19	-2.1059	-1.02216e-09	2.14645e-05	-2.2142	-1.02216e-09	9.80726e-05	-2.21417	-1.02216e-09
62289992	chr11:62289992:A:T	2.54222e-20	-2.20988	-1.54587	5.21912e-06	-2.1661	-1.46217	2.72226e-05	-2.16333	-1.3325
62290001	chr11:62290001:T:C	2.5367e-20	-2.21261	-1.54531	4.77124e-06	-2.15218	-1.56581	2.2197e-05	-2.14915	-1.55077
62290209	chr11:62290209:A:G	2.50787e-19	-7.39777e-10	-1.46677	4.75021e-05	-7.39777e-10	-1.41982	0.000229172	-7.39777e-10	-1.3654
62290268	chr11:62290268:T:A	2.52817e-20	-2.21005	-1.55124	4.72102e-06	-2.1631	-1.56547	2.20828e-05	-2.16035	-1.54473
62290413	chr11:62290413:T:C	3.54399e-19	0.187314	-1.30826	9.58315e-05	0.465278	-1.18328	0.000520128	0.488672	-1.03447
62290445	chr11:62290445:G:A	5.84598e-20	-1.54336	-1.37967	9.53115e-06	-1.61025	-1.41578	4.07238e-05	-1.61075	-1.48232
62290479	chr11:62290479:C:T	2.52071e-20	-2.21136	-1.55288	4.74605e-06	-2.15815	-1.56513	2.2243e-05	-2.15527	-1.54258
62290596	chr11:62290596:T:C	5.01964e-20	-2.07688	-0.998542	1.5512e-05	-1.54727	-0.991713	7.63652e-05	-1.53189	-0.932459
62290632	chr11:62290632:C:T	2.52863e-20	-2.21075	-1.55036	4.73218e-06	-2.16061	-1.5656	2.2116e-05	-2.1578	-1.54578
62290758	chr11:62290758:A:G	2.54234e-20	-2.20904	-1.54666	4.70431e-06	-2.16629	-1.56583	2.19046e-05	-2.16363	-1.54955
62290830	chr11:62290830:T:A	7.17731e-20	-1.39798	-1.31988	9.11073e-06	-1.74042	-1.33073	3.7338e-05	-1.74041	-1.43945
62290857	chr11:62290857:A:G	2.27387e-19	-7.39777e-10	-1.56472	4.10521e-05	-7.39777e-10	-1.56575	0.000187576	-7.39777e-10	-1.56569
62290887	chr11:62290887:T:C	2.52316e-20	-2.21036	-1.55291	4.7282e-06	-2.16197	-1.56508	2.21606e-05	-2.15919	-1.54237
62291024	chr11:62291024:T:C	1.72036e-19	-0.98499	-0.858675	1.56114e-05	-1.48374	-1.04886	6.09165e-05	-1.48027	-1.2101
62291288	chr11:62291288:C:A	3.37748e-19	-7.39777e-10	-1.16907	7.07672e-05	-7.39777e-10	-1.0212	0.00026418	-7.39777e-10	-1.22325
62291404	chr11:62291404:A:G	4.31514e-20	-1.66109	-1.56557	5.49474e-06	-2.01361	-1.5632	2.49238e-05	-2.01942	-1.56464
62291453	chr11:62291453:T:C	3.99858e-19	-7.39777e-10	-1.00026	7.6889e-05	-7.39777e-10	-0.938233	0.000317644	-7.39777e-10	-1.03894
62292058	chr11:62292058:C:A	3.88853e-20	-2.15633	-1.17442	9.85733e-06	-2.13867	-0.853706	5.99507e-05	-2.13363	-0.572724
62292195	chr11:62292195:C:G	2.53595e-20	-2.2097	-1.54852	4.71484e-06	-2.16412	-1.56576	2.19926e-05	-2.1614	-1.54777
62292374	chr11:62292374:T:C	7.46336e-20	-1.42855	-1.25023	9.58843e-06	-1.76358	-1.25646	3.84263e-05	-1.7636	-1.38754
62292567	chr11:62292567:C:T	1.38076e-19	-2.06356	-1.02216e-09	2.78853e-05	-1.9525	-1.02216e-09	0.000127915	-1.94851	-1.02216e-09
62292595	chr11:62292595:G:A	2.52914e-20	-2.21091	-1.55	4.73738e-06	-2.15946	-1.56565	2.21328e-05	-2.15662	-1.5462
62292610	chr11:62292610:A:T	2.55739e-20	-2.20541	-1.54439	5.17883e-06	-2.17715	-1.45887	2.70486e-05	-2.17471	-1.32753
62292698	chr11:62292698:T:C	5.40271e-20	-2.07789	-0.923995	1.68152e-05	-1.54082	-0.91749	8.32796e-05	-1.52542	-0.852254
62292714	chr11:62292714:G:A	2.52589e-20	-2.21057	-1.55162	4.73051e-06	-2.16113	-1.56543	2.21358e-05	-2.15833	-1.54435
62292723	chr11:62292723:C:T	2.52064e-20	-2.21034	-1.55393	4.72938e-06	-2.16187	-1.56493	2.2187e-05	-2.15909	-1.54128
62292730	chr11:62292730:C:T	1.22725e-18	-7.39777e-10	0.12116	0.000336384	-7.39777e-10	0.537657	0.000955297	-7.39777e-10	0.0621452
62292961	chr11:62292961:A:G	2.51437e-20	-2.21283	-1.55393	4.78394e-06	-2.1504	-1.56493	2.24493e-05	-2.14733	-1.54128
62292979	chr11:62292979:A:G	7.81193e-20	-1.40625	-1.22688	9.95608e-06	-1.74678	-1.23564	3.97733e-05	-1.7468	-1.36988
62293074	chr11:62293074:G:A	2.52251e-20	-2.20796	-1.55557	4.69795e-06	-2.16907	-1.5644	2.20789e-05	-2.16648	-1.53878
62293217	chr11:62293217:G:A	3.49998e-20	-2.1664	-1.26963	8.72371e-06	-2.12507	-0.98948	5.23031e-05	-2.11959	-0.723233
62293484	chr11:62293484:G:A	6.35139e-20	-1.29247	-1.54764	1.05192e-05	-1.42681	-1.50058	5.55339e-05	-1.42463	-1.35825
62293697	chr11:62293697:T:C	2.51647e-20	-2.21092	-1.555	4.7402e-06	-2.15982	-1.5647	2.22667e-05	-2.15698	-1.53981
62293877	chr11:62293877:G:A	2.54755e-20	-2.21046	-1.5432	4.72736e-06	-2.16155	-1.56568	2.19444e-05	-2.15876	-1.5526
62294263	chr11:62294263:GA:G	4.31559e-20	-1.68546	-1.54109	5.63121e-06	-2.02837	-1.52391	2.53698e-05	-2.03408	-1.53224
62294328	chr11:62294328:A:G	2.8863e-20	-2.0841	-1.54471	5.3984e-06	-2.03265	-1.56184	2.47398e-05	-2.02566	-1.5658
62294390	chr11:62294390:C:T	2.45122e-19	-7.39777e-10	-1.48961	4.50761e-05	-7.39777e-10	-1.47224	0.000207452	-7.39777e-10	-1.46498
62294406	chr11:62294406:A:G	2.46934e-19	-7.39777e-10	-1.48225	4.43334e-05	-7.39777e-10	-1.48886	0.000209788	-7.39777e-10	-1.45378
62294420	chr11:62294420:C:T	3.2428e-19	-7.39777e-10	-1.20976	6.33233e-05	-7.39777e-10	-1.13234	0.000314723	-7.39777e-10	-1.04819
62294756	chr11:62294756:G:A	3.5378e-19	-7.39777e-10	-1.1227	6.62614e-05	-7.39777e-10	-1.08699	0.00031434	-7.39777e-10	-1.0494
62295037	chr11:62295037:A:G	2.51118e-20	-2.21157	-1.55646	4.7561e-06	-2.1562	-1.56497	2.22932e-05	-2.15332	-1.54227
62295045	chr11:62295045:G:A	3.21369e-19	-7.39777e-10	-1.21878	6.0039e-05	-7.39777e-10	-1.1856	0.000286489	-7.39777e-10	-1.14218
62295281	chr11:62295281:G:A	2.77322e-19	-7.39777e-10	-1.36619	5.12349e-05	-7.39777e-10	-1.34418	0.000237463	-7.39777e-10	-1.32986
62295350	chr11:62295350:G:T	2.36834e-19	-7.39777e-10	-1.52401	4.30817e-05	-7.39777e-10	-1.5175	0.000199303	-7.39777e-10	-1.50505
62295397	chr11:62295397:A:G	2.49543e-20	-2.20946	-1.56486	4.75822e-06	-2.16386	-1.55686	2.26647e-05	-2.16118	-1.51789
62295791	chr11:62295791:A:C	2.40322e-19	-7.39777e-10	-1.50939	4.44748e-05	-7.39777e-10	-1.48567	0.000203285	-7.39777e-10	-1.48527
62295800	chr11:62295800:A:C	3.21878e-19	-7.39777e-10	-1.2172	6.01294e-05	-7.39777e-10	-1.1841	0.000286994	-7.39777e-10	-1.14041
62295905	chr11:62295905:G:T	3.21369e-19	-7.39777e-10	-1.21878	6.0039e-05	-7.39777e-10	-1.1856	0.000286489	-7.39777e-10	-1.14218
62296080	chr11:62296080:A:G	5.70605e-19	-7.39777e-10	-0.644672	0.000102935	-7.39777e-10	-0.646501	0.00042666	-7.39777e-10	-0.74389
62296192	chr11:62296192:T:C	3.97587e-20	-2.15763	-1.15091	9.94926e-06	-2.13791	-0.845187	5.9199e-05	-2.13279	-0.58618
62296397	chr11:62296397:C:T	3.02431e-20	-2.153	-1.4291	5.20877e-06	-2.19939	-1.43086	2.30269e-05	-2.19986	-1.46335
62296431	chr11:62296431:A:AG	3.16961e-19	-7.39777e-10	-1.23259	6.12933e-05	-7.39777e-10	-1.16493	0.000283683	-7.39777e-10	-1.15202
62297134	chr11:62297134:C:A	4.2421e-19	-7.39777e-10	-0.941141	6.27283e-05	-7.39777e-10	-1.14178	0.000286031	-7.39777e-10	-1.14378
62297243	chr11:62297243:T:C	2.49854e-20	-2.21028	-1.5628	6.76268e-06	-1.80376	-1.56542	3.13196e-05	-1.79091	-1.56472
62297366	chr11:62297366:C:T	1.93464e-19	-1.72628	-1.02216e-09	4.27946e-05	-1.52419	-1.02216e-09	0.000195864	-1.52246	-1.02216e-09
62297372	chr11:62297372:G:C	2.49881e-20	-2.21178	-1.56119	4.77032e-06	-2.15575	-1.56243	2.25195e-05	-2.15286	-1.53263
62297374	chr11:62297374:G:A	2.33927e-19	-7.39777e-10	-1.53636	4.34689e-05	-7.39777e-10	-1.50855	0.000196844	-7.39777e-10	-1.51746
62297375	chr11:62297375:G:A	1.24721e-19	-2.16529	-1.02216e-09	2.16921e-05	-2.20365	-1.02216e-09	9.90165e-05	-2.20459	-1.02216e-09
62297766	chr11:62297766:C:T	4.31885e-19	-7.39777e-10	-0.92321	8.69617e-05	-7.39777e-10	-0.815129	0.000450363	-7.39777e-10	-0.689824
62297805	chr11:62297805:T:A	4.30737e-20	-2.0804	-1.14805	1.33022e-05	-1.54122	-1.15145	6.54027e-05	-1.52568	-1.09364
62297929	chr11:62297929:C:T	3.16211e-19	-1.23496	-1.02216e-09	5.00025e-05	-1.36852	-1.02216e-09	0.000226086	-1.37896	-1.02216e-09
62298085	chr11:62298085:G:A	2.76376e-20	-2.15056	-1.52163	4.53115e-06	-2.20596	-1.56366	2.15669e-05	-2.20643	-1.52229
62298492	chr11:62298492:C:T	3.35564e-19	-7.39777e-10	-1.17556	6.50475e-05	-7.39777e-10	-1.10548	0.000317954	-7.39777e-10	-1.03797
62298525	chr11:62298525:G:A	3.34845e-20	-1.91993	-1.56035	4.52538e-06	-2.20578	-1.56512	2.13148e-05	-2.20655	-1.53393
62299522	chr11:62299522:A:C	3.27865e-19	-7.39777e-10	-1.19877	5.93198e-05	-7.39777e-10	-1.19765	0.000289288	-7.39777e-10	-1.13245
62299816	chr11:62299816:T:A	2.92071e-19	-7.39777e-10	-1.31437	4.99877e-05	-7.39777e-10	-1.36882	0.000231445	-7.39777e-10	-1.35553
62300045	chr11:62300045:C:T	3.51635e-20	-2.05807	-1.37329	5.1335e-06	-2.20933	-1.43547	2.3077e-05	-2.20773	-1.45331
62300282	chr11:62300282:G:A	8.72728e-19	-7.39777e-10	-0.219746	0.000125064	-7.39777e-10	-0.451771	0.000514007	-7.39777e-10	-0.557641
62300346	chr11:62300346:C:T	3.94026e-20	-1.95455	-1.36299	5.34134e-06	-2.17769	-1.42743	2.53831e-05	-2.17995	-1.38584
62300867	chr11:62300867:T:C	5.20511e-20	-1.81234	-1.2268	6.09354e-06	-2.13828	-1.33509	2.49172e-05	-2.14084	-1.44348
62300880	chr11:62300880:T:C	9.33885e-20	-1.07571	-1.37889	1.06243e-05	-1.49088	-1.42658	4.76525e-05	-1.48367	-1.45227
62301054	chr11:62301054:G:A	3.44718e-20	-2.05419	-1.39704	5.02061e-06	-2.20887	-1.45818	2.26691e-05	-2.2072	-1.47168
62301108	chr11:62301108:T:C	4.52244e-20	-1.93546	-1.24428	7.86768e-06	-1.86345	-1.35438	3.33284e-05	-1.86394	-1.42953
62301132	chr11:62301132:C:T	6.75175e-19	-7.39777e-10	-0.476398	0.000125002	-7.39777e-10	-0.452268	0.000615382	-7.39777e-10	-0.377633
62301660	chr11:62301660:G:A	3.51647e-20	-2.06269	-1.36863	5.17517e-06	-2.20673	-1.43	2.32662e-05	-2.2048	-1.44808
62301893	chr11:62301893:C:T	5.9392e-20	-1.86201	-1.0452	6.90642e-06	-2.1579	-1.19025	2.73145e-05	-2.16015	-1.33231
62301991	chr11:62301991:C:T	2.7252e-19	-7.39777e-10	-1.38366	4.76999e-05	-7.39777e-10	-1.41567	0.000217219	-7.39777e-10	-1.41897
62302359	chr11:62302359:T:C	2.87147e-19	-7.39777e-10	-1.33138	5.73208e-05	-7.39777e-10	-1.23193	0.000260058	-7.39777e-10	-1.23897
62302421	chr11:62302421:C:T	5.81228e-20	-1.86252	-1.06629	6.78e-06	-2.15833	-1.20829	2.69194e-05	-2.16057	-1.34646
62302796	chr11:62302796:A:G	4.78798e-19	-7.39777e-10	-0.820091	6.82727e-05	-7.39777e-10	-1.05709	0.000313232	-7.39777e-10	-1.05293
62302830	chr11:62302830:A:G	2.72202e-19	-7.39777e-10	-1.38483	4.7652e-05	-7.39777e-10	-1.41667	0.00021699	-7.39777e-10	-1.42003
62303749	chr11:62303749:G:A	4.69832e-19	-7.39777e-10	-0.838995	6.73273e-05	-7.39777e-10	-1.07103	0.000308463	-7.39777e-10	-1.06828
62304120	chr11:62304120:T:C	3.79819e-20	-1.86429	-1.48997	4.8584e-06	-2.15448	-1.54541	2.17103e-05	-2.15693	-1.56516
62304420	chr11:62304420:T:G	3.39244e-19	-7.39777e-10	-1.16465	6.33092e-05	-7.39777e-10	-1.13257	0.000297615	-7.39777e-10	-1.10408
62304630	chr11:62304630:T:C	1.15324e-19	-1.22989	-1.01373	7.96157e-06	-2.01591	-1.19006	3.30093e-05	-2.02303	-1.28006
62304855	chr11:62304855:G:A	6.82309e-20	-1.21319	-1.55528	8.58831e-06	-1.56443	-1.56576	3.95274e-05	-1.55901	-1.56387
62304873	chr11:62304873:G:A	4.15455e-19	-7.39777e-10	-0.961994	7.72311e-05	-7.39777e-10	-0.933794	0.000371091	-7.39777e-10	-0.88343
62304963	chr11:62304963:C:T	4.00123e-20	-1.91502	-1.38717	6.48911e-06	-2.21305	-1.19742	3.62344e-05	-2.21365	-0.996219
62305001	chr11:62305001:C:G	1.13431e-19	-1.24644	-1.01373	7.90378e-06	-2.02319	-1.19006	3.27739e-05	-2.03019	-1.28006
62305104	chr11:62305104:A:G	5.77005e-20	-1.85866	-1.07745	6.73028e-06	-2.15642	-1.21756	2.67702e-05	-2.1587	-1.35389
62305824	chr11:62305824:C:A	3.45339e-20	-2.05588	-1.39354	5.06362e-06	-2.20822	-1.45029	2.27842e-05	-2.20648	-1.46733
62305980	chr11:62305980:A:G	1.15174e-19	-1.23812	-1.00681	7.97683e-06	-2.01953	-1.18453	3.30608e-05	-2.02658	-1.27495
62306054	chr11:62306054:A:G	5.70564e-19	-7.39777e-10	-0.644743	9.04105e-05	-7.39777e-10	-0.776236	0.000432587	-7.39777e-10	-0.730094
62306508	chr11:62306508:C:G	3.21581e-20	-2.01273	-1.50797	4.7111e-06	-2.19388	-1.53679	2.14172e-05	-2.19578	-1.53991
62306660	chr11:62306660:G:A	2.61648e-19	-7.39777e-10	-1.42437	4.6027e-05	-7.39777e-10	-1.45137	0.000209541	-7.39777e-10	-1.45496
62306718	chr11:62306718:T:C	7.24305e-20	-1.16147	-1.54727	8.96563e-06	-1.52321	-1.56398	4.11215e-05	-1.51763	-1.56571
62306921	chr11:62306921:C:T	3.22686e-19	-7.39777e-10	-1.21469	6.06115e-05	-7.39777e-10	-1.17611	0.000282047	-7.39777e-10	-1.1578
62307014	chr11:62307014:A:G	2.7681e-19	-7.39777e-10	-1.36804	4.81209e-05	-7.39777e-10	-1.40688	0.00021826	-7.39777e-10	-1.41419
62307314	chr11:62307314:C:T	2.72243e-19	-7.39777e-10	-1.38468	4.71449e-05	-7.39777e-10	-1.42737	0.000217379	-7.39777e-10	-1.41823
62307345	chr11:62307345:A:G	4.7331e-19	-7.39777e-10	-0.831618	6.77298e-05	-7.39777e-10	-1.06507	0.000310416	-7.39777e-10	-1.06196
```
