## Supplementary material for "Characterization of shared and ancestry-specific signals driving complex traits using multi-ancestry fine-mapping": susiex_nc1.cs80.cs

```
CS_ID	SNP	BP	REF_ALLELE	ALT_ALLELE	REF_FRQ	BETA	SE	-LOG10P	CS_PIP	OVRL_PIP
1	chr11:61800281:C:A	61800281	A,A	C,C	1,1	-inf,-inf	inf,inf	17.116,2.52889	0.279172	0.279172
1	chr11:61813163:C:T	61813163	T,T	C,C	1,1	-inf,-inf	inf,inf	17.0894,2.47165	0.23557	0.23557
1	chr11:61803910:G:A	61803910	A,A	G,G	1,1	-inf,-inf	inf,inf	16.9055,2.55553	0.18323	0.18323
1	chr11:61815236:T:C	61815236	C,C	T,T	1,1	-inf,-inf	inf,inf	16.8684,2.50239	0.152202	0.152202
```
