## Supplementary material for "Characterization of shared and ancestry-specific signals driving complex traits using multi-ancestry fine-mapping": susiex_nc1.cs80.snp

```
BP	SNP	PIP(CS1)	LogBF(CS1,Pop1)	LogBF(CS1,Pop2)
61301517	chr11:61301517:G:A	6.96892e-18	-3.75216e-10	-1.02672
61301886	chr11:61301886:T:C	5.28768e-18	-0.304208	-0.998598
61303558	chr11:61303558:G:C	7.69382e-18	-3.75216e-10	-0.927767
61303658	chr11:61303658:C:T	6.36039e-18	-3.75216e-10	-1.11809
61303751	chr11:61303751:G:A	8.50782e-18	-3.75216e-10	-0.827199
61303859	chr11:61303859:C:T	5.65224e-18	-3.75216e-10	-1.23613
61305308	chr11:61305308:A:G	8.59028e-18	-3.75216e-10	-0.817553
61305400	chr11:61305400:G:A	8.00038e-18	-3.75216e-10	-0.888696
61305484	chr11:61305484:C:T	6.06928e-18	-3.75216e-10	-1.16494
61305589	chr11:61305589:G:C	6.38933e-18	-3.75216e-10	-1.11355
61305691	chr11:61305691:CCA:C	7.3723e-18	-3.75216e-10	-0.970455
61306137	chr11:61306137:AC:A	1.2418e-18	-1.73763	-1.014
61306219	chr11:61306219:G:T	2.4496e-18	-2.07226	-2.74067e-10
61306644	chr11:61306644:CT:C	7.22847e-18	-3.75216e-10	-0.990157
61306656	chr11:61306656:C:T	6.6235e-18	-3.75216e-10	-1.07756
61306901	chr11:61306901:A:C	9.06616e-17	-3.75216e-10	1.53895
61306933	chr11:61306933:A:C	1.39697e-17	-3.75216e-10	-0.331295
61307385	chr11:61307385:TTA:T	5.66681e-18	-3.75216e-10	-1.23356
61307554	chr11:61307554:TC:T	7.8863e-18	-3.75216e-10	-0.903057
61308052	chr11:61308052:C:T	1.75508e-16	2.45765	-0.258149
61308053	chr11:61308053:C:CT	1.00933e-16	-3.75216e-10	1.64627
61308216	chr11:61308216:CCA:C	9.03254e-18	-3.75216e-10	-0.767351
61308228	chr11:61308228:G:A	3.15123e-17	-3.75216e-10	0.482195
61308518	chr11:61308518:C:G	5.62993e-18	-3.75216e-10	-1.24009
61308542	chr11:61308542:A:G	5.63467e-18	-3.75216e-10	-1.23925
61308900	chr11:61308900:T:C	1.18629e-16	2.98043	-1.17261
61309299	chr11:61309299:G:A	1.08849e-17	-0.421889	-0.158916
61309342	chr11:61309342:C:A	5.74987e-18	-3.75216e-10	-1.21901
61310002	chr11:61310002:T:C	1.01461e-17	-3.75216e-10	-0.651099
61310017	chr11:61310017:A:G	1.56215e-17	-3.75216e-10	-0.219533
61310164	chr11:61310164:A:G	5.97179e-16	3.65007	-0.22604
61310416	chr11:61310416:A:G	7.58075e-18	-3.75216e-10	-0.942572
61310996	chr11:61310996:G:A	7.99224e-18	-0.889713	-2.74067e-10
61311247	chr11:61311247:G:A	1.01099e-17	-3.75216e-10	-0.654669
61311516	chr11:61311516:C:T	1.34523e-15	4.01263	0.223508
61311926	chr11:61311926:C:T	7.8763e-18	-3.75216e-10	-0.904327
61312387	chr11:61312387:T:A	5.80002e-18	-3.75216e-10	-1.21032
61312464	chr11:61312464:G:A	7.23333e-18	-3.75216e-10	-0.989486
61312846	chr11:61312846:A:G	7.5866e-18	-3.75216e-10	-0.941801
61313669	chr11:61313669:G:A	9.27975e-18	-3.75216e-10	-0.74035
61313822	chr11:61313822:T:C	6.05991e-18	-3.75216e-10	-1.16649
61313988	chr11:61313988:T:C	7.59468e-18	-3.75216e-10	-0.940737
61314729	chr11:61314729:A:G	9.09588e-18	-3.75216e-10	-0.760363
61315454	chr11:61315454:C:T	7.22875e-18	-3.75216e-10	-0.990119
61315472	chr11:61315472:C:A	5.80087e-18	-3.75216e-10	-1.21018
61315919	chr11:61315919:A:G	5.14755e-16	3.27551	-2.74067e-10
61316000	chr11:61316000:C:T	2.51961e-16	2.56109	-2.74067e-10
61316243	chr11:61316243:A:T	5.8517e-18	-3.75216e-10	-1.20145
61316696	chr11:61316696:A:C	7.93546e-18	-3.75216e-10	-0.896843
61316708	chr11:61316708:A:G	1.32939e-16	3.1053	-1.18359
61317142	chr11:61317142:T:A	7.10969e-18	-3.75216e-10	-1.00673
61317143	chr11:61317143:C:A	7.3515e-18	-3.75216e-10	-0.973281
61317315	chr11:61317315:A:G	1.63911e-18	-1.31286	-1.16117
61317354	chr11:61317354:C:T	1.10453e-17	-3.75216e-10	-0.566183
61317403	chr11:61317403:C:T	5.63386e-18	-3.75216e-10	-1.23939
61318027	chr11:61318027:T:C	1.64137e-18	-1.31704	-1.15561
61318223	chr11:61318223:A:G	7.9745e-18	-3.75216e-10	-0.891936
61318317	chr11:61318317:G:A	1.43964e-17	-3.75216e-10	-0.301209
61318434	chr11:61318434:C:A	6.39655e-18	-3.75216e-10	-1.11243
61318746	chr11:61318746:T:C	2.29857e-18	-2.1359	-2.74067e-10
61319264	chr11:61319264:G:A	7.83956e-18	-3.75216e-10	-0.909002
61319534	chr11:61319534:T:C	5.64442e-18	-3.75216e-10	-1.23752
61319568	chr11:61319568:A:G	7.23009e-18	-3.75216e-10	-0.989933
61319721	chr11:61319721:C:T	7.86729e-18	-3.75216e-10	-0.90547
61320537	chr11:61320537:T:C	5.9086e-18	-3.75216e-10	-1.19177
61320658	chr11:61320658:A:G	2.67561e-16	2.85679	-0.23562
61320918	chr11:61320918:T:C	6.39519e-18	-3.75216e-10	-1.11264
61321284	chr11:61321284:TCA:T	7.86822e-18	-3.75216e-10	-0.905353
61321833	chr11:61321833:G:A	3.09389e-18	-1.83876	-2.74067e-10
61322539	chr11:61322539:G:T	7.8763e-18	-3.75216e-10	-0.904327
61323155	chr11:61323155:T:C	9.23144e-18	-3.75216e-10	-0.74557
61323484	chr11:61323484:T:C	6.86205e-19	-2.13267	-1.2121
61325005	chr11:61325005:G:A	2.42985e-18	-2.08035	-2.74067e-10
61325111	chr11:61325111:G:A	8.6175e-18	-3.75216e-10	-0.814389
61325773	chr11:61325773:A:G	5.7517e-16	3.61703	-0.230546
61325864	chr11:61325864:G:A	2.52619e-17	-3.75216e-10	0.261111
61325885	chr11:61325885:C:A	6.21681e-18	-3.75216e-10	-1.14093
61326327	chr11:61326327:T:TG	7.54788e-18	-3.75216e-10	-0.946917
61327428	chr11:61327428:G:A	5.63869e-18	-3.75216e-10	-1.23853
61327825	chr11:61327825:G:A	7.97355e-18	-3.75216e-10	-0.892055
61327875	chr11:61327875:A:T	2.29929e-18	-2.13558	-2.74067e-10
61327896	chr11:61327896:C:T	1.20479e-15	4.06491	0.0609647
61328096	chr11:61328096:A:C	2.48744e-18	-2.05693	-2.74067e-10
61328311	chr11:61328311:C:T	1.05958e-15	3.91473	0.0827143
61328433	chr11:61328433:T:C	7.8796e-17	-3.75216e-10	1.39868
61328698	chr11:61328698:A:G	6.10609e-18	-3.75216e-10	-1.1589
61329002	chr11:61329002:A:G	6.63978e-18	-3.75216e-10	-1.07511
61329616	chr11:61329616:C:T	8.59896e-18	-3.75216e-10	-0.816544
61329697	chr11:61329697:C:T	5.93026e-18	-3.75216e-10	-1.18812
61329890	chr11:61329890:T:C	1.29517e-17	-3.75216e-10	-0.406955
61330321	chr11:61330321:A:T	6.19079e-18	-3.75216e-10	-1.14512
61330430	chr11:61330430:AG:A	1.44428e-18	-2.11429	-0.486287
61330516	chr11:61330516:T:C	7.99484e-18	-3.75216e-10	-0.889389
61330784	chr11:61330784:T:C	5.89125e-18	-3.75216e-10	-1.19472
61330995	chr11:61330995:T:C	8.89395e-18	-3.75216e-10	-0.782813
61331600	chr11:61331600:G:A	8.49192e-18	-0.913242	0.0841719
61332442	chr11:61332442:G:A	6.616e-18	-3.75216e-10	-1.07869
61332603	chr11:61332603:G:A	6.21054e-16	3.60788	-0.144641
61332623	chr11:61332623:A:G	5.6495e-18	-3.75216e-10	-1.23662
61333104	chr11:61333104:C:A	6.18874e-18	-3.75216e-10	-1.14545
61333268	chr11:61333268:G:A	7.34574e-18	-3.75216e-10	-0.974064
61334591	chr11:61334591:G:A	8.70353e-18	-3.75216e-10	-0.804456
61335149	chr11:61335149:T:C	7.06381e-16	3.73271	-0.140736
61335150	chr11:61335150:G:A	8.59896e-18	-3.75216e-10	-0.816544
61335410	chr11:61335410:A:G	6.67098e-18	-3.75216e-10	-1.07042
61335851	chr11:61335851:A:G	3.18369e-18	-1.81014	-2.74067e-10
61336014	chr11:61336014:G:A	9.94613e-18	-3.75216e-10	-0.671001
61336176	chr11:61336176:A:G	8.41996e-18	-3.75216e-10	-0.83758
61336224	chr11:61336224:G:A	9.27162e-18	-3.75216e-10	-0.741226
61337172	chr11:61337172:G:A	8.53597e-18	-3.75216e-10	-0.823895
61337391	chr11:61337391:C:T	8.60304e-18	-3.75216e-10	-0.816069
61337434	chr11:61337434:C:G	6.94403e-18	-3.75216e-10	-1.0303
61337799	chr11:61337799:C:T	8.59896e-18	-3.75216e-10	-0.816544
61337880	chr11:61337880:C:T	9.28335e-18	-3.75216e-10	-0.739962
61337905	chr11:61337905:C:G	7.8763e-18	-3.75216e-10	-0.904327
61338536	chr11:61338536:G:T	5.71494e-18	-3.75216e-10	-1.2251
61339053	chr11:61339053:C:T	7.03074e-18	0.0873716	-1.10526
61339460	chr11:61339460:G:GA	8.04129e-18	-3.75216e-10	-0.883595
61339910	chr11:61339910:A:G	7.4918e-18	-3.75216e-10	-0.954375
61340650	chr11:61340650:G:A	5.8016e-18	-3.75216e-10	-1.21005
61341395	chr11:61341395:A:T	1.60272e-17	-3.75216e-10	-0.193895
61341502	chr11:61341502:G:A	1.80337e-16	2.3412	-0.114565
61341564	chr11:61341564:C:T	2.3207e-18	-2.12632	-2.74067e-10
61341833	chr11:61341833:G:A	2.25515e-18	-2.15497	-2.74067e-10
61342099	chr11:61342099:A:G	7.8796e-18	-3.75216e-10	-0.903907
61342203	chr11:61342203:G:A	6.4924e-16	3.59574	-0.0881258
61343548	chr11:61343548:G:A	1.21685e-17	-3.75216e-10	-0.469331
61343874	chr11:61343874:C:G	7.06269e-19	-2.12324	-1.19271
61343928	chr11:61343928:T:G	7.46969e-18	-3.75216e-10	-0.957331
61344447	chr11:61344447:T:G	5.87883e-18	-3.75216e-10	-1.19683
61344614	chr11:61344614:C:T	1.06434e-15	3.93633	0.0656031
61344869	chr11:61344869:C:T	5.63656e-18	-3.75216e-10	-1.23891
61345998	chr11:61345998:A:T	7.89762e-17	-3.75216e-10	1.40096
61346116	chr11:61346116:G:A	2.48893e-18	-2.05633	-2.74067e-10
61346537	chr11:61346537:CTCACTGCTGTGCTGAGGTG:C	5.7868e-18	-1.2126	-2.74067e-10
61346982	chr11:61346982:T:C	5.98237e-18	-3.75216e-10	-1.17937
61347144	chr11:61347144:T:C	2.02121e-16	2.53916	-0.198483
61347410	chr11:61347410:T:C	4.39239e-18	-1.48831	-2.74067e-10
61348016	chr11:61348016:T:C	6.86607e-18	-3.75216e-10	-1.04159
61348085	chr11:61348085:C:G	6.88625e-18	-3.75216e-10	-1.03866
61348088	chr11:61348088:G:C	8.50995e-18	-3.75216e-10	-0.826948
61348349	chr11:61348349:C:CATCAA	1.40313e-16	3.16144	-1.18575
61348873	chr11:61348873:T:C	6.07466e-18	-3.75216e-10	-1.16406
61349145	chr11:61349145:A:G	1.95027e-17	-3.75216e-10	0.00236888
61349308	chr11:61349308:C:G	6.18759e-18	-3.75216e-10	-1.14564
61349857	chr11:61349857:A:T	2.36823e-18	-2.10604	-2.74067e-10
61350141	chr11:61350141:G:C	6.04816e-18	-3.75216e-10	-1.16843
61350230	chr11:61350230:G:T	8.10242e-18	-3.75216e-10	-0.876022
61350290	chr11:61350290:G:C	7.8763e-18	-3.75216e-10	-0.904327
61351375	chr11:61351375:C:T	9.44771e-18	-3.75216e-10	-0.722412
61351532	chr11:61351532:G:A	1.7908e-16	2.39706	-0.177412
61352272	chr11:61352272:C:T	6.16222e-18	-3.75216e-10	-1.14975
61352275	chr11:61352275:C:T	5.64011e-18	-3.75216e-10	-1.23828
61352443	chr11:61352443:T:C	5.67981e-18	-3.75216e-10	-1.23127
61352575	chr11:61352575:T:G	5.6964e-18	-3.75216e-10	-1.22835
61352604	chr11:61352604:C:T	1.35906e-15	4.24721	-0.000841517
61353531	chr11:61353531:T:G	8.59896e-18	-3.75216e-10	-0.816544
61353609	chr11:61353609:G:A	7.11008e-18	-3.75216e-10	-1.00667
61354599	chr11:61354599:C:T	7.85222e-17	-3.75216e-10	1.3952
61354900	chr11:61354900:G:A	5.69573e-18	-3.75216e-10	-1.22847
61355218	chr11:61355218:C:T	5.72161e-18	-3.75216e-10	-1.22393
61355406	chr11:61355406:G:A	1.51796e-16	3.23235	-1.17799
61355553	chr11:61355553:C:A	7.89862e-18	-3.75216e-10	-0.901497
61355638	chr11:61355638:G:A	2.32438e-18	-2.12473	-2.74067e-10
61355757	chr11:61355757:TGA:T	7.84191e-18	-3.75216e-10	-0.908701
61355895	chr11:61355895:C:G	8.3431e-18	-3.75216e-10	-0.84675
61355916	chr11:61355916:T:C	6.23366e-18	-3.75216e-10	-1.13822
61356493	chr11:61356493:A:G	5.62984e-18	-3.75216e-10	-1.2401
61357305	chr11:61357305:T:G	1.7918e-17	-3.75216e-10	-0.0823773
61358452	chr11:61358452:T:C	7.39265e-18	-3.75216e-10	-0.967698
61358679	chr11:61358679:C:T	5.80289e-18	-3.75216e-10	-1.20983
61359181	chr11:61359181:G:A	6.94686e-18	-3.75216e-10	-1.02989
61359386	chr11:61359386:C:T	8.39986e-19	-1.94613	-1.19642
61360113	chr11:61360113:C:G	5.70797e-18	-3.75216e-10	-1.22632
61361094	chr11:61361094:C:T	6.53582e-18	-3.75216e-10	-1.09089
61361954	chr11:61361954:A:C	5.93831e-18	-3.75216e-10	-1.18676
61362252	chr11:61362252:A:G	1.03512e-17	-3.75216e-10	-0.63108
61363163	chr11:61363163:A:G	6.59151e-18	-3.75216e-10	-1.0824
61364146	chr11:61364146:A:G	5.88017e-18	-3.75216e-10	-1.1966
61364367	chr11:61364367:G:A	1.04778e-17	-3.75216e-10	-0.618926
61364864	chr11:61364864:C:T	3.26269e-18	-1.97241	0.186778
61365138	chr11:61365138:T:C	1.22678e-17	-3.75216e-10	-0.461204
61365272	chr11:61365272:T:A	3.68894e-18	-0.470191	-1.19265
61365664	chr11:61365664:T:C	1.91579e-17	-3.75216e-10	-0.0154718
61365919	chr11:61365919:G:A	3.86185e-18	-1.61704	-2.74067e-10
61366177	chr11:61366177:G:A	8.60443e-18	-3.75216e-10	-0.815908
61366454	chr11:61366454:T:C	9.59879e-18	-3.75216e-10	-0.706547
61366500	chr11:61366500:G:A	7.90845e-18	-3.75216e-10	-0.900253
61366653	chr11:61366653:A:G	1.1427e-17	-3.75216e-10	-0.532206
61367361	chr11:61367361:G:A	5.67205e-18	-3.75216e-10	-1.23263
61367657	chr11:61367657:A:G	1.51491e-17	-3.75216e-10	-0.250245
61369672	chr11:61369672:C:T	7.26771e-18	-3.75216e-10	-0.984743
61369682	chr11:61369682:T:TGTCAGCTGCAGGTCAGCTA	1.47003e-17	-3.75216e-10	-0.280317
61370047	chr11:61370047:A:G	1.64661e-17	-3.75216e-10	-0.166883
61370498	chr11:61370498:G:A	5.92595e-18	-3.75216e-10	-1.18884
61370632	chr11:61370632:C:T	6.9585e-18	-3.75216e-10	-1.02822
61371739	chr11:61371739:A:C	5.6431e-18	-3.75216e-10	-1.23775
61373246	chr11:61373246:A:G	5.67333e-18	-3.75216e-10	-1.23241
61373692	chr11:61373692:C:T	3.66844e-17	1.81327	-1.1791
61373787	chr11:61373787:C:T	1.17218e-17	0.716129	-1.22286
61374004	chr11:61374004:G:A	5.19022e-17	2.13375	-1.15258
61374240	chr11:61374240:C:T	5.6321e-18	-3.75216e-10	-1.2397
61375017	chr11:61375017:T:C	5.64714e-18	-3.75216e-10	-1.23704
61375367	chr11:61375367:G:T	5.70951e-18	-3.75216e-10	-1.22605
61375471	chr11:61375471:C:T	2.35003e-17	1.40879	-1.21996
61375535	chr11:61375535:C:G	7.72416e-18	-3.75216e-10	-0.923831
61375782	chr11:61375782:A:G	1.13059e-17	-3.75216e-10	-0.542863
61376067	chr11:61376067:G:A	5.6516e-18	-3.75216e-10	-1.23625
61376077	chr11:61376077:G:A	1.10386e-16	1.7358	-2.74067e-10
61376327	chr11:61376327:T:C	7.61826e-18	-3.75216e-10	-0.937637
61377235	chr11:61377235:C:T	3.1069e-17	1.65405	-1.18602
61378332	chr11:61378332:C:T	1.49097e-17	-3.75216e-10	-0.26617
61378875	chr11:61378875:C:G	5.64454e-18	-3.75216e-10	-1.2375
61379267	chr11:61379267:CAGG:C	1.23866e-17	-3.75216e-10	-0.45157
61379813	chr11:61379813:G:C	5.66608e-18	-3.75216e-10	-1.23369
61380195	chr11:61380195:C:T	7.41025e-18	-3.75216e-10	-0.965321
61380697	chr11:61380697:A:G	1.01381e-18	-1.9307	-1.02376
61381854	chr11:61381854:C:T	5.69508e-18	-3.75216e-10	-1.22858
61382638	chr11:61382638:G:A	6.31401e-18	-3.75216e-10	-1.12541
61382721	chr11:61382721:C:T	5.8331e-18	-3.75216e-10	-1.20464
61382754	chr11:61382754:A:G	2.30512e-18	-1.54253	-0.590526
61383203	chr11:61383203:T:C	5.67031e-18	-3.75216e-10	-1.23294
61383431	chr11:61383431:C:T	5.75359e-18	-3.75216e-10	-1.21836
61384556	chr11:61384556:C:A	8.39211e-17	2.4206	-0.958905
61384868	chr11:61384868:A:G	5.63104e-18	-3.75216e-10	-1.23989
61385158	chr11:61385158:T:C	5.22297e-16	4.47062	-1.18056
61385317	chr11:61385317:A:G	5.62981e-18	-3.75216e-10	-1.24011
61385929	chr11:61385929:T:C	4.70851e-16	4.36351	-1.17715
61386758	chr11:61386758:T:C	5.85465e-18	-3.75216e-10	-1.20095
61386835	chr11:61386835:G:A	6.5264e-19	-2.15586	-1.23905
61387054	chr11:61387054:A:AATG	5.96044e-18	-3.75216e-10	-1.18304
61387933	chr11:61387933:C:T	6.94985e-18	-3.75216e-10	-1.02946
61388205	chr11:61388205:A:G	6.62931e-18	-3.75216e-10	-1.07668
61389195	chr11:61389195:G:T	6.02736e-18	-3.75216e-10	-1.17188
61389342	chr11:61389342:G:C	6.54927e-18	-3.75216e-10	-1.08883
61389354	chr11:61389354:CAGGCAAGGGTCAACCTTGCAG:C	9.03826e-18	-3.75216e-10	-0.766718
61389584	chr11:61389584:A:G	6.07158e-18	-3.75216e-10	-1.16457
61391068	chr11:61391068:C:A	2.24538e-18	-2.15931	-2.74067e-10
61391828	chr11:61391828:A:T	1.53532e-17	-3.75216e-10	-0.236859
61392099	chr11:61392099:C:T	3.17951e-18	-1.81146	-2.74067e-10
61393552	chr11:61393552:C:T	1.55593e-17	-3.75216e-10	-0.223523
61394401	chr11:61394401:A:G	7.54165e-19	-2.14431	-1.10602
61395693	chr11:61395693:C:T	1.93934e-17	-3.75216e-10	-0.00325092
61395830	chr11:61395830:A:T	2.0146e-18	-1.38483	-0.882936
61396776	chr11:61396776:A:G	1.57689e-17	-3.75216e-10	-0.210146
61396796	chr11:61396796:A:T	1.5312e-17	-3.75216e-10	-0.239546
61397377	chr11:61397377:C:T	9.0757e-19	-1.9707	-1.09447
61397808	chr11:61397808:G:A	6.63813e-19	-2.14997	-1.22797
61398720	chr11:61398720:T:C	1.19032e-17	-3.75216e-10	-0.491379
61399572	chr11:61399572:G:A	2.63632e-18	-1.9988	-2.74067e-10
61399637	chr11:61399637:A:G	9.89299e-19	-2.08429	-0.894657
61399988	chr11:61399988:A:C	7.91741e-19	-2.13648	-1.06522
61400275	chr11:61400275:A:G	5.72173e-18	-3.75216e-10	-1.22391
61400759	chr11:61400759:T:C	9.92933e-19	-1.85653	-1.11874
61404594	chr11:61404594:G:C	5.62973e-18	-3.75216e-10	-1.24012
61405235	chr11:61405235:CAT:C	8.0023e-18	-3.75216e-10	-0.888456
61405333	chr11:61405333:A:G	7.40906e-18	-3.75216e-10	-0.965481
61405365	chr11:61405365:T:C	6.98128e-18	-3.75216e-10	-1.02495
61405864	chr11:61405864:C:T	6.57479e-19	-2.14741	-1.24012
61406013	chr11:61406013:C:T	7.58117e-18	-3.75216e-10	-0.942518
61406142	chr11:61406142:T:C	7.09545e-18	-3.75216e-10	-1.00873
61406265	chr11:61406265:G:A	6.27241e-18	-3.75216e-10	-1.13202
61406403	chr11:61406403:C:G	2.24546e-18	-2.15927	-2.74067e-10
61406787	chr11:61406787:G:A	1.48887e-17	-3.75216e-10	-0.267583
61408353	chr11:61408353:C:G	5.89162e-18	-3.75216e-10	-1.19465
61408532	chr11:61408532:G:C	8.70773e-18	-3.75216e-10	-0.803973
61409167	chr11:61409167:A:C	1.96314e-18	-1.28656	-1.00708
61409333	chr11:61409333:G:A	8.03691e-19	-2.13619	-1.05054
61409948	chr11:61409948:C:T	7.03768e-18	-3.75216e-10	-1.01691
61411534	chr11:61411534:T:C	6.65166e-19	-2.14164	-1.23427
61411653	chr11:61411653:G:A	4.43885e-18	-1.47779	-2.74067e-10
61411813	chr11:61411813:G:A	8.11498e-19	-2.13243	-1.04463
61412256	chr11:61412256:G:A	8.1228e-19	-2.13707	-1.03902
61412359	chr11:61412359:G:A	1.00707e-17	-3.75216e-10	-0.658553
61413141	chr11:61413141:T:C	6.36655e-18	-3.75216e-10	-1.11713
61413820	chr11:61413820:A:G	5.80687e-18	-3.75216e-10	-1.20914
61414313	chr11:61414313:T:C	2.5137e-17	-3.75216e-10	0.256158
61415857	chr11:61415857:T:C	3.12058e-18	-1.83017	-2.74067e-10
61415898	chr11:61415898:A:G	1.14477e-17	-3.75216e-10	-0.530395
61416082	chr11:61416082:C:G	5.12436e-18	-0.715774	-0.618405
61416557	chr11:61416557:T:A	5.73191e-18	-3.75216e-10	-1.22214
61416569	chr11:61416569:C:T	5.72034e-18	-3.75216e-10	-1.22416
61416639	chr11:61416639:G:A	7.4504e-18	-3.75216e-10	-0.959916
61416755	chr11:61416755:T:G	2.27645e-18	-2.14557	-2.74067e-10
61417178	chr11:61417178:T:C	5.66153e-18	-3.75216e-10	-1.23449
61417967	chr11:61417967:C:T	5.85116e-18	-3.75216e-10	-1.20155
61418366	chr11:61418366:T:C	1.54069e-17	-3.75216e-10	-0.233372
61419349	chr11:61419349:A:C	1.4613e-18	-1.59698	-0.991872
61422507	chr11:61422507:G:A	2.25513e-18	-2.15498	-2.74067e-10
61422987	chr11:61422987:G:A	5.77042e-18	-3.75216e-10	-1.21544
61423417	chr11:61423417:C:T	5.66008e-18	-3.75216e-10	-1.23475
61423692	chr11:61423692:G:GT	8.56388e-18	-3.75216e-10	-0.820631
61424285	chr11:61424285:T:C	7.99898e-18	-3.75216e-10	-0.88887
61424320	chr11:61424320:T:C	7.22653e-18	-3.75216e-10	-0.990426
61424965	chr11:61424965:G:C	7.2489e-18	-3.75216e-10	-0.987334
61428817	chr11:61428817:G:A	7.66793e-19	-2.14684	-1.08688
61429516	chr11:61429516:T:G	8.71287e-19	-2.10752	-0.998447
61430192	chr11:61430192:G:A	8.75809e-18	-3.75216e-10	-0.798206
61430199	chr11:61430199:T:C	5.99565e-18	-3.75216e-10	-1.17715
61430317	chr11:61430317:C:G	7.24576e-18	-3.75216e-10	-0.987768
61430466	chr11:61430466:C:T	1.44699e-17	-3.75216e-10	-0.296113
61430598	chr11:61430598:A:G	5.63948e-18	-3.75216e-10	-1.23839
61430942	chr11:61430942:A:G	2.96641e-18	-0.847704	-1.03313
61431256	chr11:61431256:A:C	6.98965e-19	-2.12289	-1.20345
61431280	chr11:61431280:C:T	5.63499e-18	-3.75216e-10	-1.23919
61432192	chr11:61432192:G:A	8.55215e-19	-2.12737	-0.997216
61432504	chr11:61432504:ATTAT:A	6.90099e-18	-3.75216e-10	-1.03652
61433327	chr11:61433327:C:T	5.63315e-18	-3.75216e-10	-1.23952
61433712	chr11:61433712:C:T	6.3944e-18	-3.75216e-10	-1.11276
61434522	chr11:61434522:C:T	6.04785e-18	-3.75216e-10	-1.16848
61434831	chr11:61434831:G:A	7.76814e-19	-2.14332	-1.07742
61435171	chr11:61435171:C:T	3.06491e-18	-1.84817	-2.74067e-10
61435440	chr11:61435440:T:C	6.83198e-19	-2.12914	-1.22001
61435974	chr11:61435974:C:T	1.04582e-18	-1.74338	-1.18
61436450	chr11:61436450:A:G	8.38066e-18	-3.75216e-10	-0.842257
61436769	chr11:61436769:T:G	5.93495e-18	-3.75216e-10	-1.18733
61436929	chr11:61436929:T:C	7.26853e-18	-3.75216e-10	-0.984631
61436937	chr11:61436937:C:T	5.67575e-18	-3.75216e-10	-1.23198
61437449	chr11:61437449:G:A	5.9085e-18	-3.75216e-10	-1.19179
61437871	chr11:61437871:T:C	2.46542e-18	-2.06582	-2.74067e-10
61437962	chr11:61437962:G:A	7.43633e-19	-2.15354	-1.11086
61438273	chr11:61438273:C:T	8.07388e-18	-3.75216e-10	-0.87955
61438430	chr11:61438430:C:A	5.826e-18	-3.75216e-10	-1.20585
61438799	chr11:61438799:C:T	5.78862e-18	-3.75216e-10	-1.21229
61438958	chr11:61438958:C:T	4.01508e-18	-1.57813	-2.74067e-10
61439326	chr11:61439326:G:A	7.6006e-19	-2.1573	-1.08524
61439838	chr11:61439838:T:G	6.90759e-19	-2.10941	-1.22874
61440172	chr11:61440172:G:A	7.79331e-18	-3.75216e-10	-0.914919
61440209	chr11:61440209:G:C	5.64362e-18	-3.75216e-10	-1.23766
61440501	chr11:61440501:T:C	5.79734e-18	-3.75216e-10	-1.21079
61440651	chr11:61440651:A:G	6.43961e-18	-3.75216e-10	-1.10572
61440987	chr11:61440987:G:A	5.64041e-18	-3.75216e-10	-1.23823
61441413	chr11:61441413:T:C	7.58003e-19	-2.15568	-1.08957
61441661	chr11:61441661:T:C	6.90268e-19	-2.12363	-1.21523
61442536	chr11:61442536:A:G	7.28671e-18	-3.75216e-10	-0.982133
61442818	chr11:61442818:A:G	5.90977e-18	-3.75216e-10	-1.19158
61442973	chr11:61442973:T:C	7.68314e-19	-2.14769	-1.08405
61443243	chr11:61443243:A:G	1.44699e-17	-3.75216e-10	-0.296113
61443634	chr11:61443634:T:C	5.73101e-18	-3.75216e-10	-1.22229
61443897	chr11:61443897:C:T	1.58926e-17	-3.75216e-10	-0.20233
61443930	chr11:61443930:C:T	1.23077e-17	-3.75216e-10	-0.457961
61444033	chr11:61444033:A:G	3.05674e-18	-1.85084	-2.74067e-10
61444461	chr11:61444461:G:A	5.83202e-18	-3.75216e-10	-1.20482
61444585	chr11:61444585:T:C	1.21208e-17	-3.75216e-10	-0.473262
61444648	chr11:61444648:C:T	5.63571e-18	-3.75216e-10	-1.23906
61444731	chr11:61444731:A:G	2.98647e-18	-1.87409	-2.74067e-10
61444749	chr11:61444749:A:C	8.90854e-18	-3.75216e-10	-0.781174
61444757	chr11:61444757:T:A	1.16963e-17	-3.75216e-10	-0.50891
61444994	chr11:61444994:T:A	5.73102e-18	-3.75216e-10	-1.22229
61445020	chr11:61445020:G:A	9.34815e-19	-1.88608	-1.14951
61445342	chr11:61445342:G:A	5.91793e-18	-3.75216e-10	-1.1902
61446448	chr11:61446448:T:C	6.86669e-19	-2.12626	-1.21783
61446486	chr11:61446486:A:G	1.88298e-17	-3.75216e-10	-0.0327458
61446527	chr11:61446527:A:G	1.15112e-18	-1.67092	-1.15653
61446922	chr11:61446922:ATATAT:A	5.8614e-18	-3.75216e-10	-1.1998
61446930	chr11:61446930:G:C	5.80839e-18	-3.75216e-10	-1.20888
61447048	chr11:61447048:G:A	6.66894e-18	-3.75216e-10	-1.07072
61447102	chr11:61447102:C:A	2.24768e-18	-2.15829	-2.74067e-10
61447580	chr11:61447580:G:A	7.57204e-19	-2.15437	-1.09193
61447740	chr11:61447740:A:G	7.53327e-19	-2.15732	-1.09413
61447877	chr11:61447877:C:A	5.63854e-18	-3.75216e-10	-1.23856
61447993	chr11:61447993:C:T	6.27558e-18	-0.684095	-0.447424
61448147	chr11:61448147:G:T	7.54754e-19	-2.15504	-1.0945
61448502	chr11:61448502:G:A	6.80639e-18	-3.75216e-10	-1.05032
61448590	chr11:61448590:A:G	2.99618e-18	-1.87085	-2.74067e-10
61448666	chr11:61448666:C:G	5.74348e-18	-3.75216e-10	-1.22012
61448782	chr11:61448782:G:A	5.65728e-18	-3.75216e-10	-1.23524
61449126	chr11:61449126:A:G	1.05255e-18	-1.74395	-1.17302
61449406	chr11:61449406:T:G	2.66551e-18	-1.98779	-2.74067e-10
61449551	chr11:61449551:C:T	9.8211e-19	-1.88403	-1.1022
61449610	chr11:61449610:G:T	5.84568e-18	-3.75216e-10	-1.20248
61449653	chr11:61449653:G:T	7.64647e-19	-2.15057	-1.08595
61449746	chr11:61449746:G:A	6.35061e-18	-3.75216e-10	-1.11963
61449871	chr11:61449871:T:C	1.15385e-17	-0.522492	-2.74067e-10
61450111	chr11:61450111:A:C	7.54464e-18	-3.75216e-10	-0.947348
61450868	chr11:61450868:G:A	1.03571e-18	-1.86459	-1.06851
61450879	chr11:61450879:A:G	5.77341e-18	-3.75216e-10	-1.21492
61451504	chr11:61451504:A:G	6.75082e-19	-2.14576	-1.21535
61451709	chr11:61451709:T:C	7.64198e-19	-2.14208	-1.09504
61451793	chr11:61451793:G:A	6.85745e-19	-2.13479	-1.21065
61452029	chr11:61452029:T:TA	1.15505e-17	-3.75216e-10	-0.521452
61452121	chr11:61452121:G:A	1.24713e-17	-3.75216e-10	-0.444758
61452227	chr11:61452227:C:T	2.29694e-18	-2.13661	-2.74067e-10
61452750	chr11:61452750:A:G	6.6381e-18	-3.75216e-10	-1.07536
61453493	chr11:61453493:A:G	7.61363e-18	-3.75216e-10	-0.938245
61453620	chr11:61453620:A:C	3.10835e-18	-1.83409	-2.74067e-10
61454263	chr11:61454263:G:A	7.83862e-19	-2.14602	-1.06569
61454539	chr11:61454539:A:G	6.22101e-18	-3.75216e-10	-1.14025
61454647	chr11:61454647:C:T	9.12492e-18	-3.75216e-10	-0.757175
61455194	chr11:61455194:C:T	8.12469e-18	-3.75216e-10	-0.873277
61455327	chr11:61455327:G:A	6.18829e-18	-3.75216e-10	-1.14553
61455412	chr11:61455412:A:T	1.07779e-17	-3.75216e-10	-0.59069
61455641	chr11:61455641:A:G	7.74879e-19	-2.14679	-1.07644
61456808	chr11:61456808:G:T	7.24223e-19	-2.14783	-1.14301
61456881	chr11:61456881:A:T	5.66118e-18	-3.75216e-10	-1.23455
61457114	chr11:61457114:C:T	7.73219e-18	-3.75216e-10	-0.922792
61457550	chr11:61457550:A:AG	1.51497e-17	-3.75216e-10	-0.250204
61458926	chr11:61458926:G:A	7.4235e-19	-2.14995	-1.11617
61458997	chr11:61458997:T:G	1.04062e-18	-1.91589	-1.01248
61460218	chr11:61460218:C:T	1.1565e-17	-3.75216e-10	-0.520205
61460832	chr11:61460832:C:A	6.7802e-18	-3.75216e-10	-1.05418
61460952	chr11:61460952:C:T	8.48457e-18	-3.75216e-10	-0.829935
61461229	chr11:61461229:A:T	1.29505e-17	-0.407047	-2.74067e-10
61461721	chr11:61461721:G:A	2.39073e-18	-2.09659	-2.74067e-10
61461786	chr11:61461786:A:G	7.4934e-18	-3.75216e-10	-0.954162
61461817	chr11:61461817:T:A	6.68716e-18	-3.75216e-10	-1.068
61462011	chr11:61462011:G:A	1.17622e-18	-1.66663	-1.13924
61462150	chr11:61462150:G:A	6.55066e-18	-3.75216e-10	-1.08862
61462317	chr11:61462317:C:T	1.8682e-18	-1.21475	-1.12846
61462320	chr11:61462320:T:C	5.80525e-18	-3.75216e-10	-1.20942
61462336	chr11:61462336:C:T	6.02589e-18	-3.75216e-10	-1.17212
61462851	chr11:61462851:G:A	8.64531e-18	-3.75216e-10	-0.811167
61464815	chr11:61464815:C:T	1.10576e-18	-1.64361	-1.22404
61465282	chr11:61465282:A:T	2.85149e-18	-1.92034	-2.74067e-10
61465637	chr11:61465637:C:T	1.42675e-17	-3.75216e-10	-0.310198
61465714	chr11:61465714:T:C	9.17317e-18	-0.751902	-2.74067e-10
61465758	chr11:61465758:G:T	7.56171e-18	-3.75216e-10	-0.945087
61465977	chr11:61465977:G:C	1.74274e-18	-1.26294	-1.14979
61466005	chr11:61466005:T:C	1.11451e-18	-1.71629	-1.14348
61466059	chr11:61466059:C:T	7.84911e-19	-2.14514	-1.06523
61466803	chr11:61466803:ACTCT:A	6.87125e-19	-2.13633	-1.20709
61466919	chr11:61466919:T:C	6.07565e-18	-3.75216e-10	-1.1639
61467965	chr11:61467965:C:T	1.5042e-17	-3.75216e-10	-0.257337
61468927	chr11:61468927:C:T	1.08175e-17	-3.75216e-10	-0.587022
61469236	chr11:61469236:T:TG	5.69062e-18	-3.75216e-10	-1.22936
61469366	chr11:61469366:A:G	7.99081e-19	-2.14835	-1.04412
61470059	chr11:61470059:G:C	7.40113e-18	-3.75216e-10	-0.966552
61470469	chr11:61470469:G:A	6.75569e-18	-3.75216e-10	-1.0578
61471018	chr11:61471018:G:T	6.09569e-18	-3.75216e-10	-1.1606
61471120	chr11:61471120:A:AGCTAGTCAC	7.70393e-18	-3.75216e-10	-0.926454
61471461	chr11:61471461:G:A	6.05532e-18	-3.75216e-10	-1.16725
61471490	chr11:61471490:T:C	7.6052e-18	-3.75216e-10	-0.939352
61472862	chr11:61472862:C:T	6.11897e-18	-3.75216e-10	-1.15679
61472921	chr11:61472921:C:T	7.51645e-18	-3.75216e-10	-0.951091
61473217	chr11:61473217:G:A	8.19479e-19	-1.93101	-1.23626
61473276	chr11:61473276:C:T	1.94536e-18	-1.19491	-1.10783
61473354	chr11:61473354:C:A	7.6399e-18	-3.75216e-10	-0.9348
61473371	chr11:61473371:T:A	7.62033e-19	-2.04066	-1.19929
61473520	chr11:61473520:T:C	7.8242e-18	-3.75216e-10	-0.910963
61473908	chr11:61473908:T:C	7.19139e-19	-2.09367	-1.20422
61473949	chr11:61473949:T:A	1.24775e-17	-3.75216e-10	-0.444254
61474090	chr11:61474090:G:A	1.39873e-17	-3.75216e-10	-0.330033
61474403	chr11:61474403:T:C	8.51134e-18	-3.75216e-10	-0.826786
61474469	chr11:61474469:T:G	1.03312e-18	-1.82477	-1.11084
61474751	chr11:61474751:T:C	7.03401e-19	-2.1429	-1.17711
61475269	chr11:61475269:G:T	1.0139e-18	-1.75022	-1.20416
61476082	chr11:61476082:A:G	5.88681e-18	-3.75216e-10	-1.19547
61476304	chr11:61476304:C:T	8.71772e-18	-3.75216e-10	-0.802827
61476756	chr11:61476756:C:T	1.22028e-17	-3.75216e-10	-0.466522
61478142	chr11:61478142:G:T	7.47341e-19	-2.12949	-1.12993
61478471	chr11:61478471:G:A	9.56635e-19	-1.87929	-1.13322
61478480	chr11:61478480:A:G	8.18081e-19	-2.09636	-1.07262
61478551	chr11:61478551:C:G	1.09768e-17	-3.75216e-10	-0.572401
61478657	chr11:61478657:A:C	1.28207e-17	-3.75216e-10	-0.417126
61478724	chr11:61478724:A:G	1.07336e-17	-3.75216e-10	-0.594809
61479053	chr11:61479053:C:T	7.72598e-19	-2.08916	-1.13702
61479185	chr11:61479185:C:T	7.70427e-18	-3.75216e-10	-0.92641
61479196	chr11:61479196:G:A	1.01576e-17	-3.75216e-10	-0.649965
61479386	chr11:61479386:T:C	7.85051e-19	-2.11425	-1.09594
61479816	chr11:61479816:T:C	5.81181e-18	-3.75216e-10	-1.20829
61481004	chr11:61481004:G:A	8.08112e-18	-3.75216e-10	-0.878653
61481351	chr11:61481351:C:T	5.73927e-18	-3.75216e-10	-1.22085
61481911	chr11:61481911:C:A	9.86059e-19	-1.99338	-0.988844
61482055	chr11:61482055:C:T	1.19741e-17	-3.75216e-10	-0.485442
61482294	chr11:61482294:C:T	5.75255e-18	-3.75216e-10	-1.21854
61482546	chr11:61482546:G:A	5.63496e-18	-3.75216e-10	-1.23919
61482790	chr11:61482790:G:A	1.28538e-17	-3.75216e-10	-0.414548
61483236	chr11:61483236:G:A	5.74502e-18	-3.75216e-10	-1.21985
61483252	chr11:61483252:C:T	1.42015e-17	-3.75216e-10	-0.314838
61483598	chr11:61483598:G:T	9.51613e-19	-1.81279	-1.20499
61483951	chr11:61483951:T:A	5.68816e-18	-3.75216e-10	-1.2298
61484146	chr11:61484146:G:A	5.67722e-18	-3.75216e-10	-1.23172
61484233	chr11:61484233:ACT:A	1.37562e-17	-3.75216e-10	-0.346696
61484250	chr11:61484250:G:A	5.68382e-18	-3.75216e-10	-1.23056
61484418	chr11:61484418:G:T	6.35189e-18	-3.75216e-10	-1.11943
61484537	chr11:61484537:TC:T	5.78404e-18	-3.75216e-10	-1.21308
61484830	chr11:61484830:C:G	5.76796e-18	-3.75216e-10	-1.21587
61484831	chr11:61484831:A:G	7.25031e-19	-2.06075	-1.22898
61485237	chr11:61485237:T:C	2.28135e-18	-2.14342	-2.74067e-10
61485635	chr11:61485635:C:T	5.98561e-18	-3.75216e-10	-1.17883
61485728	chr11:61485728:G:A	7.60476e-19	-2.11502	-1.12697
61486336	chr11:61486336:A:C	1.01348e-18	-1.71664	-1.23815
61486983	chr11:61486983:T:C	9.82404e-19	-1.7476	-1.23834
61487543	chr11:61487543:G:A	5.6337e-18	-3.75216e-10	-1.23942
61487586	chr11:61487586:C:T	5.82358e-18	-3.75216e-10	-1.20627
61487986	chr11:61487986:TTC:T	5.65943e-18	-3.75216e-10	-1.23486
61488063	chr11:61488063:C:T	1.40434e-18	-1.63178	-0.996831
61488078	chr11:61488078:A:C	1.42293e-18	-1.62461	-0.990853
61488140	chr11:61488140:C:T	1.25637e-17	-3.75216e-10	-0.437373
61488184	chr11:61488184:G:A	7.18162e-19	-2.07742	-1.22183
61488190	chr11:61488190:T:C	6.07278e-18	-3.75216e-10	-1.16437
61488290	chr11:61488290:A:G	6.83439e-19	-2.13884	-1.20996
61488497	chr11:61488497:G:A	6.99263e-19	-2.10661	-1.21931
61488771	chr11:61488771:G:A	6.04516e-18	-3.75216e-10	-1.16893
61488988	chr11:61488988:G:A	5.80611e-18	-3.75216e-10	-1.20927
61489025	chr11:61489025:C:G	5.64504e-18	-3.75216e-10	-1.23741
61489153	chr11:61489153:G:GCCAGAGGCTCAGTCTGGGTGTGAGGA	1.33397e-18	-1.60136	-1.07866
61489429	chr11:61489429:G:T	9.44641e-18	-3.75216e-10	-0.72255
61489461	chr11:61489461:T:A	1.06494e-17	-3.75216e-10	-0.602677
61489531	chr11:61489531:G:A	6.32416e-18	-3.75216e-10	-1.12381
61489543	chr11:61489543:G:A	5.80345e-18	-3.75216e-10	-1.20973
61489656	chr11:61489656:T:C	1.41196e-18	-1.57723	-1.04597
61489755	chr11:61489755:C:T	1.34916e-17	-3.75216e-10	-0.36612
61489883	chr11:61489883:G:C	6.98709e-19	-2.08694	-1.23976
61489938	chr11:61489938:C:T	7.17643e-18	-3.75216e-10	-0.997382
61489951	chr11:61489951:C:T	2.3169e-18	-2.12795	-2.74067e-10
61490124	chr11:61490124:T:C	6.4457e-18	-3.75216e-10	-1.10477
61490223	chr11:61490223:G:A	5.82034e-18	-3.75216e-10	-1.20683
61490953	chr11:61490953:G:A	6.60831e-18	-3.75216e-10	-1.07986
61490996	chr11:61490996:T:C	8.54721e-19	-2.1254	-0.999764
61491087	chr11:61491087:G:A	6.74322e-19	-2.12259	-1.23964
61491143	chr11:61491143:G:A	5.88984e-18	-3.75216e-10	-1.19496
61491413	chr11:61491413:A:G	5.66561e-18	-3.75216e-10	-1.23377
61491416	chr11:61491416:A:G	5.66633e-18	-3.75216e-10	-1.23364
61491499	chr11:61491499:G:A	8.27116e-18	-0.85541	-2.74067e-10
61491641	chr11:61491641:G:T	6.39937e-18	-3.75216e-10	-1.11198
61491714	chr11:61491714:A:G	8.30323e-19	-2.10524	-1.04889
61491808	chr11:61491808:C:T	5.85488e-18	-3.75216e-10	-1.20091
61491914	chr11:61491914:C:T	6.63715e-19	-2.14775	-1.23033
61492341	chr11:61492341:C:T	5.6996e-18	-3.75216e-10	-1.22779
61492542	chr11:61492542:C:T	5.80536e-18	-3.75216e-10	-1.2094
61492720	chr11:61492720:C:T	7.18236e-19	-2.15922	-1.13992
61493410	chr11:61493410:C:T	6.65374e-19	-2.15934	-1.21625
61493546	chr11:61493546:C:A	5.91199e-18	-3.75216e-10	-1.1912
61493651	chr11:61493651:T:C	8.44202e-19	-1.95942	-1.17812
61493753	chr11:61493753:A:G	6.66084e-19	-2.14582	-1.2287
61493827	chr11:61493827:G:A	6.88868e-19	-2.11328	-1.22761
61494045	chr11:61494045:G:A	7.23034e-19	-2.10308	-1.1894
61494641	chr11:61494641:A:T	7.17028e-19	-2.15928	-1.14155
61494693	chr11:61494693:C:T	6.55347e-19	-2.15264	-1.23814
61494944	chr11:61494944:C:T	5.87128e-18	-3.75216e-10	-1.19811
61494986	chr11:61494986:G:A	6.9986e-18	-3.75216e-10	-1.02247
61495082	chr11:61495082:G:A	6.60168e-19	-2.15533	-1.22811
61495557	chr11:61495557:A:C	7.1041e-19	-2.13406	-1.17603
61495644	chr11:61495644:C:G	7.25141e-19	-2.12399	-1.16559
61495722	chr11:61495722:T:C	6.99871e-19	-2.13756	-1.18749
61496109	chr11:61496109:T:C	8.46823e-19	-2.14816	-0.98629
61496168	chr11:61496168:T:C	6.77768e-19	-2.13206	-1.22507
61496201	chr11:61496201:A:G	7.36598e-19	-2.13842	-1.13547
61496238	chr11:61496238:A:G	6.89444e-19	-2.12518	-1.21487
61496448	chr11:61496448:C:T	6.71518e-19	-2.13428	-1.23212
61496907	chr11:61496907:T:C	6.81523e-19	-2.14594	-1.20567
61497042	chr11:61497042:T:TAA	6.76656e-19	-2.14697	-1.2118
61497304	chr11:61497304:TGA:T	7.81248e-18	-3.75216e-10	-0.912462
61497560	chr11:61497560:G:A	1.25378e-18	-2.13001	-0.612017
61497563	chr11:61497563:T:C	3.60957e-18	-1.6846	-2.74067e-10
61497695	chr11:61497695:T:G	6.60013e-19	-2.14553	-1.23815
61497975	chr11:61497975:C:T	5.63035e-18	-3.75216e-10	-1.24001
61498048	chr11:61498048:C:T	6.90783e-19	-2.13499	-1.20312
61498065	chr11:61498065:C:T	6.89003e-19	-2.15064	-1.19005
61498223	chr11:61498223:A:G	5.98734e-18	-3.75216e-10	-1.17854
61498657	chr11:61498657:A:G	9.11448e-18	-3.75216e-10	-0.75832
61499355	chr11:61499355:A:C	8.08047e-19	-1.98709	-1.19423
61499431	chr11:61499431:C:T	5.76703e-18	-3.75216e-10	-1.21603
61499805	chr11:61499805:A:G	5.63121e-18	-3.75216e-10	-1.23986
61500065	chr11:61500065:A:T	2.51551e-18	-2.04571	-2.74067e-10
61500636	chr11:61500636:A:C	5.99307e-18	-3.75216e-10	-1.17758
61501280	chr11:61501280:G:C	5.62981e-18	-3.75216e-10	-1.24011
61502132	chr11:61502132:C:T	2.42777e-18	-2.08121	-2.74067e-10
61502177	chr11:61502177:A:G	6.81801e-19	-2.1585	-1.1927
61502178	chr11:61502178:C:T	6.80175e-19	-2.15744	-1.19615
61502300	chr11:61502300:A:G	5.69726e-18	-3.75216e-10	-1.2282
61502559	chr11:61502559:GC:G	9.47424e-19	-2.13898	-0.883213
61503050	chr11:61503050:A:G	8.74791e-19	-1.91537	-1.18658
61503122	chr11:61503122:T:C	7.56418e-19	-2.05895	-1.1884
61503259	chr11:61503259:C:T	7.92411e-19	-1.96555	-1.23531
61503466	chr11:61503466:T:C	9.02051e-19	-1.92738	-1.14389
61503514	chr11:61503514:A:G	8.02644e-19	-1.95234	-1.23568
61503847	chr11:61503847:C:G	8.64279e-19	-1.91971	-1.19433
61504228	chr11:61504228:TG:T	2.61202e-17	-3.75216e-10	0.294524
61504837	chr11:61504837:C:T	7.81179e-18	-3.75216e-10	-0.912551
61505093	chr11:61505093:T:C	1.58828e-17	1.01491	-1.21786
61505173	chr11:61505173:C:T	5.93527e-18	-3.75216e-10	-1.18727
61505190	chr11:61505190:C:T	6.00296e-18	-3.75216e-10	-1.17593
61505253	chr11:61505253:TC:T	1.53723e-17	-3.75216e-10	-0.235615
61505510	chr11:61505510:G:C	9.09067e-19	-1.86384	-1.19968
61505642	chr11:61505642:G:A	7.30123e-19	-2.1538	-1.12893
61506114	chr11:61506114:G:A	7.71893e-19	-2.01895	-1.20814
61506461	chr11:61506461:G:C	8.50481e-19	-1.89862	-1.23152
61506468	chr11:61506468:G:A	7.33757e-19	-2.15395	-1.12382
61506807	chr11:61506807:T:C	5.82037e-18	-3.75216e-10	-1.20682
61506909	chr11:61506909:G:A	1.40497e-18	-2.11448	-0.51369
61507293	chr11:61507293:A:C	5.6906e-18	-3.75216e-10	-1.22937
61507632	chr11:61507632:G:A	6.78034e-19	-2.12738	-1.22936
61507706	chr11:61507706:A:T	6.98087e-19	-2.10855	-1.21904
61508078	chr11:61508078:G:A	5.90712e-18	-3.75216e-10	-1.19203
61508212	chr11:61508212:G:A	5.86305e-18	-3.75216e-10	-1.19952
61508382	chr11:61508382:T:C	5.79427e-18	-3.75216e-10	-1.21132
61509178	chr11:61509178:G:A	5.86138e-18	-3.75216e-10	-1.1998
61510226	chr11:61510226:A:G	1.12904e-17	0.602865	-1.14709
61510303	chr11:61510303:A:G	1.07541e-17	0.52485	-1.11775
61510413	chr11:61510413:G:A	1.42165e-17	0.81743	-1.13121
61510774	chr11:61510774:T:C	1.0585e-17	0.621864	-1.23061
61511118	chr11:61511118:C:T	1.73908e-17	0.824529	-0.93677
61511368	chr11:61511368:G:A	5.94365e-18	-3.75216e-10	-1.18586
61511446	chr11:61511446:C:T	1.02216e-17	0.533301	-1.17698
61512089	chr11:61512089:A:G	5.63094e-18	-3.75216e-10	-1.23991
61512094	chr11:61512094:T:C	5.73473e-18	-3.75216e-10	-1.22164
61512870	chr11:61512870:A:G	3.04752e-18	-2.13293	0.279077
61513165	chr11:61513165:G:A	5.2999e-18	-0.243835	-1.05666
61513248	chr11:61513248:A:G	2.56696e-18	-0.83599	-1.18947
61513393	chr11:61513393:G:A	1.53179e-17	-3.75216e-10	-0.23916
61513638	chr11:61513638:T:C	6.26802e-18	-3.75216e-10	-1.13272
61513820	chr11:61513820:G:A	7.45524e-18	-3.75216e-10	-0.959267
61514012	chr11:61514012:TCA:T	5.7736e-18	-3.75216e-10	-1.21489
61514079	chr11:61514079:G:A	5.65297e-18	-3.75216e-10	-1.236
61514435	chr11:61514435:C:T	5.98985e-18	-3.75216e-10	-1.17812
61514878	chr11:61514878:C:T	2.97145e-17	-3.75216e-10	0.42345
61515032	chr11:61515032:G:A	5.2065e-18	-1.04669	-0.27159
61515227	chr11:61515227:G:A	5.92015e-18	-3.75216e-10	-1.18982
61515530	chr11:61515530:G:A	6.32015e-18	-3.75216e-10	-1.12444
61516230	chr11:61516230:T:A	7.21889e-18	-0.991484	-2.74067e-10
61516771	chr11:61516771:T:C	1.31856e-17	-3.75216e-10	-0.389056
61517064	chr11:61517064:G:T	8.46098e-18	-3.75216e-10	-0.83272
61517490	chr11:61517490:G:T	7.40185e-18	-3.75216e-10	-0.966455
61517497	chr11:61517497:T:G	6.52292e-18	-3.75216e-10	-1.09286
61518056	chr11:61518056:C:A	7.81283e-18	-3.75216e-10	-0.912417
61518086	chr11:61518086:G:C	8.43957e-18	-3.75216e-10	-0.835253
61518501	chr11:61518501:C:T	8.26049e-18	-0.856701	-2.74067e-10
61518856	chr11:61518856:T:TACCCCACAG	1.20279e-18	-1.84205	-0.941488
61519220	chr11:61519220:G:A	1.3215e-18	-1.88645	-0.80297
61519619	chr11:61519619:T:C	7.30571e-18	-3.75216e-10	-0.979528
61519907	chr11:61519907:G:A	6.57632e-18	-3.75216e-10	-1.08471
61519914	chr11:61519914:A:G	3.37178e-18	-1.41567	-0.337073
61520011	chr11:61520011:G:C	6.77415e-18	-3.75216e-10	-1.05507
61520737	chr11:61520737:C:T	8.57333e-18	-3.75216e-10	-0.819528
61520797	chr11:61520797:C:T	2.55045e-18	-2.03192	-2.74067e-10
61520885	chr11:61520885:C:T	1.35743e-18	-2.13042	-0.532172
61520928	chr11:61520928:G:A	1.30321e-17	-3.75216e-10	-0.40077
61521198	chr11:61521198:G:A	5.71029e-18	-3.75216e-10	-1.22591
61521350	chr11:61521350:T:C	2.40641e-18	-2.15904	0.0689891
61521368	chr11:61521368:G:A	7.95728e-18	-3.75216e-10	-0.894098
61521444	chr11:61521444:A:G	2.77337e-18	-1.94812	-2.74067e-10
61521711	chr11:61521711:A:G	2.69326e-18	-1.97743	-2.74067e-10
61521747	chr11:61521747:C:T	2.72284e-18	-1.96651	-2.74067e-10
61521921	chr11:61521921:A:C	5.67633e-18	-3.75216e-10	-1.23188
61521954	chr11:61521954:A:G	2.61978e-18	-2.0051	-2.74067e-10
61522465	chr11:61522465:C:T	6.52094e-18	-3.75216e-10	-1.09317
61522509	chr11:61522509:A:G	8.68771e-18	-3.75216e-10	-0.806275
61522730	chr11:61522730:A:G	6.71412e-19	-2.15791	-1.20865
61522757	chr11:61522757:C:T	3.45787e-18	-1.72753	-2.74067e-10
61522965	chr11:61522965:A:G	6.79753e-18	-3.75216e-10	-1.05163
61523309	chr11:61523309:G:A	5.68803e-18	-3.75216e-10	-1.22982
61523605	chr11:61523605:A:G	1.46972e-18	-2.08633	-0.496783
61524127	chr11:61524127:G:A	5.64926e-18	-3.75216e-10	-1.23666
61524477	chr11:61524477:A:G	5.83132e-18	-3.75216e-10	-1.20494
61524619	chr11:61524619:G:A	2.28423e-18	-2.14215	-2.74067e-10
61524754	chr11:61524754:C:T	7.25042e-18	-3.75216e-10	-0.987125
61524759	chr11:61524759:C:T	5.63883e-18	-3.75216e-10	-1.23851
61524825	chr11:61524825:T:C	6.32654e-18	-3.75216e-10	-1.12343
61525096	chr11:61525096:G:A	7.58061e-18	-3.75216e-10	-0.94259
61525226	chr11:61525226:A:T	2.38569e-18	-2.0987	-2.74067e-10
61525387	chr11:61525387:T:G	2.33895e-18	-2.11848	-2.74067e-10
61525894	chr11:61525894:G:A	2.38475e-18	-2.09909	-2.74067e-10
61525910	chr11:61525910:G:A	2.36404e-18	-2.10781	-2.74067e-10
61526174	chr11:61526174:T:C	5.67166e-18	-3.75216e-10	-1.2327
61526748	chr11:61526748:A:G	5.73954e-18	-3.75216e-10	-1.22081
61526786	chr11:61526786:C:T	7.1325e-19	-2.08846	-1.21765
61527561	chr11:61527561:G:T	2.35891e-18	-2.10999	-2.74067e-10
61527628	chr11:61527628:T:C	9.41645e-18	-3.75216e-10	-0.725726
61527711	chr11:61527711:G:A	2.44418e-18	-2.07447	-2.74067e-10
61527844	chr11:61527844:A:T	9.59307e-18	-0.551717	-0.155427
61528337	chr11:61528337:T:C	1.00781e-17	-3.75216e-10	-0.657821
61528523	chr11:61528523:G:A	2.28991e-18	-2.13967	-2.74067e-10
61530071	chr11:61530071:C:G	8.89365e-18	-3.75216e-10	-0.782847
61530218	chr11:61530218:G:A	5.63385e-18	-3.75216e-10	-1.23939
61530839	chr11:61530839:C:T	5.94535e-18	-3.75216e-10	-1.18558
61531401	chr11:61531401:G:A	5.57042e-18	-1.25071	-2.74067e-10
61532313	chr11:61532313:C:T	1.32053e-18	-2.12944	-0.560711
61532824	chr11:61532824:G:A	5.85618e-18	-3.75216e-10	-1.20069
61533232	chr11:61533232:G:C	8.79916e-18	-3.75216e-10	-0.793528
61533325	chr11:61533325:C:G	1.07696e-17	-3.75216e-10	-0.591457
61533447	chr11:61533447:G:A	3.83245e-18	-1.62468	-2.74067e-10
61533448	chr11:61533448:G:C	6.39606e-18	-3.75216e-10	-1.1125
61534227	chr11:61534227:T:A	8.96952e-18	-3.75216e-10	-0.774352
61534371	chr11:61534371:A:G	6.85103e-18	-3.75216e-10	-1.04379
61534751	chr11:61534751:A:G	7.34595e-19	-2.14738	-1.12924
61534772	chr11:61534772:C:T	1.53163e-16	3.16997	-1.10664
61535232	chr11:61535232:G:T	1.22517e-18	-2.03749	-0.727619
61535726	chr11:61535726:C:T	6.02207e-18	-3.75216e-10	-1.17275
61536138	chr11:61536138:T:C	8.88045e-19	-2.14574	-0.941172
61536298	chr11:61536298:G:A	5.30767e-18	-1.29903	-2.74067e-10
61536331	chr11:61536331:C:T	7.39457e-19	-2.03297	-1.23705
61536590	chr11:61536590:G:A	6.27573e-18	-3.75216e-10	-1.13149
61536592	chr11:61536592:T:C	5.88397e-18	-3.75216e-10	-1.19595
61536630	chr11:61536630:G:C	9.29827e-18	-3.75216e-10	-0.738356
61537256	chr11:61537256:CAG:C	6.57905e-18	-3.75216e-10	-1.08429
61537634	chr11:61537634:GC:G	9.97289e-19	-2.04923	-0.921666
61538732	chr11:61538732:G:C	7.92465e-18	-3.75216e-10	-0.898207
61539165	chr11:61539165:T:C	7.95117e-18	-3.75216e-10	-0.894866
61539275	chr11:61539275:G:A	1.06971e-16	1.70437	-2.74067e-10
61539398	chr11:61539398:T:C	6.36177e-18	-3.75216e-10	-1.11788
61539457	chr11:61539457:G:C	6.95593e-19	-2.14351	-1.18767
61539766	chr11:61539766:T:C	8.74606e-19	-2.0196	-1.08256
61541503	chr11:61541503:T:C	5.91347e-18	-3.75216e-10	-1.19095
61542186	chr11:61542186:C:T	2.18594e-17	-3.75216e-10	0.116444
61542694	chr11:61542694:G:A	6.71281e-18	-3.75216e-10	-1.06417
61542750	chr11:61542750:G:A	6.25004e-18	-3.75216e-10	-1.1356
61543858	chr11:61543858:T:A	6.04614e-18	-3.75216e-10	-1.16877
61544371	chr11:61544371:G:A	9.20575e-18	-3.75216e-10	-0.748356
61544946	chr11:61544946:A:G	5.81739e-18	-3.75216e-10	-1.20733
61545731	chr11:61545731:G:C	5.65795e-18	-3.75216e-10	-1.23512
61546330	chr11:61546330:G:A	1.00589e-17	-3.75216e-10	-0.659726
61547037	chr11:61547037:G:T	8.21635e-18	-3.75216e-10	-0.862059
61547058	chr11:61547058:G:T	6.32928e-18	-3.75216e-10	-1.123
61547499	chr11:61547499:T:TACACGC	6.68769e-18	-3.75216e-10	-1.06792
61548401	chr11:61548401:G:A	6.44611e-18	-3.75216e-10	-1.10471
61548418	chr11:61548418:G:A	5.80175e-18	-3.75216e-10	-1.21002
61548572	chr11:61548572:C:T	6.17011e-18	-3.75216e-10	-1.14847
61548618	chr11:61548618:C:T	5.63143e-18	-3.75216e-10	-1.23982
61548662	chr11:61548662:C:T	9.22198e-19	-1.81175	-1.23743
61548835	chr11:61548835:T:C	7.71122e-19	-1.99456	-1.23353
61549057	chr11:61549057:C:T	7.17961e-18	-3.75216e-10	-0.996939
61549532	chr11:61549532:C:T	1.24167e-17	-3.75216e-10	-0.449139
61549850	chr11:61549850:T:C	6.34671e-18	-3.75216e-10	-1.12025
61549995	chr11:61549995:T:C	6.59084e-19	-2.14768	-1.23741
61550601	chr11:61550601:A:G	5.75323e-18	-3.75216e-10	-1.21842
61550732	chr11:61550732:G:T	5.63062e-18	-3.75216e-10	-1.23997
61551067	chr11:61551067:T:C	1.37918e-17	-3.75216e-10	-0.34411
61551099	chr11:61551099:G:T	5.7482e-18	-3.75216e-10	-1.2193
61552641	chr11:61552641:C:A	6.16807e-18	-3.75216e-10	-1.1488
61552781	chr11:61552781:C:T	7.08483e-18	-3.75216e-10	-1.01023
61553047	chr11:61553047:C:T	4.20013e-18	-0.396024	-1.13705
61553544	chr11:61553544:C:T	8.46678e-18	-3.75216e-10	-0.832035
61554007	chr11:61554007:A:C	6.57864e-18	-3.75216e-10	-1.08436
61554288	chr11:61554288:A:G	5.96668e-18	-3.75216e-10	-1.18199
61555007	chr11:61555007:G:A	5.84205e-18	-3.75216e-10	-1.2031
61555293	chr11:61555293:G:T	6.03639e-18	-3.75216e-10	-1.17038
61555316	chr11:61555316:C:T	2.26259e-18	-2.15168	-2.74067e-10
61555360	chr11:61555360:G:C	3.13772e-17	1.34017	-0.862276
61555406	chr11:61555406:G:C	5.97011e-18	-3.75216e-10	-1.18142
61555873	chr11:61555873:T:C	1.64236e-18	-1.63347	-0.838585
61556343	chr11:61556343:C:T	5.78573e-18	-3.75216e-10	-1.21279
61556432	chr11:61556432:G:A	8.81291e-18	-0.791967	-2.74067e-10
61556516	chr11:61556516:G:T	5.68138e-18	-3.75216e-10	-1.23099
61556570	chr11:61556570:C:T	9.08124e-19	-2.0444	-1.02016
61556993	chr11:61556993:A:ATGAGACC	8.92099e-19	-2.06206	-1.02031
61557165	chr11:61557165:T:G	9.08737e-19	-2.06496	-0.99892
61557365	chr11:61557365:T:G	6.87196e-18	-3.75216e-10	-1.04074
61557980	chr11:61557980:C:T	5.66142e-18	-3.75216e-10	-1.23451
61558239	chr11:61558239:T:C	1.21042e-17	-3.75216e-10	-0.474628
61558527	chr11:61558527:CACACACACAT:C	8.74465e-18	-3.75216e-10	-0.799743
61558742	chr11:61558742:C:T	1.91354e-18	-1.31576	-1.00348
61559635	chr11:61559635:C:T	5.71156e-18	-3.75216e-10	-1.22569
61559920	chr11:61559920:C:T	6.57159e-18	-3.75216e-10	-1.08543
61560240	chr11:61560240:T:C	8.57026e-18	-0.819886	-2.74067e-10
61560366	chr11:61560366:T:C	1.24439e-18	-1.71937	-1.03017
61561260	chr11:61561260:C:G	1.71149e-18	-1.24148	-1.18934
61562013	chr11:61562013:C:T	9.44428e-19	-1.90145	-1.12391
61562138	chr11:61562138:C:T	8.61956e-19	-1.8784	-1.23834
61562309	chr11:61562309:T:C	9.2508e-19	-1.92778	-1.11828
61562732	chr11:61562732:G:A	1.20709e-18	-1.87818	-0.901789
61562869	chr11:61562869:G:GCC	9.48011e-19	-1.92892	-1.09265
61563119	chr11:61563119:C:T	1.47705e-17	-3.75216e-10	-0.275554
61563477	chr11:61563477:C:T	5.6724e-18	-3.75216e-10	-1.23257
61563505	chr11:61563505:A:G	1.09654e-18	-1.85775	-1.01827
61565076	chr11:61565076:C:T	1.10237e-17	-3.75216e-10	-0.568138
61565121	chr11:61565121:A:G	1.81245e-18	-1.24996	-1.12355
61565175	chr11:61565175:T:C	5.7957e-18	-3.75216e-10	-1.21107
61565444	chr11:61565444:C:T	5.74457e-18	-3.75216e-10	-1.21993
61565672	chr11:61565672:C:T	5.63485e-18	-3.75216e-10	-1.23921
61565844	chr11:61565844:C:T	5.014e-17	-3.75216e-10	0.946635
61566330	chr11:61566330:C:T	1.44982e-17	-3.75216e-10	-0.294161
61566476	chr11:61566476:C:A	1.0784e-17	-0.590125	-2.74067e-10
61566598	chr11:61566598:C:T	1.41742e-17	-3.75216e-10	-0.316765
61568124	chr11:61568124:T:C	8.94691e-19	-1.98357	-1.09589
61568202	chr11:61568202:T:TG	1.22951e-18	-1.73637	-1.0252
61568328	chr11:61568328:C:T	2.42127e-18	-2.08389	-2.74067e-10
61569469	chr11:61569469:C:T	1.64734e-17	-3.75216e-10	-0.166437
61569657	chr11:61569657:T:TACAGAAGG	6.47552e-18	-3.75216e-10	-1.10015
61569971	chr11:61569971:C:T	5.33532e-18	-1.29384	-2.74067e-10
61570164	chr11:61570164:C:T	2.51005e-18	-2.04788	-2.74067e-10
61570359	chr11:61570359:G:A	5.64226e-18	-3.75216e-10	-1.2379
61570461	chr11:61570461:A:G	7.14256e-18	-3.75216e-10	-1.00211
61570921	chr11:61570921:A:ACT	9.62938e-19	-1.92112	-1.08483
61571270	chr11:61571270:T:C	5.8729e-18	-3.75216e-10	-1.19784
61571291	chr11:61571291:T:C	5.69671e-18	-3.75216e-10	-1.22829
61571395	chr11:61571395:T:C	8.2522e-19	-2.00223	-1.15806
61571717	chr11:61571717:A:C	9.85166e-19	-1.93224	-1.05089
61572237	chr11:61572237:C:T	1.06033e-17	-3.75216e-10	-0.607021
61572303	chr11:61572303:G:A	5.64402e-18	-3.75216e-10	-1.23759
61572608	chr11:61572608:C:A	6.90805e-18	-3.75216e-10	-1.0355
61572847	chr11:61572847:AG:A	2.43648e-18	-2.07763	-2.74067e-10
61573071	chr11:61573071:GA:G	5.71201e-18	-3.75216e-10	-1.22561
61573342	chr11:61573342:C:G	7.49503e-18	-3.75216e-10	-0.953944
61573428	chr11:61573428:T:G	5.65782e-18	-3.75216e-10	-1.23515
61573441	chr11:61573441:G:A	1.00539e-17	-0.660226	-2.74067e-10
61573446	chr11:61573446:G:C	6.87366e-18	-3.75216e-10	-1.04049
61573567	chr11:61573567:T:C	5.79263e-18	-3.75216e-10	-1.2116
61574314	chr11:61574314:G:T	9.86122e-19	-1.80994	-1.17221
61574435	chr11:61574435:A:G	8.50658e-18	-3.75216e-10	-0.827344
61574573	chr11:61574573:G:A	7.13268e-18	-3.75216e-10	-1.0035
61574886	chr11:61574886:G:A	7.3042e-18	-3.75216e-10	-0.979734
61575185	chr11:61575185:C:T	8.45467e-19	-2.05481	-1.08124
61575224	chr11:61575224:C:T	1.32733e-18	-1.65972	-1.0253
61575490	chr11:61575490:C:T	1.43501e-17	-3.75216e-10	-0.304425
61575516	chr11:61575516:A:C	1.40351e-17	-3.75216e-10	-0.326624
61575601	chr11:61575601:G:A	7.87724e-19	-2.00632	-1.20047
61575750	chr11:61575750:C:T	7.03561e-18	-3.75216e-10	-1.0172
61576062	chr11:61576062:G:A	7.34196e-18	-3.75216e-10	-0.974578
61576553	chr11:61576553:C:T	7.75086e-19	-2.09054	-1.13243
61577147	chr11:61577147:C:A	7.70511e-19	-2.1363	-1.09259
61577624	chr11:61577624:G:A	7.44028e-19	-2.02973	-1.23413
61577636	chr11:61577636:G:A	5.66364e-18	-3.75216e-10	-1.23412
61577893	chr11:61577893:G:A	1.06154e-17	-3.75216e-10	-0.605881
61578020	chr11:61578020:A:G	8.11171e-19	-2.14375	-1.03371
61578206	chr11:61578206:G:C	5.63788e-18	-3.75216e-10	-1.23868
61578484	chr11:61578484:A:G	1.54464e-17	-3.75216e-10	-0.230808
61579152	chr11:61579152:C:A	3.84139e-17	0.680234	-2.74067e-10
61579299	chr11:61579299:C:T	5.71885e-18	-3.75216e-10	-1.22442
61579492	chr11:61579492:C:T	6.82492e-18	-3.75216e-10	-1.0476
61579561	chr11:61579561:G:C	6.13789e-18	-1.1537	-2.74067e-10
61580197	chr11:61580197:C:T	5.69627e-18	-3.75216e-10	-1.22837
61580265	chr11:61580265:A:G	1.9448e-18	-2.14519	-0.15784
61582770	chr11:61582770:C:T	6.0019e-18	-3.75216e-10	-1.17611
61583091	chr11:61583091:G:A	5.94539e-18	-3.75216e-10	-1.18557
61583097	chr11:61583097:C:T	2.89076e-18	-1.90667	-2.74067e-10
61583168	chr11:61583168:A:G	5.66953e-18	-3.75216e-10	-1.23308
61583494	chr11:61583494:A:G	1.15307e-18	-1.99366	-0.832088
61583635	chr11:61583635:G:A	2.88732e-17	1.08548	-0.690748
61584410	chr11:61584410:A:G	2.2923e-18	-2.13863	-2.74067e-10
61584499	chr11:61584499:A:T	1.17284e-18	-1.78331	-1.02545
61584886	chr11:61584886:A:G	1.03387e-18	-1.9717	-0.963177
61584966	chr11:61584966:G:A	1.51881e-17	-3.75216e-10	-0.247671
61585076	chr11:61585076:GA:G	5.72668e-18	-3.75216e-10	-1.22305
61585165	chr11:61585165:T:C	9.25858e-19	-2.0272	-1.01802
61585207	chr11:61585207:C:T	1.35665e-18	-2.02806	-0.635105
61585305	chr11:61585305:G:A	1.49469e-17	-3.75216e-10	-0.26368
61585517	chr11:61585517:C:T	2.17087e-17	-3.75216e-10	0.109527
61585760	chr11:61585760:G:T	5.63479e-18	-3.75216e-10	-1.23922
61585841	chr11:61585841:C:T	4.83921e-17	-3.75216e-10	0.911152
61585842	chr11:61585842:CTACCT:C	4.83921e-17	-3.75216e-10	0.911152
61586048	chr11:61586048:A:G	5.97113e-18	-3.75216e-10	-1.18125
61586468	chr11:61586468:G:A	5.99066e-18	-3.75216e-10	-1.17798
61586975	chr11:61586975:T:G	6.79786e-18	-3.75216e-10	-1.05158
61587386	chr11:61587386:A:T	6.37058e-18	-3.75216e-10	-1.11649
61587555	chr11:61587555:G:GCCACCC	5.66845e-18	-3.75216e-10	-1.23327
61587699	chr11:61587699:C:T	5.74404e-18	-3.75216e-10	-1.22002
61587896	chr11:61587896:A:G	1.03605e-18	-2.02118	-0.911595
61587957	chr11:61587957:C:A	6.51411e-18	-3.75216e-10	-1.09421
61588950	chr11:61588950:G:T	6.75709e-18	-3.75216e-10	-1.05759
61589092	chr11:61589092:C:T	5.66294e-18	-3.75216e-10	-1.23424
61589341	chr11:61589341:CT:C	1.34982e-18	-1.96278	-0.705435
61589344	chr11:61589344:G:C	8.08828e-18	-3.75216e-10	-0.877769
61589390	chr11:61589390:A:T	5.66235e-18	-3.75216e-10	-1.23434
61589611	chr11:61589611:G:T	5.64307e-18	-3.75216e-10	-1.23776
61590943	chr11:61590943:C:T	5.73596e-18	-3.75216e-10	-1.22143
61591162	chr11:61591162:G:C	6.22675e-18	-3.75216e-10	-1.13933
61591384	chr11:61591384:C:T	5.67612e-18	-3.75216e-10	-1.23192
61591405	chr11:61591405:ACCTCCTCCTTGGG:A	1.18392e-17	-3.75216e-10	-0.496772
61591453	chr11:61591453:G:A	2.2606e-18	-0.987689	-1.16487
61591782	chr11:61591782:T:C	6.38357e-18	-3.75216e-10	-1.11446
61593229	chr11:61593229:T:C	6.08583e-18	-3.75216e-10	-1.16222
61593256	chr11:61593256:AG:A	5.72756e-18	-3.75216e-10	-1.22289
61593258	chr11:61593258:CTAT:C	5.72928e-18	-3.75216e-10	-1.22259
61594148	chr11:61594148:C:T	5.8599e-18	-3.75216e-10	-1.20005
61594227	chr11:61594227:A:G	5.73049e-18	-3.75216e-10	-1.22238
61594792	chr11:61594792:A:G	1.32047e-17	-3.75216e-10	-0.387613
61594851	chr11:61594851:C:T	3.2554e-18	-1.78787	-2.74067e-10
61594967	chr11:61594967:A:G	1.22007e-18	-1.65904	-1.11024
61595257	chr11:61595257:G:A	5.66833e-18	-3.75216e-10	-1.23329
61595731	chr11:61595731:G:A	5.96132e-18	-3.75216e-10	-1.18289
61595855	chr11:61595855:G:A	6.97331e-18	-3.75216e-10	-1.02609
61596122	chr11:61596122:C:T	5.68205e-18	-3.75216e-10	-1.23087
61596542	chr11:61596542:A:C	8.36017e-18	-3.75216e-10	-0.844706
61596558	chr11:61596558:G:A	9.61997e-18	-3.75216e-10	-0.704343
61596649	chr11:61596649:G:A	2.24654e-18	-2.15879	-2.74067e-10
61596752	chr11:61596752:A:G	7.05963e-18	-3.75216e-10	-1.01379
61597107	chr11:61597107:T:A	9.03847e-18	-3.75216e-10	-0.766694
61597408	chr11:61597408:A:G	6.43792e-18	-3.75216e-10	-1.10598
61598753	chr11:61598753:AC:A	9.80262e-19	-1.85066	-1.13746
61598904	chr11:61598904:C:T	6.93256e-18	-3.75216e-10	-1.03196
61598926	chr11:61598926:C:T	1.94876e-18	-1.62071	-0.680278
61598927	chr11:61598927:T:G	2.02828e-18	-1.60861	-0.652389
61599014	chr11:61599014:G:C	1.26961e-17	-3.75216e-10	-0.42689
61599050	chr11:61599050:AGGTTTAGGGCTGGGGGCT:A	6.29305e-18	-3.75216e-10	-1.12874
61599301	chr11:61599301:C:T	5.64237e-18	-3.75216e-10	-1.23788
61600437	chr11:61600437:CT:C	5.79246e-18	-3.75216e-10	-1.21163
61600439	chr11:61600439:C:A	5.79246e-18	-3.75216e-10	-1.21163
61600625	chr11:61600625:C:T	6.38774e-18	-1.1138	-2.74067e-10
61601337	chr11:61601337:C:T	1.14854e-17	-3.75216e-10	-0.527111
61602189	chr11:61602189:A:G	7.99021e-18	-3.75216e-10	-0.889968
61602239	chr11:61602239:C:T	1.31833e-17	-3.75216e-10	-0.389237
61603126	chr11:61603126:G:A	5.64877e-18	-3.75216e-10	-1.23675
61603151	chr11:61603151:G:A	6.98004e-18	-3.75216e-10	-1.02513
61603175	chr11:61603175:C:T	2.66409e-18	-1.98832	-2.74067e-10
61603381	chr11:61603381:A:G	1.43986e-18	-1.57617	-1.02747
61603462	chr11:61603462:T:C	5.63949e-18	-3.75216e-10	-1.23839
61603811	chr11:61603811:C:T	9.91392e-19	-1.79438	-1.18245
61604101	chr11:61604101:A:C	6.39829e-18	-3.75216e-10	-1.11215
61604382	chr11:61604382:C:T	8.19653e-18	-3.75216e-10	-0.864473
61604597	chr11:61604597:C:G	7.81544e-17	1.3905	-2.74067e-10
61605008	chr11:61605008:C:T	1.28131e-17	-0.417716	-2.74067e-10
61605424	chr11:61605424:C:T	8.49544e-19	-1.95259	-1.17865
61606308	chr11:61606308:C:G	5.69081e-18	-3.75216e-10	-1.22933
61606379	chr11:61606379:T:C	2.39283e-17	-3.75216e-10	0.206878
61606921	chr11:61606921:G:A	2.24938e-18	-2.15753	-2.74067e-10
61607206	chr11:61607206:G:A	6.4682e-18	-3.75216e-10	-1.10129
61607214	chr11:61607214:T:A	6.47787e-18	-3.75216e-10	-1.09979
61607838	chr11:61607838:G:A	6.3514e-18	-3.75216e-10	-1.11951
61607967	chr11:61607967:T:C	5.71858e-18	-3.75216e-10	-1.22446
61608013	chr11:61608013:C:A	5.67395e-18	-3.75216e-10	-1.2323
61608802	chr11:61608802:C:T	2.89787e-18	-1.90421	-2.74067e-10
61608841	chr11:61608841:G:A	2.24531e-18	-2.15934	-2.74067e-10
61609128	chr11:61609128:G:A	8.39294e-17	-3.75216e-10	1.46179
61609208	chr11:61609208:C:T	9.87267e-18	0.522661	-1.20108
61609498	chr11:61609498:A:G	1.10114e-17	0.665263	-1.23452
61609612	chr11:61609612:G:A	2.4438e-17	0.227954	-2.74067e-10
61609629	chr11:61609629:T:C	3.19292e-17	-3.75216e-10	0.495336
61609683	chr11:61609683:C:T	5.68742e-18	-3.75216e-10	-1.22993
61610198	chr11:61610198:G:A	6.0943e-18	-3.75216e-10	-1.16083
61610311	chr11:61610311:C:G	5.76474e-18	-3.75216e-10	-1.21643
61610395	chr11:61610395:C:T	2.03822e-17	-3.75216e-10	0.0464787
61610825	chr11:61610825:G:A	7.17446e-18	-3.75216e-10	-0.997657
61610951	chr11:61610951:A:G	2.44485e-18	-2.0742	-2.74067e-10
61611275	chr11:61611275:A:G	1.28346e-17	-3.75216e-10	-0.416041
61611328	chr11:61611328:G:A	1.00288e-17	-3.75216e-10	-0.662724
61611894	chr11:61611894:A:G	6.09569e-18	-3.75216e-10	-1.1606
61611929	chr11:61611929:G:C	6.97875e-18	-3.75216e-10	-1.02531
61612174	chr11:61612174:C:T	5.05702e-18	-0.236597	-1.11081
61612389	chr11:61612389:G:A	5.78771e-18	-3.75216e-10	-1.21245
61612710	chr11:61612710:TC:T	2.86982e-18	-2.13429	0.220349
61613145	chr11:61613145:C:G	7.26834e-18	-3.75216e-10	-0.984657
61614729	chr11:61614729:G:A	3.61641e-18	-1.6827	-2.74067e-10
61614907	chr11:61614907:G:A	2.59334e-18	-0.974501	-1.04074
61615170	chr11:61615170:T:C	2.41272e-18	-0.915464	-1.17196
61615415	chr11:61615415:C:A	8.79312e-18	-3.75216e-10	-0.794215
61616114	chr11:61616114:A:G	1.17381e-17	-3.75216e-10	-0.505343
61617091	chr11:61617091:T:C	1.67616e-18	-1.22129	-1.23039
61617953	chr11:61617953:C:T	2.62267e-18	-2.00399	-2.74067e-10
61618246	chr11:61618246:A:G	7.7644e-18	-3.75216e-10	-0.918635
61618307	chr11:61618307:C:G	1.92493e-17	-3.75216e-10	-0.0107076
61618325	chr11:61618325:A:T	2.62834e-18	-2.00183	-2.74067e-10
61618398	chr11:61618398:A:G	5.94521e-18	-3.75216e-10	-1.1856
61618580	chr11:61618580:A:G	2.32377e-18	-2.12499	-2.74067e-10
61619647	chr11:61619647:T:C	2.47661e-17	-3.75216e-10	0.241292
61619777	chr11:61619777:A:T	5.97692e-18	-3.75216e-10	-1.18028
61620188	chr11:61620188:G:T	2.64046e-18	-1.99723	-2.74067e-10
61620385	chr11:61620385:G:A	3.35968e-17	-3.75216e-10	0.546247
61620544	chr11:61620544:A:G	1.23696e-18	-1.97981	-0.775711
61620618	chr11:61620618:C:T	9.35118e-19	-1.98857	-1.0467
61620885	chr11:61620885:G:A	9.3015e-19	-2.0208	-1.01979
61621149	chr11:61621149:C:A	5.96719e-18	-3.75216e-10	-1.18191
61621196	chr11:61621196:G:A	9.42149e-19	-2.02849	-0.999282
61621393	chr11:61621393:G:A	8.97108e-19	-2.02956	-1.0472
61622528	chr11:61622528:T:C	1.20761e-18	-2.03839	-0.741153
61622732	chr11:61622732:C:T	8.92306e-19	-2.11098	-0.971148
61623525	chr11:61623525:G:T	5.78997e-18	-3.75216e-10	-1.21206
61623604	chr11:61623604:G:C	9.92567e-19	-2.10225	-0.873392
61623696	chr11:61623696:C:G	5.85522e-18	-3.75216e-10	-1.20085
61623984	chr11:61623984:G:A	8.59063e-19	-2.14109	-0.979011
61624123	chr11:61624123:T:C	5.63086e-18	-3.75216e-10	-1.23992
61624170	chr11:61624170:C:T	8.60817e-18	-3.75216e-10	-0.815472
61624210	chr11:61624210:A:T	5.79993e-18	-3.75216e-10	-1.21034
61624351	chr11:61624351:A:G	5.72769e-18	-3.75216e-10	-1.22287
61625069	chr11:61625069:A:G	5.91445e-18	-3.75216e-10	-1.19079
61625152	chr11:61625152:G:A	6.94912e-19	-2.13582	-1.19634
61626128	chr11:61626128:C:T	6.68255e-19	-2.13274	-1.23853
61626331	chr11:61626331:T:C	1.54553e-18	-2.09082	-0.441997
61627040	chr11:61627040:C:G	2.054e-17	-3.75216e-10	0.0541887
61627764	chr11:61627764:G:A	2.42642e-18	-2.14767	0.0658998
61627777	chr11:61627777:T:C	7.86974e-19	-2.15924	-1.04851
61627958	chr11:61627958:C:T	4.88992e-18	-0.618852	-0.762157
61628530	chr11:61628530:ACGACCCAGG:A	7.35603e-18	-3.75216e-10	-0.972665
61628536	chr11:61628536:C:T	5.70524e-18	-3.75216e-10	-1.2268
61628621	chr11:61628621:G:A	9.08999e-18	-3.75216e-10	-0.761011
61629111	chr11:61629111:A:G	5.68975e-18	-3.75216e-10	-1.22952
61629296	chr11:61629296:A:G	8.55307e-19	-2.1526	-0.971877
61629682	chr11:61629682:G:A	1.43318e-18	-2.10367	-0.504621
61629834	chr11:61629834:A:G	7.56664e-19	-2.15136	-1.09566
61629851	chr11:61629851:G:A	1.01955e-17	-0.53997	-0.10627
61629960	chr11:61629960:C:A	3.13972e-18	-2.13934	0.315286
61630008	chr11:61630008:C:T	6.6636e-18	-3.75216e-10	-1.07153
61630088	chr11:61630088:C:T	5.94769e-18	-3.75216e-10	-1.18518
61630621	chr11:61630621:A:T	5.6658e-18	-3.75216e-10	-1.23374
61630795	chr11:61630795:A:G	7.17901e-19	-2.15922	-1.14039
61631123	chr11:61631123:A:G	3.32118e-18	-0.530417	-1.23745
61631217	chr11:61631217:C:T	5.83891e-18	-2.14516	0.941523
61631246	chr11:61631246:G:A	3.02641e-18	-2.15929	0.298487
61631667	chr11:61631667:C:G	7.40514e-19	-2.1374	-1.1312
61632166	chr11:61632166:G:A	1.63108e-17	-0.224145	0.0477883
61632283	chr11:61632283:C:T	4.81741e-17	-3.75216e-10	0.906637
61632494	chr11:61632494:G:A	5.85607e-18	-3.75216e-10	-1.2007
61632682	chr11:61632682:T:C	7.42497e-19	-2.15878	-1.10714
61632716	chr11:61632716:G:T	3.07317e-17	-3.75216e-10	0.45711
61632872	chr11:61632872:G:A	2.25736e-18	-2.15399	-2.74067e-10
61633141	chr11:61633141:A:G	6.50731e-18	-3.75216e-10	-1.09526
61633350	chr11:61633350:T:C	4.56637e-18	-0.37982	-1.06965
61633643	chr11:61633643:T:C	1.13215e-18	-2.11297	-0.731095
61633677	chr11:61633677:C:T	5.67557e-18	-3.75216e-10	-1.23201
61634084	chr11:61634084:C:G	6.00917e-18	-3.75216e-10	-1.1749
61634697	chr11:61634697:T:A	1.14225e-18	-2.12987	-0.705314
61634861	chr11:61634861:T:G	5.892e-18	-3.75216e-10	-1.19459
61636689	chr11:61636689:G:A	1.10615e-18	-1.88273	-0.98457
61637116	chr11:61637116:A:G	6.30372e-18	-3.75216e-10	-1.12704
61637152	chr11:61637152:C:T	5.76048e-18	-3.75216e-10	-1.21716
61637294	chr11:61637294:C:T	3.86479e-16	2.98889	-2.74067e-10
61637632	chr11:61637632:T:G	6.086e-18	-0.284196	-0.877998
61638044	chr11:61638044:A:G	3.71952e-17	0.647995	-2.74067e-10
61638336	chr11:61638336:G:A	1.07193e-17	-3.75216e-10	-0.596135
61638966	chr11:61638966:C:T	5.86079e-18	-3.75216e-10	-1.1999
61639070	chr11:61639070:A:G	2.43372e-17	1.20239	-0.978563
61639256	chr11:61639256:G:A	3.00834e-17	0.435789	-2.74067e-10
61639510	chr11:61639510:C:T	6.52371e-18	-3.75216e-10	-1.09274
61640366	chr11:61640366:C:A	4.47129e-18	-0.248193	-1.22231
61640809	chr11:61640809:A:C	6.54252e-18	-3.75216e-10	-1.08986
61640929	chr11:61640929:A:T	4.67958e-18	-0.212306	-1.21267
61640934	chr11:61640934:G:A	6.43283e-18	-3.75216e-10	-1.10677
61640977	chr11:61640977:T:C	4.71466e-18	-0.203201	-1.21431
61641293	chr11:61641293:C:T	8.64653e-19	-2.15934	-0.954269
61641551	chr11:61641551:C:T	7.43822e-18	-3.75216e-10	-0.961553
61641775	chr11:61641775:G:A	3.16401e-18	-1.41628	-0.400066
61642305	chr11:61642305:T:C	6.37136e-18	-3.75216e-10	-1.11637
61642429	chr11:61642429:GT:G	1.21724e-18	-1.7439	-1.0277
61642475	chr11:61642475:G:A	5.67509e-18	-3.75216e-10	-1.2321
61642486	chr11:61642486:T:C	2.79226e-18	-1.4726	-0.468735
61642707	chr11:61642707:C:G	3.83081e-18	-0.39356	-1.23155
61642873	chr11:61642873:C:T	2.40309e-18	-1.60399	-0.487436
61642879	chr11:61642879:G:A	5.6301e-18	-3.75216e-10	-1.24006
61642886	chr11:61642886:G:A	2.91118e-17	1.07866	-0.675699
61643108	chr11:61643108:AAGACGGGTGGATCACCTG:A	1.11062e-18	-1.77142	-1.09184
61643358	chr11:61643358:G:A	4.99802e-18	-0.134322	-1.22482
61643494	chr11:61643494:A:G	3.0625e-17	0.99845	-0.544817
61643675	chr11:61643675:TAA:T	9.34992e-17	2.49506	-0.925288
61644079	chr11:61644079:C:T	5.66141e-18	-3.75216e-10	-1.23451
61644119	chr11:61644119:C:T	5.67321e-18	-3.75216e-10	-1.23243
61644229	chr11:61644229:C:T	9.95534e-19	-2.00227	-0.970387
61644298	chr11:61644298:C:T	2.61727e-17	-3.75216e-10	0.296531
61645638	chr11:61645638:G:A	6.67088e-17	-3.75216e-10	1.23215
61645799	chr11:61645799:G:A	2.46028e-18	-2.06791	-2.74067e-10
61646250	chr11:61646250:C:T	4.19609e-17	-0.824162	1.59272
61646275	chr11:61646275:C:T	1.6064e-17	-3.75216e-10	-0.191602
61646361	chr11:61646361:C:T	6.25693e-18	-3.75216e-10	-1.1345
61646986	chr11:61646986:A:G	1.64095e-17	-3.75216e-10	-0.170327
61647397	chr11:61647397:C:T	3.3983e-18	-1.32293	-0.421975
61648062	chr11:61648062:A:C	5.79935e-18	-3.75216e-10	-1.21044
61648096	chr11:61648096:C:T	1.74784e-18	-1.50285	-0.90695
61648702	chr11:61648702:G:A	5.96617e-18	-3.75216e-10	-1.18208
61649134	chr11:61649134:C:T	3.53498e-18	-1.70548	-2.74067e-10
61649498	chr11:61649498:A:G	3.29581e-17	-0.765703	1.29276
61649532	chr11:61649532:C:T	1.71608e-17	-3.75216e-10	-0.125555
61650000	chr11:61650000:G:A	1.84016e-17	0.330004	-0.385753
61650574	chr11:61650574:G:C	3.46664e-18	-1.3816	-0.343396
61652472	chr11:61652472:A:T	1.83717e-17	-3.75216e-10	-0.057372
61652642	chr11:61652642:C:T	9.27465e-18	-3.75216e-10	-0.740899
61653438	chr11:61653438:T:C	1.40273e-17	-3.75216e-10	-0.327176
61654113	chr11:61654113:C:T	2.08765e-17	-3.75216e-10	0.0704418
61654218	chr11:61654218:G:T	4.81983e-18	-1.39545	-2.74067e-10
61654738	chr11:61654738:G:A	5.93091e-18	-3.75216e-10	-1.18801
61655065	chr11:61655065:C:T	3.30017e-17	-3.75216e-10	0.528375
61655211	chr11:61655211:G:C	3.40791e-18	-1.29237	-0.449711
61655701	chr11:61655701:G:A	3.41146e-17	-3.75216e-10	0.561542
61655894	chr11:61655894:T:C	8.62483e-18	-3.75216e-10	-0.813539
61656291	chr11:61656291:A:G	3.41687e-18	-1.25616	-0.483296
61656426	chr11:61656426:T:C	8.26375e-18	-3.75216e-10	-0.856306
61657220	chr11:61657220:TATA:T	2.3896e-17	-3.75216e-10	0.205525
61657992	chr11:61657992:T:C	3.41199e-18	-1.25345	-0.487442
61658601	chr11:61658601:AG:A	9.53761e-18	-3.75216e-10	-0.712941
61658868	chr11:61658868:AC:A	3.33195e-18	-1.33834	-0.426291
61659110	chr11:61659110:A:T	3.32146e-18	-1.3027	-0.465078
61659460	chr11:61659460:G:A	3.36236e-18	-1.31089	-0.444653
61659762	chr11:61659762:G:A	7.13506e-18	-3.75216e-10	-1.00316
61660181	chr11:61660181:G:A	7.84703e-18	-3.75216e-10	-0.908049
61660492	chr11:61660492:G:A	5.71802e-18	-3.75216e-10	-1.22456
61660905	chr11:61660905:T:C	5.71217e-18	-3.75216e-10	-1.22559
61661279	chr11:61661279:GC:G	3.23885e-18	-1.26542	-0.527542
61662999	chr11:61662999:G:A	1.10809e-17	-0.535742	-0.0272238
61663469	chr11:61663469:A:G	2.85697e-17	-3.75216e-10	0.384164
61663515	chr11:61663515:G:A	1.42833e-18	-1.48527	-1.1264
61663516	chr11:61663516:C:A	3.46402e-18	-0.50345	-1.22231
61663902	chr11:61663902:C:A	1.27259e-17	-3.75216e-10	-0.424542
61664655	chr11:61664655:C:T	6.07297e-18	-3.75216e-10	-1.16434
61665264	chr11:61665264:T:A	8.33278e-18	-3.75216e-10	-0.847987
61665352	chr11:61665352:G:A	2.83427e-18	-1.36166	-0.564737
61665813	chr11:61665813:C:T	3.05784e-18	-0.621075	-1.2294
61666742	chr11:61666742:C:G	1.54365e-17	-3.75216e-10	-0.231449
61666810	chr11:61666810:C:T	1.10987e-17	-3.75216e-10	-0.56136
61666948	chr11:61666948:A:T	4.73379e-18	-1.2986	-0.11486
61667135	chr11:61667135:C:T	4.74621e-18	-1.33392	-0.0769218
61668270	chr11:61668270:A:G	2.2089e-18	-1.04999	-1.1257
61668826	chr11:61668826:A:G	5.6517e-18	-3.75216e-10	-1.23623
61668851	chr11:61668851:T:C	9.48841e-18	-3.75216e-10	-0.718113
61669054	chr11:61669054:G:T	6.31431e-18	-3.75216e-10	-1.12537
61669330	chr11:61669330:C:T	7.77998e-18	-3.75216e-10	-0.91663
61669616	chr11:61669616:A:G	3.25977e-18	-0.551709	-1.23482
61669668	chr11:61669668:C:T	6.72863e-18	-3.75216e-10	-1.06181
61670092	chr11:61670092:G:C	7.00264e-19	-2.10399	-1.22049
61670676	chr11:61670676:C:G	7.14827e-18	-3.75216e-10	-1.00131
61671636	chr11:61671636:T:A	1.98855e-18	-1.23843	-1.04235
61672210	chr11:61672210:G:A	3.77806e-18	-1.63897	-2.74067e-10
61673290	chr11:61673290:C:T	2.31174e-18	-2.13019	-2.74067e-10
61673644	chr11:61673644:G:A	2.52771e-18	-2.04087	-2.74067e-10
61673724	chr11:61673724:G:A	1.05946e-17	-3.75216e-10	-0.607837
61674176	chr11:61674176:G:A	3.39974e-17	-3.75216e-10	0.558098
61674348	chr11:61674348:GGATGGATGGATGGATA:G	5.63287e-18	-3.75216e-10	-1.23957
61674779	chr11:61674779:C:T	2.10549e-17	-3.75216e-10	0.0789474
61675020	chr11:61675020:G:A	8.20588e-19	-2.09913	-1.06679
61675302	chr11:61675302:C:T	2.03703e-17	-3.75216e-10	0.0458921
61675341	chr11:61675341:C:T	1.47971e-17	0.96346	-1.23722
61676450	chr11:61676450:G:A	8.38444e-19	-1.91457	-1.22982
61678566	chr11:61678566:G:A	5.69898e-18	-3.75216e-10	-1.2279
61678880	chr11:61678880:A:G	2.87995e-18	-0.799486	-1.11093
61679029	chr11:61679029:C:A	5.94691e-18	-3.75216e-10	-1.18531
61679045	chr11:61679045:C:T	3.27764e-18	-1.78106	-2.74067e-10
61679511	chr11:61679511:C:A	8.21289e-19	-1.93704	-1.22802
61679851	chr11:61679851:C:T	1.17317e-18	-1.60789	-1.20058
61680536	chr11:61680536:C:T	2.24069e-17	-3.75216e-10	0.141184
61680912	chr11:61680912:G:A	3.04566e-18	-1.28151	-0.572961
61682039	chr11:61682039:G:GTATTGGAGAC	1.70953e-18	-1.82068	-0.611282
61682076	chr11:61682076:TG:T	1.09717e-17	0.621422	-1.19429
61682357	chr11:61682357:T:C	1.93511e-17	-3.75216e-10	-0.00543273
61682723	chr11:61682723:G:A	8.86083e-18	-3.75216e-10	-0.786544
61682956	chr11:61682956:C:T	7.5093e-18	-0.952042	-2.74067e-10
61683645	chr11:61683645:G:A	5.79721e-18	-3.75216e-10	-1.21081
61684023	chr11:61684023:C:T	5.63654e-18	-3.75216e-10	-1.23891
61684076	chr11:61684076:C:G	1.24114e-18	-1.60523	-1.14693
61684343	chr11:61684343:T:C	5.63079e-18	-3.75216e-10	-1.23993
61685544	chr11:61685544:CTG:C	5.75363e-18	-3.75216e-10	-1.21835
61685949	chr11:61685949:A:G	2.86654e-18	-0.882249	-1.03283
61686513	chr11:61686513:A:G	3.84197e-18	-1.6222	-2.74067e-10
61686718	chr11:61686718:A:G	1.50671e-18	-1.85591	-0.702343
61687658	chr11:61687658:CTT:C	1.3802e-18	-1.69511	-0.950846
61688205	chr11:61688205:C:T	9.24626e-18	-3.75216e-10	-0.743966
61688267	chr11:61688267:G:A	6.01414e-18	-3.75216e-10	-1.17407
61688688	chr11:61688688:C:T	1.93408e-18	-1.19463	-1.11392
61688911	chr11:61688911:G:A	1.42853e-17	-3.75216e-10	-0.308955
61688948	chr11:61688948:T:C	2.32371e-18	-2.12502	-2.74067e-10
61688954	chr11:61688954:G:A	1.35052e-18	-1.67878	-0.988915
61689096	chr11:61689096:C:T	7.14152e-18	-3.75216e-10	-1.00226
61689490	chr11:61689490:G:C	8.81809e-18	-3.75216e-10	-0.791379
61690138	chr11:61690138:A:G	8.84821e-18	-3.75216e-10	-0.787969
61690385	chr11:61690385:C:T	1.33797e-18	-1.6628	-1.01424
61690421	chr11:61690421:A:G	1.30532e-17	-3.75216e-10	-0.399152
61690943	chr11:61690943:G:A	1.01551e-17	-3.75216e-10	-0.650209
61690999	chr11:61690999:C:T	9.24014e-18	-3.75216e-10	-0.744627
61691123	chr11:61691123:G:A	1.46017e-18	-1.68805	-0.901584
61691201	chr11:61691201:C:G	5.9529e-18	-3.75216e-10	-1.18431
61691540	chr11:61691540:C:T	7.44562e-19	-2.08582	-1.17732
61691990	chr11:61691990:G:A	9.33589e-18	-3.75216e-10	-0.734318
61692192	chr11:61692192:C:T	7.53123e-18	-3.75216e-10	-0.949125
61692490	chr11:61692490:C:T	8.60419e-18	-3.75216e-10	-0.815935
61692839	chr11:61692839:G:A	3.72708e-18	-1.65256	-2.74067e-10
61693201	chr11:61693201:G:A	4.33992e-17	0.802257	-2.74067e-10
61693496	chr11:61693496:C:T	6.75262e-18	-1.05825	-2.74067e-10
61693590	chr11:61693590:G:A	6.87008e-18	-3.75216e-10	-1.04101
61693699	chr11:61693699:C:T	8.28566e-18	-3.75216e-10	-0.853658
61693842	chr11:61693842:C:T	1.10268e-17	-3.75216e-10	-0.567853
61694185	chr11:61694185:G:A	7.99739e-18	-3.75216e-10	-0.889069
61694585	chr11:61694585:T:G	5.70147e-18	-3.75216e-10	-1.22746
61694767	chr11:61694767:C:T	7.02076e-18	-3.75216e-10	-1.01931
61695289	chr11:61695289:CTCTG:C	1.60823e-18	-1.26982	-1.22323
61695916	chr11:61695916:A:G	2.79084e-18	-0.898245	-1.0436
61695937	chr11:61695937:C:T	2.24702e-18	-2.15858	-2.74067e-10
61695985	chr11:61695985:C:G	8.50114e-18	-3.75216e-10	-0.827985
61696297	chr11:61696297:C:T	1.59787e-18	-1.27888	-1.22064
61696393	chr11:61696393:C:T	9.888e-18	-3.75216e-10	-0.676863
61696652	chr11:61696652:G:A	3.64195e-18	-1.67566	-2.74067e-10
61696964	chr11:61696964:G:A	5.76956e-18	-1.21559	-2.74067e-10
61697053	chr11:61697053:C:T	8.51374e-19	-1.88902	-1.24007
61697078	chr11:61697078:C:T	1.17382e-17	0.687966	-1.19331
61697138	chr11:61697138:G:A	5.89067e-18	-3.75216e-10	-1.19482
61697430	chr11:61697430:G:A	9.33364e-18	-3.75216e-10	-0.734559
61697560	chr11:61697560:C:T	7.1344e-18	-1.00326	-2.74067e-10
61698795	chr11:61698795:G:T	1.36058e-18	-1.52866	-1.13161
61699472	chr11:61699472:A:C	1.93813e-17	-3.75216e-10	-0.00387775
61699580	chr11:61699580:A:G	4.09979e-18	-0.398981	-1.15827
61699829	chr11:61699829:G:A	1.15767e-17	-0.519191	-2.74067e-10
61700131	chr11:61700131:G:A	1.15666e-18	-1.85046	-0.972182
61700649	chr11:61700649:G:T	7.41386e-18	-3.75216e-10	-0.964833
61701485	chr11:61701485:A:C	5.63465e-18	-3.75216e-10	-1.23925
61701753	chr11:61701753:G:A	6.84603e-18	-3.75216e-10	-1.04452
61701894	chr11:61701894:C:A	5.77543e-18	-3.75216e-10	-1.21457
61702031	chr11:61702031:T:A	3.61585e-18	-1.63941	-0.0434518
61702089	chr11:61702089:T:A	6.64531e-18	-3.75216e-10	-1.07427
61702639	chr11:61702639:T:C	1.02238e-17	-3.75216e-10	-0.643471
61703076	chr11:61703076:T:C	5.8747e-18	-3.75216e-10	-1.19753
61703184	chr11:61703184:C:T	9.13493e-18	-3.75216e-10	-0.756079
61704165	chr11:61704165:G:C	1.16167e-17	-0.515744	-2.74067e-10
61704206	chr11:61704206:C:T	2.41084e-17	1.36099	-1.14661
61704426	chr11:61704426:A:G	7.53551e-18	-3.75216e-10	-0.948558
61704766	chr11:61704766:A:T	7.53171e-18	-3.75216e-10	-0.949063
61704992	chr11:61704992:C:T	7.53123e-18	-3.75216e-10	-0.949125
61705369	chr11:61705369:T:C	8.22248e-18	-0.861313	-2.74067e-10
61705715	chr11:61705715:C:T	6.58304e-18	-1.08369	-2.74067e-10
61706396	chr11:61706396:C:T	5.76655e-18	-3.75216e-10	-1.21611
61706724	chr11:61706724:C:T	6.45756e-18	-3.75216e-10	-1.10293
61707723	chr11:61707723:G:A	2.38081e-18	-2.10074	-2.74067e-10
61707983	chr11:61707983:TTATTTATG:T	6.17366e-18	-3.75216e-10	-1.14789
61708978	chr11:61708978:G:A	1.11668e-17	0.660303	-1.21554
61710237	chr11:61710237:G:A	5.98826e-18	-3.75216e-10	-1.17838
61711058	chr11:61711058:A:C	1.26149e-18	-1.74603	-0.989861
61711270	chr11:61711270:C:T	5.70116e-18	-3.75216e-10	-1.22752
61711733	chr11:61711733:G:A	3.90253e-18	-1.60656	-2.74067e-10
61711804	chr11:61711804:C:T	9.30214e-18	-3.75216e-10	-0.73794
61711850	chr11:61711850:G:A	1.92981e-18	-1.86582	-0.444946
61711962	chr11:61711962:G:A	1.75601e-17	-3.75216e-10	-0.102557
61712706	chr11:61712706:G:A	1.07801e-17	-3.75216e-10	-0.590483
61712719	chr11:61712719:T:C	1.6574e-18	-1.24648	-1.21646
61713376	chr11:61713376:A:G	1.03637e-18	-1.81209	-1.12038
61713500	chr11:61713500:G:A	6.61793e-18	-3.75216e-10	-1.0784
61713762	chr11:61713762:G:A	1.42958e-17	0.908638	-1.21685
61714011	chr11:61714011:T:C	5.67684e-18	-3.75216e-10	-1.23179
61714055	chr11:61714055:A:G	2.0685e-17	-3.75216e-10	0.0612233
61714395	chr11:61714395:C:T	2.06403e-17	1.07884	-1.01978
61714456	chr11:61714456:G:A	2.80784e-18	-1.41477	-0.521004
61714460	chr11:61714460:G:A	2.11184e-18	-1.03605	-1.18458
61714923	chr11:61714923:T:G	3.72359e-18	-1.59467	-0.0588303
61715276	chr11:61715276:T:TA	8.63212e-18	-0.812694	-2.74067e-10
61715852	chr11:61715852:G:C	8.40904e-18	0.38619	-1.22507
61715857	chr11:61715857:T:C	6.82029e-18	-3.75216e-10	-1.04828
61716543	chr11:61716543:G:GA	5.97396e-18	-3.75216e-10	-1.18077
61717104	chr11:61717104:A:G	3.0386e-18	-0.769915	-1.08687
61717509	chr11:61717509:C:A	9.45623e-18	0.504867	-1.22638
61717637	chr11:61717637:G:A	5.81256e-18	-3.75216e-10	-1.20816
61717684	chr11:61717684:C:T	8.66285e-19	-2.15936	-0.952361
61717963	chr11:61717963:G:A	5.77904e-18	-3.75216e-10	-1.21395
61718297	chr11:61718297:G:A	9.26608e-18	0.496906	-1.23873
61719496	chr11:61719496:T:G	6.1675e-18	-3.75216e-10	-1.14889
61719708	chr11:61719708:T:G	4.10436e-18	-1.55614	-2.74067e-10
61720218	chr11:61720218:G:A	1.38559e-17	0.893827	-1.2333
61720472	chr11:61720472:G:A	1.26127e-17	0.798869	-1.23235
61721369	chr11:61721369:G:A	1.63545e-17	1.03054	-1.20422
61721759	chr11:61721759:T:G	5.71745e-18	-3.75216e-10	-1.22466
61722233	chr11:61722233:A:T	4.19142e-18	-0.323599	-1.21155
61722402	chr11:61722402:A:G	6.02821e-18	-3.75216e-10	-1.17173
61722416	chr11:61722416:T:C	1.10985e-17	-3.75216e-10	-0.561379
61722461	chr11:61722461:G:A	1.17132e-17	0.717519	-1.22499
61722773	chr11:61722773:G:A	1.68824e-18	-1.85428	-0.590211
61723147	chr11:61723147:G:T	1.92102e-17	-0.0127411	-2.74067e-10
61723408	chr11:61723408:C:A	1.37629e-18	-1.41786	-1.23094
61723495	chr11:61723495:C:T	8.24037e-18	-3.75216e-10	-0.85914
61723625	chr11:61723625:A:G	6.75972e-18	-3.75216e-10	-1.0572
61723959	chr11:61723959:A:T	8.9524e-18	0.347146	-1.12341
61724567	chr11:61724567:C:A	2.02307e-18	-1.75644	-0.507125
61724684	chr11:61724684:G:A	5.86499e-18	-3.75216e-10	-1.19918
61724899	chr11:61724899:T:C	5.65766e-18	-3.75216e-10	-1.23517
61726349	chr11:61726349:TA:T	6.92408e-18	-3.75216e-10	-1.03318
61726855	chr11:61726855:G:A	1.39325e-18	-1.64683	-0.989713
61727443	chr11:61727443:C:T	8.31132e-18	-3.75216e-10	-0.850566
61728592	chr11:61728592:G:A	7.81641e-18	-3.75216e-10	-0.911959
61728671	chr11:61728671:A:G	9.122e-18	-3.75216e-10	-0.757496
61729185	chr11:61729185:C:T	8.84514e-18	0.451235	-1.23955
61729210	chr11:61729210:A:G	7.95108e-18	0.343096	-1.23797
61729279	chr11:61729279:T:C	7.45875e-19	-2.12676	-1.13463
61729766	chr11:61729766:G:A	5.81784e-18	-3.75216e-10	-1.20725
61731683	chr11:61731683:C:T	5.63665e-18	-3.75216e-10	-1.23889
61732188	chr11:61732188:G:A	5.97075e-18	-3.75216e-10	-1.18131
61732277	chr11:61732277:G:A	6.15343e-18	-3.75216e-10	-1.15118
61732693	chr11:61732693:C:G	9.43615e-18	-3.75216e-10	-0.723636
61733015	chr11:61733015:C:T	1.86945e-18	-1.10979	-1.23275
61733193	chr11:61733193:C:T	1.07263e-17	-3.75216e-10	-0.595483
61733804	chr11:61733804:G:A	9.85462e-19	-2.1133	-0.869525
61733924	chr11:61733924:ACAGAGGCC:A	2.36375e-17	1.43141	-1.23675
61734120	chr11:61734120:A:G	3.29075e-18	-0.577921	-1.19915
61734192	chr11:61734192:T:A	6.06358e-18	-3.75216e-10	-1.16588
61734258	chr11:61734258:TG:T	9.62352e-19	-2.14359	-0.862968
61734447	chr11:61734447:C:G	9.26966e-19	-2.14925	-0.894775
61734879	chr11:61734879:C:T	9.0703e-18	-3.75216e-10	-0.763179
61735909	chr11:61735909:G:A	3.70626e-17	1.86522	-1.22079
61736021	chr11:61736021:A:G	5.65865e-18	-3.75216e-10	-1.235
61736040	chr11:61736040:C:T	5.63674e-18	-3.75216e-10	-1.23888
61736710	chr11:61736710:G:A	1.24017e-17	0.205202	-0.65555
61737696	chr11:61737696:G:A	3.97363e-18	-0.359172	-1.22933
61738111	chr11:61738111:G:A	1.2417e-18	-1.51689	-1.23481
61738224	chr11:61738224:G:T	4.95169e-18	-0.139322	-1.22913
61738432	chr11:61738432:G:A	8.68023e-18	-3.75216e-10	-0.807136
61738778	chr11:61738778:C:T	7.19034e-19	-2.15895	-1.13908
61738982	chr11:61738982:T:C	1.12171e-18	-1.64806	-1.20527
61739112	chr11:61739112:C:T	7.55443e-19	-2.15929	-1.08934
61740134	chr11:61740134:G:A	1.07191e-18	-1.67456	-1.22419
61740602	chr11:61740602:C:T	7.59663e-19	-2.1443	-1.09877
61740793	chr11:61740793:A:G	5.63718e-18	-3.75216e-10	-1.2388
61740907	chr11:61740907:A:G	1.17961e-17	0.0493329	-0.549747
61740937	chr11:61740937:A:G	4.6684e-18	-0.236339	-1.19103
61740980	chr11:61740980:G:A	5.90874e-18	-3.75216e-10	-1.19175
61741036	chr11:61741036:G:A	1.30285e-17	-3.75216e-10	-0.401043
61741456	chr11:61741456:C:T	1.16547e-17	-3.75216e-10	-0.512473
61741641	chr11:61741641:C:T	6.68596e-19	-2.15517	-1.21559
61741757	chr11:61741757:G:A	6.61681e-19	-2.14139	-1.23977
61741767	chr11:61741767:G:A	6.64102e-19	-2.1539	-1.22361
61741940	chr11:61741940:C:T	1.05126e-17	-3.75216e-10	-0.615614
61742925	chr11:61742925:A:G	7.32937e-18	-3.75216e-10	-0.976295
61743342	chr11:61743342:G:A	1.39147e-17	-3.75216e-10	-0.33524
61743346	chr11:61743346:G:C	6.57207e-18	-3.75216e-10	-1.08536
61743462	chr11:61743462:C:T	6.03133e-18	-3.75216e-10	-1.17122
61743564	chr11:61743564:G:T	5.81847e-18	-3.75216e-10	-1.20715
61743661	chr11:61743661:G:A	8.55226e-19	-1.98181	-1.14277
61743799	chr11:61743799:G:A	4.47805e-18	-1.469	-2.74067e-10
61744026	chr11:61744026:C:T	9.55983e-19	-2.15637	-0.856832
61745088	chr11:61745088:G:A	1.15422e-18	-2.15591	-0.668849
61745928	chr11:61745928:G:A	8.0822e-17	1.95333	-0.529264
61746095	chr11:61746095:C:T	1.64842e-17	-3.75216e-10	-0.165781
61746253	chr11:61746253:A:G	6.67786e-18	-0.388627	-0.68076
61746480	chr11:61746480:G:A	9.51716e-19	-2.15843	-0.859241
61746613	chr11:61746613:C:T	1.66044e-18	-1.42631	-1.0348
61747198	chr11:61747198:G:C	1.01857e-16	2.85782	-1.20244
61747227	chr11:61747227:TTGTC:T	5.63454e-18	-3.75216e-10	-1.23927
61747285	chr11:61747285:G:T	1.31671e-16	1.91212	-2.74067e-10
61747286	chr11:61747286:G:T	1.10678e-16	1.73844	-2.74067e-10
61747349	chr11:61747349:A:G	1.386e-18	-1.5322	-1.10956
61747363	chr11:61747363:G:A	1.64842e-17	-3.75216e-10	-0.165781
61747379	chr11:61747379:C:T	9.01636e-19	-2.14069	-0.931035
61748295	chr11:61748295:T:C	5.93753e-18	-0.103291	-1.0836
61748397	chr11:61748397:TA:T	8.60547e-19	-2.14803	-0.970342
61748491	chr11:61748491:G:C	7.0227e-18	-3.75216e-10	-1.01904
61749004	chr11:61749004:G:A	1.874e-18	-1.15883	-1.18128
61750765	chr11:61750765:G:A	5.74469e-17	2.07806	-0.995385
61751514	chr11:61751514:T:C	1.04035e-17	0.58336	-1.2094
61751727	chr11:61751727:G:A	1.25339e-17	-3.75216e-10	-0.439744
61752070	chr11:61752070:T:C	7.37794e-18	-0.277745	-0.691945
61753141	chr11:61753141:TG:T	1.05917e-17	-3.75216e-10	-0.608118
61753597	chr11:61753597:C:A	6.78579e-18	-3.75216e-10	-1.05335
61753846	chr11:61753846:G:A	1.01317e-16	2.34358	-0.693513
61753974	chr11:61753974:C:A	6.02888e-17	2.29947	-1.16851
61754030	chr11:61754030:G:A	6.49673e-18	-3.75216e-10	-1.09689
61754149	chr11:61754149:G:A	1.15858e-16	2.63767	-0.853489
61754435	chr11:61754435:C:T	6.43506e-18	-3.75216e-10	-1.10642
61755828	chr11:61755828:GA:G	1.61832e-16	2.74763	-0.629259
61755975	chr11:61755975:G:A	5.96413e-18	-3.75216e-10	-1.18242
61756545	chr11:61756545:G:C	2.50105e-17	-3.75216e-10	0.251111
61756647	chr11:61756647:G:A	6.50824e-17	2.35017	-1.1427
61757035	chr11:61757035:T:C	2.0445e-18	-1.34558	-0.907448
61757502	chr11:61757502:G:A	3.15816e-17	1.48736	-1.00297
61757548	chr11:61757548:G:A	3.97772e-17	1.56776	-0.852654
61758255	chr11:61758255:A:G	9.68696e-18	-3.75216e-10	-0.697404
61758258	chr11:61758258:G:A	4.83121e-17	1.69205	-0.782553
61758345	chr11:61758345:C:T	2.47994e-18	-1.55561	-0.504339
61758572	chr11:61758572:G:C	5.73875e-18	-3.75216e-10	-1.22094
61758599	chr11:61758599:T:C	1.30515e-18	-1.96838	-0.733493
61759084	chr11:61759084:G:A	1.90336e-18	-2.15937	-0.165197
61759208	chr11:61759208:A:T	5.82211e-18	-3.75216e-10	-1.20652
61759651	chr11:61759651:C:T	5.14801e-17	0.898564	0.0744465
61759794	chr11:61759794:G:A	2.15917e-18	-2.05378	-0.144682
61760161	chr11:61760161:G:A	1.12074e-17	-3.75216e-10	-0.551608
61760455	chr11:61760455:C:T	6.04211e-18	-1.76502	0.595589
61760629	chr11:61760629:T:C	1.35642e-18	-2.00094	-0.662401
61760834	chr11:61760834:C:A	6.94321e-18	-0.304341	-0.726079
61761342	chr11:61761342:C:T	2.57711e-18	-1.5398	-0.481713
61761479	chr11:61761479:G:A	9.01655e-18	-3.75216e-10	-0.769123
61761795	chr11:61761795:T:G	2.37111e-18	-1.42559	-0.679231
61762604	chr11:61762604:G:A	5.97043e-18	-3.75216e-10	-1.18137
61762859	chr11:61762859:G:A	2.77115e-17	0.708432	-0.35477
61762983	chr11:61762983:G:A	5.77512e-18	-3.75216e-10	-1.21462
61763028	chr11:61763028:A:G	9.87888e-18	-0.677785	-2.74067e-10
61763041	chr11:61763041:G:A	6.62236e-18	-3.75216e-10	-1.07773
61763229	chr11:61763229:G:A	5.74037e-18	-3.75216e-10	-1.22066
61763244	chr11:61763244:A:G	5.87432e-18	-3.75216e-10	-1.19759
61763871	chr11:61763871:A:C	1.26966e-17	-3.75216e-10	-0.426854
61764056	chr11:61764056:C:T	1.28337e-17	-3.75216e-10	-0.416109
61764319	chr11:61764319:C:T	8.60058e-18	-3.75216e-10	-0.816354
61764338	chr11:61764338:A:G	1.47e-15	4.32483	-2.74067e-10
61764519	chr11:61764519:A:G	3.45296e-18	-0.489167	-1.23979
61764577	chr11:61764577:C:T	5.85003e-18	-3.75216e-10	-1.20174
61764728	chr11:61764728:C:T	6.99866e-19	-2.11577	-1.20928
61765412	chr11:61765412:T:TGTG	6.50776e-18	-3.75216e-10	-1.09519
61766325	chr11:61766325:A:T	8.85471e-19	-1.86914	-1.22068
61766428	chr11:61766428:A:G	1.31028e-17	-3.75216e-10	-0.395356
61766436	chr11:61766436:T:C	7.86358e-19	-2.02534	-1.18319
61766496	chr11:61766496:A:T	1.27725e-17	-3.75216e-10	-0.420889
61766538	chr11:61766538:C:T	9.63251e-19	-1.80812	-1.1975
61766837	chr11:61766837:C:T	5.66242e-18	-3.75216e-10	-1.23433
61766856	chr11:61766856:G:A	5.87375e-18	-3.75216e-10	-1.19769
61767400	chr11:61767400:A:C	1.33967e-18	-1.46437	-1.21139
61767566	chr11:61767566:C:G	1.25415e-17	-3.75216e-10	-0.43914
61767674	chr11:61767674:A:C	7.89831e-19	-2.00208	-1.20204
61768160	chr11:61768160:C:T	5.82306e-18	-3.75216e-10	-1.20636
61768917	chr11:61768917:G:A	5.9933e-18	-3.75216e-10	-1.17754
61768958	chr11:61768958:C:T	2.04239e-18	-1.42519	-0.828873
61769111	chr11:61769111:G:A	1.66324e-18	-1.26294	-1.19647
61769579	chr11:61769579:C:T	7.44532e-18	-3.75216e-10	-0.960599
61769788	chr11:61769788:G:A	5.70966e-18	-3.75216e-10	-1.22603
61769938	chr11:61769938:G:A	6.00823e-18	-3.75216e-10	-1.17505
61770057	chr11:61770057:T:G	8.75333e-17	2.52	-1.01616
61770176	chr11:61770176:TG:T	1.33489e-18	-1.44627	-1.23306
61770218	chr11:61770218:G:A	2.48061e-18	-2.05968	-2.74067e-10
61771134	chr11:61771134:A:G	1.75118e-18	-1.19428	-1.21361
61772269	chr11:61772269:A:T	5.67916e-18	-3.75216e-10	-1.23138
61773182	chr11:61773182:G:T	6.2039e-18	-3.75216e-10	-1.14301
61773336	chr11:61773336:A:C	1.67381e-17	-3.75216e-10	-0.150499
61773387	chr11:61773387:G:A	6.29289e-18	-3.75216e-10	-1.12876
61773840	chr11:61773840:G:A	5.76312e-18	-3.75216e-10	-1.21671
61773855	chr11:61773855:G:A	5.6811e-18	-3.75216e-10	-1.23104
61774416	chr11:61774416:A:G	7.20475e-18	-3.75216e-10	-0.993444
61775250	chr11:61775250:G:A	5.82279e-18	-3.75216e-10	-1.20641
61775900	chr11:61775900:A:C	6.21841e-18	-3.75216e-10	-1.14067
61776027	chr11:61776027:T:C	4.09567e-08	22.3356	-0.867969
61776489	chr11:61776489:T:C	8.75924e-06	25.5773	1.25561
61778370	chr11:61778370:C:T	2.07597e-17	0.0648277	-2.74067e-10
61778501	chr11:61778501:G:C	6.92623e-18	-3.75216e-10	-1.03287
61778734	chr11:61778734:G:GC	8.27059e-18	-3.75216e-10	-0.855478
61779120	chr11:61779120:A:G	2.31747e-05	25.4083	2.39758
61779416	chr11:61779416:G:A	3.24863e-18	-1.78995	-2.74067e-10
61779596	chr11:61779596:G:A	9.61593e-14	6.86364	1.64193
61779765	chr11:61779765:C:T	2.5166e-07	21.0748	2.2084
61780479	chr11:61780479:C:T	1.55263e-18	-2.0167	-0.511537
61780686	chr11:61780686:C:T	6.56433e-18	-3.75216e-10	-1.08653
61781087	chr11:61781087:A:G	3.83158e-14	5.48643	2.09901
61781324	chr11:61781324:G:A	2.31734e-18	-2.12777	-2.74067e-10
61781402	chr11:61781402:G:A	3.37227e-15	5.6236	-0.468442
61781553	chr11:61781553:G:A	0.0010134	30.1141	1.46985
61781959	chr11:61781959:G:C	5.70717e-18	-3.75216e-10	-1.22646
61783653	chr11:61783653:C:G	6.45413e-18	-3.75216e-10	-1.10346
61783884	chr11:61783884:T:C	0.000425468	29.3587	1.35735
61784455	chr11:61784455:A:C	0.000558505	29.2998	1.68829
61784624	chr11:61784624:C:T	6.43951e-18	-3.75216e-10	-1.10573
61784882	chr11:61784882:G:A	7.16357e-18	-3.75216e-10	-0.999176
61785189	chr11:61785189:C:T	6.29011e-18	-3.75216e-10	-1.12921
61785208	chr11:61785208:G:T	0.00169924	29.8148	2.28593
61785729	chr11:61785729:G:A	6.57604e-19	-2.14875	-1.23859
61786092	chr11:61786092:C:T	8.4271e-18	-3.75216e-10	-0.836732
61786294	chr11:61786294:C:T	1.32838e-17	-3.75216e-10	-0.381642
61786960	chr11:61786960:T:C	6.9501e-18	-3.75216e-10	-1.02943
61787702	chr11:61787702:G:A	5.96158e-18	-3.75216e-10	-1.18285
61788567	chr11:61788567:A:C	5.02793e-14	6.54658	1.31059
61788602	chr11:61788602:C:T	2.2466e-18	-2.15877	-2.74067e-10
61788988	chr11:61788988:T:C	8.31582e-18	-3.75216e-10	-0.850025
61790331	chr11:61790331:T:C	8.55484e-18	-3.75216e-10	-0.821687
61790354	chr11:61790354:T:C	0.00150256	29.903	2.07478
61790396	chr11:61790396:T:C	8.95617e-19	-1.90371	-1.17472
61790956	chr11:61790956:G:A	7.71525e-18	-3.75216e-10	-0.924985
61791717	chr11:61791717:T:C	5.63746e-18	-3.75216e-10	-1.23875
61791974	chr11:61791974:C:T	6.8463e-18	-3.75216e-10	-1.04448
61792563	chr11:61792563:C:T	2.24605e-18	-2.15901	-2.74067e-10
61792609	chr11:61792609:G:A	1.3352e-16	-3.75216e-10	1.92607
61792789	chr11:61792789:C:T	1.25964e-16	3.09245	-1.22464
61793816	chr11:61793816:A:G	3.14034e-18	-1.82385	-2.74067e-10
61794420	chr11:61794420:C:T	5.64251e-18	-3.75216e-10	-1.23786
61794525	chr11:61794525:A:T	5.96216e-18	-3.75216e-10	-1.18275
61794752	chr11:61794752:T:G	7.76955e-18	-3.75216e-10	-0.917972
61796587	chr11:61796587:C:T	1.22229e-17	-3.75216e-10	-0.464877
61797722	chr11:61797722:C:T	6.35941e-18	-3.75216e-10	-1.11825
61797904	chr11:61797904:T:C	1.2547e-17	-3.75216e-10	-0.438703
61798104	chr11:61798104:C:G	4.43303e-17	-3.75216e-10	0.823484
61798141	chr11:61798141:G:A	1.15105e-17	-3.75216e-10	-0.524922
61798410	chr11:61798410:C:T	6.27233e-18	-3.75216e-10	-1.13204
61798436	chr11:61798436:T:C	0.0143451	31.7978	2.43623
61798885	chr11:61798885:C:T	5.66013e-18	-3.75216e-10	-1.23474
61800198	chr11:61800198:T:G	2.45022e-18	-2.07201	-2.74067e-10
61800281	chr11:61800281:C:A	0.279172	34.3944	2.80803
61800623	chr11:61800623:C:T	6.1999e-18	-3.75216e-10	-1.14365
61800988	chr11:61800988:A:C	9.36056e-18	-3.75216e-10	-0.73168
61802358	chr11:61802358:C:T	0.00102748	29.1452	2.45252
61802601	chr11:61802601:T:C	5.15246e-18	-1.32871	-2.74067e-10
61803311	chr11:61803311:T:C	0.00109807	29.2076	2.45658
61803910	chr11:61803910:G:A	0.18323	33.922	2.85935
61804006	chr11:61804006:T:C	0.00105406	29.1846	2.43868
61805050	chr11:61805050:G:A	6.44063e-18	-3.75216e-10	-1.10556
61806212	chr11:61806212:T:C	0.0010012	29.1022	2.46957
61806464	chr11:61806464:A:G	1.6873e-17	-3.75216e-10	-0.142472
61806640	chr11:61806640:CCT:C	5.88794e-18	-3.75216e-10	-1.19528
61807420	chr11:61807420:A:G	9.25003e-18	-3.75216e-10	-0.743557
61807686	chr11:61807686:A:G	0.00082514	29.0528	2.32557
61807739	chr11:61807739:GTC:G	6.02447e-18	-3.75216e-10	-1.17235
61808793	chr11:61808793:C:T	5.70208e-18	-3.75216e-10	-1.22735
61811586	chr11:61811586:G:A	3.16506e-17	0.486572	-2.74067e-10
61811909	chr11:61811909:T:G	2.43044e-17	0.222475	-2.74067e-10
61811991	chr11:61811991:A:G	0.0022785	30.022	2.37216
61812198	chr11:61812198:C:T	1.54398e-17	-3.75216e-10	-0.231235
61812288	chr11:61812288:T:C	0.0827153	33.3076	2.67845
61812781	chr11:61812781:A:G	6.80703e-18	-3.75216e-10	-1.05023
61813163	chr11:61813163:C:T	0.23557	34.3347	2.69791
61814184	chr11:61814184:G:A	1.94996e-16	-3.75216e-10	2.3048
61814292	chr11:61814292:T:C	0.0278269	34.3795	0.517066
61814686	chr11:61814686:G:A	6.34983e-18	-3.75216e-10	-1.11976
61814825	chr11:61814825:C:G	3.1835e-18	-1.8102	-2.74067e-10
61815236	chr11:61815236:T:C	0.152202	33.8388	2.75701
61815361	chr11:61815361:G:A	6.59212e-18	-3.75216e-10	-1.08231
61817159	chr11:61817159:A:G	8.2199e-18	-3.75216e-10	-0.861627
61818856	chr11:61818856:C:CT	0.00162462	29.4988	2.55704
61819414	chr11:61819414:C:T	1.21835e-18	-1.53062	-1.24006
61819610	chr11:61819610:C:T	1.14852e-17	-3.75216e-10	-0.527125
61820590	chr11:61820590:G:C	5.99095e-18	-3.75216e-10	-1.17793
61820833	chr11:61820833:A:G	0.000519019	30.0001	0.914667
61822009	chr11:61822009:A:G	0.0082875	33.5577	0.127609
61822576	chr11:61822576:G:T	5.67791e-18	-3.75216e-10	-1.2316
61823166	chr11:61823166:C:T	6.57992e-18	-3.75216e-10	-1.08416
61823566	chr11:61823566:G:C	5.98366e-18	-3.75216e-10	-1.17915
61823587	chr11:61823587:G:A	5.12728e-18	-1.33361	-2.74067e-10
61824639	chr11:61824639:G:T	1.69206e-17	-3.75216e-10	-0.139654
61824890	chr11:61824890:A:G	0.000111505	29.3924	-0.0155123
61825016	chr11:61825016:C:A	4.708e-18	-1.41892	-2.74067e-10
61825533	chr11:61825533:A:G	0.000150984	29.4193	0.260708
61825744	chr11:61825744:T:A	5.69701e-18	-3.75216e-10	-1.22824
61825894	chr11:61825894:A:G	1.74966e-17	-3.75216e-10	-0.10618
61826039	chr11:61826039:C:T	6.54184e-18	-3.75216e-10	-1.08997
61826205	chr11:61826205:C:T	1.72525e-17	-3.75216e-10	-0.12023
61827448	chr11:61827448:CT:C	0.00121533	29.7625	2.00313
61828092	chr11:61828092:C:T	4.96655e-14	6.26776	1.57712
61828314	chr11:61828314:G:A	6.66129e-18	-3.75216e-10	-1.07187
61828850	chr11:61828850:CA:C	4.48242e-05	27.7614	0.704214
61829161	chr11:61829161:C:T	3.20988e-06	26.8022	-0.973115
61829956	chr11:61829956:C:T	8.47486e-18	-3.75216e-10	-0.83108
61829989	chr11:61829989:T:C	7.60488e-17	1.36319	-2.74067e-10
61830342	chr11:61830342:A:G	1.63636e-17	-3.75216e-10	-0.173125
61830500	chr11:61830500:A:G	0.000382172	29.0639	1.54481
61830816	chr11:61830816:C:T	2.29448e-13	8.17353	1.20171
61830919	chr11:61830919:A:G	3.67767e-17	0.63668	-2.74067e-10
61831875	chr11:61831875:G:A	1.10206e-13	7.25735	1.38456
61832519	chr11:61832519:C:T	4.34891e-18	-1.49826	-2.74067e-10
61832855	chr11:61832855:G:A	3.02315e-13	8.64546	1.00558
61832870	chr11:61832870:A:C	5.96558e-18	-3.75216e-10	-1.18218
61833377	chr11:61833377:G:A	2.19285e-17	-3.75216e-10	0.119601
61833730	chr11:61833730:G:A	3.95711e-17	0.709913	-2.74067e-10
61833884	chr11:61833884:C:T	6.70173e-18	-3.75216e-10	-1.06582
61833906	chr11:61833906:C:T	1.22666e-17	-3.75216e-10	-0.461303
61833990	chr11:61833990:G:A	8.54866e-18	-3.75216e-10	-0.82241
61834400	chr11:61834400:C:T	8.69378e-18	-3.75216e-10	-0.805577
61834436	chr11:61834436:A:G	8.96049e-18	-3.75216e-10	-0.775359
61834531	chr11:61834531:C:G	6.68308e-15	7.07855	-1.2394
61834696	chr11:61834696:A:G	6.05731e-18	-3.75216e-10	-1.16692
61835756	chr11:61835756:C:G	5.6345e-18	-3.75216e-10	-1.23928
61835765	chr11:61835765:C:T	6.64963e-10	17.3654	-0.0183667
61835886	chr11:61835886:A:T	8.78166e-10	17.6005	0.0246314
61836038	chr11:61836038:C:A	7.84968e-06	27.8944	-1.17107
61836119	chr11:61836119:T:A	6.40523e-18	-3.75216e-10	-1.11107
61836312	chr11:61836312:G:A	2.12893e-17	-3.75216e-10	0.0900217
61836350	chr11:61836350:G:A	6.50016e-18	-3.75216e-10	-1.09636
61837310	chr11:61837310:A:T	4.42329e-11	15.533	-0.896195
61837342	chr11:61837342:C:A	4.3605e-06	27.3412	-1.20579
61837495	chr11:61837495:C:T	3.82117e-11	15.6684	-1.17789
61837743	chr11:61837743:A:G	3.15555e-10	17.7862	-1.18457
61838027	chr11:61838027:T:A	3.57175e-06	27.1595	-1.22359
61838106	chr11:61838106:T:G	1.84408e-17	0.589968	-0.643587
61838136	chr11:61838136:C:A	4.79179e-18	-1.40128	-2.74067e-10
61838141	chr11:61838141:C:T	2.81331e-15	3.8378	1.13614
61838307	chr11:61838307:CT:C	6.48376e-18	-3.75216e-10	-1.09888
61838744	chr11:61838744:A:G	5.79219e-18	-3.75216e-10	-1.21167
61838803	chr11:61838803:C:T	5.83654e-18	-3.75216e-10	-1.20405
61839028	chr11:61839028:C:T	3.17204e-16	2.79136	-2.74067e-10
61839170	chr11:61839170:A:G	6.09861e-06	27.6977	-1.22684
61839193	chr11:61839193:C:T	1.84881e-17	-3.75216e-10	-0.0510577
61839461	chr11:61839461:T:A	7.693e-18	-3.75216e-10	-0.927873
61839575	chr11:61839575:G:A	8.16406e-17	1.43414	-2.74067e-10
61839635	chr11:61839635:G:A	1.67053e-17	0.512942	-0.665399
61839696	chr11:61839696:A:G	3.6161e-16	3.46065	-0.538267
61839821	chr11:61839821:C:T	1.74637e-17	-3.75216e-10	-0.108059
61839911	chr11:61839911:C:A	5.80112e-18	-3.75216e-10	-1.21013
61839985	chr11:61839985:G:A	3.48186e-18	-1.72062	-2.74067e-10
61840248	chr11:61840248:T:C	1.81299e-17	-3.75216e-10	-0.0706239
61840265	chr11:61840265:A:G	1.84786e-17	-3.75216e-10	-0.0515718
61841145	chr11:61841145:G:A	6.13237e-18	-3.75216e-10	-1.1546
61841661	chr11:61841661:T:C	6.90019e-18	-3.75216e-10	-1.03664
61841818	chr11:61841818:C:T	6.10095e-18	-3.75216e-10	-1.15974
61841976	chr11:61841976:A:G	3.15123e-18	-1.82039	-2.74067e-10
61842170	chr11:61842170:C:T	5.73313e-18	-3.75216e-10	-1.22192
61842236	chr11:61842236:C:G	2.63059e-18	-2.00098	-2.74067e-10
61842278	chr11:61842278:C:T	6.66729e-06	27.7481	-1.18808
61842371	chr11:61842371:G:A	5.85561e-18	-3.75216e-10	-1.20078
61843122	chr11:61843122:T:C	5.96758e-18	-3.75216e-10	-1.18184
61843278	chr11:61843278:G:A	1.14185e-06	26.0018	-1.20634
61843561	chr11:61843561:T:C	8.1468e-18	0.268082	-1.13864
61843744	chr11:61843744:C:T	1.97723e-17	-3.75216e-10	0.0160964
61844238	chr11:61844238:T:C	3.47635e-18	-1.7222	-2.74067e-10
61844461	chr11:61844461:A:G	5.80619e-18	-3.75216e-10	-1.20926
61844564	chr11:61844564:A:G	9.90023e-18	-3.75216e-10	-0.675626
61845358	chr11:61845358:C:T	9.84783e-16	3.39606	0.528174
61845665	chr11:61845665:C:T	7.39607e-18	-0.595564	-0.371672
61846019	chr11:61846019:T:C	5.9778e-18	-3.75216e-10	-1.18013
61846036	chr11:61846036:C:G	2.43087e-17	-3.75216e-10	0.222651
61846369	chr11:61846369:A:G	2.38473e-18	-0.997022	-1.10207
61846551	chr11:61846551:C:T	4.42201e-18	-0.574362	-0.907228
61847123	chr11:61847123:G:A	1.9351e-17	-3.75216e-10	-0.00543978
61847240	chr11:61847240:C:T	5.68083e-18	-3.75216e-10	-1.23109
61848037	chr11:61848037:G:T	5.6298e-18	-3.75216e-10	-1.24011
61848070	chr11:61848070:C:T	4.73014e-18	-0.573302	-0.840928
61848540	chr11:61848540:A:G	1.75315e-17	-3.75216e-10	-0.104184
61848597	chr11:61848597:A:G	6.72105e-18	-0.20418	-0.85876
61848850	chr11:61848850:A:G	1.20905e-17	0.763151	-1.23892
61849505	chr11:61849505:G:C	7.40419e-17	2.51976	-1.18331
61849543	chr11:61849543:C:G	1.00432e-17	0.509183	-1.17047
61849867	chr11:61849867:G:A	1.12292e-17	0.690413	-1.24008
61849939	chr11:61849939:G:A	5.74107e-18	-3.75216e-10	-1.22054
61850281	chr11:61850281:T:C	1.67062e-17	1.08738	-1.23979
61850540	chr11:61850540:C:T	5.18778e-13	9.80754	0.383507
61850544	chr11:61850544:T:C	6.72086e-17	2.38764	-1.14802
61851136	chr11:61851136:A:G	4.95239e-05	29.6335	-1.06816
61851359	chr11:61851359:T:C	3.74465e-13	10.4962	-0.631121
61851709	chr11:61851709:T:C	3.18161e-17	1.56276	-1.07097
61851822	chr11:61851822:G:A	1.71326e-17	1.04886	-1.17607
61852166	chr11:61852166:C:G	2.53463e-17	-3.75216e-10	0.264449
61852357	chr11:61852357:C:A	5.74385e-18	-3.75216e-10	-1.22005
61852421	chr11:61852421:C:T	6.46152e-15	5.97744	-0.172008
61852556	chr11:61852556:C:T	1.06412e-17	-3.75216e-10	-0.603453
61852607	chr11:61852607:G:A	2.51413e-18	-2.04626	-2.74067e-10
61853722	chr11:61853722:G:A	5.88658e-18	-3.75216e-10	-1.19551
61853797	chr11:61853797:G:A	5.69835e-18	-3.75216e-10	-1.22801
61854084	chr11:61854084:G:C	3.3666e-06	27.1135	-1.23675
61854139	chr11:61854139:A:G	4.81752e-17	1.70168	-0.795023
61854719	chr11:61854719:A:G	2.71057e-17	-3.75216e-10	0.331561
61854755	chr11:61854755:T:C	1.06295e-09	19.0251	-1.20901
61854965	chr11:61854965:C:T	1.14172e-17	-3.75216e-10	-0.533064
61855011	chr11:61855011:A:G	5.78572e-18	-3.75216e-10	-1.21279
61855258	chr11:61855258:G:A	9.05612e-18	-3.75216e-10	-0.764744
61855496	chr11:61855496:G:A	2.75703e-17	-3.75216e-10	0.348554
61855565	chr11:61855565:A:C	6.66575e-17	-3.75216e-10	1.23138
61855668	chr11:61855668:C:T	9.85284e-07	25.8881	-1.24007
61856321	chr11:61856321:G:A	3.22816e-13	9.15664	0.56001
61856511	chr11:61856511:C:T	6.55188e-18	-3.75216e-10	-1.08843
61856550	chr11:61856550:G:A	8.68456e-18	-3.75216e-10	-0.806638
61856812	chr11:61856812:C:T	3.37661e-17	-3.75216e-10	0.551274
61856942	chr11:61856942:T:C	7.48616e-18	-3.75216e-10	-0.955128
61856978	chr11:61856978:A:C	5.65792e-18	-3.75216e-10	-1.23513
61857233	chr11:61857233:T:C	1.13348e-15	4.54698	-0.482124
61857601	chr11:61857601:C:T	6.42683e-18	-3.75216e-10	-1.1077
61858536	chr11:61858536:T:C	5.66188e-18	-3.75216e-10	-1.23443
61858689	chr11:61858689:G:A	1.91872e-17	-3.75216e-10	-0.0139405
61858695	chr11:61858695:C:T	7.48126e-16	-0.124511	3.7739
61858798	chr11:61858798:C:G	7.22324e-09	20.9667	-1.23432
61859364	chr11:61859364:T:G	2.08311e-17	-3.75216e-10	0.0682626
61859384	chr11:61859384:A:C	6.12581e-18	-3.75216e-10	-1.15567
61859449	chr11:61859449:G:T	3.63845e-12	11.9613	0.177595
61859501	chr11:61859501:G:T	1.01615e-11	13.6292	-0.463281
61859553	chr11:61859553:C:G	5.64365e-18	-3.75216e-10	-1.23765
61859712	chr11:61859712:C:T	5.75532e-18	-3.75216e-10	-1.21806
61859731	chr11:61859731:T:C	2.10498e-16	1.99699	0.384307
61859732	chr11:61859732:AT:A	2.11125e-16	2.00972	0.374546
61859814	chr11:61859814:G:A	6.20777e-18	-3.75216e-10	-1.14238
61859883	chr11:61859883:G:A	6.01777e-18	-3.75216e-10	-1.17347
61860012	chr11:61860012:A:G	4.93982e-12	12.3062	0.138475
61860339	chr11:61860339:T:C	2.55477e-12	12.4884	-0.703074
61860361	chr11:61860361:A:G	7.24025e-12	13.4134	-0.586379
61860409	chr11:61860409:T:C	6.04927e-12	12.4135	0.233805
61860488	chr11:61860488:C:T	8.33262e-18	-3.75216e-10	-0.848007
61860793	chr11:61860793:A:G	6.06482e-18	-3.75216e-10	-1.16568
61860794	chr11:61860794:C:G	5.99562e-12	13.1702	-0.531815
61860818	chr11:61860818:G:C	2.062e-16	-0.433137	2.7938
61861020	chr11:61861020:G:A	2.0629e-12	12.247	-0.675568
61861130	chr11:61861130:G:A	7.08056e-18	-3.75216e-10	-1.01083
61861143	chr11:61861143:A:G	7.16085e-18	-3.75216e-10	-0.999555
61861211	chr11:61861211:G:A	6.45911e-18	-3.75216e-10	-1.10269
61861443	chr11:61861443:T:C	4.9213e-12	13.3156	-0.874706
61861492	chr11:61861492:T:A	2.08182e-12	12.3034	-0.722798
61861649	chr11:61861649:C:T	5.89522e-18	-3.75216e-10	-1.19404
61861650	chr11:61861650:G:A	2.03942e-12	12.2305	-0.6705
61861664	chr11:61861664:T:A	5.65898e-18	-3.75216e-10	-1.23494
61861694	chr11:61861694:A:G	9.60458e-12	13.6658	-0.556212
61862036	chr11:61862036:G:C	5.63031e-18	-3.75216e-10	-1.24002
61862194	chr11:61862194:A:G	1.77008e-13	10.1014	-0.985632
61862275	chr11:61862275:A:G	1.88222e-14	7.80661	-0.932001
61862384	chr11:61862384:C:T	5.70701e-18	-3.75216e-10	-1.22649
61862632	chr11:61862632:G:A	3.35287e-13	10.6495	-0.894917
61862661	chr11:61862661:T:C	6.97011e-18	-3.75216e-10	-1.02655
61862691	chr11:61862691:C:T	5.63776e-18	-3.75216e-10	-1.2387
61862814	chr11:61862814:C:T	5.66339e-18	-3.75216e-10	-1.23416
61862861	chr11:61862861:C:T	5.83987e-18	-3.75216e-10	-1.20348
61862912	chr11:61862912:G:A	6.02962e-18	-3.75216e-10	-1.1715
61863162	chr11:61863162:T:C	5.63236e-18	-3.75216e-10	-1.23966
61863497	chr11:61863497:T:C	5.65975e-18	-3.75216e-10	-1.23481
61863529	chr11:61863529:G:A	5.65853e-18	-3.75216e-10	-1.23502
61863597	chr11:61863597:T:A	5.64262e-18	-3.75216e-10	-1.23784
61863859	chr11:61863859:A:G	3.07273e-18	-1.25906	-0.58656
61863905	chr11:61863905:G:A	5.7828e-18	-3.75216e-10	-1.2133
61863915	chr11:61863915:G:A	5.78602e-18	-3.75216e-10	-1.21274
61863982	chr11:61863982:T:G	3.33224e-18	-1.21499	-0.549547
61864029	chr11:61864029:C:T	1.02848e-17	-3.75216e-10	-0.637517
61864038	chr11:61864038:A:T	1.41505e-17	-3.75216e-10	-0.318436
61864049	chr11:61864049:G:A	3.65156e-18	-1.67303	-2.74067e-10
61864076	chr11:61864076:C:T	5.64582e-18	-3.75216e-10	-1.23727
61864170	chr11:61864170:T:C	5.78325e-18	-3.75216e-10	-1.21322
61864295	chr11:61864295:C:T	5.76603e-18	-3.75216e-10	-1.2162
61864305	chr11:61864305:G:T	5.78394e-18	-3.75216e-10	-1.2131
61864455	chr11:61864455:G:A	1.11192e-12	11.4584	-0.504985
61864491	chr11:61864491:T:A	5.78115e-18	-3.75216e-10	-1.21358
61864838	chr11:61864838:A:G	5.64168e-18	-3.75216e-10	-1.238
61865441	chr11:61865441:G:A	5.73734e-18	-3.75216e-10	-1.22119
61865710	chr11:61865710:C:T	8.43638e-17	-0.309877	1.77683
61866086	chr11:61866086:G:A	5.64421e-18	-3.75216e-10	-1.23755
61866116	chr11:61866116:A:G	5.73271e-18	-3.75216e-10	-1.222
61866248	chr11:61866248:G:A	5.84654e-18	-3.75216e-10	-1.20233
61866298	chr11:61866298:C:T	4.68412e-18	-0.200944	-1.22306
61866475	chr11:61866475:C:T	2.05413e-17	1.07539	-1.02114
61866626	chr11:61866626:G:A	7.01602e-18	-3.75216e-10	-1.01999
61866957	chr11:61866957:C:A	5.63066e-18	-3.75216e-10	-1.23996
61867080	chr11:61867080:C:G	5.91485e-18	-3.75216e-10	-1.19072
61867728	chr11:61867728:T:C	2.93927e-17	1.63428	-1.22171
61867822	chr11:61867822:G:A	3.42028e-13	10.029	-0.25451
61868217	chr11:61868217:C:T	1.84217e-17	0.941972	-0.996626
61868342	chr11:61868342:A:G	1.72781e-17	0.895406	-1.01415
61868414	chr11:61868414:C:T	1.0745e-17	-3.75216e-10	-0.59374
61868520	chr11:61868520:G:A	1.48401e-17	0.7418	-1.01265
61868734	chr11:61868734:A:G	5.63355e-18	-3.75216e-10	-1.23944
61869088	chr11:61869088:G:A	1.59444e-17	-3.75216e-10	-0.199074
61869192	chr11:61869192:G:A	2.91852e-18	-1.89711	-2.74067e-10
61869491	chr11:61869491:C:A	1.50204e-17	-0.258773	-2.74067e-10
61869585	chr11:61869585:G:A	8.92104e-13	10.789	-0.0558695
61869632	chr11:61869632:A:C	2.228e-17	-3.75216e-10	0.135507
61869877	chr11:61869877:C:T	2.91265e-17	1.446	-1.04253
61869994	chr11:61869994:G:A	1.09973e-15	3.02202	1.01261
61870076	chr11:61870076:G:A	5.99323e-18	-3.75216e-10	-1.17755
61870091	chr11:61870091:C:T	6.82245e-18	-3.75216e-10	-1.04797
61870115	chr11:61870115:T:C	2.76013e-13	9.92586	-0.365842
61870169	chr11:61870169:C:T	1.17639e-17	-3.75216e-10	-0.503145
61870209	chr11:61870209:G:T	1.17925e-17	-3.75216e-10	-0.500723
61870238	chr11:61870238:CA:C	6.88131e-17	-0.0704278	1.33364
61870313	chr11:61870313:T:C	7.57088e-18	-3.75216e-10	-0.943875
61870839	chr11:61870839:T:C	5.94535e-18	-3.75216e-10	-1.18558
61870948	chr11:61870948:G:A	6.39333e-17	0.0896818	1.09997
61871112	chr11:61871112:AG:A	5.63977e-18	-3.75216e-10	-1.23834
61871179	chr11:61871179:G:A	5.62986e-18	-3.75216e-10	-1.2401
61871886	chr11:61871886:C:T	1.75889e-17	0.825475	-0.92639
61872016	chr11:61872016:T:C	3.37798e-11	14.5276	-0.160424
61872101	chr11:61872101:G:A	2.1746e-08	20.8977	-0.0632085
61872233	chr11:61872233:C:T	2.25826e-18	-1.00617	-1.14742
61872493	chr11:61872493:C:T	5.66892e-18	-3.75216e-10	-1.23319
61872726	chr11:61872726:G:A	3.19572e-18	-0.749683	-1.05669
61872907	chr11:61872907:G:A	2.22027e-09	19.5308	-0.978129
61873049	chr11:61873049:G:A	4.71603e-18	-0.205172	-1.21204
61873739	chr11:61873739:A:G	5.95531e-18	-3.75216e-10	-1.1839
61873924	chr11:61873924:C:T	1.02459e-18	-1.8091	-1.13479
61874245	chr11:61874245:T:G	5.92026e-18	-3.75216e-10	-1.1898
61874464	chr11:61874464:T:C	6.08509e-18	-3.75216e-10	-1.16234
61874622	chr11:61874622:G:C	1.09494e-17	-3.75216e-10	-0.574904
61875181	chr11:61875181:T:C	1.0228e-17	-3.75216e-10	-0.643059
61875291	chr11:61875291:C:T	2.32647e-14	7.86127	-0.774763
61875347	chr11:61875347:T:C	6.19462e-18	-3.75216e-10	-1.1445
61875394	chr11:61875394:T:G	2.08536e-14	7.97218	-0.995081
61875397	chr11:61875397:T:G	6.49353e-18	-3.75216e-10	-1.09738
61875401	chr11:61875401:T:G	5.66391e-18	-3.75216e-10	-1.23407
61875540	chr11:61875540:A:G	6.91341e-18	-3.75216e-10	-1.03472
61875571	chr11:61875571:T:C	7.12977e-18	-3.75216e-10	-1.00391
61876205	chr11:61876205:C:T	1.53519e-17	-3.75216e-10	-0.236944
61876339	chr11:61876339:GC:G	8.37647e-18	-3.75216e-10	-0.842758
61876380	chr11:61876380:G:A	6.04905e-18	-3.75216e-10	-1.16828
61876652	chr11:61876652:C:T	6.92626e-18	-3.75216e-10	-1.03286
61876762	chr11:61876762:T:C	6.10581e-18	-3.75216e-10	-1.15894
61877172	chr11:61877172:C:T	1.58384e-17	-3.75216e-10	-0.205749
61877710	chr11:61877710:GC:G	5.84299e-18	-3.75216e-10	-1.20294
61877867	chr11:61877867:C:T	7.92497e-18	-3.75216e-10	-0.898166
61878941	chr11:61878941:C:T	5.63277e-18	-3.75216e-10	-1.23958
61878943	chr11:61878943:G:A	6.46457e-18	-3.75216e-10	-1.10185
61878945	chr11:61878945:G:A	6.43822e-18	-3.75216e-10	-1.10593
61879527	chr11:61879527:C:T	6.77116e-18	-3.75216e-10	-1.05551
61879816	chr11:61879816:G:A	4.34271e-18	-0.261507	-1.23818
61879910	chr11:61879910:G:A	1.17693e-17	-3.75216e-10	-0.502694
61880661	chr11:61880661:G:A	8.15639e-18	-3.75216e-10	-0.869383
61880994	chr11:61880994:G:A	6.41587e-18	-3.75216e-10	-1.10941
61881042	chr11:61881042:T:C	3.21612e-18	-1.80001	-2.74067e-10
61881177	chr11:61881177:AAATG:A	5.61692e-18	-1.2424	-2.74067e-10
61881193	chr11:61881193:A:G	5.63e-18	-3.75216e-10	-1.24007
61881739	chr11:61881739:C:T	8.51666e-19	-2.15302	-0.975722
61882121	chr11:61882121:T:G	5.90058e-18	-3.75216e-10	-1.19313
61882271	chr11:61882271:C:T	5.78854e-18	-3.75216e-10	-1.2123
61883048	chr11:61883048:G:A	2.39867e-18	-1.41529	-0.677976
61883151	chr11:61883151:C:G	5.86136e-18	-3.75216e-10	-1.1998
61883275	chr11:61883275:G:A	4.11566e-14	8.54163	-0.884672
61883699	chr11:61883699:T:C	5.94421e-18	-3.75216e-10	-1.18577
61883868	chr11:61883868:C:T	6.36101e-18	-3.75216e-10	-1.118
61884204	chr11:61884204:C:T	1.3348e-17	-3.75216e-10	-0.376817
61884217	chr11:61884217:G:C	7.18951e-18	-3.75216e-10	-0.995561
61884556	chr11:61884556:G:A	6.25458e-18	-3.75216e-10	-1.13487
61884731	chr11:61884731:G:C	6.62768e-18	-3.75216e-10	-1.07693
61884917	chr11:61884917:C:T	6.18271e-18	-3.75216e-10	-1.14643
61885692	chr11:61885692:C:T	1.16277e-18	-1.58192	-1.23546
61885768	chr11:61885768:G:A	7.62305e-18	-3.75216e-10	-0.937008
61887833	chr11:61887833:A:G	5.67627e-18	-3.75216e-10	-1.23189
61888618	chr11:61888618:T:C	5.63277e-18	-3.75216e-10	-1.23958
61888710	chr11:61888710:C:A	5.77153e-18	-3.75216e-10	-1.21525
61888782	chr11:61888782:T:TC	5.65082e-18	-3.75216e-10	-1.23638
61889106	chr11:61889106:A:T	7.61749e-18	-3.75216e-10	-0.937738
61889113	chr11:61889113:T:C	5.69212e-18	-3.75216e-10	-1.2291
61889405	chr11:61889405:G:A	5.63883e-18	-3.75216e-10	-1.23851
61889516	chr11:61889516:G:A	5.66069e-18	-3.75216e-10	-1.23464
61889523	chr11:61889523:C:T	5.95114e-18	-3.75216e-10	-1.1846
61889578	chr11:61889578:C:T	5.78891e-18	-3.75216e-10	-1.21224
61889638	chr11:61889638:C:T	5.94531e-18	-3.75216e-10	-1.18558
61889723	chr11:61889723:T:G	8.51902e-18	-3.75216e-10	-0.825884
61889929	chr11:61889929:A:C	5.76389e-18	-3.75216e-10	-1.21657
61889981	chr11:61889981:G:A	1.10237e-17	-3.75216e-10	-0.568135
61890004	chr11:61890004:C:T	5.84852e-18	-3.75216e-10	-1.202
61890194	chr11:61890194:G:A	1.6383e-17	-3.75216e-10	-0.171941
61890366	chr11:61890366:G:A	5.87605e-18	-3.75216e-10	-1.1973
61890627	chr11:61890627:G:A	1.18284e-17	-3.75216e-10	-0.497681
61890685	chr11:61890685:G:A	1.43547e-17	-3.75216e-10	-0.30411
61890750	chr11:61890750:AG:A	6.31863e-18	-3.75216e-10	-1.12468
61890871	chr11:61890871:C:A	1.32984e-17	-3.75216e-10	-0.38054
61891157	chr11:61891157:T:C	9.29454e-18	-3.75216e-10	-0.738757
61891328	chr11:61891328:C:T	6.64921e-18	-3.75216e-10	-1.07369
61891840	chr11:61891840:C:T	6.48335e-18	-3.75216e-10	-1.09895
61892423	chr11:61892423:G:A	6.70126e-18	-3.75216e-10	-1.06589
61892477	chr11:61892477:G:C	1.46086e-17	-3.75216e-10	-0.286571
61892568	chr11:61892568:A:G	8.22263e-18	-3.75216e-10	-0.861294
61892712	chr11:61892712:G:A	1.30035e-17	-3.75216e-10	-0.402967
61893107	chr11:61893107:G:C	1.52351e-17	-3.75216e-10	-0.244584
61893156	chr11:61893156:T:C	7.88027e-18	-3.75216e-10	-0.903822
61893222	chr11:61893222:A:AATCCAGCCC	1.50562e-17	-3.75216e-10	-0.256395
61893232	chr11:61893232:A:G	1.62637e-18	-2.15892	-0.322919
61893441	chr11:61893441:A:G	6.25714e-18	-3.75216e-10	-1.13446
61893465	chr11:61893465:T:C	1.50947e-17	-3.75216e-10	-0.253838
61893566	chr11:61893566:G:C	1.51391e-17	-3.75216e-10	-0.250905
61893641	chr11:61893641:T:C	4.4413e-18	-1.20366	-0.273576
61893741	chr11:61893741:A:G	1.51394e-17	-3.75216e-10	-0.250884
61894005	chr11:61894005:G:A	1.50159e-17	-3.75216e-10	-0.259076
61894277	chr11:61894277:A:G	1.52055e-17	-3.75216e-10	-0.246525
61894440	chr11:61894440:A:G	1.76791e-17	-3.75216e-10	-0.095803
61894533	chr11:61894533:A:G	8.14153e-18	-3.75216e-10	-0.871206
61894610	chr11:61894610:A:G	1.48865e-17	-3.75216e-10	-0.267733
61894738	chr11:61894738:T:C	1.16725e-17	-3.75216e-10	-0.510953
61894751	chr11:61894751:G:A	1.51886e-17	-3.75216e-10	-0.247638
61894823	chr11:61894823:GC:G	1.06026e-17	-3.75216e-10	-0.607083
61894976	chr11:61894976:C:T	3.6246e-18	-1.68044	-2.74067e-10
61895189	chr11:61895189:T:G	2.31781e-17	1.38541	-1.21039
61895275	chr11:61895275:C:T	1.4917e-17	-3.75216e-10	-0.265684
61895308	chr11:61895308:G:A	3.27825e-18	-0.979899	-0.800975
61896163	chr11:61896163:T:C	1.4936e-17	-3.75216e-10	-0.26441
61896219	chr11:61896219:G:A	4.58285e-16	4.34665	-1.18734
61896279	chr11:61896279:C:T	5.9865e-18	-3.75216e-10	-1.17868
61896385	chr11:61896385:C:T	1.6332e-17	-3.75216e-10	-0.17506
61896422	chr11:61896422:G:A	1.4916e-17	-3.75216e-10	-0.265753
61896763	chr11:61896763:C:A	7.08555e-18	-3.75216e-10	-1.01013
61896889	chr11:61896889:A:C	1.05332e-17	-3.75216e-10	-0.613652
61897285	chr11:61897285:G:A	1.17887e-18	-1.80752	-0.996107
61897336	chr11:61897336:C:T	5.72908e-18	-3.75216e-10	-1.22263
61897520	chr11:61897520:T:C	2.34633e-18	-0.877623	-1.23771
61898945	chr11:61898945:G:A	5.72625e-18	-3.75216e-10	-1.22312
61899230	chr11:61899230:G:A	9.35507e-18	-3.75216e-10	-0.732267
61899265	chr11:61899265:G:A	2.24532e-18	-2.15934	-2.74067e-10
61899652	chr11:61899652:G:A	8.46516e-18	-3.75216e-10	-0.832226
61899884	chr11:61899884:C:T	8.13651e-18	-3.75216e-10	-0.871823
61900407	chr11:61900407:C:T	1.11797e-18	-1.80251	-1.05416
61900535	chr11:61900535:G:GGGA	6.06454e-18	-3.75216e-10	-1.16573
61900645	chr11:61900645:G:C	2.02815e-17	-3.75216e-10	0.0415261
61901911	chr11:61901911:C:A	7.09819e-18	-3.75216e-10	-1.00834
61902099	chr11:61902099:A:G	7.26903e-18	-3.75216e-10	-0.984561
61902139	chr11:61902139:A:G	7.42502e-18	-3.75216e-10	-0.96333
61902565	chr11:61902565:C:T	7.45783e-16	4.7608	-1.11455
61902966	chr11:61902966:G:C	1.86508e-17	-3.75216e-10	-0.0422951
61902987	chr11:61902987:AC:A	6.39259e-16	4.00665	-0.514527
61903174	chr11:61903174:A:G	2.17001e-17	0.109134	-2.74067e-10
61903246	chr11:61903246:T:G	5.69412e-18	-3.75216e-10	-1.22875
61903273	chr11:61903273:C:T	4.71717e-18	-0.313559	-1.10342
61903684	chr11:61903684:C:T	1.2768e-16	3.10228	-1.22093
61904484	chr11:61904484:A:G	4.8235e-18	-0.91615	-0.478534
61904675	chr11:61904675:A:C	2.41129e-18	-1.39857	-0.689454
61904763	chr11:61904763:T:C	8.09706e-17	2.66555	-1.23965
61904793	chr11:61904793:T:C	2.54976e-16	3.77321	-1.20022
61905157	chr11:61905157:G:T	5.6352e-18	-3.75216e-10	-1.23915
61905173	chr11:61905173:G:C	1.44297e-16	3.18893	-1.18524
61905239	chr11:61905239:A:G	6.39529e-18	-3.75216e-10	-1.11262
61905671	chr11:61905671:TC:T	2.28863e-15	5.49778	-0.730251
61906340	chr11:61906340:A:G	8.87359e-18	-3.75216e-10	-0.785105
61906610	chr11:61906610:G:A	6.67766e-18	-3.75216e-10	-1.06942
61906646	chr11:61906646:C:T	1.1032e-15	5.23357	-1.19579
61906745	chr11:61906745:C:T	1.23728e-17	-3.75216e-10	-0.452685
61906805	chr11:61906805:G:A	8.06478e-18	-3.75216e-10	-0.880678
61906826	chr11:61906826:G:A	3.89032e-18	-1.60969	-2.74067e-10
61906882	chr11:61906882:G:A	7.32249e-17	-3.75216e-10	1.32535
61907821	chr11:61907821:A:G	6.45744e-18	-3.75216e-10	-1.10295
61908172	chr11:61908172:T:C	1.72879e-17	1.07701	-1.19519
61908242	chr11:61908242:T:C	1.92888e-18	-1.45057	-0.860678
61908717	chr11:61908717:A:G	1.34031e-17	-3.75216e-10	-0.372697
61909033	chr11:61909033:C:T	1.24154e-17	-0.449246	-2.74067e-10
61909182	chr11:61909182:A:G	2.69685e-18	-1.17788	-0.798222
61909425	chr11:61909425:C:T	2.36967e-18	-1.31388	-0.791555
61909726	chr11:61909726:C:T	8.17119e-18	-3.75216e-10	-0.86757
61909963	chr11:61909963:C:T	8.62416e-18	-3.75216e-10	-0.813617
61910202	chr11:61910202:G:C	1.83583e-17	-3.75216e-10	-0.0581016
61910665	chr11:61910665:T:TGGGTCCC	3.66599e-18	-1.66909	-2.74067e-10
61911104	chr11:61911104:T:G	2.7804e-15	5.61285	-0.650681
61911282	chr11:61911282:C:G	1.17154e-16	3.03452	-1.23921
61911874	chr11:61911874:C:T	2.33053e-18	-2.12209	-2.74067e-10
61912489	chr11:61912489:C:T	3.01298e-18	-1.16026	-0.704996
61913061	chr11:61913061:G:C	5.63143e-18	-3.75216e-10	-1.23982
61913197	chr11:61913197:C:T	6.56784e-18	-3.75216e-10	-1.086
61913398	chr11:61913398:T:C	9.57652e-18	0.47277	-1.18164
61913650	chr11:61913650:C:T	6.94448e-18	-3.75216e-10	-1.03024
61913875	chr11:61913875:C:T	7.14358e-18	-3.75216e-10	-1.00197
61914414	chr11:61914414:C:T	6.7803e-18	-3.75216e-10	-1.05416
61914730	chr11:61914730:A:T	1.1321e-17	-3.75216e-10	-0.541521
61914834	chr11:61914834:A:G	1.00323e-17	-3.75216e-10	-0.662375
61914887	chr11:61914887:T:G	2.83348e-17	-3.75216e-10	0.375907
61915852	chr11:61915852:A:G	8.07379e-18	-3.75216e-10	-0.879561
61915920	chr11:61915920:C:A	5.60903e-18	-2.15755	0.913747
61917158	chr11:61917158:A:T	6.41527e-18	-3.75216e-10	-1.1095
61917497	chr11:61917497:G:A	1.93437e-18	-1.11819	-1.19021
61917719	chr11:61917719:C:G	4.73865e-17	-3.75216e-10	0.890154
61918230	chr11:61918230:C:T	8.62466e-18	-3.75216e-10	-0.813559
61918318	chr11:61918318:C:G	1.31469e-17	0.393178	-0.78518
61918491	chr11:61918491:T:C	1.56102e-17	-3.75216e-10	-0.220262
61918517	chr11:61918517:T:C	2.23931e-18	-0.958431	-1.20358
61918682	chr11:61918682:C:T	1.22445e-17	-3.75216e-10	-0.463107
61918789	chr11:61918789:C:T	1.04517e-17	-3.75216e-10	-0.621422
61918831	chr11:61918831:C:A	6.71458e-18	-3.75216e-10	-1.0639
61918864	chr11:61918864:G:A	2.20172e-18	-0.988454	-1.19049
61919141	chr11:61919141:C:T	6.92177e-18	-3.75216e-10	-1.03351
61919561	chr11:61919561:A:G	2.25232e-18	-0.955706	-1.20052
61919658	chr11:61919658:A:G	1.32728e-16	1.92011	-2.74067e-10
61919982	chr11:61919982:G:A	1.35624e-17	-1.25668	0.89579
61920202	chr11:61920202:G:A	6.31708e-18	-2.11261	0.987688
61920221	chr11:61920221:T:C	9.03115e-18	-0.767505	-2.74067e-10
61920301	chr11:61920301:C:A	5.6297e-18	-3.75216e-10	-1.24013
61920703	chr11:61920703:G:C	1.70856e-17	-3.75216e-10	-0.129946
61920798	chr11:61920798:C:CTGTAATCTCA	6.38122e-18	-3.75216e-10	-1.11483
61920884	chr11:61920884:T:C	6.12776e-18	-2.12263	0.967275
61921571	chr11:61921571:T:C	1.70856e-17	-3.75216e-10	-0.129946
61921652	chr11:61921652:G:A	6.47164e-18	-3.75216e-10	-1.10075
61921746	chr11:61921746:C:T	6.95972e-18	-3.75216e-10	-1.02804
61921762	chr11:61921762:C:A	6.24181e-18	-3.75216e-10	-1.13691
61921807	chr11:61921807:G:A	5.92991e-18	-3.75216e-10	-1.18818
61921940	chr11:61921940:G:A	3.75362e-18	-1.64546	-2.74067e-10
61922025	chr11:61922025:A:T	1.36404e-17	-3.75216e-10	-0.355147
61922259	chr11:61922259:G:A	1.26492e-18	-1.75984	-0.973336
61922606	chr11:61922606:TG:T	1.54684e-18	-1.30231	-1.22966
61922631	chr11:61922631:G:A	5.88252e-18	-3.75216e-10	-1.1962
61922702	chr11:61922702:C:G	6.45288e-18	-3.75216e-10	-1.10366
61922711	chr11:61922711:G:A	2.70491e-18	-1.97312	-2.74067e-10
61922933	chr11:61922933:T:G	2.27892e-18	-1.61075	-0.533731
61922948	chr11:61922948:T:C	8.51409e-19	-1.88926	-1.23979
61923073	chr11:61923073:G:A	5.77087e-18	-3.75216e-10	-1.21536
61923235	chr11:61923235:G:A	1.58998e-18	-1.27561	-1.22886
61923717	chr11:61923717:C:G	5.64973e-18	-3.75216e-10	-1.23658
61924179	chr11:61924179:C:T	2.23064e-17	-3.75216e-10	0.136687
61924416	chr11:61924416:G:C	7.25977e-18	-3.75216e-10	-0.985836
61924658	chr11:61924658:T:C	1.90134e-18	-1.76121	-0.564416
61924768	chr11:61924768:C:T	1.38788e-17	-3.75216e-10	-0.337825
61924869	chr11:61924869:C:T	1.04342e-18	-1.90119	-1.02449
61925033	chr11:61925033:G:A	8.32829e-18	-3.75216e-10	-0.848527
61925416	chr11:61925416:T:C	1.18865e-17	-3.75216e-10	-0.49278
61925821	chr11:61925821:T:A	6.01619e-18	-3.75216e-10	-1.17373
61926212	chr11:61926212:C:T	2.68626e-18	-1.9153	-0.0647344
61926213	chr11:61926213:G:A	6.54792e-18	-1.08904	-2.74067e-10
61926593	chr11:61926593:G:A	6.11301e-18	-3.75216e-10	-1.15776
61926648	chr11:61926648:G:T	6.34213e-18	-3.75216e-10	-1.12097
61926794	chr11:61926794:C:T	1.10523e-17	-3.75216e-10	-0.565548
61927091	chr11:61927091:G:A	1.03185e-18	-1.73806	-1.19877
61928049	chr11:61928049:C:T	8.31202e-18	-3.75216e-10	-0.850481
61928086	chr11:61928086:G:A	6.13506e-18	-3.75216e-10	-1.15416
61928531	chr11:61928531:A:T	1.13513e-17	-3.75216e-10	-0.538851
61928814	chr11:61928814:T:C	7.37606e-18	-3.75216e-10	-0.969945
61928862	chr11:61928862:G:A	1.03645e-18	-1.7541	-1.17828
61929203	chr11:61929203:A:G	1.10757e-18	-1.72447	-1.14155
61929413	chr11:61929413:A:G	1.41355e-18	-1.64131	-0.980771
61929451	chr11:61929451:CT:C	7.88017e-19	-2.06337	-1.14305
61929739	chr11:61929739:C:A	1.27622e-18	-1.93761	-0.786672
61930186	chr11:61930186:A:G	1.35098e-18	-2.09765	-0.569704
61930432	chr11:61930432:G:A	1.38252e-18	-2.13667	-0.507603
61930500	chr11:61930500:G:A	3.59273e-18	-1.68927	-2.74067e-10
61930505	chr11:61930505:A:G	6.91808e-18	-3.75216e-10	-1.03405
61930523	chr11:61930523:A:T	8.70667e-18	-3.75216e-10	-0.804095
61930599	chr11:61930599:G:C	7.95137e-18	-3.75216e-10	-0.89484
61931016	chr11:61931016:C:G	4.06115e-18	-2.15378	0.58706
61931326	chr11:61931326:C:G	6.05175e-18	-3.75216e-10	-1.16784
61931432	chr11:61931432:G:A	5.65718e-18	-3.75216e-10	-1.23526
61931583	chr11:61931583:G:A	3.01411e-18	-1.35466	-0.510215
61931905	chr11:61931905:G:A	6.27528e-18	-3.75216e-10	-1.13157
61932001	chr11:61932001:A:C	9.56661e-18	-3.75216e-10	-0.709906
61932439	chr11:61932439:A:AT	1.09355e-17	-3.75216e-10	-0.576171
61932547	chr11:61932547:C:T	1.0055e-16	1.64247	-2.74067e-10
61932983	chr11:61932983:C:T	2.46073e-17	-0.789706	1.02456
61933347	chr11:61933347:A:G	1.35588e-18	-2.13007	-0.533668
61933461	chr11:61933461:G:C	1.88575e-18	-1.11034	-1.22352
61933661	chr11:61933661:C:T	7.83805e-18	-3.75216e-10	-0.909194
61933856	chr11:61933856:A:T	1.42491e-18	-2.12663	-0.487449
61933929	chr11:61933929:A:G	5.94335e-18	-3.75216e-10	-1.18591
61933979	chr11:61933979:T:C	5.94663e-18	-3.75216e-10	-1.18536
61933994	chr11:61933994:T:C	6.42698e-18	-3.75216e-10	-1.10768
61934187	chr11:61934187:A:C	1.08778e-17	-3.75216e-10	-0.581463
61934995	chr11:61934995:C:G	1.12274e-16	1.75276	-2.74067e-10
61935111	chr11:61935111:A:C	8.82135e-18	-3.75216e-10	-0.791009
61935131	chr11:61935131:C:T	3.00982e-18	-1.44829	-0.418011
61935135	chr11:61935135:T:C	6.07406e-18	-3.75216e-10	-1.16416
61935424	chr11:61935424:AAAAAAAAAAAAAAAG:A	2.43726e-18	-0.839102	-1.23821
61935512	chr11:61935512:T:G	9.15362e-18	-3.75216e-10	-0.754035
61935640	chr11:61935640:G:A	7.41632e-18	-3.75216e-10	-0.964501
61936284	chr11:61936284:T:C	1.55455e-18	-1.32764	-1.19936
61936432	chr11:61936432:C:T	2.60348e-18	-2.02249	0.0111544
61936862	chr11:61936862:A:G	2.09589e-18	-0.988135	-1.24007
61937735	chr11:61937735:G:A	1.31355e-18	-1.91232	-0.783137
61938021	chr11:61938021:C:A	3.00969e-18	-2.15699	0.290646
61938160	chr11:61938160:G:A	9.08995e-19	-1.91316	-1.15044
61938644	chr11:61938644:G:A	1.61484e-18	-1.24989	-1.23906
61938866	chr11:61938866:C:T	3.26885e-18	-2.13777	0.354027
61939573	chr11:61939573:A:G	3.41015e-17	-3.75216e-10	0.561157
61939959	chr11:61939959:A:G	1.00409e-17	-3.75216e-10	-0.661518
61940173	chr11:61940173:A:G	1.88549e-18	-1.09525	-1.23874
61940557	chr11:61940557:C:T	5.70308e-17	-3.75216e-10	1.07541
61940688	chr11:61940688:C:T	4.0849e-18	-2.15006	0.589175
61941135	chr11:61941135:C:T	8.73648e-18	-3.75216e-10	-0.800677
61941684	chr11:61941684:G:A	6.58688e-18	-3.75216e-10	-1.0831
61942374	chr11:61942374:T:G	1.99417e-16	2.32721	-2.74067e-10
61942794	chr11:61942794:G:A	6.68389e-18	-3.75216e-10	-1.06848
61942859	chr11:61942859:A:G	3.71803e-18	-1.65499	-2.74067e-10
61943066	chr11:61943066:A:C	3.12914e-18	-1.3067	-0.520726
61943075	chr11:61943075:G:A	1.41581e-17	-0.317897	-2.74067e-10
61943184	chr11:61943184:C:T	1.55227e-18	-1.95349	-0.574972
61943236	chr11:61943236:G:A	1.68477e-17	-3.75216e-10	-0.143969
61943350	chr11:61943350:A:G	1.62829e-18	-1.68335	-0.797299
61943400	chr11:61943400:C:T	2.41287e-18	-0.86824	-1.21913
61943462	chr11:61943462:T:C	6.54666e-18	-3.75216e-10	-1.08923
61944003	chr11:61944003:T:G	6.35185e-18	-3.75216e-10	-1.11944
61944149	chr11:61944149:C:T	3.90871e-18	-0.370558	-1.23442
61944727	chr11:61944727:G:A	2.02718e-18	-1.68746	-0.574084
61944770	chr11:61944770:C:T	5.74405e-18	-3.75216e-10	-1.22002
61945128	chr11:61945128:T:C	5.83412e-18	-3.75216e-10	-1.20446
61945174	chr11:61945174:T:C	2.56665e-18	-2.02558	-2.74067e-10
61945404	chr11:61945404:G:A	6.22338e-18	-3.75216e-10	-1.13987
61946023	chr11:61946023:G:C	1.60653e-17	-0.191521	-2.74067e-10
61946118	chr11:61946118:A:G	7.07138e-18	-3.75216e-10	-1.01213
61946560	chr11:61946560:A:G	2.45048e-16	-1.16289	3.69616
61947767	chr11:61947767:C:T	5.63028e-18	-3.75216e-10	-1.24003
61948177	chr11:61948177:G:A	6.60986e-17	-3.75216e-10	1.22296
61948885	chr11:61948885:G:A	7.13005e-18	-0.368785	-0.635081
61948923	chr11:61948923:C:G	3.34078e-18	-0.968697	-0.793284
61949659	chr11:61949659:C:T	5.78744e-18	-3.75216e-10	-1.21249
61950135	chr11:61950135:C:T	1.20338e-17	-3.75216e-10	-0.480464
61950243	chr11:61950243:T:C	1.18833e-17	-3.75216e-10	-0.493052
61950564	chr11:61950564:G:A	1.18988e-17	-3.75216e-10	-0.491745
61950701	chr11:61950701:G:A	2.63509e-18	-1.99927	-2.74067e-10
61950756	chr11:61950756:T:C	5.81931e-18	-3.75216e-10	-1.207
61951598	chr11:61951598:T:C	1.01609e-17	-3.75216e-10	-0.649638
61951915	chr11:61951915:T:C	1.78969e-17	-3.75216e-10	-0.0835556
61952532	chr11:61952532:T:C	5.63934e-18	-3.75216e-10	-1.23842
61953036	chr11:61953036:G:A	8.94056e-18	-3.75216e-10	-0.777586
61953065	chr11:61953065:T:C	1.62857e-17	-0.177895	-2.74067e-10
61953066	chr11:61953066:G:A	5.60373e-18	-0.968343	-0.27641
61953278	chr11:61953278:C:T	5.62975e-18	-3.75216e-10	-1.24012
61953360	chr11:61953360:G:A	6.96646e-18	-3.75216e-10	-1.02708
61953455	chr11:61953455:G:A	2.32958e-18	-2.1225	-2.74067e-10
61953647	chr11:61953647:T:C	8.01484e-18	-0.256621	-0.630269
61953762	chr11:61953762:G:A	1.50299e-17	-3.75216e-10	-0.258146
61953805	chr11:61953805:G:C	7.84659e-18	-0.280815	-0.627291
61954112	chr11:61954112:T:C	3.06917e-17	-1.60703	2.06283
61954167	chr11:61954167:A:G	4.04387e-18	-0.951284	-0.619699
61954246	chr11:61954246:C:T	2.38023e-18	-2.10099	-2.74067e-10
61954740	chr11:61954740:G:T	6.44742e-18	-3.75216e-10	-1.1045
61954793	chr11:61954793:C:A	9.94569e-19	-2.02883	-0.944805
61954972	chr11:61954972:G:C	5.66974e-18	-3.75216e-10	-1.23304
61955032	chr11:61955032:C:T	5.66958e-18	-3.75216e-10	-1.23307
61955084	chr11:61955084:TCCACCC:T	9.62729e-18	-3.75216e-10	-0.703583
61955155	chr11:61955155:G:C	2.4508e-18	-2.07177	-2.74067e-10
61955173	chr11:61955173:C:A	6.24662e-18	-3.75216e-10	-1.13614
61955366	chr11:61955366:T:A	9.98343e-19	-2.12608	-0.843759
61956084	chr11:61956084:A:G	9.88376e-19	-2.09286	-0.887013
61956231	chr11:61956231:A:T	7.6252e-18	-0.218806	-0.71792
61956387	chr11:61956387:G:C	9.77174e-19	-2.13188	-0.859395
61956531	chr11:61956531:C:T	7.42728e-19	-2.15155	-1.11406
61956981	chr11:61956981:C:A	5.69061e-18	-3.75216e-10	-1.22937
61957042	chr11:61957042:C:T	7.15864e-19	-2.15828	-1.14417
61957111	chr11:61957111:T:G	9.36919e-18	-3.75216e-10	-0.730758
61957315	chr11:61957315:G:T	1.01813e-17	-1.79807	1.15044
61957446	chr11:61957446:C:A	6.16516e-18	-3.75216e-10	-1.14927
61957533	chr11:61957533:G:GCACCTA	9.47265e-18	-3.75216e-10	-0.719776
61957602	chr11:61957602:T:C	2.40238e-18	-2.09172	-2.74067e-10
61957702	chr11:61957702:T:C	7.08728e-19	-2.15856	-1.1539
61957703	chr11:61957703:G:A	7.08767e-19	-2.1592	-1.15321
61958625	chr11:61958625:T:G	9.41369e-19	-2.05954	-0.969062
61958912	chr11:61958912:ACACACACACACG:A	6.36704e-18	-3.75216e-10	-1.11705
61959245	chr11:61959245:G:A	7.77028e-19	-1.99253	-1.22794
61959966	chr11:61959966:C:T	5.97211e-18	-0.681204	-0.49988
61960275	chr11:61960275:C:A	7.92322e-19	-2.14529	-1.05569
61960319	chr11:61960319:G:A	6.95021e-19	-2.09294	-1.23906
61960366	chr11:61960366:G:C	7.90846e-18	-3.75216e-10	-0.900251
61960675	chr11:61960675:C:T	7.91595e-19	-2.1462	-1.05569
61961009	chr11:61961009:G:A	1.25668e-17	-3.75216e-10	-0.437123
61961275	chr11:61961275:C:T	6.87008e-18	-3.75216e-10	-1.04101
61961591	chr11:61961591:C:T	9.22891e-19	-1.82886	-1.21957
61961831	chr11:61961831:C:A	6.56206e-18	-3.75216e-10	-1.08688
61962564	chr11:61962564:G:A	2.36962e-18	-2.13442	0.0289632
61962628	chr11:61962628:G:A	6.02701e-18	-3.75216e-10	-1.17193
61962711	chr11:61962711:C:T	1.99535e-18	-1.43889	-0.838481
61962942	chr11:61962942:C:A	6.22541e-18	-3.75216e-10	-1.13955
61962955	chr11:61962955:G:T	5.72444e-18	-3.75216e-10	-1.22344
61963081	chr11:61963081:T:C	2.38639e-18	-1.32584	-0.772569
61963761	chr11:61963761:C:A	7.8739e-18	-3.75216e-10	-0.904632
61964255	chr11:61964255:T:C	3.43678e-18	-1.73365	-2.74067e-10
61964338	chr11:61964338:T:C	2.25234e-18	-2.15622	-2.74067e-10
61964408	chr11:61964408:C:T	5.77559e-18	-3.75216e-10	-1.21454
61964505	chr11:61964505:G:A	6.54239e-16	3.51529	-2.74067e-10
61965778	chr11:61965778:G:A	5.80148e-18	-3.75216e-10	-1.21007
61965877	chr11:61965877:T:C	2.24526e-18	-2.15936	-2.74067e-10
61966128	chr11:61966128:G:C	1.97322e-18	-1.46542	-0.823096
61966228	chr11:61966228:C:G	6.4463e-18	-3.75216e-10	-1.10468
61966293	chr11:61966293:A:G	8.61983e-18	-3.75216e-10	-0.814119
61966422	chr11:61966422:G:A	5.78898e-18	-3.75216e-10	-1.21223
61966556	chr11:61966556:C:T	6.30109e-18	-3.75216e-10	-1.12746
61966933	chr11:61966933:G:A	5.83304e-18	-3.75216e-10	-1.20465
61967163	chr11:61967163:G:A	5.66421e-18	-3.75216e-10	-1.23402
61967809	chr11:61967809:G:T	2.27291e-18	-2.14712	-2.74067e-10
61968664	chr11:61968664:T:G	1.8965e-18	-1.54085	-0.787326
61968939	chr11:61968939:A:C	1.43503e-18	-2.10242	-0.504575
61970002	chr11:61970002:T:C	1.42356e-17	-3.75216e-10	-0.312441
61970097	chr11:61970097:A:G	1.39887e-17	-3.75216e-10	-0.329932
61970750	chr11:61970750:A:G	2.2874e-18	-2.14077	-2.74067e-10
61970890	chr11:61970890:G:A	5.76677e-18	-3.75216e-10	-1.21607
61971073	chr11:61971073:T:G	4.15004e-17	1.93619	-1.17867
61971271	chr11:61971271:T:C	5.74555e-18	-3.75216e-10	-1.21976
61972191	chr11:61972191:C:T	5.72416e-18	-3.75216e-10	-1.22349
61973257	chr11:61973257:T:G	5.62977e-18	-3.75216e-10	-1.24012
61973298	chr11:61973298:G:A	7.09577e-18	-3.75216e-10	-1.00869
61973495	chr11:61973495:C:T	2.39402e-18	-2.09521	-2.74067e-10
61975261	chr11:61975261:C:T	2.21275e-16	3.42094	-0.989714
61975264	chr11:61975264:G:A	1.01117e-17	-3.75216e-10	-0.654495
61975266	chr11:61975266:A:G	5.98588e-18	-3.75216e-10	-1.17878
61975346	chr11:61975346:C:A	5.62977e-18	-3.75216e-10	-1.24012
61975500	chr11:61975500:C:T	4.56853e-18	-1.44899	-2.74067e-10
61975573	chr11:61975573:C:T	2.96624e-16	3.62868	-0.904401
61975806	chr11:61975806:T:C	8.24215e-18	-3.75216e-10	-0.858923
61976049	chr11:61976049:G:A	5.98421e-18	-3.75216e-10	-1.17906
61976497	chr11:61976497:A:G	2.2588e-18	-2.15335	-2.74067e-10
61976870	chr11:61976870:C:T	4.13312e-17	1.1407	-0.387268
61977200	chr11:61977200:A:G	2.93619e-16	3.70283	-0.988736
61977425	chr11:61977425:C:G	3.77841e-17	-3.75216e-10	0.663703
61978222	chr11:61978222:T:C	2.09859e-18	-1.47118	-0.755741
61978371	chr11:61978371:C:T	6.08103e-18	-3.75216e-10	-1.16301
61978474	chr11:61978474:C:A	2.56465e-17	-3.75216e-10	0.276222
61978797	chr11:61978797:T:G	9.68737e-18	-3.75216e-10	-0.697361
61978802	chr11:61978802:T:G	2.31917e-18	-2.12697	-2.74067e-10
61979317	chr11:61979317:A:G	3.02744e-17	-3.75216e-10	0.44212
61979546	chr11:61979546:C:T	1.87581e-18	-1.62383	-0.715316
61980202	chr11:61980202:G:A	6.70076e-18	-3.75216e-10	-1.06596
61980336	chr11:61980336:C:T	7.17918e-18	-3.75216e-10	-0.997
61980594	chr11:61980594:G:A	1.06537e-18	-2.14092	-0.763948
61980716	chr11:61980716:G:A	2.48934e-17	0.246419	-2.74067e-10
61980797	chr11:61980797:C:T	2.60532e-17	-3.75216e-10	0.291956
61980846	chr11:61980846:GCAA:G	2.24712e-18	-2.15853	-2.74067e-10
61980999	chr11:61980999:T:G	2.40671e-17	-3.75216e-10	0.212662
61981330	chr11:61981330:C:G	7.21255e-18	-3.75216e-10	-0.992363
61981768	chr11:61981768:C:T	5.62781e-18	-0.0668118	-1.17365
61981862	chr11:61981862:G:A	6.05688e-18	0.0559292	-1.22292
61981972	chr11:61981972:G:A	1.17168e-18	-2.13553	-0.674212
61982294	chr11:61982294:T:C	3.82095e-17	0.34367	0.331229
61982306	chr11:61982306:G:C	4.45759e-18	-2.10891	0.635335
61982952	chr11:61982952:T:C	1.71961e-17	-3.75216e-10	-0.1235
61982955	chr11:61982955:T:C	1.7378e-17	-3.75216e-10	-0.11298
61982958	chr11:61982958:G:A	1.73674e-17	-3.75216e-10	-0.113592
61983023	chr11:61983023:T:C	1.04778e-17	-3.75216e-10	-0.618928
61983088	chr11:61983088:A:C	4.39428e-18	-2.13946	0.651583
61983258	chr11:61983258:C:T	3.43803e-17	-3.75216e-10	0.569299
61983277	chr11:61983277:G:C	1.46649e-17	0.73581	-1.01853
61983342	chr11:61983342:G:T	1.15707e-17	-3.75216e-10	-0.519705
61983351	chr11:61983351:C:T	3.3826e-17	-3.75216e-10	0.553046
61983676	chr11:61983676:G:A	3.45724e-17	-3.75216e-10	0.57487
61984156	chr11:61984156:T:A	1.40991e-17	-3.75216e-10	-0.322074
61984157	chr11:61984157:T:A	5.76672e-18	-3.75216e-10	-1.21608
61984409	chr11:61984409:G:A	6.11801e-18	-3.75216e-10	-1.15695
61985114	chr11:61985114:C:G	3.47624e-18	-2.15454	0.432307
61985235	chr11:61985235:G:A	6.40533e-18	-3.75216e-10	-1.11105
61985654	chr11:61985654:C:T	8.45651e-18	-2.15579	1.32254
61986337	chr11:61986337:C:T	2.24556e-18	-2.15923	-2.74067e-10
61986476	chr11:61986476:G:A	3.23614e-18	-1.7938	-2.74067e-10
61987128	chr11:61987128:CAG:C	1.56028e-18	-2.1403	-0.383019
61987474	chr11:61987474:A:AT	7.83589e-18	0.262971	-1.17244
61987491	chr11:61987491:C:T	6.10095e-18	-3.75216e-10	-1.15974
61987671	chr11:61987671:A:G	6.64214e-18	-3.75216e-10	-1.07475
61988155	chr11:61988155:TACAG:T	5.63298e-18	-3.75216e-10	-1.23955
61988244	chr11:61988244:T:C	6.16185e-18	-3.75216e-10	-1.14981
61988373	chr11:61988373:G:A	3.61407e-18	-0.620089	-1.06326
61988426	chr11:61988426:C:T	2.32755e-17	-3.75216e-10	0.179215
61988679	chr11:61988679:A:G	6.69837e-18	-3.75216e-10	-1.06632
61988784	chr11:61988784:C:T	6.18377e-18	-2.1593	1.01304
61988934	chr11:61988934:C:T	1.73097e-18	-2.15732	-0.262179
61989028	chr11:61989028:C:G	6.25884e-18	-2.15934	1.02515
61989201	chr11:61989201:T:C	5.77165e-18	-3.75216e-10	-1.21523
61989205	chr11:61989205:T:C	5.79286e-18	-2.15936	0.947803
61989404	chr11:61989404:G:A	2.28421e-18	-2.15522	0.0130522
61990275	chr11:61990275:A:G	1.09658e-17	-3.75216e-10	-0.573405
61990374	chr11:61990374:G:A	1.57197e-18	-1.69306	-0.822791
61990514	chr11:61990514:T:A	5.82292e-18	-2.15934	0.952959
61990663	chr11:61990663:T:C	5.35259e-18	-2.15937	0.868762
61990862	chr11:61990862:G:A	1.5567e-18	-1.70626	-0.819358
61991170	chr11:61991170:C:T	5.7606e-18	-2.15933	0.942191
61991181	chr11:61991181:C:T	5.75271e-18	-2.15908	0.94057
61991195	chr11:61991195:A:C	2.0009e-17	-3.75216e-10	0.0279992
61991255	chr11:61991255:C:T	4.81663e-18	-0.295511	-1.1006
61991821	chr11:61991821:T:C	6.30137e-18	-2.15832	1.0309
61992044	chr11:61992044:C:T	6.51673e-18	-3.75216e-10	-1.09381
61992242	chr11:61992242:T:C	4.55821e-18	-2.15863	0.707373
61992267	chr11:61992267:A:G	1.50832e-18	-2.15078	-0.406406
61993664	chr11:61993664:G:C	5.9069e-18	-3.75216e-10	-1.19206
61993682	chr11:61993682:T:G	5.63025e-18	-3.75216e-10	-1.24003
61993695	chr11:61993695:A:G	5.69115e-18	-3.75216e-10	-1.22927
61993700	chr11:61993700:A:G	5.89511e-18	-3.75216e-10	-1.19406
61993724	chr11:61993724:T:C	5.87023e-18	-3.75216e-10	-1.19829
61993757	chr11:61993757:A:C	1.42379e-17	-0.888676	0.576398
61994080	chr11:61994080:C:T	3.24462e-18	-2.13046	0.339275
61994723	chr11:61994723:C:T	2.26033e-18	-1.27518	-0.877489
61994985	chr11:61994985:A:G	1.59489e-17	-0.797431	0.598634
61995462	chr11:61995462:G:A	5.74999e-18	-0.0451233	-1.17386
61995921	chr11:61995921:T:A	5.69818e-18	-3.75216e-10	-1.22804
61996286	chr11:61996286:GTTTT:G	5.65477e-18	-3.75216e-10	-1.23568
61996446	chr11:61996446:C:T	6.52655e-18	-0.48712	-0.605185
61996889	chr11:61996889:G:A	8.03999e-18	-0.395583	-0.488173
61997749	chr11:61997749:C:T	6.13235e-18	-3.75216e-10	-1.15461
61997759	chr11:61997759:G:A	6.3216e-18	-3.75216e-10	-1.12421
61997810	chr11:61997810:C:T	9.4034e-18	-3.75216e-10	-0.727113
61997876	chr11:61997876:C:T	5.64625e-18	-3.75216e-10	-1.23719
61998239	chr11:61998239:T:TG	1.51112e-18	-1.7224	-0.832937
61998811	chr11:61998811:A:G	5.69685e-18	-3.75216e-10	-1.22827
61999097	chr11:61999097:C:T	2.38582e-17	-1.25447	1.45841
61999133	chr11:61999133:C:T	5.63656e-18	-3.75216e-10	-1.23891
62000191	chr11:62000191:C:T	7.1906e-18	-3.75216e-10	-0.995411
62000842	chr11:62000842:G:C	6.80886e-18	0.156644	-1.2066
62001167	chr11:62001167:G:C	1.55869e-17	-1.04835	0.826598
62001234	chr11:62001234:C:T	5.67897e-18	-1.02517	-0.206246
62001245	chr11:62001245:G:A	6.07093e-18	-3.75216e-10	-1.16467
62001402	chr11:62001402:C:T	6.95597e-18	-3.75216e-10	-1.02858
62001501	chr11:62001501:G:A	6.17257e-18	-1.30407	0.155997
62001796	chr11:62001796:G:C	1.41331e-18	-2.15007	-0.472188
62001840	chr11:62001840:C:T	6.71345e-18	-3.75216e-10	-1.06407
62001941	chr11:62001941:C:T	2.04656e-17	-3.75216e-10	0.050559
62002342	chr11:62002342:G:A	2.53073e-18	-2.03968	-2.74067e-10
62002500	chr11:62002500:G:A	1.76346e-18	-1.62014	-0.780763
62002685	chr11:62002685:C:T	6.81196e-18	-3.75216e-10	-1.0495
62002735	chr11:62002735:C:T	6.70153e-18	-2.14734	1.0815
62002763	chr11:62002763:G:A	1.26708e-17	-3.75216e-10	-0.428886
62002792	chr11:62002792:G:C	6.38599e-18	-3.75216e-10	-1.11408
62002831	chr11:62002831:C:T	6.87607e-18	-1.04014	-2.74067e-10
62003367	chr11:62003367:C:T	1.80046e-18	-1.31654	-1.0636
62003427	chr11:62003427:G:T	8.73751e-19	-1.98788	-1.11527
62004044	chr11:62004044:C:T	1.10509e-18	-1.67205	-1.19621
62004374	chr11:62004374:T:C	2.34774e-18	-2.11473	-2.74067e-10
62004504	chr11:62004504:T:G	8.43515e-18	-3.75216e-10	-0.835777
62004578	chr11:62004578:C:G	7.43856e-18	-3.75216e-10	-0.961507
62004714	chr11:62004714:G:A	1.30023e-18	-1.97521	-0.730427
62004920	chr11:62004920:T:C	1.13967e-17	-3.75216e-10	-0.53486
62005016	chr11:62005016:G:A	1.11132e-17	-3.75216e-10	-0.560053
62005114	chr11:62005114:C:T	1.0419e-17	-3.75216e-10	-0.624549
62005350	chr11:62005350:T:C	6.28279e-18	-3.75216e-10	-1.13037
62005783	chr11:62005783:C:T	1.13662e-17	-3.75216e-10	-0.537542
62006207	chr11:62006207:C:T	1.84227e-18	-1.99688	-0.360305
62006320	chr11:62006320:G:A	1.1836e-17	-3.75216e-10	-0.497041
62006444	chr11:62006444:C:T	5.4831e-18	-0.780883	-0.485631
62006478	chr11:62006478:G:A	5.67136e-18	-3.75216e-10	-1.23276
62006568	chr11:62006568:G:A	5.62986e-18	-3.75216e-10	-1.2401
62006726	chr11:62006726:A:G	2.38356e-17	-3.75216e-10	0.202994
62006858	chr11:62006858:A:T	7.37708e-18	-3.75216e-10	-0.969806
62007275	chr11:62007275:C:G	5.67203e-18	-3.75216e-10	-1.23264
62007439	chr11:62007439:A:C	6.11062e-18	-3.75216e-10	-1.15816
62007581	chr11:62007581:G:A	1.23705e-17	-3.75216e-10	-0.452872
62007608	chr11:62007608:T:C	1.57325e-18	-1.27551	-1.23953
62007785	chr11:62007785:G:A	1.98447e-18	-1.25215	-1.03069
62008072	chr11:62008072:A:G	7.17021e-19	-2.13172	-1.16912
62008114	chr11:62008114:A:C	1.18794e-17	-3.75216e-10	-0.493381
62008643	chr11:62008643:C:T	2.71958e-17	-3.75216e-10	0.334879
62008646	chr11:62008646:A:G	1.30307e-17	-3.75216e-10	-0.400879
62009188	chr11:62009188:G:T	5.68641e-18	-3.75216e-10	-1.23011
62009208	chr11:62009208:C:T	2.62101e-18	-1.58384	-0.420788
62009366	chr11:62009366:G:C	4.41267e-18	-1.48371	-2.74067e-10
62009390	chr11:62009390:C:T	1.55807e-18	-1.28685	-1.23789
62009446	chr11:62009446:A:G	6.15043e-18	-3.75216e-10	-1.15166
62009614	chr11:62009614:A:G	2.25649e-18	-1.48638	-0.667994
62009751	chr11:62009751:A:G	8.71999e-18	-3.75216e-10	-0.802567
62009959	chr11:62009959:C:A	1.25419e-17	-3.75216e-10	-0.439111
62010034	chr11:62010034:A:G	1.2438e-17	-3.75216e-10	-0.447425
62010046	chr11:62010046:G:A	1.15397e-17	-3.75216e-10	-0.522393
62010065	chr11:62010065:G:A	5.63046e-18	-3.75216e-10	-1.23999
62010222	chr11:62010222:A:G	8.83108e-18	-3.75216e-10	-0.789907
62010757	chr11:62010757:AAAAACAAAC:A	3.33195e-18	-0.918404	-0.846223
62010997	chr11:62010997:T:C	5.63256e-18	-3.75216e-10	-1.23962
62011041	chr11:62011041:A:C	6.91043e-18	-3.75216e-10	-1.03515
62011301	chr11:62011301:G:C	1.59919e-17	-3.75216e-10	-0.196102
62011424	chr11:62011424:T:C	5.66836e-18	-3.75216e-10	-1.23328
62011430	chr11:62011430:T:C	8.24069e-18	-3.75216e-10	-0.8591
62011487	chr11:62011487:C:T	5.63055e-18	-3.75216e-10	-1.23998
62011575	chr11:62011575:A:G	4.39563e-18	-2.14214	0.654563
62011611	chr11:62011611:A:T	5.66739e-18	-3.75216e-10	-1.23345
62012189	chr11:62012189:C:T	5.63017e-18	-3.75216e-10	-1.24004
62012550	chr11:62012550:G:A	3.64526e-18	-0.63284	-1.04192
62012586	chr11:62012586:A:AGGGACTCT	1.72256e-18	-1.92357	-0.500801
62012594	chr11:62012594:T:C	1.74999e-18	-1.91108	-0.497499
62012986	chr11:62012986:C:T	6.84189e-18	-3.75216e-10	-1.04512
62013151	chr11:62013151:C:A	6.12229e-18	-3.75216e-10	-1.15625
62013645	chr11:62013645:G:A	9.26664e-19	-1.8043	-1.24005
62013696	chr11:62013696:C:T	8.01783e-18	-3.75216e-10	-0.886517
62013891	chr11:62013891:C:A	6.55646e-19	-2.15448	-1.23584
62014574	chr11:62014574:G:A	8.56016e-18	-3.75216e-10	-0.821066
62014577	chr11:62014577:G:A	1.40915e-17	-3.75216e-10	-0.322612
62014588	chr11:62014588:G:A	5.71602e-18	-3.75216e-10	-1.22491
62014704	chr11:62014704:C:T	5.65186e-18	-3.75216e-10	-1.2362
62014726	chr11:62014726:G:C	9.77279e-19	-2.13047	-0.860693
62014741	chr11:62014741:G:A	3.03195e-18	-1.85898	-2.74067e-10
62014801	chr11:62014801:T:A	6.12169e-18	-3.75216e-10	-1.15635
62014850	chr11:62014850:T:C	7.84755e-18	-1.65065	0.742669
62015176	chr11:62015176:C:T	5.81469e-18	-2.09318	0.885386
62015295	chr11:62015295:A:C	3.87133e-17	-3.75216e-10	0.687998
62015589	chr11:62015589:G:T	1.07318e-17	-3.75216e-10	-0.594975
62015627	chr11:62015627:C:T	1.06315e-17	-3.75216e-10	-0.604359
62015644	chr11:62015644:A:G	7.22716e-17	-3.75216e-10	1.31225
62015961	chr11:62015961:A:C	7.03819e-18	-3.75216e-10	-1.01683
62016319	chr11:62016319:G:A	7.39696e-19	-2.15827	-1.11143
62016352	chr11:62016352:C:T	6.53275e-18	-3.75216e-10	-1.09136
62016395	chr11:62016395:GATCTTAGAT:G	1.56589e-17	-3.75216e-10	-0.217142
62016396	chr11:62016396:A:T	6.73274e-18	-3.75216e-10	-1.0612
62016656	chr11:62016656:C:T	8.18032e-19	-2.155	-1.01404
62016926	chr11:62016926:A:G	1.8652e-17	-3.75216e-10	-0.0422308
62017058	chr11:62017058:C:A	7.3735e-19	-2.03276	-1.24012
62017062	chr11:62017062:C:T	1.49473e-17	-3.75216e-10	-0.263655
62017153	chr11:62017153:A:G	8.2216e-18	-3.75216e-10	-0.86142
62017316	chr11:62017316:C:T	2.66844e-17	-3.75216e-10	0.315895
62017414	chr11:62017414:C:T	8.21759e-19	-2.15733	-1.00717
62017419	chr11:62017419:G:T	7.26845e-18	-3.75216e-10	-0.984641
62017529	chr11:62017529:G:A	1.26297e-16	-3.75216e-10	1.87045
62017793	chr11:62017793:G:T	8.53582e-18	-3.75216e-10	-0.823913
62017817	chr11:62017817:G:A	1.1378e-16	-3.75216e-10	1.76608
62018038	chr11:62018038:C:G	5.63165e-18	-3.75216e-10	-1.23978
62018066	chr11:62018066:A:G	9.16194e-19	-1.95516	-1.10055
62018203	chr11:62018203:C:T	6.72397e-18	-3.75216e-10	-1.06251
62018776	chr11:62018776:C:T	5.66506e-18	-3.75216e-10	-1.23387
62018826	chr11:62018826:C:T	8.54081e-18	-3.75216e-10	-0.823329
62019441	chr11:62019441:G:A	7.41685e-19	-2.15417	-1.11285
62019989	chr11:62019989:G:C	9.95178e-18	-3.75216e-10	-0.670433
62020328	chr11:62020328:A:G	1.54715e-18	-2.08209	-0.449681
62020450	chr11:62020450:A:G	7.28264e-19	-2.14039	-1.14489
62020465	chr11:62020465:G:A	1.75003e-17	-3.75216e-10	-0.105969
62020621	chr11:62020621:C:T	8.17341e-18	-3.75216e-10	-0.867298
62020842	chr11:62020842:C:T	4.28809e-18	-1.51234	-2.74067e-10
62020897	chr11:62020897:G:C	2.36555e-18	-2.10717	-2.74067e-10
62021174	chr11:62021174:T:A	1.39817e-18	-2.15107	-0.481948
62021251	chr11:62021251:C:T	1.65331e-17	-3.75216e-10	-0.162818
62021358	chr11:62021358:CT:C	7.13983e-19	-2.14284	-1.16224
62021769	chr11:62021769:G:A	6.10536e-18	-3.75216e-10	-1.15902
62022469	chr11:62022469:G:A	7.89696e-19	-2.15278	-1.05151
62022725	chr11:62022725:T:C	6.24928e-18	-3.75216e-10	-1.13572
62023190	chr11:62023190:T:C	1.95683e-18	-2.10529	-0.19157
62023335	chr11:62023335:G:A	7.13791e-19	-2.14692	-1.15843
62023560	chr11:62023560:G:A	1.16074e-16	-3.75216e-10	1.78604
62023748	chr11:62023748:G:T	8.61837e-19	-2.15002	-0.966854
62023946	chr11:62023946:T:C	7.13925e-19	-2.10467	-1.20049
62024243	chr11:62024243:T:C	8.15006e-18	-3.75216e-10	-0.870159
62024415	chr11:62024415:A:T	8.31539e-18	-3.75216e-10	-0.850076
62024499	chr11:62024499:A:AT	4.377e-16	-3.75216e-10	3.11335
62024547	chr11:62024547:C:T	9.61401e-19	-2.13781	-0.869742
62024567	chr11:62024567:C:T	2.38455e-17	-3.75216e-10	0.20341
62024665	chr11:62024665:T:A	5.6583e-18	-3.75216e-10	-1.23506
62024805	chr11:62024805:A:G	1.17363e-17	-3.75216e-10	-0.505494
62025094	chr11:62025094:G:A	6.6249e-18	-3.75216e-10	-1.07735
62025502	chr11:62025502:GAC:G	2.37468e-17	-3.75216e-10	0.199261
62025536	chr11:62025536:C:T	5.64246e-18	-3.75216e-10	-1.23786
62026063	chr11:62026063:T:C	3.73542e-18	-1.89385	0.243523
62026350	chr11:62026350:T:C	1.34207e-18	-2.15652	-0.517447
62026428	chr11:62026428:T:C	1.00598e-18	-2.10951	-0.852709
62026852	chr11:62026852:G:A	1.68791e-18	-1.3495	-1.09519
62026889	chr11:62026889:A:G	6.74878e-18	-3.75216e-10	-1.05882
62027538	chr11:62027538:C:T	5.64597e-18	-3.75216e-10	-1.23724
62027549	chr11:62027549:T:C	6.04346e-18	-3.75216e-10	-1.16921
62027583	chr11:62027583:G:A	7.55986e-19	-2.15815	-1.08976
62027810	chr11:62027810:G:A	5.66295e-18	-3.75216e-10	-1.23424
62027885	chr11:62027885:C:T	6.5224e-19	-2.15542	-1.24011
62028007	chr11:62028007:G:A	1.69833e-17	-3.75216e-10	-0.135953
62028173	chr11:62028173:C:T	9.56245e-18	-3.75216e-10	-0.710341
62028200	chr11:62028200:G:A	6.92006e-19	-2.15826	-1.17809
62028725	chr11:62028725:A:G	1.97042e-17	-1.41758	1.43023
62028914	chr11:62028914:G:A	6.00743e-17	2.33476	-1.20736
62029172	chr11:62029172:T:C	7.20361e-18	-3.75216e-10	-0.993602
62029187	chr11:62029187:A:C	7.19419e-18	-3.75216e-10	-0.994911
62029578	chr11:62029578:C:T	6.74413e-18	-3.75216e-10	-1.05951
62029635	chr11:62029635:T:C	1.0057e-17	-1.53998	0.88006
62029860	chr11:62029860:C:T	5.66064e-18	-3.75216e-10	-1.23465
62029966	chr11:62029966:A:G	5.99592e-18	-3.75216e-10	-1.17711
62030204	chr11:62030204:G:A	8.62205e-18	-3.75216e-10	-0.813861
62030578	chr11:62030578:G:A	3.48852e-18	-1.84181	0.123108
62030683	chr11:62030683:G:A	7.78303e-18	-3.75216e-10	-0.916239
62030879	chr11:62030879:T:C	7.25609e-18	-3.75216e-10	-0.986343
62030890	chr11:62030890:T:C	5.32495e-17	-3.75216e-10	1.0068
62030914	chr11:62030914:T:C	1.84863e-18	-2.10706	-0.246679
62031031	chr11:62031031:C:T	3.18687e-17	-3.75216e-10	0.493441
62031122	chr11:62031122:A:T	9.3728e-19	-2.15894	-0.874022
62031194	chr11:62031194:G:A	1.24424e-17	-3.75216e-10	-0.447072
62031842	chr11:62031842:T:A	6.15887e-18	-3.75216e-10	-1.15029
62032773	chr11:62032773:T:C	6.49168e-18	-3.75216e-10	-1.09766
62033534	chr11:62033534:G:A	2.11863e-18	-1.71683	-0.500583
62033841	chr11:62033841:C:T	6.65519e-18	-3.75216e-10	-1.07279
62033990	chr11:62033990:A:G	6.93207e-18	-3.75216e-10	-1.03203
62034331	chr11:62034331:T:TC	6.888e-18	-3.75216e-10	-1.0384
62034779	chr11:62034779:G:A	7.55225e-18	-3.75216e-10	-0.946339
62035197	chr11:62035197:G:C	6.61191e-18	-3.75216e-10	-1.07931
62035649	chr11:62035649:A:G	7.27444e-18	-3.75216e-10	-0.983818
62035684	chr11:62035684:A:G	6.46532e-18	-3.75216e-10	-1.10173
62035796	chr11:62035796:G:A	7.55123e-18	-3.75216e-10	-0.946474
62035803	chr11:62035803:C:T	7.51702e-18	-3.75216e-10	-0.951015
62035909	chr11:62035909:A:C	7.90186e-18	-3.75216e-10	-0.901087
62035934	chr11:62035934:T:G	5.82652e-18	-3.75216e-10	-1.20576
62035990	chr11:62035990:T:G	7.7241e-18	-3.75216e-10	-0.923839
62036063	chr11:62036063:C:T	3.33782e-17	-3.75216e-10	0.53972
62036067	chr11:62036067:C:T	7.33404e-18	-3.75216e-10	-0.975658
62036068	chr11:62036068:A:G	2.63472e-18	-1.07288	-0.926523
62036211	chr11:62036211:T:C	2.307e-18	-1.64544	-0.486802
62036245	chr11:62036245:A:G	2.61882e-18	-1.58212	-0.42334
62036266	chr11:62036266:G:A	6.78884e-18	-3.75216e-10	-1.0529
62036296	chr11:62036296:C:T	1.18275e-18	-2.04072	-0.759616
62036464	chr11:62036464:G:A	1.98295e-18	-1.79649	-0.487106
62036613	chr11:62036613:A:G	7.26831e-18	-3.75216e-10	-0.984661
62036629	chr11:62036629:C:T	9.9978e-18	-1.30381	0.637991
62036690	chr11:62036690:C:A	9.23683e-19	-2.13156	-0.916011
62036720	chr11:62036720:A:G	1.10848e-17	-1.8581	1.29549
62036904	chr11:62036904:G:A	7.16817e-18	-3.75216e-10	-0.998535
62036975	chr11:62036975:A:C	5.65007e-18	-3.75216e-10	-1.23652
62037016	chr11:62037016:T:C	1.12305e-17	-0.549549	-2.74067e-10
62037066	chr11:62037066:CCTT:C	7.48541e-18	-3.75216e-10	-0.955229
62037361	chr11:62037361:C:T	2.17631e-18	-1.8005	-0.390053
62037508	chr11:62037508:T:A	6.04811e-18	-3.75216e-10	-1.16844
62037916	chr11:62037916:G:A	2.35055e-18	-2.11354	-2.74067e-10
62037983	chr11:62037983:C:G	1.55541e-18	-1.90324	-0.623204
62038006	chr11:62038006:T:C	6.06353e-18	-3.75216e-10	-1.16589
62038095	chr11:62038095:G:A	7.19858e-19	-2.15762	-1.13927
62038347	chr11:62038347:C:T	1.95515e-18	-1.81819	-0.479526
62038422	chr11:62038422:G:A	1.94827e-18	-1.82652	-0.474725
62038664	chr11:62038664:G:A	1.96647e-18	-1.83325	-0.458695
62038880	chr11:62038880:A:G	1.22998e-18	-1.84226	-0.918928
62039010	chr11:62039010:C:T	1.98445e-18	-1.82417	-0.458673
62039117	chr11:62039117:T:G	2.02261e-18	-1.81943	-0.444369
62039129	chr11:62039129:G:T	6.38257e-18	-3.75216e-10	-1.11461
62039219	chr11:62039219:A:G	8.98271e-18	-3.75216e-10	-0.772883
62039461	chr11:62039461:A:T	6.04e-18	-3.75216e-10	-1.16978
62039499	chr11:62039499:T:A	7.18459e-18	-3.75216e-10	-0.996247
62039506	chr11:62039506:C:T	8.98004e-18	-3.75216e-10	-0.77318
62039507	chr11:62039507:A:G	8.27433e-18	-3.75216e-10	-0.855026
62040031	chr11:62040031:T:C	1.58237e-18	-1.75861	-0.750651
62040117	chr11:62040117:A:G	2.43652e-18	-1.28599	-0.791624
62040220	chr11:62040220:T:C	1.84354e-18	-1.88948	-0.467019
62040221	chr11:62040221:G:A	1.52224e-18	-1.81189	-0.736111
62040226	chr11:62040226:G:A	2.21048e-18	-1.83261	-0.342368
62040283	chr11:62040283:C:T	1.97851e-18	-1.84462	-0.441223
62040311	chr11:62040311:T:C	1.02756e-18	-1.70095	-1.24005
62040362	chr11:62040362:G:A	1.93876e-18	-1.82842	-0.477716
62040408	chr11:62040408:G:A	3.49723e-18	-1.48894	-0.227274
62040424	chr11:62040424:G:A	1.93123e-18	-1.84171	-0.468318
62040453	chr11:62040453:T:G	1.94905e-18	-1.9303	-0.37054
62040620	chr11:62040620:A:G	1.9414e-18	-1.8469	-0.457876
62040635	chr11:62040635:G:C	2.45705e-18	-1.69759	-0.371637
62040788	chr11:62040788:G:T	7.32911e-18	-3.75216e-10	-0.976331
62040838	chr11:62040838:TG:T	1.81906e-17	-3.75216e-10	-0.0672807
62040945	chr11:62040945:G:T	6.83308e-18	-3.75216e-10	-1.04641
62041312	chr11:62041312:G:A	6.01047e-18	-3.75216e-10	-1.17468
62041328	chr11:62041328:A:G	1.41325e-18	-1.84224	-0.78005
62041466	chr11:62041466:T:C	9.65059e-19	-1.94955	-1.0542
62041507	chr11:62041507:C:T	2.87418e-18	-1.64622	-0.266199
62041574	chr11:62041574:C:G	2.45545e-18	-2.06988	-2.74067e-10
62041587	chr11:62041587:C:T	6.86316e-18	-3.75216e-10	-1.04202
62041786	chr11:62041786:C:G	1.05209e-17	-3.75216e-10	-0.614817
62041840	chr11:62041840:C:T	7.92904e-18	-3.75216e-10	-0.897652
62041854	chr11:62041854:A:C	2.35013e-18	-1.47174	-0.641968
62042058	chr11:62042058:T:G	2.36987e-17	-3.75216e-10	0.197235
62042137	chr11:62042137:G:A	2.84784e-17	-3.75216e-10	0.380962
62042222	chr11:62042222:T:C	8.71551e-19	-2.15275	-0.952913
62042534	chr11:62042534:G:A	6.05577e-18	-3.75216e-10	-1.16717
62042690	chr11:62042690:T:C	9.96387e-19	-2.03348	-0.938327
62042791	chr11:62042791:TA:T	6.26371e-18	-3.75216e-10	-1.13341
62042830	chr11:62042830:T:C	6.40749e-18	-3.75216e-10	-1.11072
62042890	chr11:62042890:GAGA:G	1.1192e-17	-3.75216e-10	-0.552987
62043075	chr11:62043075:TC:T	5.733e-18	-3.75216e-10	-1.22194
62043245	chr11:62043245:C:T	6.59116e-18	-3.75216e-10	-1.08245
62043312	chr11:62043312:A:G	1.46345e-18	-1.35326	-1.23413
62043402	chr11:62043402:C:T	7.18125e-18	-3.75216e-10	-0.996711
62043446	chr11:62043446:G:A	8.41248e-17	-3.75216e-10	1.46412
62043602	chr11:62043602:G:A	5.93807e-18	-3.75216e-10	-1.1868
62044024	chr11:62044024:C:T	1.1772e-17	-3.75216e-10	-0.502462
62044241	chr11:62044241:C:T	6.18995e-18	-3.75216e-10	-1.14526
62044331	chr11:62044331:T:G	1.1391e-18	-1.75719	-1.08076
62044663	chr11:62044663:C:T	2.83717e-18	-0.71604	-1.20934
62044924	chr11:62044924:G:A	7.1401e-19	-2.06984	-1.23521
62045713	chr11:62045713:C:T	3.74072e-18	-2.1515	0.502588
62045721	chr11:62045721:T:C	2.25843e-18	-1.02844	-1.12507
62045787	chr11:62045787:T:C	2.08208e-18	-1.0045	-1.23032
62046094	chr11:62046094:A:G	2.40667e-18	-0.943258	-1.14668
62046136	chr11:62046136:C:T	2.32626e-18	-0.96471	-1.15921
62046182	chr11:62046182:G:A	2.1929e-18	-1.0118	-1.17116
62046232	chr11:62046232:C:CT	9.60228e-19	-1.77526	-1.23351
62046348	chr11:62046348:G:A	6.17003e-18	-2.02642	0.877936
62046640	chr11:62046640:T:C	2.65022e-18	-0.959658	-1.03388
62046840	chr11:62046840:A:G	2.84335e-18	-0.85889	-1.06431
62047207	chr11:62047207:T:C	2.77792e-18	-0.935757	-1.01073
62047714	chr11:62047714:C:T	8.40036e-18	-3.75216e-10	-0.83991
62047816	chr11:62047816:G:A	2.08277e-18	-1.09483	-1.13965
62047819	chr11:62047819:A:ATACAATATC	2.12638e-18	-1.07467	-1.13909
62047895	chr11:62047895:T:C	2.03534e-18	-1.18723	-1.07029
62047965	chr11:62047965:G:A	1.88878e-18	-1.25903	-1.07322
62048162	chr11:62048162:GAAA:G	2.28068e-18	-1.18336	-0.960353
62048170	chr11:62048170:C:G	2.45495e-18	-1.14137	-0.92871
62048173	chr11:62048173:A:AT	2.25116e-18	-1.19812	-0.958616
62048331	chr11:62048331:T:C	7.36364e-18	-3.75216e-10	-0.97163
62048693	chr11:62048693:A:G	1.20811e-17	-0.476542	-2.74067e-10
62048694	chr11:62048694:G:T	1.25183e-17	-0.44099	-2.74067e-10
62048747	chr11:62048747:C:T	2.24703e-18	-2.15857	-2.74067e-10
62048842	chr11:62048842:C:T	1.31069e-18	-1.98348	-0.714147
62049659	chr11:62049659:T:C	1.20924e-18	-2.11966	-0.658531
62049728	chr11:62049728:A:G	1.53912e-18	-2.10382	-0.433156
62049845	chr11:62049845:A:G	1.51529e-18	-2.10772	-0.444856
62050266	chr11:62050266:A:G	7.29147e-18	-3.75216e-10	-0.981479
62050290	chr11:62050290:A:G	6.0351e-18	-3.75216e-10	-1.17059
62050465	chr11:62050465:G:A	6.46762e-18	-3.75216e-10	-1.10138
62050921	chr11:62050921:T:G	2.32696e-18	-2.12362	-2.74067e-10
62050989	chr11:62050989:G:A	6.11445e-18	-3.75216e-10	-1.15753
62051181	chr11:62051181:G:A	6.02346e-18	-0.117452	-1.05507
62051493	chr11:62051493:C:G	6.03114e-18	-3.75216e-10	-1.17125
62051700	chr11:62051700:A:G	1.74409e-17	-3.75216e-10	-0.109366
62051978	chr11:62051978:T:A	1.28191e-18	-2.07966	-0.640173
62052749	chr11:62052749:C:A	7.97496e-18	-3.75216e-10	-0.891877
62053551	chr11:62053551:T:C	8.08873e-18	-3.75216e-10	-0.877713
62053609	chr11:62053609:A:T	4.03666e-17	1.91398	-1.18416
62053962	chr11:62053962:T:C	6.22804e-18	-3.75216e-10	-1.13912
62054476	chr11:62054476:A:G	5.6302e-18	-3.75216e-10	-1.24004
62054665	chr11:62054665:T:C	2.30732e-18	-2.1321	-2.74067e-10
62054781	chr11:62054781:T:C	3.21059e-18	-1.80173	-2.74067e-10
62054857	chr11:62054857:G:C	5.93291e-18	-3.75216e-10	-1.18767
62054965	chr11:62054965:A:G	6.02571e-18	-3.75216e-10	-1.17215
62055078	chr11:62055078:G:T	2.42174e-18	-2.0837	-2.74067e-10
62055248	chr11:62055248:AGGAGGT:A	9.9705e-18	-3.75216e-10	-0.668553
62055747	chr11:62055747:C:T	9.71399e-19	-2.12444	-0.872762
62055914	chr11:62055914:A:C	2.85422e-18	-0.68325	-1.23614
62056104	chr11:62056104:G:A	9.66554e-19	-1.98883	-1.01337
62056158	chr11:62056158:T:C	5.69142e-18	-3.75216e-10	-1.22923
62056251	chr11:62056251:C:T	2.28812e-18	-0.984622	-1.15583
62057769	chr11:62057769:A:T	7.07996e-17	1.29167	-2.74067e-10
62057949	chr11:62057949:C:T	5.6297e-18	-3.75216e-10	-1.24013
62058058	chr11:62058058:G:A	6.01894e-18	-3.75216e-10	-1.17327
62058224	chr11:62058224:A:G	9.98066e-19	-2.08444	-0.885676
62058294	chr11:62058294:C:T	8.10885e-18	-1.53346	0.658228
62058597	chr11:62058597:G:A	5.71867e-18	-3.75216e-10	-1.22445
62058949	chr11:62058949:G:A	9.09243e-19	-2.11855	-0.944782
62059222	chr11:62059222:A:G	5.67152e-18	-3.75216e-10	-1.23273
62059262	chr11:62059262:T:A	5.69415e-18	-3.75216e-10	-1.22875
62059350	chr11:62059350:C:T	1.17253e-18	-2.11698	-0.692035
62059462	chr11:62059462:A:G	1.6522e-18	-1.22962	-1.23646
62059525	chr11:62059525:G:C	5.63224e-18	-3.75216e-10	-1.23968
62059600	chr11:62059600:C:T	6.04931e-18	-3.75216e-10	-1.16824
62059800	chr11:62059800:G:C	9.62721e-19	-1.86234	-1.14384
62059809	chr11:62059809:C:T	5.68358e-18	-3.75216e-10	-1.2306
62059814	chr11:62059814:C:A	3.09852e-18	-1.83726	-2.74067e-10
62060040	chr11:62060040:T:G	9.51504e-19	-2.13988	-0.87802
62060276	chr11:62060276:C:T	9.32526e-19	-2.13211	-0.90593
62060922	chr11:62060922:G:A	5.83049e-18	-3.75216e-10	-1.20508
62060957	chr11:62060957:G:A	1.54296e-17	-3.75216e-10	-0.231894
62062070	chr11:62062070:T:C	1.0601e-18	-1.87963	-1.03019
62062323	chr11:62062323:A:G	8.1686e-19	-2.13354	-1.03693
62062457	chr11:62062457:T:C	8.22525e-19	-2.12534	-1.03822
62062572	chr11:62062572:G:T	9.82161e-18	-3.75216e-10	-0.683599
62063005	chr11:62063005:G:A	5.70587e-18	-3.75216e-10	-1.22669
62063033	chr11:62063033:C:T	5.77459e-18	-3.75216e-10	-1.21472
62063079	chr11:62063079:C:T	7.60396e-19	-2.13466	-1.10744
62063575	chr11:62063575:A:C	6.20563e-18	-3.75216e-10	-1.14273
62063679	chr11:62063679:C:T	6.81247e-18	-1.74073	0.691298
62063798	chr11:62063798:A:G	6.07199e-18	-3.75216e-10	-1.1645
62064119	chr11:62064119:C:T	5.80409e-18	-3.75216e-10	-1.20962
62064606	chr11:62064606:T:C	1.01806e-18	-1.91756	-1.03272
62064668	chr11:62064668:G:A	1.11535e-17	-3.75216e-10	-0.556429
62065006	chr11:62065006:A:G	1.13353e-18	-2.14418	-0.69867
62065076	chr11:62065076:G:A	5.83031e-18	-3.75216e-10	-1.20511
62065336	chr11:62065336:A:C	8.91678e-18	-3.75216e-10	-0.780249
62066098	chr11:62066098:A:G	2.02227e-17	-3.75216e-10	0.038619
62066136	chr11:62066136:C:T	6.99879e-18	-3.75216e-10	-1.02245
62066598	chr11:62066598:T:G	2.55976e-18	-2.14061	0.112336
62066824	chr11:62066824:A:AT	5.66734e-18	-3.75216e-10	-1.23347
62067405	chr11:62067405:G:A	5.69666e-18	-3.75216e-10	-1.2283
62067407	chr11:62067407:G:C	5.70577e-18	-3.75216e-10	-1.22671
62067430	chr11:62067430:G:A	6.28315e-18	-3.75216e-10	-1.13031
62067788	chr11:62067788:T:A	1.63181e-17	-0.175908	-2.74067e-10
62067812	chr11:62067812:T:C	9.82847e-18	-3.75216e-10	-0.682901
62067942	chr11:62067942:C:T	7.89679e-18	-3.75216e-10	-0.901728
62068020	chr11:62068020:C:T	3.96436e-18	-1.59084	-2.74067e-10
62068037	chr11:62068037:C:G	9.85809e-19	-1.95684	-1.02563
62068072	chr11:62068072:T:C	9.98826e-19	-1.95812	-1.01124
62068646	chr11:62068646:G:A	1.02769e-18	-2.15474	-0.786127
62069177	chr11:62069177:G:A	5.82065e-18	-3.75216e-10	-1.20677
62069307	chr11:62069307:A:G	1.94531e-17	-3.75216e-10	-0.000178718
62070072	chr11:62070072:T:C	6.28921e-18	-3.75216e-10	-1.12935
62070182	chr11:62070182:C:T	5.89067e-18	-3.75216e-10	-1.19482
62070396	chr11:62070396:G:A	5.96735e-18	-3.75216e-10	-1.18188
62070510	chr11:62070510:G:A	6.20264e-18	-3.75216e-10	-1.14321
62070745	chr11:62070745:A:T	5.63103e-18	-3.75216e-10	-1.23989
62070869	chr11:62070869:A:G	6.87494e-18	-3.75216e-10	-1.0403
62071830	chr11:62071830:C:A	2.45212e-18	-2.07123	-2.74067e-10
62071885	chr11:62071885:C:T	6.75742e-18	-3.75216e-10	-1.05754
62072638	chr11:62072638:T:C	5.68888e-18	-3.75216e-10	-1.22967
62072693	chr11:62072693:C:T	1.07211e-18	-1.85432	-1.04424
62072941	chr11:62072941:C:A	1.11368e-18	-1.8519	-1.00862
62073285	chr11:62073285:T:C	7.68031e-18	-3.75216e-10	-0.929525
62073314	chr11:62073314:G:A	7.9872e-18	-3.75216e-10	-0.890344
62073559	chr11:62073559:G:A	1.23519e-18	-1.83626	-0.920695
62073647	chr11:62073647:A:T	8.67463e-18	-3.75216e-10	-0.807781
62073899	chr11:62073899:T:C	1.0801e-17	-3.75216e-10	-0.588546
62074612	chr11:62074612:G:A	2.66296e-18	-1.98874	-2.74067e-10
62074740	chr11:62074740:T:C	1.7584e-18	-1.6765	-0.727279
62074910	chr11:62074910:G:A	8.00937e-18	-3.75216e-10	-0.887572
62075011	chr11:62075011:C:T	5.73451e-18	-3.75216e-10	-1.22168
62075036	chr11:62075036:G:A	5.85804e-18	-3.75216e-10	-1.20037
62075090	chr11:62075090:A:C	5.84671e-18	-3.75216e-10	-1.2023
62075446	chr11:62075446:C:T	5.93859e-18	-3.75216e-10	-1.18671
62075475	chr11:62075475:C:T	5.90452e-18	-3.75216e-10	-1.19247
62075715	chr11:62075715:CAG:C	2.30194e-18	-2.13443	-2.74067e-10
62075727	chr11:62075727:T:G	5.75112e-18	-3.75216e-10	-1.21879
62075844	chr11:62075844:T:C	2.33472e-18	-2.12029	-2.74067e-10
62075965	chr11:62075965:C:T	1.05239e-18	-1.93255	-0.98457
62076070	chr11:62076070:G:A	1.19322e-18	-1.99574	-0.795789
62076111	chr11:62076111:T:G	1.03483e-18	-1.85129	-1.08265
62076340	chr11:62076340:G:A	1.49314e-17	-1.28837	1.02366
62076970	chr11:62076970:T:A	5.87928e-18	-3.75216e-10	-1.19675
62077191	chr11:62077191:T:G	2.29513e-18	-2.13739	-2.74067e-10
62077212	chr11:62077212:G:A	6.20857e-18	-3.75216e-10	-1.14225
62077524	chr11:62077524:AATG:A	1.17054e-18	-2.01604	-0.794677
62077611	chr11:62077611:C:CTCAG	5.71038e-18	-3.75216e-10	-1.2259
62077689	chr11:62077689:T:C	1.72359e-18	-1.80572	-0.618054
62077690	chr11:62077690:C:T	7.37662e-19	-2.07947	-1.19298
62077998	chr11:62077998:T:C	5.87368e-18	-3.75216e-10	-1.1977
62078214	chr11:62078214:T:G	5.63068e-18	-3.75216e-10	-1.23995
62078623	chr11:62078623:T:G	1.1581e-18	-2.05514	-0.766261
62078817	chr11:62078817:C:T	2.34271e-18	-2.11688	-2.74067e-10
62079190	chr11:62079190:C:T	8.7521e-18	-3.75216e-10	-0.798891
62079949	chr11:62079949:A:G	1.0444e-18	-1.92361	-1.00113
62080228	chr11:62080228:T:C	5.91369e-18	-3.75216e-10	-1.19092
62080377	chr11:62080377:A:G	6.79238e-18	-3.75216e-10	-1.05238
62080740	chr11:62080740:A:G	6.25786e-18	-3.75216e-10	-1.13435
62080804	chr11:62080804:A:C	6.37232e-18	-0.768614	-0.347606
62081300	chr11:62081300:G:A	8.90512e-18	-3.75216e-10	-0.781558
62081309	chr11:62081309:C:T	2.2879e-18	-2.14055	-2.74067e-10
62081961	chr11:62081961:G:A	7.59626e-18	-3.75216e-10	-0.940529
62081969	chr11:62081969:G:A	2.84338e-18	-1.92319	-2.74067e-10
62082807	chr11:62082807:C:A	2.41031e-18	-2.08843	-2.74067e-10
62083219	chr11:62083219:T:A	1.1807e-18	-2.15899	-0.643079
62083221	chr11:62083221:T:A	2.39113e-18	-2.09642	-2.74067e-10
62083263	chr11:62083263:A:C	9.57577e-19	-1.92641	-1.08513
62083732	chr11:62083732:C:T	2.20613e-18	-1.53166	-0.645289
62084160	chr11:62084160:C:T	2.24529e-18	-2.15935	-2.74067e-10
62084264	chr11:62084264:C:T	8.67734e-18	-3.75216e-10	-0.807469
62084326	chr11:62084326:C:T	1.63034e-17	-3.75216e-10	-0.176808
62084499	chr11:62084499:T:C	5.79787e-18	-3.75216e-10	-1.21069
62084752	chr11:62084752:C:A	5.82105e-18	-3.75216e-10	-1.2067
62085134	chr11:62085134:G:A	5.63099e-18	-3.75216e-10	-1.2399
62085376	chr11:62085376:A:G	2.26043e-18	-2.15263	-2.74067e-10
62085431	chr11:62085431:A:T	9.42698e-19	-1.96069	-1.0665
62085789	chr11:62085789:G:A	5.65781e-18	-3.75216e-10	-1.23515
62085864	chr11:62085864:T:G	7.91623e-19	-1.98207	-1.21978
62087326	chr11:62087326:T:G	6.01555e-18	-3.75216e-10	-1.17384
62087974	chr11:62087974:CAGTT:C	6.36363e-18	-3.75216e-10	-1.11759
62088303	chr11:62088303:G:A	2.32482e-18	-2.12454	-2.74067e-10
62088343	chr11:62088343:G:T	5.91493e-18	-3.75216e-10	-1.1907
62088535	chr11:62088535:A:G	5.63205e-18	-3.75216e-10	-1.23971
62088612	chr11:62088612:G:A	5.9316e-18	-3.75216e-10	-1.18789
62088896	chr11:62088896:A:G	1.77285e-17	-3.75216e-10	-0.0930084
62088902	chr11:62088902:T:C	5.73545e-18	-3.75216e-10	-1.22152
62089031	chr11:62089031:T:A	5.93058e-18	-3.75216e-10	-1.18806
62089278	chr11:62089278:G:A	8.32513e-18	-0.0681044	-0.780802
62089468	chr11:62089468:A:G	5.9464e-18	-3.75216e-10	-1.1854
62089525	chr11:62089525:T:C	5.84309e-18	-3.75216e-10	-1.20292
62089548	chr11:62089548:C:T	2.28836e-18	-2.14035	-2.74067e-10
62089621	chr11:62089621:T:C	1.72006e-17	-3.75216e-10	-0.123242
62090224	chr11:62090224:T:C	8.7462e-18	0.0460846	-0.84565
62090239	chr11:62090239:T:A	5.98467e-18	-3.75216e-10	-1.17898
62090333	chr11:62090333:A:C	2.32252e-18	-2.12553	-2.74067e-10
62090521	chr11:62090521:T:C	5.91323e-18	-3.75216e-10	-1.19099
62090643	chr11:62090643:C:T	5.64925e-18	-3.75216e-10	-1.23666
62090663	chr11:62090663:G:T	2.561e-18	-2.02779	-2.74067e-10
62090739	chr11:62090739:G:A	1.13077e-17	-3.75216e-10	-0.5427
62091019	chr11:62091019:T:C	5.95024e-18	-3.75216e-10	-1.18475
62091098	chr11:62091098:G:A	7.74367e-19	-2.15312	-1.07077
62091128	chr11:62091128:G:A	6.69712e-18	-3.75216e-10	-1.06651
62091574	chr11:62091574:C:A	5.63529e-18	-3.75216e-10	-1.23914
62091711	chr11:62091711:G:A	6.38545e-18	-3.75216e-10	-1.11416
62091789	chr11:62091789:C:A	1.766e-17	-3.75216e-10	-0.0968835
62091832	chr11:62091832:G:A	5.91667e-18	-3.75216e-10	-1.19041
62092088	chr11:62092088:A:G	5.81129e-18	-3.75216e-10	-1.20838
62092483	chr11:62092483:T:C	6.2833e-18	0.0939355	-1.22422
62092789	chr11:62092789:G:GT	5.63373e-18	-3.75216e-10	-1.23941
62092908	chr11:62092908:T:C	5.94461e-18	-3.75216e-10	-1.1857
62092997	chr11:62092997:T:C	5.77208e-18	-3.75216e-10	-1.21515
62093201	chr11:62093201:A:G	5.92209e-18	-3.75216e-10	-1.1895
62093681	chr11:62093681:T:C	5.77538e-18	-3.75216e-10	-1.21458
62093949	chr11:62093949:T:G	5.94794e-18	-3.75216e-10	-1.18514
62094082	chr11:62094082:T:C	5.93707e-18	-3.75216e-10	-1.18697
62094109	chr11:62094109:A:G	5.95419e-18	-3.75216e-10	-1.18409
62094379	chr11:62094379:C:T	3.52771e-18	-1.27343	-0.434104
62094693	chr11:62094693:C:T	3.57114e-18	-2.01347	0.31817
62095811	chr11:62095811:TG:T	1.74521e-17	-1.21089	1.10217
62095847	chr11:62095847:C:T	8.66575e-19	-2.13255	-0.978846
62096031	chr11:62096031:C:T	6.455e-18	-1.10333	-2.74067e-10
62096088	chr11:62096088:C:T	2.51322e-17	-3.75216e-10	0.255966
62096165	chr11:62096165:C:T	5.83145e-18	-3.75216e-10	-1.20492
62096247	chr11:62096247:ACTGCACTCCAGCCTGGGCAACAGAGACCAGG:A	7.25098e-18	-3.75216e-10	-0.987048
62099671	chr11:62099671:G:C	5.63123e-18	-3.75216e-10	-1.23986
62099817	chr11:62099817:T:C	2.0078e-18	-1.0356	-1.23554
62099867	chr11:62099867:A:G	6.85688e-19	-2.14473	-1.20079
62100040	chr11:62100040:CT:C	7.34457e-18	-3.75216e-10	-0.974223
62100240	chr11:62100240:T:C	5.62976e-18	-3.75216e-10	-1.24012
62100272	chr11:62100272:G:A	8.50885e-18	-3.75216e-10	-0.827078
62101147	chr11:62101147:C:T	5.95232e-18	-3.75216e-10	-1.1844
62101500	chr11:62101500:GATTT:G	6.11964e-18	-3.75216e-10	-1.15668
62101537	chr11:62101537:C:G	7.09261e-18	0.0505866	-1.05972
62101856	chr11:62101856:A:G	7.11589e-18	0.1325	-1.13835
62101860	chr11:62101860:A:G	7.19901e-18	0.13747	-1.13171
62101862	chr11:62101862:G:A	7.35521e-18	0.157953	-1.13073
62102041	chr11:62102041:T:C	7.99406e-18	0.174875	-1.06436
62102430	chr11:62102430:C:T	1.61537e-18	-2.10136	-0.387256
62102484	chr11:62102484:G:T	6.81092e-18	0.0109453	-1.0606
62102513	chr11:62102513:T:C	6.47876e-18	-3.75216e-10	-1.09966
62102594	chr11:62102594:C:T	1.70344e-18	-2.10252	-0.333018
62102856	chr11:62102856:A:G	6.9167e-18	0.0402526	-1.0745
62103186	chr11:62103186:A:C	1.60342e-18	-2.10662	-0.389426
62103260	chr11:62103260:T:C	9.00657e-19	-2.15083	-0.921983
62103401	chr11:62103401:C:T	5.93456e-18	-3.75216e-10	-1.18739
62103560	chr11:62103560:T:G	2.24852e-18	-2.15791	-2.74067e-10
62104273	chr11:62104273:G:A	6.03405e-18	-3.75216e-10	-1.17077
62104337	chr11:62104337:T:C	5.99306e-18	-3.75216e-10	-1.17758
62104505	chr11:62104505:C:T	2.25255e-18	-2.15612	-2.74067e-10
62104519	chr11:62104519:G:A	1.49845e-18	-2.10489	-0.458868
62105252	chr11:62105252:C:T	5.77503e-18	-3.75216e-10	-1.21464
62105804	chr11:62105804:C:A	8.28607e-18	-3.75216e-10	-0.853609
62105854	chr11:62105854:C:G	6.89635e-18	-3.75216e-10	-1.03719
62106404	chr11:62106404:A:G	3.0725e-18	-2.15785	0.312158
62106414	chr11:62106414:C:T	8.23997e-19	-1.95559	-1.20618
62106618	chr11:62106618:C:G	5.70009e-18	-3.75216e-10	-1.2277
62107369	chr11:62107369:C:G	1.73108e-18	-1.97032	-0.449121
62107479	chr11:62107479:G:A	8.13991e-18	-3.75216e-10	-0.871406
62107486	chr11:62107486:C:T	2.78518e-17	-3.75216e-10	0.358713
62108139	chr11:62108139:G:T	2.06637e-18	-1.08859	-1.15381
62108251	chr11:62108251:TG:T	7.22011e-18	-3.75216e-10	-0.991314
62108311	chr11:62108311:T:C	1.00328e-17	-0.662327	-2.74067e-10
62108659	chr11:62108659:G:A	5.8489e-18	-3.75216e-10	-1.20193
62108817	chr11:62108817:T:C	6.32137e-18	-3.75216e-10	-1.12425
62108885	chr11:62108885:A:G	1.35567e-18	-1.7735	-0.890391
62109089	chr11:62109089:T:C	7.97331e-19	-1.96154	-1.23313
62109145	chr11:62109145:T:A	7.92383e-19	-1.96795	-1.23295
62109665	chr11:62109665:G:A	1.57998e-18	-1.79574	-0.715032
62109939	chr11:62109939:C:T	2.27921e-18	-2.14436	-2.74067e-10
62109940	chr11:62109940:G:A	7.89024e-19	-1.9796	-1.22554
62109957	chr11:62109957:G:A	1.50046e-18	-1.80701	-0.7554
62110130	chr11:62110130:T:C	1.18004e-17	-3.75216e-10	-0.500053
62110272	chr11:62110272:A:G	8.93662e-19	-1.98789	-1.09273
62110350	chr11:62110350:T:A	1.6649e-18	-1.71784	-0.740582
62110683	chr11:62110683:G:A	6.2609e-18	-3.75216e-10	-1.13386
62111089	chr11:62111089:T:A	9.08434e-18	-3.75216e-10	-0.761633
62111097	chr11:62111097:C:A	1.5825e-18	-1.73746	-0.771712
62111482	chr11:62111482:A:G	1.4644e-18	-1.68847	-0.898273
62111546	chr11:62111546:G:A	1.3082e-18	-1.81352	-0.886011
62111568	chr11:62111568:A:T	8.92453e-18	-3.75216e-10	-0.77938
62111709	chr11:62111709:G:T	8.6226e-18	-3.75216e-10	-0.813798
62111844	chr11:62111844:C:T	1.42301e-18	-1.75839	-0.857022
62112217	chr11:62112217:G:A	1.27747e-18	-2.15816	-0.565146
62112402	chr11:62112402:A:T	1.74456e-18	-1.70626	-0.705419
62112451	chr11:62112451:G:A	9.02593e-18	-3.75216e-10	-0.768082
62112618	chr11:62112618:G:A	1.40657e-18	-1.83003	-0.796998
62112672	chr11:62112672:A:C	7.37127e-18	-1.92696	0.956368
62112751	chr11:62112751:A:G	1.29719e-18	-1.82224	-0.885736
62112755	chr11:62112755:T:C	6.24463e-18	-3.75216e-10	-1.13646
62112843	chr11:62112843:T:C	1.3409e-18	-1.82415	-0.850695
62113060	chr11:62113060:A:G	1.30571e-18	-1.81759	-0.883847
62113206	chr11:62113206:C:T	1.27679e-18	-1.82814	-0.895694
62113271	chr11:62113271:A:C	1.30688e-18	-1.81955	-0.880989
62113403	chr11:62113403:T:C	1.28828e-18	-1.82617	-0.888708
62113452	chr11:62113452:C:CTG	1.28639e-18	-1.83666	-0.879685
62113605	chr11:62113605:T:C	1.311e-18	-1.82543	-0.87197
62113645	chr11:62113645:G:T	9.02593e-18	-3.75216e-10	-0.768082
62113713	chr11:62113713:T:C	1.26326e-18	-1.84563	-0.888858
62114225	chr11:62114225:C:T	6.06172e-18	-3.75216e-10	-1.16619
62114309	chr11:62114309:G:A	6.93573e-18	-3.75216e-10	-1.0315
62114494	chr11:62114494:C:T	1.04476e-17	-3.75216e-10	-0.621814
62114798	chr11:62114798:A:C	1.50944e-18	-1.76041	-0.796035
62114891	chr11:62114891:C:T	6.82101e-18	-3.75216e-10	-1.04818
62114986	chr11:62114986:A:G	1.53895e-18	-1.74527	-0.791813
62115089	chr11:62115089:T:C	1.61458e-18	-1.70633	-0.782779
62115338	chr11:62115338:C:T	5.66334e-18	-3.75216e-10	-1.23417
62115646	chr11:62115646:C:T	8.46367e-19	-2.08997	-1.04501
62115686	chr11:62115686:C:T	9.43958e-18	-3.75216e-10	-0.723273
62116237	chr11:62116237:T:C	1.13295e-17	-3.75216e-10	-0.540775
62116405	chr11:62116405:A:T	7.94022e-19	-2.00511	-1.19372
62116553	chr11:62116553:A:C	1.42207e-18	-1.8209	-0.795168
62116572	chr11:62116572:G:A	1.5614e-18	-1.99465	-0.527955
62116597	chr11:62116597:G:A	7.9495e-19	-2.00897	-1.18869
62116830	chr11:62116830:G:A	7.79246e-19	-2.00784	-1.20977
62117017	chr11:62117017:G:A	7.41555e-18	-3.75216e-10	-0.964605
62117065	chr11:62117065:G:C	1.46932e-18	-1.80412	-0.77927
62117356	chr11:62117356:A:G	5.86723e-18	-3.75216e-10	-1.1988
62117377	chr11:62117377:C:T	1.44651e-18	-1.81403	-0.784998
62117490	chr11:62117490:A:G	1.32305e-17	-3.75216e-10	-0.385656
62117601	chr11:62117601:A:C	7.14295e-18	-3.75216e-10	-1.00206
62117678	chr11:62117678:T:C	7.22791e-18	-3.75216e-10	-0.990235
62117767	chr11:62117767:T:C	6.80122e-18	-3.75216e-10	-1.05108
62117792	chr11:62117792:C:G	1.19677e-17	-3.75216e-10	-0.485977
62117806	chr11:62117806:G:A	7.77051e-19	-2.0323	-1.18814
62117987	chr11:62117987:A:G	5.92778e-18	-3.75216e-10	-1.18854
62118084	chr11:62118084:T:G	1.3891e-18	-1.84183	-0.797694
62118172	chr11:62118172:A:AT	1.4319e-18	-1.8161	-0.793084
62118550	chr11:62118550:G:A	1.46208e-18	-1.81179	-0.776529
62118627	chr11:62118627:A:C	1.45807e-18	-1.81061	-0.780456
62118629	chr11:62118629:G:C	9.38111e-18	-3.75216e-10	-0.729486
62118642	chr11:62118642:A:C	2.24288e-18	-1.97154	-0.188889
62118659	chr11:62118659:T:C	5.70449e-18	-3.75216e-10	-1.22693
62118667	chr11:62118667:GTC:G	5.88363e-18	-3.75216e-10	-1.19601
62118673	chr11:62118673:C:G	1.47948e-18	-1.8396	-0.736897
62118716	chr11:62118716:T:G	9.08123e-18	-3.75216e-10	-0.761975
62119034	chr11:62119034:T:C	1.48614e-18	-1.82224	-0.749762
62119100	chr11:62119100:C:T	8.50718e-19	-2.07499	-1.05486
62119119	chr11:62119119:A:G	1.40694e-18	-1.82081	-0.805959
62119226	chr11:62119226:T:C	1.11212e-17	-3.75216e-10	-0.559331
62119356	chr11:62119356:C:A	5.68947e-18	-3.75216e-10	-1.22957
62119805	chr11:62119805:T:C	7.29737e-18	-3.75216e-10	-0.980671
62119961	chr11:62119961:T:C	5.82279e-18	-3.75216e-10	-1.2064
62120124	chr11:62120124:C:T	1.60502e-18	-1.90152	-0.593528
62120620	chr11:62120620:T:C	1.08532e-18	-1.71592	-1.17038
62120803	chr11:62120803:C:G	6.36501e-18	-3.75216e-10	-1.11737
62121197	chr11:62121197:C:T	5.93879e-18	-3.75216e-10	-1.18668
62121297	chr11:62121297:A:T	9.71784e-19	-1.80288	-1.19393
62121591	chr11:62121591:T:C	9.36762e-19	-1.84125	-1.19226
62121668	chr11:62121668:A:G	5.72313e-18	-3.75216e-10	-1.22367
62121672	chr11:62121672:G:A	1.2044e-17	-3.75216e-10	-0.479618
62121793	chr11:62121793:C:T	7.85654e-19	-2.01299	-1.19643
62122070	chr11:62122070:G:A	9.61035e-19	-1.82973	-1.1782
62122123	chr11:62122123:A:G	9.72865e-19	-1.81535	-1.18034
62122488	chr11:62122488:T:C	9.97698e-18	-3.75216e-10	-0.667904
62122974	chr11:62122974:C:T	3.19179e-18	-1.8076	-2.74067e-10
62122982	chr11:62122982:T:G	5.96975e-18	-3.75216e-10	-1.18148
62123130	chr11:62123130:G:A	5.78956e-18	-3.75216e-10	-1.21213
62123328	chr11:62123328:T:C	9.6504e-18	-3.75216e-10	-0.701185
62123340	chr11:62123340:G:A	7.79166e-19	-2.01707	-1.20064
62123361	chr11:62123361:T:G	5.78839e-18	-3.75216e-10	-1.21233
62123420	chr11:62123420:C:T	9.80878e-19	-1.80773	-1.17976
62123878	chr11:62123878:G:C	7.81039e-19	-2.01888	-1.19643
62123896	chr11:62123896:G:C	5.99141e-18	-3.75216e-10	-1.17786
62124174	chr11:62124174:G:A	7.52384e-19	-2.05626	-1.19643
62124765	chr11:62124765:A:G	9.87604e-19	-1.80917	-1.17148
62124915	chr11:62124915:A:G	9.77363e-19	-1.82545	-1.16563
62125195	chr11:62125195:C:T	3.21729e-18	-1.84269	0.0430492
62125246	chr11:62125246:C:G	9.49315e-18	-3.75216e-10	-0.717614
62125586	chr11:62125586:T:C	9.52043e-18	-3.75216e-10	-0.714744
62125744	chr11:62125744:T:G	6.9243e-19	-2.12856	-1.20717
62125796	chr11:62125796:A:G	5.91252e-18	-3.75216e-10	-1.19111
62125797	chr11:62125797:C:T	1.42735e-17	-3.75216e-10	-0.309776
62126067	chr11:62126067:G:A	6.72092e-19	-2.15773	-1.20781
62126222	chr11:62126222:G:A	2.30692e-18	-2.13227	-2.74067e-10
62126234	chr11:62126234:T:C	1.45242e-17	-3.75216e-10	-0.29237
62126249	chr11:62126249:GC:G	1.0214e-17	-3.75216e-10	-0.644425
62126269	chr11:62126269:C:T	3.51255e-18	-1.85843	0.146583
62126341	chr11:62126341:G:A	1.41416e-17	-3.75216e-10	-0.319064
62126357	chr11:62126357:A:G	1.41385e-17	-3.75216e-10	-0.319286
62126438	chr11:62126438:T:C	1.04107e-17	-3.75216e-10	-0.625346
62126492	chr11:62126492:G:A	5.93032e-18	-3.75216e-10	-1.18811
62126496	chr11:62126496:A:G	1.45094e-17	-3.75216e-10	-0.293391
62126500	chr11:62126500:C:T	7.66517e-19	-2.0556	-1.17848
62126558	chr11:62126558:A:G	1.21e-18	-1.73382	-1.04374
62126561	chr11:62126561:T:C	1.44896e-17	-3.75216e-10	-0.294752
62126708	chr11:62126708:A:T	5.71864e-18	-3.75216e-10	-1.22445
62126772	chr11:62126772:C:A	1.00456e-17	-3.75216e-10	-0.661054
62126808	chr11:62126808:T:C	1.43337e-17	-3.75216e-10	-0.305571
62126822	chr11:62126822:T:TA	1.40867e-17	-3.75216e-10	-0.322952
62127010	chr11:62127010:A:G	5.77059e-18	-3.75216e-10	-1.21541
62127198	chr11:62127198:A:G	1.25124e-17	-3.75216e-10	-0.441464
62127326	chr11:62127326:A:G	6.06449e-18	-3.75216e-10	-1.16573
62127419	chr11:62127419:A:G	6.86749e-19	-2.11183	-1.23215
62127612	chr11:62127612:T:TA	2.29584e-18	-2.13708	-2.74067e-10
62127628	chr11:62127628:T:C	1.4988e-18	-1.41938	-1.14414
62127697	chr11:62127697:C:T	7.66888e-18	-3.75216e-10	-0.931013
62127971	chr11:62127971:TA:T	9.35594e-19	-1.83836	-1.1964
62128004	chr11:62128004:G:A	1.73795e-18	-1.40328	-1.0122
62128069	chr11:62128069:A:G	8.03987e-18	-3.75216e-10	-0.883771
62128166	chr11:62128166:G:T	7.33062e-18	-3.75216e-10	-0.976124
62128332	chr11:62128332:C:T	5.65941e-18	-3.75216e-10	-1.23486
62128743	chr11:62128743:G:A	9.07013e-18	-3.75216e-10	-0.763198
62129181	chr11:62129181:A:G	9.11549e-18	-3.75216e-10	-0.75821
62129247	chr11:62129247:C:T	1.29415e-17	-3.75216e-10	-0.407744
62129478	chr11:62129478:G:A	5.6304e-18	-3.75216e-10	-1.24
62129601	chr11:62129601:C:T	4.78051e-18	-1.40364	-2.74067e-10
62129725	chr11:62129725:C:T	8.91237e-18	-3.75216e-10	-0.780744
62129826	chr11:62129826:G:A	1.05722e-17	-3.75216e-10	-0.609956
62129887	chr11:62129887:C:T	8.91816e-18	-3.75216e-10	-0.780095
62129932	chr11:62129932:C:T	3.93352e-18	-1.59865	-2.74067e-10
62129937	chr11:62129937:C:T	5.68096e-18	-3.75216e-10	-1.23106
62129996	chr11:62129996:G:A	1.29415e-17	-3.75216e-10	-0.407744
62130327	chr11:62130327:G:A	1.4367e-17	-3.75216e-10	-0.303253
62130695	chr11:62130695:A:G	9.28099e-18	-3.75216e-10	-0.740216
62130702	chr11:62130702:T:C	2.68672e-18	-1.97986	-2.74067e-10
62130720	chr11:62130720:G:A	8.69819e-18	-3.75216e-10	-0.80507
62130853	chr11:62130853:A:G	5.65396e-18	-3.75216e-10	-1.23583
62131072	chr11:62131072:G:A	5.63988e-18	-3.75216e-10	-1.23832
62131089	chr11:62131089:G:A	8.75255e-18	-3.75216e-10	-0.798839
62131189	chr11:62131189:G:A	9.18125e-18	-3.75216e-10	-0.751021
62131387	chr11:62131387:T:C	9.22229e-18	-3.75216e-10	-0.746561
62131569	chr11:62131569:G:A	6.90175e-19	-2.11425	-1.22474
62131606	chr11:62131606:G:A	1.76838e-17	-0.973978	0.878442
62131743	chr11:62131743:A:G	8.83472e-18	-3.75216e-10	-0.789495
62131812	chr11:62131812:C:T	6.79242e-19	-2.12477	-1.2302
62131862	chr11:62131862:C:T	9.12661e-18	-3.75216e-10	-0.756991
62131906	chr11:62131906:C:T	1.04081e-17	-3.75216e-10	-0.625602
62131926	chr11:62131926:C:T	9.02216e-18	-3.75216e-10	-0.768501
62132040	chr11:62132040:T:C	8.5808e-18	-3.75216e-10	-0.818658
62132451	chr11:62132451:A:G	6.09874e-18	-3.75216e-10	-1.1601
62133107	chr11:62133107:G:A	8.33089e-18	-3.75216e-10	-0.848214
62133268	chr11:62133268:G:A	8.44124e-18	-3.75216e-10	-0.835055
62133281	chr11:62133281:A:G	1.21778e-17	-3.75216e-10	-0.468572
62133542	chr11:62133542:C:G	8.40942e-18	-3.75216e-10	-0.838832
62133612	chr11:62133612:T:G	8.43825e-18	-3.75216e-10	-0.83541
62133613	chr11:62133613:C:T	6.8031e-19	-2.1285	-1.22489
62133883	chr11:62133883:C:T	8.59497e-18	-3.75216e-10	-0.817008
62134012	chr11:62134012:A:G	1.03633e-17	-3.75216e-10	-0.629914
62134654	chr11:62134654:C:G	1.49527e-18	-1.53431	-1.03156
62134977	chr11:62134977:G:A	5.63997e-18	-3.75216e-10	-1.23831
62135034	chr11:62135034:C:G	5.6335e-18	-3.75216e-10	-1.23945
62135043	chr11:62135043:T:C	5.64946e-18	-3.75216e-10	-1.23662
62135544	chr11:62135544:G:A	7.51017e-18	-3.75216e-10	-0.951927
62135628	chr11:62135628:A:G	5.63655e-18	-3.75216e-10	-1.23891
62135971	chr11:62135971:G:A	7.97721e-18	-3.75216e-10	-0.891596
62135992	chr11:62135992:C:G	2.53336e-18	-1.47223	-0.56641
62136087	chr11:62136087:G:A	1.41305e-17	-3.75216e-10	-0.319851
62136215	chr11:62136215:C:T	8.72372e-18	-0.802139	-2.74067e-10
62136433	chr11:62136433:G:A	6.71441e-19	-2.13762	-1.22889
62136500	chr11:62136500:C:T	1.48669e-18	-1.61535	-0.95628
62136758	chr11:62136758:G:A	7.15298e-18	-3.75216e-10	-1.00066
62137085	chr11:62137085:G:A	9.31126e-18	-0.73696	-2.74067e-10
62137262	chr11:62137262:C:T	5.63137e-18	-3.75216e-10	-1.23983
62137283	chr11:62137283:A:G	5.64446e-18	-3.75216e-10	-1.23751
62138383	chr11:62138383:A:G	1.33845e-17	-3.75216e-10	-0.374087
62138513	chr11:62138513:G:A	6.52615e-18	-3.75216e-10	-1.09237
62138744	chr11:62138744:G:A	5.63015e-18	-3.75216e-10	-1.24005
62138827	chr11:62138827:A:G	6.80854e-18	-3.75216e-10	-1.05001
62138902	chr11:62138902:T:C	9.41944e-19	-1.79185	-1.23615
62138925	chr11:62138925:A:G	8.59872e-18	-3.75216e-10	-0.816571
62139066	chr11:62139066:G:A	3.15686e-17	-0.927188	1.41117
62139370	chr11:62139370:C:T	7.3454e-19	-2.08354	-1.19315
62139392	chr11:62139392:G:A	4.46145e-18	-1.31964	-0.153072
62139712	chr11:62139712:G:T	7.62259e-18	-3.75216e-10	-0.937068
62139714	chr11:62139714:G:A	7.24694e-18	-3.75216e-10	-0.987605
62139719	chr11:62139719:A:G	9.98641e-19	-1.90717	-1.06238
62139968	chr11:62139968:C:T	6.57745e-18	-3.75216e-10	-1.08454
62140159	chr11:62140159:T:A	2.6166e-18	-1.10243	-0.903876
62140349	chr11:62140349:C:A	7.34854e-19	-2.09538	-1.18089
62140437	chr11:62140437:A:G	7.31396e-18	-3.75216e-10	-0.9784
62140497	chr11:62140497:C:T	5.52369e-18	-1.51604	0.2569
62140550	chr11:62140550:G:A	7.26743e-19	-2.08255	-1.20482
62140968	chr11:62140968:T:C	1.06889e-18	-1.7312	-1.17036
62141052	chr11:62141052:G:T	7.26436e-19	-2.05839	-1.2294
62141074	chr11:62141074:G:C	1.04916e-17	-3.75216e-10	-0.617613
62141199	chr11:62141199:C:T	5.81799e-18	-3.75216e-10	-1.20723
62141200	chr11:62141200:G:A	8.943e-19	-2.08342	-0.996477
62141405	chr11:62141405:G:A	1.28634e-17	-3.75216e-10	-0.413797
62142132	chr11:62142132:T:C	8.71967e-18	-3.75216e-10	-0.802603
62142148	chr11:62142148:T:C	7.98514e-18	-3.75216e-10	-0.890602
62142171	chr11:62142171:A:T	5.66223e-18	-3.75216e-10	-1.23437
62142397	chr11:62142397:C:T	6.47039e-18	-3.75216e-10	-1.10095
62142497	chr11:62142497:A:G	8.86993e-19	-1.84806	-1.24004
62142686	chr11:62142686:CT:C	7.19329e-19	-2.07813	-1.21949
62142810	chr11:62142810:T:C	9.77328e-18	-3.75216e-10	-0.688532
62142948	chr11:62142948:A:G	1.05523e-17	-3.75216e-10	-0.611839
62143274	chr11:62143274:A:G	1.03392e-17	-3.75216e-10	-0.632242
62143332	chr11:62143332:C:T	1.18298e-18	-2.15897	-0.641179
62144057	chr11:62144057:T:C	8.57174e-19	-1.91362	-1.20868
62144063	chr11:62144063:A:G	5.83821e-18	-3.75216e-10	-1.20376
62144397	chr11:62144397:AAATT:A	6.81073e-18	-3.75216e-10	-1.04969
62144565	chr11:62144565:C:T	5.89013e-18	-3.75216e-10	-1.19491
62144738	chr11:62144738:C:T	6.51769e-18	-3.75216e-10	-1.09366
62144928	chr11:62144928:G:A	1.03568e-17	-3.75216e-10	-0.630545
62145413	chr11:62145413:G:T	1.00326e-17	-3.75216e-10	-0.66234
62145607	chr11:62145607:C:T	1.03817e-17	-3.75216e-10	-0.628142
62145672	chr11:62145672:C:T	5.70107e-18	-3.75216e-10	-1.22753
62145724	chr11:62145724:G:T	5.83841e-18	-3.75216e-10	-1.20373
62145760	chr11:62145760:A:G	1.03392e-17	-3.75216e-10	-0.632243
62145885	chr11:62145885:G:T	5.80234e-18	-3.75216e-10	-1.20992
62145924	chr11:62145924:T:C	1.03303e-17	-3.75216e-10	-0.6331
62146038	chr11:62146038:C:T	1.02785e-17	-3.75216e-10	-0.638128
62146139	chr11:62146139:T:G	2.23131e-18	-1.29238	-0.873217
62146235	chr11:62146235:A:G	5.89009e-18	-3.75216e-10	-1.19491
62146305	chr11:62146305:G:A	1.03194e-17	-3.75216e-10	-0.634158
62146333	chr11:62146333:A:G	5.8906e-18	-3.75216e-10	-1.19483
62146366	chr11:62146366:G:T	5.84342e-18	-3.75216e-10	-1.20287
62146484	chr11:62146484:C:T	6.39093e-18	-3.75216e-10	-1.1133
62146531	chr11:62146531:G:A	6.05275e-18	-3.75216e-10	-1.16767
62146584	chr11:62146584:G:A	5.86331e-18	-3.75216e-10	-1.19947
62146650	chr11:62146650:T:C	1.03741e-17	-3.75216e-10	-0.628873
62146897	chr11:62146897:C:T	6.47204e-16	4.39266	-0.888178
62147080	chr11:62147080:A:G	1.03763e-17	-3.75216e-10	-0.628661
62147322	chr11:62147322:A:G	8.64114e-18	-3.75216e-10	-0.81165
62147419	chr11:62147419:A:T	5.92867e-18	-3.75216e-10	-1.18838
62147497	chr11:62147497:G:A	5.82607e-18	-3.75216e-10	-1.20584
62147503	chr11:62147503:T:A	8.54626e-18	-3.75216e-10	-0.822691
62147605	chr11:62147605:T:C	8.62064e-19	-2.1037	-1.01291
62147675	chr11:62147675:G:A	1.03763e-17	-3.75216e-10	-0.628661
62147680	chr11:62147680:T:C	1.03763e-17	-3.75216e-10	-0.628661
62147730	chr11:62147730:G:A	1.04138e-17	-3.75216e-10	-0.625051
62147804	chr11:62147804:G:A	1.05384e-17	-3.75216e-10	-0.613157
62147868	chr11:62147868:G:A	1.05561e-17	-3.75216e-10	-0.611483
62148114	chr11:62148114:T:C	1.01572e-17	-3.75216e-10	-0.650006
62148229	chr11:62148229:C:T	1.03044e-17	-3.75216e-10	-0.635613
62148278	chr11:62148278:C:A	6.1589e-18	-3.75216e-10	-1.15029
62148435	chr11:62148435:C:G	1.03317e-17	-3.75216e-10	-0.632967
62148574	chr11:62148574:G:A	1.02927e-17	-3.75216e-10	-0.63675
62148618	chr11:62148618:C:T	1.01359e-17	-3.75216e-10	-0.652103
62148840	chr11:62148840:C:T	1.02927e-17	-3.75216e-10	-0.63675
62148851	chr11:62148851:C:A	1.02927e-17	-3.75216e-10	-0.63675
62148981	chr11:62148981:T:A	1.02927e-17	-3.75216e-10	-0.63675
62149047	chr11:62149047:C:G	1.02927e-17	-3.75216e-10	-0.63675
62149083	chr11:62149083:C:G	1.00041e-17	-3.75216e-10	-0.665193
62149246	chr11:62149246:C:T	5.90432e-18	-3.75216e-10	-1.1925
62149258	chr11:62149258:A:G	6.57742e-18	-3.75216e-10	-1.08454
62149330	chr11:62149330:G:A	8.95021e-19	-1.83931	-1.23978
62149530	chr11:62149530:A:G	1.08905e-18	-2.15916	-0.723724
62149968	chr11:62149968:A:G	1.01063e-17	-3.75216e-10	-0.655023
62150041	chr11:62150041:A:G	1.03624e-17	-3.75216e-10	-0.629998
62150370	chr11:62150370:T:C	1.02898e-17	-3.75216e-10	-0.637036
62150459	chr11:62150459:CTGGGCTTGGGCA:C	1.6961e-17	-1.14257	1.0053
62150634	chr11:62150634:A:G	1.02927e-17	-3.75216e-10	-0.63675
62150651	chr11:62150651:A:G	6.30649e-18	-3.75216e-10	-1.1266
62150661	chr11:62150661:T:C	8.65445e-18	-3.75216e-10	-0.810111
62150740	chr11:62150740:C:T	2.57581e-18	-2.02202	-2.74067e-10
62150856	chr11:62150856:T:C	1.03064e-17	-3.75216e-10	-0.635424
62150868	chr11:62150868:C:T	1.04977e-17	-3.75216e-10	-0.617032
62151147	chr11:62151147:A:C	6.08573e-18	-3.75216e-10	-1.16224
62151161	chr11:62151161:G:A	8.60564e-18	-3.75216e-10	-0.815767
62151445	chr11:62151445:T:G	1.3399e-18	-1.47949	-1.1961
62151576	chr11:62151576:G:A	1.01786e-17	-3.75216e-10	-0.647897
62152006	chr11:62152006:G:A	1.02927e-17	-3.75216e-10	-0.63675
62152221	chr11:62152221:C:T	9.65769e-19	-1.84085	-1.16216
62152711	chr11:62152711:G:A	1.0348e-17	-3.75216e-10	-0.631391
62153312	chr11:62153312:T:C	1.21559e-18	-2.15924	-0.613715
62153335	chr11:62153335:G:C	9.9804e-18	-3.75216e-10	-0.667561
62153340	chr11:62153340:A:G	7.59547e-19	-2.15937	-1.08385
62153547	chr11:62153547:A:C	1.08293e-17	-3.75216e-10	-0.585927
62153548	chr11:62153548:T:C	2.48906e-18	-2.05628	-2.74067e-10
62153630	chr11:62153630:A:G	1.00295e-17	-3.75216e-10	-0.662655
62153683	chr11:62153683:T:C	1.03642e-17	-3.75216e-10	-0.629823
62153776	chr11:62153776:G:A	2.48537e-18	-2.05776	-2.74067e-10
62154007	chr11:62154007:A:G	6.09892e-18	-3.75216e-10	-1.16007
62154081	chr11:62154081:T:TTTGAG	1.04731e-17	-3.75216e-10	-0.619372
62154303	chr11:62154303:A:G	5.6951e-18	-3.75216e-10	-1.22858
62154535	chr11:62154535:G:A	1.05157e-17	-3.75216e-10	-0.615315
62154635	chr11:62154635:G:A	1.02263e-17	-3.75216e-10	-0.643226
62154639	chr11:62154639:C:CTATT	1.02376e-17	-3.75216e-10	-0.642118
62155107	chr11:62155107:A:C	1.0333e-17	-3.75216e-10	-0.63284
62155175	chr11:62155175:G:A	1.04727e-17	-3.75216e-10	-0.619415
62155274	chr11:62155274:G:A	1.03378e-17	-3.75216e-10	-0.632374
62155352	chr11:62155352:T:A	6.51651e-18	-1.09385	-2.74067e-10
62155373	chr11:62155373:A:G	4.56241e-18	-1.45033	-2.74067e-10
62155376	chr11:62155376:T:C	5.89291e-18	-3.75216e-10	-1.19443
62155528	chr11:62155528:G:A	7.15262e-18	-3.75216e-10	-1.00071
62155614	chr11:62155614:G:A	5.7885e-18	-3.75216e-10	-1.21231
62155653	chr11:62155653:A:G	5.86916e-18	-3.75216e-10	-1.19847
62155903	chr11:62155903:A:G	1.30126e-18	-2.15932	-0.545531
62155914	chr11:62155914:A:G	1.02331e-17	-3.75216e-10	-0.642554
62155919	chr11:62155919:TTGA:T	1.02085e-17	-3.75216e-10	-0.64496
62155997	chr11:62155997:T:C	1.02903e-17	-3.75216e-10	-0.636985
62155999	chr11:62155999:C:T	9.28689e-18	-3.75216e-10	-0.73958
62156069	chr11:62156069:A:T	1.69488e-17	-1.21081	1.07283
62156149	chr11:62156149:A:G	1.06047e-17	-3.75216e-10	-0.606889
62156168	chr11:62156168:A:G	1.02626e-17	-3.75216e-10	-0.639675
62156185	chr11:62156185:T:A	9.076e-19	-1.82643	-1.23871
62156348	chr11:62156348:A:G	1.03697e-17	-3.75216e-10	-0.629301
62156378	chr11:62156378:G:A	1.00824e-17	-3.75216e-10	-0.65739
62156623	chr11:62156623:G:T	1.02463e-17	-3.75216e-10	-0.641269
62156647	chr11:62156647:A:T	6.05248e-18	-3.75216e-10	-1.16772
62156953	chr11:62156953:A:G	1.02073e-17	-3.75216e-10	-0.645082
62157233	chr11:62157233:G:A	5.9374e-18	-3.75216e-10	-1.18691
62157288	chr11:62157288:C:T	8.54714e-19	-2.15923	-0.965943
62157321	chr11:62157321:CTCTT:C	5.9195e-18	-3.75216e-10	-1.18993
62157384	chr11:62157384:G:A	1.06057e-17	-3.75216e-10	-0.606794
62157900	chr11:62157900:A:G	8.59367e-18	-3.75216e-10	-0.817159
62157915	chr11:62157915:G:A	5.76887e-18	-1.21571	-2.74067e-10
62157970	chr11:62157970:G:A	5.85178e-18	-3.75216e-10	-1.20144
62158747	chr11:62158747:G:A	6.64943e-18	-3.75216e-10	-1.07365
62159382	chr11:62159382:T:C	6.6454e-18	-3.75216e-10	-1.07426
62159599	chr11:62159599:G:A	6.1088e-18	-3.75216e-10	-1.15845
62161184	chr11:62161184:G:A	5.68956e-18	-3.75216e-10	-1.22955
62161270	chr11:62161270:A:G	1.08699e-18	-1.78939	-1.09539
62161524	chr11:62161524:G:C	1.05608e-18	-1.82602	-1.0876
62161683	chr11:62161683:A:G	1.26907e-18	-1.52986	-1.20004
62162829	chr11:62162829:G:A	5.78745e-18	-3.75216e-10	-1.21249
62163145	chr11:62163145:C:T	5.79444e-18	-3.75216e-10	-1.21128
62163325	chr11:62163325:G:A	7.50235e-18	-0.739424	-0.213544
62163473	chr11:62163473:G:T	1.1638e-17	-3.75216e-10	-0.513913
62163489	chr11:62163489:G:T	1.07216e-18	-1.6773	-1.22121
62164044	chr11:62164044:A:T	9.43307e-19	-1.87343	-1.15311
62164463	chr11:62164463:T:A	9.5176e-19	-1.91371	-1.10392
62164595	chr11:62164595:T:C	5.90834e-18	-3.75216e-10	-1.19182
62164909	chr11:62164909:G:A	6.82016e-18	-1.0483	-2.74067e-10
62165162	chr11:62165162:C:T	6.08334e-18	-3.75216e-10	-1.16263
62165311	chr11:62165311:A:G	6.16572e-18	-3.75216e-10	-1.14918
62165468	chr11:62165468:G:T	5.75592e-18	-3.75216e-10	-1.21796
62165519	chr11:62165519:A:G	8.60835e-18	-3.75216e-10	-0.815452
62166024	chr11:62166024:C:T	6.56936e-18	-3.75216e-10	-1.08577
62166596	chr11:62166596:T:A	5.93726e-18	-3.75216e-10	-1.18694
62166932	chr11:62166932:T:G	5.6572e-18	-3.75216e-10	-1.23526
62167089	chr11:62167089:C:G	5.63248e-18	-3.75216e-10	-1.23963
62167498	chr11:62167498:C:T	2.52486e-18	-2.042	-2.74067e-10
62167963	chr11:62167963:C:T	5.63264e-18	-3.75216e-10	-1.23961
62168095	chr11:62168095:C:T	5.64491e-18	-3.75216e-10	-1.23743
62168195	chr11:62168195:G:C	6.69511e-18	-3.75216e-10	-1.06681
62168901	chr11:62168901:T:C	5.64309e-18	-3.75216e-10	-1.23775
62169376	chr11:62169376:A:G	5.71444e-18	-3.75216e-10	-1.22519
62169472	chr11:62169472:C:T	7.16045e-19	-2.09915	-1.20304
62169507	chr11:62169507:G:GC	1.07324e-17	-3.75216e-10	-0.594916
62169612	chr11:62169612:G:A	5.64688e-18	-3.75216e-10	-1.23708
62169713	chr11:62169713:T:C	8.37114e-19	-1.91131	-1.23467
62169860	chr11:62169860:T:A	1.11516e-17	-3.75216e-10	-0.556601
62170073	chr11:62170073:G:A	1.05884e-18	-1.89251	-1.0185
62170186	chr11:62170186:C:T	6.68624e-19	-2.13108	-1.23964
62170666	chr11:62170666:CTTG:C	4.77562e-18	-0.783673	-0.620988
62170878	chr11:62170878:C:T	8.61972e-19	-1.88134	-1.23538
62170972	chr11:62170972:TG:T	1.88173e-18	-2.02423	-0.311761
62170980	chr11:62170980:T:C	2.65318e-18	-1.99243	-2.74067e-10
62171176	chr11:62171176:A:G	2.21178e-18	-1.47015	-0.704234
62171257	chr11:62171257:C:T	2.00389e-17	-0.384913	0.414402
62171398	chr11:62171398:CT:C	5.83861e-18	-3.75216e-10	-1.20369
62171647	chr11:62171647:G:T	2.12634e-17	-0.337007	0.425808
62172314	chr11:62172314:G:A	6.13114e-18	-3.75216e-10	-1.1548
62173982	chr11:62173982:T:C	1.23493e-18	-1.81058	-0.94659
62174344	chr11:62174344:T:C	1.13171e-18	-1.72167	-1.12279
62174458	chr11:62174458:C:T	7.93055e-18	-0.765867	-0.131595
62174691	chr11:62174691:T:A	1.77362e-18	-1.94302	-0.452138
62175052	chr11:62175052:C:T	1.33057e-17	-3.75216e-10	-0.37999
62175069	chr11:62175069:G:T	2.01809e-18	-1.11148	-1.15455
62175387	chr11:62175387:A:T	1.29702e-18	-2.12976	-0.578351
62175426	chr11:62175426:T:C	2.21694e-18	-1.00603	-1.16602
62175433	chr11:62175433:T:C	9.28696e-18	-0.739573	-2.74067e-10
62175520	chr11:62175520:C:T	1.26055e-18	-2.15177	-0.584861
62175558	chr11:62175558:A:G	6.37132e-18	-3.75216e-10	-1.11638
62175677	chr11:62175677:C:T	5.64252e-18	-3.75216e-10	-1.23785
62176031	chr11:62176031:A:C	1.1575e-18	-2.13768	-0.684244
62176044	chr11:62176044:G:A	8.45534e-18	-3.75216e-10	-0.833386
62176062	chr11:62176062:C:T	6.28912e-18	-3.75216e-10	-1.12936
62176346	chr11:62176346:G:A	1.18505e-18	-2.15751	-0.64089
62176373	chr11:62176373:C:T	1.19221e-18	-2.15903	-0.633345
62176838	chr11:62176838:T:G	1.18404e-18	-2.1588	-0.640452
62176950	chr11:62176950:T:C	1.19058e-18	-2.15837	-0.63537
62176974	chr11:62176974:T:C	1.18919e-18	-2.15762	-0.637288
62177012	chr11:62177012:C:T	1.05081e-17	-3.75216e-10	-0.616036
62177847	chr11:62177847:C:T	7.49144e-18	-3.75216e-10	-0.954424
62178079	chr11:62178079:ACT:A	1.30281e-18	-2.15885	-0.544809
62178106	chr11:62178106:G:A	1.35276e-18	-2.15866	-0.507377
62178484	chr11:62178484:C:T	6.46109e-18	-3.75216e-10	-1.10239
62178816	chr11:62178816:T:C	6.1189e-18	-3.75216e-10	-1.1568
62179110	chr11:62179110:T:A	1.29324e-18	-2.13031	-0.580726
62179402	chr11:62179402:AT:A	1.29191e-18	-2.12442	-0.587641
62179563	chr11:62179563:T:C	3.22851e-18	-1.79616	-2.74067e-10
62179665	chr11:62179665:A:T	3.20936e-18	-2.04562	0.24351
62179916	chr11:62179916:G:A	3.1623e-18	-2.06035	0.243468
62179920	chr11:62179920:G:A	1.39325e-18	-2.15921	-0.477328
62180211	chr11:62180211:T:A	1.6668e-17	-3.75216e-10	-0.154694
62180234	chr11:62180234:A:G	1.93895e-18	-1.09811	-1.20793
62180294	chr11:62180294:T:C	3.21659e-18	-2.04333	0.243468
62180398	chr11:62180398:T:C	3.37106e-18	-2.06117	0.308211
62180416	chr11:62180416:T:C	3.23047e-18	-2.05156	0.256008
62180669	chr11:62180669:G:A	1.85893e-18	-1.19006	-1.15812
62180948	chr11:62180948:G:T	3.16682e-18	-2.05104	0.235582
62181136	chr11:62181136:T:C	3.07522e-18	-2.0467	0.201891
62181148	chr11:62181148:C:T	3.01964e-18	-2.04446	0.181411
62181388	chr11:62181388:T:C	1.37707e-18	-2.15932	-0.488901
62181396	chr11:62181396:G:A	7.88532e-18	-3.75216e-10	-0.903181
62181754	chr11:62181754:T:C	3.3401e-18	-2.05152	0.289335
62181792	chr11:62181792:T:C	8.23403e-18	-3.75216e-10	-0.859909
62181807	chr11:62181807:G:A	3.05173e-18	-2.0312	0.178722
62181814	chr11:62181814:T:A	1.93178e-18	-1.08478	-1.22497
62181905	chr11:62181905:C:T	3.17681e-18	-2.06487	0.252566
62182277	chr11:62182277:C:G	2.99186e-18	-2.06512	0.192829
62182544	chr11:62182544:C:A	7.96952e-18	-3.75216e-10	-0.892561
62182883	chr11:62182883:C:T	1.71236e-18	-1.97717	-0.453136
62183286	chr11:62183286:T:G	3.15542e-18	-2.05315	0.23409
62183430	chr11:62183430:G:T	3.33222e-18	-2.0376	0.27305
62183661	chr11:62183661:G:T	3.13733e-18	-2.05506	0.230249
62183855	chr11:62183855:C:T	2.04609e-18	-2.10864	-0.143614
62183975	chr11:62183975:C:T	3.17454e-18	-2.04298	0.229955
62184513	chr11:62184513:A:G	1.37043e-17	-1.11289	0.762412
62184518	chr11:62184518:C:T	3.03417e-18	-2.06022	0.201976
62184557	chr11:62184557:G:A	3.88832e-18	-1.10702	-0.503187
62184562	chr11:62184562:G:A	3.14493e-18	-2.05657	0.234173
62185021	chr11:62185021:C:G	1.27613e-17	-3.75216e-10	-0.421766
62185321	chr11:62185321:T:G	3.19161e-18	-2.04035	0.232689
62185459	chr11:62185459:G:A	6.02364e-18	-3.75216e-10	-1.17249
62185494	chr11:62185494:A:G	6.10636e-18	-3.75216e-10	-1.15885
62185948	chr11:62185948:T:C	2.09592e-18	-2.04715	-0.181037
62186000	chr11:62186000:C:T	6.17282e-18	-3.75216e-10	-1.14803
62186043	chr11:62186043:A:G	2.08245e-18	-2.05946	-0.175175
62186051	chr11:62186051:T:C	1.99466e-18	-1.98231	-0.2954
62186070	chr11:62186070:T:C	2.71827e-17	0.334396	-2.74067e-10
62186203	chr11:62186203:G:T	1.99604e-17	-3.75216e-10	0.0255675
62186350	chr11:62186350:G:A	2.08908e-18	-2.04045	-0.191013
62186537	chr11:62186537:C:T	1.38408e-18	-1.40305	-1.2401
62186785	chr11:62186785:A:G	1.91871e-18	-2.13779	-0.178747
62187116	chr11:62187116:T:A	6.1367e-18	-3.75216e-10	-1.1539
62187157	chr11:62187157:A:G	2.03209e-17	-3.75216e-10	0.0434653
62187715	chr11:62187715:A:G	8.36127e-18	-3.75216e-10	-0.844575
62188493	chr11:62188493:G:A	6.95419e-18	-3.75216e-10	-1.02884
62188538	chr11:62188538:C:T	1.70164e-18	-1.2094	-1.22719
62188801	chr11:62188801:G:A	9.08744e-19	-1.93825	-1.12563
62188956	chr11:62188956:A:C	3.13868e-18	-1.08374	-0.740642
62189041	chr11:62189041:AAGC:A	3.33267e-18	-1.28666	-0.477755
62189066	chr11:62189066:G:A	3.60014e-18	-1.68721	-2.74067e-10
62189123	chr11:62189123:G:A	2.24651e-18	-2.15881	-2.74067e-10
62189387	chr11:62189387:G:A	3.82441e-17	-3.75216e-10	0.675805
62189437	chr11:62189437:T:A	4.13116e-18	-1.54963	-2.74067e-10
62189598	chr11:62189598:G:A	1.97956e-18	-1.16064	-1.12467
62189665	chr11:62189665:G:T	2.7059e-18	-1.71653	-0.256221
62189768	chr11:62189768:C:T	5.63356e-18	-3.75216e-10	-1.23944
62190003	chr11:62190003:G:A	7.79153e-18	-3.75216e-10	-0.915148
62190061	chr11:62190061:G:T	1.45989e-18	-1.40367	-1.18615
62190067	chr11:62190067:A:T	1.89818e-18	-1.15799	-1.1693
62190149	chr11:62190149:G:A	1.03258e-18	-2.14866	-0.787463
62190511	chr11:62190511:C:G	5.78539e-18	-3.75216e-10	-1.21285
62190544	chr11:62190544:T:G	9.5866e-18	-3.75216e-10	-0.707818
62190571	chr11:62190571:G:A	1.62382e-18	-1.34575	-1.13765
62190719	chr11:62190719:T:G	4.12694e-18	-1.41601	-0.134636
62191256	chr11:62191256:A:G	6.14942e-18	-3.75216e-10	-1.15183
62191371	chr11:62191371:A:C	5.78275e-18	-3.75216e-10	-1.21331
62191591	chr11:62191591:A:G	5.66663e-18	-3.75216e-10	-1.23359
62192164	chr11:62192164:C:T	2.54416e-17	-3.75216e-10	0.2682
62192796	chr11:62192796:C:T	1.56938e-18	-1.30056	-1.21695
62193291	chr11:62193291:T:TC	2.06281e-17	-0.790082	0.848551
62193475	chr11:62193475:C:A	2.92644e-17	-3.75216e-10	0.408186
62193507	chr11:62193507:A:C	2.769e-18	-1.9497	-2.74067e-10
62194302	chr11:62194302:T:C	1.52432e-17	-3.75216e-10	-0.244052
62194308	chr11:62194308:T:G	1.65216e-17	-3.75216e-10	-0.163518
62194403	chr11:62194403:G:C	1.11117e-18	-1.95447	-0.908298
62194454	chr11:62194454:T:C	1.32889e-18	-2.10604	-0.577798
62194466	chr11:62194466:G:A	2.38114e-17	0.201982	-2.74067e-10
62194649	chr11:62194649:A:C	1.55317e-18	-2.11162	-0.41626
62195129	chr11:62195129:A:G	1.22054e-17	-3.75216e-10	-0.466305
62195165	chr11:62195165:C:T	7.79685e-18	-3.75216e-10	-0.914465
62195501	chr11:62195501:A:G	4.97391e-18	-1.36398	-2.74067e-10
62196143	chr11:62196143:A:G	8.89699e-19	-1.86688	-1.21817
62196160	chr11:62196160:A:G	8.62973e-19	-1.89052	-1.22504
62196164	chr11:62196164:G:C	1.45679e-17	-3.75216e-10	-0.289364
62196240	chr11:62196240:C:T	6.39648e-18	-3.75216e-10	-1.11244
62196390	chr11:62196390:T:C	7.43338e-18	-3.75216e-10	-0.962204
62196513	chr11:62196513:C:T	3.29546e-17	-3.75216e-10	0.526947
62196836	chr11:62196836:G:A	2.59732e-18	-2.01209	-0.00161797
62196953	chr11:62196953:C:T	5.36334e-17	1.01399	-2.74067e-10
62197249	chr11:62197249:G:A	1.43529e-17	-2.15568	1.85145
62197516	chr11:62197516:G:A	1.66351e-17	-2.14589	1.98922
62197522	chr11:62197522:C:T	1.18796e-17	-3.75216e-10	-0.493365
62197591	chr11:62197591:T:A	1.52739e-17	-2.1555	1.91347
62197879	chr11:62197879:C:T	2.69392e-18	-2.03444	0.0572577
62197926	chr11:62197926:A:G	2.65947e-18	-2.04506	0.0550034
62198151	chr11:62198151:G:A	1.24169e-18	-1.97516	-0.776553
62198549	chr11:62198549:C:G	1.1054e-17	-1.19646	0.631069
62198714	chr11:62198714:C:T	1.24169e-17	-3.75216e-10	-0.449126
62198864	chr11:62198864:TG:T	2.43911e-17	-3.75216e-10	0.226035
62198916	chr11:62198916:G:A	2.77349e-18	-2.04417	0.096096
62199157	chr11:62199157:T:A	6.17663e-18	-2.14273	0.99532
62199571	chr11:62199571:T:A	1.38822e-17	-3.75216e-10	-0.337577
62199831	chr11:62199831:A:T	1.42885e-17	-3.75216e-10	-0.308726
62199881	chr11:62199881:A:C	1.57081e-18	-1.66596	-0.850636
62200291	chr11:62200291:C:A	7.00093e-18	-3.75216e-10	-1.02214
62200412	chr11:62200412:G:T	1.54862e-17	-1.05555	0.827319
62200869	chr11:62200869:A:T	3.51309e-18	-1.15834	-0.553353
62200900	chr11:62200900:G:A	1.27207e-17	-3.75216e-10	-0.424952
62201042	chr11:62201042:T:C	1.13557e-17	-1.30907	0.770607
62201320	chr11:62201320:A:G	6.87799e-18	-3.75216e-10	-1.03986
62201321	chr11:62201321:A:C	7.34449e-19	-2.12844	-1.14838
62201539	chr11:62201539:G:A	1.50934e-18	-1.69323	-0.863279
62201583	chr11:62201583:C:A	5.76957e-18	-3.75216e-10	-1.21559
62201624	chr11:62201624:C:T	5.6426e-18	-3.75216e-10	-1.23784
62201774	chr11:62201774:T:C	1.5636e-18	-1.64568	-0.875506
62201958	chr11:62201958:A:G	1.51243e-18	-1.69665	-0.857818
62202064	chr11:62202064:G:T	2.07347e-17	-2.14334	2.20697
62202329	chr11:62202329:A:G	5.63927e-18	-3.75216e-10	-1.23843
62203062	chr11:62203062:G:A	3.51318e-18	-1.71166	-2.74067e-10
62203574	chr11:62203574:C:G	1.22063e-17	-3.75216e-10	-0.466235
62203655	chr11:62203655:G:A	3.81934e-18	-2.03542	0.407319
62203852	chr11:62203852:C:T	7.41371e-18	-3.75216e-10	-0.964854
62203942	chr11:62203942:G:A	1.3545e-17	-0.988687	0.626523
62204065	chr11:62204065:C:T	1.19035e-17	-1.04488	0.553525
62204126	chr11:62204126:C:G	1.82382e-18	-1.51467	-0.852581
62204152	chr11:62204152:C:T	1.03761e-17	-3.75216e-10	-0.628681
62204373	chr11:62204373:C:T	2.26798e-17	-3.75216e-10	0.15329
62204379	chr11:62204379:G:A	9.55758e-18	-1.17418	0.46333
62204391	chr11:62204391:G:A	2.40801e-18	-0.898582	-1.1908
62204785	chr11:62204785:C:T	8.02983e-18	-3.75216e-10	-0.885021
62205291	chr11:62205291:C:T	5.63921e-18	-3.75216e-10	-1.23844
62205328	chr11:62205328:G:A	4.25905e-18	-1.51914	-2.74067e-10
62205439	chr11:62205439:T:C	9.00676e-19	-1.8429	-1.22989
62205611	chr11:62205611:A:G	1.03211e-17	-3.75216e-10	-0.633994
62205830	chr11:62205830:C:G	1.47934e-17	-3.75216e-10	-0.274004
62206034	chr11:62206034:AGG:A	6.2359e-18	-3.75216e-10	-1.13786
62206039	chr11:62206039:ATT:A	6.26618e-18	-3.75216e-10	-1.13302
62206134	chr11:62206134:A:G	2.76213e-18	-1.95218	-2.74067e-10
62206286	chr11:62206286:C:A	6.32641e-18	-3.75216e-10	-1.12345
62206336	chr11:62206336:C:T	6.11188e-18	-3.75216e-10	-1.15795
62206585	chr11:62206585:G:A	1.47158e-17	-3.75216e-10	-0.279262
62206623	chr11:62206623:G:A	2.85114e-17	-3.75216e-10	0.382119
62206777	chr11:62206777:G:A	2.46687e-18	-2.06523	-2.74067e-10
62207011	chr11:62207011:G:A	1.45304e-17	-3.75216e-10	-0.29194
62207012	chr11:62207012:C:A	1.42206e-17	-3.75216e-10	-0.313495
62207095	chr11:62207095:G:A	6.47693e-18	-3.75216e-10	-1.09994
62207199	chr11:62207199:T:C	2.09192e-18	-1.64426	-0.585844
62207627	chr11:62207627:T:C	1.45967e-17	-3.75216e-10	-0.287388
62207659	chr11:62207659:G:A	3.17467e-17	-3.75216e-10	0.489604
62207692	chr11:62207692:A:C	1.42409e-17	-3.75216e-10	-0.312066
62208040	chr11:62208040:G:A	6.5409e-18	-3.75216e-10	-1.09011
62208207	chr11:62208207:A:T	5.64317e-18	-3.75216e-10	-1.23774
62208209	chr11:62208209:A:G	7.5739e-18	-3.75216e-10	-0.943476
62208283	chr11:62208283:C:G	1.43041e-18	-1.67428	-0.935942
62208729	chr11:62208729:G:A	1.04297e-17	-3.75216e-10	-0.623523
62209149	chr11:62209149:A:G	2.38893e-18	-1.63881	-0.458522
62209320	chr11:62209320:C:G	1.20708e-18	-1.54261	-1.23737
62209427	chr11:62209427:AC:A	1.06657e-17	-3.75216e-10	-0.601155
62209591	chr11:62209591:A:G	1.45893e-17	-3.75216e-10	-0.287895
62209706	chr11:62209706:A:T	1.00625e-17	-3.75216e-10	-0.659372
62209825	chr11:62209825:C:T	1.72831e-18	-1.23444	-1.1866
62209895	chr11:62209895:A:G	2.89234e-18	-1.68548	-0.220641
62210120	chr11:62210120:T:C	1.87776e-17	-3.75216e-10	-0.035518
62210408	chr11:62210408:T:C	5.66508e-18	-3.75216e-10	-1.23386
62210870	chr11:62210870:C:T	5.84342e-18	-3.75216e-10	-1.20287
62211023	chr11:62211023:A:G	9.23062e-19	-1.917	-1.13124
62211049	chr11:62211049:G:A	2.06982e-17	-3.75216e-10	0.0618616
62211463	chr11:62211463:G:T	7.27361e-19	-2.14096	-1.14555
62211872	chr11:62211872:G:T	7.3259e-17	-3.75216e-10	1.32582
62212047	chr11:62212047:G:A	6.51363e-18	-3.75216e-10	-1.09429
62212646	chr11:62212646:A:C	5.73828e-18	-3.75216e-10	-1.22103
62212839	chr11:62212839:G:C	7.21938e-18	-0.991415	-2.74067e-10
62213393	chr11:62213393:G:C	5.68688e-18	-3.75216e-10	-1.23002
62213591	chr11:62213591:G:C	1.11016e-17	-3.75216e-10	-0.561094
62213969	chr11:62213969:AG:A	2.81664e-18	-1.93264	-2.74067e-10
62214019	chr11:62214019:G:A	8.96228e-18	-3.75216e-10	-0.77516
62214174	chr11:62214174:C:G	5.42116e-18	-0.577283	-0.700591
62214379	chr11:62214379:A:T	5.67916e-18	-3.75216e-10	-1.23138
62214668	chr11:62214668:G:A	6.99325e-18	-3.75216e-10	-1.02324
62214801	chr11:62214801:C:T	1.33179e-18	-1.48108	-1.20059
62214945	chr11:62214945:C:T	1.49798e-17	-3.75216e-10	-0.26148
62214946	chr11:62214946:G:A	2.09465e-18	-1.00675	-1.22205
62216291	chr11:62216291:C:T	5.92138e-18	-3.75216e-10	-1.18961
62216387	chr11:62216387:G:A	4.65572e-18	-2.14538	0.715293
62216580	chr11:62216580:G:A	3.63413e-18	-1.67782	-2.74067e-10
62216781	chr11:62216781:A:T	2.17682e-17	-3.75216e-10	0.112267
62216880	chr11:62216880:T:C	2.10681e-17	-3.75216e-10	0.079575
62217087	chr11:62217087:A:G	6.74314e-19	-2.13511	-1.22713
62217305	chr11:62217305:T:C	1.47257e-18	-2.1303	-0.450869
62217416	chr11:62217416:C:T	1.28194e-17	-3.75216e-10	-0.417227
62217518	chr11:62217518:GA:G	2.07947e-17	-3.75216e-10	0.0665134
62217971	chr11:62217971:G:A	2.1796e-17	-3.75216e-10	0.113543
62218286	chr11:62218286:C:T	4.2477e-17	-3.75216e-10	0.780779
62218378	chr11:62218378:AT:A	2.19028e-17	-3.75216e-10	0.118429
62218472	chr11:62218472:A:G	2.12487e-17	-3.75216e-10	0.0881127
62218515	chr11:62218515:A:C	4.42032e-17	-3.75216e-10	0.820612
62219026	chr11:62219026:A:G	2.20913e-17	-3.75216e-10	0.126997
62219036	chr11:62219036:T:C	2.13086e-17	-3.75216e-10	0.0909244
62219072	chr11:62219072:A:G	2.20878e-17	-3.75216e-10	0.126839
62219178	chr11:62219178:A:G	2.17461e-17	-3.75216e-10	0.11125
62219741	chr11:62219741:A:G	2.17544e-17	-3.75216e-10	0.111633
62219906	chr11:62219906:CCAAA:C	6.05191e-18	-3.75216e-10	-1.16781
62219984	chr11:62219984:T:C	2.14445e-17	-3.75216e-10	0.0972835
62220059	chr11:62220059:A:C	2.16965e-17	-3.75216e-10	0.108966
62220178	chr11:62220178:A:G	5.76035e-18	-3.75216e-10	-1.21719
62220262	chr11:62220262:A:C	2.09977e-17	-3.75216e-10	0.0762278
62220417	chr11:62220417:CA:C	2.4535e-18	-2.07067	-2.74067e-10
62220712	chr11:62220712:C:T	2.10113e-17	-3.75216e-10	0.0768749
62220727	chr11:62220727:T:C	2.20687e-17	-3.75216e-10	0.125975
62220987	chr11:62220987:G:A	2.16945e-17	-3.75216e-10	0.108874
62221122	chr11:62221122:A:C	2.17694e-17	-3.75216e-10	0.112319
62221287	chr11:62221287:C:T	8.17219e-19	-2.14551	-1.02452
62221300	chr11:62221300:A:T	8.11416e-19	-2.14687	-1.03029
62221654	chr11:62221654:A:G	2.13711e-17	-3.75216e-10	0.0938565
62221849	chr11:62221849:A:G	7.71389e-19	-2.13446	-1.09328
62222095	chr11:62222095:G:A	2.57321e-17	-3.75216e-10	0.279553
62222233	chr11:62222233:A:G	2.16354e-17	-3.75216e-10	0.106148
62222917	chr11:62222917:C:T	3.8903e-17	-3.75216e-10	0.692886
62223088	chr11:62223088:C:T	2.1204e-17	-3.75216e-10	0.0860055
62223179	chr11:62223179:G:A	2.43276e-18	-2.07916	-2.74067e-10
62223344	chr11:62223344:T:C	2.2184e-17	-3.75216e-10	0.131188
62223467	chr11:62223467:C:T	6.10728e-18	-0.859668	-0.299036
62223646	chr11:62223646:G:A	2.15183e-17	-3.75216e-10	0.100718
62223761	chr11:62223761:G:A	2.20834e-17	-3.75216e-10	0.126643
62223934	chr11:62223934:C:T	2.1571e-17	-3.75216e-10	0.103168
62224009	chr11:62224009:G:T	2.09906e-17	-3.75216e-10	0.0758907
62224343	chr11:62224343:A:G	2.58452e-18	-2.01865	-2.74067e-10
62224419	chr11:62224419:A:G	6.59378e-19	-2.15065	-1.234
62224773	chr11:62224773:G:A	7.35348e-18	-3.75216e-10	-0.973011
62224835	chr11:62224835:C:T	7.42284e-18	-3.75216e-10	-0.963623
62225010	chr11:62225010:C:T	1.7197e-17	-3.75216e-10	-0.123452
62225100	chr11:62225100:T:C	7.2792e-18	-3.75216e-10	-0.983163
62225379	chr11:62225379:C:T	7.27369e-18	-3.75216e-10	-0.983921
62225697	chr11:62225697:A:C	3.58886e-18	-0.464415	-1.22594
62225728	chr11:62225728:G:T	6.61606e-19	-2.14984	-1.23143
62225732	chr11:62225732:C:T	3.65066e-18	-1.67328	-2.74067e-10
62225757	chr11:62225757:A:G	7.46251e-18	-3.75216e-10	-0.958292
62225786	chr11:62225786:C:T	5.67316e-18	-3.75216e-10	-1.23244
62225815	chr11:62225815:T:C	5.67633e-18	-3.75216e-10	-1.23188
62226685	chr11:62226685:A:G	6.68066e-19	-2.15224	-1.21932
62227180	chr11:62227180:T:C	7.22518e-18	-3.75216e-10	-0.990613
62227409	chr11:62227409:A:G	1.25896e-18	-2.15707	-0.580827
62227456	chr11:62227456:T:C	6.06276e-18	-3.75216e-10	-1.16602
62227667	chr11:62227667:G:A	1.01591e-18	-2.15182	-0.800583
62227693	chr11:62227693:A:G	1.0473e-18	-2.15864	-0.763332
62227892	chr11:62227892:G:A	9.22793e-18	-3.75216e-10	-0.74595
62227908	chr11:62227908:A:G	7.18402e-18	-3.75216e-10	-0.996326
62227977	chr11:62227977:A:C	1.0103e-17	-3.75216e-10	-0.655357
62228041	chr11:62228041:G:A	2.47256e-18	-2.06293	-2.74067e-10
62228573	chr11:62228573:C:T	1.01862e-17	-3.75216e-10	-0.647152
62228836	chr11:62228836:C:T	7.42867e-18	-3.75216e-10	-0.962838
62228850	chr11:62228850:T:C	6.68085e-19	-2.15692	-1.2146
62229116	chr11:62229116:C:T	7.95065e-18	-3.75216e-10	-0.894931
62229170	chr11:62229170:A:G	8.53678e-18	-3.75216e-10	-0.823801
62229258	chr11:62229258:T:C	9.56034e-18	-3.75216e-10	-0.710561
62229378	chr11:62229378:A:G	1.26009e-18	-1.77896	-0.958039
62229818	chr11:62229818:G:A	8.25543e-18	-3.75216e-10	-0.857313
62231065	chr11:62231065:T:C	2.57675e-18	-0.787302	-1.23435
62231644	chr11:62231644:T:C	1.77146e-18	-2.14803	-0.248346
62231838	chr11:62231838:T:C	3.39929e-18	-0.761666	-0.982952
62231985	chr11:62231985:T:A	3.4712e-18	-0.738362	-0.985322
62232342	chr11:62232342:G:T	5.62978e-18	-3.75216e-10	-1.24011
62232436	chr11:62232436:C:A	5.63397e-18	-3.75216e-10	-1.23937
62232457	chr11:62232457:C:T	1.60856e-18	-2.13246	-0.360381
62232485	chr11:62232485:T:C	6.00043e-18	-3.75216e-10	-1.17635
62232575	chr11:62232575:AT:ATT	2.66981e-18	-1.98618	-2.74067e-10
62233658	chr11:62233658:A:G	7.9765e-18	-3.75216e-10	-0.891685
62233818	chr11:62233818:A:G	7.53713e-18	-3.75216e-10	-0.948343
62233900	chr11:62233900:TC:T	3.41381e-17	-3.75216e-10	0.562229
62233919	chr11:62233919:T:C	3.34648e-18	-0.545102	-1.21517
62234185	chr11:62234185:G:C	5.62983e-18	-3.75216e-10	-1.24011
62234189	chr11:62234189:G:T	7.37294e-18	-3.75216e-10	-0.970368
62234340	chr11:62234340:AAGGAC:A	6.57687e-18	-3.75216e-10	-1.08462
62234381	chr11:62234381:T:A	7.37191e-18	-3.75216e-10	-0.970508
62234428	chr11:62234428:G:T	2.02206e-17	-3.75216e-10	0.0385172
62234503	chr11:62234503:G:A	7.33499e-18	-3.75216e-10	-0.975528
62235211	chr11:62235211:G:A	1.90896e-17	-3.75216e-10	-0.0190427
62235225	chr11:62235225:A:T	1.56401e-17	-3.75216e-10	-0.218346
62235316	chr11:62235316:A:C	5.78425e-18	-3.75216e-10	-1.21305
62235377	chr11:62235377:C:T	5.65915e-18	-3.75216e-10	-1.23491
62235509	chr11:62235509:G:C	5.69133e-18	-3.75216e-10	-1.22924
62235567	chr11:62235567:C:A	4.54084e-17	-3.75216e-10	0.847513
62235637	chr11:62235637:C:A	2.11117e-16	2.38423	-2.74067e-10
62235750	chr11:62235750:C:T	2.64144e-18	-1.99686	-2.74067e-10
62235929	chr11:62235929:A:G	8.89755e-19	-2.13858	-0.946414
62235973	chr11:62235973:A:T	2.4435e-18	-2.07475	-2.74067e-10
62237083	chr11:62237083:C:G	7.79264e-18	-3.75216e-10	-0.915005
62237473	chr11:62237473:C:T	1.60267e-18	-2.1354	-0.361118
62237579	chr11:62237579:C:T	7.95542e-18	-3.75216e-10	-0.894331
62238650	chr11:62238650:C:A	7.77087e-18	-3.75216e-10	-0.917802
62238709	chr11:62238709:G:A	2.92576e-17	-3.75216e-10	0.407954
62238772	chr11:62238772:C:T	1.36813e-17	0.0480131	-0.400165
62238935	chr11:62238935:T:G	1.51186e-17	-0.252259	-2.74067e-10
62239348	chr11:62239348:G:A	3.10362e-17	-3.75216e-10	0.466971
62239572	chr11:62239572:G:A	5.76765e-18	-3.75216e-10	-1.21592
62239582	chr11:62239582:C:G	8.79839e-17	-3.75216e-10	1.50897
62239628	chr11:62239628:G:A	2.42173e-18	-2.0837	-2.74067e-10
62239656	chr11:62239656:G:A	6.86579e-18	0.0653066	-1.10694
62239695	chr11:62239695:A:T	1.63007e-17	-0.486491	0.309514
62239893	chr11:62239893:A:G	1.50818e-17	-3.75216e-10	-0.254698
62240545	chr11:62240545:T:C	8.31767e-18	-3.75216e-10	-0.849803
62240850	chr11:62240850:C:T	5.66092e-18	-3.75216e-10	-1.2346
62240940	chr11:62240940:C:T	1.30207e-16	-3.75216e-10	1.90094
62241292	chr11:62241292:G:A	2.26128e-18	-2.15225	-2.74067e-10
62241340	chr11:62241340:T:A	8.30794e-18	-3.75216e-10	-0.850973
62241484	chr11:62241484:T:G	4.85027e-17	-3.75216e-10	0.913435
62241489	chr11:62241489:G:T	5.66601e-18	-3.75216e-10	-1.2337
62241527	chr11:62241527:G:A	4.86749e-17	-3.75216e-10	0.916979
62241663	chr11:62241663:G:A	1.41151e-18	-2.14895	-0.474566
62242411	chr11:62242411:C:T	1.12432e-17	-3.75216e-10	-0.548422
62242598	chr11:62242598:G:A	5.633e-18	-3.75216e-10	-1.23954
62242643	chr11:62242643:T:C	2.45483e-17	0.232458	-2.74067e-10
62242783	chr11:62242783:A:G	1.48471e-17	-3.75216e-10	-0.27038
62242888	chr11:62242888:G:A	9.82449e-18	-0.864969	0.181662
62242892	chr11:62242892:G:A	7.5365e-18	-3.75216e-10	-0.948426
62243391	chr11:62243391:C:T	5.53201e-18	-0.131696	-1.12594
62243467	chr11:62243467:G:A	5.75478e-18	-3.75216e-10	-1.21815
62243577	chr11:62243577:C:T	5.69691e-18	-3.75216e-10	-1.22826
62243763	chr11:62243763:A:G	2.26164e-17	-3.75216e-10	0.150492
62243785	chr11:62243785:G:A	1.1302e-18	-2.15937	-0.68642
62243848	chr11:62243848:G:A	2.24801e-18	-2.15814	-2.74067e-10
62243928	chr11:62243928:T:G	5.85648e-18	-3.75216e-10	-1.20064
62244289	chr11:62244289:C:T	2.52665e-17	-3.75216e-10	0.261295
62244819	chr11:62244819:G:T	2.35935e-18	-2.1098	-2.74067e-10
62246843	chr11:62246843:G:T	6.70288e-18	-3.75216e-10	-1.06565
62246873	chr11:62246873:A:G	5.64678e-18	-3.75216e-10	-1.2371
62247158	chr11:62247158:C:T	2.83823e-18	-1.925	-2.74067e-10
62247431	chr11:62247431:C:G	6.83411e-18	-3.75216e-10	-1.04626
62247448	chr11:62247448:G:C	8.66631e-18	-3.75216e-10	-0.808742
62247499	chr11:62247499:C:T	5.64794e-18	-3.75216e-10	-1.23689
62247613	chr11:62247613:A:C	8.89169e-18	-3.75216e-10	-0.783068
62247803	chr11:62247803:A:G	6.91167e-19	-2.12425	-1.2133
62247898	chr11:62247898:G:A	3.7588e-18	-0.992356	-0.651728
62248090	chr11:62248090:T:C	9.13669e-18	-3.75216e-10	-0.755886
62248276	chr11:62248276:G:A	6.82453e-18	-3.75216e-10	-1.04766
62248390	chr11:62248390:A:G	3.80311e-18	-1.00824	-0.624128
62249197	chr11:62249197:A:G	2.03618e-18	-1.03475	-1.22236
62249229	chr11:62249229:A:T	6.33116e-18	-3.75216e-10	-1.1227
62249293	chr11:62249293:C:T	2.41896e-17	0.1673	0.0504399
62249933	chr11:62249933:C:T	9.38934e-18	0.0561404	-0.78475
62250081	chr11:62250081:C:T	4.33837e-18	-0.698703	-0.801983
62250529	chr11:62250529:G:A	1.05752e-18	-1.6725	-1.23976
62250760	chr11:62250760:C:G	2.92564e-17	-3.75216e-10	0.407914
62250761	chr11:62250761:C:T	5.64576e-18	-3.75216e-10	-1.23728
62251070	chr11:62251070:C:T	1.29538e-17	-3.75216e-10	-0.406796
62251351	chr11:62251351:C:T	5.6368e-17	1.06372	-2.74067e-10
62251468	chr11:62251468:A:G	3.73364e-18	-0.987149	-0.663651
62251555	chr11:62251555:T:C	4.11194e-17	-3.75216e-10	0.748297
62251630	chr11:62251630:AAAGGAGGAGTT:A	5.94807e-18	-3.75216e-10	-1.18512
62251753	chr11:62251753:C:T	3.24334e-17	-3.75216e-10	0.511004
62251773	chr11:62251773:T:C	8.13184e-17	-3.75216e-10	1.43019
62251780	chr11:62251780:A:G	7.59341e-19	-2.15902	-1.08447
62251810	chr11:62251810:C:T	5.74153e-18	-3.75216e-10	-1.22046
62251865	chr11:62251865:T:C	1.24998e-17	-3.75216e-10	-0.442472
62251866	chr11:62251866:G:T	1.25043e-17	-3.75216e-10	-0.442115
62252034	chr11:62252034:T:C	2.40366e-18	-2.09119	-2.74067e-10
62252086	chr11:62252086:T:C	5.01212e-18	-0.555453	-0.800873
62252359	chr11:62252359:T:C	8.32747e-18	-3.75216e-10	-0.848624
62252381	chr11:62252381:G:A	2.99531e-18	-0.929409	-0.941726
62252665	chr11:62252665:C:T	6.99833e-18	-3.75216e-10	-1.02251
62252668	chr11:62252668:T:C	8.6488e-18	-3.75216e-10	-0.810764
62253644	chr11:62253644:G:A	6.5116e-17	-3.75216e-10	1.20799
62253667	chr11:62253667:A:G	1.22802e-17	-3.75216e-10	-0.460197
62253805	chr11:62253805:T:C	8.23869e-18	-3.75216e-10	-0.859343
62253887	chr11:62253887:C:T	1.28192e-17	-3.75216e-10	-0.417243
62254002	chr11:62254002:C:T	2.47083e-18	-1.04999	-1.01364
62254796	chr11:62254796:G:A	7.06692e-18	-3.75216e-10	-1.01276
62254829	chr11:62254829:T:G	8.21592e-18	-3.75216e-10	-0.862111
62254970	chr11:62254970:C:A	7.573e-18	-0.468852	-0.474743
62255015	chr11:62255015:A:G	1.45896e-17	-3.75216e-10	-0.287878
62255449	chr11:62255449:C:T	8.61372e-18	-3.75216e-10	-0.814828
62255526	chr11:62255526:A:G	8.71519e-18	-3.75216e-10	-0.803117
62255799	chr11:62255799:T:C	3.47833e-18	-0.858758	-0.862875
62255829	chr11:62255829:C:T	2.42809e-18	-1.36096	-0.720119
62255860	chr11:62255860:C:T	1.16633e-17	-3.75216e-10	-0.51174
62256804	chr11:62256804:G:A	5.76393e-18	-3.75216e-10	-1.21656
62256827	chr11:62256827:C:T	2.84778e-18	-1.2044	-0.717245
62256931	chr11:62256931:C:A	1.42401e-18	-1.91481	-0.699902
62256945	chr11:62256945:C:T	8.59966e-18	-3.75216e-10	-0.816462
62256961	chr11:62256961:A:C	5.86447e-18	-3.75216e-10	-1.19927
62257096	chr11:62257096:C:T	1.50853e-17	-0.254461	-2.74067e-10
62257352	chr11:62257352:G:A	3.25306e-17	-3.75216e-10	0.513998
62257611	chr11:62257611:C:T	5.7083e-18	-3.75216e-10	-1.22626
62257829	chr11:62257829:T:C	5.77546e-18	-3.75216e-10	-1.21457
62258640	chr11:62258640:T:C	1.09606e-18	-1.96716	-0.909305
62258652	chr11:62258652:G:A	6.81865e-18	-3.75216e-10	-1.04852
62259016	chr11:62259016:T:A	4.90391e-17	-3.75216e-10	0.924433
62259044	chr11:62259044:G:C	7.12744e-18	-3.75216e-10	-1.00423
62259080	chr11:62259080:G:A	4.29941e-17	0.583935	0.208945
62259356	chr11:62259356:A:G	1.374e-17	-3.75216e-10	-0.347875
62259361	chr11:62259361:C:T	1.62007e-18	-1.9328	-0.552921
62259368	chr11:62259368:T:A	5.77794e-18	-1.21414	-2.74067e-10
62259443	chr11:62259443:T:C	2.15494e-18	-0.960947	-1.23947
62260336	chr11:62260336:C:T	5.97156e-18	-3.75216e-10	-1.18118
62260493	chr11:62260493:C:A	3.06419e-17	0.804662	-0.35048
62260623	chr11:62260623:A:G	7.04237e-18	-3.75216e-10	-1.01624
62260626	chr11:62260626:A:G	6.00501e-18	-3.75216e-10	-1.17559
62260762	chr11:62260762:T:C	6.39052e-18	-3.75216e-10	-1.11337
62260765	chr11:62260765:G:A	6.45709e-18	-3.75216e-10	-1.10301
62260807	chr11:62260807:G:A	6.14602e-18	-3.75216e-10	-1.15238
62260841	chr11:62260841:G:A	5.95184e-18	-3.75216e-10	-1.18448
62260993	chr11:62260993:C:T	3.47452e-18	-1.16451	-0.558215
62261235	chr11:62261235:A:G	4.97554e-18	-1.99353	0.629883
62261398	chr11:62261398:T:C	5.86699e-18	-3.75216e-10	-1.19884
62261516	chr11:62261516:A:G	3.03865e-18	-1.85677	-2.74067e-10
62261524	chr11:62261524:C:G	2.19358e-17	0.119936	-2.74067e-10
62261606	chr11:62261606:A:C	1.08929e-18	-2.15676	-0.725897
62261797	chr11:62261797:A:G	9.67087e-18	0.00709998	-0.706166
62261930	chr11:62261930:G:A	5.64943e-18	-3.75216e-10	-1.23663
62263045	chr11:62263045:C:T	5.88382e-17	0.755143	0.351464
62263136	chr11:62263136:A:G	1.02359e-17	-3.75216e-10	-0.642287
62263357	chr11:62263357:C:T	1.75183e-18	-2.03504	-0.37248
62263867	chr11:62263867:C:A	5.72328e-18	-3.75216e-10	-1.22364
62264334	chr11:62264334:C:T	5.87825e-18	-3.75216e-10	-1.19693
62264387	chr11:62264387:C:T	5.69711e-17	0.760082	0.314278
62264524	chr11:62264524:T:C	7.61556e-17	0.768272	0.596322
62264580	chr11:62264580:T:C	6.67677e-18	-3.75216e-10	-1.06955
62264717	chr11:62264717:T:C	6.14946e-18	-3.75216e-10	-1.15182
62264946	chr11:62264946:A:G	2.23574e-18	-0.981789	-1.18182
62264953	chr11:62264953:T:C	1.72719e-17	0.0533527	-0.172458
62265011	chr11:62265011:T:C	5.6297e-18	-3.75216e-10	-1.24013
62265518	chr11:62265518:A:G	2.94791e-18	-1.46559	-0.421497
62265535	chr11:62265535:T:C	7.53063e-18	-0.949206	-2.74067e-10
62265622	chr11:62265622:C:T	7.29797e-17	0.74157	0.580427
62265692	chr11:62265692:C:G	1.5085e-17	0.030826	-0.285311
62266101	chr11:62266101:T:C	5.64965e-18	-3.75216e-10	-1.23659
62267067	chr11:62267067:A:G	5.68662e-18	-3.75216e-10	-1.23007
62267299	chr11:62267299:T:C	2.907e-17	1.17039	-0.768872
62267340	chr11:62267340:C:T	2.73931e-18	-1.96048	-2.74067e-10
62267398	chr11:62267398:A:G	1.16805e-17	-0.117876	-0.39239
62267563	chr11:62267563:G:A	3.45836e-17	0.710628	-0.135434
62267747	chr11:62267747:G:C	3.56423e-17	1.01863	-0.413282
62267882	chr11:62267882:T:A	7.62172e-19	-2.08452	-1.15525
62267903	chr11:62267903:G:T	3.59054e-17	0.714525	-0.101821
62268008	chr11:62268008:T:C	3.26182e-17	0.680875	-0.16419
62268191	chr11:62268191:G:A	9.89123e-19	-2.06423	-0.914895
62268370	chr11:62268370:A:C	1.65609e-17	-0.16114	-2.74067e-10
62268466	chr11:62268466:T:C	2.00364e-17	0.788272	-0.758907
62268484	chr11:62268484:T:C	3.49257e-17	0.688337	-0.103297
62268845	chr11:62268845:T:C	3.58557e-17	0.709851	-0.0985332
62269187	chr11:62269187:A:G	1.00355e-18	-2.09358	-0.871066
62269397	chr11:62269397:C:T	3.45581e-17	0.670699	-0.0962412
62269706	chr11:62269706:A:C	5.67134e-18	-3.75216e-10	-1.23276
62269960	chr11:62269960:G:A	1.72188e-17	-3.75216e-10	-0.122185
62270111	chr11:62270111:G:A	3.37129e-17	0.690285	-0.140589
62270457	chr11:62270457:G:A	1.07713e-17	-3.75216e-10	-0.591298
62271065	chr11:62271065:T:C	5.63417e-18	-3.75216e-10	-1.23933
62271280	chr11:62271280:T:A	1.07096e-16	-3.75216e-10	1.70554
62271929	chr11:62271929:C:T	1.11944e-18	-1.91422	-0.941133
62272174	chr11:62272174:A:G	2.65789e-17	0.722285	-0.410352
62272211	chr11:62272211:G:A	1.00144e-17	-3.75216e-10	-0.664161
62272305	chr11:62272305:G:A	5.93741e-18	-3.75216e-10	-1.18691
62272474	chr11:62272474:A:G	5.67158e-18	-3.75216e-10	-1.23272
62272557	chr11:62272557:G:A	1.07625e-17	-3.75216e-10	-0.592117
62272775	chr11:62272775:A:T	5.17836e-18	-1.3237	-2.74067e-10
62273047	chr11:62273047:A:G	7.75441e-19	-2.09029	-1.13222
62273070	chr11:62273070:CCTT:C	5.67068e-18	-3.75216e-10	-1.23287
62273183	chr11:62273183:C:T	8.16209e-19	-2.10457	-1.0667
62273366	chr11:62273366:C:T	1.77803e-17	0.0700562	-0.160147
62274141	chr11:62274141:T:C	5.65724e-18	-3.75216e-10	-1.23525
62274399	chr11:62274399:C:T	8.46166e-18	-0.832639	-2.74067e-10
62274700	chr11:62274700:G:C	2.88719e-18	-1.9079	-2.74067e-10
62274931	chr11:62274931:G:C	7.5616e-19	-2.0988	-1.14888
62275147	chr11:62275147:G:A	5.74828e-18	-3.75216e-10	-1.21928
62275153	chr11:62275153:T:C	2.21376e-16	-3.75216e-10	2.43168
62275958	chr11:62275958:T:C	1.03443e-18	-1.90223	-1.0321
62276121	chr11:62276121:A:G	3.18195e-17	-3.75216e-10	0.491893
62276457	chr11:62276457:C:T	2.71198e-17	1.3801	-1.04802
62276758	chr11:62276758:TAA:T	5.78101e-18	-3.75216e-10	-1.21361
62277073	chr11:62277073:C:A	3.33949e-18	-2.12379	0.361422
62277222	chr11:62277222:A:G	5.64064e-18	-3.75216e-10	-1.23819
62280819	chr11:62280819:C:T	1.5108e-17	-0.441736	0.188779
62281508	chr11:62281508:G:A	5.65904e-18	-3.75216e-10	-1.23493
62281681	chr11:62281681:G:A	5.64527e-18	-3.75216e-10	-1.23737
62281863	chr11:62281863:C:T	5.64066e-18	-3.75216e-10	-1.23818
62282133	chr11:62282133:C:T	8.46789e-18	-3.75216e-10	-0.831903
62282241	chr11:62282241:A:G	1.96512e-18	-1.36068	-0.931951
62282521	chr11:62282521:C:A	1.63009e-17	-3.75216e-10	-0.176964
62282536	chr11:62282536:A:G	5.65997e-18	-3.75216e-10	-1.23477
62282658	chr11:62282658:A:T	5.6604e-18	-3.75216e-10	-1.23469
62282889	chr11:62282889:T:A	1.5867e-17	-3.75216e-10	-0.203943
62283252	chr11:62283252:C:T	5.66683e-18	-3.75216e-10	-1.23355
62283867	chr11:62283867:T:A	5.64082e-18	-3.75216e-10	-1.23816
62283869	chr11:62283869:T:C	3.34475e-18	-1.76079	-2.74067e-10
62284550	chr11:62284550:T:C	5.68188e-18	-3.75216e-10	-1.2309
62284636	chr11:62284636:A:G	1.59286e-17	-3.75216e-10	-0.200067
62284909	chr11:62284909:G:T	5.63056e-18	-3.75216e-10	-1.23998
62285012	chr11:62285012:T:A	5.65385e-18	-3.75216e-10	-1.23585
62285221	chr11:62285221:C:A	5.93309e-18	-3.75216e-10	-1.18764
62285258	chr11:62285258:T:C	9.81516e-19	-1.96268	-1.02416
62285273	chr11:62285273:T:C	3.81059e-17	1.32526	-0.653075
62285397	chr11:62285397:G:T	1.00807e-18	-1.72086	-1.23928
62285458	chr11:62285458:G:A	2.54711e-18	-2.03322	-2.74067e-10
62285622	chr11:62285622:G:T	5.64998e-18	-3.75216e-10	-1.23653
62285749	chr11:62285749:A:C	5.65326e-18	-3.75216e-10	-1.23595
62286025	chr11:62286025:TAAAG:T	5.63685e-18	-3.75216e-10	-1.23886
62286215	chr11:62286215:A:G	2.24485e-17	-1.76469	1.90772
62286643	chr11:62286643:T:G	6.15535e-18	-3.75216e-10	-1.15086
62286695	chr11:62286695:C:T	5.73807e-18	-3.75216e-10	-1.22106
62287106	chr11:62287106:C:T	6.11825e-18	-3.75216e-10	-1.15691
62287172	chr11:62287172:G:A	8.6893e-18	-3.75216e-10	-0.806092
62287395	chr11:62287395:A:G	8.0429e-18	-0.81317	-0.0702251
62287562	chr11:62287562:G:A	7.36737e-18	-0.870279	-0.100845
62287596	chr11:62287596:G:T	2.65634e-17	-1.25949	1.57084
62287657	chr11:62287657:A:G	6.91709e-18	-0.896592	-0.137598
62287883	chr11:62287883:G:A	7.82356e-18	-3.75216e-10	-0.911045
62287953	chr11:62287953:C:T	4.2482e-18	-1.52169	-2.74067e-10
62288047	chr11:62288047:T:C	6.63871e-18	-0.95268	-0.122587
62288147	chr11:62288147:T:C	8.2708e-18	-0.855453	-2.74067e-10
62288231	chr11:62288231:A:G	7.50487e-19	-2.02911	-1.2261
62288313	chr11:62288313:T:G	5.92905e-18	-3.75216e-10	-1.18832
62288415	chr11:62288415:G:T	7.37559e-18	-0.883811	-0.0861971
62288455	chr11:62288455:G:A	1.53689e-18	-2.14693	-0.391495
62288471	chr11:62288471:C:A	5.66304e-18	-3.75216e-10	-1.23422
62288489	chr11:62288489:T:C	7.20832e-18	-0.912525	-0.0804236
62288635	chr11:62288635:G:C	5.93396e-18	-3.75216e-10	-1.18749
62288668	chr11:62288668:T:G	5.63403e-18	-3.75216e-10	-1.23936
62288741	chr11:62288741:A:C	1.11555e-17	-0.88315	0.326895
62288886	chr11:62288886:C:T	7.06113e-18	-3.75216e-10	-1.01358
62289162	chr11:62289162:C:G	8.62094e-18	-3.75216e-10	-0.813991
62289220	chr11:62289220:A:G	6.99071e-18	-0.906288	-0.117314
62289554	chr11:62289554:A:G	8.67037e-18	-3.75216e-10	-0.808273
62289561	chr11:62289561:A:G	6.77201e-18	-0.958059	-0.097328
62289796	chr11:62289796:G:C	1.9746e-17	-3.75216e-10	0.0147667
62289929	chr11:62289929:A:G	1.29272e-17	-0.408853	-2.74067e-10
62289992	chr11:62289992:A:T	1.25193e-17	-0.86939	0.428475
62290001	chr11:62290001:T:C	7.35158e-18	-0.892415	-0.0808536
62290209	chr11:62290209:A:G	5.89706e-18	-3.75216e-10	-1.19373
62290268	chr11:62290268:T:A	7.38087e-18	-0.91724	-0.0520539
62290413	chr11:62290413:T:C	1.02906e-18	-1.99688	-0.942658
62290445	chr11:62290445:G:A	2.01814e-17	-1.31306	1.34964
62290479	chr11:62290479:C:T	7.4647e-18	-0.932662	-0.0253368
62290596	chr11:62290596:T:C	1.52947e-18	-2.14747	-0.395796
62290632	chr11:62290632:C:T	7.08084e-18	-0.922475	-0.0883171
62290758	chr11:62290758:A:G	7.24085e-18	-0.921805	-0.0666416
62290830	chr11:62290830:T:A	6.53383e-19	-2.15568	-1.2381
62290857	chr11:62290857:A:G	5.93418e-18	-3.75216e-10	-1.18746
62290887	chr11:62290887:T:C	8.38757e-18	-0.944197	0.102763
62291024	chr11:62291024:T:C	2.71209e-18	-2.15921	0.188742
62291288	chr11:62291288:C:A	5.65816e-18	-3.75216e-10	-1.23509
62291404	chr11:62291404:A:G	8.87887e-19	-2.04823	-1.03887
62291453	chr11:62291453:T:C	9.97404e-18	-3.75216e-10	-0.668199
62292058	chr11:62292058:C:A	3.16306e-18	-1.72486	-0.0917835
62292195	chr11:62292195:C:G	7.71302e-18	-0.837151	-0.0881235
62292374	chr11:62292374:T:C	6.65292e-19	-2.15891	-1.21681
62292567	chr11:62292567:C:T	3.107e-17	0.468058	-2.74067e-10
62292595	chr11:62292595:G:A	6.45315e-18	-0.960783	-0.142833
62292610	chr11:62292610:A:T	1.23863e-17	-0.836698	0.385107
62292698	chr11:62292698:T:C	1.45289e-18	-2.15598	-0.438653
62292714	chr11:62292714:G:A	6.6905e-18	-0.913209	-0.154287
62292723	chr11:62292723:C:T	6.82435e-18	-0.928224	-0.119464
62292730	chr11:62292730:C:T	9.32177e-18	-3.75216e-10	-0.735832
62292961	chr11:62292961:A:G	6.94713e-18	-0.940888	-0.0889677
62292979	chr11:62292979:A:G	6.60559e-19	-2.15619	-1.22666
62293074	chr11:62293074:G:A	7.58452e-18	-0.887918	-0.0541572
62293217	chr11:62293217:G:A	2.69153e-18	-1.71784	-0.260234
62293484	chr11:62293484:G:A	1.4785e-17	-1.46532	1.19075
62293697	chr11:62293697:T:C	7.02112e-18	-0.923311	-0.0959501
62293877	chr11:62293877:G:A	7.56795e-18	-0.917187	-0.0270749
62294263	chr11:62294263:GA:G	7.98776e-19	-2.03525	-1.15761
62294328	chr11:62294328:A:G	1.57786e-18	-1.50192	-1.01019
62294390	chr11:62294390:C:T	5.99213e-18	-3.75216e-10	-1.17774
62294406	chr11:62294406:A:G	5.67376e-18	-3.75216e-10	-1.23233
62294420	chr11:62294420:C:T	5.64552e-18	-3.75216e-10	-1.23732
62294756	chr11:62294756:G:A	6.09149e-18	-3.75216e-10	-1.16129
62295037	chr11:62295037:A:G	8.63549e-18	-0.867104	0.0548006
62295045	chr11:62295045:G:A	7.1071e-18	-3.75216e-10	-1.00709
62295281	chr11:62295281:G:A	8.65453e-18	-3.75216e-10	-0.810102
62295350	chr11:62295350:G:T	9.20698e-18	-3.75216e-10	-0.748223
62295397	chr11:62295397:A:G	8.83878e-18	-0.837778	0.0487424
62295791	chr11:62295791:A:C	1.29272e-17	-3.75216e-10	-0.408854
62295800	chr11:62295800:A:C	7.25788e-18	-3.75216e-10	-0.986096
62295905	chr11:62295905:G:T	7.39791e-18	-3.75216e-10	-0.966987
62296080	chr11:62296080:A:G	1.31575e-17	-3.75216e-10	-0.391194
62296192	chr11:62296192:T:C	2.9783e-18	-1.71955	-0.157284
62296397	chr11:62296397:C:T	2.53203e-18	-0.948804	-1.09036
62296431	chr11:62296431:A:AG	6.81409e-18	-3.75216e-10	-1.04919
62297134	chr11:62297134:C:A	4.51141e-17	-3.75216e-10	0.841009
62297243	chr11:62297243:T:C	8.55823e-18	0.212374	-1.03366
62297366	chr11:62297366:C:T	2.89727e-17	0.39817	-2.74067e-10
62297372	chr11:62297372:G:C	9.33439e-18	-0.791949	0.0574696
62297374	chr11:62297374:G:A	7.27866e-18	-3.75216e-10	-0.983238
62297375	chr11:62297375:G:A	2.82209e-18	-1.93071	-2.74067e-10
62297766	chr11:62297766:C:T	6.44758e-18	-3.75216e-10	-1.10448
62297805	chr11:62297805:T:A	1.1104e-18	-2.15868	-0.704784
62297929	chr11:62297929:C:T	2.5674e-18	-2.02529	-2.74067e-10
62298085	chr11:62298085:G:A	1.70125e-15	1.11304	3.35789
62298492	chr11:62298492:C:T	1.51713e-17	-3.75216e-10	-0.248781
62298525	chr11:62298525:G:A	9.1796e-17	0.560472	0.990912
62299522	chr11:62299522:A:C	6.04187e-18	-3.75216e-10	-1.16947
62299816	chr11:62299816:T:A	6.2456e-18	-3.75216e-10	-1.13631
62300045	chr11:62300045:C:T	3.27937e-18	-2.15396	0.373428
62300282	chr11:62300282:G:A	3.20725e-17	-3.75216e-10	0.499815
62300346	chr11:62300346:C:T	1.28016e-18	-1.52222	-1.19897
62300867	chr11:62300867:T:C	8.48432e-17	0.934005	0.538616
62300880	chr11:62300880:T:C	7.50823e-18	0.165282	-1.11747
62301054	chr11:62301054:G:A	2.55222e-18	-2.15817	0.126954
62301108	chr11:62301108:T:C	1.85545e-17	-0.553823	0.506352
62301132	chr11:62301132:C:T	8.21814e-16	-3.75216e-10	3.74333
62301660	chr11:62301660:G:A	3.41834e-18	-2.15875	0.419723
62301893	chr11:62301893:C:T	1.29007e-16	1.27449	0.617196
62301991	chr11:62301991:C:T	6.61561e-18	-3.75216e-10	-1.07875
62302359	chr11:62302359:T:C	2.43209e-17	-3.75216e-10	0.22315
62302421	chr11:62302421:C:T	1.35391e-16	1.30476	0.635221
62302796	chr11:62302796:A:G	2.22856e-17	-3.75216e-10	0.135758
62302830	chr11:62302830:A:G	6.61991e-18	-3.75216e-10	-1.0781
62303749	chr11:62303749:G:A	2.13977e-17	-3.75216e-10	0.0950986
62304120	chr11:62304120:T:C	3.16447e-16	1.40955	1.37943
62304420	chr11:62304420:T:G	5.65491e-18	-3.75216e-10	-1.23566
62304630	chr11:62304630:T:C	1.04378e-17	-0.368639	-0.254116
62304855	chr11:62304855:G:A	1.49041e-17	0.145842	-0.412392
62304873	chr11:62304873:G:A	3.60837e-16	-3.75216e-10	2.92024
62304963	chr11:62304963:C:T	1.71689e-18	-2.14397	-0.283695
62305001	chr11:62305001:C:G	1.12324e-17	-0.299984	-0.249397
62305104	chr11:62305104:A:G	1.22881e-16	1.15433	0.688702
62305824	chr11:62305824:C:A	3.42549e-18	-2.15928	0.422338
62305980	chr11:62305980:A:G	1.09385e-17	-0.329761	-0.246138
62306054	chr11:62306054:A:G	1.39525e-17	-3.75216e-10	-0.332528
62306508	chr11:62306508:C:G	9.17708e-19	-1.82903	-1.22503
62306660	chr11:62306660:G:A	6.90209e-18	-3.75216e-10	-1.03636
62306718	chr11:62306718:T:C	1.56007e-17	0.170324	-0.391189
62306921	chr11:62306921:C:T	5.73167e-18	-3.75216e-10	-1.22218
62307014	chr11:62307014:A:G	1.31513e-17	-3.75216e-10	-0.391662
62307314	chr11:62307314:C:T	6.34575e-18	-3.75216e-10	-1.1204
62307345	chr11:62307345:A:G	2.27135e-17	-3.75216e-10	0.154775
62308072	chr11:62308072:A:T	2.12787e-16	1.39293	0.99918
62308201	chr11:62308201:T:C	7.9024e-18	-3.75216e-10	-0.901018
62308362	chr11:62308362:A:G	2.41916e-17	-3.75216e-10	0.217822
62308384	chr11:62308384:G:T	1.84473e-17	-3.75216e-10	-0.0532654
62308460	chr11:62308460:G:A	1.5344e-17	-3.75216e-10	-0.237457
62308528	chr11:62308528:C:A	5.67044e-18	-3.75216e-10	-1.23292
62308754	chr11:62308754:G:A	1.08416e-17	-0.461789	-0.123009
62308760	chr11:62308760:G:T	1.88739e-16	1.37578	0.896399
62309014	chr11:62309014:A:AC	1.59556e-16	1.21203	0.892174
62309492	chr11:62309492:T:C	5.73613e-18	-3.75216e-10	-1.2214
62309585	chr11:62309585:G:C	5.71683e-18	-3.75216e-10	-1.22477
62309688	chr11:62309688:A:G	5.63208e-18	-3.75216e-10	-1.2397
62309755	chr11:62309755:A:C	7.18864e-19	-2.09213	-1.20613
62309831	chr11:62309831:A:C	5.66551e-18	-3.75216e-10	-1.23379
62309881	chr11:62309881:C:G	4.69474e-18	-1.42174	-2.74067e-10
62310313	chr11:62310313:C:A	6.43574e-18	-1.4039	0.297585
62310620	chr11:62310620:G:C	2.66728e-18	-1.98713	-2.74067e-10
62310676	chr11:62310676:A:G	5.79824e-18	-3.75216e-10	-1.21063
62311141	chr11:62311141:A:T	7.22082e-19	-2.15218	-1.14162
62311347	chr11:62311347:A:G	1.11087e-16	2.79855	-1.05642
62311384	chr11:62311384:C:T	2.06986e-17	-3.75216e-10	0.0618827
62311429	chr11:62311429:G:GCT	5.64605e-18	-3.75216e-10	-1.23723
62311459	chr11:62311459:A:G	5.12565e-18	-1.51673	0.182807
62311829	chr11:62311829:T:C	5.11273e-18	-1.33645	-2.74067e-10
62312200	chr11:62312200:C:T	1.72848e-18	-1.68882	-0.732123
62312422	chr11:62312422:T:C	7.4849e-19	-2.12448	-1.13341
62312497	chr11:62312497:T:C	6.79974e-18	-0.0568204	-0.99448
62312503	chr11:62312503:C:A	5.77185e-18	-3.75216e-10	-1.21519
62312570	chr11:62312570:G:A	4.10382e-16	1.19136	1.85754
62312782	chr11:62312782:T:C	9.25549e-18	-3.75216e-10	-0.742968
62313220	chr11:62313220:C:T	3.9565e-18	-0.3664	-1.22643
62313385	chr11:62313385:C:T	7.32721e-19	-2.15056	-1.12861
62313709	chr11:62313709:A:C	6.80302e-18	-1.42653	0.375713
62313842	chr11:62313842:T:C	7.33538e-19	-2.13305	-1.14501
62314177	chr11:62314177:C:T	5.88271e-18	-3.75216e-10	-1.19617
```
