## Supplementary material for "Characterization of shared and ancestry-specific signals driving complex traits using multi-ancestry fine-mapping": susiex_nc2.cs80.cs

```
CS_ID	SNP	BP	REF_ALLELE	ALT_ALLELE	REF_FRQ	BETA	SE	-LOG10P	CS_PIP	OVRL_PIP
1	chr11:61800281:C:A	61800281	A,A	C,C	1,1	-inf,-inf	inf,inf	17.116,2.52889	0.27808	0.278094
1	chr11:61813163:C:T	61813163	T,T	C,C	1,1	-inf,-inf	inf,inf	17.0894,2.47165	0.234926	0.23494
1	chr11:61803910:G:A	61803910	A,A	G,G	1,1	-inf,-inf	inf,inf	16.9055,2.55553	0.182531	0.182547
1	chr11:61815236:T:C	61815236	C,C	T,T	1,1	-inf,-inf	inf,inf	16.8684,2.50239	0.151193	0.151209
2	chr11:61385158:T:C	61385158	C,C	T,T	1,1	-inf,-inf	inf,inf	3.60598,0.143592	0.0284005	0.0284005
2	chr11:62301132:C:T	62301132	NA,T	NA,C	NA,1	NA,-inf	NA,inf	NA,3.01077	0.0278883	0.0278883
2	chr11:61385929:T:C	61385929	C,C	T,T	1,1	-inf,-inf	inf,inf	3.55574,0.14821	0.0256325	0.0256325
2	chr11:62312570:G:A	62312570	A,A	G,G	1,1	-inf,-inf	inf,inf	2.03703,2.03019	0.0217499	0.0217499
2	chr11:62304120:T:C	62304120	C,C	T,T	1,1	-inf,-inf	inf,inf	2.14424,1.77432	0.0175193	0.0175193
2	chr11:62053609:A:T	62053609	T,T	A,A	1,1	inf,inf	inf,inf	2.39,0.138612	0.0171132	0.0171132
2	chr11:62308072:A:T	62308072	T,T	A,A	1,1	-inf,-inf	inf,inf	2.13609,1.56742	0.0139539	0.0139539
2	chr11:62308760:G:T	62308760	T,T	G,G	1,1	-inf,-inf	inf,inf	2.12769,1.51085	0.0126341	0.0126341
2	chr11:62304873:G:A	62304873	NA,A	NA,G	NA,1	NA,-inf	NA,inf	NA,2.5871	0.012375	0.012375
2	chr11:62309014:A:AC	62309014	AC,AC	A,A	1,1	-inf,-inf	inf,inf	2.04721,1.50852	0.0104858	0.0104858
2	chr11:62302421:C:T	62302421	T,T	C,C	1,1	-inf,-inf	inf,inf	2.09282,1.36562	0.0104057	0.0104057
2	chr11:62301893:C:T	62301893	T,T	C,C	1,1	-inf,-inf	inf,inf	2.07795,1.35551	0.00987825	0.00987825
2	chr11:62305104:A:G	62305104	G,G	A,A	1,1	-inf,-inf	inf,inf	2.01877,1.39555	0.00899096	0.00899096
2	chr11:62298525:G:A	62298525	A,A	G,G	1,1	-inf,-inf	inf,inf	1.72312,1.56288	0.00829683	0.00829683
2	chr11:62275153:T:C	62275153	NA,C	NA,T	NA,1	NA,-inf	NA,inf	NA,2.33274	0.00721672	0.00721672
2	chr11:62300867:T:C	62300867	C,C	T,T	1,1	-inf,-inf	inf,inf	1.90974,1.31128	0.00630428	0.00630428
2	chr11:62235637:C:A	62235637	A,NA	C,NA	1,NA	-inf,NA	inf,NA	2.61689,NA	0.00586381	0.00586381
2	chr11:62024499:A:AT	62024499	NA,AT	NA,A	NA,1	NA,inf	NA,inf	NA,2.68699	0.00487885	0.00487885
2	chr11:62017529:G:A	62017529	NA,A	NA,G	NA,1	NA,-inf	NA,inf	NA,2.03705	0.0043146	0.0043146
2	chr11:62023560:G:A	62023560	NA,A	NA,G	NA,1	NA,inf	NA,inf	NA,1.99218	0.00419548	0.00419548
2	chr11:62017817:G:A	62017817	NA,A	NA,G	NA,1	NA,-inf	NA,inf	NA,1.98156	0.00388463	0.00388463
2	chr11:61858695:C:T	61858695	T,T	C,C	1,1	inf,-inf	inf,inf	1.37327,3.02641	0.00380505	0.00380505
2	chr11:61902987:AC:A	61902987	A,A	AC,AC	1,1	-inf,-inf	inf,inf	3.38798,0.68131	0.00350025	0.00350025
2	chr11:61308053:C:CT	61308053	NA,CT	NA,C	NA,1	NA,-inf	NA,inf	NA,1.91764	0.00346487	0.00346487
2	chr11:61315919:A:G	61315919	G,NA	A,NA	1,NA	inf,NA	inf,NA	3.04239,NA	0.00322498	0.00322498
2	chr11:61306901:A:C	61306901	NA,C	NA,A	NA,1	NA,-inf	NA,inf	NA,1.86016	0.00309372	0.00309372
2	chr11:62298085:G:A	62298085	A,A	G,G	1,1	-inf,-inf	inf,inf	1.99839,2.81304	0.00284174	0.00284174
2	chr11:61345998:A:T	61345998	NA,T	NA,A	NA,1	NA,-inf	NA,inf	NA,1.78594	0.00268461	0.00268461
2	chr11:61328433:T:C	61328433	NA,C	NA,T	NA,1	NA,-inf	NA,inf	NA,1.78471	0.00267475	0.00267475
2	chr11:61354599:C:T	61354599	NA,T	NA,C	NA,1	NA,-inf	NA,inf	NA,1.78283	0.00266463	0.00266463
2	chr11:61352604:C:T	61352604	T,T	C,C	1,1	-inf,-inf	inf,inf	3.50112,0.999585	0.00261389	0.00261389
2	chr11:61311516:C:T	61311516	T,T	C,C	1,1	inf,inf	inf,inf	3.39079,1.13118	0.00253244	0.00253244
2	chr11:62015644:A:G	62015644	NA,G	NA,A	NA,1	NA,-inf	NA,inf	NA,1.73801	0.00241222	0.00241222
2	chr11:61327896:C:T	61327896	T,T	C,C	1,1	-inf,-inf	inf,inf	3.4154,1.03617	0.00237573	0.00237573
2	chr11:61328311:C:T	61328311	T,T	C,C	1,1	-inf,-inf	inf,inf	3.34467,1.04898	0.00212637	0.00212637
2	chr11:61344614:C:T	61344614	T,T	C,C	1,1	-inf,-inf	inf,inf	3.35485,1.03891	0.00210573	0.00210573
2	chr11:62239582:C:G	62239582	NA,G	NA,C	NA,1	NA,inf	NA,inf	NA,1.84407	0.0020664	0.0020664
2	chr11:62251773:T:C	62251773	NA,C	NA,T	NA,1	NA,inf	NA,inf	NA,1.80169	0.00199788	0.00199788
2	chr11:62043446:G:A	62043446	NA,A	NA,G	NA,1	NA,inf	NA,inf	NA,1.81996	0.00198208	0.00198208
2	chr11:62240940:C:T	62240940	NA,T	NA,C	NA,1	NA,inf	NA,inf	NA,2.05323	0.00197035	0.00197035
2	chr11:62305001:C:G	62305001	G,G	C,C	1,1	-inf,-inf	inf,inf	1.28151,0.849279	0.00186411	0.00186411
2	chr11:61316000:C:T	61316000	T,NA	C,NA	1,NA	inf,NA	inf,NA	2.70176,NA	0.0018315	0.0018315
2	chr11:62305980:A:G	62305980	G,G	A,A	1,1	-inf,-inf	inf,inf	1.26584,0.851287	0.00178871	0.00178871
2	chr11:62304630:T:C	62304630	C,C	T,T	1,1	-inf,-inf	inf,inf	1.24531,0.846367	0.00167953	0.00167953
2	chr11:61980716:G:A	61980716	A,NA	G,NA	1,NA	-inf,NA	inf,NA	1.56414,NA	0.00163144	0.00163144
2	chr11:62253644:G:A	62253644	NA,A	NA,G	NA,1	NA,inf	NA,inf	NA,1.68147	0.00157347	0.00157347
2	chr11:61335149:T:C	61335149	C,C	T,T	1,1	-inf,-inf	inf,inf	3.25881,0.915675	0.00155885	0.00155885
2	chr11:61948177:G:A	61948177	NA,A	NA,G	NA,1	NA,inf	NA,inf	NA,1.6896	0.00152406	0.00152406
2	chr11:62241527:G:A	62241527	NA,A	NA,G	NA,1	NA,-inf	NA,inf	NA,1.52221	0.00151887	0.00151887
2	chr11:62241484:T:G	62241484	NA,G	NA,T	NA,1	NA,-inf	NA,inf	NA,1.52025	0.00151334	0.00151334
2	chr11:61906882:G:A	61906882	NA,A	NA,G	NA,1	NA,inf	NA,inf	NA,1.7451	0.00148958	0.00148958
2	chr11:61632283:C:T	61632283	NA,T	NA,C	NA,1	NA,-inf	NA,inf	NA,1.5165	0.00148555	0.00148555
2	chr11:61609128:G:A	61609128	NA,A	NA,G	NA,1	NA,inf	NA,inf	NA,1.81871	0.00147661	0.00147661
2	chr11:62308754:G:A	62308754	A,A	G,G	1,1	-inf,-inf	inf,inf	1.1959,0.9264	0.0014735	0.0014735
2	chr11:62292567:C:T	62292567	T,NA	C,NA	1,NA	-inf,NA	inf,NA	1.67656,NA	0.0014567	0.0014567
2	chr11:61645638:G:A	61645638	NA,A	NA,G	NA,1	NA,inf	NA,inf	NA,1.69459	0.00143371	0.00143371
2	chr11:61946560:A:G	61946560	G,G	A,A	1,1	inf,inf	inf,inf	0.808535,2.98663	0.00142088	0.00142088
2	chr11:62235567:C:A	62235567	NA,A	NA,C	NA,1	NA,-inf	NA,inf	NA,1.48384	0.00141786	0.00141786
2	chr11:61342203:G:A	61342203	A,A	G,G	1,1	-inf,-inf	inf,inf	3.19409,0.947423	0.00140654	0.00140654
2	chr11:61332603:G:A	61332603	A,A	G,G	1,1	-inf,-inf	inf,inf	3.19983,0.913309	0.00140032	0.00140032
2	chr11:61310164:A:G	61310164	G,G	A,A	1,1	inf,inf	inf,inf	3.21977,0.863651	0.00138181	0.00138181
2	chr11:62189387:G:A	62189387	NA,A	NA,G	NA,1	NA,-inf	NA,inf	NA,1.38834	0.00138051	0.00138051
2	chr11:61325773:A:G	61325773	G,G	A,A	1,1	inf,inf	inf,inf	3.20415,0.860883	0.00134787	0.00134787
2	chr11:62218515:A:C	62218515	NA,C	NA,A	NA,1	NA,-inf	NA,inf	NA,1.46894	0.00134316	0.00134316
2	chr11:62218286:C:T	62218286	NA,T	NA,C	NA,1	NA,-inf	NA,inf	NA,1.44684	0.00130131	0.00130131
2	chr11:62015295:A:C	62015295	NA,C	NA,A	NA,1	NA,-inf	NA,inf	NA,1.39516	0.00125906	0.00125906
2	chr11:61860818:G:C	61860818	C,C	G,G	1,1	inf,-inf	inf,inf	1.21114,2.5215	0.00123349	0.00123349
2	chr11:61609629:T:C	61609629	NA,C	NA,T	NA,1	NA,-inf	NA,inf	NA,1.28682	0.00120222	0.00120222
2	chr11:61977425:C:G	61977425	NA,G	NA,C	NA,1	NA,-inf	NA,inf	NA,1.38157	0.00118945	0.00118945
2	chr11:61940557:C:T	61940557	NA,T	NA,C	NA,1	NA,inf	NA,inf	NA,1.60918	0.00118246	0.00118246
2	chr11:62271280:T:A	62271280	NA,A	NA,T	NA,1	NA,inf	NA,inf	NA,1.94929	0.00116588	0.00116588
2	chr11:61913398:T:C	61913398	C,C	T,T	1,1	-inf,inf	inf,inf	1.67894,0.142115	0.0011269	0.0011269
2	chr11:61565844:C:T	61565844	NA,T	NA,C	NA,1	NA,inf	NA,inf	NA,1.53854	0.00112287	0.00112287
2	chr11:62196513:C:T	62196513	NA,T	NA,C	NA,1	NA,-inf	NA,inf	NA,1.30469	0.00110302	0.00110302
2	chr11:61585842:CTACCT:C	61585842	NA,C	NA,CTACCT	NA,1	NA,inf	NA,inf	NA,1.51899	0.00108254	0.00108254
2	chr11:61585841:C:T	61585841	NA,T	NA,C	NA,1	NA,inf	NA,inf	NA,1.51899	0.00108254	0.00108254
2	chr11:62222095:G:A	62222095	NA,A	NA,G	NA,1	NA,-inf	NA,inf	NA,1.16357	0.00107618	0.00107618
2	chr11:62233900:TC:T	62233900	NA,T	NA,TC	NA,1	NA,-inf	NA,inf	NA,1.3246	0.00105769	0.00105769
2	chr11:61939573:A:G	61939573	NA,G	NA,A	NA,1	NA,-inf	NA,inf	NA,1.32399	0.00104728	0.00104728
2	chr11:61620385:G:A	61620385	NA,A	NA,G	NA,1	NA,-inf	NA,inf	NA,1.31559	0.00104435	0.00104435
2	chr11:62238935:T:G	62238935	G,NA	T,NA	1,NA	-inf,NA	inf,NA	1.30657,NA	0.00102972	0.00102972
2	chr11:62251555:T:C	62251555	NA,C	NA,T	NA,1	NA,inf	NA,inf	NA,1.42878	0.00100993	0.00100993
2	chr11:62261524:C:G	62261524	G,NA	C,NA	1,NA	-inf,NA	inf,NA	1.49947,NA	0.00100724	0.00100724
2	chr11:62313220:C:T	62313220	T,T	C,C	1,1	inf,inf	inf,inf	1.2465,0.0641302	0.000996736	0.000996736
2	chr11:61308228:G:A	61308228	NA,A	NA,G	NA,1	NA,-inf	NA,inf	NA,1.27937	0.000996561	0.000996561
2	chr11:62193475:C:A	62193475	NA,A	NA,C	NA,1	NA,-inf	NA,inf	NA,1.23731	0.000990029	0.000990029
2	chr11:62222917:C:T	62222917	NA,T	NA,C	NA,1	NA,inf	NA,inf	NA,1.39789	0.000957647	0.000957647
2	chr11:61376077:G:A	61376077	A,NA	G,NA	1,NA	inf,NA	inf,NA	2.3035,NA	0.000956706	0.000956706
2	chr11:62206623:G:A	62206623	NA,A	NA,G	NA,1	NA,-inf	NA,inf	NA,1.22243	0.000954581	0.000954581
2	chr11:61855565:A:C	61855565	NA,C	NA,A	NA,1	NA,inf	NA,inf	NA,1.69418	0.000932892	0.000932892
2	chr11:61638044:A:G	61638044	G,NA	A,NA	1,NA	-inf,NA	inf,NA	1.76707,NA	0.000929896	0.000929896
2	chr11:62211872:G:T	62211872	NA,T	NA,G	NA,1	NA,-inf	NA,inf	NA,1.74535	0.000927341	0.000927341
2	chr11:62223344:T:C	62223344	NA,C	NA,T	NA,1	NA,-inf	NA,inf	NA,1.07742	0.000908424	0.000908424
2	chr11:62219026:A:G	62219026	NA,G	NA,A	NA,1	NA,-inf	NA,inf	NA,1.07497	0.000904383	0.000904383
2	chr11:62219072:A:G	62219072	NA,G	NA,A	NA,1	NA,-inf	NA,inf	NA,1.07488	0.000904135	0.000904135
2	chr11:62220727:T:C	62220727	NA,C	NA,T	NA,1	NA,-inf	NA,inf	NA,1.07437	0.000902661	0.000902661
2	chr11:62223761:G:A	62223761	NA,A	NA,G	NA,1	NA,-inf	NA,inf	NA,1.07476	0.000902328	0.000902328
2	chr11:61320658:A:G	61320658	G,G	A,A	1,1	inf,inf	inf,inf	2.84315,0.857763	0.000902153	0.000902153
2	chr11:61872016:T:C	61872016	C,C	T,T	1,1	inf,inf	inf,inf	8.21403,0.903731	0.000897178	0.000897179
2	chr11:62202064:G:T	62202064	T,T	G,G	1,1	inf,inf	inf,inf	0.0670241,2.21485	0.000896765	0.000896765
2	chr11:62218378:AT:A	62218378	NA,A	NA,AT	NA,1	NA,-inf	NA,inf	NA,1.06995	0.000895605	0.000895605
2	chr11:62217971:G:A	62217971	NA,A	NA,G	NA,1	NA,-inf	NA,inf	NA,1.06709	0.000890328	0.000890328
2	chr11:62216781:A:T	62216781	NA,T	NA,A	NA,1	NA,-inf	NA,inf	NA,1.06634	0.000889089	0.000889089
2	chr11:62219741:A:G	62219741	NA,G	NA,A	NA,1	NA,-inf	NA,inf	NA,1.06597	0.000888769	0.000888769
2	chr11:62221122:A:C	62221122	NA,C	NA,A	NA,1	NA,-inf	NA,inf	NA,1.06637	0.000888609	0.000888609
2	chr11:62219178:A:G	62219178	NA,G	NA,A	NA,1	NA,-inf	NA,inf	NA,1.06574	0.00088821	0.00088821
2	chr11:62220059:A:C	62220059	NA,C	NA,A	NA,1	NA,-inf	NA,inf	NA,1.0644	0.000885891	0.000885891
2	chr11:62220987:G:A	62220987	NA,A	NA,G	NA,1	NA,-inf	NA,inf	NA,1.06435	0.000885213	0.000885213
2	chr11:62096088:C:T	62096088	NA,T	NA,C	NA,1	NA,-inf	NA,inf	NA,1.14996	0.000884244	0.000884244
2	chr11:62222233:A:G	62222233	NA,G	NA,A	NA,1	NA,-inf	NA,inf	NA,1.06275	0.00088249	0.00088249
2	chr11:61606379:T:C	61606379	NA,C	NA,T	NA,1	NA,-inf	NA,inf	NA,1.12153	0.000880516	0.000880516
2	chr11:62223934:C:T	62223934	NA,T	NA,C	NA,1	NA,-inf	NA,inf	NA,1.061	0.000879433	0.000879433
2	chr11:62223646:G:A	62223646	NA,A	NA,G	NA,1	NA,-inf	NA,inf	NA,1.05956	0.000877453	0.000877453
2	chr11:62219984:T:C	62219984	NA,C	NA,T	NA,1	NA,-inf	NA,inf	NA,1.05755	0.000874205	0.000874205
2	chr11:62221654:A:G	62221654	NA,G	NA,A	NA,1	NA,-inf	NA,inf	NA,1.05553	0.000870756	0.000870756
2	chr11:62219036:T:C	62219036	NA,C	NA,T	NA,1	NA,-inf	NA,inf	NA,1.05381	0.000867988	0.000867988
2	chr11:62218472:A:G	62218472	NA,G	NA,A	NA,1	NA,-inf	NA,inf	NA,1.05216	0.00086507	0.00086507
2	chr11:62223088:C:T	62223088	NA,T	NA,C	NA,1	NA,-inf	NA,inf	NA,1.05092	0.000862441	0.000862441
2	chr11:61859731:T:C	61859731	C,C	T,T	1,1	-inf,inf	inf,inf	2.43019,1.22368	0.000861523	0.000861523
2	chr11:61859732:AT:A	61859732	A,A	AT,AT	1,1	-inf,inf	inf,inf	2.43635,1.2181	0.000861383	0.000861383
2	chr11:62216880:T:C	62216880	NA,C	NA,T	NA,1	NA,-inf	NA,inf	NA,1.04714	0.000856578	0.000856578
2	chr11:62192164:C:T	62192164	NA,T	NA,C	NA,1	NA,-inf	NA,inf	NA,1.15703	0.000854681	0.000854681
2	chr11:62220712:C:T	62220712	NA,T	NA,C	NA,1	NA,-inf	NA,inf	NA,1.04555	0.000853497	0.000853497
2	chr11:62220262:A:C	62220262	NA,C	NA,A	NA,1	NA,-inf	NA,inf	NA,1.04517	0.000853108	0.000853108
2	chr11:62224009:G:T	62224009	NA,T	NA,G	NA,1	NA,-inf	NA,inf	NA,1.04497	0.000852478	0.000852478
2	chr11:62217518:GA:G	62217518	NA,G	NA,GA	NA,1	NA,-inf	NA,inf	NA,1.03944	0.000845747	0.000845747
2	chr11:61839028:C:T	61839028	T,NA	C,NA	1,NA	inf,NA	inf,NA	2.81192,NA	0.00083983	0.00083983
2	chr11:62259016:T:A	62259016	NA,A	NA,T	NA,1	NA,inf	NA,inf	NA,1.52631	0.000837835	0.000837835
2	chr11:61355406:G:A	61355406	A,A	G,G	1,1	-inf,-inf	inf,inf	3.0219,0.147083	0.000826073	0.000826073
2	chr11:61504228:TG:T	61504228	NA,T	NA,TG	NA,1	NA,-inf	NA,inf	NA,1.1722	0.000825577	0.000825577
2	chr11:62198864:TG:T	62198864	NA,T	NA,TG	NA,1	NA,-inf	NA,inf	NA,1.13264	0.000807663	0.000807663
2	chr11:61921940:G:A	61921940	A,NA	G,NA	1,NA	inf,NA	inf,NA	0.512005,NA	0.000806617	0.000806617
2	chr11:61414313:T:C	61414313	NA,C	NA,T	NA,1	NA,-inf	NA,inf	NA,1.15007	0.000793852	0.000793852
2	chr11:62146897:C:T	62146897	T,T	C,C	1,1	-inf,-inf	inf,inf	3.56941,0.419235	0.000792978	0.000792978
2	chr11:62036063:C:T	62036063	NA,T	NA,C	NA,1	NA,inf	NA,inf	NA,1.31191	0.000773819	0.000773819
2	chr11:61348349:C:CATCAA	61348349	CATCAA,CATCAA	C,C	1,1	-inf,-inf	inf,inf	2.98822,0.136378	0.000773814	0.000773814
2	chr11:61384556:C:A	61384556	A,A	C,C	1,1	-inf,-inf	inf,inf	2.63436,0.363078	0.000768867	0.000768867
2	chr11:62024567:C:T	62024567	NA,T	NA,C	NA,1	NA,-inf	NA,inf	NA,1.11952	0.000763983	0.000763983
2	chr11:61798104:C:G	61798104	NA,G	NA,C	NA,1	NA,inf	NA,inf	NA,1.47053	0.000762539	0.000762539
2	chr11:62025502:GAC:G	62025502	NA,G	NA,GAC	NA,1	NA,-inf	NA,inf	NA,1.11711	0.000761633	0.000761633
2	chr11:61639256:G:A	61639256	A,NA	G,NA	1,NA	-inf,NA	inf,NA	1.66026,NA	0.000760963	0.000760963
2	chr11:62031031:C:T	62031031	NA,T	NA,C	NA,1	NA,inf	NA,inf	NA,1.28574	0.00075481	0.00075481
2	chr11:61655701:G:A	61655701	NA,A	NA,G	NA,1	NA,inf	NA,inf	NA,1.32421	0.000750685	0.000750685
2	chr11:62297134:C:A	62297134	NA,A	NA,C	NA,1	NA,inf	NA,inf	NA,1.48024	0.000748583	0.000748583
2	chr11:62204373:C:T	62204373	NA,T	NA,C	NA,1	NA,-inf	NA,inf	NA,1.09034	0.000747379	0.000747379
2	chr11:61856812:C:T	61856812	NA,T	NA,C	NA,1	NA,inf	NA,inf	NA,1.31842	0.000740552	0.000740552
2	chr11:62030890:T:C	62030890	NA,C	NA,T	NA,1	NA,inf	NA,inf	NA,1.57161	0.000740187	0.000740187
2	chr11:61316708:A:G	61316708	G,G	A,A	1,1	inf,inf	inf,inf	2.96153,0.139416	0.000737699	0.000737699
2	chr11:61764338:A:G	61764338	G,NA	A,NA	1,NA	-inf,NA	inf,NA	3.53758,NA	0.000734506	0.000734506
2	chr11:61674176:G:A	61674176	NA,A	NA,G	NA,1	NA,inf	NA,inf	NA,1.32227	0.000731746	0.000731746
2	chr11:62196953:C:T	62196953	T,NA	C,NA	1,NA	inf,NA	inf,NA	1.9494,NA	0.000731618	0.000731618
2	chr11:61655065:C:T	61655065	NA,T	NA,C	NA,1	NA,inf	NA,inf	NA,1.3055	0.000728574	0.000728574
2	chr11:62211049:G:A	62211049	NA,A	NA,G	NA,1	NA,-inf	NA,inf	NA,1.0367	0.000719039	0.000719039
2	chr11:62197516:G:A	62197516	A,A	G,G	1,1	inf,inf	inf,inf	0.0611056,2.09999	0.000711294	0.000711294
2	chr11:61365664:T:C	61365664	NA,C	NA,T	NA,1	NA,-inf	NA,inf	NA,0.990884	0.000698463	0.000698463
2	chr11:61542186:C:T	61542186	NA,T	NA,C	NA,1	NA,-inf	NA,inf	NA,1.06879	0.000698216	0.000698216
2	chr11:61902966:G:C	61902966	NA,C	NA,G	NA,1	NA,-inf	NA,inf	NA,0.974887	0.000695844	0.000695844
2	chr11:62187157:A:G	62187157	NA,G	NA,A	NA,1	NA,-inf	NA,inf	NA,1.02584	0.000689684	0.000689684
2	chr11:62186203:G:T	62186203	NA,T	NA,G	NA,1	NA,-inf	NA,inf	NA,1.01525	0.000676107	0.000676107
2	chr11:61917719:C:G	61917719	NA,G	NA,C	NA,1	NA,inf	NA,inf	NA,1.50741	0.000669915	0.000669915
2	chr11:61632716:G:T	61632716	NA,T	NA,G	NA,1	NA,inf	NA,inf	NA,1.26514	0.000667407	0.000667407
2	chr11:61308900:T:C	61308900	C,C	T,T	1,1	inf,inf	inf,inf	2.9021,0.154211	0.000656853	0.000656853
2	chr11:62107486:C:T	62107486	NA,T	NA,C	NA,1	NA,inf	NA,inf	NA,1.20905	0.000656099	0.000656099
2	chr11:62207659:G:A	62207659	NA,A	NA,G	NA,1	NA,-inf	NA,inf	NA,1.28357	0.000639821	0.000639821
2	chr11:61351532:G:A	61351532	A,A	G,G	1,1	-inf,-inf	inf,inf	2.62306,0.893394	0.000635547	0.000635547
2	chr11:61910202:G:C	61910202	NA,C	NA,G	NA,1	NA,-inf	NA,inf	NA,0.965434	0.000634462	0.000634462
2	chr11:61308052:C:T	61308052	T,T	C,C	1,1	inf,inf	inf,inf	2.65216,0.843878	0.000630994	0.000630994
2	chr11:62017316:C:T	62017316	NA,T	NA,C	NA,1	NA,inf	NA,inf	NA,1.18449	0.000630405	0.000630405
2	chr11:61859364:T:G	61859364	NA,G	NA,T	NA,1	NA,-inf	NA,inf	NA,1.04047	0.000630069	0.000630069
2	chr11:61869632:A:C	61869632	NA,C	NA,A	NA,1	NA,-inf	NA,inf	NA,1.07995	0.000626201	0.000626201
2	chr11:62289796:G:C	62289796	NA,C	NA,G	NA,1	NA,-inf	NA,inf	NA,1.00885	0.000624665	0.000624665
2	chr11:62257096:C:T	62257096	T,NA	C,NA	1,NA	inf,NA	inf,NA	1.30542,NA	0.000622746	0.000622746
2	chr11:61357305:T:G	61357305	NA,G	NA,T	NA,1	NA,-inf	NA,inf	NA,0.950877	0.000621697	0.000621697
2	chr11:61349145:A:G	61349145	NA,G	NA,A	NA,1	NA,-inf	NA,inf	NA,1.00149	0.000618668	0.000618668
2	chr11:61341502:G:A	61341502	A,A	G,G	1,1	-inf,-inf	inf,inf	2.59621,0.931499	0.000614001	0.000614001
2	chr11:62008643:C:T	62008643	NA,T	NA,C	NA,1	NA,inf	NA,inf	NA,1.19539	0.000608985	0.000608985
2	chr11:61914887:T:G	61914887	NA,G	NA,T	NA,1	NA,inf	NA,inf	NA,1.21888	0.000607437	0.000607437
2	chr11:61978474:C:A	61978474	NA,A	NA,C	NA,1	NA,inf	NA,inf	NA,1.16165	0.000603995	0.000603995
2	chr11:61903273:C:T	61903273	T,T	C,C	1,1	-inf,inf	inf,inf	1.27437,0.232877	0.000597679	0.000597679
2	chr11:61558742:C:T	61558742	T,T	C,C	1,1	inf,inf	inf,inf	0.718631,0.32569	0.00059301	0.00059301
2	chr11:62257352:G:A	62257352	NA,A	NA,G	NA,1	NA,inf	NA,inf	NA,1.29738	0.000590195	0.000590195
2	chr11:61331600:G:A	61331600	A,A	G,G	1,1	-inf,inf	inf,inf	0.950307,1.04984	0.000590146	0.000590146
2	chr11:61347144:T:C	61347144	C,C	T,T	1,1	-inf,-inf	inf,inf	2.69125,0.880535	0.000590117	0.000590117
2	chr11:61756545:G:C	61756545	NA,C	NA,G	NA,1	NA,inf	NA,inf	NA,1.14716	0.000586118	0.000586118
2	chr11:62235211:G:A	62235211	NA,A	NA,G	NA,1	NA,-inf	NA,inf	NA,0.988757	0.000582033	0.000582033
2	chr11:62251753:C:T	62251753	NA,T	NA,C	NA,1	NA,inf	NA,inf	NA,1.29568	0.000580318	0.000580318
2	chr11:62251351:C:T	62251351	T,NA	C,NA	1,NA	inf,NA	inf,NA	1.97402,NA	0.000579568	0.000579568
2	chr11:61657220:TATA:T	61657220	NA,T	NA,TATA	NA,1	NA,inf	NA,inf	NA,1.12075	0.000578894	0.000578894
2	chr11:61325864:G:A	61325864	NA,A	NA,G	NA,1	NA,inf	NA,inf	NA,1.15293	0.000578737	0.000578737
2	chr11:62197591:T:A	62197591	A,A	T,T	1,1	inf,inf	inf,inf	0.031763,2.05987	0.000576034	0.000576034
2	chr11:62306718:T:C	62306718	C,C	T,T	1,1	-inf,-inf	inf,inf	1.52529,0.760664	0.000573642	0.000573642
2	chr11:61644298:C:T	61644298	NA,T	NA,C	NA,1	NA,inf	NA,inf	NA,1.17335	0.000571959	0.000571959
2	chr11:61619647:T:C	61619647	NA,C	NA,T	NA,1	NA,inf	NA,inf	NA,1.14148	0.000565723	0.000565723
2	chr11:61852166:C:G	61852166	NA,G	NA,C	NA,1	NA,inf	NA,inf	NA,1.15486	0.000557765	0.000557765
2	chr11:62051700:A:G	62051700	NA,G	NA,A	NA,1	NA,-inf	NA,inf	NA,0.934634	0.000554353	0.000554353
2	chr11:62304855:G:A	62304855	A,A	G,G	1,1	-inf,-inf	inf,inf	1.51275,0.747189	0.000548803	0.000548803
2	chr11:61663469:A:G	61663469	NA,G	NA,A	NA,1	NA,inf	NA,inf	NA,1.2236	0.000547628	0.000547628
2	chr11:62197249:G:A	62197249	A,A	G,G	1,1	inf,inf	inf,inf	0.0310067,2.02696	0.000542186	0.000542186
2	chr11:61920221:T:C	61920221	C,NA	T,NA	1,NA	-inf,NA	inf,NA	1.03086,NA	0.000539616	0.000539616
2	chr11:62239348:G:A	62239348	NA,A	NA,G	NA,1	NA,inf	NA,inf	NA,1.27074	0.000536243	0.000536243
2	chr11:61618307:C:G	61618307	NA,G	NA,C	NA,1	NA,-inf	NA,inf	NA,0.993719	0.000535772	0.000535772
2	chr11:61773336:A:C	61773336	NA,C	NA,A	NA,1	NA,-inf	NA,inf	NA,0.909756	0.000535321	0.000535321
2	chr11:61610395:C:T	61610395	NA,T	NA,C	NA,1	NA,inf	NA,inf	NA,1.02762	0.000530873	0.000530873
2	chr11:61830342:A:G	61830342	NA,G	NA,A	NA,1	NA,-inf	NA,inf	NA,0.896005	0.000530037	0.000530037
2	chr11:62250760:C:G	62250760	NA,G	NA,C	NA,1	NA,inf	NA,inf	NA,1.23715	0.000527912	0.000527912
2	chr11:61758345:C:T	61758345	T,T	C,C	1,1	inf,inf	inf,inf	0.570591,0.68796	0.000527606	0.000527606
2	chr11:62300282:G:A	62300282	NA,A	NA,G	NA,1	NA,inf	NA,inf	NA,1.28935	0.000525786	0.000525786
2	chr11:61723147:G:T	61723147	T,NA	G,NA	1,NA	-inf,NA	inf,NA	1.43119,NA	0.000524299	0.000524299
2	chr11:62269960:G:A	62269960	NA,A	NA,G	NA,1	NA,-inf	NA,inf	NA,0.926898	0.000517937	0.000517937
2	chr11:62302359:T:C	62302359	NA,C	NA,T	NA,1	NA,inf	NA,inf	NA,1.13097	0.000517174	0.000517174
2	chr11:62180211:T:A	62180211	NA,A	NA,T	NA,1	NA,-inf	NA,inf	NA,0.90721	0.000512208	0.000512208
2	chr11:62238709:G:A	62238709	NA,A	NA,G	NA,1	NA,inf	NA,inf	NA,1.23717	0.000510095	0.000510095
2	chr11:62297366:C:T	62297366	T,NA	C,NA	1,NA	inf,NA	inf,NA	1.64123,NA	0.000509271	0.000509271
2	chr11:61370047:A:G	61370047	NA,G	NA,A	NA,1	NA,-inf	NA,inf	NA,0.899804	0.000507439	0.000507439
2	chr11:62282889:T:A	62282889	NA,A	NA,T	NA,1	NA,-inf	NA,inf	NA,0.877196	0.000505813	0.000505813
2	chr11:61514878:C:T	61514878	NA,T	NA,C	NA,1	NA,-inf	NA,inf	NA,1.246	0.000505754	0.000505754
2	chr11:62311384:C:T	62311384	NA,T	NA,C	NA,1	NA,inf	NA,inf	NA,1.03671	0.000504044	0.000504044
2	chr11:61705369:T:C	61705369	C,NA	T,NA	1,NA	inf,NA	inf,NA	0.979172,NA	0.000503236	0.000503236
2	chr11:61680536:C:T	61680536	NA,T	NA,C	NA,1	NA,inf	NA,inf	NA,1.08327	0.000499925	0.000499925
2	chr11:61921571:T:C	61921571	NA,C	NA,T	NA,1	NA,inf	NA,inf	NA,0.922206	0.000498485	0.000498485
2	chr11:61920703:G:C	61920703	NA,C	NA,G	NA,1	NA,inf	NA,inf	NA,0.922206	0.000498485	0.000498485
2	chr11:62282521:C:A	62282521	NA,A	NA,C	NA,1	NA,-inf	NA,inf	NA,0.893667	0.000494416	0.000494416
2	chr11:62276121:A:G	62276121	NA,G	NA,A	NA,1	NA,inf	NA,inf	NA,1.28487	0.00049246	0.00049246
2	chr11:62042137:G:A	62042137	NA,A	NA,G	NA,1	NA,inf	NA,inf	NA,1.22177	0.000491189	0.000491189
2	chr11:61341395:A:T	61341395	NA,T	NA,A	NA,1	NA,-inf	NA,inf	NA,0.883339	0.000490845	0.000490845
2	chr11:61869088:G:A	61869088	NA,A	NA,G	NA,1	NA,-inf	NA,inf	NA,0.880174	0.000490182	0.000490182
2	chr11:62069307:A:G	62069307	NA,G	NA,A	NA,1	NA,inf	NA,inf	NA,0.999979	0.000489041	0.000489041
2	chr11:61833377:G:A	61833377	NA,A	NA,G	NA,1	NA,inf	NA,inf	NA,1.07064	0.000487078	0.000487078
2	chr11:61396776:A:G	61396776	NA,G	NA,A	NA,1	NA,-inf	NA,inf	NA,0.873399	0.000486277	0.000486277
2	chr11:61924179:C:T	61924179	NA,T	NA,C	NA,1	NA,inf	NA,inf	NA,1.08064	0.000486223	0.000486223
2	chr11:61991195:A:C	61991195	NA,C	NA,A	NA,1	NA,inf	NA,inf	NA,1.01669	0.000484383	0.000484383
2	chr11:62217416:C:T	62217416	NA,T	NA,C	NA,1	NA,-inf	NA,inf	NA,0.744107	0.000484261	0.000484261
2	chr11:62016395:GATCTTAGAT:G	62016395	NA,G	NA,GATCTTAGAT	NA,1	NA,-inf	NA,inf	NA,0.869112	0.000484142	0.000484142
2	chr11:62001941:C:T	62001941	NA,T	NA,C	NA,1	NA,inf	NA,inf	NA,1.03003	0.000482377	0.000482377
2	chr11:62287596:G:T	62287596	T,T	G,G	1,1	inf,-inf	inf,inf	0.752051,1.87726	0.000482243	0.000482243
2	chr11:62084326:C:T	62084326	NA,T	NA,C	NA,1	NA,-inf	NA,inf	NA,0.893762	0.000482067	0.000482067
2	chr11:62214945:C:T	62214945	NA,T	NA,C	NA,1	NA,-inf	NA,inf	NA,0.84182	0.000481769	0.000481769
2	chr11:61654113:C:T	61654113	NA,T	NA,C	NA,1	NA,inf	NA,inf	NA,1.04176	0.000480354	0.000480354
2	chr11:61393552:C:T	61393552	NA,T	NA,C	NA,1	NA,-inf	NA,inf	NA,0.865197	0.000479488	0.000479488
2	chr11:62066098:A:G	62066098	NA,G	NA,A	NA,1	NA,inf	NA,inf	NA,1.02298	0.000478737	0.000478737
2	chr11:62108139:G:T	62108139	T,T	G,G	1,1	-inf,-inf	inf,inf	0.85131,0.177638	0.000477606	0.000477606
2	chr11:61395693:C:T	61395693	NA,T	NA,C	NA,1	NA,inf	NA,inf	NA,0.998153	0.000475717	0.000475717
2	chr11:62096031:C:T	62096031	T,NA	C,NA	1,NA	-inf,NA	inf,NA	0.842866,NA	0.00047454	0.00047454
2	chr11:61418366:T:C	61418366	NA,C	NA,T	NA,1	NA,-inf	NA,inf	NA,0.859146	0.000474458	0.000474458
2	chr11:61467965:C:T	61467965	NA,T	NA,C	NA,1	NA,-inf	NA,inf	NA,0.844379	0.000472813	0.000472813
2	chr11:61391828:A:T	61391828	NA,T	NA,A	NA,1	NA,-inf	NA,inf	NA,0.857001	0.000472614	0.000472614
2	chr11:62136087:G:A	62136087	NA,A	NA,G	NA,1	NA,-inf	NA,inf	NA,0.805556	0.000471821	0.000471821
2	chr11:61674779:C:T	61674779	NA,T	NA,C	NA,1	NA,inf	NA,inf	NA,1.04677	0.000471645	0.000471645
2	chr11:62017062:C:T	62017062	NA,T	NA,C	NA,1	NA,-inf	NA,inf	NA,0.840476	0.000471483	0.000471483
2	chr11:62244289:C:T	62244289	NA,T	NA,C	NA,1	NA,inf	NA,inf	NA,1.15304	0.000470381	0.000470381
2	chr11:61396796:A:T	61396796	NA,T	NA,A	NA,1	NA,-inf	NA,inf	NA,0.855347	0.000470262	0.000470262
2	chr11:61839193:C:T	61839193	NA,T	NA,C	NA,1	NA,inf	NA,inf	NA,0.969649	0.000468977	0.000468977
2	chr11:61840265:A:G	61840265	NA,G	NA,A	NA,1	NA,inf	NA,inf	NA,0.969342	0.000468734	0.000468734
2	chr11:61876205:C:T	61876205	NA,T	NA,C	NA,1	NA,-inf	NA,inf	NA,0.856948	0.000467569	0.000467569
2	chr11:62199157:T:A	62199157	A,A	T,T	1,1	inf,inf	inf,inf	0.0683726,1.5653	0.000467321	0.000467321
2	chr11:62235225:A:T	62235225	NA,T	NA,A	NA,1	NA,-inf	NA,inf	NA,0.868373	0.000466507	0.000466507
2	chr11:61918491:T:C	61918491	NA,C	NA,T	NA,1	NA,inf	NA,inf	NA,0.867198	0.000464889	0.000464889
2	chr11:61714055:A:G	61714055	NA,G	NA,A	NA,1	NA,inf	NA,inf	NA,1.03632	0.000464487	0.000464487
2	chr11:61705715:C:T	61705715	T,NA	C,NA	1,NA	-inf,NA	inf,NA	0.854112,NA	0.000462005	0.000462005
2	chr11:61675302:C:T	61675302	NA,T	NA,C	NA,1	NA,inf	NA,inf	NA,1.02727	0.00045764	0.00045764
2	chr11:61919658:A:G	61919658	G,NA	A,NA	1,NA	inf,NA	inf,NA	2.39297,NA	0.000452272	0.000452272
2	chr11:61602239:C:T	61602239	NA,T	NA,C	NA,1	NA,-inf	NA,inf	NA,0.761902	0.000451717	0.000451717
2	chr11:61369682:T:TGTCAGCTGCAGGTCAGCTA	61369682	NA,TGTCAGCTGCAGGTCAGCTA	NA,T	NA,1	NA,-inf	NA,inf	NA,0.83016	0.000451391	0.000451391
2	chr11:61491499:G:A	61491499	A,NA	G,NA	1,NA	-inf,NA	inf,NA	0.982442,NA	0.000448385	0.000448385
2	chr11:61858689:G:A	61858689	NA,A	NA,G	NA,1	NA,inf	NA,inf	NA,0.991795	0.000444991	0.000444991
2	chr11:61825894:A:G	61825894	NA,G	NA,A	NA,1	NA,inf	NA,inf	NA,0.936555	0.000444008	0.000444008
2	chr11:61430466:C:T	61430466	NA,T	NA,C	NA,1	NA,-inf	NA,inf	NA,0.820352	0.000443751	0.000443751
2	chr11:61443243:A:G	61443243	NA,G	NA,A	NA,1	NA,-inf	NA,inf	NA,0.820352	0.000443751	0.000443751
2	chr11:61846036:C:G	61846036	NA,G	NA,C	NA,1	NA,inf	NA,inf	NA,1.13068	0.000442496	0.000442496
2	chr11:62040838:TG:T	62040838	NA,T	NA,TG	NA,1	NA,inf	NA,inf	NA,0.959936	0.000441429	0.000441429
2	chr11:61747285:G:T	61747285	T,NA	G,NA	1,NA	-inf,NA	inf,NA	2.3891,NA	0.000440904	0.000440904
2	chr11:61826205:C:T	61826205	NA,T	NA,C	NA,1	NA,inf	NA,inf	NA,0.928078	0.000438857	0.000438857
2	chr11:61823587:G:A	61823587	A,NA	G,NA	1,NA	-inf,NA	inf,NA	0.707939,NA	0.000438139	0.000438139
2	chr11:61699472:A:C	61699472	NA,C	NA,A	NA,1	NA,inf	NA,inf	NA,0.997781	0.000437319	0.000437319
2	chr11:61682357:T:C	61682357	NA,C	NA,T	NA,1	NA,inf	NA,inf	NA,0.996856	0.000436713	0.000436713
2	chr11:61746095:C:T	61746095	NA,T	NA,C	NA,1	NA,inf	NA,inf	NA,0.900474	0.000432881	0.000432881
2	chr11:61747363:G:A	61747363	NA,A	NA,G	NA,1	NA,inf	NA,inf	NA,0.900474	0.000432881	0.000432881
2	chr11:61474090:G:A	61474090	NA,A	NA,G	NA,1	NA,-inf	NA,inf	NA,0.799189	0.000432749	0.000432749
2	chr11:61762859:G:A	61762859	A,A	G,G	1,1	-inf,-inf	inf,inf	1.79733,0.783665	0.000431331	0.000431331
2	chr11:61824639:G:T	61824639	NA,T	NA,G	NA,1	NA,inf	NA,inf	NA,0.916331	0.000430134	0.000430134
2	chr11:62308362:A:G	62308362	NA,G	NA,A	NA,1	NA,inf	NA,inf	NA,1.12788	0.00042955	0.00042955
2	chr11:61900645:G:C	61900645	NA,C	NA,G	NA,1	NA,inf	NA,inf	NA,1.02469	0.000427222	0.000427222
2	chr11:62243763:A:G	62243763	NA,G	NA,A	NA,1	NA,inf	NA,inf	NA,1.0887	0.000425108	0.000425108
2	chr11:61627040:C:G	61627040	NA,G	NA,C	NA,1	NA,inf	NA,inf	NA,1.03217	0.00042398	0.00042398
2	chr11:61899265:G:A	61899265	A,NA	G,NA	1,NA	-inf,NA	inf,NA	0.00289918,NA	0.000423914	0.000423914
2	chr11:61652472:A:T	61652472	NA,T	NA,A	NA,1	NA,inf	NA,inf	NA,0.965871	0.000422116	0.000422116
2	chr11:62276457:C:T	62276457	T,T	C,C	1,1	-inf,inf	inf,inf	2.1298,0.286212	0.000421475	0.000421475
2	chr11:61697560:C:T	61697560	T,NA	C,NA	1,NA	inf,NA	inf,NA	0.899801,NA	0.000420463	0.000420463
2	chr11:61894440:A:G	61894440	NA,G	NA,A	NA,1	NA,inf	NA,inf	NA,0.942805	0.000420195	0.000420195
2	chr11:61484233:ACT:A	61484233	NA,A	NA,ACT	NA,1	NA,-inf	NA,inf	NA,0.788741	0.000419569	0.000419569
2	chr11:62042058:T:G	62042058	NA,G	NA,T	NA,1	NA,inf	NA,inf	NA,1.11593	0.000419494	0.000419494
2	chr11:61446486:A:G	61446486	NA,G	NA,A	NA,1	NA,inf	NA,inf	NA,0.980589	0.000419207	0.000419207
2	chr11:61839821:C:T	61839821	NA,T	NA,C	NA,1	NA,inf	NA,inf	NA,0.935422	0.000417979	0.000417979
2	chr11:61855496:G:A	61855496	NA,A	NA,G	NA,1	NA,inf	NA,inf	NA,1.20323	0.000417659	0.000417659
2	chr11:61365138:T:C	61365138	NA,C	NA,T	NA,1	NA,-inf	NA,inf	NA,0.715915	0.000415868	0.000415868
2	chr11:61840248:T:C	61840248	NA,C	NA,T	NA,1	NA,inf	NA,inf	NA,0.957931	0.000414881	0.000414881
2	chr11:61443897:C:T	61443897	NA,T	NA,C	NA,1	NA,inf	NA,inf	NA,0.878183	0.00041256	0.00041256
2	chr11:61948885:G:A	61948885	A,A	G,G	1,1	inf,-inf	inf,inf	1.24524,0.601083	0.00041215	0.00041215
2	chr11:61854719:A:G	61854719	NA,G	NA,A	NA,1	NA,inf	NA,inf	NA,1.19348	0.00041057	0.00041057
2	chr11:62307345:A:G	62307345	NA,G	NA,A	NA,1	NA,inf	NA,inf	NA,1.0912	0.000407451	0.000407451
2	chr11:61865710:C:T	61865710	T,T	C,C	1,1	inf,-inf	inf,inf	1.27631,1.98728	0.000406455	0.000406455
2	chr11:62126496:A:G	62126496	NA,G	NA,A	NA,1	NA,inf	NA,inf	NA,0.822044	0.000406216	0.000406216
2	chr11:62126234:T:C	62126234	NA,C	NA,T	NA,1	NA,inf	NA,inf	NA,0.822678	0.000406111	0.000406111
2	chr11:62126561:T:C	62126561	NA,C	NA,T	NA,1	NA,inf	NA,inf	NA,0.821198	0.000405289	0.000405289
2	chr11:62028914:G:A	62028914	A,A	G,G	1,1	inf,inf	inf,inf	2.59311,0.102824	0.000404367	0.000404367
2	chr11:61806464:A:G	61806464	NA,G	NA,A	NA,1	NA,inf	NA,inf	NA,0.914623	0.000401213	0.000401213
2	chr11:62302796:A:G	62302796	NA,G	NA,A	NA,1	NA,inf	NA,inf	NA,1.08009	0.000400763	0.000400763
2	chr11:62126808:T:C	62126808	NA,C	NA,T	NA,1	NA,inf	NA,inf	NA,0.814464	0.000400662	0.000400662
2	chr11:61711962:G:A	61711962	NA,A	NA,G	NA,1	NA,inf	NA,inf	NA,0.938738	0.000399646	0.000399646
2	chr11:62125797:C:T	62125797	NA,T	NA,C	NA,1	NA,inf	NA,inf	NA,0.811843	0.000399302	0.000399302
2	chr11:61836312:G:A	61836312	NA,A	NA,G	NA,1	NA,inf	NA,inf	NA,1.05328	0.000398716	0.000398716
2	chr11:61790331:T:C	61790331	NA,C	NA,T	NA,1	NA,inf	NA,inf	NA,0.469392	0.000398056	0.000398056
2	chr11:62006726:A:G	62006726	NA,G	NA,A	NA,1	NA,inf	NA,inf	NA,1.11928	0.000397311	0.000397311
2	chr11:61649532:C:T	61649532	NA,T	NA,C	NA,1	NA,inf	NA,inf	NA,0.924861	0.000396541	0.000396541
2	chr11:62126341:G:A	62126341	NA,A	NA,G	NA,1	NA,inf	NA,inf	NA,0.806047	0.000395416	0.000395416
2	chr11:62126357:A:G	62126357	NA,G	NA,A	NA,1	NA,inf	NA,inf	NA,0.805909	0.000395327	0.000395327
2	chr11:62301108:T:C	62301108	C,C	T,T	1,1	-inf,-inf	inf,inf	1.1467,1.29305	0.000394678	0.000394678
2	chr11:61838136:C:A	61838136	A,NA	C,NA	1,NA	-inf,NA	inf,NA	0.666985,NA	0.000393765	0.000393765
2	chr11:62126822:T:TA	62126822	NA,TA	NA,T	NA,1	NA,inf	NA,inf	NA,0.803618	0.000393661	0.000393661
2	chr11:61457550:A:AG	61457550	NA,AG	NA,A	NA,1	NA,inf	NA,inf	NA,0.848781	0.000393552	0.000393552
2	chr11:61585517:C:T	61585517	NA,T	NA,C	NA,1	NA,inf	NA,inf	NA,1.06473	0.00039221	0.00039221
2	chr11:61747286:G:T	61747286	T,NA	G,NA	1,NA	-inf,NA	inf,NA	2.30478,NA	0.000391865	0.000391865
2	chr11:61594792:A:G	61594792	NA,G	NA,A	NA,1	NA,-inf	NA,inf	NA,0.762931	0.000391586	0.000391586
2	chr11:61693496:C:T	61693496	T,NA	C,NA	1,NA	inf,NA	inf,NA	0.868621,NA	0.000391556	0.000391556
2	chr11:61478657:A:C	61478657	NA,C	NA,A	NA,1	NA,-inf	NA,inf	NA,0.744172	0.000390868	0.000390868
2	chr11:62203574:C:G	62203574	NA,G	NA,C	NA,1	NA,-inf	NA,inf	NA,0.71267	0.000390146	0.000390146
2	chr11:62290445:G:A	62290445	A,A	G,G	1,1	inf,-inf	inf,inf	0.720242,1.75823	0.000388001	0.000388001
2	chr11:62234428:G:T	62234428	NA,T	NA,G	NA,1	NA,inf	NA,inf	NA,1.02292	0.000387774	0.000387774
2	chr11:62303749:G:A	62303749	NA,A	NA,G	NA,1	NA,inf	NA,inf	NA,1.05626	0.000387581	0.000387581
2	chr11:61896385:C:T	61896385	NA,T	NA,C	NA,1	NA,inf	NA,inf	NA,0.894827	0.000387151	0.000387151
2	chr11:61406787:G:A	61406787	NA,A	NA,G	NA,1	NA,inf	NA,inf	NA,0.838047	0.000386806	0.000386806
2	chr11:61877172:C:T	61877172	NA,T	NA,C	NA,1	NA,inf	NA,inf	NA,0.876091	0.000386331	0.000386331
2	chr11:61862275:A:G	61862275	G,G	A,A	1,1	-inf,-inf	inf,inf	5.1533,0.384841	0.000384786	0.000384786
2	chr11:61452121:G:A	61452121	NA,A	NA,G	NA,1	NA,-inf	NA,inf	NA,0.726493	0.000384778	0.000384778
2	chr11:61329890:T:C	61329890	NA,C	NA,T	NA,1	NA,-inf	NA,inf	NA,0.750651	0.00038411	0.00038411
2	chr11:61983676:G:A	61983676	NA,A	NA,G	NA,1	NA,inf	NA,inf	NA,1.33172	0.000383313	0.000383313
2	chr11:62020465:G:A	62020465	NA,A	NA,G	NA,1	NA,inf	NA,inf	NA,0.936683	0.000382967	0.000382967
2	chr11:61983258:C:T	61983258	NA,T	NA,C	NA,1	NA,inf	NA,inf	NA,1.32858	0.00038208	0.00038208
2	chr11:61362252:A:G	61362252	NA,G	NA,A	NA,1	NA,-inf	NA,inf	NA,0.603797	0.0003817	0.0003817
2	chr11:61637294:C:T	61637294	T,NA	C,NA	1,NA	-inf,NA	inf,NA	2.90613,NA	0.000379989	0.000379989
2	chr11:61932439:A:AT	61932439	NA,AT	NA,A	NA,1	NA,-inf	NA,inf	NA,0.640664	0.000378821	0.000378821
2	chr11:62194308:T:G	62194308	NA,G	NA,T	NA,1	NA,-inf	NA,inf	NA,0.90185	0.000378111	0.000378111
2	chr11:61964505:G:A	61964505	A,NA	G,NA	1,NA	-inf,NA	inf,NA	3.15603,NA	0.000377654	0.000377654
2	chr11:61983351:C:T	61983351	NA,T	NA,C	NA,1	NA,inf	NA,inf	NA,1.31942	0.000377423	0.000377423
2	chr11:61934187:A:C	61934187	NA,C	NA,A	NA,1	NA,-inf	NA,inf	NA,0.63714	0.000376963	0.000376963
2	chr11:62297372:G:C	62297372	C,C	G,G	1,1	-inf,-inf	inf,inf	1.01745,1.03411	0.000376298	0.000376298
2	chr11:61473949:T:A	61473949	NA,A	NA,T	NA,1	NA,-inf	NA,inf	NA,0.726816	0.000375072	0.000375072
2	chr11:62300880:T:C	62300880	C,C	T,T	1,1	-inf,-inf	inf,inf	1.52271,0.2183	0.000375071	0.000375071
2	chr11:61646986:A:G	61646986	NA,G	NA,A	NA,1	NA,inf	NA,inf	NA,0.897709	0.000374679	0.000374679
2	chr11:62242783:A:G	62242783	NA,G	NA,A	NA,1	NA,inf	NA,inf	NA,0.836316	0.000374408	0.000374408
2	chr11:61906745:C:T	61906745	NA,T	NA,C	NA,1	NA,-inf	NA,inf	NA,0.721399	0.000373775	0.000373775
2	chr11:61367657:A:G	61367657	NA,G	NA,A	NA,1	NA,-inf	NA,inf	NA,0.848755	0.000371909	0.000371909
2	chr11:62308460:G:A	62308460	NA,A	NA,G	NA,1	NA,inf	NA,inf	NA,0.856633	0.000371877	0.000371877
2	chr11:62292610:A:T	62292610	T,T	A,A	1,1	-inf,-inf	inf,inf	0.99279,1.22414	0.000371805	0.000371805
2	chr11:61378332:C:T	61378332	NA,T	NA,C	NA,1	NA,inf	NA,inf	NA,0.838921	0.000371096	0.000371096
2	chr11:61513393:G:A	61513393	NA,A	NA,G	NA,1	NA,inf	NA,inf	NA,0.855585	0.000370678	0.000370678
2	chr11:61812198:C:T	61812198	NA,T	NA,C	NA,1	NA,inf	NA,inf	NA,0.86046	0.000370191	0.000370191
2	chr11:62137085:G:A	62137085	A,NA	G,NA	1,NA	inf,NA	inf,NA	1.04757,NA	0.000368255	0.000368255
2	chr11:62194466:G:A	62194466	A,NA	G,NA	1,NA	inf,NA	inf,NA	1.54147,NA	0.000366921	0.000366921
2	chr11:62289992:A:T	62289992	T,T	A,A	1,1	-inf,-inf	inf,inf	0.974695,1.24886	0.000366316	0.000366316
2	chr11:62107369:C:G	62107369	G,G	C,C	1,1	inf,inf	inf,inf	0.270803,0.723691	0.000365014	0.000365014
2	chr11:61310017:A:G	61310017	NA,G	NA,A	NA,1	NA,inf	NA,inf	NA,0.867645	0.00036415	0.00036415
2	chr11:62021251:C:T	62021251	NA,T	NA,C	NA,1	NA,inf	NA,inf	NA,0.902275	0.000363979	0.000363979
2	chr11:61505253:TC:T	61505253	NA,T	NA,TC	NA,1	NA,inf	NA,inf	NA,0.857766	0.000363322	0.000363322
2	chr11:62057769:A:T	62057769	T,NA	A,NA	1,NA	inf,NA	inf,NA	2.08639,NA	0.000363162	0.000363162
2	chr11:61893107:G:C	61893107	NA,C	NA,G	NA,1	NA,inf	NA,inf	NA,0.852245	0.000362799	0.000362799
2	chr11:62002831:C:T	62002831	T,NA	C,NA	1,NA	inf,NA	inf,NA	0.87892,NA	0.000362175	0.000362175
2	chr11:61894277:A:G	61894277	NA,G	NA,A	NA,1	NA,inf	NA,inf	NA,0.851049	0.00036205	0.00036205
2	chr11:61894751:G:A	61894751	NA,A	NA,G	NA,1	NA,inf	NA,inf	NA,0.850363	0.000361682	0.000361682
2	chr11:61893741:A:G	61893741	NA,G	NA,A	NA,1	NA,inf	NA,inf	NA,0.848361	0.0003606	0.0003606
2	chr11:61893566:G:C	61893566	NA,C	NA,G	NA,1	NA,inf	NA,inf	NA,0.848348	0.000360584	0.000360584
2	chr11:61914730:A:T	61914730	NA,T	NA,A	NA,1	NA,-inf	NA,inf	NA,0.663601	0.000360262	0.000360262
2	chr11:61482055:C:T	61482055	NA,T	NA,C	NA,1	NA,-inf	NA,inf	NA,0.700245	0.000360019	0.000360019
2	chr11:61893465:T:C	61893465	NA,C	NA,T	NA,1	NA,inf	NA,inf	NA,0.846539	0.000359596	0.000359596
2	chr11:61893222:A:AATCCAGCCC	61893222	NA,AATCCAGCCC	NA,A	NA,1	NA,inf	NA,inf	NA,0.844961	0.000358796	0.000358796
2	chr11:61616114:A:G	61616114	NA,G	NA,A	NA,1	NA,-inf	NA,inf	NA,0.687305	0.000357804	0.000357804
2	chr11:62210120:T:C	62210120	NA,C	NA,T	NA,1	NA,-inf	NA,inf	NA,0.978934	0.000357741	0.000357741
2	chr11:61894005:G:A	61894005	NA,A	NA,G	NA,1	NA,inf	NA,inf	NA,0.843305	0.00035753	0.00035753
2	chr11:61646275:C:T	61646275	NA,T	NA,C	NA,1	NA,inf	NA,inf	NA,0.88474	0.000357198	0.000357198
2	chr11:61896163:T:C	61896163	NA,C	NA,T	NA,1	NA,inf	NA,inf	NA,0.840009	0.000356817	0.000356817
2	chr11:61895275:C:T	61895275	NA,T	NA,C	NA,1	NA,inf	NA,inf	NA,0.839221	0.000355734	0.000355734
2	chr11:61896422:G:A	61896422	NA,A	NA,G	NA,1	NA,inf	NA,inf	NA,0.839179	0.000355726	0.000355726
2	chr11:62130327:G:A	62130327	NA,A	NA,G	NA,1	NA,inf	NA,inf	NA,0.815908	0.000355647	0.000355647
2	chr11:61894610:A:G	61894610	NA,G	NA,A	NA,1	NA,inf	NA,inf	NA,0.837954	0.000355007	0.000355007
2	chr11:62295397:A:G	62295397	G,G	A,A	1,1	-inf,-inf	inf,inf	0.992194,1.02896	0.000354476	0.000354476
2	chr11:61452029:T:TA	61452029	NA,TA	NA,T	NA,1	NA,-inf	NA,inf	NA,0.67678	0.000354087	0.000354087
2	chr11:62194302:T:C	62194302	NA,C	NA,T	NA,1	NA,-inf	NA,inf	NA,0.852573	0.00035361	0.00035361
2	chr11:61690421:A:G	61690421	NA,G	NA,A	NA,1	NA,inf	NA,inf	NA,0.755611	0.0003536	0.0003536
2	chr11:62169860:T:A	62169860	NA,A	NA,T	NA,1	NA,inf	NA,inf	NA,0.653648	0.000353343	0.000353343
2	chr11:61979317:A:G	61979317	NA,G	NA,A	NA,1	NA,inf	NA,inf	NA,1.25663	0.000353004	0.000353004
2	chr11:61854965:C:T	61854965	NA,T	NA,C	NA,1	NA,-inf	NA,inf	NA,0.669164	0.000352165	0.000352165
2	chr11:61890685:G:A	61890685	NA,A	NA,G	NA,1	NA,inf	NA,inf	NA,0.815374	0.000351955	0.000351955
2	chr11:62060957:G:A	62060957	NA,A	NA,G	NA,1	NA,inf	NA,inf	NA,0.860054	0.000351892	0.000351892
2	chr11:62255015:A:G	62255015	NA,G	NA,A	NA,1	NA,inf	NA,inf	NA,0.825469	0.000350272	0.000350272
2	chr11:62306054:A:G	62306054	NA,G	NA,A	NA,1	NA,inf	NA,inf	NA,0.797626	0.000349214	0.000349214
2	chr11:62088896:A:G	62088896	NA,G	NA,A	NA,1	NA,inf	NA,inf	NA,0.944486	0.000348808	0.000348808
2	chr11:62127198:A:G	62127198	NA,G	NA,A	NA,1	NA,inf	NA,inf	NA,0.728606	0.000348246	0.000348246
2	chr11:62091789:C:A	62091789	NA,A	NA,C	NA,1	NA,inf	NA,inf	NA,0.942154	0.000347647	0.000347647
2	chr11:61983342:G:T	61983342	NA,T	NA,G	NA,1	NA,-inf	NA,inf	NA,0.677924	0.000347007	0.000347007
2	chr11:61910665:T:TGGGTCCC	61910665	TGGGTCCC,NA	T,NA	1,NA	-inf,NA	inf,NA	0.496221,NA	0.000346584	0.000346584
2	chr11:61688911:G:A	61688911	NA,A	NA,G	NA,1	NA,inf	NA,inf	NA,0.812356	0.00034656	0.00034656
2	chr11:62131387:T:C	62131387	NA,C	NA,T	NA,1	NA,inf	NA,inf	NA,0.523767	0.000344843	0.000344843
2	chr11:61924768:C:T	61924768	NA,T	NA,C	NA,1	NA,inf	NA,inf	NA,0.794307	0.000344842	0.000344842
2	chr11:61579561:G:C	61579561	C,NA	G,NA	1,NA	-inf,NA	inf,NA	0.813854,NA	0.000344436	0.000344436
2	chr11:62016926:A:G	62016926	NA,G	NA,A	NA,1	NA,inf	NA,inf	NA,0.974926	0.000344017	0.000344017
2	chr11:62308384:G:T	62308384	NA,T	NA,G	NA,1	NA,inf	NA,inf	NA,0.968329	0.00034394	0.00034394
2	chr11:61942374:T:G	61942374	G,NA	T,NA	1,NA	-inf,NA	inf,NA	2.58948,NA	0.000343375	0.000343375
2	chr11:61565076:C:T	61565076	NA,T	NA,C	NA,1	NA,-inf	NA,inf	NA,0.646003	0.000342045	0.000342045
2	chr11:62295037:A:G	62295037	G,G	A,A	1,1	-inf,-inf	inf,inf	0.975962,1.03254	0.000341748	0.000341748
2	chr11:61926794:C:T	61926794	NA,T	NA,C	NA,1	NA,-inf	NA,inf	NA,0.647722	0.000341394	0.000341394
2	chr11:62089621:T:C	62089621	NA,C	NA,T	NA,1	NA,inf	NA,inf	NA,0.926259	0.000340727	0.000340727
2	chr11:62131862:C:T	62131862	NA,T	NA,C	NA,1	NA,inf	NA,inf	NA,0.516342	0.00034014	0.00034014
2	chr11:62129181:A:G	62129181	NA,G	NA,A	NA,1	NA,inf	NA,inf	NA,0.515472	0.000339622	0.000339622
2	chr11:61483252:C:T	61483252	NA,T	NA,C	NA,1	NA,inf	NA,inf	NA,0.808686	0.000339339	0.000339339
2	chr11:62196164:G:C	62196164	NA,C	NA,G	NA,1	NA,-inf	NA,inf	NA,0.824546	0.000338233	0.000338233
2	chr11:62169507:G:GC	62169507	NA,GC	NA,G	NA,1	NA,inf	NA,inf	NA,0.628153	0.000338207	0.000338207
2	chr11:61970097:A:G	61970097	NA,G	NA,A	NA,1	NA,inf	NA,inf	NA,0.799252	0.000338191	0.000338191
2	chr11:61318317:G:A	61318317	NA,A	NA,G	NA,1	NA,inf	NA,inf	NA,0.817181	0.00033819	0.00033819
2	chr11:62225010:C:T	62225010	NA,T	NA,C	NA,1	NA,inf	NA,inf	NA,0.926132	0.00033776	0.00033776
2	chr11:61569469:C:T	61569469	NA,T	NA,C	NA,1	NA,inf	NA,inf	NA,0.900075	0.000337726	0.000337726
2	chr11:62128743:G:A	62128743	NA,A	NA,G	NA,1	NA,inf	NA,inf	NA,0.511905	0.000337372	0.000337372
2	chr11:62048694:G:T	62048694	T,NA	G,NA	1,NA	-inf,NA	inf,NA	1.20696,NA	0.000337167	0.000337167
2	chr11:61892477:G:C	61892477	NA,C	NA,G	NA,1	NA,inf	NA,inf	NA,0.82628	0.000337133	0.000337133
2	chr11:61922025:A:T	61922025	NA,T	NA,A	NA,1	NA,inf	NA,inf	NA,0.783428	0.000337009	0.000337009
2	chr11:61374004:G:A	61374004	A,A	G,G	1,1	-inf,-inf	inf,inf	2.49628,0.179101	0.00033679	0.00033679
2	chr11:61988426:C:T	61988426	NA,T	NA,C	NA,1	NA,inf	NA,inf	NA,1.10545	0.00033657	0.00033657
2	chr11:62288741:A:C	62288741	C,C	A,A	1,1	-inf,-inf	inf,inf	0.967057,1.19081	0.000335799	0.000335799
2	chr11:62131926:C:T	62131926	NA,T	NA,C	NA,1	NA,inf	NA,inf	NA,0.508104	0.000335157	0.000335157
2	chr11:62090739:G:A	62090739	NA,A	NA,G	NA,1	NA,-inf	NA,inf	NA,0.662825	0.000334952	0.000334952
2	chr11:62042890:GAGA:G	62042890	NA,G	NA,GAGA	NA,1	NA,-inf	NA,inf	NA,0.656038	0.000334624	0.000334624
2	chr11:61465637:C:T	61465637	NA,T	NA,C	NA,1	NA,inf	NA,inf	NA,0.811581	0.00033161	0.00033161
2	chr11:61551067:T:C	61551067	NA,C	NA,T	NA,1	NA,inf	NA,inf	NA,0.790364	0.00033076	0.00033076
2	chr11:61926213:G:A	61926213	A,NA	G,NA	1,NA	-inf,NA	inf,NA	0.851052,NA	0.000330297	0.000330297
2	chr11:62129887:C:T	62129887	NA,T	NA,C	NA,1	NA,inf	NA,inf	NA,0.499758	0.000329987	0.000329987
2	chr11:61516771:T:C	61516771	NA,C	NA,T	NA,1	NA,inf	NA,inf	NA,0.762016	0.000329923	0.000329923
2	chr11:62129725:C:T	62129725	NA,T	NA,C	NA,1	NA,inf	NA,inf	NA,0.49929	0.00032971	0.00032971
2	chr11:62131906:C:T	62131906	NA,T	NA,C	NA,1	NA,-inf	NA,inf	NA,0.607506	0.000328795	0.000328795
2	chr11:61306933:A:C	61306933	NA,C	NA,A	NA,1	NA,inf	NA,inf	NA,0.798398	0.000328434	0.000328434
2	chr11:62138383:A:G	62138383	NA,G	NA,A	NA,1	NA,inf	NA,inf	NA,0.771487	0.000328236	0.000328236
2	chr11:62134012:A:G	62134012	NA,G	NA,A	NA,1	NA,-inf	NA,inf	NA,0.604587	0.000327178	0.000327178
2	chr11:61890871:C:A	61890871	NA,A	NA,C	NA,1	NA,inf	NA,inf	NA,0.767409	0.000326694	0.000326694
2	chr11:62131743:A:G	62131743	NA,G	NA,A	NA,1	NA,inf	NA,inf	NA,0.492956	0.000326182	0.000326182
2	chr11:61310002:T:C	61310002	NA,C	NA,T	NA,1	NA,-inf	NA,inf	NA,0.590182	0.000325861	0.000325861
2	chr11:62036720:A:G	62036720	G,G	A,A	1,1	-inf,-inf	inf,inf	0.36181,1.72894	0.000325817	0.000325817
2	chr11:61959966:C:T	61959966	T,T	C,C	1,1	inf,-inf	inf,inf	1.07794,0.690864	0.00032581	0.00032581
2	chr11:62270457:G:A	62270457	NA,A	NA,G	NA,1	NA,-inf	NA,inf	NA,0.630574	0.000325443	0.000325443
2	chr11:61489755:C:T	61489755	NA,T	NA,C	NA,1	NA,inf	NA,inf	NA,0.776516	0.000325439	0.000325439
2	chr11:62048693:A:G	62048693	G,NA	A,NA	1,NA	-inf,NA	inf,NA	1.18804,NA	0.000325236	0.000325236
2	chr11:62295791:A:C	62295791	NA,C	NA,A	NA,1	NA,inf	NA,inf	NA,0.749442	0.000325233	0.000325233
2	chr11:61743342:G:A	61743342	NA,A	NA,G	NA,1	NA,inf	NA,inf	NA,0.795927	0.00032519	0.00032519
2	chr11:62296080:A:G	62296080	NA,G	NA,A	NA,1	NA,inf	NA,inf	NA,0.760661	0.000324589	0.000324589
2	chr11:62298492:C:T	62298492	NA,T	NA,C	NA,1	NA,inf	NA,inf	NA,0.849658	0.000324538	0.000324538
2	chr11:61311247:G:A	61311247	NA,A	NA,G	NA,1	NA,-inf	NA,inf	NA,0.587743	0.000324458	0.000324458
2	chr11:61786294:C:T	61786294	NA,T	NA,C	NA,1	NA,inf	NA,inf	NA,0.766711	0.000324433	0.000324433
2	chr11:61599014:G:C	61599014	NA,C	NA,G	NA,1	NA,inf	NA,inf	NA,0.737937	0.000324428	0.000324428
2	chr11:62287395:A:G	62287395	G,G	A,A	1,1	-inf,-inf	inf,inf	1.00577,0.95817	0.000324104	0.000324104
2	chr11:61412359:G:A	61412359	NA,A	NA,G	NA,1	NA,-inf	NA,inf	NA,0.585087	0.000322581	0.000322581
2	chr11:62117490:A:G	62117490	NA,G	NA,A	NA,1	NA,inf	NA,inf	NA,0.76417	0.000322308	0.000322308
2	chr11:61653438:T:C	61653438	NA,C	NA,T	NA,1	NA,inf	NA,inf	NA,0.800977	0.000321822	0.000321822
2	chr11:62307014:A:G	62307014	NA,G	NA,A	NA,1	NA,inf	NA,inf	NA,0.760365	0.00032149	0.00032149
2	chr11:61578484:A:G	61578484	NA,G	NA,A	NA,1	NA,inf	NA,inf	NA,0.860722	0.000321299	0.000321299
2	chr11:62204152:C:T	62204152	NA,T	NA,C	NA,1	NA,-inf	NA,inf	NA,0.605422	0.000321108	0.000321108
2	chr11:61455412:A:T	61455412	NA,T	NA,A	NA,1	NA,-inf	NA,inf	NA,0.63098	0.000320554	0.000320554
2	chr11:62284636:A:G	62284636	NA,G	NA,A	NA,1	NA,inf	NA,inf	NA,0.879567	0.000320525	0.000320525
2	chr11:61479196:G:A	61479196	NA,A	NA,G	NA,1	NA,-inf	NA,inf	NA,0.590955	0.000320301	0.000320301
2	chr11:62028007:G:A	62028007	NA,A	NA,G	NA,1	NA,inf	NA,inf	NA,0.918571	0.000320218	0.000320218
2	chr11:62228573:C:T	62228573	NA,T	NA,C	NA,1	NA,-inf	NA,inf	NA,0.592874	0.000319898	0.000319898
2	chr11:61611275:A:G	61611275	NA,G	NA,A	NA,1	NA,inf	NA,inf	NA,0.744864	0.000319066	0.000319066
2	chr11:62131089:G:A	62131089	NA,A	NA,G	NA,1	NA,inf	NA,inf	NA,0.486159	0.000318735	0.000318735
2	chr11:61980797:C:T	61980797	NA,T	NA,C	NA,1	NA,inf	NA,inf	NA,1.17072	0.000317709	0.000317709
2	chr11:62129247:C:T	62129247	NA,T	NA,C	NA,1	NA,inf	NA,inf	NA,0.750148	0.000317515	0.000317515
2	chr11:62129996:G:A	62129996	NA,A	NA,G	NA,1	NA,inf	NA,inf	NA,0.750148	0.000317515	0.000317515
2	chr11:61764056:C:T	61764056	NA,T	NA,C	NA,1	NA,inf	NA,inf	NA,0.74482	0.000317324	0.000317324
2	chr11:61918789:C:T	61918789	NA,T	NA,C	NA,1	NA,-inf	NA,inf	NA,0.61033	0.000316818	0.000316818
2	chr11:62205611:A:G	62205611	NA,G	NA,A	NA,1	NA,-inf	NA,inf	NA,0.601821	0.000316693	0.000316693
2	chr11:61766428:A:G	61766428	NA,G	NA,A	NA,1	NA,inf	NA,inf	NA,0.758022	0.000316352	0.000316352
2	chr11:62280819:C:T	62280819	T,T	C,C	1,1	-inf,-inf	inf,inf	1.20657,1.11102	0.000316313	0.000316313
2	chr11:62130720:G:A	62130720	NA,A	NA,G	NA,1	NA,inf	NA,inf	NA,0.481608	0.000316161	0.000316161
2	chr11:61577893:G:A	61577893	NA,A	NA,G	NA,1	NA,-inf	NA,inf	NA,0.620799	0.000315431	0.000315431
2	chr11:62133883:C:T	62133883	NA,T	NA,C	NA,1	NA,inf	NA,inf	NA,0.472844	0.000315085	0.000315085
2	chr11:62132040:T:C	62132040	NA,C	NA,T	NA,1	NA,inf	NA,inf	NA,0.471628	0.000314205	0.000314205
2	chr11:61796587:C:T	61796587	NA,T	NA,C	NA,1	NA,inf	NA,inf	NA,0.713546	0.000313526	0.000313526
2	chr11:61611328:G:A	61611328	NA,A	NA,G	NA,1	NA,-inf	NA,inf	NA,0.58223	0.000313381	0.000313381
2	chr11:61892712:G:A	61892712	NA,A	NA,G	NA,1	NA,inf	NA,inf	NA,0.753187	0.000312905	0.000312905
2	chr11:62292195:C:G	62292195	G,G	C,C	1,1	-inf,-inf	inf,inf	0.99254,0.947424	0.000312829	0.000312829
2	chr11:61585305:G:A	61585305	NA,A	NA,G	NA,1	NA,inf	NA,inf	NA,0.84046	0.000312273	0.000312273
2	chr11:62106404:A:G	62106404	G,G	A,A	1,1	-inf,inf	inf,inf	0.0196683,1.18234	0.000311284	0.000311284
2	chr11:62248090:T:C	62248090	NA,C	NA,T	NA,1	NA,inf	NA,inf	NA,0.51713	0.000311153	0.000311153
2	chr11:62253887:C:T	62253887	NA,T	NA,C	NA,1	NA,inf	NA,inf	NA,0.744097	0.000310717	0.000310717
2	chr11:61482790:G:A	61482790	NA,A	NA,G	NA,1	NA,inf	NA,inf	NA,0.745816	0.000310607	0.000310607
2	chr11:62259356:A:G	62259356	NA,G	NA,A	NA,1	NA,-inf	NA,inf	NA,0.788	0.000310166	0.000310166
2	chr11:62175052:C:T	62175052	NA,T	NA,C	NA,1	NA,inf	NA,inf	NA,0.767757	0.000309935	0.000309935
2	chr11:62290887:T:C	62290887	C,C	T,T	1,1	-inf,-inf	inf,inf	0.933008,1.06076	0.000309884	0.000309884
2	chr11:61766496:A:T	61766496	NA,T	NA,A	NA,1	NA,inf	NA,inf	NA,0.741771	0.000309077	0.000309077
2	chr11:61666742:C:G	61666742	NA,G	NA,C	NA,1	NA,-inf	NA,inf	NA,0.860328	0.000308481	0.000308481
2	chr11:61763871:A:C	61763871	NA,C	NA,A	NA,1	NA,inf	NA,inf	NA,0.737961	0.000308083	0.000308083
2	chr11:61563119:C:T	61563119	NA,T	NA,C	NA,1	NA,inf	NA,inf	NA,0.833112	0.000307892	0.000307892
2	chr11:62133268:G:A	62133268	NA,A	NA,G	NA,1	NA,inf	NA,inf	NA,0.459479	0.000307746	0.000307746
2	chr11:61961009:G:A	61961009	NA,A	NA,G	NA,1	NA,inf	NA,inf	NA,0.731389	0.000307675	0.000307675
2	chr11:62133612:T:G	62133612	NA,G	NA,T	NA,1	NA,inf	NA,inf	NA,0.459215	0.000307588	0.000307588
2	chr11:62239893:A:G	62239893	NA,G	NA,A	NA,1	NA,inf	NA,inf	NA,0.846008	0.000307069	0.000307069
2	chr11:62312497:T:C	62312497	C,C	T,T	1,1	inf,inf	inf,inf	1.40839,0.333387	0.000306983	0.000306983
2	chr11:62133542:C:G	62133542	NA,G	NA,C	NA,1	NA,inf	NA,inf	NA,0.456664	0.000306233	0.000306233
2	chr11:62268370:A:C	62268370	C,NA	A,NA	1,NA	inf,NA	inf,NA	1.3542,NA	0.000305777	0.000305777
2	chr11:61741036:G:A	61741036	NA,A	NA,G	NA,1	NA,inf	NA,inf	NA,0.75441	0.000305738	0.000305738
2	chr11:61591405:ACCTCCTCCTTGGG:A	61591405	NA,A	NA,ACCTCCTCCTTGGG	NA,1	NA,inf	NA,inf	NA,0.692886	0.000305595	0.000305595
2	chr11:61844564:A:G	61844564	NA,G	NA,A	NA,1	NA,-inf	NA,inf	NA,0.573363	0.000304682	0.000304682
2	chr11:61797904:T:C	61797904	NA,C	NA,T	NA,1	NA,inf	NA,inf	NA,0.730376	0.000304642	0.000304642
2	chr11:61488140:C:T	61488140	NA,T	NA,C	NA,1	NA,inf	NA,inf	NA,0.731229	0.000304584	0.000304584
2	chr11:61502132:C:T	61502132	T,NA	C,NA	1,NA	inf,NA	inf,NA	0.160703,NA	0.000304415	0.000304415
2	chr11:62141405:G:A	62141405	NA,A	NA,G	NA,1	NA,inf	NA,inf	NA,0.746294	0.000304154	0.000304154
2	chr11:61767566:C:G	61767566	NA,G	NA,C	NA,1	NA,inf	NA,inf	NA,0.730096	0.000303782	0.000303782
2	chr11:62100272:G:A	62100272	NA,A	NA,G	NA,1	NA,-inf	NA,inf	NA,0.465404	0.000302879	0.000302879
2	chr11:62247613:A:C	62247613	NA,C	NA,A	NA,1	NA,inf	NA,inf	NA,0.497611	0.000302863	0.000302863
2	chr11:61566330:C:T	61566330	NA,T	NA,C	NA,1	NA,inf	NA,inf	NA,0.821565	0.000302837	0.000302837
2	chr11:62133107:G:A	62133107	NA,A	NA,G	NA,1	NA,inf	NA,inf	NA,0.449641	0.000302461	0.000302461
2	chr11:61520928:G:A	61520928	NA,A	NA,G	NA,1	NA,inf	NA,inf	NA,0.754584	0.000301845	0.000301845
2	chr11:61980999:T:G	61980999	NA,G	NA,T	NA,1	NA,inf	NA,inf	NA,1.12489	0.000301662	0.000301662
2	chr11:61908717:A:G	61908717	NA,G	NA,A	NA,1	NA,inf	NA,inf	NA,0.772365	0.000301662	0.000301662
2	chr11:62272211:G:A	62272211	NA,A	NA,G	NA,1	NA,-inf	NA,inf	NA,0.581244	0.000301327	0.000301327
2	chr11:61596558:G:A	61596558	NA,A	NA,G	NA,1	NA,-inf	NA,inf	NA,0.553465	0.000300129	0.000300129
2	chr11:61575490:C:T	61575490	NA,T	NA,C	NA,1	NA,inf	NA,inf	NA,0.815179	0.000299531	0.000299531
2	chr11:62293074:G:A	62293074	A,A	G,G	1,1	-inf,-inf	inf,inf	0.964407,0.967795	0.000299354	0.000299354
2	chr11:62150661:T:C	62150661	NA,C	NA,T	NA,1	NA,inf	NA,inf	NA,0.477914	0.000299214	0.000299214
2	chr11:61549532:C:T	61549532	NA,T	NA,C	NA,1	NA,inf	NA,inf	NA,0.723679	0.000299053	0.000299053
2	chr11:62147322:A:G	62147322	NA,G	NA,A	NA,1	NA,inf	NA,inf	NA,0.476785	0.000298768	0.000298768
2	chr11:61741456:C:T	61741456	NA,T	NA,C	NA,1	NA,inf	NA,inf	NA,0.682653	0.000297997	0.000297997
2	chr11:62151161:G:A	62151161	NA,A	NA,G	NA,1	NA,inf	NA,inf	NA,0.473758	0.000297081	0.000297081
2	chr11:61566598:C:T	61566598	NA,T	NA,C	NA,1	NA,inf	NA,inf	NA,0.807483	0.000296917	0.000296917
2	chr11:61546330:G:A	61546330	NA,A	NA,G	NA,1	NA,-inf	NA,inf	NA,0.584284	0.000296842	0.000296842
2	chr11:62205830:C:G	62205830	NA,G	NA,C	NA,1	NA,inf	NA,inf	NA,0.834072	0.000296631	0.000296631
2	chr11:62031194:G:A	62031194	NA,A	NA,G	NA,1	NA,inf	NA,inf	NA,0.725007	0.000296596	0.000296596
2	chr11:62157900:A:G	62157900	NA,G	NA,A	NA,1	NA,inf	NA,inf	NA,0.472733	0.000296382	0.000296382
2	chr11:61751727:G:A	61751727	NA,A	NA,G	NA,1	NA,inf	NA,inf	NA,0.729709	0.000296288	0.000296288
2	chr11:62287562:G:A	62287562	A,A	G,G	1,1	-inf,-inf	inf,inf	0.974202,0.939769	0.000295791	0.000295791
2	chr11:61798141:G:A	61798141	NA,A	NA,G	NA,1	NA,inf	NA,inf	NA,0.674507	0.000295771	0.000295771
2	chr11:62288455:G:A	62288455	A,A	G,G	1,1	inf,inf	inf,inf	0.0585645,0.760471	0.000295616	0.000295616
2	chr11:62255526:A:G	62255526	NA,G	NA,A	NA,1	NA,inf	NA,inf	NA,0.483036	0.000295566	0.000295566
2	chr11:62206585:G:A	62206585	NA,A	NA,G	NA,1	NA,inf	NA,inf	NA,0.830814	0.000295565	0.000295565
2	chr11:61379267:CAGG:C	61379267	NA,C	NA,CAGG	NA,1	NA,inf	NA,inf	NA,0.722116	0.000295454	0.000295454
2	chr11:62227977:A:C	62227977	NA,C	NA,A	NA,1	NA,-inf	NA,inf	NA,0.587273	0.000295373	0.000295373
2	chr11:62147503:T:A	62147503	NA,A	NA,T	NA,1	NA,inf	NA,inf	NA,0.468651	0.000294608	0.000294608
2	chr11:62290596:T:C	62290596	C,C	T,T	1,1	inf,inf	inf,inf	0.0571912,0.757742	0.000293887	0.000293887
2	chr11:61575516:A:C	61575516	NA,C	NA,A	NA,1	NA,inf	NA,inf	NA,0.801322	0.000293863	0.000293863
2	chr11:61819610:C:T	61819610	NA,T	NA,C	NA,1	NA,inf	NA,inf	NA,0.673063	0.000293782	0.000293782
2	chr11:61601337:C:T	61601337	NA,T	NA,C	NA,1	NA,inf	NA,inf	NA,0.673071	0.00029369	0.00029369
2	chr11:61807420:A:G	61807420	NA,G	NA,A	NA,1	NA,-inf	NA,inf	NA,0.525899	0.000293685	0.000293685
2	chr11:62288415:G:T	62288415	T,T	G,G	1,1	-inf,-inf	inf,inf	0.96669,0.948582	0.000293614	0.000293614
2	chr11:62247448:G:C	62247448	NA,C	NA,G	NA,1	NA,inf	NA,inf	NA,0.478919	0.000293493	0.000293493
2	chr11:62207627:T:C	62207627	NA,C	NA,T	NA,1	NA,inf	NA,inf	NA,0.825773	0.000293393	0.000293393
2	chr11:61951915:T:C	61951915	NA,C	NA,T	NA,1	NA,inf	NA,inf	NA,0.950169	0.000293376	0.000293376
2	chr11:61760455:C:T	61760455	T,T	C,C	1,1	-inf,inf	inf,inf	0.430084,1.34337	0.000293361	0.000293361
2	chr11:62293877:G:A	62293877	A,A	G,G	1,1	-inf,-inf	inf,inf	0.948107,0.983971	0.000293202	0.000293202
2	chr11:61336014:G:A	61336014	NA,A	NA,G	NA,1	NA,-inf	NA,inf	NA,0.576547	0.000292981	0.000292981
2	chr11:62252668:T:C	62252668	NA,C	NA,T	NA,1	NA,inf	NA,inf	NA,0.477435	0.000292858	0.000292858
2	chr11:62229818:G:A	62229818	NA,A	NA,G	NA,1	NA,inf	NA,inf	NA,0.44279	0.000292694	0.000292694
2	chr11:62207011:G:A	62207011	NA,A	NA,G	NA,1	NA,inf	NA,inf	NA,0.822946	0.000292295	0.000292295
2	chr11:62290001:T:C	62290001	C,C	T,T	1,1	-inf,-inf	inf,inf	0.961907,0.951792	0.000291777	0.000291777
2	chr11:62133281:A:G	62133281	NA,G	NA,A	NA,1	NA,inf	NA,inf	NA,0.711161	0.000291658	0.000291658
2	chr11:62209591:A:G	62209591	NA,G	NA,A	NA,1	NA,-inf	NA,inf	NA,0.825458	0.000291057	0.000291057
2	chr11:62186070:T:C	62186070	C,NA	T,NA	1,NA	inf,NA	inf,NA	1.6089,NA	0.000290284	0.000290284
2	chr11:61366454:T:C	61366454	NA,C	NA,T	NA,1	NA,-inf	NA,inf	NA,0.551928	0.000289895	0.000289895
2	chr11:62255449:C:T	62255449	NA,T	NA,C	NA,1	NA,inf	NA,inf	NA,0.474449	0.000289891	0.000289891
2	chr11:61443930:C:T	61443930	NA,T	NA,C	NA,1	NA,inf	NA,inf	NA,0.718004	0.00028974	0.00028974
2	chr11:61909963:C:T	61909963	NA,T	NA,C	NA,1	NA,-inf	NA,inf	NA,0.47534	0.000289556	0.000289556
2	chr11:61460218:C:T	61460218	NA,T	NA,C	NA,1	NA,inf	NA,inf	NA,0.677597	0.000289177	0.000289177
2	chr11:62115686:C:T	62115686	NA,T	NA,C	NA,1	NA,-inf	NA,inf	NA,0.540217	0.000288517	0.000288517
2	chr11:62229170:A:G	62229170	NA,G	NA,A	NA,1	NA,inf	NA,inf	NA,0.46783	0.000288139	0.000288139
2	chr11:62290268:T:A	62290268	A,A	T,T	1,1	-inf,-inf	inf,inf	0.948077,0.969054	0.000288122	0.000288122
2	chr11:61476756:C:T	61476756	NA,T	NA,C	NA,1	NA,inf	NA,inf	NA,0.712484	0.000288023	0.000288023
2	chr11:61879910:G:A	61879910	NA,A	NA,G	NA,1	NA,inf	NA,inf	NA,0.689032	0.000287749	0.000287749
2	chr11:62011301:G:C	62011301	NA,C	NA,G	NA,1	NA,inf	NA,inf	NA,0.881991	0.000287495	0.000287495
2	chr11:62207692:A:C	62207692	NA,C	NA,A	NA,1	NA,inf	NA,inf	NA,0.810415	0.000287483	0.000287483
2	chr11:62286215:A:G	62286215	G,G	A,A	1,1	-inf,-inf	inf,inf	0.430321,2.05682	0.000287439	0.000287439
2	chr11:61366653:A:G	61366653	NA,G	NA,A	NA,1	NA,inf	NA,inf	NA,0.669728	0.000287406	0.000287406
2	chr11:62207012:C:A	62207012	NA,A	NA,C	NA,1	NA,inf	NA,inf	NA,0.809524	0.000287164	0.000287164
2	chr11:62290479:C:T	62290479	T,T	C,C	1,1	-inf,-inf	inf,inf	0.939463,0.985007	0.00028674	0.00028674
2	chr11:61569971:C:T	61569971	T,NA	C,NA	1,NA	-inf,NA	inf,NA	0.7317,NA	0.000286701	0.000286701
2	chr11:62199831:A:T	62199831	NA,T	NA,A	NA,1	NA,inf	NA,inf	NA,0.812498	0.000286234	0.000286234
2	chr11:62118629:G:C	62118629	NA,C	NA,G	NA,1	NA,-inf	NA,inf	NA,0.535845	0.000286208	0.000286208
2	chr11:61890627:G:A	61890627	NA,A	NA,G	NA,1	NA,inf	NA,inf	NA,0.692295	0.000286025	0.000286025
2	chr11:61444585:T:C	61444585	NA,C	NA,T	NA,1	NA,inf	NA,inf	NA,0.708131	0.000285803	0.000285803
2	chr11:61954112:T:C	61954112	C,C	T,T	1,1	inf,inf	inf,inf	0.53733,2.13889	0.000284802	0.000284802
2	chr11:61928531:A:T	61928531	NA,T	NA,A	NA,1	NA,inf	NA,inf	NA,0.665359	0.000284731	0.000284731
2	chr11:61943236:G:A	61943236	NA,A	NA,G	NA,1	NA,inf	NA,inf	NA,0.913716	0.000284715	0.000284715
2	chr11:61935512:T:G	61935512	NA,G	NA,T	NA,1	NA,-inf	NA,inf	NA,0.51845	0.000284225	0.000284225
2	chr11:61918682:C:T	61918682	NA,T	NA,C	NA,1	NA,inf	NA,inf	NA,0.714688	0.000284041	0.000284041
2	chr11:62288489:T:C	62288489	C,C	T,T	1,1	-inf,-inf	inf,inf	0.950707,0.95205	0.000283953	0.000283953
2	chr11:61733193:C:T	61733193	NA,T	NA,C	NA,1	NA,inf	NA,inf	NA,0.627773	0.000283678	0.000283678
2	chr11:62028173:C:T	62028173	NA,T	NA,C	NA,1	NA,-inf	NA,inf	NA,0.549279	0.000283389	0.000283389
2	chr11:62290758:A:G	62290758	G,G	A,A	1,1	-inf,-inf	inf,inf	0.945529,0.960319	0.000283368	0.000283368
2	chr11:62125586:T:C	62125586	NA,C	NA,T	NA,1	NA,inf	NA,inf	NA,0.546199	0.000283028	0.000283028
2	chr11:61884204:C:T	61884204	NA,T	NA,C	NA,1	NA,inf	NA,inf	NA,0.769763	0.000282733	0.000282733
2	chr11:62044024:C:T	62044024	NA,T	NA,C	NA,1	NA,inf	NA,inf	NA,0.689183	0.000282382	0.000282382
2	chr11:62126438:T:C	62126438	NA,C	NA,T	NA,1	NA,inf	NA,inf	NA,0.607679	0.000282363	0.000282363
2	chr11:62125246:C:G	62125246	NA,G	NA,C	NA,1	NA,inf	NA,inf	NA,0.544189	0.00028217	0.00028217
2	chr11:62118716:T:G	62118716	NA,G	NA,T	NA,1	NA,-inf	NA,inf	NA,0.512781	0.000281405	0.000281405
2	chr11:62199571:T:A	62199571	NA,A	NA,T	NA,1	NA,inf	NA,inf	NA,0.794463	0.000280792	0.000280792
2	chr11:61673724:G:A	61673724	NA,A	NA,G	NA,1	NA,inf	NA,inf	NA,0.619485	0.000280556	0.000280556
2	chr11:61953762:G:A	61953762	NA,A	NA,G	NA,1	NA,inf	NA,inf	NA,0.843879	0.000280285	0.000280285
2	chr11:61398720:T:C	61398720	NA,C	NA,T	NA,1	NA,inf	NA,inf	NA,0.696391	0.000279936	0.000279936
2	chr11:62121672:G:A	62121672	NA,A	NA,G	NA,1	NA,inf	NA,inf	NA,0.704019	0.000279677	0.000279677
2	chr11:61516230:T:A	61516230	A,NA	T,NA	1,NA	-inf,NA	inf,NA	0.906442,NA	0.000279601	0.000279601
2	chr11:62112451:G:A	62112451	NA,A	NA,G	NA,1	NA,-inf	NA,inf	NA,0.508405	0.000279485	0.000279485
2	chr11:62113645:G:T	62113645	NA,T	NA,G	NA,1	NA,-inf	NA,inf	NA,0.508405	0.000279485	0.000279485
2	chr11:62252359:T:C	62252359	NA,C	NA,T	NA,1	NA,inf	NA,inf	NA,0.449333	0.000279408	0.000279408
2	chr11:61489461:T:A	61489461	NA,A	NA,T	NA,1	NA,inf	NA,inf	NA,0.622951	0.000279251	0.000279251
2	chr11:62233658:A:G	62233658	NA,G	NA,A	NA,1	NA,inf	NA,inf	NA,0.416526	0.000279235	0.000279235
2	chr11:62240545:T:C	62240545	NA,C	NA,T	NA,1	NA,inf	NA,inf	NA,0.448448	0.000279156	0.000279156
2	chr11:61899230:G:A	61899230	NA,A	NA,G	NA,1	NA,-inf	NA,inf	NA,0.533885	0.000279154	0.000279154
2	chr11:62289220:A:G	62289220	G,G	A,A	1,1	-inf,-inf	inf,inf	0.954184,0.929839	0.000279029	0.000279029
2	chr11:62290632:C:T	62290632	T,T	C,C	1,1	-inf,-inf	inf,inf	0.945155,0.947308	0.000278936	0.000278936
2	chr11:61870209:G:T	61870209	NA,T	NA,G	NA,1	NA,inf	NA,inf	NA,0.690315	0.000278822	0.000278822
2	chr11:62241340:T:A	62241340	NA,A	NA,T	NA,1	NA,inf	NA,inf	NA,0.447568	0.000278751	0.000278751
2	chr11:62287657:A:G	62287657	G,G	A,A	1,1	-inf,-inf	inf,inf	0.959583,0.917576	0.000278688	0.000278688
2	chr11:62117792:C:G	62117792	NA,G	NA,C	NA,1	NA,inf	NA,inf	NA,0.699898	0.000278352	0.000278352
2	chr11:61722416:T:C	61722416	NA,C	NA,T	NA,1	NA,inf	NA,inf	NA,0.650486	0.000278243	0.000278243
2	chr11:61870169:C:T	61870169	NA,T	NA,C	NA,1	NA,inf	NA,inf	NA,0.688738	0.000278212	0.000278212
2	chr11:61978797:T:G	61978797	NA,G	NA,T	NA,1	NA,inf	NA,inf	NA,0.558324	0.000278175	0.000278175
2	chr11:62229116:C:T	62229116	NA,T	NA,C	NA,1	NA,inf	NA,inf	NA,0.414012	0.000277408	0.000277408
2	chr11:61444757:T:A	61444757	NA,A	NA,T	NA,1	NA,inf	NA,inf	NA,0.684979	0.000277212	0.000277212
2	chr11:62293697:T:C	62293697	C,C	T,T	1,1	-inf,-inf	inf,inf	0.944688,0.942716	0.000277155	0.000277155
2	chr11:62163473:G:T	62163473	NA,T	NA,G	NA,1	NA,inf	NA,inf	NA,0.681712	0.000276789	0.000276789
2	chr11:61375782:A:G	61375782	NA,G	NA,A	NA,1	NA,inf	NA,inf	NA,0.662718	0.000276429	0.000276429
2	chr11:61527628:T:C	61527628	NA,C	NA,T	NA,1	NA,-inf	NA,inf	NA,0.538493	0.000276342	0.000276342
2	chr11:62111568:A:T	62111568	NA,T	NA,A	NA,1	NA,-inf	NA,inf	NA,0.500274	0.000276052	0.000276052
2	chr11:62251070:C:T	62251070	NA,T	NA,C	NA,1	NA,inf	NA,inf	NA,0.750752	0.000276052	0.000276052
2	chr11:61925416:T:C	61925416	NA,C	NA,T	NA,1	NA,inf	NA,inf	NA,0.695482	0.000275581	0.000275581
2	chr11:62311347:A:G	62311347	G,G	A,A	1,1	inf,inf	inf,inf	2.81535,0.278475	0.000275514	0.000275514
2	chr11:62254829:T:G	62254829	NA,G	NA,T	NA,1	NA,inf	NA,inf	NA,0.439161	0.000274965	0.000274965
2	chr11:62110130:T:C	62110130	NA,C	NA,T	NA,1	NA,inf	NA,inf	NA,0.690751	0.00027489	0.00027489
2	chr11:61638336:G:A	61638336	NA,A	NA,G	NA,1	NA,inf	NA,inf	NA,0.627337	0.000274616	0.000274616
2	chr11:61337880:C:T	61337880	NA,T	NA,C	NA,1	NA,-inf	NA,inf	NA,0.528447	0.000273185	0.000273185
2	chr11:61313669:G:A	61313669	NA,A	NA,G	NA,1	NA,-inf	NA,inf	NA,0.528172	0.000273074	0.000273074
2	chr11:61336224:G:A	61336224	NA,A	NA,G	NA,1	NA,-inf	NA,inf	NA,0.527551	0.000272812	0.000272812
2	chr11:61693842:C:T	61693842	NA,T	NA,C	NA,1	NA,inf	NA,inf	NA,0.646192	0.000272279	0.000272279
2	chr11:62292961:A:G	62292961	G,G	A,A	1,1	-inf,-inf	inf,inf	0.934861,0.946916	0.000272196	0.000272196
2	chr11:61935111:A:C	61935111	NA,C	NA,A	NA,1	NA,-inf	NA,inf	NA,0.491856	0.000272124	0.000272124
2	chr11:62014577:G:A	62014577	NA,A	NA,G	NA,1	NA,inf	NA,inf	NA,0.80383	0.000271681	0.000271681
2	chr11:61323155:T:C	61323155	NA,C	NA,T	NA,1	NA,-inf	NA,inf	NA,0.524471	0.000271667	0.000271667
2	chr11:61941135:C:T	61941135	NA,T	NA,C	NA,1	NA,-inf	NA,inf	NA,0.484818	0.000271459	0.000271459
2	chr11:61415898:A:G	61415898	NA,G	NA,A	NA,1	NA,inf	NA,inf	NA,0.670917	0.000271246	0.000271246
2	chr11:62253667:A:G	62253667	NA,G	NA,A	NA,1	NA,inf	NA,inf	NA,0.716563	0.000271052	0.000271052
2	chr11:62292723:C:T	62292723	T,T	C,C	1,1	-inf,-inf	inf,inf	0.941943,0.928541	0.000270973	0.000270973
2	chr11:62237083:C:G	62237083	NA,G	NA,C	NA,1	NA,inf	NA,inf	NA,0.398325	0.00027059	0.00027059
2	chr11:62292730:C:T	62292730	NA,T	NA,C	NA,1	NA,-inf	NA,inf	NA,0.531368	0.000270171	0.000270171
2	chr11:61628621:G:A	61628621	NA,A	NA,G	NA,1	NA,-inf	NA,inf	NA,0.51347	0.000270135	0.000270135
2	chr11:62292714:G:A	62292714	A,A	G,G	1,1	-inf,-inf	inf,inf	0.950326,0.907458	0.000270017	0.000270017
2	chr11:61760161:G:A	61760161	NA,A	NA,G	NA,1	NA,inf	NA,inf	NA,0.656949	0.000269813	0.000269813
2	chr11:62238650:C:A	62238650	NA,A	NA,C	NA,1	NA,inf	NA,inf	NA,0.396119	0.000269642	0.000269642
2	chr11:62037016:T:C	62037016	C,NA	T,NA	1,NA	inf,NA	inf,NA	1.149,NA	0.000269127	0.000269127
2	chr11:61584966:G:A	61584966	NA,A	NA,G	NA,1	NA,inf	NA,inf	NA,0.850342	0.000268871	0.000268871
2	chr11:61478551:C:G	61478551	NA,G	NA,C	NA,1	NA,inf	NA,inf	NA,0.643171	0.000268764	0.000268764
2	chr11:62114494:C:T	62114494	NA,T	NA,C	NA,1	NA,-inf	NA,inf	NA,0.610066	0.00026847	0.00026847
2	chr11:61889981:G:A	61889981	NA,A	NA,G	NA,1	NA,inf	NA,inf	NA,0.646005	0.000268197	0.000268197
2	chr11:62251866:G:T	62251866	NA,T	NA,G	NA,1	NA,inf	NA,inf	NA,0.728188	0.000267994	0.000267994
2	chr11:62272557:G:A	62272557	NA,A	NA,G	NA,1	NA,inf	NA,inf	NA,0.630026	0.000267952	0.000267952
2	chr11:62251865:T:C	62251865	NA,C	NA,T	NA,1	NA,inf	NA,inf	NA,0.72796	0.000267907	0.000267907
2	chr11:62254970:C:A	62254970	A,A	C,C	1,1	-inf,inf	inf,inf	1.19213,0.707174	0.000267737	0.000267737
2	chr11:61906805:G:A	61906805	NA,A	NA,G	NA,1	NA,-inf	NA,inf	NA,0.425006	0.0002675	0.0002675
2	chr11:62214019:G:A	62214019	NA,A	NA,G	NA,1	NA,-inf	NA,inf	NA,0.503317	0.000266439	0.000266439
2	chr11:61741940:C:T	61741940	NA,T	NA,C	NA,1	NA,inf	NA,inf	NA,0.614249	0.000266333	0.000266333
2	chr11:62213591:G:C	62213591	NA,C	NA,G	NA,1	NA,inf	NA,inf	NA,0.650674	0.000266142	0.000266142
2	chr11:61314729:A:G	61314729	NA,G	NA,A	NA,1	NA,-inf	NA,inf	NA,0.513933	0.000265876	0.000265876
2	chr11:62056104:G:A	62056104	A,A	G,G	1,1	inf,-inf	inf,inf	0.254372,0.317123	0.000265869	0.000265869
2	chr11:61950135:C:T	61950135	NA,T	NA,C	NA,1	NA,-inf	NA,inf	NA,0.703471	0.000265855	0.000265855
2	chr11:62041786:C:G	62041786	NA,G	NA,C	NA,1	NA,inf	NA,inf	NA,0.614787	0.000265707	0.000265707
2	chr11:62111709:G:T	62111709	NA,T	NA,G	NA,1	NA,-inf	NA,inf	NA,0.475206	0.000265445	0.000265445
2	chr11:61990275:A:G	61990275	NA,G	NA,A	NA,1	NA,inf	NA,inf	NA,0.642504	0.00026493	0.00026493
2	chr11:61696393:C:T	61696393	NA,T	NA,C	NA,1	NA,inf	NA,inf	NA,0.572511	0.000264735	0.000264735
2	chr11:62185021:C:G	62185021	NA,G	NA,C	NA,1	NA,inf	NA,inf	NA,0.741211	0.000264575	0.000264575
2	chr11:61553544:C:T	61553544	NA,T	NA,C	NA,1	NA,-inf	NA,inf	NA,0.461726	0.00026442	0.00026442
2	chr11:62165519:A:G	62165519	NA,G	NA,A	NA,1	NA,-inf	NA,inf	NA,0.473989	0.000264209	0.000264209
2	chr11:62289561:A:G	62289561	G,G	A,A	1,1	-inf,-inf	inf,inf	0.925239,0.941887	0.000264087	0.000264087
2	chr11:61870238:CA:C	61870238	C,C	CA,CA	1,1	inf,-inf	inf,inf	1.40134,1.74958	0.000263356	0.000263356
2	chr11:61308216:CCA:C	61308216	NA,C	NA,CCA	NA,1	NA,-inf	NA,inf	NA,0.508929	0.000263301	0.000263301
2	chr11:61663902:C:A	61663902	NA,A	NA,C	NA,1	NA,-inf	NA,inf	NA,0.739438	0.000263231	0.000263231
2	chr11:61478724:A:G	61478724	NA,G	NA,A	NA,1	NA,inf	NA,inf	NA,0.628224	0.000263193	0.000263193
2	chr11:61373692:C:T	61373692	T,T	C,C	1,1	-inf,-inf	inf,inf	2.34114,0.145586	0.00026318	0.00026318
2	chr11:61364367:G:A	61364367	NA,A	NA,G	NA,1	NA,inf	NA,inf	NA,0.612016	0.000262645	0.000262645
2	chr11:62200900:G:A	62200900	NA,A	NA,G	NA,1	NA,inf	NA,inf	NA,0.739176	0.000261749	0.000261749
2	chr11:62079190:C:T	62079190	NA,T	NA,C	NA,1	NA,-inf	NA,inf	NA,0.486121	0.000261398	0.000261398
2	chr11:62288047:T:C	62288047	C,C	T,T	1,1	-inf,-inf	inf,inf	0.928255,0.926655	0.00026109	0.00026109
2	chr11:61655894:T:C	61655894	NA,C	NA,T	NA,1	NA,-inf	NA,inf	NA,0.475397	0.000260627	0.000260627
2	chr11:61874622:G:C	61874622	NA,C	NA,G	NA,1	NA,inf	NA,inf	NA,0.641507	0.000260365	0.000260365
2	chr11:62119226:T:C	62119226	NA,C	NA,T	NA,1	NA,inf	NA,inf	NA,0.651841	0.000260323	0.000260323
2	chr11:62255860:C:T	62255860	NA,T	NA,C	NA,1	NA,inf	NA,inf	NA,0.683132	0.000260091	0.000260091
2	chr11:61558239:T:C	61558239	NA,C	NA,T	NA,1	NA,inf	NA,inf	NA,0.707248	0.000259949	0.000259949
2	chr11:61668851:T:C	61668851	NA,C	NA,T	NA,1	NA,inf	NA,inf	NA,0.543839	0.000259855	0.000259855
2	chr11:61444749:A:C	61444749	NA,C	NA,A	NA,1	NA,-inf	NA,inf	NA,0.49898	0.000259736	0.000259736
2	chr11:61330995:T:C	61330995	NA,C	NA,T	NA,1	NA,-inf	NA,inf	NA,0.497795	0.000259512	0.000259512
2	chr11:62010222:A:G	62010222	NA,G	NA,A	NA,1	NA,inf	NA,inf	NA,0.492656	0.000259397	0.000259397
2	chr11:62209427:AC:A	62209427	NA,A	NA,AC	NA,1	NA,inf	NA,inf	NA,0.623972	0.000259379	0.000259379
2	chr11:62233818:A:G	62233818	NA,G	NA,A	NA,1	NA,inf	NA,inf	NA,0.371687	0.000258978	0.000258978
2	chr11:61853722:G:A	61853722	NA,A	NA,G	NA,1	NA,inf	NA,inf	NA,0.122037	0.000258891	0.000258891
2	chr11:61518086:G:C	61518086	NA,C	NA,G	NA,1	NA,-inf	NA,inf	NA,0.459332	0.000258866	0.000258866
2	chr11:61970002:T:C	61970002	NA,C	NA,T	NA,1	NA,inf	NA,inf	NA,0.810182	0.000258744	0.000258744
2	chr11:62198714:C:T	62198714	NA,T	NA,C	NA,1	NA,inf	NA,inf	NA,0.723687	0.000258572	0.000258572
2	chr11:62084264:C:T	62084264	NA,T	NA,C	NA,1	NA,-inf	NA,inf	NA,0.479851	0.00025855	0.00025855
2	chr11:62200412:G:T	62200412	T,T	G,G	1,1	inf,inf	inf,inf	0.870159,1.47266	0.000258528	0.000258528
2	chr11:62291453:T:C	62291453	NA,C	NA,T	NA,1	NA,inf	NA,inf	NA,0.578473	0.000257804	0.000257804
2	chr11:61688205:C:T	61688205	NA,T	NA,C	NA,1	NA,-inf	NA,inf	NA,0.525609	0.000257538	0.000257538
2	chr11:61666810:C:T	61666810	NA,T	NA,C	NA,1	NA,inf	NA,inf	NA,0.650498	0.000257354	0.000257354
2	chr11:61983023:T:C	61983023	NA,C	NA,T	NA,1	NA,inf	NA,inf	NA,0.612014	0.000257288	0.000257288
2	chr11:62141074:G:C	62141074	NA,C	NA,G	NA,1	NA,inf	NA,inf	NA,0.612902	0.000256817	0.000256817
2	chr11:62225757:A:G	62225757	NA,G	NA,A	NA,1	NA,inf	NA,inf	NA,0.36358	0.00025668	0.00025668
2	chr11:61918230:C:T	61918230	NA,T	NA,C	NA,1	NA,-inf	NA,inf	NA,0.475382	0.000256642	0.000256642
2	chr11:61375471:C:T	61375471	T,T	C,C	1,1	-inf,-inf	inf,inf	2.14387,0.078909	0.000256223	0.000256223
2	chr11:61558527:CACACACACAT:C	61558527	NA,C	NA,CACACACACAT	NA,1	NA,-inf	NA,inf	NA,0.4855	0.000255762	0.000255762
2	chr11:62018826:C:T	62018826	NA,T	NA,C	NA,1	NA,inf	NA,inf	NA,0.468179	0.000255644	0.000255644
2	chr11:62017793:G:T	62017793	NA,T	NA,G	NA,1	NA,inf	NA,inf	NA,0.467747	0.000255478	0.000255478
2	chr11:62292595:G:A	62292595	A,A	G,G	1,1	-inf,-inf	inf,inf	0.92371,0.914404	0.000255384	0.000255384
2	chr11:62153547:A:C	62153547	NA,C	NA,A	NA,1	NA,inf	NA,inf	NA,0.634162	0.000255348	0.000255348
2	chr11:62224835:C:T	62224835	NA,T	NA,C	NA,1	NA,inf	NA,inf	NA,0.359203	0.000254894	0.000254894
2	chr11:61896889:A:C	61896889	NA,C	NA,A	NA,1	NA,inf	NA,inf	NA,0.615572	0.000254807	0.000254807
2	chr11:62228836:C:T	62228836	NA,T	NA,C	NA,1	NA,inf	NA,inf	NA,0.359849	0.000254616	0.000254616
2	chr11:62242643:T:C	62242643	C,NA	T,NA	1,NA	inf,NA	inf,NA	1.55702,NA	0.000254181	0.000254181
2	chr11:62208729:G:A	62208729	NA,A	NA,G	NA,1	NA,inf	NA,inf	NA,0.608911	0.000253874	0.000253874
2	chr11:61468927:C:T	61468927	NA,T	NA,C	NA,1	NA,inf	NA,inf	NA,0.633431	0.000253737	0.000253737
2	chr11:61520737:C:T	61520737	NA,T	NA,C	NA,1	NA,-inf	NA,inf	NA,0.470986	0.000253367	0.000253367
2	chr11:62014574:G:A	62014574	NA,A	NA,G	NA,1	NA,-inf	NA,inf	NA,0.469851	0.000253298	0.000253298
2	chr11:61533325:C:G	61533325	NA,G	NA,C	NA,1	NA,inf	NA,inf	NA,0.630467	0.000253298	0.000253298
2	chr11:62195129:A:G	62195129	NA,G	NA,A	NA,1	NA,-inf	NA,inf	NA,0.712624	0.000251885	0.000251885
2	chr11:62224773:G:A	62224773	NA,A	NA,G	NA,1	NA,inf	NA,inf	NA,0.351439	0.000251705	0.000251705
2	chr11:62234189:G:T	62234189	NA,T	NA,G	NA,1	NA,inf	NA,inf	NA,0.353633	0.0002514	0.0002514
2	chr11:62234381:T:A	62234381	NA,A	NA,T	NA,1	NA,inf	NA,inf	NA,0.353516	0.000251374	0.000251374
2	chr11:61833990:G:A	61833990	NA,A	NA,G	NA,1	NA,-inf	NA,inf	NA,0.468858	0.000251131	0.000251131
2	chr11:61325111:G:A	61325111	NA,A	NA,G	NA,1	NA,-inf	NA,inf	NA,0.474771	0.000250836	0.000250836
2	chr11:62157384:G:A	62157384	NA,A	NA,G	NA,1	NA,inf	NA,inf	NA,0.620186	0.000250685	0.000250685
2	chr11:62156149:A:G	62156149	NA,G	NA,A	NA,1	NA,inf	NA,inf	NA,0.620122	0.000250672	0.000250672
2	chr11:61788988:T:C	61788988	NA,C	NA,T	NA,1	NA,-inf	NA,inf	NA,0.448281	0.00025038	0.00025038
2	chr11:61337391:C:T	61337391	NA,T	NA,C	NA,1	NA,-inf	NA,inf	NA,0.473535	0.00025038	0.00025038
2	chr11:61335150:G:A	61335150	NA,A	NA,G	NA,1	NA,-inf	NA,inf	NA,0.473186	0.00025025	0.00025025
2	chr11:61329616:C:T	61329616	NA,T	NA,C	NA,1	NA,-inf	NA,inf	NA,0.473186	0.00025025	0.00025025
2	chr11:61337799:C:T	61337799	NA,T	NA,C	NA,1	NA,-inf	NA,inf	NA,0.473186	0.00025025	0.00025025
2	chr11:61353531:T:G	61353531	NA,G	NA,T	NA,1	NA,-inf	NA,inf	NA,0.473186	0.00025025	0.00025025
2	chr11:61305308:A:G	61305308	NA,G	NA,A	NA,1	NA,-inf	NA,inf	NA,0.472442	0.000249968	0.000249968
2	chr11:62017153:A:G	62017153	NA,G	NA,A	NA,1	NA,inf	NA,inf	NA,0.439685	0.000249844	0.000249844
2	chr11:62015589:G:T	62015589	NA,T	NA,G	NA,1	NA,inf	NA,inf	NA,0.628114	0.000249809	0.000249809
2	chr11:62234503:G:A	62234503	NA,A	NA,G	NA,1	NA,inf	NA,inf	NA,0.349344	0.000249667	0.000249667
2	chr11:62147868:G:A	62147868	NA,A	NA,G	NA,1	NA,inf	NA,inf	NA,0.617032	0.0002496	0.0002496
2	chr11:62142948:A:G	62142948	NA,G	NA,A	NA,1	NA,inf	NA,inf	NA,0.616793	0.000249592	0.000249592
2	chr11:62197522:C:T	62197522	NA,T	NA,C	NA,1	NA,inf	NA,inf	NA,0.695101	0.000249445	0.000249445
2	chr11:61711804:C:T	61711804	NA,T	NA,C	NA,1	NA,inf	NA,inf	NA,0.529877	0.00024939	0.00024939
2	chr11:62147804:G:A	62147804	NA,A	NA,G	NA,1	NA,inf	NA,inf	NA,0.615905	0.000249238	0.000249238
2	chr11:61829956:C:T	61829956	NA,T	NA,C	NA,1	NA,-inf	NA,inf	NA,0.462435	0.000249037	0.000249037
2	chr11:62107479:G:A	62107479	NA,A	NA,G	NA,1	NA,-inf	NA,inf	NA,0.432098	0.000248785	0.000248785
2	chr11:62154535:G:A	62154535	NA,A	NA,G	NA,1	NA,inf	NA,inf	NA,0.614451	0.000248679	0.000248679
2	chr11:62150868:C:T	62150868	NA,T	NA,C	NA,1	NA,inf	NA,inf	NA,0.613294	0.000248387	0.000248387
2	chr11:61303751:G:A	61303751	NA,A	NA,G	NA,1	NA,-inf	NA,inf	NA,0.465315	0.000248349	0.000248349
2	chr11:62225379:C:T	62225379	NA,T	NA,C	NA,1	NA,inf	NA,inf	NA,0.342319	0.000247957	0.000247957
2	chr11:62225100:T:C	62225100	NA,C	NA,T	NA,1	NA,inf	NA,inf	NA,0.342956	0.000247935	0.000247935
2	chr11:62154081:T:TTTGAG	62154081	NA,TTTGAG	NA,T	NA,1	NA,inf	NA,inf	NA,0.611715	0.000247926	0.000247926
2	chr11:62155175:G:A	62155175	NA,A	NA,G	NA,1	NA,inf	NA,inf	NA,0.611685	0.000247921	0.000247921
2	chr11:62292698:T:C	62292698	C,C	T,T	1,1	inf,inf	inf,inf	0.0296877,0.730409	0.000247878	0.000247878
2	chr11:62030204:G:A	62030204	NA,A	NA,G	NA,1	NA,-inf	NA,inf	NA,0.47516	0.000247769	0.000247769
2	chr11:62015627:C:T	62015627	NA,T	NA,C	NA,1	NA,inf	NA,inf	NA,0.621822	0.000247711	0.000247711
2	chr11:61539165:T:C	61539165	NA,C	NA,T	NA,1	NA,-inf	NA,inf	NA,0.414063	0.000247281	0.000247281
2	chr11:62052749:C:A	62052749	NA,A	NA,C	NA,1	NA,-inf	NA,inf	NA,0.416377	0.000247034	0.000247034
2	chr11:62127697:C:T	62127697	NA,T	NA,C	NA,1	NA,inf	NA,inf	NA,0.38563	0.000246752	0.000246752
2	chr11:62237579:C:T	62237579	NA,T	NA,C	NA,1	NA,inf	NA,inf	NA,0.414477	0.000246713	0.000246713
2	chr11:62147730:G:A	62147730	NA,A	NA,G	NA,1	NA,inf	NA,inf	NA,0.607878	0.000246708	0.000246708
2	chr11:61682723:G:A	61682723	NA,A	NA,G	NA,1	NA,-inf	NA,inf	NA,0.495095	0.000246627	0.000246627
2	chr11:61556432:G:A	61556432	A,NA	G,NA	1,NA	-inf,NA	inf,NA	1.01744,NA	0.000246455	0.000246455
2	chr11:61547037:G:T	61547037	NA,T	NA,G	NA,1	NA,-inf	NA,inf	NA,0.439201	0.000246414	0.000246414
2	chr11:62242892:G:A	62242892	NA,A	NA,G	NA,1	NA,inf	NA,inf	NA,0.371619	0.00024631	0.00024631
2	chr11:61690138:A:G	61690138	NA,G	NA,A	NA,1	NA,-inf	NA,inf	NA,0.494062	0.000246269	0.000246269
2	chr11:61864029:C:T	61864029	NA,T	NA,C	NA,1	NA,inf	NA,inf	NA,0.599429	0.000246203	0.000246203
2	chr11:62145607:C:T	62145607	NA,T	NA,C	NA,1	NA,inf	NA,inf	NA,0.605786	0.000246039	0.000246039
2	chr11:62242411:C:T	62242411	NA,T	NA,C	NA,1	NA,inf	NA,inf	NA,0.659052	0.000246029	0.000246029
2	chr11:61343548:G:A	61343548	NA,A	NA,G	NA,1	NA,inf	NA,inf	NA,0.710671	0.000246025	0.000246025
2	chr11:62147680:T:C	62147680	NA,C	NA,T	NA,1	NA,inf	NA,inf	NA,0.605435	0.000245931	0.000245931
2	chr11:62147080:A:G	62147080	NA,G	NA,A	NA,1	NA,inf	NA,inf	NA,0.605435	0.000245931	0.000245931
2	chr11:62147675:G:A	62147675	NA,A	NA,G	NA,1	NA,inf	NA,inf	NA,0.605435	0.000245931	0.000245931
2	chr11:62128069:A:G	62128069	NA,G	NA,A	NA,1	NA,inf	NA,inf	NA,0.42263	0.000245925	0.000245925
2	chr11:62146650:T:C	62146650	NA,C	NA,T	NA,1	NA,inf	NA,inf	NA,0.605292	0.000245881	0.000245881
2	chr11:62156348:A:G	62156348	NA,G	NA,A	NA,1	NA,inf	NA,inf	NA,0.605002	0.000245799	0.000245799
2	chr11:62150041:A:G	62150041	NA,G	NA,A	NA,1	NA,inf	NA,inf	NA,0.60453	0.000245681	0.000245681
2	chr11:62227180:T:C	62227180	NA,C	NA,T	NA,1	NA,inf	NA,inf	NA,0.336671	0.000245642	0.000245642
2	chr11:62153683:T:C	62153683	NA,C	NA,T	NA,1	NA,inf	NA,inf	NA,0.604648	0.000245586	0.000245586
2	chr11:61497304:TGA:T	61497304	NA,T	NA,TGA	NA,1	NA,-inf	NA,inf	NA,0.400326	0.000245577	0.000245577
2	chr11:61574435:A:G	61574435	NA,G	NA,A	NA,1	NA,-inf	NA,inf	NA,0.465207	0.000245545	0.000245545
2	chr11:61689490:G:C	61689490	NA,C	NA,G	NA,1	NA,-inf	NA,inf	NA,0.491588	0.000245438	0.000245438
2	chr11:62144928:G:A	62144928	NA,A	NA,G	NA,1	NA,inf	NA,inf	NA,0.604159	0.00024541	0.00024541
2	chr11:62152711:G:A	62152711	NA,A	NA,G	NA,1	NA,inf	NA,inf	NA,0.603586	0.000245318	0.000245318
2	chr11:62143274:A:G	62143274	NA,G	NA,A	NA,1	NA,inf	NA,inf	NA,0.603009	0.000245173	0.000245173
2	chr11:62145760:A:G	62145760	NA,G	NA,A	NA,1	NA,inf	NA,inf	NA,0.603008	0.000245153	0.000245153
2	chr11:62155274:G:A	62155274	NA,A	NA,G	NA,1	NA,inf	NA,inf	NA,0.60292	0.000245106	0.000245106
2	chr11:62155107:A:C	62155107	NA,C	NA,A	NA,1	NA,inf	NA,inf	NA,0.602604	0.000245006	0.000245006
2	chr11:62148435:C:G	62148435	NA,G	NA,C	NA,1	NA,inf	NA,inf	NA,0.602517	0.000244983	0.000244983
2	chr11:62145924:T:C	62145924	NA,C	NA,T	NA,1	NA,inf	NA,inf	NA,0.602427	0.000244968	0.000244968
2	chr11:62146305:G:A	62146305	NA,A	NA,G	NA,1	NA,inf	NA,inf	NA,0.601709	0.000244936	0.000244936
2	chr11:62176044:G:A	62176044	NA,A	NA,G	NA,1	NA,-inf	NA,inf	NA,0.460721	0.000244745	0.000244745
2	chr11:62312782:T:C	62312782	NA,C	NA,T	NA,1	NA,inf	NA,inf	NA,0.526317	0.000244555	0.000244555
2	chr11:62150856:T:C	62150856	NA,C	NA,T	NA,1	NA,inf	NA,inf	NA,0.600851	0.000244469	0.000244469
2	chr11:62148229:C:T	62148229	NA,T	NA,C	NA,1	NA,inf	NA,inf	NA,0.600722	0.000244409	0.000244409
2	chr11:61984156:T:A	61984156	NA,A	NA,T	NA,1	NA,inf	NA,inf	NA,0.804166	0.000244195	0.000244195
2	chr11:62148574:G:A	62148574	NA,A	NA,G	NA,1	NA,inf	NA,inf	NA,0.59995	0.00024417	0.00024417
2	chr11:62148840:C:T	62148840	NA,T	NA,C	NA,1	NA,inf	NA,inf	NA,0.59995	0.00024417	0.00024417
2	chr11:62148851:C:A	62148851	NA,A	NA,C	NA,1	NA,inf	NA,inf	NA,0.59995	0.00024417	0.00024417
2	chr11:62149047:C:G	62149047	NA,G	NA,C	NA,1	NA,inf	NA,inf	NA,0.59995	0.00024417	0.00024417
2	chr11:62150634:A:G	62150634	NA,G	NA,A	NA,1	NA,inf	NA,inf	NA,0.59995	0.00024417	0.00024417
2	chr11:62148981:T:A	62148981	NA,A	NA,T	NA,1	NA,inf	NA,inf	NA,0.59995	0.00024417	0.00024417
2	chr11:62152006:G:A	62152006	NA,A	NA,G	NA,1	NA,inf	NA,inf	NA,0.59995	0.00024417	0.00024417
2	chr11:62155997:T:C	62155997	NA,C	NA,T	NA,1	NA,inf	NA,inf	NA,0.599791	0.000244163	0.000244163
2	chr11:62150370:T:C	62150370	NA,C	NA,T	NA,1	NA,inf	NA,inf	NA,0.599756	0.000244103	0.000244103
2	chr11:62146038:C:T	62146038	NA,T	NA,C	NA,1	NA,inf	NA,inf	NA,0.599015	0.000243893	0.000243893
2	chr11:62227908:A:G	62227908	NA,G	NA,A	NA,1	NA,inf	NA,inf	NA,0.331814	0.000243681	0.000243681
2	chr11:61778734:G:GC	61778734	NA,GC	NA,G	NA,1	NA,-inf	NA,inf	NA,0.444175	0.000243574	0.000243574
2	chr11:62156168:A:G	62156168	NA,G	NA,A	NA,1	NA,inf	NA,inf	NA,0.597963	0.000243534	0.000243534
2	chr11:61975264:G:A	61975264	NA,A	NA,G	NA,1	NA,inf	NA,inf	NA,0.587862	0.000243488	0.000243488
2	chr11:61436450:A:G	61436450	NA,G	NA,A	NA,1	NA,-inf	NA,inf	NA,0.454105	0.000243462	0.000243462
2	chr11:62156623:G:T	62156623	NA,T	NA,G	NA,1	NA,inf	NA,inf	NA,0.596879	0.000243236	0.000243236
2	chr11:62154639:C:CTATT	62154639	NA,CTATT	NA,C	NA,1	NA,inf	NA,inf	NA,0.596302	0.000243021	0.000243021
2	chr11:62155914:A:G	62155914	NA,G	NA,A	NA,1	NA,inf	NA,inf	NA,0.596005	0.000242923	0.000242923
2	chr11:62013696:C:T	62013696	NA,T	NA,C	NA,1	NA,inf	NA,inf	NA,0.420516	0.000242841	0.000242841
2	chr11:62154635:G:A	62154635	NA,A	NA,G	NA,1	NA,inf	NA,inf	NA,0.595548	0.000242785	0.000242785
2	chr11:62024415:A:T	62024415	NA,T	NA,A	NA,1	NA,-inf	NA,inf	NA,0.448243	0.000242759	0.000242759
2	chr11:61517064:G:T	61517064	NA,T	NA,G	NA,1	NA,-inf	NA,inf	NA,0.461216	0.000242756	0.000242756
2	chr11:61868414:C:T	61868414	NA,T	NA,C	NA,1	NA,inf	NA,inf	NA,0.62894	0.00024275	0.00024275
2	chr11:61786092:C:T	61786092	NA,T	NA,C	NA,1	NA,-inf	NA,inf	NA,0.45823	0.000242527	0.000242527
2	chr11:62156953:A:G	62156953	NA,G	NA,A	NA,1	NA,inf	NA,inf	NA,0.594284	0.000242425	0.000242425
2	chr11:62155919:TTGA:T	62155919	NA,T	NA,TTGA	NA,1	NA,inf	NA,inf	NA,0.594367	0.000242415	0.000242415
2	chr11:61355895:C:G	61355895	NA,G	NA,C	NA,1	NA,-inf	NA,inf	NA,0.45074	0.000242366	0.000242366
2	chr11:61596542:A:C	61596542	NA,C	NA,A	NA,1	NA,-inf	NA,inf	NA,0.452272	0.000242026	0.000242026
2	chr11:62145413:G:T	62145413	NA,T	NA,G	NA,1	NA,inf	NA,inf	NA,0.582493	0.000241843	0.000241843
2	chr11:62151576:G:A	62151576	NA,A	NA,G	NA,1	NA,inf	NA,inf	NA,0.592366	0.000241786	0.000241786
2	chr11:62024805:A:G	62024805	NA,G	NA,A	NA,1	NA,-inf	NA,inf	NA,0.687207	0.000241693	0.000241693
2	chr11:62148114:T:C	62148114	NA,C	NA,T	NA,1	NA,inf	NA,inf	NA,0.590928	0.000241335	0.000241335
2	chr11:62148618:C:T	62148618	NA,T	NA,C	NA,1	NA,inf	NA,inf	NA,0.589497	0.000241101	0.000241101
2	chr11:62116237:T:C	62116237	NA,C	NA,T	NA,1	NA,inf	NA,inf	NA,0.664092	0.000241083	0.000241083
2	chr11:61894533:A:G	61894533	NA,G	NA,A	NA,1	NA,-inf	NA,inf	NA,0.43225	0.000241008	0.000241008
2	chr11:61728671:A:G	61728671	NA,G	NA,A	NA,1	NA,inf	NA,inf	NA,0.515982	0.00024084	0.00024084
2	chr11:62263136:A:G	62263136	NA,G	NA,A	NA,1	NA,inf	NA,inf	NA,0.596187	0.000240411	0.000240411
2	chr11:62149968:A:G	62149968	NA,G	NA,A	NA,1	NA,inf	NA,inf	NA,0.587502	0.000240271	0.000240271
2	chr11:62295350:G:T	62295350	NA,T	NA,G	NA,1	NA,inf	NA,inf	NA,0.522587	0.00024003	0.00024003
2	chr11:62156378:G:A	62156378	NA,A	NA,G	NA,1	NA,inf	NA,inf	NA,0.585883	0.000239786	0.000239786
2	chr11:61753141:TG:T	61753141	NA,T	NA,TG	NA,1	NA,inf	NA,inf	NA,0.619295	0.00023946	0.00023946
2	chr11:61560240:T:C	61560240	C,NA	T,NA	1,NA	-inf,NA	inf,NA	1.00207,NA	0.000239431	0.000239431
2	chr11:61982958:G:A	61982958	NA,A	NA,G	NA,1	NA,inf	NA,inf	NA,0.932086	0.000239299	0.000239299
2	chr11:62204785:C:T	62204785	NA,T	NA,C	NA,1	NA,-inf	NA,inf	NA,0.421668	0.000239086	0.000239086
2	chr11:61743799:G:A	61743799	A,NA	G,NA	1,NA	inf,NA	inf,NA	0.625255,NA	0.000239064	0.000239064
2	chr11:61982955:T:C	61982955	NA,C	NA,T	NA,1	NA,inf	NA,inf	NA,0.932455	0.000239057	0.000239057
2	chr11:62259080:G:A	62259080	A,A	G,G	1,1	-inf,-inf	inf,inf	1.73492,1.12273	0.000238951	0.000238951
2	chr11:61461786:A:G	61461786	NA,G	NA,A	NA,1	NA,-inf	NA,inf	NA,0.366955	0.000238904	0.000238904
2	chr11:62181396:G:A	62181396	NA,A	NA,G	NA,1	NA,-inf	NA,inf	NA,0.407595	0.000238871	0.000238871
2	chr11:62153630:A:G	62153630	NA,G	NA,A	NA,1	NA,inf	NA,inf	NA,0.582277	0.000238695	0.000238695
2	chr11:61875181:T:C	61875181	NA,C	NA,T	NA,1	NA,inf	NA,inf	NA,0.595662	0.000238681	0.000238681
2	chr11:61902099:A:G	61902099	NA,G	NA,A	NA,1	NA,-inf	NA,inf	NA,0.341781	0.000238529	0.000238529
2	chr11:62149083:C:G	62149083	NA,G	NA,C	NA,1	NA,inf	NA,inf	NA,0.580536	0.000238148	0.000238148
2	chr11:61693590:G:A	61693590	NA,A	NA,G	NA,1	NA,-inf	NA,inf	NA,0.292594	0.000237938	0.000237938
2	chr11:61982952:T:C	61982952	NA,C	NA,T	NA,1	NA,inf	NA,inf	NA,0.926103	0.000237729	0.000237729
2	chr11:62153335:G:C	62153335	NA,C	NA,G	NA,1	NA,inf	NA,inf	NA,0.578911	0.000237656	0.000237656
2	chr11:61939959:A:G	61939959	NA,G	NA,A	NA,1	NA,inf	NA,inf	NA,0.583057	0.000237355	0.000237355
2	chr11:61732693:C:G	61732693	NA,G	NA,C	NA,1	NA,inf	NA,inf	NA,0.539962	0.000236813	0.000236813
2	chr11:61966293:A:G	61966293	NA,G	NA,A	NA,1	NA,inf	NA,inf	NA,0.47497	0.000235621	0.000235621
2	chr11:61479185:C:T	61479185	NA,T	NA,C	NA,1	NA,-inf	NA,inf	NA,0.389299	0.000235599	0.000235599
2	chr11:61455194:C:T	61455194	NA,T	NA,C	NA,1	NA,-inf	NA,inf	NA,0.43067	0.000235395	0.000235395
2	chr11:62111089:T:A	62111089	NA,A	NA,T	NA,1	NA,inf	NA,inf	NA,0.513025	0.000235271	0.000235271
2	chr11:61572237:C:T	61572237	NA,T	NA,C	NA,1	NA,inf	NA,inf	NA,0.620033	0.000235235	0.000235235
2	chr11:61438273:C:T	61438273	NA,T	NA,C	NA,1	NA,-inf	NA,inf	NA,0.425872	0.000233829	0.000233829
2	chr11:61934995:C:G	61934995	G,NA	C,NA	1,NA	-inf,NA	inf,NA	2.31174,NA	0.000233573	0.000233573
2	chr11:61734879:C:T	61734879	NA,T	NA,C	NA,1	NA,inf	NA,inf	NA,0.511919	0.000233436	0.000233436
2	chr11:62142810:T:C	62142810	NA,C	NA,T	NA,1	NA,inf	NA,inf	NA,0.564449	0.000233318	0.000233318
2	chr11:61351375:C:T	61351375	NA,T	NA,C	NA,1	NA,inf	NA,inf	NA,0.540822	0.000233262	0.000233262
2	chr11:61470059:G:C	61470059	NA,C	NA,G	NA,1	NA,-inf	NA,inf	NA,0.356789	0.000232978	0.000232978
2	chr11:61712706:G:A	61712706	NA,A	NA,G	NA,1	NA,inf	NA,inf	NA,0.631119	0.000232965	0.000232965
2	chr11:61339460:G:GA	61339460	NA,GA	NA,G	NA,1	NA,-inf	NA,inf	NA,0.422765	0.000232474	0.000232474
2	chr11:62073899:T:C	62073899	NA,C	NA,T	NA,1	NA,inf	NA,inf	NA,0.632413	0.000232175	0.000232175
2	chr11:61518056:C:A	61518056	NA,A	NA,C	NA,1	NA,-inf	NA,inf	NA,0.400362	0.000232002	0.000232002
2	chr11:61597107:T:A	61597107	NA,A	NA,T	NA,1	NA,inf	NA,inf	NA,0.5094	0.000231892	0.000231892
2	chr11:61366500:G:A	61366500	NA,A	NA,G	NA,1	NA,-inf	NA,inf	NA,0.409877	0.000231812	0.000231812
2	chr11:61715276:T:TA	61715276	TA,NA	T,NA	1,NA	-inf,NA	inf,NA	1.00603,NA	0.00023149	0.00023149
2	chr11:61405235:CAT:C	61405235	NA,C	NA,CAT	NA,1	NA,-inf	NA,inf	NA,0.419021	0.000231236	0.000231236
2	chr11:61377235:C:T	61377235	T,T	C,C	1,1	-inf,-inf	inf,inf	2.2637,0.135988	0.00023122	0.00023122
2	chr11:61424285:T:C	61424285	NA,C	NA,T	NA,1	NA,-inf	NA,inf	NA,0.418701	0.000231134	0.000231134
2	chr11:62130695:A:G	62130695	NA,G	NA,A	NA,1	NA,inf	NA,inf	NA,0.528267	0.000231132	0.000231132
2	chr11:61997810:C:T	61997810	NA,T	NA,C	NA,1	NA,inf	NA,inf	NA,0.537516	0.000230542	0.000230542
2	chr11:61531401:G:A	61531401	A,NA	G,NA	1,NA	-inf,NA	inf,NA	0.757227,NA	0.000230237	0.000230237
2	chr11:61693699:C:T	61693699	NA,T	NA,C	NA,1	NA,-inf	NA,inf	NA,0.445547	0.000230037	0.000230037
2	chr11:61896763:C:A	61896763	NA,A	NA,C	NA,1	NA,-inf	NA,inf	NA,0.319945	0.000229683	0.000229683
2	chr11:62000191:C:T	62000191	NA,T	NA,C	NA,1	NA,-inf	NA,inf	NA,0.332594	0.000229446	0.000229446
2	chr11:61839461:T:A	61839461	NA,A	NA,T	NA,1	NA,-inf	NA,inf	NA,0.388134	0.000229325	0.000229325
2	chr11:61462851:G:A	61462851	NA,A	NA,G	NA,1	NA,inf	NA,inf	NA,0.477139	0.000229263	0.000229263
2	chr11:62308201:T:C	62308201	NA,C	NA,T	NA,1	NA,-inf	NA,inf	NA,0.409281	0.000229225	0.000229225
2	chr11:61355553:C:A	61355553	NA,A	NA,C	NA,1	NA,-inf	NA,inf	NA,0.408908	0.000229122	0.000229122
2	chr11:61951598:T:C	61951598	NA,C	NA,T	NA,1	NA,inf	NA,inf	NA,0.591179	0.000228862	0.000228862
2	chr11:62064668:G:A	62064668	NA,A	NA,G	NA,1	NA,inf	NA,inf	NA,0.653762	0.000228855	0.000228855
2	chr11:61307554:TC:T	61307554	NA,T	NA,TC	NA,1	NA,-inf	NA,inf	NA,0.407691	0.000228804	0.000228804
2	chr11:61342099:A:G	61342099	NA,G	NA,A	NA,1	NA,-inf	NA,inf	NA,0.407028	0.000228592	0.000228592
2	chr11:61350290:G:C	61350290	NA,C	NA,G	NA,1	NA,-inf	NA,inf	NA,0.4067	0.000228485	0.000228485
2	chr11:61311926:C:T	61311926	NA,T	NA,C	NA,1	NA,-inf	NA,inf	NA,0.4067	0.000228485	0.000228485
2	chr11:61337905:C:G	61337905	NA,G	NA,C	NA,1	NA,-inf	NA,inf	NA,0.4067	0.000228485	0.000228485
2	chr11:61322539:G:T	61322539	NA,T	NA,G	NA,1	NA,-inf	NA,inf	NA,0.4067	0.000228485	0.000228485
2	chr11:61533232:G:C	61533232	NA,C	NA,G	NA,1	NA,-inf	NA,inf	NA,0.490026	0.000228333	0.000228333
2	chr11:61321284:TCA:T	61321284	NA,T	NA,TCA	NA,1	NA,-inf	NA,inf	NA,0.405899	0.000228232	0.000228232
2	chr11:61319721:C:T	61319721	NA,T	NA,C	NA,1	NA,-inf	NA,inf	NA,0.405807	0.000228202	0.000228202
2	chr11:61852607:G:A	61852607	A,NA	G,NA	1,NA	-inf,NA	inf,NA	0.199159,NA	0.000227922	0.000227922
2	chr11:61932001:A:C	61932001	NA,C	NA,A	NA,1	NA,inf	NA,inf	NA,0.549583	0.000227805	0.000227805
2	chr11:62129826:G:A	62129826	NA,A	NA,G	NA,1	NA,inf	NA,inf	NA,0.61806	0.000227794	0.000227794
2	chr11:62039219:A:G	62039219	NA,G	NA,A	NA,1	NA,inf	NA,inf	NA,0.504956	0.000227688	0.000227688
2	chr11:62039506:C:T	62039506	NA,T	NA,C	NA,1	NA,inf	NA,inf	NA,0.504742	0.000227609	0.000227609
2	chr11:61885768:G:A	61885768	NA,A	NA,G	NA,1	NA,-inf	NA,inf	NA,0.380831	0.000227503	0.000227503
2	chr11:61913875:C:T	61913875	NA,T	NA,C	NA,1	NA,-inf	NA,inf	NA,0.326984	0.000227288	0.000227288
2	chr11:62065336:A:C	62065336	NA,C	NA,A	NA,1	NA,inf	NA,inf	NA,0.499647	0.000227048	0.000227048
2	chr11:62295281:G:A	62295281	NA,A	NA,G	NA,1	NA,inf	NA,inf	NA,0.477921	0.000226907	0.000226907
2	chr11:61454647:C:T	61454647	NA,T	NA,C	NA,1	NA,inf	NA,inf	NA,0.51621	0.000226804	0.000226804
2	chr11:62131189:G:A	62131189	NA,A	NA,G	NA,1	NA,inf	NA,inf	NA,0.520596	0.000226665	0.000226665
2	chr11:62177012:C:T	62177012	NA,T	NA,C	NA,1	NA,inf	NA,inf	NA,0.613965	0.00022643	0.00022643
2	chr11:61375535:C:G	61375535	NA,G	NA,C	NA,1	NA,-inf	NA,inf	NA,0.391347	0.000226362	0.000226362
2	chr11:61761479:G:A	61761479	NA,A	NA,G	NA,1	NA,inf	NA,inf	NA,0.507658	0.000226178	0.000226178
2	chr11:62260623:A:G	62260623	NA,G	NA,A	NA,1	NA,-inf	NA,inf	NA,0.314622	0.000226138	0.000226138
2	chr11:61800988:A:C	61800988	NA,C	NA,A	NA,1	NA,inf	NA,inf	NA,0.534299	0.000226132	0.000226132
2	chr11:62073647:A:T	62073647	NA,T	NA,A	NA,1	NA,inf	NA,inf	NA,0.479623	0.000225809	0.000225809
2	chr11:61615415:C:A	61615415	NA,A	NA,C	NA,1	NA,inf	NA,inf	NA,0.489526	0.000225772	0.000225772
2	chr11:62203942:G:A	62203942	A,A	G,G	1,1	inf,inf	inf,inf	0.908018,1.36074	0.000225077	0.000225077
2	chr11:61389354:CAGGCAAGGGTCAACCTTGCAG:C	61389354	NA,C	NA,CAGGCAAGGGTCAACCTTGCAG	NA,1	NA,inf	NA,inf	NA,0.509384	0.000224896	0.000224896
2	chr11:62155999:C:T	62155999	NA,T	NA,C	NA,1	NA,inf	NA,inf	NA,0.528716	0.000224862	0.000224862
2	chr11:62254796:G:A	62254796	NA,A	NA,G	NA,1	NA,-inf	NA,inf	NA,0.317658	0.000224629	0.000224629
2	chr11:61935640:G:A	61935640	NA,A	NA,G	NA,1	NA,-inf	NA,inf	NA,0.35848	0.000224427	0.000224427
2	chr11:62193291:T:TC	62193291	TC,TC	T,T	1,1	-inf,-inf	inf,inf	1.01847,1.48441	0.0002243	0.0002243
2	chr11:61975806:T:C	61975806	NA,C	NA,T	NA,1	NA,inf	NA,inf	NA,0.441574	0.000224056	0.000224056
2	chr11:62203655:G:A	62203655	A,A	G,G	1,1	-inf,-inf	inf,inf	0.210185,1.23681	0.000223757	0.000223757
2	chr11:61855258:G:A	61855258	NA,A	NA,G	NA,1	NA,inf	NA,inf	NA,0.510798	0.000223677	0.000223677
2	chr11:62142148:T:C	62142148	NA,C	NA,T	NA,1	NA,inf	NA,inf	NA,0.417363	0.000223313	0.000223313
2	chr11:61928814:T:C	61928814	NA,C	NA,T	NA,1	NA,-inf	NA,inf	NA,0.353983	0.000223312	0.000223312
2	chr11:61652642:C:T	61652642	NA,T	NA,C	NA,1	NA,inf	NA,inf	NA,0.527783	0.000223269	0.000223269
2	chr11:62177847:C:T	62177847	NA,T	NA,C	NA,1	NA,-inf	NA,inf	NA,0.366741	0.000223264	0.000223264
2	chr11:62287172:G:A	62287172	NA,A	NA,G	NA,1	NA,inf	NA,inf	NA,0.48086	0.000223151	0.000223151
2	chr11:61376327:T:C	61376327	NA,C	NA,T	NA,1	NA,-inf	NA,inf	NA,0.380327	0.000222923	0.000222923
2	chr11:62138925:A:G	62138925	NA,G	NA,A	NA,1	NA,inf	NA,inf	NA,0.473166	0.000222816	0.000222816
2	chr11:61893641:T:C	61893641	C,C	T,T	1,1	inf,inf	inf,inf	0.784825,0.834337	0.000222481	0.000222481
2	chr11:62008646:A:G	62008646	NA,G	NA,A	NA,1	NA,-inf	NA,inf	NA,0.754514	0.000221837	0.000221837
2	chr11:62126249:GC:G	62126249	NA,G	NA,GC	NA,1	NA,inf	NA,inf	NA,0.594732	0.000221813	0.000221813
2	chr11:61690943:G:A	61690943	NA,A	NA,G	NA,1	NA,inf	NA,inf	NA,0.590789	0.000221767	0.000221767
2	chr11:62282133:C:T	62282133	NA,T	NA,C	NA,1	NA,inf	NA,inf	NA,0.461823	0.000221676	0.000221676
2	chr11:62252665:C:T	62252665	NA,T	NA,C	NA,1	NA,-inf	NA,inf	NA,0.309115	0.000221672	0.000221672
2	chr11:61522509:A:G	61522509	NA,G	NA,A	NA,1	NA,inf	NA,inf	NA,0.480726	0.000221293	0.000221293
2	chr11:62005114:C:T	62005114	NA,T	NA,C	NA,1	NA,inf	NA,inf	NA,0.608217	0.000220867	0.000220867
2	chr11:61790956:G:A	61790956	NA,A	NA,G	NA,1	NA,-inf	NA,inf	NA,0.390431	0.000220557	0.000220557
2	chr11:61852556:C:T	61852556	NA,T	NA,C	NA,1	NA,inf	NA,inf	NA,0.62243	0.000220075	0.000220075
2	chr11:61950564:G:A	61950564	NA,A	NA,G	NA,1	NA,inf	NA,inf	NA,0.696154	0.000220072	0.000220072
2	chr11:61950243:T:C	61950243	NA,C	NA,T	NA,1	NA,inf	NA,inf	NA,0.695305	0.000219858	0.000219858
2	chr11:61525096:G:A	61525096	NA,A	NA,G	NA,1	NA,-inf	NA,inf	NA,0.37634	0.000219635	0.000219635
2	chr11:62209706:A:T	62209706	NA,T	NA,A	NA,1	NA,inf	NA,inf	NA,0.584526	0.000219288	0.000219288
2	chr11:62002763:G:A	62002763	NA,A	NA,G	NA,1	NA,-inf	NA,inf	NA,0.736661	0.000219042	0.000219042
2	chr11:61738432:G:A	61738432	NA,A	NA,G	NA,1	NA,inf	NA,inf	NA,0.480095	0.000219023	0.000219023
2	chr11:62126772:C:A	62126772	NA,A	NA,C	NA,1	NA,inf	NA,inf	NA,0.583374	0.000218905	0.000218905
2	chr11:61573342:C:G	61573342	NA,G	NA,C	NA,1	NA,-inf	NA,inf	NA,0.367132	0.000218828	0.000218828
2	chr11:62117601:A:C	62117601	NA,C	NA,A	NA,1	NA,inf	NA,inf	NA,0.326908	0.000218762	0.000218762
2	chr11:61498657:A:G	61498657	NA,G	NA,A	NA,1	NA,inf	NA,inf	NA,0.515393	0.000218687	0.000218687
2	chr11:62119805:T:C	62119805	NA,C	NA,T	NA,1	NA,-inf	NA,inf	NA,0.345047	0.000218559	0.000218559
2	chr11:61334591:G:A	61334591	NA,A	NA,G	NA,1	NA,inf	NA,inf	NA,0.482057	0.000218379	0.000218379
2	chr11:61784882:G:A	61784882	NA,A	NA,G	NA,1	NA,-inf	NA,inf	NA,0.329379	0.000218362	0.000218362
2	chr11:61932547:C:T	61932547	T,NA	C,NA	1,NA	-inf,NA	inf,NA	2.25806,NA	0.000218355	0.000218355
2	chr11:61326327:T:TG	61326327	NA,TG	NA,T	NA,1	NA,-inf	NA,inf	NA,0.372842	0.000218273	0.000218273
2	chr11:61430192:G:A	61430192	NA,A	NA,G	NA,1	NA,inf	NA,inf	NA,0.48662	0.000218196	0.000218196
2	chr11:62117678:T:C	62117678	NA,C	NA,T	NA,1	NA,-inf	NA,inf	NA,0.336991	0.000218182	0.000218182
2	chr11:62123328:T:C	62123328	NA,C	NA,T	NA,1	NA,inf	NA,inf	NA,0.555665	0.000218037	0.000218037
2	chr11:62004578:C:G	62004578	NA,G	NA,C	NA,1	NA,inf	NA,inf	NA,0.360943	0.000218036	0.000218036
2	chr11:61460952:C:T	61460952	NA,T	NA,C	NA,1	NA,inf	NA,inf	NA,0.463285	0.000217804	0.000217804
2	chr11:62122488:T:C	62122488	NA,C	NA,T	NA,1	NA,inf	NA,inf	NA,0.578675	0.000217668	0.000217668
2	chr11:61894823:GC:G	61894823	NA,G	NA,GC	NA,1	NA,inf	NA,inf	NA,0.619991	0.000217612	0.000217612
2	chr11:61906340:A:G	61906340	NA,G	NA,A	NA,1	NA,inf	NA,inf	NA,0.496137	0.000217564	0.000217564
2	chr11:61476304:C:T	61476304	NA,T	NA,C	NA,1	NA,inf	NA,inf	NA,0.483248	0.000217388	0.000217388
2	chr11:61691990:G:A	61691990	NA,A	NA,G	NA,1	NA,inf	NA,inf	NA,0.532437	0.000217338	0.000217338
2	chr11:62253805:T:C	62253805	NA,C	NA,T	NA,1	NA,inf	NA,inf	NA,0.441256	0.000217282	0.000217282
2	chr11:62004504:T:G	62004504	NA,G	NA,T	NA,1	NA,inf	NA,inf	NA,0.458941	0.000217271	0.000217271
2	chr11:62256945:C:T	62256945	NA,T	NA,C	NA,1	NA,inf	NA,inf	NA,0.473246	0.000217061	0.000217061
2	chr11:61408532:G:C	61408532	NA,C	NA,G	NA,1	NA,inf	NA,inf	NA,0.48241	0.000216977	0.000216977
2	chr11:61337172:G:A	61337172	NA,A	NA,G	NA,1	NA,inf	NA,inf	NA,0.46776	0.000216908	0.000216908
2	chr11:62289554:A:G	62289554	NA,G	NA,A	NA,1	NA,inf	NA,inf	NA,0.479262	0.00021676	0.00021676
2	chr11:62139714:G:A	62139714	NA,A	NA,G	NA,1	NA,-inf	NA,inf	NA,0.339215	0.000216746	0.000216746
2	chr11:61860409:T:C	61860409	C,C	T,T	1,1	-inf,-inf	inf,inf	7.25636,1.13714	0.000216698	0.000216698
2	chr11:61528337:T:C	61528337	NA,C	NA,T	NA,1	NA,inf	NA,inf	NA,0.585588	0.000216206	0.000216206
2	chr11:61544371:G:A	61544371	NA,A	NA,G	NA,1	NA,inf	NA,inf	NA,0.522492	0.000216154	0.000216154
2	chr11:62081300:G:A	62081300	NA,A	NA,G	NA,1	NA,inf	NA,inf	NA,0.498701	0.000215837	0.000215837
2	chr11:61963761:C:A	61963761	NA,A	NA,C	NA,1	NA,inf	NA,inf	NA,0.406462	0.000215817	0.000215817
2	chr11:61524754:C:T	61524754	NA,T	NA,C	NA,1	NA,-inf	NA,inf	NA,0.339619	0.000215743	0.000215743
2	chr11:62289162:C:G	62289162	NA,G	NA,C	NA,1	NA,inf	NA,inf	NA,0.475064	0.000215654	0.000215654
2	chr11:61690999:C:T	61690999	NA,T	NA,C	NA,1	NA,inf	NA,inf	NA,0.52514	0.000215521	0.000215521
2	chr11:62067812:T:C	62067812	NA,C	NA,T	NA,1	NA,inf	NA,inf	NA,0.568344	0.000215475	0.000215475
2	chr11:62062572:G:T	62062572	NA,T	NA,G	NA,1	NA,inf	NA,inf	NA,0.567861	0.000215449	0.000215449
2	chr11:61353609:G:A	61353609	NA,A	NA,G	NA,1	NA,-inf	NA,inf	NA,0.322935	0.0002151	0.0002151
2	chr11:62019989:G:C	62019989	NA,C	NA,G	NA,1	NA,inf	NA,inf	NA,0.576937	0.000215017	0.000215017
2	chr11:62035796:G:A	62035796	NA,A	NA,G	NA,1	NA,-inf	NA,inf	NA,0.373201	0.00021497	0.00021497
2	chr11:62247431:C:G	62247431	NA,G	NA,C	NA,1	NA,-inf	NA,inf	NA,0.287822	0.000214968	0.000214968
2	chr11:61743661:G:A	61743661	A,A	G,G	1,1	inf,-inf	inf,inf	0.260667,0.190532	0.000214846	0.000214846
2	chr11:61358452:T:C	61358452	NA,C	NA,T	NA,1	NA,-inf	NA,inf	NA,0.355842	0.000214804	0.000214804
2	chr11:61317354:C:T	61317354	NA,T	NA,C	NA,1	NA,inf	NA,inf	NA,0.647301	0.000214717	0.000214717
2	chr11:61423692:G:GT	61423692	NA,GT	NA,G	NA,1	NA,inf	NA,inf	NA,0.470172	0.000214301	0.000214301
2	chr11:62030879:T:C	62030879	NA,C	NA,T	NA,1	NA,-inf	NA,inf	NA,0.340279	0.000214299	0.000214299
2	chr11:61930523:A:T	61930523	NA,T	NA,A	NA,1	NA,inf	NA,inf	NA,0.482321	0.000214292	0.000214292
2	chr11:61692490:C:T	61692490	NA,T	NA,C	NA,1	NA,inf	NA,inf	NA,0.473634	0.000214285	0.000214285
2	chr11:62035803:C:T	62035803	NA,T	NA,C	NA,1	NA,-inf	NA,inf	NA,0.369517	0.000214012	0.000214012
2	chr11:61576062:G:A	61576062	NA,A	NA,G	NA,1	NA,-inf	NA,inf	NA,0.350135	0.000213837	0.000213837
2	chr11:61870948:G:A	61870948	A,A	G,G	1,1	inf,-inf	inf,inf	1.48395,1.62261	0.000213634	0.000213634
2	chr11:62149258:A:G	62149258	NA,G	NA,A	NA,1	NA,-inf	NA,inf	NA,0.251711	0.000213507	0.000213507
2	chr11:61380195:C:T	61380195	NA,T	NA,C	NA,1	NA,-inf	NA,inf	NA,0.357805	0.000212829	0.000212829
2	chr11:61474403:T:C	61474403	NA,C	NA,T	NA,1	NA,inf	NA,inf	NA,0.465621	0.000212741	0.000212741
2	chr11:61574886:G:A	61574886	NA,A	NA,G	NA,1	NA,-inf	NA,inf	NA,0.345831	0.000212605	0.000212605
2	chr11:62239695:A:T	62239695	T,T	A,A	1,1	inf,inf	inf,inf	1.18273,1.18082	0.000212594	0.000212594
2	chr11:61513820:G:A	61513820	NA,A	NA,G	NA,1	NA,-inf	NA,inf	NA,0.362781	0.000212353	0.000212353
2	chr11:62009959:C:A	62009959	NA,A	NA,C	NA,1	NA,-inf	NA,inf	NA,0.730115	0.000212217	0.000212217
2	chr11:61336176:A:G	61336176	NA,G	NA,A	NA,1	NA,inf	NA,inf	NA,0.457598	0.000211928	0.000211928
2	chr11:61723495:C:T	61723495	NA,T	NA,C	NA,1	NA,inf	NA,inf	NA,0.44141	0.000211862	0.000211862
2	chr11:61764319:C:T	61764319	NA,T	NA,C	NA,1	NA,inf	NA,inf	NA,0.473325	0.000211731	0.000211731
2	chr11:61727443:C:T	61727443	NA,T	NA,C	NA,1	NA,inf	NA,inf	NA,0.447874	0.000210972	0.000210972
2	chr11:61489429:G:T	61489429	NA,T	NA,G	NA,1	NA,inf	NA,inf	NA,0.540725	0.000210845	0.000210845
2	chr11:61914834:A:G	61914834	NA,G	NA,A	NA,1	NA,inf	NA,inf	NA,0.582469	0.000210774	0.000210774
2	chr11:61914414:C:T	61914414	NA,T	NA,C	NA,1	NA,-inf	NA,inf	NA,0.280562	0.000210739	0.000210739
2	chr11:61366177:G:A	61366177	NA,A	NA,G	NA,1	NA,inf	NA,inf	NA,0.473654	0.000210683	0.000210683
2	chr11:62144738:C:T	62144738	NA,T	NA,C	NA,1	NA,-inf	NA,inf	NA,0.242707	0.000210675	0.000210675
2	chr11:61742925:A:G	61742925	NA,G	NA,A	NA,1	NA,-inf	NA,inf	NA,0.348705	0.000210505	0.000210505
2	chr11:61894738:T:C	61894738	NA,C	NA,T	NA,1	NA,inf	NA,inf	NA,0.683645	0.00021036	0.00021036
2	chr11:62010034:A:G	62010034	NA,G	NA,A	NA,1	NA,-inf	NA,inf	NA,0.72478	0.000210149	0.000210149
2	chr11:61489938:C:T	61489938	NA,T	NA,C	NA,1	NA,-inf	NA,inf	NA,0.330913	0.000210025	0.000210025
2	chr11:62142132:T:C	62142132	NA,C	NA,T	NA,1	NA,inf	NA,inf	NA,0.483412	0.000210018	0.000210018
2	chr11:61624170:C:T	61624170	NA,T	NA,C	NA,1	NA,inf	NA,inf	NA,0.473974	0.000209925	0.000209925
2	chr11:62002735:C:T	62002735	T,T	C,C	1,1	-inf,-inf	inf,inf	0.0575124,1.61251	0.000209924	0.000209924
2	chr11:61980336:C:T	61980336	NA,T	NA,C	NA,1	NA,-inf	NA,inf	NA,0.331239	0.000209904	0.000209904
2	chr11:62100040:CT:C	62100040	NA,C	NA,CT	NA,1	NA,-inf	NA,inf	NA,0.350431	0.000209417	0.000209417
2	chr11:62007581:G:A	62007581	NA,A	NA,G	NA,1	NA,-inf	NA,inf	NA,0.721279	0.000209396	0.000209396
2	chr11:61769579:C:T	61769579	NA,T	NA,C	NA,1	NA,-inf	NA,inf	NA,0.361689	0.000209274	0.000209274
2	chr11:61642305:T:C	61642305	NA,C	NA,T	NA,1	NA,inf	NA,inf	NA,0.219457	0.000209194	0.000209194
2	chr11:61955084:TCCACCC:T	61955084	NA,T	NA,TCCACCC	NA,1	NA,inf	NA,inf	NA,0.553994	0.000209129	0.000209129
2	chr11:61928049:C:T	61928049	NA,T	NA,C	NA,1	NA,inf	NA,inf	NA,0.447938	0.000209053	0.000209053
2	chr11:61460832:C:A	61460832	NA,A	NA,C	NA,1	NA,-inf	NA,inf	NA,0.280549	0.000209007	0.000209007
2	chr11:62117767:T:C	62117767	NA,C	NA,T	NA,1	NA,inf	NA,inf	NA,0.283402	0.000208648	0.000208648
2	chr11:61704426:A:G	61704426	NA,G	NA,A	NA,1	NA,-inf	NA,inf	NA,0.371513	0.000208518	0.000208518
2	chr11:62039507:A:G	62039507	NA,G	NA,A	NA,1	NA,inf	NA,inf	NA,0.444516	0.000208509	0.000208509
2	chr11:61909726:C:T	61909726	NA,T	NA,C	NA,1	NA,inf	NA,inf	NA,0.435018	0.000208467	0.000208467
2	chr11:62229258:T:C	62229258	NA,C	NA,T	NA,1	NA,inf	NA,inf	NA,0.549125	0.000208454	0.000208454
2	chr11:61704766:A:T	61704766	NA,T	NA,A	NA,1	NA,-inf	NA,inf	NA,0.371103	0.000208414	0.000208414
2	chr11:61692192:C:T	61692192	NA,T	NA,C	NA,1	NA,-inf	NA,inf	NA,0.371052	0.0002084	0.0002084
2	chr11:61704992:C:T	61704992	NA,T	NA,C	NA,1	NA,-inf	NA,inf	NA,0.371052	0.0002084	0.0002084
2	chr11:62142397:C:T	62142397	NA,T	NA,C	NA,1	NA,-inf	NA,inf	NA,0.235388	0.000208337	0.000208337
2	chr11:61906610:G:A	61906610	NA,A	NA,G	NA,1	NA,-inf	NA,inf	NA,0.266276	0.000208261	0.000208261
2	chr11:61879527:C:T	61879527	NA,T	NA,C	NA,1	NA,-inf	NA,inf	NA,0.279313	0.00020812	0.00020812
2	chr11:61481004:G:A	61481004	NA,A	NA,G	NA,1	NA,inf	NA,inf	NA,0.426559	0.000207899	0.000207899
2	chr11:61697430:G:A	61697430	NA,A	NA,G	NA,1	NA,inf	NA,inf	NA,0.532267	0.0002078	0.0002078
2	chr11:62036904:G:A	62036904	NA,A	NA,G	NA,1	NA,-inf	NA,inf	NA,0.329928	0.000207604	0.000207604
2	chr11:61925033:G:A	61925033	NA,A	NA,G	NA,1	NA,inf	NA,inf	NA,0.449406	0.000207556	0.000207556
2	chr11:61440651:A:G	61440651	NA,G	NA,A	NA,1	NA,-inf	NA,inf	NA,0.230527	0.000207436	0.000207436
2	chr11:62135971:G:A	62135971	NA,A	NA,G	NA,1	NA,inf	NA,inf	NA,0.416595	0.000207324	0.000207324
2	chr11:61658601:AG:A	61658601	NA,A	NA,AG	NA,1	NA,-inf	NA,inf	NA,0.547461	0.000207126	0.000207126
2	chr11:61899652:G:A	61899652	NA,A	NA,G	NA,1	NA,inf	NA,inf	NA,0.461584	0.00020708	0.00020708
2	chr11:62014850:T:C	62014850	C,C	T,T	1,1	-inf,-inf	inf,inf	0.508553,1.42565	0.000206927	0.000206927
2	chr11:61957533:G:GCACCTA	61957533	NA,GCACCTA	NA,G	NA,1	NA,inf	NA,inf	NA,0.542673	0.000206629	0.000206629
2	chr11:61880661:G:A	61880661	NA,A	NA,G	NA,1	NA,inf	NA,inf	NA,0.433639	0.0002063	0.0002063
2	chr11:62049728:A:G	62049728	G,G	A,A	1,1	inf,-inf	inf,inf	0.132367,0.73393	0.000206171	0.000206171
2	chr11:61370632:C:T	61370632	NA,T	NA,C	NA,1	NA,-inf	NA,inf	NA,0.304063	0.000206164	0.000206164
2	chr11:61889723:T:G	61889723	NA,G	NA,T	NA,1	NA,inf	NA,inf	NA,0.466289	0.000205938	0.000205938
2	chr11:61943462:T:C	61943462	NA,C	NA,T	NA,1	NA,-inf	NA,inf	NA,0.247106	0.000205806	0.000205806
2	chr11:61570461:A:G	61570461	NA,G	NA,A	NA,1	NA,-inf	NA,inf	NA,0.326861	0.000205757	0.000205757
2	chr11:61876339:GC:G	61876339	NA,G	NA,GC	NA,1	NA,inf	NA,inf	NA,0.45373	0.000205707	0.000205707
2	chr11:61330516:T:C	61330516	NA,C	NA,T	NA,1	NA,inf	NA,inf	NA,0.418301	0.00020565	0.00020565
2	chr11:62035909:A:C	62035909	NA,C	NA,A	NA,1	NA,inf	NA,inf	NA,0.409228	0.000205548	0.000205548
2	chr11:61604382:C:T	61604382	NA,T	NA,C	NA,1	NA,inf	NA,inf	NA,0.437371	0.000205519	0.000205519
2	chr11:62043402:C:T	62043402	NA,T	NA,C	NA,1	NA,-inf	NA,inf	NA,0.331486	0.000205478	0.000205478
2	chr11:61433712:C:T	61433712	NA,T	NA,C	NA,1	NA,-inf	NA,inf	NA,0.223242	0.000205275	0.000205275
2	chr11:62182544:C:A	62182544	NA,A	NA,C	NA,1	NA,inf	NA,inf	NA,0.415849	0.000204987	0.000204987
2	chr11:61870091:C:T	61870091	NA,T	NA,C	NA,1	NA,-inf	NA,inf	NA,0.286262	0.000204659	0.000204659
2	chr11:62002685:C:T	62002685	NA,T	NA,C	NA,1	NA,-inf	NA,inf	NA,0.284852	0.000204654	0.000204654
2	chr11:62146484:C:T	62146484	NA,T	NA,C	NA,1	NA,-inf	NA,inf	NA,0.222675	0.000204621	0.000204621
2	chr11:62070869:A:G	62070869	NA,G	NA,A	NA,1	NA,-inf	NA,inf	NA,0.293234	0.000204547	0.000204547
2	chr11:61703184:C:T	61703184	NA,T	NA,C	NA,1	NA,inf	NA,inf	NA,0.516992	0.000204487	0.000204487
2	chr11:62190003:G:A	62190003	NA,A	NA,G	NA,1	NA,inf	NA,inf	NA,0.398212	0.000204451	0.000204451
2	chr11:61999097:C:T	61999097	T,T	C,C	1,1	inf,-inf	inf,inf	0.755013,1.81689	0.000204157	0.000204157
2	chr11:62008114:A:C	62008114	NA,C	NA,A	NA,1	NA,-inf	NA,inf	NA,0.695091	0.000204143	0.000204143
2	chr11:61770218:G:A	61770218	A,NA	G,NA	1,NA	-inf,NA	inf,NA	0.184975,NA	0.000204103	0.000204103
2	chr11:61728592:G:A	61728592	NA,A	NA,G	NA,1	NA,inf	NA,inf	NA,0.400721	0.0002041	0.0002041
2	chr11:61494986:G:A	61494986	NA,A	NA,G	NA,1	NA,-inf	NA,inf	NA,0.309149	0.000204031	0.000204031
2	chr11:62259044:G:C	62259044	NA,C	NA,G	NA,1	NA,-inf	NA,inf	NA,0.325038	0.000203882	0.000203882
2	chr11:61646361:C:T	61646361	NA,T	NA,C	NA,1	NA,-inf	NA,inf	NA,0.199856	0.000203863	0.000203863
2	chr11:62190544:T:G	62190544	NA,G	NA,T	NA,1	NA,inf	NA,inf	NA,0.551041	0.000203763	0.000203763
2	chr11:62006320:G:A	62006320	NA,A	NA,G	NA,1	NA,-inf	NA,inf	NA,0.692712	0.000203677	0.000203677
2	chr11:61473520:T:C	61473520	NA,C	NA,T	NA,1	NA,inf	NA,inf	NA,0.401503	0.000203486	0.000203486
2	chr11:61702639:T:C	61702639	NA,C	NA,T	NA,1	NA,-inf	NA,inf	NA,0.595381	0.00020348	0.00020348
2	chr11:61359181:G:A	61359181	NA,A	NA,G	NA,1	NA,-inf	NA,inf	NA,0.302574	0.000203464	0.000203464
2	chr11:61534227:T:A	61534227	NA,A	NA,T	NA,1	NA,inf	NA,inf	NA,0.503898	0.000203447	0.000203447
2	chr11:61595855:G:A	61595855	NA,A	NA,G	NA,1	NA,-inf	NA,inf	NA,0.305949	0.000203349	0.000203349
2	chr11:62105804:C:A	62105804	NA,A	NA,C	NA,1	NA,inf	NA,inf	NA,0.445584	0.000203181	0.000203181
2	chr11:62015176:C:T	62015176	T,T	C,C	1,1	inf,-inf	inf,inf	0.146148,1.50478	0.000203062	0.000203062
2	chr11:62227892:G:A	62227892	NA,A	NA,G	NA,1	NA,inf	NA,inf	NA,0.524201	0.000203059	0.000203059
2	chr11:61530071:C:G	61530071	NA,G	NA,C	NA,1	NA,inf	NA,inf	NA,0.49777	0.000202757	0.000202757
2	chr11:61892568:A:G	61892568	NA,G	NA,A	NA,1	NA,inf	NA,inf	NA,0.43978	0.000202709	0.000202709
2	chr11:61921746:C:T	61921746	NA,T	NA,C	NA,1	NA,-inf	NA,inf	NA,0.304219	0.000202622	0.000202622
2	chr11:62030683:G:A	62030683	NA,A	NA,G	NA,1	NA,inf	NA,inf	NA,0.397352	0.000202345	0.000202345
2	chr11:61305400:G:A	61305400	NA,A	NA,G	NA,1	NA,inf	NA,inf	NA,0.418836	0.000202328	0.000202328
2	chr11:61891157:T:C	61891157	NA,C	NA,T	NA,1	NA,inf	NA,inf	NA,0.529299	0.000202313	0.000202313
2	chr11:62120803:C:G	62120803	NA,G	NA,C	NA,1	NA,inf	NA,inf	NA,0.218405	0.000202277	0.000202277
2	chr11:62074910:G:A	62074910	NA,A	NA,G	NA,1	NA,inf	NA,inf	NA,0.419703	0.000201957	0.000201957
2	chr11:61327825:G:A	61327825	NA,A	NA,G	NA,1	NA,inf	NA,inf	NA,0.41624	0.000201865	0.000201865
2	chr11:61363163:A:G	61363163	NA,G	NA,A	NA,1	NA,-inf	NA,inf	NA,0.253797	0.000201612	0.000201612
2	chr11:61694185:G:A	61694185	NA,A	NA,G	NA,1	NA,inf	NA,inf	NA,0.418548	0.000201483	0.000201483
2	chr11:61695985:C:G	61695985	NA,G	NA,C	NA,1	NA,inf	NA,inf	NA,0.464732	0.000201477	0.000201477
2	chr11:61552781:C:T	61552781	NA,T	NA,C	NA,1	NA,-inf	NA,inf	NA,0.319857	0.000201402	0.000201402
2	chr11:62035990:T:G	62035990	NA,G	NA,T	NA,1	NA,inf	NA,inf	NA,0.391341	0.000201281	0.000201281
2	chr11:62011041:A:C	62011041	NA,C	NA,A	NA,1	NA,inf	NA,inf	NA,0.297873	0.000200954	0.000200954
2	chr11:61930599:G:C	61930599	NA,C	NA,G	NA,1	NA,inf	NA,inf	NA,0.414082	0.000200949	0.000200949
2	chr11:61860012:A:G	61860012	G,G	A,A	1,1	-inf,-inf	inf,inf	7.20766,1.08168	0.000200933	0.000200933
2	chr11:62067942:C:T	62067942	NA,T	NA,C	NA,1	NA,inf	NA,inf	NA,0.408728	0.000200777	0.000200777
2	chr11:62010046:G:A	62010046	NA,A	NA,G	NA,1	NA,-inf	NA,inf	NA,0.676164	0.000200672	0.000200672
2	chr11:62026889:A:G	62026889	NA,G	NA,A	NA,1	NA,-inf	NA,inf	NA,0.276238	0.000200634	0.000200634
2	chr11:61766436:T:C	61766436	C,C	T,T	1,1	inf,inf	inf,inf	0.220158,0.139974	0.000200559	0.000200559
2	chr11:61866626:G:A	61866626	NA,A	NA,G	NA,1	NA,-inf	NA,inf	NA,0.311337	0.000200134	0.000200134
2	chr11:62297766:C:T	62297766	NA,T	NA,C	NA,1	NA,-inf	NA,inf	NA,0.231793	0.000200053	0.000200053
2	chr11:61318223:A:G	61318223	NA,G	NA,A	NA,1	NA,inf	NA,inf	NA,0.416332	0.000199965	0.000199965
2	chr11:62204065:C:T	62204065	T,T	C,C	1,1	inf,inf	inf,inf	0.876227,1.31969	0.000199913	0.000199913
2	chr11:61933661:C:T	61933661	NA,T	NA,C	NA,1	NA,inf	NA,inf	NA,0.402891	0.000199862	0.000199862
2	chr11:61406142:T:C	61406142	NA,C	NA,T	NA,1	NA,inf	NA,inf	NA,0.321154	0.000199511	0.000199511
2	chr11:61462150:G:A	61462150	NA,A	NA,G	NA,1	NA,-inf	NA,inf	NA,0.247709	0.000199487	0.000199487
2	chr11:62004920:T:C	62004920	NA,C	NA,T	NA,1	NA,-inf	NA,inf	NA,0.667984	0.000199392	0.000199392
2	chr11:61471120:A:AGCTAGTCAC	61471120	NA,AGCTAGTCAC	NA,A	NA,1	NA,inf	NA,inf	NA,0.389264	0.000199383	0.000199383
2	chr11:61316696:A:C	61316696	NA,C	NA,A	NA,1	NA,inf	NA,inf	NA,0.412529	0.00019913	0.00019913
2	chr11:62188493:G:A	62188493	NA,A	NA,G	NA,1	NA,-inf	NA,inf	NA,0.303512	0.000199105	0.000199105
2	chr11:61355757:TGA:T	61355757	NA,T	NA,TGA	NA,1	NA,inf	NA,inf	NA,0.403278	0.000199004	0.000199004
2	chr11:62005783:C:T	62005783	NA,T	NA,C	NA,1	NA,-inf	NA,inf	NA,0.66622	0.000198887	0.000198887
2	chr11:61913650:C:T	61913650	NA,T	NA,C	NA,1	NA,-inf	NA,inf	NA,0.302267	0.000198842	0.000198842
2	chr11:61361094:C:T	61361094	NA,T	NA,C	NA,1	NA,-inf	NA,inf	NA,0.245466	0.00019861	0.00019861
2	chr11:62025094:G:A	62025094	NA,A	NA,G	NA,1	NA,-inf	NA,inf	NA,0.25869	0.000198585	0.000198585
2	chr11:61915852:A:G	61915852	NA,G	NA,A	NA,1	NA,inf	NA,inf	NA,0.425863	0.000198552	0.000198552
2	chr11:61665264:T:A	61665264	NA,A	NA,T	NA,1	NA,inf	NA,inf	NA,0.449812	0.000198499	0.000198499
2	chr11:61603151:G:A	61603151	NA,A	NA,G	NA,1	NA,-inf	NA,inf	NA,0.306803	0.000198253	0.000198253
2	chr11:61602189:A:G	61602189	NA,G	NA,A	NA,1	NA,inf	NA,inf	NA,0.417854	0.000198093	0.000198093
2	chr11:61791974:C:T	61791974	NA,T	NA,C	NA,1	NA,-inf	NA,inf	NA,0.289446	0.000198081	0.000198081
2	chr11:62053551:T:C	62053551	NA,C	NA,T	NA,1	NA,inf	NA,inf	NA,0.427279	0.000197964	0.000197964
2	chr11:61953036:G:A	61953036	NA,A	NA,G	NA,1	NA,inf	NA,inf	NA,0.501569	0.000197928	0.000197928
2	chr11:61440172:G:A	61440172	NA,A	NA,G	NA,1	NA,inf	NA,inf	NA,0.398393	0.000197913	0.000197913
2	chr11:62024243:T:C	62024243	NA,C	NA,T	NA,1	NA,inf	NA,inf	NA,0.433048	0.00019778	0.00019778
2	chr11:62287883:G:A	62287883	NA,A	NA,G	NA,1	NA,inf	NA,inf	NA,0.401439	0.000197703	0.000197703
2	chr11:62150651:A:G	62150651	NA,G	NA,A	NA,1	NA,-inf	NA,inf	NA,0.20852	0.000197594	0.000197594
2	chr11:62051978:T:A	62051978	A,A	T,T	1,1	inf,-inf	inf,inf	0.162524,0.597625	0.000197194	0.000197194
2	chr11:62306660:G:A	62306660	NA,A	NA,G	NA,1	NA,-inf	NA,inf	NA,0.296788	0.000197158	0.000197158
2	chr11:61794752:T:G	61794752	NA,G	NA,T	NA,1	NA,inf	NA,inf	NA,0.395985	0.000196992	0.000196992
2	chr11:61406013:C:T	61406013	NA,T	NA,C	NA,1	NA,inf	NA,inf	NA,0.376398	0.000196408	0.000196408
2	chr11:62005016:G:A	62005016	NA,A	NA,G	NA,1	NA,-inf	NA,inf	NA,0.651364	0.000196231	0.000196231
2	chr11:62039499:T:A	62039499	NA,A	NA,T	NA,1	NA,inf	NA,inf	NA,0.331882	0.000196207	0.000196207
2	chr11:61522757:C:T	61522757	T,NA	C,NA	1,NA	-inf,NA	inf,NA	0.456356,NA	0.000195943	0.000195943
2	chr11:61917158:A:T	61917158	NA,T	NA,A	NA,1	NA,-inf	NA,inf	NA,0.226628	0.000195665	0.000195665
2	chr11:62012986:C:T	62012986	NA,T	NA,C	NA,1	NA,-inf	NA,inf	NA,0.28886	0.000195647	0.000195647
2	chr11:61893156:T:C	61893156	NA,C	NA,T	NA,1	NA,inf	NA,inf	NA,0.407094	0.000195497	0.000195497
2	chr11:61303558:G:C	61303558	NA,C	NA,G	NA,1	NA,inf	NA,inf	NA,0.388219	0.000195494	0.000195494
2	chr11:61450111:A:C	61450111	NA,C	NA,A	NA,1	NA,inf	NA,inf	NA,0.372494	0.000195469	0.000195469
2	chr11:61877867:C:T	61877867	NA,T	NA,C	NA,1	NA,inf	NA,inf	NA,0.411501	0.00019525	0.00019525
2	chr11:61656426:T:C	61656426	NA,C	NA,T	NA,1	NA,inf	NA,inf	NA,0.443551	0.000195218	0.000195218
2	chr11:61536630:G:C	61536630	NA,C	NA,G	NA,1	NA,inf	NA,inf	NA,0.529583	0.000195183	0.000195183
2	chr11:61573446:G:C	61573446	NA,C	NA,G	NA,1	NA,-inf	NA,inf	NA,0.293065	0.00019518	0.00019518
2	chr11:62123896:G:C	62123896	NA,C	NA,G	NA,1	NA,inf	NA,inf	NA,0.147262	0.000195134	0.000195134
2	chr11:61547499:T:TACACGC	61547499	NA,TACACGC	NA,T	NA,1	NA,-inf	NA,inf	NA,0.267698	0.00019499	0.00019499
2	chr11:61472921:C:T	61472921	NA,T	NA,C	NA,1	NA,inf	NA,inf	NA,0.369455	0.000194988	0.000194988
2	chr11:61319264:G:A	61319264	NA,A	NA,G	NA,1	NA,inf	NA,inf	NA,0.403042	0.000194818	0.000194818
2	chr11:62034331:T:TC	62034331	NA,TC	NA,T	NA,1	NA,-inf	NA,inf	NA,0.294948	0.000194758	0.000194758
2	chr11:61805050:G:A	61805050	NA,A	NA,G	NA,1	NA,-inf	NA,inf	NA,0.230689	0.000194561	0.000194561
2	chr11:62047714:C:T	62047714	NA,T	NA,C	NA,1	NA,inf	NA,inf	NA,0.455859	0.000194523	0.000194523
2	chr11:61841661:T:C	61841661	NA,C	NA,T	NA,1	NA,-inf	NA,inf	NA,0.29654	0.000194179	0.000194179
2	chr11:62049845:A:G	62049845	G,G	A,A	1,1	inf,-inf	inf,inf	0.12705,0.726429	0.000194127	0.000194127
2	chr11:62040945:G:T	62040945	NA,T	NA,G	NA,1	NA,-inf	NA,inf	NA,0.287685	0.000194041	0.000194041
2	chr11:62037066:CCTT:C	62037066	NA,C	NA,CCTT	NA,1	NA,inf	NA,inf	NA,0.366084	0.000193851	0.000193851
2	chr11:61899884:C:T	61899884	NA,T	NA,C	NA,1	NA,inf	NA,inf	NA,0.43178	0.000193635	0.000193635
2	chr11:61416639:G:A	61416639	NA,A	NA,G	NA,1	NA,inf	NA,inf	NA,0.362249	0.000193555	0.000193555
2	chr11:61856550:G:A	61856550	NA,A	NA,G	NA,1	NA,inf	NA,inf	NA,0.48046	0.000193472	0.000193472
2	chr11:61892423:G:A	61892423	NA,A	NA,G	NA,1	NA,-inf	NA,inf	NA,0.269615	0.0001934	0.0001934
2	chr11:61313988:T:C	61313988	NA,C	NA,T	NA,1	NA,inf	NA,inf	NA,0.377834	0.000193268	0.000193268
2	chr11:61312846:A:G	61312846	NA,G	NA,A	NA,1	NA,inf	NA,inf	NA,0.376976	0.000193095	0.000193095
2	chr11:61310416:A:G	61310416	NA,G	NA,A	NA,1	NA,inf	NA,inf	NA,0.376355	0.00019296	0.00019296
2	chr11:62029578:C:T	62029578	NA,T	NA,C	NA,1	NA,-inf	NA,inf	NA,0.275596	0.000192957	0.000192957
2	chr11:61618246:A:G	61618246	NA,G	NA,A	NA,1	NA,inf	NA,inf	NA,0.395461	0.000192629	0.000192629
2	chr11:61454539:A:G	61454539	NA,G	NA,A	NA,1	NA,-inf	NA,inf	NA,0.193394	0.000192615	0.000192615
2	chr11:61521368:G:A	61521368	NA,A	NA,G	NA,1	NA,inf	NA,inf	NA,0.414658	0.000192396	0.000192396
2	chr11:61812781:A:G	61812781	NA,G	NA,A	NA,1	NA,-inf	NA,inf	NA,0.284187	0.000192301	0.000192301
2	chr11:61630008:C:T	61630008	NA,T	NA,C	NA,1	NA,-inf	NA,inf	NA,0.264271	0.000192189	0.000192189
2	chr11:61588950:G:T	61588950	NA,T	NA,G	NA,1	NA,-inf	NA,inf	NA,0.277383	0.000192004	0.000192004
2	chr11:62036067:C:T	62036067	NA,T	NA,C	NA,1	NA,inf	NA,inf	NA,0.349236	0.000191571	0.000191571
2	chr11:61702089:T:A	61702089	NA,A	NA,T	NA,1	NA,-inf	NA,inf	NA,0.261645	0.000191566	0.000191566
2	chr11:62040788:G:T	62040788	NA,T	NA,G	NA,1	NA,inf	NA,inf	NA,0.348675	0.000191415	0.000191415
2	chr11:61884556:G:A	61884556	NA,A	NA,G	NA,1	NA,-inf	NA,inf	NA,0.199439	0.000191291	0.000191291
2	chr11:61797722:C:T	61797722	NA,T	NA,C	NA,1	NA,-inf	NA,inf	NA,0.217474	0.00019127	0.00019127
2	chr11:61369672:C:T	61369672	NA,T	NA,C	NA,1	NA,inf	NA,inf	NA,0.341627	0.00019127	0.00019127
2	chr11:62001840:C:T	62001840	NA,T	NA,C	NA,1	NA,-inf	NA,inf	NA,0.271325	0.000191213	0.000191213
2	chr11:61339910:A:G	61339910	NA,G	NA,A	NA,1	NA,inf	NA,inf	NA,0.366781	0.000190909	0.000190909
2	chr11:62050266:A:G	62050266	NA,G	NA,A	NA,1	NA,inf	NA,inf	NA,0.344369	0.000190853	0.000190853
2	chr11:61660181:G:A	61660181	NA,A	NA,G	NA,1	NA,inf	NA,inf	NA,0.403789	0.000190754	0.000190754
2	chr11:61538732:G:C	61538732	NA,C	NA,G	NA,1	NA,inf	NA,inf	NA,0.411469	0.00019057	0.00019057
2	chr11:62035649:A:G	62035649	NA,G	NA,A	NA,1	NA,inf	NA,inf	NA,0.342405	0.000190472	0.000190472
2	chr11:61784624:C:T	61784624	NA,T	NA,C	NA,1	NA,-inf	NA,inf	NA,0.230512	0.000190387	0.000190387
2	chr11:62157233:G:A	62157233	NA,A	NA,G	NA,1	NA,inf	NA,inf	NA,0.134724	0.000190339	0.000190339
2	chr11:62036613:A:G	62036613	NA,G	NA,A	NA,1	NA,inf	NA,inf	NA,0.341697	0.000190242	0.000190242
2	chr11:61941684:G:A	61941684	NA,A	NA,G	NA,1	NA,-inf	NA,inf	NA,0.253113	0.000190235	0.000190235
2	chr11:62006858:A:T	62006858	NA,T	NA,A	NA,1	NA,inf	NA,inf	NA,0.354098	0.000190192	0.000190192
2	chr11:62060922:G:A	62060922	NA,A	NA,G	NA,1	NA,-inf	NA,inf	NA,0.106713	0.000190191	0.000190191
2	chr11:62027549:T:C	62027549	NA,C	NA,T	NA,1	NA,-inf	NA,inf	NA,0.158614	0.000190091	0.000190091
2	chr11:62147419:A:T	62147419	NA,T	NA,A	NA,1	NA,inf	NA,inf	NA,0.132612	0.000189791	0.000189791
2	chr11:61343928:T:G	61343928	NA,G	NA,T	NA,1	NA,inf	NA,inf	NA,0.364367	0.000189707	0.000189707
2	chr11:62195165:C:T	62195165	NA,T	NA,C	NA,1	NA,-inf	NA,inf	NA,0.39875	0.000189496	0.000189496
2	chr11:61319568:A:G	61319568	NA,G	NA,A	NA,1	NA,inf	NA,inf	NA,0.337246	0.000189464	0.000189464
2	chr11:62017419:G:T	62017419	NA,T	NA,G	NA,1	NA,inf	NA,inf	NA,0.341713	0.000189463	0.000189463
2	chr11:61306644:CT:C	61306644	NA,C	NA,CT	NA,1	NA,inf	NA,inf	NA,0.337057	0.000189432	0.000189432
2	chr11:61442536:A:G	61442536	NA,G	NA,A	NA,1	NA,inf	NA,inf	NA,0.343821	0.000189428	0.000189428
2	chr11:61962942:C:A	61962942	NA,A	NA,C	NA,1	NA,-inf	NA,inf	NA,0.194194	0.000189367	0.000189367
2	chr11:61332442:G:A	61332442	NA,A	NA,G	NA,1	NA,-inf	NA,inf	NA,0.257393	0.000189306	0.000189306
2	chr11:62108817:T:C	62108817	NA,C	NA,T	NA,1	NA,inf	NA,inf	NA,0.211067	0.000189251	0.000189251
2	chr11:62073314:G:A	62073314	NA,A	NA,G	NA,1	NA,inf	NA,inf	NA,0.417563	0.000189191	0.000189191
2	chr11:62041840:C:T	62041840	NA,T	NA,C	NA,1	NA,inf	NA,inf	NA,0.4119	0.000189184	0.000189184
2	chr11:62157321:CTCTT:C	62157321	NA,C	NA,CTCTT	NA,1	NA,inf	NA,inf	NA,0.130366	0.000189178	0.000189178
2	chr11:61405333:A:G	61405333	NA,G	NA,A	NA,1	NA,inf	NA,inf	NA,0.357673	0.000189078	0.000189078
2	chr11:61436929:T:C	61436929	NA,C	NA,T	NA,1	NA,inf	NA,inf	NA,0.341722	0.000189	0.000189
2	chr11:61554007:A:C	61554007	NA,C	NA,A	NA,1	NA,-inf	NA,inf	NA,0.251891	0.000188782	0.000188782
2	chr11:61758255:A:G	61758255	NA,G	NA,A	NA,1	NA,-inf	NA,inf	NA,0.558294	0.00018875	0.00018875
2	chr11:62136758:G:A	62136758	NA,A	NA,G	NA,1	NA,inf	NA,inf	NA,0.328112	0.000188725	0.000188725
2	chr11:62029172:T:C	62029172	NA,C	NA,T	NA,1	NA,inf	NA,inf	NA,0.334133	0.000188599	0.000188599
2	chr11:61610198:G:A	61610198	NA,A	NA,G	NA,1	NA,-inf	NA,inf	NA,0.169129	0.000188579	0.000188579
2	chr11:62187116:T:A	62187116	NA,A	NA,T	NA,1	NA,-inf	NA,inf	NA,0.17753	0.000188452	0.000188452
2	chr11:62295905:G:T	62295905	NA,T	NA,G	NA,1	NA,inf	NA,inf	NA,0.35643	0.00018844	0.00018844
2	chr11:62029187:A:C	62029187	NA,C	NA,A	NA,1	NA,inf	NA,inf	NA,0.33302	0.000188383	0.000188383
2	chr11:61524825:T:C	61524825	NA,C	NA,T	NA,1	NA,-inf	NA,inf	NA,0.211947	0.000188237	0.000188237
2	chr11:61628530:ACGACCCAGG:A	61628530	NA,A	NA,ACGACCCAGG	NA,1	NA,inf	NA,inf	NA,0.351727	0.00018822	0.00018822
2	chr11:62149246:C:T	62149246	NA,T	NA,C	NA,1	NA,inf	NA,inf	NA,0.126578	0.000188204	0.000188204
2	chr11:62249229:A:T	62249229	NA,T	NA,A	NA,1	NA,-inf	NA,inf	NA,0.212731	0.00018813	0.00018813
2	chr11:61587957:C:A	61587957	NA,A	NA,C	NA,1	NA,-inf	NA,inf	NA,0.242158	0.000188101	0.000188101
2	chr11:61860488:C:T	61860488	NA,T	NA,C	NA,1	NA,-inf	NA,inf	NA,0.449797	0.000188085	0.000188085
2	chr11:61828314:G:A	61828314	NA,A	NA,G	NA,1	NA,-inf	NA,inf	NA,0.263941	0.000188025	0.000188025
2	chr11:62302830:A:G	62302830	NA,G	NA,A	NA,1	NA,-inf	NA,inf	NA,0.257964	0.000188001	0.000188001
2	chr11:62301991:C:T	62301991	NA,T	NA,C	NA,1	NA,-inf	NA,inf	NA,0.257337	0.000187865	0.000187865
2	chr11:61763041:G:A	61763041	NA,A	NA,G	NA,1	NA,-inf	NA,inf	NA,0.258321	0.000187714	0.000187714
2	chr11:62081961:G:A	62081961	NA,A	NA,G	NA,1	NA,inf	NA,inf	NA,0.378001	0.000187639	0.000187639
2	chr11:61305691:CCA:C	61305691	NA,C	NA,CCA	NA,1	NA,inf	NA,inf	NA,0.353561	0.000187573	0.000187573
2	chr11:62135544:G:A	62135544	NA,A	NA,G	NA,1	NA,inf	NA,inf	NA,0.368775	0.000187515	0.000187515
2	chr11:62002792:G:C	62002792	NA,C	NA,G	NA,1	NA,-inf	NA,inf	NA,0.221865	0.000187461	0.000187461
2	chr11:62155376:T:C	62155376	NA,C	NA,T	NA,1	NA,inf	NA,inf	NA,0.123672	0.000187424	0.000187424
2	chr11:62146333:A:G	62146333	NA,G	NA,A	NA,1	NA,inf	NA,inf	NA,0.123079	0.000187355	0.000187355
2	chr11:62146235:A:G	62146235	NA,G	NA,A	NA,1	NA,inf	NA,inf	NA,0.122947	0.000187338	0.000187338
2	chr11:61992044:C:T	61992044	NA,T	NA,C	NA,1	NA,-inf	NA,inf	NA,0.24256	0.000187334	0.000187334
2	chr11:62208040:G:A	62208040	NA,A	NA,G	NA,1	NA,-inf	NA,inf	NA,0.246236	0.000187263	0.000187263
2	chr11:61473354:C:A	61473354	NA,A	NA,C	NA,1	NA,inf	NA,inf	NA,0.382602	0.000187197	0.000187197
2	chr11:61317143:C:A	61317143	NA,A	NA,C	NA,1	NA,inf	NA,inf	NA,0.351215	0.000187107	0.000187107
2	chr11:62020621:C:T	62020621	NA,T	NA,C	NA,1	NA,inf	NA,inf	NA,0.435225	0.000186997	0.000186997
2	chr11:61610825:G:A	61610825	NA,A	NA,G	NA,1	NA,inf	NA,inf	NA,0.330678	0.000186985	0.000186985
2	chr11:61689096:C:T	61689096	NA,T	NA,C	NA,1	NA,inf	NA,inf	NA,0.326737	0.000186942	0.000186942
2	chr11:61861211:G:A	61861211	NA,A	NA,G	NA,1	NA,-inf	NA,inf	NA,0.233616	0.00018661	0.00018661
2	chr11:62297374:G:A	62297374	NA,A	NA,G	NA,1	NA,inf	NA,inf	NA,0.342893	0.000186521	0.000186521
2	chr11:61471490:T:C	61471490	NA,C	NA,T	NA,1	NA,inf	NA,inf	NA,0.378948	0.000186479	0.000186479
2	chr11:61670676:C:G	61670676	NA,G	NA,C	NA,1	NA,inf	NA,inf	NA,0.327547	0.000186436	0.000186436
2	chr11:61518501:C:T	61518501	T,NA	C,NA	1,NA	-inf,NA	inf,NA	0.981727,NA	0.000186434	0.000186434
2	chr11:61921652:G:A	61921652	NA,A	NA,G	NA,1	NA,-inf	NA,inf	NA,0.235584	0.000186309	0.000186309
2	chr11:62288886:C:T	62288886	NA,T	NA,C	NA,1	NA,inf	NA,inf	NA,0.316943	0.000186247	0.000186247
2	chr11:62108251:TG:T	62108251	NA,T	NA,TG	NA,1	NA,inf	NA,inf	NA,0.336077	0.000186119	0.000186119
2	chr11:61960366:G:C	61960366	NA,C	NA,G	NA,1	NA,inf	NA,inf	NA,0.409878	0.000186072	0.000186072
2	chr11:61517490:G:T	61517490	NA,T	NA,G	NA,1	NA,inf	NA,inf	NA,0.356869	0.000186023	0.000186023
2	chr11:61924416:G:C	61924416	NA,C	NA,G	NA,1	NA,inf	NA,inf	NA,0.340707	0.000186015	0.000186015
2	chr11:62054857:G:C	62054857	NA,C	NA,G	NA,1	NA,inf	NA,inf	NA,0.13364	0.000185973	0.000185973
2	chr11:62234340:AAGGAC:A	62234340	NA,A	NA,AAGGAC	NA,1	NA,-inf	NA,inf	NA,0.251629	0.00018584	0.00018584
2	chr11:62155653:A:G	62155653	NA,G	NA,A	NA,1	NA,inf	NA,inf	NA,0.117446	0.000185797	0.000185797
2	chr11:61975573:C:T	61975573	T,T	C,C	1,1	-inf,-inf	inf,inf	3.20966,0.406642	0.000185749	0.000185749
2	chr11:61320918:T:C	61320918	NA,C	NA,T	NA,1	NA,-inf	NA,inf	NA,0.223371	0.000185744	0.000185744
2	chr11:61465758:G:T	61465758	NA,T	NA,G	NA,1	NA,inf	NA,inf	NA,0.374323	0.00018569	0.00018569
2	chr11:62117017:G:A	62117017	NA,A	NA,G	NA,1	NA,inf	NA,inf	NA,0.358394	0.000185665	0.000185665
2	chr11:61876652:C:T	61876652	NA,T	NA,C	NA,1	NA,inf	NA,inf	NA,0.299922	0.000185661	0.000185661
2	chr11:61922702:C:G	61922702	NA,G	NA,C	NA,1	NA,-inf	NA,inf	NA,0.232632	0.000185642	0.000185642
2	chr11:62146584:G:A	62146584	NA,A	NA,G	NA,1	NA,inf	NA,inf	NA,0.115874	0.000185601	0.000185601
2	chr11:61815361:G:A	61815361	NA,A	NA,G	NA,1	NA,-inf	NA,inf	NA,0.253887	0.000185599	0.000185599
2	chr11:61305589:G:C	61305589	NA,C	NA,G	NA,1	NA,-inf	NA,inf	NA,0.222413	0.000185592	0.000185592
2	chr11:61823166:C:T	61823166	NA,T	NA,C	NA,1	NA,-inf	NA,inf	NA,0.252082	0.000185519	0.000185519
2	chr11:61424965:G:C	61424965	NA,C	NA,G	NA,1	NA,inf	NA,inf	NA,0.339443	0.000185509	0.000185509
2	chr11:61641551:C:T	61641551	NA,T	NA,C	NA,1	NA,inf	NA,inf	NA,0.360905	0.000185506	0.000185506
2	chr11:61700649:G:T	61700649	NA,T	NA,G	NA,1	NA,inf	NA,inf	NA,0.358207	0.000185501	0.000185501
2	chr11:61430317:C:G	61430317	NA,G	NA,C	NA,1	NA,inf	NA,inf	NA,0.339077	0.000185396	0.000185396
2	chr11:62295800:A:C	62295800	NA,C	NA,A	NA,1	NA,inf	NA,inf	NA,0.340488	0.000185341	0.000185341
2	chr11:62112755:T:C	62112755	NA,C	NA,T	NA,1	NA,inf	NA,inf	NA,0.197662	0.000185261	0.000185261
2	chr11:61333268:G:A	61333268	NA,A	NA,G	NA,1	NA,inf	NA,inf	NA,0.350563	0.000185256	0.000185256
2	chr11:61838307:CT:C	61838307	NA,C	NA,CT	NA,1	NA,-inf	NA,inf	NA,0.237473	0.00018515	0.00018515
2	chr11:61424320:T:C	61424320	NA,C	NA,T	NA,1	NA,inf	NA,inf	NA,0.336829	0.000185058	0.000185058
2	chr11:61312464:G:A	61312464	NA,A	NA,G	NA,1	NA,inf	NA,inf	NA,0.337625	0.00018501	0.00018501
2	chr11:62011430:T:C	62011430	NA,C	NA,T	NA,1	NA,inf	NA,inf	NA,0.44144	0.000184882	0.000184882
2	chr11:62187715:A:G	62187715	NA,G	NA,A	NA,1	NA,-inf	NA,inf	NA,0.45237	0.000184816	0.000184816
2	chr11:61870313:T:C	61870313	NA,C	NA,T	NA,1	NA,inf	NA,inf	NA,0.375303	0.00018469	0.00018469
2	chr11:61457114:C:T	61457114	NA,T	NA,C	NA,1	NA,inf	NA,inf	NA,0.392171	0.000184597	0.000184597
2	chr11:61902139:A:G	61902139	NA,G	NA,A	NA,1	NA,inf	NA,inf	NA,0.359445	0.000184581	0.000184581
2	chr11:62139712:G:T	62139712	NA,T	NA,G	NA,1	NA,-inf	NA,inf	NA,0.380783	0.000184546	0.000184546
2	chr11:62016352:C:T	62016352	NA,T	NA,C	NA,1	NA,-inf	NA,inf	NA,0.245001	0.000184491	0.000184491
2	chr11:61315454:C:T	61315454	NA,T	NA,C	NA,1	NA,inf	NA,inf	NA,0.337089	0.000184378	0.000184378
2	chr11:61826039:C:T	61826039	NA,T	NA,C	NA,1	NA,-inf	NA,inf	NA,0.246377	0.000184345	0.000184345
2	chr11:62212047:G:A	62212047	NA,A	NA,G	NA,1	NA,-inf	NA,inf	NA,0.242085	0.000184233	0.000184233
2	chr11:61517497:T:G	61517497	NA,G	NA,T	NA,1	NA,-inf	NA,inf	NA,0.243505	0.000184216	0.000184216
2	chr11:62146366:G:T	62146366	NA,T	NA,G	NA,1	NA,inf	NA,inf	NA,0.110393	0.000184184	0.000184184
2	chr11:61489531:G:A	61489531	NA,A	NA,G	NA,1	NA,-inf	NA,inf	NA,0.211541	0.000184165	0.000184165
2	chr11:61977200:A:G	61977200	G,G	A,A	1,1	-inf,-inf	inf,inf	3.2447,0.338259	0.000184085	0.000184085
2	chr11:62073285:T:C	62073285	NA,C	NA,T	NA,1	NA,inf	NA,inf	NA,0.386818	0.000184062	0.000184062
2	chr11:61607214:T:A	61607214	NA,A	NA,T	NA,1	NA,-inf	NA,inf	NA,0.236556	0.000183994	0.000183994
2	chr11:61905239:A:G	61905239	NA,G	NA,A	NA,1	NA,-inf	NA,inf	NA,0.223386	0.000183916	0.000183916
2	chr11:61535726:C:T	61535726	NA,T	NA,C	NA,1	NA,-inf	NA,inf	NA,0.154026	0.000183795	0.000183795
2	chr11:62034779:G:A	62034779	NA,A	NA,G	NA,1	NA,inf	NA,inf	NA,0.373311	0.000183787	0.000183787
2	chr11:62128166:G:T	62128166	NA,T	NA,G	NA,1	NA,inf	NA,inf	NA,0.348848	0.000183722	0.000183722
2	chr11:61607206:G:A	61607206	NA,A	NA,G	NA,1	NA,-inf	NA,inf	NA,0.235043	0.000183678	0.000183678
2	chr11:62005350:T:C	62005350	NA,C	NA,T	NA,1	NA,-inf	NA,inf	NA,0.204413	0.000183613	0.000183613
2	chr11:61861130:G:A	61861130	NA,A	NA,G	NA,1	NA,inf	NA,inf	NA,0.319334	0.000183593	0.000183593
2	chr11:61817159:A:G	61817159	NA,G	NA,A	NA,1	NA,-inf	NA,inf	NA,0.439528	0.000183496	0.000183496
2	chr11:61591782:T:C	61591782	NA,C	NA,T	NA,1	NA,-inf	NA,inf	NA,0.221468	0.000183474	0.000183474
2	chr11:61348088:G:C	61348088	NA,C	NA,G	NA,1	NA,inf	NA,inf	NA,0.4655	0.000183439	0.000183439
2	chr11:62145724:G:T	62145724	NA,T	NA,G	NA,1	NA,inf	NA,inf	NA,0.108978	0.000183417	0.000183417
2	chr11:61706724:C:T	61706724	NA,T	NA,C	NA,1	NA,-inf	NA,inf	NA,0.233371	0.000183358	0.000183358
2	chr11:61348085:C:G	61348085	NA,G	NA,C	NA,1	NA,inf	NA,inf	NA,0.294718	0.000183337	0.000183337
2	chr11:61630088:C:T	61630088	NA,T	NA,C	NA,1	NA,-inf	NA,inf	NA,0.137182	0.000183117	0.000183117
2	chr11:61857601:C:T	61857601	NA,T	NA,C	NA,1	NA,-inf	NA,inf	NA,0.228486	0.000183093	0.000183093
2	chr11:61944149:C:T	61944149	T,T	C,C	1,1	inf,inf	inf,inf	1.2443,0.0404232	0.000182898	0.000182898
2	chr11:62198549:C:G	62198549	G,G	C,C	1,1	inf,inf	inf,inf	0.789027,1.36329	0.000182845	0.000182845
2	chr11:61618398:A:G	61618398	NA,G	NA,A	NA,1	NA,inf	NA,inf	NA,0.136591	0.000182714	0.000182714
2	chr11:61569657:T:TACAGAAGG	61569657	NA,TACAGAAGG	NA,T	NA,1	NA,-inf	NA,inf	NA,0.23619	0.000182615	0.000182615
2	chr11:61337434:C:G	61337434	NA,G	NA,C	NA,1	NA,inf	NA,inf	NA,0.302211	0.000182471	0.000182471
2	chr11:61613145:C:G	61613145	NA,G	NA,C	NA,1	NA,inf	NA,inf	NA,0.3417	0.000182412	0.000182412
2	chr11:62181792:T:C	62181792	NA,C	NA,T	NA,1	NA,-inf	NA,inf	NA,0.440828	0.000182333	0.000182333
2	chr11:61350230:G:T	61350230	NA,T	NA,G	NA,1	NA,inf	NA,inf	NA,0.428573	0.000182249	0.000182249
2	chr11:62066136:C:T	62066136	NA,T	NA,C	NA,1	NA,inf	NA,inf	NA,0.309173	0.000182203	0.000182203
2	chr11:62033990:A:G	62033990	NA,G	NA,A	NA,1	NA,inf	NA,inf	NA,0.300672	0.000182197	0.000182197
2	chr11:61625069:A:G	61625069	NA,G	NA,A	NA,1	NA,inf	NA,inf	NA,0.129115	0.000182159	0.000182159
2	chr11:61453493:A:G	61453493	NA,G	NA,A	NA,1	NA,inf	NA,inf	NA,0.379838	0.000182085	0.000182085
2	chr11:61405365:T:C	61405365	NA,C	NA,T	NA,1	NA,inf	NA,inf	NA,0.306961	0.000182055	0.000182055
2	chr11:62295045:G:A	62295045	NA,A	NA,G	NA,1	NA,inf	NA,inf	NA,0.322574	0.000182033	0.000182033
2	chr11:61880994:G:A	61880994	NA,A	NA,G	NA,1	NA,-inf	NA,inf	NA,0.226724	0.000182024	0.000182024
2	chr11:61596752:A:G	61596752	NA,G	NA,A	NA,1	NA,inf	NA,inf	NA,0.316759	0.000182	0.000182
2	chr11:61942794:G:A	61942794	NA,A	NA,G	NA,1	NA,inf	NA,inf	NA,0.267161	0.000181886	0.000181886
2	chr11:62050989:G:A	62050989	NA,A	NA,G	NA,1	NA,inf	NA,inf	NA,0.17316	0.000181851	0.000181851
2	chr11:61317142:T:A	61317142	NA,A	NA,T	NA,1	NA,inf	NA,inf	NA,0.322888	0.000181803	0.000181803
2	chr11:61604101:A:C	61604101	NA,C	NA,A	NA,1	NA,-inf	NA,inf	NA,0.223876	0.000181656	0.000181656
2	chr11:61669330:C:T	61669330	NA,T	NA,C	NA,1	NA,-inf	NA,inf	NA,0.397044	0.000181379	0.000181379
2	chr11:61907821:A:G	61907821	NA,G	NA,A	NA,1	NA,-inf	NA,inf	NA,0.233352	0.000181349	0.000181349
2	chr11:62145885:G:T	62145885	NA,T	NA,G	NA,1	NA,inf	NA,inf	NA,0.0983253	0.000181284	0.000181284
2	chr11:61515530:G:A	61515530	NA,A	NA,G	NA,1	NA,-inf	NA,inf	NA,0.210859	0.000181229	0.000181229
2	chr11:61471018:G:T	61471018	NA,T	NA,G	NA,1	NA,-inf	NA,inf	NA,0.169409	0.000181091	0.000181091
2	chr11:61864455:G:A	61864455	A,A	G,G	1,1	-inf,-inf	inf,inf	6.82246,0.687539	0.000181067	0.000181067
2	chr11:61743346:G:C	61743346	NA,C	NA,G	NA,1	NA,-inf	NA,inf	NA,0.250914	0.000180899	0.000180899
2	chr11:61875571:T:C	61875571	NA,C	NA,T	NA,1	NA,inf	NA,inf	NA,0.32532	0.000180832	0.000180832
2	chr11:61783653:C:G	61783653	NA,G	NA,C	NA,1	NA,-inf	NA,inf	NA,0.23283	0.000180763	0.000180763
2	chr11:61611929:G:C	61611929	NA,C	NA,G	NA,1	NA,inf	NA,inf	NA,0.30664	0.000180312	0.000180312
2	chr11:61919141:C:T	61919141	NA,T	NA,C	NA,1	NA,inf	NA,inf	NA,0.299342	0.000180252	0.000180252
2	chr11:62041587:C:T	62041587	NA,T	NA,C	NA,1	NA,inf	NA,inf	NA,0.291681	0.000180223	0.000180223
2	chr11:61884217:G:C	61884217	NA,C	NA,G	NA,1	NA,inf	NA,inf	NA,0.332466	0.000180186	0.000180186
2	chr11:62155614:G:A	62155614	NA,A	NA,G	NA,1	NA,inf	NA,inf	NA,0.0939873	0.00018018	0.00018018
2	chr11:62091711:G:A	62091711	NA,A	NA,G	NA,1	NA,-inf	NA,inf	NA,0.221778	0.000179909	0.000179909
2	chr11:61520011:G:C	61520011	NA,C	NA,G	NA,1	NA,inf	NA,inf	NA,0.279722	0.000179804	0.000179804
2	chr11:62178484:C:T	62178484	NA,T	NA,C	NA,1	NA,-inf	NA,inf	NA,0.233927	0.000179772	0.000179772
2	chr11:61607838:G:A	61607838	NA,A	NA,G	NA,1	NA,-inf	NA,inf	NA,0.216138	0.000179737	0.000179737
2	chr11:61491641:G:T	61491641	NA,T	NA,G	NA,1	NA,-inf	NA,inf	NA,0.224052	0.000179642	0.000179642
2	chr11:62201320:A:G	62201320	NA,G	NA,A	NA,1	NA,inf	NA,inf	NA,0.293634	0.00017959	0.00017959
2	chr11:61572608:C:A	61572608	NA,A	NA,C	NA,1	NA,inf	NA,inf	NA,0.297563	0.000179414	0.000179414
2	chr11:61471461:G:A	61471461	NA,A	NA,G	NA,1	NA,-inf	NA,inf	NA,0.161113	0.000179344	0.000179344
2	chr11:62214668:G:A	62214668	NA,A	NA,G	NA,1	NA,inf	NA,inf	NA,0.308474	0.000179313	0.000179313
2	chr11:61893441:A:G	61893441	NA,G	NA,A	NA,1	NA,-inf	NA,inf	NA,0.199894	0.000179238	0.000179238
2	chr11:62307314:C:T	62307314	NA,T	NA,C	NA,1	NA,-inf	NA,inf	NA,0.215191	0.000179226	0.000179226
2	chr11:61547058:G:T	61547058	NA,T	NA,G	NA,1	NA,-inf	NA,inf	NA,0.212411	0.000179224	0.000179224
2	chr11:61574573:G:A	61574573	NA,A	NA,G	NA,1	NA,inf	NA,inf	NA,0.325671	0.000179191	0.000179191
2	chr11:61901911:C:A	61901911	NA,A	NA,C	NA,1	NA,inf	NA,inf	NA,0.321489	0.000179085	0.000179085
2	chr11:61387933:C:T	61387933	NA,T	NA,C	NA,1	NA,inf	NA,inf	NA,0.302957	0.000179015	0.000179015
2	chr11:61513638:T:C	61513638	NA,C	NA,T	NA,1	NA,-inf	NA,inf	NA,0.201819	0.000178938	0.000178938
2	chr11:61557365:T:G	61557365	NA,G	NA,T	NA,1	NA,inf	NA,inf	NA,0.292841	0.000178528	0.000178528
2	chr11:61786960:T:C	61786960	NA,C	NA,T	NA,1	NA,inf	NA,inf	NA,0.302989	0.000178523	0.000178523
2	chr11:62166596:T:A	62166596	NA,A	NA,T	NA,1	NA,-inf	NA,inf	NA,0.13469	0.000178499	0.000178499
2	chr11:62191256:A:G	62191256	NA,G	NA,A	NA,1	NA,-inf	NA,inf	NA,0.179991	0.000178427	0.000178427
2	chr11:61890194:G:A	61890194	NA,A	NA,G	NA,1	NA,-inf	NA,inf	NA,0.896726	0.000178309	0.000178309
2	chr11:61349308:C:G	61349308	NA,G	NA,C	NA,1	NA,-inf	NA,inf	NA,0.187229	0.000178237	0.000178237
2	chr11:61549057:C:T	61549057	NA,T	NA,C	NA,1	NA,inf	NA,inf	NA,0.331291	0.000178013	0.000178013
2	chr11:61575750:C:T	61575750	NA,T	NA,C	NA,1	NA,inf	NA,inf	NA,0.313782	0.000177945	0.000177945
2	chr11:61778501:G:C	61778501	NA,C	NA,G	NA,1	NA,inf	NA,inf	NA,0.299918	0.000177845	0.000177845
2	chr11:61932983:C:T	61932983	T,T	C,C	1,1	inf,-inf	inf,inf	1.01868,1.58135	0.000177835	0.000177835
2	chr11:61598904:C:T	61598904	NA,T	NA,C	NA,1	NA,inf	NA,inf	NA,0.300735	0.000177747	0.000177747
2	chr11:61539398:T:C	61539398	NA,C	NA,T	NA,1	NA,-inf	NA,inf	NA,0.217867	0.000177669	0.000177669
2	chr11:61973298:G:A	61973298	NA,A	NA,G	NA,1	NA,inf	NA,inf	NA,0.321193	0.000177667	0.000177667
2	chr11:61931905:G:A	61931905	NA,A	NA,G	NA,1	NA,-inf	NA,inf	NA,0.203098	0.000177646	0.000177646
2	chr11:62096247:ACTGCACTCCAGCCTGGGCAACAGAGACCAGG:A	62096247	NA,A	NA,ACTGCACTCCAGCCTGGGCAACAGAGACCAGG	NA,1	NA,inf	NA,inf	NA,0.339684	0.000177635	0.000177635
2	chr11:61694767:C:T	61694767	NA,T	NA,C	NA,1	NA,inf	NA,inf	NA,0.311929	0.000177529	0.000177529
2	chr11:62155528:G:A	62155528	NA,A	NA,G	NA,1	NA,inf	NA,inf	NA,0.328069	0.000177526	0.000177526
2	chr11:62293484:G:A	62293484	A,A	G,G	1,1	inf,-inf	inf,inf	0.62754,1.67209	0.000177443	0.000177443
2	chr11:62007439:A:C	62007439	NA,C	NA,A	NA,1	NA,-inf	NA,inf	NA,0.1724	0.000177391	0.000177391
2	chr11:61586468:G:A	61586468	NA,A	NA,G	NA,1	NA,-inf	NA,inf	NA,0.147094	0.00017737	0.00017737
2	chr11:61889106:A:T	61889106	NA,T	NA,A	NA,1	NA,inf	NA,inf	NA,0.380245	0.000177187	0.000177187
2	chr11:61348873:T:C	61348873	NA,C	NA,T	NA,1	NA,inf	NA,inf	NA,0.165127	0.000177153	0.000177153
2	chr11:62105854:C:G	62105854	NA,G	NA,C	NA,1	NA,-inf	NA,inf	NA,0.296039	0.000177046	0.000177046
2	chr11:61579492:C:T	61579492	NA,T	NA,C	NA,1	NA,inf	NA,inf	NA,0.286593	0.000176984	0.000176984
2	chr11:62077212:G:A	62077212	NA,A	NA,G	NA,1	NA,-inf	NA,inf	NA,0.191116	0.000176883	0.000176883
2	chr11:61542694:G:A	61542694	NA,A	NA,G	NA,1	NA,inf	NA,inf	NA,0.271236	0.000176768	0.000176768
2	chr11:61918831:C:A	61918831	NA,A	NA,C	NA,1	NA,inf	NA,inf	NA,0.271484	0.000176703	0.000176703
2	chr11:61659762:G:A	61659762	NA,A	NA,G	NA,1	NA,inf	NA,inf	NA,0.325958	0.000176676	0.000176676
2	chr11:61586975:T:G	61586975	NA,G	NA,T	NA,1	NA,inf	NA,inf	NA,0.282947	0.000176639	0.000176639
2	chr11:61846019:T:C	61846019	NA,C	NA,T	NA,1	NA,-inf	NA,inf	NA,0.144183	0.000176587	0.000176587
2	chr11:62140437:A:G	62140437	NA,G	NA,A	NA,1	NA,-inf	NA,inf	NA,0.346947	0.000176557	0.000176557
2	chr11:61386758:T:C	61386758	NA,C	NA,T	NA,1	NA,-inf	NA,inf	NA,0.113512	0.000176555	0.000176555
2	chr11:62165468:G:T	62165468	NA,T	NA,G	NA,1	NA,inf	NA,inf	NA,0.0830693	0.000176472	0.000176472
2	chr11:62289929:A:G	62289929	G,NA	A,NA	1,NA	inf,NA	inf,NA	1.22402,NA	0.00017644	0.00017644
2	chr11:61930505:A:G	61930505	NA,G	NA,A	NA,1	NA,inf	NA,inf	NA,0.298864	0.000176255	0.000176255
2	chr11:62299816:T:A	62299816	NA,A	NA,T	NA,1	NA,-inf	NA,inf	NA,0.197836	0.000176113	0.000176113
2	chr11:62036266:G:A	62036266	NA,A	NA,G	NA,1	NA,inf	NA,inf	NA,0.281724	0.00017606	0.00017606
2	chr11:62114309:G:A	62114309	NA,A	NA,G	NA,1	NA,inf	NA,inf	NA,0.301143	0.00017604	0.00017604
2	chr11:62044241:C:T	62044241	NA,T	NA,C	NA,1	NA,-inf	NA,inf	NA,0.187669	0.000175969	0.000175969
2	chr11:61820590:G:C	61820590	NA,C	NA,G	NA,1	NA,-inf	NA,inf	NA,0.147159	0.000175834	0.000175834
2	chr11:62095811:TG:T	62095811	T,T	TG,TG	1,1	-inf,-inf	inf,inf	0.780599,1.62381	0.000175769	0.000175769
2	chr11:61798410:C:T	61798410	NA,T	NA,C	NA,1	NA,-inf	NA,inf	NA,0.20258	0.000175767	0.000175767
2	chr11:62296431:A:AG	62296431	NA,AG	NA,A	NA,1	NA,inf	NA,inf	NA,0.285139	0.000175668	0.000175668
2	chr11:62144397:AAATT:A	62144397	NA,A	NA,AAATT	NA,1	NA,inf	NA,inf	NA,0.284686	0.00017561	0.00017561
2	chr11:62033841:C:T	62033841	NA,T	NA,C	NA,1	NA,inf	NA,inf	NA,0.263067	0.00017558	0.00017558
2	chr11:62157970:G:A	62157970	NA,A	NA,G	NA,1	NA,-inf	NA,inf	NA,0.112721	0.000175521	0.000175521
2	chr11:62114225:C:T	62114225	NA,T	NA,C	NA,1	NA,-inf	NA,inf	NA,0.162449	0.000175344	0.000175344
2	chr11:61864038:A:T	61864038	NA,T	NA,A	NA,1	NA,-inf	NA,inf	NA,0.80644	0.000175179	0.000175179
2	chr11:62155352:T:A	62155352	A,NA	T,NA	1,NA	-inf,NA	inf,NA	0.8483,NA	0.000174968	0.000174968
2	chr11:61532824:G:A	61532824	NA,A	NA,G	NA,1	NA,-inf	NA,inf	NA,0.113933	0.000174778	0.000174778
2	chr11:62216291:C:T	62216291	NA,T	NA,C	NA,1	NA,-inf	NA,inf	NA,0.130828	0.000174761	0.000174761
2	chr11:61591162:G:C	61591162	NA,C	NA,G	NA,1	NA,-inf	NA,inf	NA,0.194438	0.000174715	0.000174715
2	chr11:61925821:T:A	61925821	NA,A	NA,T	NA,1	NA,-inf	NA,inf	NA,0.152747	0.000174699	0.000174699
2	chr11:62071885:C:T	62071885	NA,T	NA,C	NA,1	NA,inf	NA,inf	NA,0.277429	0.000174621	0.000174621
2	chr11:61599050:AGGTTTAGGGCTGGGGGCT:A	61599050	NA,A	NA,AGGTTTAGGGCTGGGGGCT	NA,1	NA,-inf	NA,inf	NA,0.206199	0.00017457	0.00017457
2	chr11:61841818:C:T	61841818	NA,T	NA,C	NA,1	NA,-inf	NA,inf	NA,0.170466	0.000174567	0.000174567
2	chr11:61856942:T:C	61856942	NA,C	NA,T	NA,1	NA,inf	NA,inf	NA,0.366166	0.000174548	0.000174548
2	chr11:61775900:A:C	61775900	NA,C	NA,A	NA,1	NA,-inf	NA,inf	NA,0.19292	0.000174293	0.000174293
2	chr11:62139968:C:T	62139968	NA,T	NA,C	NA,1	NA,inf	NA,inf	NA,0.251714	0.000174209	0.000174209
2	chr11:61519907:G:A	61519907	NA,A	NA,G	NA,1	NA,inf	NA,inf	NA,0.251546	0.000174199	0.000174199
2	chr11:62208209:A:G	62208209	NA,G	NA,A	NA,1	NA,-inf	NA,inf	NA,0.375625	0.00017413	0.00017413
2	chr11:62290209:A:G	62290209	NA,G	NA,A	NA,1	NA,-inf	NA,inf	NA,0.124735	0.000173978	0.000173978
2	chr11:61484537:TC:T	61484537	NA,T	NA,TC	NA,1	NA,-inf	NA,inf	NA,0.0925555	0.000173806	0.000173806
2	chr11:61860793:A:G	61860793	NA,G	NA,A	NA,1	NA,-inf	NA,inf	NA,0.163095	0.000173755	0.000173755
2	chr11:61874464:T:C	61874464	NA,C	NA,T	NA,1	NA,inf	NA,inf	NA,0.167262	0.00017369	0.00017369
2	chr11:62114891:C:T	62114891	NA,T	NA,C	NA,1	NA,inf	NA,inf	NA,0.286069	0.000173663	0.000173663
2	chr11:61669668:C:T	61669668	NA,T	NA,C	NA,1	NA,inf	NA,inf	NA,0.273445	0.000173607	0.000173607
2	chr11:61521198:G:A	61521198	NA,A	NA,G	NA,1	NA,-inf	NA,inf	NA,0.0653967	0.000173523	0.000173523
2	chr11:62258652:G:A	62258652	NA,A	NA,G	NA,1	NA,inf	NA,inf	NA,0.285752	0.000173521	0.000173521
2	chr11:61389342:G:C	61389342	NA,C	NA,G	NA,1	NA,inf	NA,inf	NA,0.247498	0.000173519	0.000173519
2	chr11:61987491:C:T	61987491	NA,T	NA,C	NA,1	NA,-inf	NA,inf	NA,0.170468	0.00017349	0.00017349
2	chr11:61364146:A:G	61364146	NA,G	NA,A	NA,1	NA,-inf	NA,inf	NA,0.120365	0.000173392	0.000173392
2	chr11:61762604:G:A	61762604	NA,A	NA,G	NA,1	NA,-inf	NA,inf	NA,0.142493	0.000173365	0.000173365
2	chr11:61768917:G:A	61768917	NA,A	NA,G	NA,1	NA,-inf	NA,inf	NA,0.147685	0.000173322	0.000173322
2	chr11:62127326:A:G	62127326	NA,G	NA,A	NA,1	NA,inf	NA,inf	NA,0.163026	0.000173311	0.000173311
2	chr11:61593229:T:C	61593229	NA,C	NA,T	NA,1	NA,-inf	NA,inf	NA,0.167412	0.000173281	0.000173281
2	chr11:62196390:T:C	62196390	NA,C	NA,T	NA,1	NA,-inf	NA,inf	NA,0.360371	0.000173248	0.000173248
2	chr11:62260807:G:A	62260807	NA,A	NA,G	NA,1	NA,-inf	NA,inf	NA,0.179337	0.000173213	0.000173213
2	chr11:62203852:C:T	62203852	NA,T	NA,C	NA,1	NA,-inf	NA,inf	NA,0.35819	0.00017297	0.00017297
2	chr11:62246843:G:T	62246843	NA,T	NA,G	NA,1	NA,inf	NA,inf	NA,0.269843	0.000172928	0.000172928
2	chr11:61833884:C:T	61833884	NA,T	NA,C	NA,1	NA,inf	NA,inf	NA,0.26968	0.000172922	0.000172922
2	chr11:61484830:C:G	61484830	NA,G	NA,C	NA,1	NA,-inf	NA,inf	NA,0.0872318	0.00017285	0.00017285
2	chr11:61767674:A:C	61767674	C,C	A,A	1,1	inf,inf	inf,inf	0.24226,0.111746	0.000172843	0.000172843
2	chr11:62051493:C:G	62051493	NA,G	NA,C	NA,1	NA,-inf	NA,inf	NA,0.155983	0.0001727	0.0001727
2	chr11:62014801:T:A	62014801	NA,A	NA,T	NA,1	NA,-inf	NA,inf	NA,0.17459	0.000172665	0.000172665
2	chr11:62054965:A:G	62054965	NA,G	NA,A	NA,1	NA,-inf	NA,inf	NA,0.154815	0.000172526	0.000172526
2	chr11:62169376:A:G	62169376	NA,G	NA,A	NA,1	NA,inf	NA,inf	NA,0.0671602	0.000172293	0.000172293
2	chr11:61611894:A:G	61611894	NA,G	NA,A	NA,1	NA,-inf	NA,inf	NA,0.169409	0.000172268	0.000172268
2	chr11:61987671:A:G	61987671	NA,G	NA,A	NA,1	NA,inf	NA,inf	NA,0.261189	0.000172021	0.000172021
2	chr11:62159382:T:C	62159382	NA,C	NA,T	NA,1	NA,inf	NA,inf	NA,0.261659	0.00017202	0.00017202
2	chr11:62158747:G:A	62158747	NA,A	NA,G	NA,1	NA,inf	NA,inf	NA,0.262239	0.000172016	0.000172016
2	chr11:62091128:G:A	62091128	NA,A	NA,G	NA,1	NA,inf	NA,inf	NA,0.269031	0.000172012	0.000172012
2	chr11:62161184:G:A	62161184	NA,A	NA,G	NA,1	NA,inf	NA,inf	NA,0.0558871	0.000171995	0.000171995
2	chr11:61485635:C:T	61485635	NA,T	NA,C	NA,1	NA,-inf	NA,inf	NA,0.145955	0.000171952	0.000171952
2	chr11:61548572:C:T	61548572	NA,T	NA,C	NA,1	NA,-inf	NA,inf	NA,0.183941	0.000171937	0.000171937
2	chr11:61754030:G:A	61754030	NA,A	NA,G	NA,1	NA,inf	NA,inf	NA,0.239484	0.000171932	0.000171932
2	chr11:61388205:A:G	61388205	NA,G	NA,A	NA,1	NA,inf	NA,inf	NA,0.259331	0.000171885	0.000171885
2	chr11:61409948:C:T	61409948	NA,T	NA,C	NA,1	NA,inf	NA,inf	NA,0.314038	0.000171842	0.000171842
2	chr11:62196836:G:A	62196836	A,A	G,G	1,1	-inf,-inf	inf,inf	0.232893,0.999124	0.000171775	0.000171775
2	chr11:61753597:C:A	61753597	NA,A	NA,C	NA,1	NA,inf	NA,inf	NA,0.281309	0.000171765	0.000171765
2	chr11:61476082:A:G	61476082	NA,G	NA,A	NA,1	NA,-inf	NA,inf	NA,0.122097	0.000171764	0.000171764
2	chr11:61559920:C:T	61559920	NA,T	NA,C	NA,1	NA,inf	NA,inf	NA,0.250843	0.000171757	0.000171757
2	chr11:61856511:C:T	61856511	NA,T	NA,C	NA,1	NA,inf	NA,inf	NA,0.247891	0.000171744	0.000171744
2	chr11:61472862:C:T	61472862	NA,T	NA,C	NA,1	NA,-inf	NA,inf	NA,0.174055	0.000171661	0.000171661
2	chr11:61543858:T:A	61543858	NA,A	NA,T	NA,1	NA,-inf	NA,inf	NA,0.15918	0.000171535	0.000171535
2	chr11:61623696:C:G	61623696	NA,G	NA,C	NA,1	NA,-inf	NA,inf	NA,0.113668	0.000171474	0.000171474
2	chr11:62009751:A:G	62009751	NA,G	NA,A	NA,1	NA,-inf	NA,inf	NA,0.483438	0.000171464	0.000171464
2	chr11:61312387:T:A	61312387	NA,A	NA,T	NA,1	NA,-inf	NA,inf	NA,0.0976085	0.000171368	0.000171368
2	chr11:61891328:C:T	61891328	NA,T	NA,C	NA,1	NA,-inf	NA,inf	NA,0.262208	0.000171234	0.000171234
2	chr11:62285273:T:C	62285273	C,C	T,T	1,1	-inf,-inf	inf,inf	2.10289,0.588833	0.000171217	0.000171217
2	chr11:61519619:T:C	61519619	NA,C	NA,T	NA,1	NA,inf	NA,inf	NA,0.346004	0.000171201	0.000171201
2	chr11:61387054:A:AATG	61387054	NA,AATG	NA,A	NA,1	NA,-inf	NA,inf	NA,0.140178	0.000171175	0.000171175
2	chr11:62264580:T:C	62264580	NA,C	NA,T	NA,1	NA,inf	NA,inf	NA,0.26615	0.000171166	0.000171166
2	chr11:61966228:C:G	61966228	NA,G	NA,C	NA,1	NA,inf	NA,inf	NA,0.23159	0.000171153	0.000171153
2	chr11:62127010:A:G	62127010	NA,G	NA,A	NA,1	NA,inf	NA,inf	NA,0.088121	0.000171151	0.000171151
2	chr11:61765412:T:TGTG	61765412	NA,TGTG	NA,T	NA,1	NA,inf	NA,inf	NA,0.241184	0.000170906	0.000170906
2	chr11:61448502:G:A	61448502	NA,A	NA,G	NA,1	NA,inf	NA,inf	NA,0.284101	0.000170881	0.000170881
2	chr11:61306656:C:T	61306656	NA,T	NA,C	NA,1	NA,inf	NA,inf	NA,0.258486	0.000170628	0.000170628
2	chr11:61587386:A:T	61587386	NA,T	NA,A	NA,1	NA,inf	NA,inf	NA,0.219328	0.000170539	0.000170539
2	chr11:61648702:G:A	61648702	NA,A	NA,G	NA,1	NA,-inf	NA,inf	NA,0.14151	0.000170528	0.000170528
2	chr11:61329002:A:G	61329002	NA,G	NA,A	NA,1	NA,inf	NA,inf	NA,0.260848	0.000170488	0.000170488
2	chr11:61610311:C:G	61610311	NA,G	NA,C	NA,1	NA,-inf	NA,inf	NA,0.0861333	0.000170352	0.000170352
2	chr11:61748491:G:C	61748491	NA,C	NA,G	NA,1	NA,inf	NA,inf	NA,0.312171	0.000170321	0.000170321
2	chr11:62016396:A:T	62016396	NA,T	NA,A	NA,1	NA,inf	NA,inf	NA,0.274017	0.000170312	0.000170312
2	chr11:61780686:C:T	61780686	NA,T	NA,C	NA,1	NA,inf	NA,inf	NA,0.249758	0.000170272	0.000170272
2	chr11:62126492:G:A	62126492	NA,A	NA,G	NA,1	NA,-inf	NA,inf	NA,0.133014	0.000170239	0.000170239
2	chr11:61769938:G:A	61769938	NA,A	NA,G	NA,1	NA,-inf	NA,inf	NA,0.151002	0.000170181	0.000170181
2	chr11:61787702:G:A	61787702	NA,A	NA,G	NA,1	NA,-inf	NA,inf	NA,0.140444	0.000170178	0.000170178
2	chr11:61876380:G:A	61876380	NA,A	NA,G	NA,1	NA,-inf	NA,inf	NA,0.159795	0.000169931	0.000169931
2	chr11:61961275:C:T	61961275	NA,T	NA,C	NA,1	NA,inf	NA,inf	NA,0.292593	0.000169842	0.000169842
2	chr11:61764577:C:T	61764577	NA,T	NA,C	NA,1	NA,-inf	NA,inf	NA,0.112238	0.000169839	0.000169839
2	chr11:61875540:A:G	61875540	NA,G	NA,A	NA,1	NA,inf	NA,inf	NA,0.298259	0.000169815	0.000169815
2	chr11:61878943:G:A	61878943	NA,A	NA,G	NA,1	NA,inf	NA,inf	NA,0.234473	0.000169764	0.000169764
2	chr11:61628536:C:T	61628536	NA,T	NA,C	NA,1	NA,-inf	NA,inf	NA,0.0631903	0.000169685	0.000169685
2	chr11:61933994:T:C	61933994	NA,C	NA,T	NA,1	NA,inf	NA,inf	NA,0.22851	0.000169547	0.000169547
2	chr11:61676450:G:A	61676450	A,A	G,G	1,1	inf,-inf	inf,inf	0.317558,0.0551228	0.000169491	0.000169491
2	chr11:61511368:G:A	61511368	NA,A	NA,G	NA,1	NA,-inf	NA,inf	NA,0.13622	0.000169397	0.000169397
2	chr11:61834696:A:G	61834696	NA,G	NA,A	NA,1	NA,-inf	NA,inf	NA,0.16153	0.000169309	0.000169309
2	chr11:61595731:G:A	61595731	NA,A	NA,G	NA,1	NA,-inf	NA,inf	NA,0.140383	0.000169259	0.000169259
2	chr11:61432504:ATTAT:A	61432504	NA,A	NA,ATTAT	NA,1	NA,inf	NA,inf	NA,0.296645	0.000169258	0.000169258
2	chr11:61348016:T:C	61348016	NA,C	NA,T	NA,1	NA,inf	NA,inf	NA,0.292064	0.000169251	0.000169251
2	chr11:61713500:G:A	61713500	NA,A	NA,G	NA,1	NA,inf	NA,inf	NA,0.257675	0.000169204	0.000169204
2	chr11:62001402:C:T	62001402	NA,T	NA,C	NA,1	NA,inf	NA,inf	NA,0.303739	0.000169042	0.000169042
2	chr11:61896279:C:T	61896279	NA,T	NA,C	NA,1	NA,-inf	NA,inf	NA,0.146156	0.000169022	0.000169022
2	chr11:61873739:A:G	61873739	NA,G	NA,A	NA,1	NA,inf	NA,inf	NA,0.138979	0.000168984	0.000168984
2	chr11:61946118:A:G	61946118	NA,G	NA,A	NA,1	NA,inf	NA,inf	NA,0.318206	0.000168976	0.000168976
2	chr11:62035197:G:C	62035197	NA,C	NA,G	NA,1	NA,inf	NA,inf	NA,0.256796	0.000168784	0.000168784
2	chr11:61966933:G:A	61966933	NA,A	NA,G	NA,1	NA,-inf	NA,inf	NA,0.107445	0.000168709	0.000168709
2	chr11:62260765:G:A	62260765	NA,A	NA,G	NA,1	NA,inf	NA,inf	NA,0.233297	0.000168627	0.000168627
2	chr11:61436769:T:G	61436769	NA,G	NA,T	NA,1	NA,-inf	NA,inf	NA,0.134134	0.000168609	0.000168609
2	chr11:61870076:G:A	61870076	NA,A	NA,G	NA,1	NA,-inf	NA,inf	NA,0.147671	0.000168595	0.000168595
2	chr11:61413141:T:C	61413141	NA,C	NA,T	NA,1	NA,inf	NA,inf	NA,0.21866	0.000168594	0.000168594
2	chr11:62198916:G:A	62198916	A,A	G,G	1,1	-inf,-inf	inf,inf	0.201305,1.05685	0.000168585	0.000168585
2	chr11:62050290:A:G	62050290	NA,G	NA,A	NA,1	NA,-inf	NA,inf	NA,0.156832	0.00016858	0.00016858
2	chr11:61370498:G:A	61370498	NA,A	NA,G	NA,1	NA,-inf	NA,inf	NA,0.131948	0.000168554	0.000168554
2	chr11:61449746:G:A	61449746	NA,A	NA,G	NA,1	NA,inf	NA,inf	NA,0.216005	0.000168362	0.000168362
2	chr11:61953360:G:A	61953360	NA,A	NA,G	NA,1	NA,inf	NA,inf	NA,0.305078	0.000168276	0.000168276
2	chr11:62077998:T:C	62077998	NA,C	NA,T	NA,1	NA,-inf	NA,inf	NA,0.11865	0.000168224	0.000168224
2	chr11:61913197:C:T	61913197	NA,T	NA,C	NA,1	NA,inf	NA,inf	NA,0.250283	0.000168156	0.000168156
2	chr11:61358679:C:T	61358679	NA,T	NA,C	NA,1	NA,-inf	NA,inf	NA,0.098497	0.000168136	0.000168136
2	chr11:62197879:C:T	62197879	T,T	C,C	1,1	-inf,-inf	inf,inf	0.211166,1.03399	0.00016811	0.00016811
2	chr11:61759208:A:T	61759208	NA,T	NA,A	NA,1	NA,-inf	NA,inf	NA,0.104272	0.000168109	0.000168109
2	chr11:62207095:G:A	62207095	NA,A	NA,G	NA,1	NA,inf	NA,inf	NA,0.236409	0.000168098	0.000168098
2	chr11:61980202:G:A	61980202	NA,A	NA,G	NA,1	NA,inf	NA,inf	NA,0.269544	0.00016806	0.00016806
2	chr11:61715857:T:C	61715857	NA,C	NA,T	NA,1	NA,inf	NA,inf	NA,0.285972	0.000168041	0.000168041
2	chr11:61550601:A:G	61550601	NA,G	NA,A	NA,1	NA,inf	NA,inf	NA,0.082114	0.00016796	0.00016796
2	chr11:61445342:G:A	61445342	NA,A	NA,G	NA,1	NA,-inf	NA,inf	NA,0.129978	0.000167951	0.000167951
2	chr11:61836350:G:A	61836350	NA,A	NA,G	NA,1	NA,inf	NA,inf	NA,0.240015	0.000167885	0.000167885
2	chr11:61988679:A:G	61988679	NA,G	NA,A	NA,1	NA,inf	NA,inf	NA,0.269207	0.000167869	0.000167869
2	chr11:61488190:T:C	61488190	NA,C	NA,T	NA,1	NA,-inf	NA,inf	NA,0.16474	0.000167868	0.000167868
2	chr11:61400275:A:G	61400275	NA,G	NA,A	NA,1	NA,-inf	NA,inf	NA,0.0701725	0.000167852	0.000167852
2	chr11:61807739:GTC:G	61807739	NA,G	NA,GTC	NA,1	NA,-inf	NA,inf	NA,0.154547	0.000167704	0.000167704
2	chr11:62103401:C:T	62103401	NA,T	NA,C	NA,1	NA,-inf	NA,inf	NA,0.13404	0.000167676	0.000167676
2	chr11:62050465:G:A	62050465	NA,A	NA,G	NA,1	NA,inf	NA,inf	NA,0.234952	0.000167643	0.000167643
```
