## Supplementary material for "Characterization of shared and ancestry-specific signals driving complex traits using multi-ancestry fine-mapping": susiex_nc2.cs80.snp

```
BP	SNP	PIP(CS1)	LogBF(CS1,Pop1)	LogBF(CS1,Pop2)	PIP(CS2)	LogBF(CS2,Pop1)	LogBF(CS2,Pop2)
61301517	chr11:61301517:G:A	5.7799e-18	-3.75216e-10	-1.02652	0.000163665	-3.75216e-10	-1.17429
61301886	chr11:61301886:T:C	3.42062e-18	-0.513023	-1.03806	5.40135e-05	-1.04317	-1.23971
61303558	chr11:61303558:G:C	6.30063e-18	-3.75216e-10	-0.940254	0.000195494	-3.75216e-10	-0.996587
61303658	chr11:61303658:C:T	5.23741e-18	-3.75216e-10	-1.12508	0.000164697	-3.75216e-10	-1.16801
61303751	chr11:61303751:G:A	6.98421e-18	-3.75216e-10	-0.837253	0.000248349	-3.75216e-10	-0.757282
61303859	chr11:61303859:C:T	4.67894e-18	-3.75216e-10	-1.23783	0.000153946	-3.75216e-10	-1.23552
61305308	chr11:61305308:A:G	7.0487e-18	-3.75216e-10	-0.828061	0.000249968	-3.75216e-10	-0.750781
61305400	chr11:61305400:G:A	6.54636e-18	-3.75216e-10	-0.901995	0.000202328	-3.75216e-10	-0.962223
61305484	chr11:61305484:C:T	4.97597e-18	-3.75216e-10	-1.17628	0.000154013	-3.75216e-10	-1.23508
61305589	chr11:61305589:G:C	5.30537e-18	-3.75216e-10	-1.11219	0.000185592	-3.75216e-10	-1.04857
61305691	chr11:61305691:CCA:C	6.04327e-18	-3.75216e-10	-0.98196	0.000187573	-3.75216e-10	-1.03795
61306137	chr11:61306137:AC:A	1.0644e-18	-1.71571	-1.00278	2.38485e-05	-2.14459	-0.955802
61306219	chr11:61306219:G:T	2.03819e-18	-2.06884	-2.74067e-10	6.13185e-05	-2.15603	-2.74067e-10
61306644	chr11:61306644:CT:C	5.97903e-18	-3.75216e-10	-0.992647	0.000189432	-3.75216e-10	-1.02809
61306656	chr11:61306656:C:T	5.45044e-18	-3.75216e-10	-1.08521	0.000170628	-3.75216e-10	-1.13263
61306901	chr11:61306901:A:C	6.86646e-17	-3.75216e-10	1.44833	0.00309372	-3.75216e-10	1.76501
61306933	chr11:61306933:A:C	1.12248e-17	-3.75216e-10	-0.362779	0.000328434	-3.75216e-10	-0.477779
61307385	chr11:61307385:TTA:T	4.69295e-18	-3.75216e-10	-1.23484	0.000153432	-3.75216e-10	-1.23886
61307554	chr11:61307554:TC:T	6.48357e-18	-3.75216e-10	-0.911633	0.000228804	-3.75216e-10	-0.839251
61308052	chr11:61308052:C:T	7.33376e-17	1.86481	-0.350645	0.000630994	1.08072	-0.905534
61308053	chr11:61308053:C:CT	7.6281e-17	-3.75216e-10	1.55352	0.00346487	-3.75216e-10	1.87832
61308216	chr11:61308216:CCA:C	7.40611e-18	-3.75216e-10	-0.778598	0.000263301	-3.75216e-10	-0.698816
61308228	chr11:61308228:G:A	2.43467e-17	-3.75216e-10	0.411492	0.000996561	-3.75216e-10	0.632195
61308518	chr11:61308518:C:G	4.66816e-18	-3.75216e-10	-1.24014	0.000153883	-3.75216e-10	-1.23592
61308542	chr11:61308542:A:G	4.67881e-18	-3.75216e-10	-1.23786	0.000160327	-3.75216e-10	-1.1949
61308900	chr11:61308900:T:C	5.10636e-17	2.34585	-1.19368	0.000656853	1.39979	-1.18445
61309299	chr11:61309299:G:A	6.1937e-18	-0.725963	-0.231408	8.54775e-05	-1.1835	-0.640367
61309342	chr11:61309342:C:A	4.77954e-18	-3.75216e-10	-1.21656	0.000158783	-3.75216e-10	-1.20457
61310002	chr11:61310002:T:C	8.46267e-18	-3.75216e-10	-0.645239	0.000325861	-3.75216e-10	-0.485643
61310017	chr11:61310017:A:G	1.25302e-17	-3.75216e-10	-0.252764	0.00036415	-3.75216e-10	-0.374549
61310164	chr11:61310164:A:G	2.16834e-16	2.91914	-0.320907	0.00138181	1.85134	-0.892311
61310416	chr11:61310416:A:G	6.2099e-18	-3.75216e-10	-0.954759	0.00019296	-3.75216e-10	-1.00963
61310996	chr11:61310996:G:A	6.57751e-18	-0.897248	-2.74067e-10	0.000128913	-1.41298	-2.74067e-10
61311247	chr11:61311247:G:A	8.43194e-18	-3.75216e-10	-0.648877	0.000324458	-3.75216e-10	-0.489959
61311516	chr11:61311516:C:T	4.71588e-16	3.26989	0.105314	0.00253244	2.15455	-0.589728
61311926	chr11:61311926:C:T	6.47543e-18	-3.75216e-10	-0.912889	0.000228485	-3.75216e-10	-0.840643
61312387	chr11:61312387:T:A	4.83696e-18	-3.75216e-10	-1.20462	0.000171368	-3.75216e-10	-1.1283
61312464	chr11:61312464:G:A	5.93021e-18	-3.75216e-10	-1.00084	0.00018501	-3.75216e-10	-1.0517
61312846	chr11:61312846:A:G	6.21462e-18	-3.75216e-10	-0.954	0.000193095	-3.75216e-10	-1.00893
61313669	chr11:61313669:G:A	7.60965e-18	-3.75216e-10	-0.751487	0.000273074	-3.75216e-10	-0.662373
61313822	chr11:61313822:T:C	4.99707e-18	-3.75216e-10	-1.17205	0.000161417	-3.75216e-10	-1.18812
61313988	chr11:61313988:T:C	6.22109e-18	-3.75216e-10	-0.952958	0.000193268	-3.75216e-10	-1.00804
61314729	chr11:61314729:A:G	7.45691e-18	-3.75216e-10	-0.771763	0.000265876	-3.75216e-10	-0.689084
61315454	chr11:61315454:C:T	5.92815e-18	-3.75216e-10	-1.00119	0.000184378	-3.75216e-10	-1.05513
61315472	chr11:61315472:C:A	4.80501e-18	-3.75216e-10	-1.21125	0.000156304	-3.75216e-10	-1.22031
61315919	chr11:61315919:A:G	4.41787e-16	3.30992	-2.74067e-10	0.00322498	1.80657	-2.74067e-10
61316000	chr11:61316000:C:T	2.16077e-16	2.59473	-2.74067e-10	0.0018315	1.24078	-2.74067e-10
61316243	chr11:61316243:A:T	4.81341e-18	-3.75216e-10	-1.2095	0.000153238	-3.75216e-10	-1.24012
61316696	chr11:61316696:A:C	6.49582e-18	-3.75216e-10	-0.909745	0.00019913	-3.75216e-10	-0.978158
61316708	chr11:61316708:A:G	5.68815e-17	2.46276	-1.20269	0.000737699	1.50463	-1.17321
61317142	chr11:61317142:T:A	5.83277e-18	-3.75216e-10	-1.01741	0.000181803	-3.75216e-10	-1.06919
61317143	chr11:61317143:C:A	6.0267e-18	-3.75216e-10	-0.984704	0.000187107	-3.75216e-10	-1.04043
61317315	chr11:61317315:A:G	1.22712e-18	-1.39491	-1.18132	2.29264e-05	-1.92313	-1.21669
61317354	chr11:61317354:C:T	8.69161e-18	-3.75216e-10	-0.618546	0.000214717	-3.75216e-10	-0.902797
61317403	chr11:61317403:C:T	4.67768e-18	-3.75216e-10	-1.2381	0.000160192	-3.75216e-10	-1.19574
61318027	chr11:61318027:T:C	1.22679e-18	-1.3998	-1.17671	2.28187e-05	-1.92618	-1.21836
61318223	chr11:61318223:A:G	6.5272e-18	-3.75216e-10	-0.904926	0.000199965	-3.75216e-10	-0.973973
61318317	chr11:61318317:G:A	1.15665e-17	-3.75216e-10	-0.332787	0.00033819	-3.75216e-10	-0.448506
61318434	chr11:61318434:C:A	5.21055e-18	-3.75216e-10	-1.13022	0.000156397	-3.75216e-10	-1.21972
61318746	chr11:61318746:T:C	1.89958e-18	-2.13927	-2.74067e-10	6.21416e-05	-2.1427	-2.74067e-10
61319264	chr11:61319264:G:A	6.4241e-18	-3.75216e-10	-0.920848	0.000194818	-3.75216e-10	-1.00005
61319534	chr11:61319534:T:C	4.69058e-18	-3.75216e-10	-1.23535	0.000161986	-3.75216e-10	-1.18461
61319568	chr11:61319568:A:G	5.98038e-18	-3.75216e-10	-0.99242	0.000189464	-3.75216e-10	-1.02792
61319721	chr11:61319721:C:T	6.46809e-18	-3.75216e-10	-0.914024	0.000228202	-3.75216e-10	-0.841882
61320537	chr11:61320537:T:C	4.855e-18	-3.75216e-10	-1.20089	0.000153287	-3.75216e-10	-1.23981
61320658	chr11:61320658:A:G	1.08344e-16	2.23379	-0.329382	0.000902153	1.42553	-0.892857
61320918	chr11:61320918:T:C	5.30997e-18	-3.75216e-10	-1.11132	0.000185744	-3.75216e-10	-1.04774
61321284	chr11:61321284:TCA:T	6.46887e-18	-3.75216e-10	-0.913903	0.000228232	-3.75216e-10	-0.841754
61321833	chr11:61321833:G:A	2.53917e-18	-1.84907	-2.74067e-10	7.05421e-05	-2.01591	-2.74067e-10
61322539	chr11:61322539:G:T	6.47543e-18	-3.75216e-10	-0.912889	0.000228485	-3.75216e-10	-0.840643
61323155	chr11:61323155:T:C	7.57113e-18	-3.75216e-10	-0.756562	0.000271667	-3.75216e-10	-0.667539
61323484	chr11:61323484:T:C	5.60441e-19	-2.14097	-1.21897	2.15067e-05	-1.9676	-1.23615
61325005	chr11:61325005:G:A	2.02869e-18	-2.07351	-2.74067e-10	6.2899e-05	-2.13059	-2.74067e-10
61325111	chr11:61325111:G:A	7.07083e-18	-3.75216e-10	-0.824926	0.000250836	-3.75216e-10	-0.747315
61325773	chr11:61325773:A:G	2.09367e-16	2.88841	-0.325226	0.00134787	1.82977	-0.895609
61325864	chr11:61325864:G:A	2.01295e-17	-3.75216e-10	0.221281	0.000578737	-3.75216e-10	0.088732
61325885	chr11:61325885:C:A	5.07509e-18	-3.75216e-10	-1.15656	0.000154768	-3.75216e-10	-1.23019
61326327	chr11:61326327:T:TG	6.20906e-18	-3.75216e-10	-0.954895	0.000218273	-3.75216e-10	-0.88637
61327428	chr11:61327428:G:A	4.67087e-18	-3.75216e-10	-1.23956	0.000153761	-3.75216e-10	-1.23671
61327825	chr11:61327825:G:A	6.52589e-18	-3.75216e-10	-0.905127	0.000201865	-3.75216e-10	-0.964518
61327875	chr11:61327875:A:T	1.90009e-18	-2.139	-2.74067e-10	6.21412e-05	-2.14271	-2.74067e-10
61327896	chr11:61327896:C:T	4.23735e-16	3.31855	-0.0503423	0.00237573	2.19746	-0.696515
61328096	chr11:61328096:A:C	2.07842e-18	-2.0493	-2.74067e-10	6.38086e-05	-2.11623	-2.74067e-10
61328311	chr11:61328311:C:T	3.75858e-16	3.17785	-0.0295431	0.00212637	2.07275	-0.682689
61328433	chr11:61328433:T:C	5.98192e-17	-3.75216e-10	1.31042	0.00267475	-3.75216e-10	1.61949
61328698	chr11:61328698:A:G	4.99307e-18	-3.75216e-10	-1.17285	0.000154015	-3.75216e-10	-1.23506
61329002	chr11:61329002:A:G	5.45794e-18	-3.75216e-10	-1.08383	0.000170488	-3.75216e-10	-1.13345
61329616	chr11:61329616:C:T	7.05577e-18	-3.75216e-10	-0.827059	0.00025025	-3.75216e-10	-0.749655
61329697	chr11:61329697:C:T	4.87143e-18	-3.75216e-10	-1.19752	0.000153348	-3.75216e-10	-1.2394
61329890	chr11:61329890:T:C	1.08128e-17	-3.75216e-10	-0.400173	0.00038411	-3.75216e-10	-0.321185
61330321	chr11:61330321:A:T	5.05622e-18	-3.75216e-10	-1.16028	0.000154598	-3.75216e-10	-1.23129
61330430	chr11:61330430:AG:A	1.19762e-18	-2.05907	-0.541505	2.90039e-05	-2.06608	-0.838604
61330516	chr11:61330516:T:C	6.58601e-18	-3.75216e-10	-0.895956	0.00020565	-3.75216e-10	-0.945941
61330784	chr11:61330784:T:C	4.84849e-18	-3.75216e-10	-1.20224	0.000153487	-3.75216e-10	-1.2385
61330995	chr11:61330995:T:C	7.29475e-18	-3.75216e-10	-0.79375	0.000259512	-3.75216e-10	-0.713313
61331600	chr11:61331600:G:A	6.83971e-18	-0.964436	0.106277	0.000590146	-0.150373	0.258628
61332442	chr11:61332442:G:A	5.49585e-18	-3.75216e-10	-1.07691	0.000189306	-3.75216e-10	-1.02875
61332603	chr11:61332603:G:A	2.25309e-16	2.87987	-0.243301	0.00140032	1.8169	-0.844562
61332623	chr11:61332623:A:G	4.67717e-18	-3.75216e-10	-1.23821	0.000154191	-3.75216e-10	-1.23392
61333104	chr11:61333104:C:A	5.13601e-18	-3.75216e-10	-1.14463	0.000164424	-3.75216e-10	-1.16967
61333268	chr11:61333268:G:A	6.02364e-18	-3.75216e-10	-0.985213	0.000185256	-3.75216e-10	-1.05038
61334591	chr11:61334591:G:A	7.11233e-18	-3.75216e-10	-0.819074	0.000218379	-3.75216e-10	-0.885882
61335149	chr11:61335149:T:C	2.54174e-16	2.99663	-0.239517	0.00155885	1.9208	-0.841214
61335150	chr11:61335150:G:A	7.05577e-18	-3.75216e-10	-0.827059	0.00025025	-3.75216e-10	-0.749655
61335410	chr11:61335410:A:G	5.47126e-18	-3.75216e-10	-1.08139	0.000165918	-3.75216e-10	-1.16062
61335851	chr11:61335851:A:G	2.67527e-18	-1.79685	-2.74067e-10	7.71902e-05	-1.92584	-2.74067e-10
61336014	chr11:61336014:G:A	8.15031e-18	-3.75216e-10	-0.682848	0.000292981	-3.75216e-10	-0.592006
61336176	chr11:61336176:A:G	6.88445e-18	-3.75216e-10	-0.851638	0.000211928	-3.75216e-10	-0.915869
61336224	chr11:61336224:G:A	7.60304e-18	-3.75216e-10	-0.752356	0.000272812	-3.75216e-10	-0.663332
61337172	chr11:61337172:G:A	7.03007e-18	-3.75216e-10	-0.830708	0.000216908	-3.75216e-10	-0.89264
61337391	chr11:61337391:C:T	7.05906e-18	-3.75216e-10	-0.826593	0.00025038	-3.75216e-10	-0.749136
61337434	chr11:61337434:C:G	5.7139e-18	-3.75216e-10	-1.038	0.000182471	-3.75216e-10	-1.06552
61337799	chr11:61337799:C:T	7.05577e-18	-3.75216e-10	-0.827059	0.00025025	-3.75216e-10	-0.749655
61337880	chr11:61337880:C:T	7.61256e-18	-3.75216e-10	-0.751105	0.000273185	-3.75216e-10	-0.661966
61337905	chr11:61337905:C:G	6.47543e-18	-3.75216e-10	-0.912889	0.000228485	-3.75216e-10	-0.840643
61338536	chr11:61338536:G:T	4.74053e-18	-3.75216e-10	-1.22476	0.00015869	-3.75216e-10	-1.20516
61339053	chr11:61339053:C:T	3.97156e-18	-0.266691	-1.13505	6.79579e-05	-0.821283	-1.23194
61339460	chr11:61339460:G:GA	6.60339e-18	-3.75216e-10	-0.893322	0.000232474	-3.75216e-10	-0.823336
61339910	chr11:61339910:A:G	6.13793e-18	-3.75216e-10	-0.966416	0.000190909	-3.75216e-10	-1.02032
61340650	chr11:61340650:G:A	4.77829e-18	-3.75216e-10	-1.21682	0.000153273	-3.75216e-10	-1.23989
61341395	chr11:61341395:A:T	1.33927e-17	-3.75216e-10	-0.186192	0.000490845	-3.75216e-10	-0.0759879
61341502	chr11:61341502:G:A	7.505e-17	1.75484	-0.217594	0.000614001	0.981958	-0.834077
61341564	chr11:61341564:C:T	1.9222e-18	-2.12744	-2.74067e-10	6.31192e-05	-2.12709	-2.74067e-10
61341833	chr11:61341833:G:A	1.86815e-18	-2.15596	-2.74067e-10	6.58869e-05	-2.08418	-2.74067e-10
61342099	chr11:61342099:A:G	6.4781e-18	-3.75216e-10	-0.912477	0.000228592	-3.75216e-10	-0.840177
61342203	chr11:61342203:G:A	2.34016e-16	2.86771	-0.193225	0.00140654	1.80112	-0.824349
61343548	chr11:61343548:G:A	9.66263e-18	-3.75216e-10	-0.512638	0.000246025	-3.75216e-10	-0.76668
61343874	chr11:61343874:C:G	5.74651e-19	-2.13307	-1.20182	2.192e-05	-1.94479	-1.23993
61343928	chr11:61343928:T:G	6.12155e-18	-3.75216e-10	-0.969089	0.000189707	-3.75216e-10	-1.02663
61344447	chr11:61344447:T:G	4.85577e-18	-3.75216e-10	-1.20074	0.000155454	-3.75216e-10	-1.22577
61344614	chr11:61344614:C:T	3.75588e-16	3.19759	-0.0500014	0.00210573	2.08947	-0.709169
61344869	chr11:61344869:C:T	4.67496e-18	-3.75216e-10	-1.23868	0.000154346	-3.75216e-10	-1.23292
61345998	chr11:61345998:A:T	5.99352e-17	-3.75216e-10	1.31236	0.00268461	-3.75216e-10	1.62318
61346116	chr11:61346116:G:A	2.06089e-18	-2.05777	-2.74067e-10	8.68188e-05	-1.80829	-2.74067e-10
61346537	chr11:61346537:CTCACTGCTGTGCTGAGGTG:C	4.84589e-18	-1.20277	-2.74067e-10	8.90921e-05	-1.78245	-2.74067e-10
61346982	chr11:61346982:T:C	4.92684e-18	-3.75216e-10	-1.18621	0.000155189	-3.75216e-10	-1.22747
61347144	chr11:61347144:T:C	8.01546e-17	1.89708	-0.294023	0.000590117	0.958181	-0.849975
61347410	chr11:61347410:T:C	3.74773e-18	-1.45975	-2.74067e-10	0.000109086	-1.57998	-2.74067e-10
61348016	chr11:61348016:T:C	5.62553e-18	-3.75216e-10	-1.05359	0.000169251	-3.75216e-10	-1.14073
61348085	chr11:61348085:C:G	5.66965e-18	-3.75216e-10	-1.04578	0.000183337	-3.75216e-10	-1.06079
61348088	chr11:61348088:G:C	6.81062e-18	-3.75216e-10	-0.862421	0.000183439	-3.75216e-10	-1.06023
61348349	chr11:61348349:C:CATCAA	5.98532e-17	2.51545	-1.20446	0.000773814	1.55011	-1.17089
61348873	chr11:61348873:T:C	5.07799e-18	-3.75216e-10	-1.15599	0.000177153	-3.75216e-10	-1.0951
61349145	chr11:61349145:A:G	1.64148e-17	-3.75216e-10	0.0172818	0.000618668	-3.75216e-10	0.155454
61349308	chr11:61349308:C:G	5.13544e-18	-3.75216e-10	-1.14474	0.000178237	-3.75216e-10	-1.089
61349857	chr11:61349857:A:T	1.96921e-18	-2.10327	-2.74067e-10	6.1128e-05	-2.15914	-2.74067e-10
61350141	chr11:61350141:G:C	4.97795e-18	-3.75216e-10	-1.17589	0.00015692	-3.75216e-10	-1.21638
61350230	chr11:61350230:G:T	6.52718e-18	-3.75216e-10	-0.90493	0.000182249	-3.75216e-10	-1.06674
61350290	chr11:61350290:G:C	6.47543e-18	-3.75216e-10	-0.912889	0.000228485	-3.75216e-10	-0.840643
61351375	chr11:61351375:C:T	7.73045e-18	-3.75216e-10	-0.735737	0.000233262	-3.75216e-10	-0.819951
61351532	chr11:61351532:G:A	7.48688e-17	1.80905	-0.274218	0.000635547	1.04119	-0.858823
61352272	chr11:61352272:C:T	5.084e-18	-3.75216e-10	-1.15481	0.000163958	-3.75216e-10	-1.1725
61352275	chr11:61352275:C:T	4.67053e-18	-3.75216e-10	-1.23963	0.000155314	-3.75216e-10	-1.22667
61352443	chr11:61352443:T:C	4.69729e-18	-3.75216e-10	-1.23392	0.000153241	-3.75216e-10	-1.2401
61352575	chr11:61352575:T:G	4.71447e-18	-3.75216e-10	-1.23027	0.000153331	-3.75216e-10	-1.23952
61352604	chr11:61352604:C:T	4.73822e-16	3.49051	-0.110579	0.00261389	2.33987	-0.743388
61353531	chr11:61353531:T:G	7.05577e-18	-3.75216e-10	-0.827059	0.00025025	-3.75216e-10	-0.749655
61353609	chr11:61353609:G:A	5.95076e-18	-3.75216e-10	-0.997386	0.0002151	-3.75216e-10	-0.901011
61354599	chr11:61354599:C:T	5.95679e-17	-3.75216e-10	1.30621	0.00266463	-3.75216e-10	1.61571
61354900	chr11:61354900:G:A	4.71494e-18	-3.75216e-10	-1.23017	0.000153709	-3.75216e-10	-1.23705
61355218	chr11:61355218:C:T	4.73459e-18	-3.75216e-10	-1.22601	0.00015425	-3.75216e-10	-1.23354
61355406	chr11:61355406:G:A	6.44258e-17	2.58274	-1.19813	0.000826073	1.62394	-1.17937
61355553	chr11:61355553:C:A	6.49364e-18	-3.75216e-10	-0.91008	0.000229122	-3.75216e-10	-0.837859
61355638	chr11:61355638:G:A	1.91909e-18	-2.12905	-2.74067e-10	6.26651e-05	-2.13431	-2.74067e-10
61355757	chr11:61355757:TGA:T	6.41784e-18	-3.75216e-10	-0.921822	0.000199004	-3.75216e-10	-0.978793
61355895	chr11:61355895:C:G	6.84837e-18	-3.75216e-10	-0.856894	0.000242366	-3.75216e-10	-0.781667
61355916	chr11:61355916:T:C	5.17064e-18	-3.75216e-10	-1.13791	0.000165164	-3.75216e-10	-1.16517
61356493	chr11:61356493:A:G	4.66823e-18	-3.75216e-10	-1.24013	0.000153423	-3.75216e-10	-1.23892
61357305	chr11:61357305:T:G	1.44331e-17	-3.75216e-10	-0.111379	0.000621697	-3.75216e-10	0.160338
61358452	chr11:61358452:T:C	6.15353e-18	-3.75216e-10	-0.963878	0.000214804	-3.75216e-10	-0.902391
61358679	chr11:61358679:C:T	4.83729e-18	-3.75216e-10	-1.20455	0.000168136	-3.75216e-10	-1.14734
61359181	chr11:61359181:G:A	5.7785e-18	-3.75216e-10	-1.02676	0.000203464	-3.75216e-10	-0.956625
61359386	chr11:61359386:C:T	6.59713e-19	-1.98649	-1.21036	1.85275e-05	-2.15845	-1.19441
61360113	chr11:61360113:C:G	4.74126e-18	-3.75216e-10	-1.2246	0.000162841	-3.75216e-10	-1.17934
61361094	chr11:61361094:C:T	5.48212e-18	-3.75216e-10	-1.07941	0.00019861	-3.75216e-10	-0.980774
61361954	chr11:61361954:A:C	4.89315e-18	-3.75216e-10	-1.19307	0.000154602	-3.75216e-10	-1.23126
61362252	chr11:61362252:A:G	8.53505e-18	-3.75216e-10	-0.636723	0.0003817	-3.75216e-10	-0.32748
61363163	chr11:61363163:A:G	5.52998e-18	-3.75216e-10	-1.07072	0.000201612	-3.75216e-10	-0.96577
61364146	chr11:61364146:A:G	4.90572e-18	-3.75216e-10	-1.1905	0.000173392	-3.75216e-10	-1.11656
61364367	chr11:61364367:G:A	8.49866e-18	-3.75216e-10	-0.640995	0.000262645	-3.75216e-10	-0.701312
61364864	chr11:61364864:C:T	2.63809e-18	-1.9494	0.138549	4.59147e-05	-2.14974	-0.295586
61365138	chr11:61365138:T:C	9.94367e-18	-3.75216e-10	-0.483968	0.000415868	-3.75216e-10	-0.241747
61365272	chr11:61365272:T:A	2.39887e-18	-0.722255	-1.18365	6.3656e-05	-1.18041	-0.938207
61365664	chr11:61365664:T:C	1.5328e-17	-3.75216e-10	-0.0512228	0.000698463	-3.75216e-10	0.276767
61365919	chr11:61365919:G:A	3.16013e-18	-1.63029	-2.74067e-10	7.87663e-05	-1.90563	-2.74067e-10
61366177	chr11:61366177:G:A	7.03183e-18	-3.75216e-10	-0.830457	0.000210683	-3.75216e-10	-0.921761
61366454	chr11:61366454:T:C	7.86837e-18	-3.75216e-10	-0.718053	0.000289895	-3.75216e-10	-0.602596
61366500	chr11:61366500:G:A	6.50011e-18	-3.75216e-10	-0.909085	0.000231812	-3.75216e-10	-0.826188
61366653	chr11:61366653:A:G	9.33377e-18	-3.75216e-10	-0.547266	0.000287406	-3.75216e-10	-0.611221
61367361	chr11:61367361:G:A	4.70794e-18	-3.75216e-10	-1.23165	0.000160557	-3.75216e-10	-1.19346
61367657	chr11:61367657:A:G	1.22856e-17	-3.75216e-10	-0.272479	0.000371909	-3.75216e-10	-0.353467
61369672	chr11:61369672:C:T	6.00553e-18	-3.75216e-10	-0.988224	0.00019127	-3.75216e-10	-1.01843
61369682	chr11:61369682:T:TGTCAGCTGCAGGTCAGCTA	1.1665e-17	-3.75216e-10	-0.32431	0.000451391	-3.75216e-10	-0.159781
61370047	chr11:61370047:A:G	1.30317e-17	-3.75216e-10	-0.213521	0.000507439	-3.75216e-10	-0.0427387
61370498	chr11:61370498:G:A	4.92373e-18	-3.75216e-10	-1.18684	0.000168554	-3.75216e-10	-1.14486
61370632	chr11:61370632:C:T	5.79143e-18	-3.75216e-10	-1.02453	0.000206164	-3.75216e-10	-0.943442
61371739	chr11:61371739:A:C	4.67721e-18	-3.75216e-10	-1.2382	0.00015786	-3.75216e-10	-1.2104
61373246	chr11:61373246:A:G	4.70678e-18	-3.75216e-10	-1.2319	0.000156672	-3.75216e-10	-1.21796
61373692	chr11:61373692:C:T	1.7221e-17	1.25954	-1.19431	0.00026318	0.506408	-1.20568
61373787	chr11:61373787:C:T	6.23723e-18	0.276204	-1.22657	0.000144881	-0.0752249	-1.22098
61374004	chr11:61374004:G:A	2.37641e-17	1.55831	-1.17104	0.00033679	0.768824	-1.22148
61374240	chr11:61374240:C:T	4.6712e-18	-3.75216e-10	-1.23949	0.000154872	-3.75216e-10	-1.22952
61375017	chr11:61375017:T:C	4.67996e-18	-3.75216e-10	-1.23762	0.00015792	-3.75216e-10	-1.21002
61375367	chr11:61375367:G:T	4.75228e-18	-3.75216e-10	-1.22228	0.000163295	-3.75216e-10	-1.17656
61375471	chr11:61375471:C:T	1.17481e-17	0.907016	-1.22423	0.000256223	0.496813	-1.22288
61375535	chr11:61375535:C:G	6.3714e-18	-3.75216e-10	-0.929084	0.000226362	-3.75216e-10	-0.84998
61375782	chr11:61375782:A:G	9.25243e-18	-3.75216e-10	-0.556018	0.000276429	-3.75216e-10	-0.65016
61376067	chr11:61376067:G:A	4.67608e-18	-3.75216e-10	-1.23844	0.000156461	-3.75216e-10	-1.21931
61376077	chr11:61376077:G:A	8.93022e-17	1.71112	-2.74067e-10	0.000956706	0.591381	-2.74067e-10
61376327	chr11:61376327:T:C	6.28471e-18	-3.75216e-10	-0.942785	0.000222923	-3.75216e-10	-0.865289
61377235	chr11:61377235:C:T	1.47607e-17	1.11135	-1.20028	0.00023122	0.371398	-1.20014
61378332	chr11:61378332:C:T	1.22476e-17	-3.75216e-10	-0.275572	0.000371096	-3.75216e-10	-0.355655
61378875	chr11:61378875:C:G	4.67824e-18	-3.75216e-10	-1.23798	0.000157961	-3.75216e-10	-1.20977
61379267	chr11:61379267:CAGG:C	9.98123e-18	-3.75216e-10	-0.480198	0.000295454	-3.75216e-10	-0.583602
61379813	chr11:61379813:G:C	4.69484e-18	-3.75216e-10	-1.23444	0.000159719	-3.75216e-10	-1.1987
61380195	chr11:61380195:C:T	6.09152e-18	-3.75216e-10	-0.974006	0.000212829	-3.75216e-10	-0.911627
61380697	chr11:61380697:A:G	7.79332e-19	-1.97287	-1.05735	1.77296e-05	-2.15705	-1.23983
61381854	chr11:61381854:C:T	4.71514e-18	-3.75216e-10	-1.23013	0.000153544	-3.75216e-10	-1.23813
61382638	chr11:61382638:G:A	5.18676e-18	-3.75216e-10	-1.1348	0.000159538	-3.75216e-10	-1.19984
61382721	chr11:61382721:C:T	4.85041e-18	-3.75216e-10	-1.20184	0.000163792	-3.75216e-10	-1.17352
61382754	chr11:61382754:A:G	1.88419e-18	-1.56202	-0.585384	0.000104149	-1.07685	-0.549448
61383203	chr11:61383203:T:C	4.70654e-18	-3.75216e-10	-1.23195	0.000157605	-3.75216e-10	-1.21202
61383431	chr11:61383431:C:T	4.75883e-18	-3.75216e-10	-1.2209	0.000153699	-3.75216e-10	-1.23712
61384556	chr11:61384556:C:A	3.40569e-17	1.75016	-1.00303	0.000768867	1.61283	-1.24003
61384868	chr11:61384868:A:G	4.66983e-18	-3.75216e-10	-1.23978	0.000155303	-3.75216e-10	-1.22673
61385158	chr11:61385158:T:C	1.62313e-16	3.49864	-1.19002	0.0284005	5.22138	-1.23933
61385317	chr11:61385317:A:G	4.66817e-18	-3.75216e-10	-1.24014	0.000153677	-3.75216e-10	-1.23726
61385929	chr11:61385929:T:C	1.47544e-16	3.40018	-1.18696	0.0256325	5.11824	-1.23874
61386758	chr11:61386758:T:C	4.86796e-18	-3.75216e-10	-1.19823	0.000176555	-3.75216e-10	-1.09848
61386835	chr11:61386835:G:A	5.40838e-19	-2.15661	-1.23893	1.81915e-05	-2.14726	-1.22391
61387054	chr11:61387054:A:AATG	4.95724e-18	-3.75216e-10	-1.18006	0.000171175	-3.75216e-10	-1.12943
61387933	chr11:61387933:C:T	5.70827e-18	-3.75216e-10	-1.03899	0.000179015	-3.75216e-10	-1.08465
61388205	chr11:61388205:A:G	5.48366e-18	-3.75216e-10	-1.07913	0.000171885	-3.75216e-10	-1.12529
61389195	chr11:61389195:G:T	4.98961e-18	-3.75216e-10	-1.17355	0.000159301	-3.75216e-10	-1.20132
61389342	chr11:61389342:G:C	5.41907e-18	-3.75216e-10	-1.09098	0.000173519	-3.75216e-10	-1.11583
61389354	chr11:61389354:CAGGCAAGGGTCAACCTTGCAG:C	7.30894e-18	-3.75216e-10	-0.791806	0.000224896	-3.75216e-10	-0.856478
61389584	chr11:61389584:A:G	4.9921e-18	-3.75216e-10	-1.17305	0.00015345	-3.75216e-10	-1.23874
61391068	chr11:61391068:C:A	1.86233e-18	-2.15908	-2.74067e-10	6.82317e-05	-2.04921	-2.74067e-10
61391828	chr11:61391828:A:T	1.21772e-17	-3.75216e-10	-0.281339	0.000472614	-3.75216e-10	-0.113835
61392099	chr11:61392099:C:T	2.69184e-18	-1.79068	-2.74067e-10	8.12627e-05	-1.87443	-2.74067e-10
61393552	chr11:61393552:C:T	1.23345e-17	-3.75216e-10	-0.268507	0.000479488	-3.75216e-10	-0.0993967
61394401	chr11:61394401:A:G	6.25374e-19	-2.13444	-1.11587	2.12997e-05	-2.04639	-1.16703
61395693	chr11:61395693:C:T	1.59459e-17	-3.75216e-10	-0.0116994	0.000475717	-3.75216e-10	-0.107292
61395830	chr11:61395830:A:T	1.58296e-18	-1.41898	-0.902628	7.01715e-05	-0.941232	-1.07994
61396776	chr11:61396776:A:G	1.24956e-17	-3.75216e-10	-0.255526	0.000486277	-3.75216e-10	-0.0853371
61396796	chr11:61396796:A:T	1.21434e-17	-3.75216e-10	-0.284121	0.000470262	-3.75216e-10	-0.118824
61397377	chr11:61397377:C:T	7.05265e-19	-2.04103	-1.08905	3.43949e-05	-1.6947	-1.03951
61397808	chr11:61397808:G:A	5.56884e-19	-2.14079	-1.22552	2.04415e-05	-2.06955	-1.185
61398720	chr11:61398720:T:C	9.53827e-18	-3.75216e-10	-0.525592	0.000279936	-3.75216e-10	-0.637555
61399572	chr11:61399572:G:A	2.19591e-18	-1.99431	-2.74067e-10	6.6592e-05	-2.07353	-2.74067e-10
61399637	chr11:61399637:A:G	8.08518e-19	-2.08633	-0.907127	3.30336e-05	-1.83618	-0.93841
61399988	chr11:61399988:A:C	6.27937e-19	-2.15067	-1.09555	1.8372e-05	-2.12191	-1.23938
61400275	chr11:61400275:A:G	4.75243e-18	-3.75216e-10	-1.22225	0.000167852	-3.75216e-10	-1.14903
61400759	chr11:61400759:T:C	7.54868e-19	-1.94838	-1.11373	3.96809e-05	-1.52624	-1.065
61404594	chr11:61404594:G:C	4.66859e-18	-3.75216e-10	-1.24005	0.000154049	-3.75216e-10	-1.23485
61405235	chr11:61405235:CAT:C	6.57998e-18	-3.75216e-10	-0.896873	0.000231236	-3.75216e-10	-0.828675
61405333	chr11:61405333:A:G	6.07961e-18	-3.75216e-10	-0.975963	0.000189078	-3.75216e-10	-1.02996
61405365	chr11:61405365:T:C	5.74367e-18	-3.75216e-10	-1.03281	0.000182055	-3.75216e-10	-1.06781
61405864	chr11:61405864:C:T	5.50879e-19	-2.13719	-1.23995	1.98487e-05	-2.06023	-1.22375
61406013	chr11:61406013:C:T	6.22902e-18	-3.75216e-10	-0.951684	0.000196408	-3.75216e-10	-0.991921
61406142	chr11:61406142:T:C	5.92312e-18	-3.75216e-10	-1.00204	0.000199511	-3.75216e-10	-0.976245
61406265	chr11:61406265:G:A	5.1708e-18	-3.75216e-10	-1.13788	0.000166432	-3.75216e-10	-1.15753
61406403	chr11:61406403:C:G	1.87044e-18	-2.15473	-2.74067e-10	6.7266e-05	-2.06346	-2.74067e-10
61406787	chr11:61406787:G:A	1.21771e-17	-3.75216e-10	-0.28135	0.000386806	-3.75216e-10	-0.314191
61408353	chr11:61408353:C:G	4.85567e-18	-3.75216e-10	-1.20076	0.000155092	-3.75216e-10	-1.2281
61408532	chr11:61408532:G:C	7.05047e-18	-3.75216e-10	-0.82781	0.000216977	-3.75216e-10	-0.892326
61409167	chr11:61409167:A:C	1.39477e-18	-1.41435	-1.03382	2.49686e-05	-1.83773	-1.21677
61409333	chr11:61409333:G:A	6.36483e-19	-2.15049	-1.08221	1.83416e-05	-2.12292	-1.24003
61409948	chr11:61409948:C:T	5.75919e-18	-3.75216e-10	-1.03011	0.000171842	-3.75216e-10	-1.12554
61411534	chr11:61411534:T:C	5.59146e-19	-2.12975	-1.2325	2.06032e-05	-2.04541	-1.20126
61411653	chr11:61411653:G:A	3.75412e-18	-1.45805	-2.74067e-10	7.81622e-05	-1.91333	-2.74067e-10
61411813	chr11:61411813:G:A	6.41407e-19	-2.14814	-1.07686	1.82651e-05	-2.127	-1.24012
61412256	chr11:61412256:G:A	6.42846e-19	-2.15102	-1.07174	1.83661e-05	-2.12147	-1.24014
61412359	chr11:61412359:G:A	8.24562e-18	-3.75216e-10	-0.671222	0.000322581	-3.75216e-10	-0.495762
61413141	chr11:61413141:T:C	5.24618e-18	-3.75216e-10	-1.1234	0.000168594	-3.75216e-10	-1.14462
61413820	chr11:61413820:A:G	4.82697e-18	-3.75216e-10	-1.20669	0.000163609	-3.75216e-10	-1.17464
61414313	chr11:61414313:T:C	1.95759e-17	-3.75216e-10	0.193395	0.000793852	-3.75216e-10	0.404782
61415857	chr11:61415857:T:C	2.64393e-18	-1.80864	-2.74067e-10	6.14759e-05	-2.15347	-2.74067e-10
61415898	chr11:61415898:A:G	9.17773e-18	-3.75216e-10	-0.564124	0.000271246	-3.75216e-10	-0.66909
61416082	chr11:61416082:C:G	4.24044e-18	-0.696324	-0.639912	4.05965e-05	-1.84082	-0.727617
61416557	chr11:61416557:T:A	4.74968e-18	-3.75216e-10	-1.22283	0.000154101	-3.75216e-10	-1.23451
61416569	chr11:61416569:C:T	4.72383e-18	-3.75216e-10	-1.22828	0.000153399	-3.75216e-10	-1.23908
61416639	chr11:61416639:G:A	6.12214e-18	-3.75216e-10	-0.968992	0.000193555	-3.75216e-10	-1.00655
61416755	chr11:61416755:T:G	1.91298e-18	-2.13224	-2.74067e-10	7.3403e-05	-1.97615	-2.74067e-10
61417178	chr11:61417178:T:C	4.70002e-18	-3.75216e-10	-1.23334	0.000156568	-3.75216e-10	-1.21863
61417967	chr11:61417967:C:T	4.83539e-18	-3.75216e-10	-1.20494	0.000156936	-3.75216e-10	-1.21628
61418366	chr11:61418366:T:C	1.22174e-17	-3.75216e-10	-0.278047	0.000474458	-3.75216e-10	-0.109942
61419349	chr11:61419349:A:C	1.08819e-18	-1.67771	-1.01868	2.10407e-05	-2.01494	-1.21071
61422507	chr11:61422507:G:A	1.87308e-18	-2.15332	-2.74067e-10	6.39793e-05	-2.11355	-2.74067e-10
61422987	chr11:61422987:G:A	4.77524e-18	-3.75216e-10	-1.21746	0.000154249	-3.75216e-10	-1.23355
61423417	chr11:61423417:C:T	4.69804e-18	-3.75216e-10	-1.23376	0.000163094	-3.75216e-10	-1.17779
61423692	chr11:61423692:G:GT	6.94136e-18	-3.75216e-10	-0.843407	0.000214301	-3.75216e-10	-0.904732
61424285	chr11:61424285:T:C	6.5773e-18	-3.75216e-10	-0.89728	0.000231134	-3.75216e-10	-0.829116
61424320	chr11:61424320:T:C	5.93195e-18	-3.75216e-10	-1.00055	0.000185058	-3.75216e-10	-1.05145
61424965	chr11:61424965:G:C	5.95076e-18	-3.75216e-10	-0.997385	0.000185509	-3.75216e-10	-1.04901
61428817	chr11:61428817:G:A	6.12193e-19	-2.15637	-1.11524	1.8709e-05	-2.10596	-1.23715
61429516	chr11:61429516:T:G	7.25278e-19	-2.08997	-1.01213	2.46676e-05	-1.98503	-1.0816
61430192	chr11:61430192:G:A	7.08911e-18	-3.75216e-10	-0.822345	0.000218196	-3.75216e-10	-0.886721
61430199	chr11:61430199:T:C	4.98421e-18	-3.75216e-10	-1.17463	0.000167618	-3.75216e-10	-1.15043
61430317	chr11:61430317:C:G	5.94882e-18	-3.75216e-10	-0.997711	0.000185396	-3.75216e-10	-1.04962
61430466	chr11:61430466:C:T	1.14892e-17	-3.75216e-10	-0.339493	0.000443751	-3.75216e-10	-0.176852
61430598	chr11:61430598:A:G	4.67166e-18	-3.75216e-10	-1.23939	0.000154251	-3.75216e-10	-1.23353
61430942	chr11:61430942:A:G	2.50134e-18	-0.814675	-1.0494	2.26763e-05	-2.04354	-1.10726
61431256	chr11:61431256:A:C	5.86027e-19	-2.10689	-1.20841	2.07398e-05	-2.00523	-1.23483
61431280	chr11:61431280:C:T	4.6694e-18	-3.75216e-10	-1.23987	0.000154543	-3.75216e-10	-1.23164
61432192	chr11:61432192:G:A	7.09523e-19	-2.11327	-1.0108	2.3749e-05	-2.0236	-1.08097
61432504	chr11:61432504:ATTAT:A	5.65194e-18	-3.75216e-10	-1.04891	0.000169258	-3.75216e-10	-1.14069
61433327	chr11:61433327:C:T	4.66866e-18	-3.75216e-10	-1.24003	0.000154723	-3.75216e-10	-1.23048
61433712	chr11:61433712:C:T	5.31615e-18	-3.75216e-10	-1.11015	0.000205275	-3.75216e-10	-0.947763
61434522	chr11:61434522:C:T	4.96936e-18	-3.75216e-10	-1.17761	0.000155528	-3.75216e-10	-1.22529
61434831	chr11:61434831:G:A	6.18515e-19	-2.15463	-1.10671	1.84633e-05	-2.11798	-1.23836
61435171	chr11:61435171:C:T	2.51703e-18	-1.85783	-2.74067e-10	8.80072e-05	-1.7947	-2.74067e-10
61435440	chr11:61435440:T:C	5.72882e-19	-2.11437	-1.22361	2.02543e-05	-2.02428	-1.23947
61435974	chr11:61435974:C:T	7.99581e-19	-1.81257	-1.192	1.94605e-05	-2.07159	-1.23214
61436450	chr11:61436450:A:G	6.88825e-18	-3.75216e-10	-0.851087	0.000243462	-3.75216e-10	-0.777156
61436769	chr11:61436769:T:G	4.93641e-18	-3.75216e-10	-1.18427	0.000168609	-3.75216e-10	-1.14453
61436929	chr11:61436929:T:C	5.97618e-18	-3.75216e-10	-0.993122	0.000189	-3.75216e-10	-1.03037
61436937	chr11:61436937:C:T	4.69285e-18	-3.75216e-10	-1.23486	0.00015376	-3.75216e-10	-1.23672
61437449	chr11:61437449:G:A	4.89874e-18	-3.75216e-10	-1.19193	0.000156725	-3.75216e-10	-1.21762
61437871	chr11:61437871:T:C	2.05151e-18	-2.06233	-2.74067e-10	6.36051e-05	-2.11942	-2.74067e-10
61437962	chr11:61437962:G:A	5.97569e-19	-2.15887	-1.13692	1.90146e-05	-2.09458	-1.23233
61438273	chr11:61438273:C:T	6.63876e-18	-3.75216e-10	-0.887979	0.000233829	-3.75216e-10	-0.817525
61438430	chr11:61438430:C:A	4.8181e-18	-3.75216e-10	-1.20852	0.000155167	-3.75216e-10	-1.22761
61438799	chr11:61438799:C:T	4.7878e-18	-3.75216e-10	-1.21483	0.000155617	-3.75216e-10	-1.22472
61438958	chr11:61438958:C:T	3.35188e-18	-1.57138	-2.74067e-10	0.000154554	-1.23157	-2.74067e-10
61439326	chr11:61439326:G:A	6.11401e-19	-2.15897	-1.11394	1.9233e-05	-2.07826	-1.23723
61439838	chr11:61439838:T:G	5.81509e-19	-2.0918	-1.23123	2.14835e-05	-1.96472	-1.24011
61440172	chr11:61440172:G:A	6.43876e-18	-3.75216e-10	-0.918568	0.000197913	-3.75216e-10	-0.984287
61440209	chr11:61440209:G:C	4.67305e-18	-3.75216e-10	-1.23909	0.000155003	-3.75216e-10	-1.22867
61440501	chr11:61440501:T:C	4.79469e-18	-3.75216e-10	-1.2134	0.000155795	-3.75216e-10	-1.22357
61440651	chr11:61440651:A:G	5.35404e-18	-3.75216e-10	-1.10305	0.000207436	-3.75216e-10	-0.937291
61440987	chr11:61440987:G:A	4.67994e-18	-3.75216e-10	-1.23762	0.000156034	-3.75216e-10	-1.22204
61441413	chr11:61441413:T:C	6.09003e-19	-2.15916	-1.11768	1.90732e-05	-2.08696	-1.23687
61441661	chr11:61441661:T:C	5.7922e-19	-2.1077	-1.21927	2.05067e-05	-2.01297	-1.23839
61442536	chr11:61442536:A:G	5.99088e-18	-3.75216e-10	-0.990666	0.000189428	-3.75216e-10	-1.02811
61442818	chr11:61442818:A:G	4.91486e-18	-3.75216e-10	-1.18864	0.000167642	-3.75216e-10	-1.15028
61442973	chr11:61442973:T:C	6.13481e-19	-2.1568	-1.11272	1.86276e-05	-2.10992	-1.23755
61443243	chr11:61443243:A:G	1.14892e-17	-3.75216e-10	-0.339493	0.000443751	-3.75216e-10	-0.176852
61443634	chr11:61443634:T:C	4.74292e-18	-3.75216e-10	-1.22425	0.000154537	-3.75216e-10	-1.23168
61443897	chr11:61443897:C:T	1.29933e-17	-3.75216e-10	-0.216472	0.00041256	-3.75216e-10	-0.249733
61443930	chr11:61443930:C:T	9.8522e-18	-3.75216e-10	-0.49321	0.00028974	-3.75216e-10	-0.60313
61444033	chr11:61444033:A:G	2.54816e-18	-1.84553	-2.74067e-10	0.000103412	-1.6334	-2.74067e-10
61444461	chr11:61444461:G:A	4.81008e-18	-3.75216e-10	-1.21019	0.000154339	-3.75216e-10	-1.23297
61444585	chr11:61444585:T:C	9.7051e-18	-3.75216e-10	-0.508252	0.000285803	-3.75216e-10	-0.616811
61444648	chr11:61444648:C:T	4.66927e-18	-3.75216e-10	-1.2399	0.000155589	-3.75216e-10	-1.2249
61444731	chr11:61444731:A:G	2.48912e-18	-1.86898	-2.74067e-10	0.000100275	-1.6642	-2.74067e-10
61444749	chr11:61444749:A:C	7.31347e-18	-3.75216e-10	-0.791186	0.000259736	-3.75216e-10	-0.71245
61444757	chr11:61444757:T:A	9.37518e-18	-3.75216e-10	-0.542839	0.000277212	-3.75216e-10	-0.647331
61444994	chr11:61444994:T:A	4.77169e-18	-3.75216e-10	-1.2182	0.000164199	-3.75216e-10	-1.17104
61445020	chr11:61445020:G:A	7.13802e-19	-1.97272	-1.14534	3.64337e-05	-1.57133	-1.10529
61445342	chr11:61445342:G:A	4.92183e-18	-3.75216e-10	-1.18722	0.000167951	-3.75216e-10	-1.14844
61446448	chr11:61446448:T:C	5.76044e-19	-2.11085	-1.22163	2.03773e-05	-2.01866	-1.23903
61446486	chr11:61446486:A:G	1.48839e-17	-3.75216e-10	-0.0806258	0.000419207	-3.75216e-10	-0.23375
61446527	chr11:61446527:A:G	8.58699e-19	-1.76205	-1.17119	2.0192e-05	-2.02907	-1.23776
61446922	chr11:61446922:ATATAT:A	4.86606e-18	-3.75216e-10	-1.19862	0.000165057	-3.75216e-10	-1.16582
61446930	chr11:61446930:G:C	4.80739e-18	-3.75216e-10	-1.21075	0.000154119	-3.75216e-10	-1.23439
61447048	chr11:61447048:G:A	5.46688e-18	-3.75216e-10	-1.0822	0.000165533	-3.75216e-10	-1.16294
61447102	chr11:61447102:C:A	1.86323e-18	-2.15859	-2.74067e-10	6.92143e-05	-2.03491	-2.74067e-10
61447580	chr11:61447580:G:A	6.07764e-19	-2.15903	-1.11984	1.89854e-05	-2.09204	-1.23641
61447740	chr11:61447740:A:G	6.06605e-19	-2.15896	-1.12182	1.92551e-05	-2.07826	-1.23608
61447877	chr11:61447877:C:A	4.67049e-18	-3.75216e-10	-1.23964	0.000155339	-3.75216e-10	-1.2265
61447993	chr11:61447993:C:T	5.07535e-18	-0.674753	-0.481754	0.000133709	-0.591488	-0.78496
61448147	chr11:61448147:G:T	6.06304e-19	-2.15912	-1.12216	1.90445e-05	-2.08931	-1.23603
61448502	chr11:61448502:G:A	5.62041e-18	-3.75216e-10	-1.0545	0.000170881	-3.75216e-10	-1.13115
61448590	chr11:61448590:A:G	2.5145e-18	-1.85883	-2.74067e-10	8.99507e-05	-1.77285	-2.74067e-10
61448666	chr11:61448666:C:G	4.78316e-18	-3.75216e-10	-1.2158	0.000164892	-3.75216e-10	-1.16683
61448782	chr11:61448782:G:A	4.69195e-18	-3.75216e-10	-1.23506	0.000153341	-3.75216e-10	-1.23945
61449126	chr11:61449126:A:G	8.04173e-19	-1.81312	-1.18573	1.94089e-05	-2.07194	-1.23444
61449406	chr11:61449406:T:G	2.21978e-18	-1.9835	-2.74067e-10	7.89736e-05	-1.903	-2.74067e-10
61449551	chr11:61449551:C:T	7.50983e-19	-1.97029	-1.09698	3.88521e-05	-1.56119	-1.05116
61449610	chr11:61449610:G:T	4.82051e-18	-3.75216e-10	-1.20802	0.000154493	-3.75216e-10	-1.23196
61449653	chr11:61449653:G:T	6.11705e-19	-2.15798	-1.11443	1.87543e-05	-2.10337	-1.23733
61449746	chr11:61449746:G:A	5.23397e-18	-3.75216e-10	-1.12573	0.000168362	-3.75216e-10	-1.146
61449871	chr11:61449871:T:C	9.45285e-18	-0.534587	-2.74067e-10	0.000146007	-1.28846	-2.74067e-10
61450111	chr11:61450111:A:C	6.19933e-18	-3.75216e-10	-0.956463	0.000195469	-3.75216e-10	-0.996714
61450868	chr11:61450868:G:A	7.89978e-19	-1.954	-1.06266	4.16267e-05	-1.53055	-1.01282
61450879	chr11:61450879:A:G	4.81054e-18	-3.75216e-10	-1.21009	0.000166496	-3.75216e-10	-1.15714
61451504	chr11:61451504:A:G	5.63388e-19	-2.13531	-1.21938	1.95157e-05	-2.06252	-1.23837
61451709	chr11:61451709:T:C	6.09154e-19	-2.15396	-1.12263	1.84801e-05	-2.1195	-1.23592
61451793	chr11:61451793:G:A	5.73804e-19	-2.12128	-1.2151	2.00628e-05	-2.03613	-1.23711
61452029	chr11:61452029:T:TA	9.25064e-18	-3.75216e-10	-0.556212	0.000354087	-3.75216e-10	-0.402572
61452121	chr11:61452121:G:A	9.97066e-18	-3.75216e-10	-0.481257	0.000384778	-3.75216e-10	-0.319448
61452227	chr11:61452227:C:T	1.91031e-18	-2.13364	-2.74067e-10	6.36219e-05	-2.11916	-2.74067e-10
61452750	chr11:61452750:A:G	5.44277e-18	-3.75216e-10	-1.08662	0.000164912	-3.75216e-10	-1.1667
61453493	chr11:61453493:A:G	6.22065e-18	-3.75216e-10	-0.95303	0.000182085	-3.75216e-10	-1.06764
61453620	chr11:61453620:A:C	2.60034e-18	-1.82526	-2.74067e-10	6.89232e-05	-2.03912	-2.74067e-10
61454263	chr11:61454263:G:A	6.24307e-19	-2.156	-1.09601	1.85282e-05	-2.11348	-1.23934
61454539	chr11:61454539:A:G	5.18473e-18	-3.75216e-10	-1.13519	0.000192615	-3.75216e-10	-1.01142
61454647	chr11:61454647:C:T	7.457e-18	-3.75216e-10	-0.771751	0.000226804	-3.75216e-10	-0.848027
61455194	chr11:61455194:C:T	6.67995e-18	-3.75216e-10	-0.881794	0.000235395	-3.75216e-10	-0.810849
61455327	chr11:61455327:G:A	5.12215e-18	-3.75216e-10	-1.14733	0.000162674	-3.75216e-10	-1.18037
61455412	chr11:61455412:A:T	8.83358e-18	-3.75216e-10	-0.602344	0.000320554	-3.75216e-10	-0.502066
61455641	chr11:61455641:A:G	6.18006e-19	-2.15638	-1.10578	1.85796e-05	-2.11162	-1.23843
61456808	chr11:61456808:G:T	5.82002e-19	-2.15685	-1.16534	1.89206e-05	-2.10934	-1.22252
61456881	chr11:61456881:A:T	4.70356e-18	-3.75216e-10	-1.23259	0.000162748	-3.75216e-10	-1.17991
61457114	chr11:61457114:C:T	6.31587e-18	-3.75216e-10	-0.937839	0.000184597	-3.75216e-10	-1.05394
61457550	chr11:61457550:A:AG	1.23898e-17	-3.75216e-10	-0.264029	0.000393552	-3.75216e-10	-0.296902
61458926	chr11:61458926:G:A	5.95509e-19	-2.15772	-1.14152	1.88321e-05	-2.10506	-1.23149
61458997	chr11:61458997:T:G	8.01987e-19	-1.99587	-1.0057	4.12154e-05	-1.60733	-0.945972
61460218	chr11:61460218:C:T	9.43121e-18	-3.75216e-10	-0.53688	0.000289177	-3.75216e-10	-0.605077
61460832	chr11:61460832:C:A	5.66084e-18	-3.75216e-10	-1.04733	0.000209007	-3.75216e-10	-0.929747
61460952	chr11:61460952:C:T	6.95945e-18	-3.75216e-10	-0.840804	0.000217804	-3.75216e-10	-0.888519
61461229	chr11:61461229:A:T	1.05654e-17	-0.423322	-2.74067e-10	0.000160129	-1.19613	-2.74067e-10
61461721	chr11:61461721:G:A	1.9735e-18	-2.10109	-2.74067e-10	7.56541e-05	-1.94594	-2.74067e-10
61461786	chr11:61461786:A:G	6.2609e-18	-3.75216e-10	-0.946581	0.000238904	-3.75216e-10	-0.796055
61461817	chr11:61461817:T:A	5.4817e-18	-3.75216e-10	-1.07949	0.000165787	-3.75216e-10	-1.16141
61462011	chr11:61462011:G:A	8.93087e-19	-1.7401	-1.15387	2.02486e-05	-2.02395	-1.24008
61462150	chr11:61462150:G:A	5.46782e-18	-3.75216e-10	-1.08202	0.000199487	-3.75216e-10	-0.976366
61462317	chr11:61462317:C:T	1.34229e-18	-1.34213	-1.1444	2.6803e-05	-1.74388	-1.23972
61462320	chr11:61462320:T:C	4.77746e-18	-3.75216e-10	-1.217	0.000153972	-3.75216e-10	-1.23534
61462336	chr11:61462336:C:T	4.98314e-18	-3.75216e-10	-1.17484	0.000155436	-3.75216e-10	-1.22588
61462851	chr11:61462851:G:A	7.13497e-18	-3.75216e-10	-0.815897	0.000229263	-3.75216e-10	-0.837245
61464815	chr11:61464815:C:T	8.78803e-19	-1.68137	-1.22873	4.55633e-05	-1.22503	-1.22798
61465282	chr11:61465282:A:T	2.39252e-18	-1.90856	-2.74067e-10	6.50335e-05	-2.09721	-2.74067e-10
61465637	chr11:61465637:C:T	1.13834e-17	-3.75216e-10	-0.348744	0.00033161	-3.75216e-10	-0.468154
61465714	chr11:61465714:T:C	7.56438e-18	-0.757454	-2.74067e-10	0.000124738	-1.4459	-2.74067e-10
61465758	chr11:61465758:G:T	6.18597e-18	-3.75216e-10	-0.958621	0.00018569	-3.75216e-10	-1.04804
61465977	chr11:61465977:G:C	1.25948e-18	-1.38619	-1.16401	2.62266e-05	-1.76536	-1.23998
61466005	chr11:61466005:T:C	8.50388e-19	-1.78524	-1.15772	1.98304e-05	-2.04476	-1.24014
61466059	chr11:61466059:C:T	6.24804e-19	-2.15553	-1.09569	1.85075e-05	-2.11456	-1.23938
61466803	chr11:61466803:ACTCT:A	5.74514e-19	-2.12273	-1.2124	2.01522e-05	-2.03017	-1.23863
61466919	chr11:61466919:T:C	4.99397e-18	-3.75216e-10	-1.17267	0.000160318	-3.75216e-10	-1.19496
61467965	chr11:61467965:C:T	1.24492e-17	-3.75216e-10	-0.259248	0.000472813	-3.75216e-10	-0.113416
61468927	chr11:61468927:C:T	8.7918e-18	-3.75216e-10	-0.607085	0.000253737	-3.75216e-10	-0.735815
61469236	chr11:61469236:T:TG	4.71164e-18	-3.75216e-10	-1.23087	0.000153656	-3.75216e-10	-1.2374
61469366	chr11:61469366:A:G	6.35933e-19	-2.15704	-1.07653	1.86044e-05	-2.10858	-1.24014
61470059	chr11:61470059:G:C	6.20223e-18	-3.75216e-10	-0.955996	0.000232978	-3.75216e-10	-0.82117
61470469	chr11:61470469:G:A	5.53568e-18	-3.75216e-10	-1.06969	0.000166837	-3.75216e-10	-1.1551
61471018	chr11:61471018:G:T	5.07994e-18	-3.75216e-10	-1.1556	0.000181091	-3.75216e-10	-1.07312
61471120	chr11:61471120:A:AGCTAGTCAC	6.32948e-18	-3.75216e-10	-0.935686	0.000199383	-3.75216e-10	-0.97689
61471461	chr11:61471461:G:A	5.04497e-18	-3.75216e-10	-1.16251	0.000179344	-3.75216e-10	-1.08281
61471490	chr11:61471490:T:C	6.22009e-18	-3.75216e-10	-0.95312	0.000186479	-3.75216e-10	-1.04379
61472862	chr11:61472862:C:T	5.08837e-18	-3.75216e-10	-1.15395	0.000171661	-3.75216e-10	-1.1266
61472921	chr11:61472921:C:T	6.17801e-18	-3.75216e-10	-0.959907	0.000194988	-3.75216e-10	-0.999179
61473217	chr11:61473217:G:A	6.28037e-19	-2.01087	-1.23519	3.06471e-05	-1.63063	-1.21895
61473276	chr11:61473276:C:T	1.39297e-18	-1.32418	-1.12529	2.72855e-05	-1.72778	-1.23798
61473354	chr11:61473354:C:A	6.24722e-18	-3.75216e-10	-0.948767	0.000187197	-3.75216e-10	-1.03996
61473371	chr11:61473371:T:A	6.62453e-19	-1.98381	-1.2089	2.23697e-05	-1.92706	-1.23734
61473520	chr11:61473520:T:C	6.49997e-18	-3.75216e-10	-0.909106	0.000203486	-3.75216e-10	-0.956517
61473908	chr11:61473908:T:C	6.05645e-19	-2.07256	-1.20981	2.18336e-05	-1.95133	-1.23734
61473949	chr11:61473949:T:A	1.02108e-17	-3.75216e-10	-0.457457	0.000375072	-3.75216e-10	-0.344998
61474090	chr11:61474090:G:A	1.11435e-17	-3.75216e-10	-0.370047	0.000432749	-3.75216e-10	-0.201957
61474403	chr11:61474403:T:C	6.89556e-18	-3.75216e-10	-0.850026	0.000212741	-3.75216e-10	-0.912041
61474469	chr11:61474469:T:G	8.42736e-19	-1.8465	-1.10551	4.50047e-05	-1.45635	-1.009
61474751	chr11:61474751:T:C	5.85341e-19	-2.13101	-1.18545	2.00228e-05	-2.04575	-1.22949
61475269	chr11:61475269:G:T	7.8179e-19	-1.81498	-1.2121	1.97804e-05	-2.06054	-1.22688
61476082	chr11:61476082:A:G	4.89934e-18	-3.75216e-10	-1.1918	0.000171764	-3.75216e-10	-1.12599
61476304	chr11:61476304:C:T	7.05748e-18	-3.75216e-10	-0.826816	0.000217388	-3.75216e-10	-0.890432
61476756	chr11:61476756:C:T	9.7711e-18	-3.75216e-10	-0.501475	0.000288023	-3.75216e-10	-0.609075
61478142	chr11:61478142:G:T	6.04989e-19	-2.142	-1.14145	1.82319e-05	-2.15897	-1.20997
61478471	chr11:61478471:G:A	7.80254e-19	-1.90308	-1.12596	4.13612e-05	-1.54252	-1.00725
61478480	chr11:61478480:A:G	6.56271e-19	-2.11543	-1.08665	1.89049e-05	-2.15527	-1.17742
61478551	chr11:61478551:C:G	8.84567e-18	-3.75216e-10	-0.600976	0.000268764	-3.75216e-10	-0.67828
61478657	chr11:61478657:A:C	1.0207e-17	-3.75216e-10	-0.457831	0.000390868	-3.75216e-10	-0.303745
61478724	chr11:61478724:A:G	8.65456e-18	-3.75216e-10	-0.622817	0.000263193	-3.75216e-10	-0.699229
61479053	chr11:61479053:C:T	6.21815e-19	-2.10858	-1.14744	1.82166e-05	-2.15678	-1.21301
61479185	chr11:61479185:C:T	6.45803e-18	-3.75216e-10	-0.91558	0.000235599	-3.75216e-10	-0.809982
61479196	chr11:61479196:G:A	8.50572e-18	-3.75216e-10	-0.640165	0.000320301	-3.75216e-10	-0.502853
61479386	chr11:61479386:T:C	6.32383e-19	-2.13017	-1.10899	1.8583e-05	-2.15857	-1.1913
61479816	chr11:61479816:T:C	4.7942e-18	-3.75216e-10	-1.2135	0.000154118	-3.75216e-10	-1.2344
61481004	chr11:61481004:G:A	6.62447e-18	-3.75216e-10	-0.890134	0.000207899	-3.75216e-10	-0.935065
61481351	chr11:61481351:C:T	4.76269e-18	-3.75216e-10	-1.22009	0.000160116	-3.75216e-10	-1.19622
61481911	chr11:61481911:C:A	7.75832e-19	-2.02405	-1.01067	1.87444e-05	-2.15586	-1.18537
61482055	chr11:61482055:C:T	9.83301e-18	-3.75216e-10	-0.495159	0.000360019	-3.75216e-10	-0.385959
61482294	chr11:61482294:C:T	4.77903e-18	-3.75216e-10	-1.21667	0.000164249	-3.75216e-10	-1.17073
61482546	chr11:61482546:G:A	4.6688e-18	-3.75216e-10	-1.24	0.000161418	-3.75216e-10	-1.18812
61482790	chr11:61482790:G:A	1.03287e-17	-3.75216e-10	-0.445981	0.000310607	-3.75216e-10	-0.533587
61483236	chr11:61483236:G:A	4.76161e-18	-3.75216e-10	-1.22032	0.000159634	-3.75216e-10	-1.19923
61483252	chr11:61483252:C:T	1.14006e-17	-3.75216e-10	-0.347237	0.000339339	-3.75216e-10	-0.445116
61483598	chr11:61483598:G:T	7.71985e-19	-1.8387	-1.20099	3.98814e-05	-1.46716	-1.11905
61483951	chr11:61483951:T:A	4.72488e-18	-3.75216e-10	-1.22806	0.000166968	-3.75216e-10	-1.15432
61484146	chr11:61484146:G:A	4.71491e-18	-3.75216e-10	-1.23017	0.00016594	-3.75216e-10	-1.16049
61484233	chr11:61484233:ACT:A	1.12767e-17	-3.75216e-10	-0.35817	0.000419569	-3.75216e-10	-0.232888
61484250	chr11:61484250:G:A	4.72095e-18	-3.75216e-10	-1.22889	0.000166458	-3.75216e-10	-1.15737
61484418	chr11:61484418:G:T	5.21183e-18	-3.75216e-10	-1.12997	0.000162655	-3.75216e-10	-1.18048
61484537	chr11:61484537:TC:T	4.80956e-18	-3.75216e-10	-1.2103	0.000173806	-3.75216e-10	-1.11417
61484830	chr11:61484830:C:G	4.79518e-18	-3.75216e-10	-1.21329	0.00017285	-3.75216e-10	-1.11969
61484831	chr11:61484831:A:G	6.14908e-19	-2.0397	-1.22749	2.69908e-05	-1.82339	-1.15323
61485237	chr11:61485237:T:C	1.89761e-18	-2.14031	-2.74067e-10	6.12469e-05	-2.1572	-2.74067e-10
61485635	chr11:61485635:C:T	4.92571e-18	-3.75216e-10	-1.18644	0.000171952	-3.75216e-10	-1.1249
61485728	chr11:61485728:G:A	6.05492e-19	-2.13625	-1.14637	1.99572e-05	-2.03839	-1.24013
61486336	chr11:61486336:A:C	8.64193e-19	-1.68892	-1.23794	4.00091e-05	-1.38551	-1.19749
61486983	chr11:61486983:T:C	8.36858e-19	-1.72088	-1.23812	3.83799e-05	-1.42629	-1.19829
61487543	chr11:61487543:G:A	4.67064e-18	-3.75216e-10	-1.23961	0.000156286	-3.75216e-10	-1.22043
61487586	chr11:61487586:C:T	4.80441e-18	-3.75216e-10	-1.21137	0.000153572	-3.75216e-10	-1.23795
61487986	chr11:61487986:TTC:T	4.68415e-18	-3.75216e-10	-1.23672	0.000153916	-3.75216e-10	-1.23571
61488063	chr11:61488063:C:T	1.20665e-18	-1.58512	-1.00794	5.09692e-05	-1.19947	-1.14142
61488078	chr11:61488078:A:C	1.22269e-18	-1.57767	-1.00218	5.15881e-05	-1.19116	-1.13766
61488140	chr11:61488140:C:T	1.0117e-17	-3.75216e-10	-0.466684	0.000304584	-3.75216e-10	-0.553168
61488184	chr11:61488184:G:A	5.91967e-19	-2.0846	-1.22061	3.32548e-05	-1.54932	-1.2186
61488190	chr11:61488190:T:C	5.03599e-18	-3.75216e-10	-1.16429	0.000167868	-3.75216e-10	-1.14894
61488290	chr11:61488290:A:G	5.65659e-19	-2.1423	-1.20836	2.78302e-05	-1.7398	-1.2062
61488497	chr11:61488497:G:A	5.77306e-19	-2.11229	-1.218	3.06031e-05	-1.63521	-1.2158
61488771	chr11:61488771:G:A	4.9723e-18	-3.75216e-10	-1.17702	0.000157364	-3.75216e-10	-1.21355
61488988	chr11:61488988:G:A	4.79111e-18	-3.75216e-10	-1.21414	0.000153464	-3.75216e-10	-1.23865
61489025	chr11:61489025:C:G	4.68267e-18	-3.75216e-10	-1.23704	0.000160733	-3.75216e-10	-1.19237
61489153	chr11:61489153:G:GCCAGAGGCTCAGTCTGGGTGTGAGGA	1.14987e-18	-1.5535	-1.08775	5.04566e-05	-1.16077	-1.19023
61489429	chr11:61489429:G:T	7.59127e-18	-3.75216e-10	-0.753905	0.000210845	-3.75216e-10	-0.92099
61489461	chr11:61489461:T:A	8.73798e-18	-3.75216e-10	-0.613225	0.000279251	-3.75216e-10	-0.640006
61489531	chr11:61489531:G:A	5.18683e-18	-3.75216e-10	-1.13478	0.000184165	-3.75216e-10	-1.05628
61489543	chr11:61489543:G:A	4.80177e-18	-3.75216e-10	-1.21192	0.000155794	-3.75216e-10	-1.22358
61489656	chr11:61489656:T:C	1.21729e-18	-1.52836	-1.05591	5.30106e-05	-1.1302	-1.17142
61489755	chr11:61489755:C:T	1.08472e-17	-3.75216e-10	-0.396996	0.000325439	-3.75216e-10	-0.486939
61489883	chr11:61489883:G:C	5.75555e-19	-2.09372	-1.23961	3.17627e-05	-1.57452	-1.2393
61489938	chr11:61489938:C:T	5.82867e-18	-3.75216e-10	-1.01812	0.000210025	-3.75216e-10	-0.924887
61489951	chr11:61489951:C:T	1.91112e-18	-2.13321	-2.74067e-10	9.55287e-05	-1.71269	-2.74067e-10
61490124	chr11:61490124:T:C	5.34195e-18	-3.75216e-10	-1.10531	0.000164262	-3.75216e-10	-1.17065
61490223	chr11:61490223:G:A	4.80192e-18	-3.75216e-10	-1.21189	0.00015354	-3.75216e-10	-1.23815
61490953	chr11:61490953:G:A	5.41739e-18	-3.75216e-10	-1.09129	0.000164085	-3.75216e-10	-1.17173
61490996	chr11:61490996:T:C	6.74591e-19	-2.14127	-1.03328	1.79165e-05	-2.15366	-1.23274
61491087	chr11:61491087:G:A	5.51549e-19	-2.13738	-1.23855	2.1509e-05	-1.99466	-1.20898
61491143	chr11:61491143:G:A	4.85531e-18	-3.75216e-10	-1.20083	0.000154085	-3.75216e-10	-1.23461
61491413	chr11:61491413:A:G	4.69651e-18	-3.75216e-10	-1.23408	0.000153259	-3.75216e-10	-1.23999
61491416	chr11:61491416:A:G	4.6971e-18	-3.75216e-10	-1.23396	0.000153256	-3.75216e-10	-1.24001
61491499	chr11:61491499:G:A	6.7734e-18	-0.867901	-2.74067e-10	0.000448385	-0.166463	-2.74067e-10
61491641	chr11:61491641:G:T	5.31744e-18	-3.75216e-10	-1.10991	0.000179642	-3.75216e-10	-1.08115
61491714	chr11:61491714:A:G	6.86391e-19	-2.10994	-1.04727	3.65513e-05	-1.61736	-1.05604
61491808	chr11:61491808:C:T	4.82807e-18	-3.75216e-10	-1.20646	0.000153818	-3.75216e-10	-1.23635
61491914	chr11:61491914:C:T	5.45593e-19	-2.15566	-1.23113	5.20448e-05	-1.10349	-1.21652
61492341	chr11:61492341:C:T	4.71497e-18	-3.75216e-10	-1.23016	0.000159769	-3.75216e-10	-1.19838
61492542	chr11:61492542:C:T	4.81227e-18	-3.75216e-10	-1.20974	0.000160985	-3.75216e-10	-1.19081
61492720	chr11:61492720:C:T	5.97355e-19	-2.15557	-1.14058	4.31529e-05	-1.30682	-1.20054
61493410	chr11:61493410:C:T	5.50159e-19	-2.15901	-1.21944	1.90164e-05	-2.09368	-1.23314
61493546	chr11:61493546:C:A	4.88034e-18	-3.75216e-10	-1.19569	0.000157401	-3.75216e-10	-1.21332
61493651	chr11:61493651:T:C	6.93095e-19	-1.96356	-1.18393	4.6025e-05	-1.21936	-1.22357
61493753	chr11:61493753:A:G	5.4825e-19	-2.15453	-1.2274	4.0467e-05	-1.33687	-1.23476
61493827	chr11:61493827:G:A	5.68877e-19	-2.11834	-1.22666	2.98743e-05	-1.6516	-1.22352
61494045	chr11:61494045:G:A	6.05951e-19	-2.08694	-1.19492	1.91266e-05	-2.08211	-1.23892
61494641	chr11:61494641:A:T	5.95238e-19	-2.15777	-1.14193	4.47182e-05	-1.26558	-1.20615
61494693	chr11:61494693:C:T	5.40473e-19	-2.15801	-1.2382	4.92901e-05	-1.13734	-1.23705
61494944	chr11:61494944:C:T	4.88212e-18	-3.75216e-10	-1.19532	0.000154721	-3.75216e-10	-1.23049
61494986	chr11:61494986:G:A	5.69222e-18	-3.75216e-10	-1.0418	0.000204031	-3.75216e-10	-0.953843
61495082	chr11:61495082:G:A	5.45368e-19	-2.15892	-1.22828	4.74103e-05	-1.17329	-1.23998
61495557	chr11:61495557:A:C	5.95561e-19	-2.12042	-1.17873	1.79263e-05	-2.15433	-1.23152
61495644	chr11:61495644:C:G	6.09093e-19	-2.10816	-1.16852	1.79407e-05	-2.15754	-1.22751
61495722	chr11:61495722:T:C	5.7522e-19	-2.14924	-1.18466	4.4298e-05	-1.28028	-1.20089
61496109	chr11:61496109:T:C	7.001e-19	-2.13721	-1.00022	1.95754e-05	-2.1472	-1.15064
61496168	chr11:61496168:T:C	5.55378e-19	-2.14549	-1.22352	4.42144e-05	-1.25104	-1.23203
61496201	chr11:61496201:A:G	6.10925e-19	-2.13794	-1.13574	2.27247e-05	-2.01423	-1.13444
61496238	chr11:61496238:A:G	5.64103e-19	-2.1405	-1.21292	4.6845e-05	-1.20177	-1.2235
61496448	chr11:61496448:C:T	5.49841e-19	-2.14704	-1.23199	5.93438e-05	-0.985372	-1.2034
61496907	chr11:61496907:T:C	5.64683e-19	-2.1473	-1.2051	2.60478e-05	-1.78289	-1.22929
61497042	chr11:61497042:T:TAA	5.57704e-19	-2.15511	-1.20973	4.08066e-05	-1.34286	-1.22041
61497304	chr11:61497304:TGA:T	6.54826e-18	-3.75216e-10	-0.901704	0.000245577	-3.75216e-10	-0.768504
61497560	chr11:61497560:G:A	1.01035e-18	-2.11528	-0.655322	2.45025e-05	-2.11584	-0.957499
61497563	chr11:61497563:T:C	3.0464e-18	-1.66694	-2.74067e-10	0.000107132	-1.59805	-2.74067e-10
61497695	chr11:61497695:T:G	5.4249e-19	-2.15439	-1.2381	5.40835e-05	-1.06271	-1.21887
61497975	chr11:61497975:C:T	4.66949e-18	-3.75216e-10	-1.23985	0.000155843	-3.75216e-10	-1.22327
61498048	chr11:61498048:C:T	5.66982e-19	-2.14751	-1.20082	4.44062e-05	-1.26474	-1.214
61498065	chr11:61498065:C:T	5.71063e-19	-2.15274	-1.18842	2.60725e-05	-1.8232	-1.18803
61498223	chr11:61498223:A:G	4.92996e-18	-3.75216e-10	-1.18557	0.000155175	-3.75216e-10	-1.22756
61498657	chr11:61498657:A:G	7.43467e-18	-3.75216e-10	-0.77475	0.000218687	-3.75216e-10	-0.884472
61499355	chr11:61499355:A:C	6.46643e-19	-2.02525	-1.19162	8.70985e-05	-0.598785	-1.20629
61499431	chr11:61499431:C:T	4.79202e-18	-3.75216e-10	-1.21395	0.000153591	-3.75216e-10	-1.23782
61499805	chr11:61499805:A:G	4.67051e-18	-3.75216e-10	-1.23964	0.000156062	-3.75216e-10	-1.22186
61500065	chr11:61500065:A:T	2.09781e-18	-2.04001	-2.74067e-10	6.11939e-05	-2.15807	-2.74067e-10
61500636	chr11:61500636:A:C	4.93438e-18	-3.75216e-10	-1.18468	0.000155268	-3.75216e-10	-1.22697
61501280	chr11:61501280:G:C	4.66879e-18	-3.75216e-10	-1.24	0.000154269	-3.75216e-10	-1.23342
61502132	chr11:61502132:C:T	1.96746e-18	-2.10416	-2.74067e-10	0.000304415	-0.553722	-2.74067e-10
61502177	chr11:61502177:A:G	5.63628e-19	-2.15874	-1.19552	1.88802e-05	-2.10333	-1.23068
61502178	chr11:61502178:C:T	5.62194e-19	-2.15795	-1.19887	1.87255e-05	-2.11005	-1.23218
61502300	chr11:61502300:A:G	4.71801e-18	-3.75216e-10	-1.22952	0.000153965	-3.75216e-10	-1.23539
61502559	chr11:61502559:GC:G	7.47707e-19	-2.14927	-0.922381	1.88348e-05	-2.15127	-1.18515
61503050	chr11:61503050:A:G	6.93077e-19	-1.9613	-1.18622	0.000167539	-0.0224461	-1.12845
61503122	chr11:61503122:T:C	6.1154e-19	-2.08537	-1.18731	8.05315e-05	-0.752604	-1.13086
61503259	chr11:61503259:C:T	6.31113e-19	-2.0057	-1.23547	0.000130345	-0.164189	-1.23774
61503466	chr11:61503466:T:C	7.17975e-19	-1.97199	-1.14024	0.000107388	-0.433282	-1.16238
61503514	chr11:61503514:A:G	6.38371e-19	-1.9939	-1.23584	0.000135665	-0.124572	-1.23735
61503847	chr11:61503847:C:G	6.85045e-19	-1.9652	-1.19397	0.000164302	-0.0313334	-1.13908
61504228	chr11:61504228:TG:T	2.04613e-17	-3.75216e-10	0.237631	0.000825577	-3.75216e-10	0.443967
61504837	chr11:61504837:C:T	6.42742e-18	-3.75216e-10	-0.92033	0.00016027	-3.75216e-10	-1.19525
61505093	chr11:61505093:T:C	1.54178e-17	1.17442	-1.2198	3.09396e-05	-1.63759	-1.20249
61505173	chr11:61505173:C:T	4.87613e-18	-3.75216e-10	-1.19655	0.000167328	-3.75216e-10	-1.15216
61505190	chr11:61505190:C:T	4.99301e-18	-3.75216e-10	-1.17287	0.000156412	-3.75216e-10	-1.21962
61505253	chr11:61505253:TC:T	1.23673e-17	-3.75216e-10	-0.265847	0.000363322	-3.75216e-10	-0.376827
61505510	chr11:61505510:G:C	7.15396e-19	-1.91799	-1.19783	0.000134311	-0.159893	-1.21206
61505642	chr11:61505642:G:A	6.05207e-19	-2.15507	-1.12802	2.68018e-05	-1.83304	-1.15061
61506114	chr11:61506114:G:A	6.18684e-19	-2.05273	-1.20833	0.000110793	-0.326747	-1.2377
61506461	chr11:61506461:G:C	6.72372e-19	-1.94643	-1.23142	0.000165946	0.0406674	-1.20112
61506468	chr11:61506468:G:A	6.07465e-19	-2.15521	-1.12416	2.69997e-05	-1.82948	-1.14681
61506807	chr11:61506807:T:C	4.80171e-18	-3.75216e-10	-1.21193	0.000153619	-3.75216e-10	-1.23764
61506909	chr11:61506909:G:A	1.0823e-18	-2.13081	-0.571007	2.29205e-05	-2.13411	-1.00597
61507293	chr11:61507293:A:C	4.72608e-18	-3.75216e-10	-1.22781	0.00015884	-3.75216e-10	-1.20422
61507632	chr11:61507632:G:A	5.54361e-19	-2.14113	-1.22971	5.36339e-05	-1.05047	-1.23946
61507706	chr11:61507706:A:T	5.68211e-19	-2.12646	-1.21971	5.97493e-05	-0.942058	-1.2399
61508078	chr11:61508078:G:A	4.86805e-18	-3.75216e-10	-1.19821	0.000154403	-3.75216e-10	-1.23255
61508212	chr11:61508212:G:A	4.8342e-18	-3.75216e-10	-1.20519	0.000153976	-3.75216e-10	-1.23532
61508382	chr11:61508382:T:C	4.81228e-18	-3.75216e-10	-1.20973	0.000166515	-3.75216e-10	-1.15703
61509178	chr11:61509178:G:A	4.84761e-18	-3.75216e-10	-1.20242	0.000156884	-3.75216e-10	-1.21661
61510226	chr11:61510226:A:G	1.07291e-17	0.742273	-1.15022	2.37304e-05	-1.8764	-1.22896
61510303	chr11:61510303:A:G	1.01944e-17	0.662213	-1.12128	2.3429e-05	-1.90056	-1.21758
61510413	chr11:61510413:G:A	1.35825e-17	0.962449	-1.13457	2.56319e-05	-1.80523	-1.22305
61510774	chr11:61510774:T:C	1.02987e-17	0.782364	-1.23125	2.65179e-05	-1.76488	-1.22941
61511118	chr11:61511118:C:T	1.65267e-17	0.965963	-0.941887	2.79595e-05	-1.80948	-1.13188
61511368	chr11:61511368:G:A	4.93069e-18	-3.75216e-10	-1.18542	0.000169397	-3.75216e-10	-1.13987
61511446	chr11:61511446:C:T	9.65099e-18	0.666522	-1.18037	2.27369e-05	-1.90865	-1.23948
61512089	chr11:61512089:A:G	4.6684e-18	-3.75216e-10	-1.24009	0.000154133	-3.75216e-10	-1.2343
61512094	chr11:61512094:T:C	4.74894e-18	-3.75216e-10	-1.22298	0.000154591	-3.75216e-10	-1.23133
61512870	chr11:61512870:A:G	2.46439e-18	-2.12778	0.248815	5.23494e-05	-2.15836	-0.155818
61513165	chr11:61513165:G:A	4.89821e-18	-0.11709	-1.07494	4.00866e-05	-1.4069	-1.17417
61513248	chr11:61513248:A:G	2.32512e-18	-0.741772	-1.19536	2.4622e-05	-1.8464	-1.22208
61513393	chr11:61513393:G:A	1.25192e-17	-3.75216e-10	-0.25364	0.000370678	-3.75216e-10	-0.356782
61513638	chr11:61513638:T:C	5.20986e-18	-3.75216e-10	-1.13035	0.000178938	-3.75216e-10	-1.08508
61513820	chr11:61513820:G:A	6.18169e-18	-3.75216e-10	-0.959313	0.000212353	-3.75216e-10	-0.913867
61514012	chr11:61514012:TCA:T	4.77027e-18	-3.75216e-10	-1.2185	0.000155167	-3.75216e-10	-1.22761
61514079	chr11:61514079:G:A	4.67797e-18	-3.75216e-10	-1.23804	0.000154663	-3.75216e-10	-1.23087
61514435	chr11:61514435:C:T	4.94316e-18	-3.75216e-10	-1.1829	0.000156879	-3.75216e-10	-1.21664
61514878	chr11:61514878:C:T	2.43566e-17	-3.75216e-10	0.4119	0.000505754	-3.75216e-10	-0.0460651
61515032	chr11:61515032:G:A	4.61633e-18	-0.965331	-0.285973	3.30585e-05	-2.15482	-0.619022
61515227	chr11:61515227:G:A	4.91787e-18	-3.75216e-10	-1.18803	0.000167129	-3.75216e-10	-1.15335
61515530	chr11:61515530:G:A	5.27155e-18	-3.75216e-10	-1.11858	0.000181229	-3.75216e-10	-1.07235
61516230	chr11:61516230:T:A	5.86569e-18	-1.01178	-2.74067e-10	0.000279601	-0.638751	-2.74067e-10
61516771	chr11:61516771:T:C	1.07566e-17	-3.75216e-10	-0.405381	0.000329923	-3.75216e-10	-0.473257
61517064	chr11:61517064:G:T	7.02539e-18	-3.75216e-10	-0.831373	0.000242756	-3.75216e-10	-0.780058
61517490	chr11:61517490:G:T	6.05468e-18	-3.75216e-10	-0.980073	0.000186023	-3.75216e-10	-1.04624
61517497	chr11:61517497:T:G	5.42538e-18	-3.75216e-10	-1.08982	0.000184216	-3.75216e-10	-1.05601
61518056	chr11:61518056:C:A	6.53282e-18	-3.75216e-10	-0.904066	0.000232002	-3.75216e-10	-0.825369
61518086	chr11:61518086:G:C	7.08712e-18	-3.75216e-10	-0.822625	0.000258866	-3.75216e-10	-0.715804
61518501	chr11:61518501:C:T	6.67309e-18	-0.882822	-2.74067e-10	0.000186434	-1.04404	-2.74067e-10
61518856	chr11:61518856:T:TACCCCACAG	1.00811e-18	-1.83711	-0.93572	3.77403e-05	-1.75514	-0.886251
61519220	chr11:61519220:G:A	1.02208e-18	-1.92337	-0.835695	1.91247e-05	-2.14695	-1.17418
61519619	chr11:61519619:T:C	5.94279e-18	-3.75216e-10	-0.998726	0.000171201	-3.75216e-10	-1.12928
61519907	chr11:61519907:G:A	5.43274e-18	-3.75216e-10	-1.08846	0.000174199	-3.75216e-10	-1.11192
61519914	chr11:61519914:A:G	2.42794e-18	-1.49717	-0.396695	2.29857e-05	-2.12745	-1.00979
61520011	chr11:61520011:G:C	5.59485e-18	-3.75216e-10	-1.05906	0.000179804	-3.75216e-10	-1.08025
61520737	chr11:61520737:C:T	7.17338e-18	-3.75216e-10	-0.810527	0.000253367	-3.75216e-10	-0.737278
61520797	chr11:61520797:C:T	2.09472e-18	-2.04148	-2.74067e-10	0.000126986	-1.42804	-2.74067e-10
61520885	chr11:61520885:C:T	1.07287e-18	-2.13857	-0.571994	2.90164e-05	-1.95201	-0.952246
61520928	chr11:61520928:G:A	1.05825e-17	-3.75216e-10	-0.421701	0.000301845	-3.75216e-10	-0.5622
61521198	chr11:61521198:G:A	4.74956e-18	-3.75216e-10	-1.22285	0.000173523	-3.75216e-10	-1.1158
61521350	chr11:61521350:T:C	1.86515e-18	-2.15514	-0.00241907	4.85314e-05	-1.71495	-0.674956
61521368	chr11:61521368:G:A	6.58741e-18	-3.75216e-10	-0.895744	0.000192396	-3.75216e-10	-1.01256
61521444	chr11:61521444:A:G	2.27225e-18	-1.96013	-2.74067e-10	0.000153828	-1.23628	-2.74067e-10
61521711	chr11:61521711:A:G	2.20732e-18	-1.98913	-2.74067e-10	0.00014459	-1.29821	-2.74067e-10
61521747	chr11:61521747:C:T	2.231e-18	-1.97846	-2.74067e-10	0.000147697	-1.27695	-2.74067e-10
61521921	chr11:61521921:A:C	4.70028e-18	-3.75216e-10	-1.23328	0.000153294	-3.75216e-10	-1.23976
61521954	chr11:61521954:A:G	2.14929e-18	-2.01577	-2.74067e-10	0.000136155	-1.35832	-2.74067e-10
61522465	chr11:61522465:C:T	5.38339e-18	-3.75216e-10	-1.09759	0.000164275	-3.75216e-10	-1.17058
61522509	chr11:61522509:A:G	7.12843e-18	-3.75216e-10	-0.816813	0.000221293	-3.75216e-10	-0.872627
61522730	chr11:61522730:A:G	5.56237e-19	-2.15766	-1.20981	1.92699e-05	-2.09534	-1.21823
61522757	chr11:61522757:C:T	2.81482e-18	-1.74601	-2.74067e-10	0.000195943	-0.994294	-2.74067e-10
61522965	chr11:61522965:A:G	5.56013e-18	-3.75216e-10	-1.06528	0.000162688	-3.75216e-10	-1.18028
61523309	chr11:61523309:G:A	4.71249e-18	-3.75216e-10	-1.23069	0.00015364	-3.75216e-10	-1.2375
61523605	chr11:61523605:A:G	1.1411e-18	-2.10667	-0.542241	2.71928e-05	-2.01158	-0.957586
61524127	chr11:61524127:G:A	4.69119e-18	-3.75216e-10	-1.23522	0.000154775	-3.75216e-10	-1.23014
61524477	chr11:61524477:A:G	4.83267e-18	-3.75216e-10	-1.20551	0.000155427	-3.75216e-10	-1.22594
61524619	chr11:61524619:G:A	1.88873e-18	-2.145	-2.74067e-10	9.28302e-05	-1.74134	-2.74067e-10
61524754	chr11:61524754:C:T	6.04874e-18	-3.75216e-10	-0.981054	0.000215743	-3.75216e-10	-0.898028
61524759	chr11:61524759:C:T	4.68034e-18	-3.75216e-10	-1.23753	0.000154326	-3.75216e-10	-1.23305
61524825	chr11:61524825:T:C	5.30603e-18	-3.75216e-10	-1.11206	0.000188237	-3.75216e-10	-1.03441
61525096	chr11:61525096:G:A	6.2997e-18	-3.75216e-10	-0.940402	0.000219635	-3.75216e-10	-0.880149
61525226	chr11:61525226:A:T	1.96539e-18	-2.10521	-2.74067e-10	0.000106937	-1.59988	-2.74067e-10
61525387	chr11:61525387:T:G	1.92934e-18	-2.12373	-2.74067e-10	0.00010042	-1.66276	-2.74067e-10
61525894	chr11:61525894:G:A	1.96466e-18	-2.10559	-2.74067e-10	0.000106759	-1.60154	-2.74067e-10
61525910	chr11:61525910:G:A	1.94862e-18	-2.11378	-2.74067e-10	0.000103894	-1.62875	-2.74067e-10
61526174	chr11:61526174:T:C	4.70256e-18	-3.75216e-10	-1.2328	0.00015579	-3.75216e-10	-1.22361
61526748	chr11:61526748:A:G	4.75469e-18	-3.75216e-10	-1.22177	0.000153741	-3.75216e-10	-1.23685
61526786	chr11:61526786:C:T	5.88914e-19	-2.09348	-1.2169	3.36688e-05	-1.56204	-1.1935
61527561	chr11:61527561:G:T	1.94473e-18	-2.11578	-2.74067e-10	0.00010279	-1.63943	-2.74067e-10
61527628	chr11:61527628:T:C	7.83418e-18	-3.75216e-10	-0.722408	0.000276342	-3.75216e-10	-0.650476
61527711	chr11:61527711:G:A	2.01093e-18	-2.08231	-2.74067e-10	0.000114328	-1.53304	-2.74067e-10
61527844	chr11:61527844:A:T	5.82513e-18	-0.781512	-0.237212	4.08938e-05	-1.54282	-1.01832
61528337	chr11:61528337:T:C	8.17338e-18	-3.75216e-10	-0.680022	0.000216206	-3.75216e-10	-0.895885
61528523	chr11:61528523:G:A	1.90079e-18	-2.13864	-2.74067e-10	6.8908e-05	-2.03934	-2.74067e-10
61530071	chr11:61530071:C:G	7.23741e-18	-3.75216e-10	-0.801641	0.000202757	-3.75216e-10	-0.960107
61530218	chr11:61530218:G:A	4.67218e-18	-3.75216e-10	-1.23928	0.000154441	-3.75216e-10	-1.2323
61530839	chr11:61530839:C:T	4.93682e-18	-3.75216e-10	-1.18418	0.000166722	-3.75216e-10	-1.15579
61531401	chr11:61531401:G:A	4.53186e-18	-1.26977	-2.74067e-10	0.000230237	-0.833007	-2.74067e-10
61532313	chr11:61532313:C:T	1.09144e-18	-2.13055	-0.562862	3.18916e-05	-2.15625	-0.653523
61532824	chr11:61532824:G:A	4.88984e-18	-3.75216e-10	-1.19375	0.000174778	-3.75216e-10	-1.1086
61533232	chr11:61533232:G:C	7.23025e-18	-3.75216e-10	-0.80263	0.000228333	-3.75216e-10	-0.841311
61533325	chr11:61533325:C:G	8.77087e-18	-3.75216e-10	-0.609468	0.000253298	-3.75216e-10	-0.73755
61533447	chr11:61533447:G:A	3.13668e-18	-1.63774	-2.74067e-10	0.000162916	-1.17888	-2.74067e-10
61533448	chr11:61533448:G:C	5.21192e-18	-3.75216e-10	-1.12996	0.000154612	-3.75216e-10	-1.2312
61534227	chr11:61534227:T:A	7.29693e-18	-3.75216e-10	-0.793451	0.000203447	-3.75216e-10	-0.956709
61534371	chr11:61534371:A:G	5.58649e-18	-3.75216e-10	-1.06055	0.000165277	-3.75216e-10	-1.16449
61534751	chr11:61534751:A:G	6.0699e-19	-2.14794	-1.1322	1.94356e-05	-2.14635	-1.15867
61534772	chr11:61534772:C:T	1.46144e-16	3.29516	-1.09148	8.14043e-05	-0.808553	-1.06413
61535232	chr11:61535232:G:T	9.28374e-19	-2.08567	-0.769554	2.02178e-05	-2.15646	-1.10909
61535726	chr11:61535726:C:T	5.02666e-18	-3.75216e-10	-1.16615	0.000183795	-3.75216e-10	-1.05829
61536138	chr11:61536138:T:C	7.16986e-19	-2.12905	-0.984552	1.77966e-05	-2.15676	-1.23635
61536298	chr11:61536298:G:A	4.31846e-18	-1.31801	-2.74067e-10	0.000159151	-1.20226	-2.74067e-10
61536331	chr11:61536331:C:T	6.43099e-19	-1.98266	-1.2397	2.57062e-05	-1.92453	-1.10086
61536590	chr11:61536590:G:A	5.13865e-18	-3.75216e-10	-1.14411	0.000157322	-3.75216e-10	-1.21382
61536592	chr11:61536592:T:C	4.88041e-18	-3.75216e-10	-1.19568	0.00015357	-3.75216e-10	-1.23796
61536630	chr11:61536630:G:C	7.49231e-18	-3.75216e-10	-0.767026	0.000195183	-3.75216e-10	-0.99818
61537256	chr11:61537256:CAG:C	5.3736e-18	-3.75216e-10	-1.09941	0.000161305	-3.75216e-10	-1.18882
61537634	chr11:61537634:GC:G	8.22375e-19	-2.03401	-0.942455	1.95433e-05	-2.14536	-1.15412
61538732	chr11:61538732:G:C	6.51924e-18	-3.75216e-10	-0.906147	0.00019057	-3.75216e-10	-1.0221
61539165	chr11:61539165:T:C	6.68198e-18	-3.75216e-10	-0.88149	0.000247281	-3.75216e-10	-0.76159
61539275	chr11:61539275:G:A	1.02692e-16	1.85083	-2.74067e-10	8.62258e-05	-1.81515	-2.74067e-10
61539398	chr11:61539398:T:C	5.29099e-18	-3.75216e-10	-1.1149	0.000177669	-3.75216e-10	-1.09219
61539457	chr11:61539457:G:C	5.79857e-19	-2.12204	-1.20384	2.01632e-05	-2.1586	-1.10965
61539766	chr11:61539766:T:C	7.32714e-19	-2.01207	-1.07984	2.3869e-05	-2.0854	-1.01413
61541503	chr11:61541503:T:C	4.87105e-18	-3.75216e-10	-1.1976	0.000153461	-3.75216e-10	-1.23867
61542186	chr11:61542186:C:T	1.75495e-17	-3.75216e-10	0.0841227	0.000698216	-3.75216e-10	0.276414
61542694	chr11:61542694:G:A	5.53433e-18	-3.75216e-10	-1.06993	0.000176768	-3.75216e-10	-1.09728
61542750	chr11:61542750:G:A	5.11965e-18	-3.75216e-10	-1.14782	0.000156973	-3.75216e-10	-1.21604
61543858	chr11:61543858:T:A	5.03803e-18	-3.75216e-10	-1.16389	0.000171535	-3.75216e-10	-1.12733
61544371	chr11:61544371:G:A	7.57756e-18	-3.75216e-10	-0.755713	0.000216154	-3.75216e-10	-0.896126
61544946	chr11:61544946:A:G	4.83658e-18	-3.75216e-10	-1.2047	0.00015341	-3.75216e-10	-1.239
61545731	chr11:61545731:G:C	4.69471e-18	-3.75216e-10	-1.23447	0.000155098	-3.75216e-10	-1.22805
61546330	chr11:61546330:G:A	8.40167e-18	-3.75216e-10	-0.652474	0.000296842	-3.75216e-10	-0.578914
61547037	chr11:61547037:G:T	6.88362e-18	-3.75216e-10	-0.851759	0.000246414	-3.75216e-10	-0.765103
61547058	chr11:61547058:G:T	5.27598e-18	-3.75216e-10	-1.11774	0.000179224	-3.75216e-10	-1.08348
61547499	chr11:61547499:T:TACACGC	5.59385e-18	-3.75216e-10	-1.05924	0.00019499	-3.75216e-10	-0.999167
61548401	chr11:61548401:G:A	5.29682e-18	-3.75216e-10	-1.1138	0.000165974	-3.75216e-10	-1.16028
61548418	chr11:61548418:G:A	4.82198e-18	-3.75216e-10	-1.20772	0.000160095	-3.75216e-10	-1.19635
61548572	chr11:61548572:C:T	5.15517e-18	-3.75216e-10	-1.1409	0.000171937	-3.75216e-10	-1.12499
61548618	chr11:61548618:C:T	4.66962e-18	-3.75216e-10	-1.23983	0.000153796	-3.75216e-10	-1.23649
61548662	chr11:61548662:C:T	7.03558e-19	-1.90084	-1.23167	4.74863e-05	-1.65205	-0.759625
61548835	chr11:61548835:T:C	6.0729e-19	-2.05396	-1.22569	3.83144e-05	-1.90316	-0.723131
61549057	chr11:61549057:C:T	5.9253e-18	-3.75216e-10	-1.00167	0.000178013	-3.75216e-10	-1.09026
61549532	chr11:61549532:C:T	1.01428e-17	-3.75216e-10	-0.464137	0.000299053	-3.75216e-10	-0.571494
61549850	chr11:61549850:T:C	5.23509e-18	-3.75216e-10	-1.12552	0.000166285	-3.75216e-10	-1.15841
61549995	chr11:61549995:T:C	5.45003e-19	-2.15209	-1.23578	1.83206e-05	-2.15842	-1.20567
61550601	chr11:61550601:A:G	4.75892e-18	-3.75216e-10	-1.22088	0.00016796	-3.75216e-10	-1.14839
61550732	chr11:61550732:G:T	4.66906e-18	-3.75216e-10	-1.23995	0.000153936	-3.75216e-10	-1.23558
61551067	chr11:61551067:T:C	1.11992e-17	-3.75216e-10	-0.365066	0.00033076	-3.75216e-10	-0.470723
61551099	chr11:61551099:G:T	4.75695e-18	-3.75216e-10	-1.2213	0.00015324	-3.75216e-10	-1.24011
61552641	chr11:61552641:C:A	5.0575e-18	-3.75216e-10	-1.16003	0.000156064	-3.75216e-10	-1.22185
61552781	chr11:61552781:C:T	5.87622e-18	-3.75216e-10	-1.00999	0.000201402	-3.75216e-10	-0.96681
61553047	chr11:61553047:C:T	3.45576e-18	-0.405348	-1.13551	0.000121151	-0.321426	-1.15365
61553544	chr11:61553544:C:T	7.0022e-18	-3.75216e-10	-0.83468	0.00026442	-3.75216e-10	-0.694577
61554007	chr11:61554007:A:C	5.45278e-18	-3.75216e-10	-1.08478	0.000188782	-3.75216e-10	-1.03152
61554288	chr11:61554288:A:G	4.9536e-18	-3.75216e-10	-1.18079	0.000153835	-3.75216e-10	-1.23623
61555007	chr11:61555007:G:A	4.86526e-18	-3.75216e-10	-1.19878	0.000167399	-3.75216e-10	-1.15174
61555293	chr11:61555293:G:T	4.97632e-18	-3.75216e-10	-1.17621	0.000157483	-3.75216e-10	-1.2128
61555316	chr11:61555316:C:T	1.87393e-18	-2.15287	-2.74067e-10	6.12425e-05	-2.15727	-2.74067e-10
61555360	chr11:61555360:G:C	2.78237e-17	1.44071	-0.89573	2.8693e-05	-2.02166	-0.8938
61555406	chr11:61555406:G:C	4.92385e-18	-3.75216e-10	-1.18681	0.000156386	-3.75216e-10	-1.21979
61555873	chr11:61555873:T:C	1.36283e-18	-1.61033	-0.861014	2.57201e-05	-1.97075	-1.0541
61556343	chr11:61556343:C:T	4.77622e-18	-3.75216e-10	-1.21725	0.000154302	-3.75216e-10	-1.2332
61556432	chr11:61556432:G:A	7.17888e-18	-0.809761	-2.74067e-10	0.000246455	-0.764937	-2.74067e-10
61556516	chr11:61556516:G:T	4.69513e-18	-3.75216e-10	-1.23438	0.000154104	-3.75216e-10	-1.23449
61556570	chr11:61556570:C:T	7.76427e-19	-2.00564	-1.02832	2.43385e-05	-1.89204	-1.18802
61556993	chr11:61556993:A:ATGAGACC	7.60534e-19	-2.02616	-1.02848	2.36642e-05	-1.92005	-1.18811
61557165	chr11:61557165:T:G	7.73991e-19	-2.02962	-1.00748	2.38077e-05	-1.92478	-1.17733
61557365	chr11:61557365:T:G	5.67187e-18	-3.75216e-10	-1.04539	0.000178528	-3.75216e-10	-1.08737
61557980	chr11:61557980:C:T	4.68898e-18	-3.75216e-10	-1.23569	0.000157179	-3.75216e-10	-1.21473
61558239	chr11:61558239:T:C	9.81099e-18	-3.75216e-10	-0.497401	0.000259949	-3.75216e-10	-0.711629
61558527	chr11:61558527:CACACACACAT:C	7.27264e-18	-3.75216e-10	-0.796785	0.000255762	-3.75216e-10	-0.727866
61558742	chr11:61558742:C:T	1.56557e-18	-1.34635	-0.986302	0.00059301	0.51444	-0.401345
61559635	chr11:61559635:C:T	4.7209e-18	-3.75216e-10	-1.22891	0.000153458	-3.75216e-10	-1.23869
61559920	chr11:61559920:C:T	5.42789e-18	-3.75216e-10	-1.08935	0.000171757	-3.75216e-10	-1.12604
61560240	chr11:61560240:T:C	6.98285e-18	-0.837447	-2.74067e-10	0.000239431	-0.79385	-2.74067e-10
61560366	chr11:61560366:T:C	1.12077e-18	-1.61531	-1.05158	4.13516e-05	-1.3206	-1.2294
61561260	chr11:61561260:C:G	1.41871e-18	-1.23929	-1.19187	5.28401e-05	-1.14279	-1.16205
61562013	chr11:61562013:C:T	8.00485e-19	-1.87829	-1.12515	3.2829e-05	-1.7958	-0.985
61562138	chr11:61562138:C:T	7.29022e-19	-1.85844	-1.23851	2.67557e-05	-1.77951	-1.20585
61562309	chr11:61562309:T:C	7.82845e-19	-1.90622	-1.11951	3.20967e-05	-1.82739	-0.975974
61562732	chr11:61562732:G:A	1.02103e-18	-1.8559	-0.904189	4.47828e-05	-1.77462	-0.695666
61562869	chr11:61562869:G:GCC	8.02106e-19	-1.90741	-1.09401	3.32664e-05	-1.82872	-0.938846
61563119	chr11:61563119:C:T	1.19312e-17	-3.75216e-10	-0.301749	0.000307892	-3.75216e-10	-0.542365
61563477	chr11:61563477:C:T	4.70102e-18	-3.75216e-10	-1.23313	0.000153421	-3.75216e-10	-1.23893
61563505	chr11:61563505:A:G	9.65512e-19	-1.77862	-1.03738	3.2976e-05	-1.55594	-1.22039
61565076	chr11:61565076:C:T	9.13804e-18	-3.75216e-10	-0.568458	0.000342045	-3.75216e-10	-0.437172
61565121	chr11:61565121:A:G	1.50143e-18	-1.24726	-1.12723	5.70881e-05	-1.14437	-1.08315
61565175	chr11:61565175:T:C	4.78575e-18	-3.75216e-10	-1.21526	0.000154158	-3.75216e-10	-1.23414
61565444	chr11:61565444:C:T	4.77409e-18	-3.75216e-10	-1.2177	0.000157632	-3.75216e-10	-1.21186
61565672	chr11:61565672:C:T	4.67516e-18	-3.75216e-10	-1.23864	0.000153692	-3.75216e-10	-1.23717
61565844	chr11:61565844:C:T	4.01008e-17	-3.75216e-10	0.910493	0.00112287	-3.75216e-10	0.751526
61566330	chr11:61566330:C:T	1.17153e-17	-3.75216e-10	-0.320004	0.000302837	-3.75216e-10	-0.55892
61566476	chr11:61566476:C:A	9.23024e-18	-0.558419	-2.74067e-10	0.000138506	-1.3412	-2.74067e-10
61566598	chr11:61566598:C:T	1.14562e-17	-3.75216e-10	-0.342374	0.000296917	-3.75216e-10	-0.578661
61568124	chr11:61568124:T:C	7.55096e-19	-1.96465	-1.09717	3.10132e-05	-1.89463	-0.943069
61568202	chr11:61568202:T:TG	1.10516e-18	-1.634	-1.04691	4.04428e-05	-1.344	-1.22823
61568328	chr11:61568328:C:T	2.02827e-18	-2.07372	-2.74067e-10	7.27152e-05	-1.98556	-2.74067e-10
61569469	chr11:61569469:C:T	1.32881e-17	-3.75216e-10	-0.194035	0.000337726	-3.75216e-10	-0.44988
61569657	chr11:61569657:T:TACAGAAGG	5.38188e-18	-3.75216e-10	-1.09787	0.000182615	-3.75216e-10	-1.06474
61569971	chr11:61569971:C:T	4.35517e-18	-1.30954	-2.74067e-10	0.000286701	-0.613676	-2.74067e-10
61570164	chr11:61570164:C:T	2.06906e-18	-2.05381	-2.74067e-10	8.23041e-05	-1.86169	-2.74067e-10
61570359	chr11:61570359:G:A	4.67982e-18	-3.75216e-10	-1.23765	0.000154945	-3.75216e-10	-1.22904
61570461	chr11:61570461:A:G	5.94168e-18	-3.75216e-10	-0.998913	0.000205757	-3.75216e-10	-0.945421
61570921	chr11:61570921:A:ACT	8.15052e-19	-1.89937	-1.08604	3.39364e-05	-1.81906	-0.928564
61571270	chr11:61571270:T:C	4.88436e-18	-3.75216e-10	-1.19487	0.000163885	-3.75216e-10	-1.17295
61571291	chr11:61571291:T:C	4.70542e-18	-3.75216e-10	-1.23219	0.000153807	-3.75216e-10	-1.23641
61571395	chr11:61571395:T:C	7.13986e-19	-1.95516	-1.16263	2.48914e-05	-1.81936	-1.23823
61571717	chr11:61571717:A:C	8.33482e-19	-1.91097	-1.05208	3.50798e-05	-1.83293	-0.881556
61572237	chr11:61572237:C:T	8.62884e-18	-3.75216e-10	-0.625794	0.000235235	-3.75216e-10	-0.811529
61572303	chr11:61572303:G:A	4.67638e-18	-3.75216e-10	-1.23838	0.000156078	-3.75216e-10	-1.22176
61572608	chr11:61572608:C:A	5.70067e-18	-3.75216e-10	-1.04032	0.000179414	-3.75216e-10	-1.08242
61572847	chr11:61572847:AG:A	2.02272e-18	-2.07646	-2.74067e-10	6.15916e-05	-2.15159	-2.74067e-10
61573071	chr11:61573071:GA:G	4.71525e-18	-3.75216e-10	-1.2301	0.00015373	-3.75216e-10	-1.23692
61573342	chr11:61573342:C:G	6.2093e-18	-3.75216e-10	-0.954857	0.000218828	-3.75216e-10	-0.883831
61573428	chr11:61573428:T:G	4.68308e-18	-3.75216e-10	-1.23695	0.00015327	-3.75216e-10	-1.23991
61573441	chr11:61573441:G:A	8.60066e-18	-0.629065	-2.74067e-10	0.000131359	-1.39418	-2.74067e-10
61573446	chr11:61573446:G:C	5.69805e-18	-3.75216e-10	-1.04078	0.00019518	-3.75216e-10	-0.998192
61573567	chr11:61573567:T:C	4.79426e-18	-3.75216e-10	-1.21348	0.000156444	-3.75216e-10	-1.21942
61574314	chr11:61574314:G:T	8.3169e-19	-1.79121	-1.17399	3.19761e-05	-1.71808	-1.08905
61574435	chr11:61574435:A:G	7.06145e-18	-3.75216e-10	-0.826254	0.000245545	-3.75216e-10	-0.768636
61574573	chr11:61574573:G:A	5.93628e-18	-3.75216e-10	-0.999822	0.000179191	-3.75216e-10	-1.08366
61574886	chr11:61574886:G:A	6.05145e-18	-3.75216e-10	-0.980606	0.000212605	-3.75216e-10	-0.912678
61575185	chr11:61575185:C:T	7.22587e-19	-2.01778	-1.08804	2.33142e-05	-1.90798	-1.21507
61575224	chr11:61575224:C:T	1.20302e-18	-1.5493	-1.04676	4.50388e-05	-1.23636	-1.22823
61575490	chr11:61575490:C:T	1.16065e-17	-3.75216e-10	-0.329338	0.000299531	-3.75216e-10	-0.569898
61575516	chr11:61575516:A:C	1.13552e-17	-3.75216e-10	-0.351227	0.000293863	-3.75216e-10	-0.589003
61575601	chr11:61575601:G:A	6.60793e-19	-1.99365	-1.20157	2.38587e-05	-1.96408	-1.13588
61575750	chr11:61575750:C:T	5.84573e-18	-3.75216e-10	-1.01519	0.000177945	-3.75216e-10	-1.09064
61576062	chr11:61576062:G:A	6.08269e-18	-3.75216e-10	-0.975458	0.000213837	-3.75216e-10	-0.9069
61576553	chr11:61576553:C:T	6.50032e-19	-2.07827	-1.13337	2.54524e-05	-2.03701	-0.998302
61577147	chr11:61577147:C:A	6.46946e-19	-2.11724	-1.09916	2.043e-05	-2.0354	-1.21971
61577624	chr11:61577624:G:A	6.23654e-19	-2.0185	-1.23456	2.26332e-05	-1.9538	-1.1989
61577636	chr11:61577636:G:A	4.69668e-18	-3.75216e-10	-1.23405	0.000158569	-3.75216e-10	-1.20593
61577893	chr11:61577893:G:A	8.78868e-18	-3.75216e-10	-0.607439	0.000315431	-3.75216e-10	-0.518174
61578020	chr11:61578020:A:G	6.78036e-19	-2.12691	-1.04254	2.02884e-05	-2.06624	-1.19583
61578206	chr11:61578206:G:C	4.67253e-18	-3.75216e-10	-1.2392	0.000153315	-3.75216e-10	-1.23962
61578484	chr11:61578484:A:G	1.24503e-17	-3.75216e-10	-0.259162	0.000321299	-3.75216e-10	-0.499743
61579152	chr11:61579152:C:A	3.64844e-17	0.81598	-2.74067e-10	6.51176e-05	-2.09592	-2.74067e-10
61579299	chr11:61579299:C:T	4.72732e-18	-3.75216e-10	-1.22754	0.000153376	-3.75216e-10	-1.23922
61579492	chr11:61579492:C:T	5.63008e-18	-3.75216e-10	-1.05278	0.000176984	-3.75216e-10	-1.09606
61579561	chr11:61579561:G:C	5.00425e-18	-1.17062	-2.74067e-10	0.000344436	-0.430207	-2.74067e-10
61580197	chr11:61580197:C:T	4.71654e-18	-3.75216e-10	-1.22983	0.000153612	-3.75216e-10	-1.23769
61580265	chr11:61580265:A:G	1.50895e-18	-2.15829	-0.211202	3.39499e-05	-2.13793	-0.609298
61582770	chr11:61582770:C:T	4.92937e-18	-3.75216e-10	-1.18569	0.000154376	-3.75216e-10	-1.23272
61583091	chr11:61583091:G:A	4.88725e-18	-3.75216e-10	-1.19427	0.000153841	-3.75216e-10	-1.23619
61583097	chr11:61583097:C:T	2.36789e-18	-1.9189	-2.74067e-10	6.32042e-05	-2.12574	-2.74067e-10
61583168	chr11:61583168:A:G	4.69166e-18	-3.75216e-10	-1.23512	0.000156187	-3.75216e-10	-1.22106
61583494	chr11:61583494:A:G	9.91763e-19	-1.92514	-0.86404	2.9683e-05	-1.71696	-1.16458
61583635	chr11:61583635:G:A	2.53242e-17	1.18203	-0.731178	3.23866e-05	-2.07018	-0.724188
61584410	chr11:61584410:A:G	1.90013e-18	-2.13898	-2.74067e-10	6.57945e-05	-2.08558	-2.74067e-10
61584499	chr11:61584499:A:T	9.86147e-19	-1.76545	-1.0294	3.90882e-05	-1.69207	-0.914228
61584886	chr11:61584886:A:G	8.96841e-19	-1.89561	-0.994173	2.97942e-05	-1.65178	-1.22602
61584966	chr11:61584966:G:A	1.19611e-17	-3.75216e-10	-0.299245	0.000268871	-3.75216e-10	-0.677883
61585076	chr11:61585076:GA:G	4.76351e-18	-3.75216e-10	-1.21992	0.000162158	-3.75216e-10	-1.18354
61585165	chr11:61585165:T:C	7.98122e-19	-1.96514	-1.04126	2.63465e-05	-1.77154	-1.22924
61585207	chr11:61585207:C:T	1.13814e-18	-2.01222	-0.639284	5.17256e-05	-1.95021	-0.375956
61585305	chr11:61585305:G:A	1.20518e-17	-3.75216e-10	-0.29169	0.000312273	-3.75216e-10	-0.528236
61585517	chr11:61585517:C:T	1.72381e-17	-3.75216e-10	0.0662176	0.00039221	-3.75216e-10	-0.300319
61585760	chr11:61585760:G:T	4.67399e-18	-3.75216e-10	-1.23889	0.000154184	-3.75216e-10	-1.23397
61585841	chr11:61585841:C:T	3.87339e-17	-3.75216e-10	0.87581	0.00108254	-3.75216e-10	0.714952
61585842	chr11:61585842:CTACCT:C	3.87339e-17	-3.75216e-10	0.87581	0.00108254	-3.75216e-10	0.714952
61586048	chr11:61586048:A:G	4.90632e-18	-3.75216e-10	-1.19038	0.000154038	-3.75216e-10	-1.23491
61586468	chr11:61586468:G:A	4.98399e-18	-3.75216e-10	-1.17467	0.00017737	-3.75216e-10	-1.09388
61586975	chr11:61586975:T:G	5.59716e-18	-3.75216e-10	-1.05864	0.000176639	-3.75216e-10	-1.09801
61587386	chr11:61587386:A:T	5.26604e-18	-3.75216e-10	-1.11963	0.000170539	-3.75216e-10	-1.13315
61587555	chr11:61587555:G:GCCACCC	4.70659e-18	-3.75216e-10	-1.23194	0.000154993	-3.75216e-10	-1.22873
61587699	chr11:61587699:C:T	4.76208e-18	-3.75216e-10	-1.22022	0.000159386	-3.75216e-10	-1.20079
61587896	chr11:61587896:A:G	8.89334e-19	-1.95799	-0.940192	2.78479e-05	-1.74921	-1.19615
61587957	chr11:61587957:C:A	5.40647e-18	-3.75216e-10	-1.09331	0.000188101	-3.75216e-10	-1.03513
61588950	chr11:61588950:G:T	5.61847e-18	-3.75216e-10	-1.05484	0.000192004	-3.75216e-10	-1.0146
61589092	chr11:61589092:C:T	4.69148e-18	-3.75216e-10	-1.23516	0.000153504	-3.75216e-10	-1.23839
61589341	chr11:61589341:CT:C	1.16429e-18	-1.88436	-0.744431	3.26353e-05	-1.68107	-1.10565
61589344	chr11:61589344:G:C	6.51241e-18	-3.75216e-10	-0.907194	0.0001638	-3.75216e-10	-1.17347
61589390	chr11:61589390:A:T	4.70937e-18	-3.75216e-10	-1.23135	0.000163383	-3.75216e-10	-1.17602
61589611	chr11:61589611:G:T	4.67663e-18	-3.75216e-10	-1.23833	0.000153266	-3.75216e-10	-1.23994
61590943	chr11:61590943:C:T	4.76867e-18	-3.75216e-10	-1.21884	0.00015858	-3.75216e-10	-1.20586
61591162	chr11:61591162:G:C	5.16188e-18	-3.75216e-10	-1.1396	0.000174715	-3.75216e-10	-1.10896
61591384	chr11:61591384:C:T	4.70079e-18	-3.75216e-10	-1.23317	0.000153612	-3.75216e-10	-1.23769
61591405	chr11:61591405:ACCTCCTCCTTGGG:A	9.68366e-18	-3.75216e-10	-0.510464	0.000305595	-3.75216e-10	-0.549854
61591453	chr11:61591453:G:A	1.8793e-18	-0.98612	-1.16389	6.86807e-05	-0.84956	-1.19309
61591782	chr11:61591782:T:C	5.29562e-18	-3.75216e-10	-1.11402	0.000183474	-3.75216e-10	-1.06004
61593229	chr11:61593229:T:C	5.04904e-18	-3.75216e-10	-1.16171	0.000173281	-3.75216e-10	-1.1172
61593256	chr11:61593256:AG:A	4.75624e-18	-3.75216e-10	-1.22145	0.000153726	-3.75216e-10	-1.23695
61593258	chr11:61593258:CTAT:C	4.75773e-18	-3.75216e-10	-1.22113	0.000153746	-3.75216e-10	-1.23682
61594148	chr11:61594148:C:T	4.87246e-18	-3.75216e-10	-1.1973	0.000162811	-3.75216e-10	-1.17953
61594227	chr11:61594227:A:G	4.74471e-18	-3.75216e-10	-1.22387	0.000153237	-3.75216e-10	-1.24013
61594792	chr11:61594792:A:G	1.09095e-17	-3.75216e-10	-0.391268	0.000391586	-3.75216e-10	-0.301909
61594851	chr11:61594851:C:T	2.66478e-18	-1.80078	-2.74067e-10	0.00010164	-1.65068	-2.74067e-10
61594967	chr11:61594967:A:G	1.10547e-18	-1.58719	-1.09345	6.00176e-05	-1.39186	-0.785621
61595257	chr11:61595257:G:A	4.68647e-18	-3.75216e-10	-1.23622	0.000154428	-3.75216e-10	-1.23239
61595731	chr11:61595731:G:A	4.95131e-18	-3.75216e-10	-1.18125	0.000169259	-3.75216e-10	-1.14069
61595855	chr11:61595855:G:A	5.76762e-18	-3.75216e-10	-1.02864	0.000203349	-3.75216e-10	-0.95719
61596122	chr11:61596122:C:T	4.6951e-18	-3.75216e-10	-1.23439	0.000154107	-3.75216e-10	-1.23447
61596542	chr11:61596542:A:C	6.93802e-18	-3.75216e-10	-0.843888	0.000242026	-3.75216e-10	-0.783071
61596558	chr11:61596558:G:A	8.00604e-18	-3.75216e-10	-0.700708	0.000300129	-3.75216e-10	-0.567901
61596649	chr11:61596649:G:A	1.86319e-18	-2.15861	-2.74067e-10	6.15518e-05	-2.15224	-2.74067e-10
61596752	chr11:61596752:A:G	5.87177e-18	-3.75216e-10	-1.01075	0.000182	-3.75216e-10	-1.06811
61597107	chr11:61597107:T:A	7.45043e-18	-3.75216e-10	-0.772632	0.000231892	-3.75216e-10	-0.825843
61597408	chr11:61597408:A:G	5.30038e-18	-3.75216e-10	-1.11313	0.000167561	-3.75216e-10	-1.15077
61598753	chr11:61598753:AC:A	7.81163e-19	-1.88261	-1.14527	1.86085e-05	-2.10843	-1.24007
61598904	chr11:61598904:C:T	5.70012e-18	-3.75216e-10	-1.04042	0.000177747	-3.75216e-10	-1.09175
61598926	chr11:61598926:C:T	1.62312e-18	-1.62359	-0.672965	3.17781e-05	-1.93986	-0.873481
61598927	chr11:61598927:T:G	1.68956e-18	-1.61151	-0.644924	3.27576e-05	-1.93222	-0.850757
61599014	chr11:61599014:G:C	1.03744e-17	-3.75216e-10	-0.44156	0.000324428	-3.75216e-10	-0.490052
61599050	chr11:61599050:AGGTTTAGGGCTGGGGGCT:A	5.23698e-18	-3.75216e-10	-1.12516	0.00017457	-3.75216e-10	-1.10979
61599301	chr11:61599301:C:T	4.68984e-18	-3.75216e-10	-1.23551	0.000161264	-3.75216e-10	-1.18907
61600437	chr11:61600437:CT:C	4.81063e-18	-3.75216e-10	-1.21008	0.000161062	-3.75216e-10	-1.19032
61600439	chr11:61600439:C:A	4.81063e-18	-3.75216e-10	-1.21008	0.000161062	-3.75216e-10	-1.19032
61600625	chr11:61600625:C:T	5.41726e-18	-1.09131	-2.74067e-10	9.57117e-05	-1.71077	-2.74067e-10
61601337	chr11:61601337:C:T	9.39747e-18	-3.75216e-10	-0.540464	0.00029369	-3.75216e-10	-0.589589
61602189	chr11:61602189:A:G	6.55805e-18	-3.75216e-10	-0.900211	0.000198093	-3.75216e-10	-0.983376
61602239	chr11:61602239:C:T	1.10122e-17	-3.75216e-10	-0.381903	0.000451717	-3.75216e-10	-0.159059
61603126	chr11:61603126:G:A	4.68796e-18	-3.75216e-10	-1.23591	0.000155003	-3.75216e-10	-1.22867
61603151	chr11:61603151:G:A	5.81452e-18	-3.75216e-10	-1.02055	0.000198253	-3.75216e-10	-0.982574
61603175	chr11:61603175:C:T	2.19536e-18	-1.99456	-2.74067e-10	6.93166e-05	-2.03343	-2.74067e-10
61603381	chr11:61603381:A:G	1.19809e-18	-1.57829	-1.02189	2.47374e-05	-1.92857	-1.13523
61603462	chr11:61603462:T:C	4.67806e-18	-3.75216e-10	-1.23802	0.00015433	-3.75216e-10	-1.23302
61603811	chr11:61603811:C:T	7.89408e-19	-1.82911	-1.18826	1.90021e-05	-2.09499	-1.23258
61604101	chr11:61604101:A:C	5.30418e-18	-3.75216e-10	-1.11241	0.000181656	-3.75216e-10	-1.07
61604382	chr11:61604382:C:T	6.72096e-18	-3.75216e-10	-0.875673	0.000205519	-3.75216e-10	-0.946576
61604597	chr11:61604597:C:G	5.93487e-17	1.30253	-2.74067e-10	9.31391e-05	-1.73802	-2.74067e-10
61605008	chr11:61605008:C:T	1.17932e-17	-0.313382	-2.74067e-10	6.15833e-05	-2.15173	-2.74067e-10
61605424	chr11:61605424:C:T	7.10906e-19	-1.9345	-1.18762	1.88424e-05	-2.09771	-1.23829
61606308	chr11:61606308:C:G	4.74124e-18	-3.75216e-10	-1.22461	0.000165544	-3.75216e-10	-1.16288
61606379	chr11:61606379:T:C	1.9762e-17	-3.75216e-10	0.202855	0.000880516	-3.75216e-10	0.508393
61606921	chr11:61606921:G:A	1.8656e-18	-2.15732	-2.74067e-10	6.39244e-05	-2.11441	-2.74067e-10
61607206	chr11:61607206:G:A	5.36093e-18	-3.75216e-10	-1.10177	0.000183678	-3.75216e-10	-1.05893
61607214	chr11:61607214:T:A	5.36895e-18	-3.75216e-10	-1.10027	0.000183994	-3.75216e-10	-1.05721
61607838	chr11:61607838:G:A	5.26407e-18	-3.75216e-10	-1.12	0.000179737	-3.75216e-10	-1.08062
61607967	chr11:61607967:T:C	4.76927e-18	-3.75216e-10	-1.21871	0.000167344	-3.75216e-10	-1.15207
61608013	chr11:61608013:C:A	4.69962e-18	-3.75216e-10	-1.23342	0.000153435	-3.75216e-10	-1.23884
61608802	chr11:61608802:C:T	2.39121e-18	-1.9091	-2.74067e-10	6.15125e-05	-2.15287	-2.74067e-10
61608841	chr11:61608841:G:A	1.8625e-18	-2.15899	-2.74067e-10	6.26647e-05	-2.13432	-2.74067e-10
61609128	chr11:61609128:G:A	6.56967e-17	-3.75216e-10	1.40414	0.00147661	-3.75216e-10	1.02539
61609208	chr11:61609208:C:T	8.55004e-18	0.562381	-1.19735	1.87573e-05	-2.10039	-1.24014
61609498	chr11:61609498:A:G	9.16679e-18	0.668125	-1.23344	2.30705e-05	-2.09311	-1.04044
61609612	chr11:61609612:G:A	2.06069e-17	0.244723	-2.74067e-10	6.29326e-05	-2.13005	-2.74067e-10
61609629	chr11:61609629:T:C	2.63816e-17	-3.75216e-10	0.491762	0.00120222	-3.75216e-10	0.81981
61609683	chr11:61609683:C:T	4.70583e-18	-3.75216e-10	-1.2321	0.000153403	-3.75216e-10	-1.23905
61610198	chr11:61610198:G:A	5.11437e-18	-3.75216e-10	-1.14885	0.000188579	-3.75216e-10	-1.0326
61610311	chr11:61610311:C:G	4.81312e-18	-3.75216e-10	-1.20956	0.000170352	-3.75216e-10	-1.13425
61610395	chr11:61610395:C:T	1.67178e-17	-3.75216e-10	0.0355695	0.000530873	-3.75216e-10	0.00240845
61610825	chr11:61610825:G:A	5.91363e-18	-3.75216e-10	-1.00364	0.000186985	-3.75216e-10	-1.04109
61610951	chr11:61610951:A:G	2.02241e-18	-2.07661	-2.74067e-10	6.2011e-05	-2.1448	-2.74067e-10
61611275	chr11:61611275:A:G	1.05549e-17	-3.75216e-10	-0.424311	0.000319066	-3.75216e-10	-0.506719
61611328	chr11:61611328:G:A	8.31896e-18	-3.75216e-10	-0.662367	0.000313381	-3.75216e-10	-0.524695
61611894	chr11:61611894:A:G	5.05773e-18	-3.75216e-10	-1.15999	0.000172268	-3.75216e-10	-1.12306
61611929	chr11:61611929:G:C	5.8044e-18	-3.75216e-10	-1.02229	0.000180312	-3.75216e-10	-1.07743
61612174	chr11:61612174:C:T	4.40222e-18	-0.187841	-1.11095	1.82074e-05	-2.14649	-1.2238
61612389	chr11:61612389:G:A	4.81478e-18	-3.75216e-10	-1.20921	0.000153236	-3.75216e-10	-1.24014
61612710	chr11:61612710:TC:T	2.21686e-18	-2.12543	0.140622	5.17938e-05	-2.02271	-0.302137
61613145	chr11:61613145:C:G	5.94258e-18	-3.75216e-10	-0.998761	0.000182412	-3.75216e-10	-1.06585
61614729	chr11:61614729:G:A	2.96999e-18	-1.69235	-2.74067e-10	6.44395e-05	-2.10639	-2.74067e-10
61614907	chr11:61614907:G:A	2.24553e-18	-0.917167	-1.0548	2.0164e-05	-2.14793	-1.12029
61615170	chr11:61615170:T:C	2.11184e-18	-0.853374	-1.17997	1.85406e-05	-2.12953	-1.22262
61615415	chr11:61615415:C:A	7.2432e-18	-3.75216e-10	-0.800841	0.000225772	-3.75216e-10	-0.852589
61616114	chr11:61616114:A:G	9.66934e-18	-3.75216e-10	-0.511944	0.000357804	-3.75216e-10	-0.39213
61617091	chr11:61617091:T:C	1.46237e-18	-1.16756	-1.23329	1.77906e-05	-2.15475	-1.23869
61617953	chr11:61617953:C:T	2.19586e-18	-1.99433	-2.74067e-10	6.3933e-05	-2.11428	-2.74067e-10
61618246	chr11:61618246:A:G	6.33868e-18	-3.75216e-10	-0.934234	0.000192629	-3.75216e-10	-1.01135
61618307	chr11:61618307:C:G	1.60252e-17	-3.75216e-10	-0.00674061	0.000535772	-3.75216e-10	0.0115943
61618325	chr11:61618325:A:T	2.18537e-18	-1.99912	-2.74067e-10	0.000106861	-1.60059	-2.74067e-10
61618398	chr11:61618398:A:G	4.90922e-18	-3.75216e-10	-1.18979	0.000182714	-3.75216e-10	-1.06419
61618580	chr11:61618580:A:G	1.92674e-18	-2.12508	-2.74067e-10	6.58036e-05	-2.08544	-2.74067e-10
61619647	chr11:61619647:T:C	1.99899e-17	-3.75216e-10	0.214323	0.000565723	-3.75216e-10	0.0659901
61619777	chr11:61619777:A:T	4.93736e-18	-3.75216e-10	-1.18407	0.000159268	-3.75216e-10	-1.20153
61620188	chr11:61620188:G:T	2.21193e-18	-1.98704	-2.74067e-10	6.41797e-05	-2.11043	-2.74067e-10
61620385	chr11:61620385:G:A	2.77625e-17	-3.75216e-10	0.542783	0.00104435	-3.75216e-10	0.679031
61620544	chr11:61620544:A:G	9.52908e-19	-2.00033	-0.828809	2.00205e-05	-2.09481	-1.18055
61620618	chr11:61620618:C:T	7.41889e-19	-2.0039	-1.07556	1.89095e-05	-2.09787	-1.23458
61620885	chr11:61620885:G:A	7.37725e-19	-2.03443	-1.05065	1.94627e-05	-2.07429	-1.22933
61621149	chr11:61621149:C:A	4.94161e-18	-3.75216e-10	-1.18321	0.000158613	-3.75216e-10	-1.20565
61621196	chr11:61621196:G:A	7.46477e-19	-2.04174	-1.03155	1.96833e-05	-2.06807	-1.22428
61621393	chr11:61621393:G:A	7.13286e-19	-2.04275	-1.07603	1.94955e-05	-2.06725	-1.23468
61622528	chr11:61622528:T:C	9.31998e-19	-2.05499	-0.796342	2.12334e-05	-2.04798	-1.16856
61622732	chr11:61622732:C:T	7.29665e-19	-2.10995	-0.986126	2.44995e-05	-1.94517	-1.12829
61623525	chr11:61623525:G:T	4.81132e-18	-3.75216e-10	-1.20993	0.000159256	-3.75216e-10	-1.2016
61623604	chr11:61623604:G:C	8.07064e-19	-2.09267	-0.902592	2.47067e-05	-1.99297	-1.07207
61623696	chr11:61623696:C:G	4.87659e-18	-3.75216e-10	-1.19646	0.000171474	-3.75216e-10	-1.12768
61623984	chr11:61623984:G:A	7.02363e-19	-2.14037	-0.993841	2.6599e-05	-1.85793	-1.13331
61624123	chr11:61624123:T:C	4.67121e-18	-3.75216e-10	-1.23949	0.000156629	-3.75216e-10	-1.21824
61624170	chr11:61624170:C:T	7.00393e-18	-3.75216e-10	-0.834433	0.000209925	-3.75216e-10	-0.925366
61624210	chr11:61624210:A:T	4.79047e-18	-3.75216e-10	-1.21428	0.000153507	-3.75216e-10	-1.23837
61624351	chr11:61624351:A:G	4.7358e-18	-3.75216e-10	-1.22575	0.000153237	-3.75216e-10	-1.24013
61625069	chr11:61625069:A:G	4.88481e-18	-3.75216e-10	-1.19477	0.000182159	-3.75216e-10	-1.06723
61625152	chr11:61625152:G:A	5.75635e-19	-2.1338	-1.19939	2.32294e-05	-1.89013	-1.23657
61626128	chr11:61626128:C:T	5.55249e-19	-2.13019	-1.23905	2.24659e-05	-1.92952	-1.2306
61626331	chr11:61626331:T:C	1.17586e-18	-2.10379	-0.515111	2.56285e-05	-1.97534	-1.05308
61627040	chr11:61627040:C:G	1.6366e-17	-3.75216e-10	0.0143026	0.00042398	-3.75216e-10	-0.222429
61627764	chr11:61627764:G:A	1.97105e-18	-2.14667	0.0443337	5.80388e-05	-2.11563	-0.0953694
61627777	chr11:61627777:T:C	6.44162e-19	-2.15904	-1.06167	1.95979e-05	-2.13516	-1.16153
61627958	chr11:61627958:C:T	4.14666e-18	-0.565609	-0.792991	3.63531e-05	-1.86044	-0.818392
61628530	chr11:61628530:ACGACCCAGG:A	6.05256e-18	-3.75216e-10	-0.980422	0.00018822	-3.75216e-10	-1.0345
61628536	chr11:61628536:C:T	4.72224e-18	-3.75216e-10	-1.22862	0.000169685	-3.75216e-10	-1.13817
61628621	chr11:61628621:G:A	7.49803e-18	-3.75216e-10	-0.766264	0.000270135	-3.75216e-10	-0.673195
61629111	chr11:61629111:A:G	4.72176e-18	-3.75216e-10	-1.22872	0.000160327	-3.75216e-10	-1.1949
61629296	chr11:61629296:A:G	6.97296e-19	-2.15562	-0.985835	2.02107e-05	-2.15036	-1.11554
61629682	chr11:61629682:G:A	1.1496e-18	-2.1101	-0.531384	2.98999e-05	-2.15459	-0.719674
61629834	chr11:61629834:A:G	6.12554e-19	-2.15609	-1.11493	1.82319e-05	-2.14272	-1.22622
61629851	chr11:61629851:G:A	8.542e-18	-0.461567	-0.174343	3.33675e-05	-2.09068	-0.673855
61629960	chr11:61629960:C:A	2.54086e-18	-2.13943	0.291024	7.23588e-05	-2.15842	0.167938
61630008	chr11:61630008:C:T	5.51164e-18	-3.75216e-10	-1.07404	0.000192189	-3.75216e-10	-1.01364
61630088	chr11:61630088:C:T	4.98042e-18	-3.75216e-10	-1.17539	0.000183117	-3.75216e-10	-1.06199
61630621	chr11:61630621:A:T	4.69076e-18	-3.75216e-10	-1.23531	0.000153241	-3.75216e-10	-1.2401
61630795	chr11:61630795:A:G	5.8628e-19	-2.15872	-1.15614	1.85861e-05	-2.11229	-1.23741
61631123	chr11:61631123:A:G	2.84116e-18	-0.497985	-1.23871	1.8666e-05	-2.11257	-1.23284
61631217	chr11:61631217:C:T	4.69569e-18	-2.14494	0.910685	0.00013323	-2.15913	0.779086
61631246	chr11:61631246:G:A	2.4518e-18	-2.15909	0.275007	7.20747e-05	-2.14549	0.151081
61631667	chr11:61631667:C:G	6.05755e-19	-2.14205	-1.14014	1.82245e-05	-2.15767	-1.21168
61632166	chr11:61632166:G:A	1.36909e-17	-0.139223	-0.0249516	4.08214e-05	-2.00418	-0.558726
61632283	chr11:61632283:C:T	3.96486e-17	-3.75216e-10	0.899153	0.00148555	-3.75216e-10	1.03143
61632494	chr11:61632494:G:A	4.86778e-18	-3.75216e-10	-1.19827	0.000161414	-3.75216e-10	-1.18814
61632682	chr11:61632682:T:C	6.0947e-19	-2.15915	-1.11692	1.89675e-05	-2.13027	-1.19912
61632716	chr11:61632716:G:T	2.46855e-17	-3.75216e-10	0.425313	0.000667407	-3.75216e-10	0.231285
61632872	chr11:61632872:G:A	1.87534e-18	-2.15212	-2.74067e-10	6.11323e-05	-2.15908	-2.74067e-10
61633141	chr11:61633141:A:G	5.4521e-18	-3.75216e-10	-1.0849	0.000162649	-3.75216e-10	-1.18052
61633350	chr11:61633350:T:C	3.82377e-18	-0.353394	-1.08627	1.99097e-05	-2.09267	-1.18824
61633643	chr11:61633643:T:C	9.13333e-19	-2.1185	-0.753063	2.46972e-05	-2.15809	-0.90733
61633677	chr11:61633677:C:T	4.72539e-18	-3.75216e-10	-1.22795	0.000165383	-3.75216e-10	-1.16385
61634084	chr11:61634084:C:G	5.01963e-18	-3.75216e-10	-1.16755	0.00015477	-3.75216e-10	-1.23017
61634697	chr11:61634697:T:A	9.22225e-19	-2.13418	-0.727694	2.52073e-05	-2.15905	-0.885934
61634861	chr11:61634861:T:G	4.88224e-18	-3.75216e-10	-1.1953	0.000165883	-3.75216e-10	-1.16083
61636689	chr11:61636689:G:A	9.2817e-19	-1.86396	-0.991482	2.24862e-05	-2.06807	-1.09114
61637116	chr11:61637116:A:G	5.20125e-18	-3.75216e-10	-1.13201	0.000165078	-3.75216e-10	-1.1657
61637152	chr11:61637152:C:T	4.77406e-18	-3.75216e-10	-1.21771	0.00016062	-3.75216e-10	-1.19307
61637294	chr11:61637294:C:T	3.46558e-16	3.06715	-2.74067e-10	0.000379989	-0.331974	-2.74067e-10
61637632	chr11:61637632:T:G	5.35812e-18	-0.205528	-0.896762	2.43262e-05	-2.02661	-1.05395
61638044	chr11:61638044:A:G	2.96707e-17	0.609255	-2.74067e-10	0.000929896	0.562957	-2.74067e-10
61638336	chr11:61638336:G:A	8.97023e-18	-3.75216e-10	-0.586992	0.000274616	-3.75216e-10	-0.656742
61638966	chr11:61638966:C:T	4.88113e-18	-3.75216e-10	-1.19553	0.000164998	-3.75216e-10	-1.16618
61639070	chr11:61639070:A:G	2.14192e-17	1.27789	-0.994509	2.05227e-05	-2.09088	-1.1597
61639256	chr11:61639256:G:A	2.40412e-17	0.398866	-2.74067e-10	0.000760963	0.36247	-2.74067e-10
61639510	chr11:61639510:C:T	5.38508e-18	-3.75216e-10	-1.09727	0.000166321	-3.75216e-10	-1.1582
61640366	chr11:61640366:C:A	3.90917e-18	-0.19671	-1.22087	2.0615e-05	-2.04204	-1.20406
61640809	chr11:61640809:A:C	5.39997e-18	-3.75216e-10	-1.09451	0.000167026	-3.75216e-10	-1.15397
61640929	chr11:61640929:A:T	4.10531e-18	-0.158266	-1.21036	2.10427e-05	-2.02641	-1.19915
61640934	chr11:61640934:G:A	5.28812e-18	-3.75216e-10	-1.11544	0.000159905	-3.75216e-10	-1.19754
61640977	chr11:61640977:T:C	4.13623e-18	-0.149053	-1.21207	2.1051e-05	-2.02412	-1.20104
61641293	chr11:61641293:C:T	7.18248e-19	-2.15888	-0.952968	2.56946e-05	-2.10567	-0.920168
61641551	chr11:61641551:C:T	6.06856e-18	-3.75216e-10	-0.977783	0.000185506	-3.75216e-10	-1.04903
61641775	chr11:61641775:G:A	2.59235e-18	-1.40608	-0.42226	3.00632e-05	-2.15451	-0.714305
61642305	chr11:61642305:T:C	5.25809e-18	-3.75216e-10	-1.12114	0.000209194	-3.75216e-10	-0.928852
61642429	chr11:61642429:GT:G	1.02641e-18	-1.72321	-1.03162	2.14629e-05	-2.08658	-1.11921
61642475	chr11:61642475:G:A	4.68951e-18	-3.75216e-10	-1.23558	0.000154853	-3.75216e-10	-1.22964
61642486	chr11:61642486:T:C	2.29001e-18	-1.46245	-0.489893	2.86754e-05	-2.14843	-0.767643
61642707	chr11:61642707:C:G	3.33314e-18	-0.346658	-1.23033	1.97283e-05	-2.07385	-1.21622
61642873	chr11:61642873:C:T	1.98973e-18	-1.56106	-0.531841	3.66313e-05	-2.11625	-0.554963
61642879	chr11:61642879:G:A	4.66887e-18	-3.75216e-10	-1.23999	0.00015827	-3.75216e-10	-1.20781
61642886	chr11:61642886:G:A	2.53176e-17	1.1507	-0.700105	2.43828e-05	-2.11064	-0.967592
61643108	chr11:61643108:AAGACGGGTGGATCACCTG:A	9.36269e-19	-1.75155	-1.0952	2.07467e-05	-2.07364	-1.16609
61643358	chr11:61643358:G:A	4.38866e-18	-0.078778	-1.2231	2.10457e-05	-2.01288	-1.21254
61643494	chr11:61643494:A:G	2.65213e-17	1.06896	-0.571916	2.67034e-05	-2.11807	-0.869251
61643675	chr11:61643675:TAA:T	7.83974e-17	2.51753	-0.936641	7.36362e-05	-0.755478	-1.2175
61644079	chr11:61644079:C:T	4.69349e-18	-3.75216e-10	-1.23473	0.000156288	-3.75216e-10	-1.22042
61644119	chr11:61644119:C:T	4.70307e-18	-3.75216e-10	-1.23269	0.000156888	-3.75216e-10	-1.21658
61644229	chr11:61644229:C:T	8.25273e-19	-1.98448	-0.988468	2.16218e-05	-2.05033	-1.14808
61644298	chr11:61644298:C:T	2.10572e-17	-3.75216e-10	0.266339	0.000571959	-3.75216e-10	0.0769523
61645638	chr11:61645638:G:A	5.44995e-17	-3.75216e-10	1.21729	0.00143371	-3.75216e-10	0.995904
61645799	chr11:61645799:G:A	2.05281e-18	-2.06169	-2.74067e-10	9.15279e-05	-1.75547	-2.74067e-10
61646250	chr11:61646250:C:T	3.23488e-17	-0.835397	1.53107	0.000132831	-2.14595	0.762915
61646275	chr11:61646275:C:T	1.29864e-17	-3.75216e-10	-0.217004	0.000357198	-3.75216e-10	-0.393825
61646361	chr11:61646361:C:T	5.26511e-18	-3.75216e-10	-1.1198	0.000203863	-3.75216e-10	-0.954667
61646986	chr11:61646986:A:G	1.31454e-17	-3.75216e-10	-0.204834	0.000374679	-3.75216e-10	-0.346046
61647397	chr11:61647397:C:T	2.87615e-18	-1.2631	-0.46135	3.10739e-05	-2.09111	-0.744631
61648062	chr11:61648062:A:C	4.79253e-18	-3.75216e-10	-1.21384	0.000153695	-3.75216e-10	-1.23715
61648096	chr11:61648096:C:T	1.48317e-18	-1.46208	-0.924646	2.40115e-05	-2.13989	-0.953695
61648702	chr11:61648702:G:A	4.9531e-18	-3.75216e-10	-1.18089	0.000170528	-3.75216e-10	-1.13321
61649134	chr11:61649134:C:T	3.07959e-18	-1.65611	-2.74067e-10	9.30909e-05	-1.73854	-2.74067e-10
61649498	chr11:61649498:A:G	2.55306e-17	-0.777426	1.2364	0.000102891	-2.1393	0.500856
61649532	chr11:61649532:C:T	1.37782e-17	-3.75216e-10	-0.157813	0.000396541	-3.75216e-10	-0.289337
61650000	chr11:61650000:G:A	1.65571e-17	0.417541	-0.391628	3.38607e-05	-2.13498	-0.614885
61650574	chr11:61650574:G:C	2.92248e-18	-1.32294	-0.385529	3.37825e-05	-2.06923	-0.682942
61652472	chr11:61652472:A:T	1.47349e-17	-3.75216e-10	-0.0906864	0.000422116	-3.75216e-10	-0.226836
61652642	chr11:61652642:C:T	7.5142e-18	-3.75216e-10	-0.76411	0.000223269	-3.75216e-10	-0.863739
61653438	chr11:61653438:T:C	1.12671e-17	-3.75216e-10	-0.359021	0.000321822	-3.75216e-10	-0.498115
61654113	chr11:61654113:C:T	1.70485e-17	-3.75216e-10	0.0551602	0.000480354	-3.75216e-10	-0.0975925
61654218	chr11:61654218:G:T	3.97498e-18	-1.40088	-2.74067e-10	8.18396e-05	-1.86735	-2.74067e-10
61654738	chr11:61654738:G:A	4.93133e-18	-3.75216e-10	-1.1853	0.000167056	-3.75216e-10	-1.15379
61655065	chr11:61655065:C:T	2.63351e-17	-3.75216e-10	0.489999	0.000728574	-3.75216e-10	0.318973
61655211	chr11:61655211:G:C	2.89074e-18	-1.23096	-0.488435	3.0442e-05	-2.09671	-0.759584
61655701	chr11:61655701:G:A	2.72095e-17	-3.75216e-10	0.52266	0.000750685	-3.75216e-10	0.34887
61655894	chr11:61655894:T:C	7.12751e-18	-3.75216e-10	-0.816942	0.000260627	-3.75216e-10	-0.709026
61656291	chr11:61656291:A:G	2.90557e-18	-1.19323	-0.521045	2.93006e-05	-2.10603	-0.788477
61656426	chr11:61656426:T:C	6.84185e-18	-3.75216e-10	-0.857846	0.000195218	-3.75216e-10	-0.997996
61657220	chr11:61657220:TATA:T	1.96185e-17	-3.75216e-10	0.195571	0.000578894	-3.75216e-10	0.0890035
61657992	chr11:61657992:T:C	2.90568e-18	-1.19062	-0.523613	2.95979e-05	-2.10215	-0.782258
61658601	chr11:61658601:AG:A	7.89856e-18	-3.75216e-10	-0.714224	0.000207126	-3.75216e-10	-0.938788
61658868	chr11:61658868:AC:A	2.82586e-18	-1.27841	-0.463687	3.17808e-05	-2.07831	-0.734946
61659110	chr11:61659110:A:T	2.82306e-18	-1.24145	-0.501631	3.06028e-05	-2.08756	-0.763462
61659460	chr11:61659460:G:A	2.85549e-18	-1.25008	-0.481585	3.10731e-05	-2.08667	-0.749102
61659762	chr11:61659762:G:A	5.89882e-18	-3.75216e-10	-1.00615	0.000176676	-3.75216e-10	-1.0978
61660181	chr11:61660181:G:A	6.4876e-18	-3.75216e-10	-0.911012	0.000190754	-3.75216e-10	-1.02113
61660492	chr11:61660492:G:A	4.74521e-18	-3.75216e-10	-1.22377	0.000158053	-3.75216e-10	-1.20919
61660905	chr11:61660905:T:C	4.73023e-18	-3.75216e-10	-1.22693	0.000154231	-3.75216e-10	-1.23367
61661279	chr11:61661279:GC:G	2.75832e-18	-1.20265	-0.563638	2.8637e-05	-2.09883	-0.818588
61662999	chr11:61662999:G:A	9.30586e-18	-0.450694	-0.0995651	3.47429e-05	-2.13745	-0.58669
61663469	chr11:61663469:A:G	2.30381e-17	-3.75216e-10	0.356247	0.000547628	-3.75216e-10	0.0334815
61663515	chr11:61663515:G:A	1.22225e-18	-1.45061	-1.1296	2.19477e-05	-2.12996	-1.0535
61663516	chr11:61663516:C:A	3.12456e-18	-0.422859	-1.21875	2.17571e-05	-1.95208	-1.2401
61663902	chr11:61663902:C:A	1.06553e-17	-3.75216e-10	-0.414848	0.000263231	-3.75216e-10	-0.699083
61664655	chr11:61664655:C:T	5.03528e-18	-3.75216e-10	-1.16444	0.000158731	-3.75216e-10	-1.2049
61665264	chr11:61665264:T:A	6.91536e-18	-3.75216e-10	-0.847159	0.000198499	-3.75216e-10	-0.98133
61665352	chr11:61665352:G:A	2.41017e-18	-1.30231	-0.598896	2.87602e-05	-2.07086	-0.84226
61665813	chr11:61665813:C:T	2.748e-18	-0.543427	-1.22661	2.27982e-05	-1.90586	-1.23958
61666742	chr11:61666742:C:G	1.29327e-17	-3.75216e-10	-0.221142	0.000308481	-3.75216e-10	-0.540455
61666810	chr11:61666810:C:T	9.17126e-18	-3.75216e-10	-0.564829	0.000257354	-3.75216e-10	-0.721664
61666948	chr11:61666948:A:T	3.96865e-18	-1.23547	-0.167011	3.94246e-05	-2.0898	-0.50793
61667135	chr11:61667135:C:T	3.97109e-18	-1.27208	-0.129781	4.10661e-05	-2.08008	-0.476851
61668270	chr11:61668270:A:G	1.85119e-18	-1.02363	-1.14145	3.55946e-05	-1.45979	-1.24013
61668826	chr11:61668826:A:G	4.68282e-18	-3.75216e-10	-1.237	0.000153609	-3.75216e-10	-1.23771
61668851	chr11:61668851:T:C	7.82779e-18	-3.75216e-10	-0.723224	0.000259855	-3.75216e-10	-0.711992
61669054	chr11:61669054:G:T	5.25423e-18	-3.75216e-10	-1.12187	0.0001659	-3.75216e-10	-1.16073
61669330	chr11:61669330:C:T	6.50172e-18	-3.75216e-10	-0.908837	0.000181379	-3.75216e-10	-1.07153
61669616	chr11:61669616:A:G	2.82479e-18	-0.504504	-1.23797	2.02482e-05	-2.02404	-1.24002
61669668	chr11:61669668:C:T	5.5734e-18	-3.75216e-10	-1.0629	0.000173607	-3.75216e-10	-1.11532
61670092	chr11:61670092:G:C	5.85699e-19	-2.0966	-1.21926	4.75428e-05	-1.3109	-1.09958
61670676	chr11:61670676:C:G	5.95979e-18	-3.75216e-10	-0.995868	0.000186436	-3.75216e-10	-1.04403
61671636	chr11:61671636:T:A	1.64853e-18	-1.2191	-1.06191	3.66951e-05	-1.45043	-1.21905
61672210	chr11:61672210:G:A	3.17402e-18	-1.62591	-2.74067e-10	6.11277e-05	-2.15915	-2.74067e-10
61673290	chr11:61673290:C:T	1.92564e-18	-2.12564	-2.74067e-10	6.12028e-05	-2.15792	-2.74067e-10
61673644	chr11:61673644:G:A	2.09453e-18	-2.04158	-2.74067e-10	6.3401e-05	-2.12264	-2.74067e-10
61673724	chr11:61673724:G:A	8.71414e-18	-3.75216e-10	-0.615958	0.000280556	-3.75216e-10	-0.635342
61674176	chr11:61674176:G:A	2.69098e-17	-3.75216e-10	0.511585	0.000731746	-3.75216e-10	0.323318
61674348	chr11:61674348:GGATGGATGGATGGATA:G	4.67082e-18	-3.75216e-10	-1.23957	0.000153735	-3.75216e-10	-1.23689
61674779	chr11:61674779:C:T	1.67736e-17	-3.75216e-10	0.0389038	0.000471645	-3.75216e-10	-0.115888
61675020	chr11:61675020:G:A	6.81779e-19	-2.09061	-1.07335	3.55478e-05	-1.67458	-1.02666
61675302	chr11:61675302:C:T	1.62387e-17	-3.75216e-10	0.00649104	0.00045764	-3.75216e-10	-0.146033
61675341	chr11:61675341:C:T	1.27461e-17	1.00123	-1.23691	2.30062e-05	-1.99356	-1.14279
61676450	chr11:61676450:G:A	6.86639e-19	-1.92546	-1.23139	0.000169491	0.090296	-1.22961
61678566	chr11:61678566:G:A	4.72197e-18	-3.75216e-10	-1.22868	0.000153607	-3.75216e-10	-1.23772
61678880	chr11:61678880:A:G	2.44864e-18	-0.763396	-1.12198	2.12307e-05	-2.02608	-1.19059
61679029	chr11:61679029:C:A	4.91611e-18	-3.75216e-10	-1.18839	0.000155487	-3.75216e-10	-1.22555
61679045	chr11:61679045:C:T	2.73576e-18	-1.7745	-2.74067e-10	7.05121e-05	-2.01633	-2.74067e-10
61679511	chr11:61679511:C:A	6.90819e-19	-1.92373	-1.22705	1.8395e-05	-2.15484	-1.20519
61679851	chr11:61679851:C:T	9.86047e-19	-1.59357	-1.20139	1.96743e-05	-2.05541	-1.23739
61680536	chr11:61680536:C:T	1.78375e-17	-3.75216e-10	0.100399	0.000499925	-3.75216e-10	-0.0576577
61680912	chr11:61680912:G:A	2.52124e-18	-1.23563	-0.620528	2.64447e-05	-2.11826	-0.878802
61682039	chr11:61682039:G:GTATTGGAGAC	1.38028e-18	-1.80824	-0.650377	3.24683e-05	-1.72375	-1.06811
61682076	chr11:61682076:TG:T	9.59831e-18	0.674461	-1.19378	2.43053e-05	-1.98172	-1.0997
61682357	chr11:61682357:T:C	1.54406e-17	-3.75216e-10	-0.0439016	0.000436713	-3.75216e-10	-0.192838
61682723	chr11:61682723:G:A	7.34143e-18	-3.75216e-10	-0.787371	0.000246627	-3.75216e-10	-0.76424
61682956	chr11:61682956:C:T	6.22716e-18	-0.951984	-2.74067e-10	7.97835e-05	-1.8928	-2.74067e-10
61683645	chr11:61683645:G:A	4.81523e-18	-3.75216e-10	-1.20912	0.000162007	-3.75216e-10	-1.18448
61684023	chr11:61684023:C:T	4.67672e-18	-3.75216e-10	-1.23831	0.000155596	-3.75216e-10	-1.22485
61684076	chr11:61684076:C:G	1.04988e-18	-1.58071	-1.15152	2.20938e-05	-2.07082	-1.106
61684343	chr11:61684343:T:C	4.67023e-18	-3.75216e-10	-1.2397	0.000153635	-3.75216e-10	-1.23754
61685544	chr11:61685544:CTG:C	4.76205e-18	-3.75216e-10	-1.22023	0.000153437	-3.75216e-10	-1.23883
61685949	chr11:61685949:A:G	2.6346e-18	-0.782628	-1.02954	2.13054e-05	-2.10025	-1.1129
61686513	chr11:61686513:A:G	3.21662e-18	-1.61257	-2.74067e-10	7.91481e-05	-1.90079	-2.74067e-10
61686718	chr11:61686718:A:G	1.22259e-18	-1.84167	-0.738263	2.94243e-05	-1.77808	-1.11222
61687658	chr11:61687658:CTT:C	1.16015e-18	-1.67433	-0.958024	2.93858e-05	-2.02748	-0.864119
61688205	chr11:61688205:C:T	7.65963e-18	-3.75216e-10	-0.74494	0.000257538	-3.75216e-10	-0.720946
61688267	chr11:61688267:G:A	5.03605e-18	-3.75216e-10	-1.16428	0.000155965	-3.75216e-10	-1.22248
61688688	chr11:61688688:C:T	1.7535e-18	-1.1081	-1.11119	2.22048e-05	-1.99671	-1.1751
61688911	chr11:61688911:G:A	1.1653e-17	-3.75216e-10	-0.32534	0.00034656	-3.75216e-10	-0.424059
61688948	chr11:61688948:T:C	1.93061e-18	-2.12307	-2.74067e-10	6.66254e-05	-2.07303	-2.74067e-10
61688954	chr11:61688954:G:A	1.13587e-18	-1.65771	-0.995796	2.79084e-05	-2.03593	-0.907254
61689096	chr11:61689096:C:T	5.95352e-18	-3.75216e-10	-0.996922	0.000186942	-3.75216e-10	-1.04132
61689490	chr11:61689490:G:C	7.30612e-18	-3.75216e-10	-0.792191	0.000245438	-3.75216e-10	-0.769072
61690138	chr11:61690138:A:G	7.33097e-18	-3.75216e-10	-0.788796	0.000246269	-3.75216e-10	-0.765693
61690385	chr11:61690385:C:T	1.12624e-18	-1.64035	-1.02167	2.65225e-05	-2.04436	-0.949755
61690421	chr11:61690421:A:G	1.07487e-17	-3.75216e-10	-0.406121	0.0003536	-3.75216e-10	-0.403948
61690943	chr11:61690943:G:A	8.18239e-18	-3.75216e-10	-0.67892	0.000221767	-3.75216e-10	-0.870488
61690999	chr11:61690999:C:T	7.63943e-18	-3.75216e-10	-0.747581	0.000215521	-3.75216e-10	-0.899058
61691123	chr11:61691123:G:A	1.22687e-18	-1.66716	-0.909284	3.09814e-05	-2.03034	-0.808393
61691201	chr11:61691201:C:G	4.9214e-18	-3.75216e-10	-1.18731	0.000155658	-3.75216e-10	-1.22446
61691540	chr11:61691540:C:T	6.1783e-19	-2.08004	-1.1824	4.66727e-05	-1.1907	-1.23826
61691990	chr11:61691990:G:A	7.71879e-18	-3.75216e-10	-0.737247	0.000217338	-3.75216e-10	-0.890663
61692192	chr11:61692192:C:T	6.23986e-18	-3.75216e-10	-0.949946	0.0002084	-3.75216e-10	-0.932657
61692490	chr11:61692490:C:T	7.12036e-18	-3.75216e-10	-0.817946	0.000214285	-3.75216e-10	-0.904807
61692839	chr11:61692839:G:A	3.11931e-18	-1.64329	-2.74067e-10	7.75446e-05	-1.92126	-2.74067e-10
61693201	chr11:61693201:G:A	3.49047e-17	0.771717	-2.74067e-10	0.000142547	-1.31244	-2.74067e-10
61693496	chr11:61693496:C:T	5.65293e-18	-1.04873	-2.74067e-10	0.000391556	-0.301986	-2.74067e-10
61693590	chr11:61693590:G:A	5.81078e-18	-3.75216e-10	-1.02119	0.000237938	-3.75216e-10	-0.800105
61693699	chr11:61693699:C:T	6.86252e-18	-3.75216e-10	-0.854829	0.000230037	-3.75216e-10	-0.833874
61693842	chr11:61693842:C:T	9.02484e-18	-3.75216e-10	-0.580924	0.000272279	-3.75216e-10	-0.665288
61694185	chr11:61694185:G:A	6.62109e-18	-3.75216e-10	-0.890644	0.000201483	-3.75216e-10	-0.96641
61694585	chr11:61694585:T:G	4.71759e-18	-3.75216e-10	-1.22961	0.000153501	-3.75216e-10	-1.23841
61694767	chr11:61694767:C:T	5.82067e-18	-3.75216e-10	-1.01949	0.000177529	-3.75216e-10	-1.09298
61695289	chr11:61695289:CTCTG:C	1.34772e-18	-1.25697	-1.22552	1.80259e-05	-2.14239	-1.23792
61695916	chr11:61695916:A:G	2.43091e-18	-0.84653	-1.04611	2.99494e-05	-2.02416	-0.848447
61695937	chr11:61695937:C:T	1.86334e-18	-2.15853	-2.74067e-10	6.11273e-05	-2.15916	-2.74067e-10
61695985	chr11:61695985:C:G	7.03367e-18	-3.75216e-10	-0.830195	0.000201477	-3.75216e-10	-0.966442
61696297	chr11:61696297:C:T	1.33869e-18	-1.26612	-1.22309	1.80291e-05	-2.14136	-1.23877
61696393	chr11:61696393:C:T	8.14592e-18	-3.75216e-10	-0.683387	0.000264735	-3.75216e-10	-0.693386
61696652	chr11:61696652:G:A	3.00498e-18	-1.68063	-2.74067e-10	6.43168e-05	-2.10829	-2.74067e-10
61696964	chr11:61696964:G:A	4.72885e-18	-1.22722	-2.74067e-10	7.39484e-05	-1.96875	-2.74067e-10
61697053	chr11:61697053:C:T	7.00496e-19	-1.89675	-1.24012	3.70222e-05	-1.42253	-1.23807
61697078	chr11:61697078:C:T	1.02891e-17	0.742941	-1.19276	2.47043e-05	-1.96645	-1.09869
61697138	chr11:61697138:G:A	4.86202e-18	-3.75216e-10	-1.19945	0.000154306	-3.75216e-10	-1.23318
61697430	chr11:61697430:G:A	7.53796e-18	-3.75216e-10	-0.760952	0.0002078	-3.75216e-10	-0.935539
61697560	chr11:61697560:C:T	5.97385e-18	-0.993512	-2.74067e-10	0.000420463	-0.230758	-2.74067e-10
61698795	chr11:61698795:G:T	1.15228e-18	-1.50242	-1.13673	2.19091e-05	-2.09668	-1.08853
61699472	chr11:61699472:A:C	1.54645e-17	-3.75216e-10	-0.042358	0.000437319	-3.75216e-10	-0.191452
61699580	chr11:61699580:A:G	3.51711e-18	-0.359674	-1.16359	2.63989e-05	-1.78313	-1.21567
61699829	chr11:61699829:G:A	9.33167e-18	-0.547491	-2.74067e-10	0.000100623	-1.66073	-2.74067e-10
61700131	chr11:61700131:G:A	9.48449e-19	-1.83553	-0.998298	2.66144e-05	-1.76697	-1.22369
61700649	chr11:61700649:G:T	6.08075e-18	-3.75216e-10	-0.975776	0.000185501	-3.75216e-10	-1.04906
61701485	chr11:61701485:A:C	4.67391e-18	-3.75216e-10	-1.23891	0.000154547	-3.75216e-10	-1.23162
61701753	chr11:61701753:G:A	5.57963e-18	-3.75216e-10	-1.06178	0.000161656	-3.75216e-10	-1.18664
61701894	chr11:61701894:C:A	4.77271e-18	-3.75216e-10	-1.21799	0.000153382	-3.75216e-10	-1.23918
61702031	chr11:61702031:T:A	2.92174e-18	-1.60497	-0.10375	5.31529e-05	-2.06475	-0.234197
61702089	chr11:61702089:T:A	5.57083e-18	-3.75216e-10	-1.06336	0.000191566	-3.75216e-10	-1.01688
61702639	chr11:61702639:T:C	8.50874e-18	-3.75216e-10	-0.639811	0.00020348	-3.75216e-10	-0.956545
61703076	chr11:61703076:T:C	4.83224e-18	-3.75216e-10	-1.2056	0.000153256	-3.75216e-10	-1.24
61703184	chr11:61703184:C:T	7.38134e-18	-3.75216e-10	-0.781948	0.000204487	-3.75216e-10	-0.951613
61704165	chr11:61704165:G:C	9.36352e-18	-0.544083	-2.74067e-10	0.000100765	-1.65932	-2.74067e-10
61704206	chr11:61704206:C:T	2.19872e-17	1.4714	-1.16184	2.00675e-05	-2.1421	-1.13092
61704426	chr11:61704426:A:G	6.24339e-18	-3.75216e-10	-0.949381	0.000208518	-3.75216e-10	-0.932091
61704766	chr11:61704766:A:T	6.24026e-18	-3.75216e-10	-0.949883	0.000208414	-3.75216e-10	-0.932589
61704992	chr11:61704992:C:T	6.23986e-18	-3.75216e-10	-0.949946	0.0002084	-3.75216e-10	-0.932657
61705369	chr11:61705369:T:C	6.88925e-18	-0.850942	-2.74067e-10	0.000503236	-0.0510557	-2.74067e-10
61705715	chr11:61705715:C:T	5.35736e-18	-1.10243	-2.74067e-10	0.000462005	-0.13654	-2.74067e-10
61706396	chr11:61706396:C:T	4.77217e-18	-3.75216e-10	-1.2181	0.000153523	-3.75216e-10	-1.23827
61706724	chr11:61706724:C:T	5.38107e-18	-3.75216e-10	-1.09802	0.000183358	-3.75216e-10	-1.06067
61707723	chr11:61707723:G:A	1.96217e-18	-2.10685	-2.74067e-10	6.11804e-05	-2.15829	-2.74067e-10
61707983	chr11:61707983:TTATTTATG:T	5.08369e-18	-3.75216e-10	-1.15487	0.000158186	-3.75216e-10	-1.20834
61708978	chr11:61708978:G:A	9.65014e-18	0.700254	-1.21419	2.43348e-05	-1.98127	-1.09894
61710237	chr11:61710237:G:A	4.97517e-18	-3.75216e-10	-1.17645	0.000166173	-3.75216e-10	-1.15909
61711058	chr11:61711058:A:C	9.91182e-19	-1.77264	-1.01712	1.81232e-05	-2.13801	-1.23691
61711270	chr11:61711270:C:T	4.7208e-18	-3.75216e-10	-1.22893	0.000153235	-3.75216e-10	-1.24014
61711733	chr11:61711733:G:A	3.35446e-18	-1.57061	-2.74067e-10	6.11436e-05	-2.15889	-2.74067e-10
61711804	chr11:61711804:C:T	7.66617e-18	-3.75216e-10	-0.744087	0.00024939	-3.75216e-10	-0.753099
61711850	chr11:61711850:G:A	1.53604e-18	-1.84951	-0.502186	3.14312e-05	-1.77623	-1.04808
61711962	chr11:61711962:G:A	1.40244e-17	-3.75216e-10	-0.140105	0.000399646	-3.75216e-10	-0.281535
61712706	chr11:61712706:G:A	8.67287e-18	-3.75216e-10	-0.620704	0.000232965	-3.75216e-10	-0.821225
61712719	chr11:61712719:T:C	1.38974e-18	-1.23262	-1.21917	1.79423e-05	-2.14531	-1.23964
61713376	chr11:61713376:A:G	8.26084e-19	-1.83391	-1.13805	1.87048e-05	-2.1124	-1.23093
61713500	chr11:61713500:G:A	5.48702e-18	-3.75216e-10	-1.07852	0.000169204	-3.75216e-10	-1.14101
61713762	chr11:61713762:G:A	1.2631e-17	0.971916	-1.21667	2.38795e-05	-1.95637	-1.14272
61714011	chr11:61714011:T:C	4.70191e-18	-3.75216e-10	-1.23294	0.000153299	-3.75216e-10	-1.23973
61714055	chr11:61714055:A:G	1.64869e-17	-3.75216e-10	0.0216597	0.000464487	-3.75216e-10	-0.131182
61714395	chr11:61714395:C:T	1.62254e-17	1.03887	-1.0332	3.83687e-05	-1.38757	-1.23731
61714456	chr11:61714456:G:A	2.31177e-18	-1.37235	-0.570539	2.82677e-05	-2.0849	-0.845492
61714460	chr11:61714460:G:A	1.83374e-18	-0.989324	-1.18522	2.55308e-05	-1.97158	-1.06065
61714923	chr11:61714923:T:G	3.01408e-18	-1.55881	-0.118803	5.15028e-05	-2.08186	-0.248617
61715276	chr11:61715276:T:TA	7.01711e-18	-0.832553	-2.74067e-10	0.00023149	-0.827578	-2.74067e-10
61715852	chr11:61715852:G:C	7.04913e-18	0.398452	-1.22645	2.17889e-05	-1.95447	-1.23625
61715857	chr11:61715857:T:C	5.61508e-18	-3.75216e-10	-1.05545	0.000168041	-3.75216e-10	-1.14791
61716543	chr11:61716543:G:GA	4.96568e-18	-3.75216e-10	-1.17835	0.000154333	-3.75216e-10	-1.233
61717104	chr11:61717104:A:G	2.66948e-18	-0.710834	-1.08819	3.10284e-05	-1.95635	-0.880864
61717509	chr11:61717509:C:A	8.13943e-18	0.540991	-1.22518	2.21501e-05	-2.06175	-1.11252
61717637	chr11:61717637:G:A	4.80835e-18	-3.75216e-10	-1.21055	0.000153858	-3.75216e-10	-1.23609
61717684	chr11:61717684:C:T	7.06894e-19	-2.15837	-0.969413	7.15559e-05	-0.786957	-1.21468
61717963	chr11:61717963:G:A	4.80264e-18	-3.75216e-10	-1.21174	0.000158852	-3.75216e-10	-1.20414
61718297	chr11:61718297:G:A	7.968e-18	0.532868	-1.23834	2.1034e-05	-2.06241	-1.16357
61719496	chr11:61719496:T:G	5.09174e-18	-3.75216e-10	-1.15329	0.000164627	-3.75216e-10	-1.16843
61719708	chr11:61719708:T:G	3.43577e-18	-1.54666	-2.74067e-10	8.27287e-05	-1.85655	-2.74067e-10
61720218	chr11:61720218:G:A	1.20244e-17	0.93857	-1.23254	2.25584e-05	-2.02156	-1.13444
61720472	chr11:61720472:G:A	1.09344e-17	0.842553	-1.23154	2.2223e-05	-2.04012	-1.13087
61721369	chr11:61721369:G:A	1.41648e-17	1.07125	-1.20139	2.55541e-05	-1.99584	-1.03547
61721759	chr11:61721759:T:G	4.73055e-18	-3.75216e-10	-1.22686	0.000153574	-3.75216e-10	-1.23793
61722233	chr11:61722233:A:T	3.64231e-18	-0.273451	-1.21483	1.98696e-05	-2.063	-1.21992
61722402	chr11:61722402:A:G	4.97181e-18	-3.75216e-10	-1.17712	0.000156544	-3.75216e-10	-1.21878
61722416	chr11:61722416:T:C	9.07302e-18	-3.75216e-10	-0.575599	0.000278243	-3.75216e-10	-0.643621
61722461	chr11:61722461:G:A	1.01538e-17	0.760797	-1.22385	2.24306e-05	-2.05572	-1.10597
61722773	chr11:61722773:G:A	1.403e-18	-1.83658	-0.605705	5.12827e-05	-1.35313	-0.981631
61723147	chr11:61723147:G:T	1.55397e-17	-0.0375093	-2.74067e-10	0.000524299	-0.0100523	-2.74067e-10
61723408	chr11:61723408:C:A	1.1645e-18	-1.39831	-1.2303	1.85789e-05	-2.10998	-1.24011
61723495	chr11:61723495:C:T	6.76317e-18	-3.75216e-10	-0.869413	0.000211862	-3.75216e-10	-0.916179
61723625	chr11:61723625:A:G	5.65014e-18	-3.75216e-10	-1.04922	0.000164757	-3.75216e-10	-1.16764
61723959	chr11:61723959:A:T	7.79762e-18	0.395444	-1.12253	2.53586e-05	-2.1064	-0.932603
61724567	chr11:61724567:C:A	1.67738e-18	-1.73854	-0.525127	4.34538e-05	-1.57764	-0.922774
61724684	chr11:61724684:G:A	4.8501e-18	-3.75216e-10	-1.2019	0.000154382	-3.75216e-10	-1.23268
61724899	chr11:61724899:T:C	4.6962e-18	-3.75216e-10	-1.23415	0.000155252	-3.75216e-10	-1.22706
61726349	chr11:61726349:TA:T	5.78438e-18	-3.75216e-10	-1.02574	0.0001665	-3.75216e-10	-1.15712
61726855	chr11:61726855:G:A	1.17013e-18	-1.61593	-1.00786	2.4168e-05	-2.04077	-1.04632
61727443	chr11:61727443:C:T	6.94454e-18	-3.75216e-10	-0.842948	0.000210972	-3.75216e-10	-0.920391
61728592	chr11:61728592:G:A	6.42089e-18	-3.75216e-10	-0.921347	0.0002041	-3.75216e-10	-0.953504
61728671	chr11:61728671:A:G	7.51847e-18	-3.75216e-10	-0.763542	0.00024084	-3.75216e-10	-0.787983
61729185	chr11:61729185:C:T	7.68085e-18	0.497501	-1.23968	1.95111e-05	-2.0997	-1.20143
61729210	chr11:61729210:A:G	6.89807e-18	0.388552	-1.23821	1.90427e-05	-2.11527	-1.21016
61729279	chr11:61729279:T:C	6.1174e-19	-2.12801	-1.14434	2.52035e-05	-1.89517	-1.14997
61729766	chr11:61729766:G:A	4.80607e-18	-3.75216e-10	-1.21102	0.00015367	-3.75216e-10	-1.23731
61731683	chr11:61731683:C:T	4.6762e-18	-3.75216e-10	-1.23842	0.000153818	-3.75216e-10	-1.23634
61732188	chr11:61732188:G:A	4.92751e-18	-3.75216e-10	-1.18607	0.000155415	-3.75216e-10	-1.22602
61732277	chr11:61732277:G:A	5.08609e-18	-3.75216e-10	-1.15439	0.000159906	-3.75216e-10	-1.19753
61732693	chr11:61732693:C:G	7.89375e-18	-3.75216e-10	-0.714833	0.000236813	-3.75216e-10	-0.804843
61733015	chr11:61733015:C:T	1.56529e-18	-1.09923	-1.2336	2.27384e-05	-1.91049	-1.23758
61733193	chr11:61733193:C:T	8.83807e-18	-3.75216e-10	-0.601835	0.000283678	-3.75216e-10	-0.624274
61733804	chr11:61733804:G:A	8.09393e-19	-2.10812	-0.884251	6.79413e-05	-0.897705	-1.15577
61733924	chr11:61733924:ACAGAGGCC:A	2.07216e-17	1.48739	-1.23712	2.21184e-05	-1.97244	-1.20327
61734120	chr11:61734120:A:G	2.78675e-18	-0.557523	-1.1985	3.2178e-05	-1.66836	-1.13247
61734192	chr11:61734192:T:A	4.99896e-18	-3.75216e-10	-1.17167	0.000156442	-3.75216e-10	-1.21943
61734258	chr11:61734258:TG:T	8.00887e-19	-2.13839	-0.864546	8.9693e-05	-0.760484	-1.01524
61734447	chr11:61734447:C:G	7.7073e-19	-2.14513	-0.89619	9.17814e-05	-0.717484	-1.03522
61734879	chr11:61734879:C:T	7.44951e-18	-3.75216e-10	-0.772755	0.000233436	-3.75216e-10	-0.819208
61735909	chr11:61735909:G:A	3.26805e-17	1.926	-1.22013	2.67217e-05	-1.86993	-1.11671
61736021	chr11:61736021:A:G	4.68795e-18	-3.75216e-10	-1.23591	0.000153291	-3.75216e-10	-1.23978
61736040	chr11:61736040:C:T	4.6711e-18	-3.75216e-10	-1.23951	0.000154412	-3.75216e-10	-1.23249
61736710	chr11:61736710:G:A	1.09015e-17	0.312675	-0.704683	2.48929e-05	-2.15771	-0.89982
61737696	chr11:61737696:G:A	3.34835e-18	-0.344787	-1.22765	3.16958e-05	-1.65214	-1.1638
61738111	chr11:61738111:G:A	1.04935e-18	-1.49819	-1.23454	1.9373e-05	-2.06898	-1.23926
61738224	chr11:61738224:G:T	4.1702e-18	-0.125598	-1.22734	3.42781e-05	-1.57592	-1.16168
61738432	chr11:61738432:G:A	7.11083e-18	-3.75216e-10	-0.819285	0.000219023	-3.75216e-10	-0.882937
61738778	chr11:61738778:C:T	5.92028e-19	-2.15893	-1.14617	5.90371e-05	-0.957146	-1.2368
61738982	chr11:61738982:T:C	9.48787e-19	-1.62728	-1.20619	2.16523e-05	-2.02426	-1.17275
61739112	chr11:61739112:C:T	6.21092e-19	-2.15915	-1.09803	5.90315e-05	-0.96671	-1.22733
61740134	chr11:61740134:G:A	9.06133e-19	-1.65469	-1.22478	2.12979e-05	-2.01276	-1.20075
61740602	chr11:61740602:C:T	6.28072e-19	-2.14694	-1.09906	7.39405e-05	-0.80368	-1.16517
61740793	chr11:61740793:A:G	4.67224e-18	-3.75216e-10	-1.23927	0.000153243	-3.75216e-10	-1.24009
61740907	chr11:61740907:A:G	1.02719e-17	0.152157	-0.603648	2.70194e-05	-2.15864	-0.816922
61740937	chr11:61740937:A:G	4.33929e-18	-0.120527	-1.19267	2.07456e-05	-2.15469	-1.08509
61740980	chr11:61740980:G:A	4.88797e-18	-3.75216e-10	-1.19413	0.000155791	-3.75216e-10	-1.2236
61741036	chr11:61741036:G:A	1.04891e-17	-3.75216e-10	-0.43057	0.000305738	-3.75216e-10	-0.549386
61741456	chr11:61741456:C:T	9.55149e-18	-3.75216e-10	-0.524208	0.000297997	-3.75216e-10	-0.575032
61741641	chr11:61741641:C:T	5.53797e-19	-2.15661	-1.21525	6.01497e-05	-0.939594	-1.23568
61741757	chr11:61741757:G:A	5.47347e-19	-2.14375	-1.23983	7.2221e-05	-0.763694	-1.22869
61741767	chr11:61741767:G:A	5.50186e-19	-2.15577	-1.22263	5.9992e-05	-0.940364	-1.23754
61741940	chr11:61741940:C:T	8.80361e-18	-3.75216e-10	-0.605742	0.000266333	-3.75216e-10	-0.68737
61742925	chr11:61742925:A:G	6.13583e-18	-3.75216e-10	-0.966759	0.000210505	-3.75216e-10	-0.922604
61743342	chr11:61743342:G:A	1.11847e-17	-3.75216e-10	-0.366357	0.00032519	-3.75216e-10	-0.487706
61743346	chr11:61743346:G:C	5.47872e-18	-3.75216e-10	-1.08003	0.000180899	-3.75216e-10	-1.07418
61743462	chr11:61743462:C:T	4.9812e-18	-3.75216e-10	-1.17523	0.000159648	-3.75216e-10	-1.19914
61743564	chr11:61743564:G:T	4.80408e-18	-3.75216e-10	-1.21144	0.000153716	-3.75216e-10	-1.23701
61743661	chr11:61743661:G:A	7.0072e-19	-1.98842	-1.14813	0.000214846	0.334492	-1.23669
61743799	chr11:61743799:G:A	3.74499e-18	-1.46048	-2.74067e-10	0.000239064	-0.795383	-2.74067e-10
61744026	chr11:61744026:C:T	8.16708e-19	-2.15406	-0.829319	6.07496e-05	-1.68016	-0.485199
61745088	chr11:61745088:G:A	9.18952e-19	-2.15549	-0.709932	6.47851e-05	-0.915393	-1.18565
61745928	chr11:61745928:G:A	6.38878e-17	1.93324	-0.557017	3.00714e-05	-1.6756	-1.19294
61746095	chr11:61746095:C:T	1.35843e-17	-3.75216e-10	-0.171988	0.000432881	-3.75216e-10	-0.201653
61746253	chr11:61746253:A:G	5.79639e-18	-0.29641	-0.727259	2.49854e-05	-2.1343	-0.91952
61746480	chr11:61746480:G:A	7.81021e-19	-2.15855	-0.869507	6.94678e-05	-0.923185	-1.10807
61746613	chr11:61746613:C:T	1.2949e-18	-1.46208	-1.06039	3.16525e-05	-1.57919	-1.23811
61747198	chr11:61747198:G:C	8.89809e-17	2.91509	-1.20758	2.765e-05	-1.73156	-1.22093
61747227	chr11:61747227:TTGTC:T	4.67049e-18	-3.75216e-10	-1.23964	0.000153253	-3.75216e-10	-1.24003
61747285	chr11:61747285:G:T	1.09497e-16	1.91499	-2.74067e-10	0.000440904	-0.183289	-2.74067e-10
61747286	chr11:61747286:G:T	9.20239e-17	1.74114	-2.74067e-10	0.000391865	-0.301198	-2.74067e-10
61747349	chr11:61747349:A:G	1.16117e-18	-1.53461	-1.09687	2.9672e-05	-2.03193	-0.84998
61747363	chr11:61747363:G:A	1.35843e-17	-3.75216e-10	-0.171988	0.000432881	-3.75216e-10	-0.201653
61747379	chr11:61747379:C:T	7.40267e-19	-2.14208	-0.939573	8.05313e-05	-0.736658	-1.14681
61748295	chr11:61748295:T:C	5.15322e-18	-0.0619137	-1.07937	3.65385e-05	-1.57115	-1.1026
61748397	chr11:61748397:TA:T	7.08324e-19	-2.14694	-0.978816	4.93912e-05	-1.20213	-1.17021
61748491	chr11:61748491:G:C	5.74242e-18	-3.75216e-10	-1.03302	0.000170321	-3.75216e-10	-1.13443
61749004	chr11:61749004:G:A	1.56085e-18	-1.16505	-1.17063	2.41401e-05	-2.13366	-0.954581
61750765	chr11:61750765:G:A	5.29688e-17	2.20956	-1.02076	2.41093e-05	-2.12519	-0.964325
61751514	chr11:61751514:T:C	9.32249e-18	0.659183	-1.20766	1.9603e-05	-2.11719	-1.17924
61751727	chr11:61751727:G:A	1.01108e-17	-3.75216e-10	-0.467301	0.000296288	-3.75216e-10	-0.580782
61752070	chr11:61752070:T:C	6.43123e-18	-0.196126	-0.723612	2.672e-05	-2.15494	-0.831762
61753141	chr11:61753141:TG:T	8.6582e-18	-3.75216e-10	-0.622398	0.00023946	-3.75216e-10	-0.793728
61753597	chr11:61753597:C:A	5.601e-18	-3.75216e-10	-1.05796	0.000171765	-3.75216e-10	-1.12599
61753846	chr11:61753846:G:A	9.72839e-17	2.48366	-0.686927	4.05848e-05	-2.14983	-0.418897
61753974	chr11:61753974:C:A	5.50405e-17	2.3891	-1.16193	2.38472e-05	-2.15142	-0.949029
61754030	chr11:61754030:G:A	5.36137e-18	-3.75216e-10	-1.10169	0.000171932	-3.75216e-10	-1.12501
61754149	chr11:61754149:G:A	1.10266e-16	2.7688	-0.846813	3.39293e-05	-2.15785	-0.589983
61754435	chr11:61754435:C:T	5.29089e-18	-3.75216e-10	-1.11492	0.000162903	-3.75216e-10	-1.17896
61755828	chr11:61755828:GA:G	1.52645e-16	2.86486	-0.617652	4.6127e-05	-2.15594	-0.284776
61755975	chr11:61755975:G:A	4.93869e-18	-3.75216e-10	-1.1838	0.000156435	-3.75216e-10	-1.21947
61756545	chr11:61756545:G:C	2.03066e-17	-3.75216e-10	0.230044	0.000586118	-3.75216e-10	0.101406
61756647	chr11:61756647:G:A	6.08659e-17	2.46448	-1.13671	2.34726e-05	-2.13553	-0.980755
61757035	chr11:61757035:T:C	1.71661e-18	-1.35772	-0.882826	3.78313e-05	-2.14393	-0.495047
61757502	chr11:61757502:G:A	2.78181e-17	1.53929	-0.994512	2.80468e-05	-2.15912	-0.779115
61757548	chr11:61757548:G:A	3.60803e-17	1.68971	-0.884868	2.71248e-05	-2.15793	-0.813737
61758255	chr11:61758255:A:G	7.90763e-18	-3.75216e-10	-0.713076	0.00018875	-3.75216e-10	-1.03169
61758258	chr11:61758258:G:A	4.31778e-17	1.75864	-0.774218	3.62199e-05	-2.15501	-0.527502
61758345	chr11:61758345:C:T	1.93865e-18	-1.59958	-0.519337	0.000527606	0.513282	-0.517048
61758572	chr11:61758572:G:C	4.75482e-18	-3.75216e-10	-1.22174	0.000154213	-3.75216e-10	-1.23378
61758599	chr11:61758599:T:C	1.07646e-18	-1.96184	-0.745384	2.81226e-05	-2.07055	-0.864994
61759084	chr11:61759084:G:A	1.55679e-18	-2.15908	-0.179205	7.74336e-05	-1.5267	-0.395996
61759208	chr11:61759208:A:T	4.84758e-18	-3.75216e-10	-1.20242	0.000168109	-3.75216e-10	-1.1475
61759651	chr11:61759651:C:T	4.08872e-17	0.923455	0.0064573	2.44387e-05	-2.07059	-1.00536
61759794	chr11:61759794:G:A	1.77491e-18	-2.04789	-0.159261	4.90687e-05	-1.99686	-0.382036
61760161	chr11:61760161:G:A	9.26645e-18	-3.75216e-10	-0.554504	0.000269813	-3.75216e-10	-0.674386
61760455	chr11:61760455:C:T	5.01209e-18	-1.78137	0.612324	0.000293361	-2.07226	1.48155
61760629	chr11:61760629:T:C	1.12234e-18	-1.9949	-0.670592	3.0776e-05	-2.04804	-0.79734
61760834	chr11:61760834:C:A	5.88355e-18	-0.244891	-0.763853	2.36567e-05	-2.15456	-0.953911
61761342	chr11:61761342:C:T	2.12061e-18	-1.56236	-0.466842	7.98846e-05	-2.15505	0.26352
61761479	chr11:61761479:G:A	7.40843e-18	-3.75216e-10	-0.778285	0.000226178	-3.75216e-10	-0.850795
61761795	chr11:61761795:T:G	1.94293e-18	-1.44944	-0.667265	6.19119e-05	-2.15225	0.00585088
61762604	chr11:61762604:G:A	4.97201e-18	-3.75216e-10	-1.17708	0.000173365	-3.75216e-10	-1.11671
61762859	chr11:61762859:G:A	2.5359e-17	0.762711	-0.310483	0.000431331	-0.21965	0.0144107
61762983	chr11:61762983:G:A	4.81129e-18	-3.75216e-10	-1.20994	0.000166409	-3.75216e-10	-1.15766
61763028	chr11:61763028:A:G	8.15597e-18	-0.682154	-2.74067e-10	0.000104502	-1.62291	-2.74067e-10
61763041	chr11:61763041:G:A	5.52618e-18	-3.75216e-10	-1.07141	0.000187714	-3.75216e-10	-1.0372
61763229	chr11:61763229:G:A	4.76871e-18	-3.75216e-10	-1.21883	0.00015994	-3.75216e-10	-1.19732
61763244	chr11:61763244:A:G	4.89457e-18	-3.75216e-10	-1.19278	0.000153434	-3.75216e-10	-1.23884
61763871	chr11:61763871:A:C	1.04298e-17	-3.75216e-10	-0.436241	0.000308083	-3.75216e-10	-0.541747
61764056	chr11:61764056:C:T	1.05403e-17	-3.75216e-10	-0.425695	0.000317324	-3.75216e-10	-0.512191
61764319	chr11:61764319:C:T	6.9837e-18	-3.75216e-10	-0.837325	0.000211731	-3.75216e-10	-0.916798
61764338	chr11:61764338:A:G	1.11754e-15	4.23798	-2.74067e-10	0.000734506	0.327083	-2.74067e-10
61764519	chr11:61764519:A:G	2.92988e-18	-0.466868	-1.23907	5.11307e-05	-1.49446	-0.843272
61764577	chr11:61764577:C:T	4.85146e-18	-3.75216e-10	-1.20162	0.000169839	-3.75216e-10	-1.13726
61764728	chr11:61764728:C:T	5.73235e-19	-2.12273	-1.21463	1.97355e-05	-2.0592	-1.2305
61765412	chr11:61765412:T:TGTG	5.38373e-18	-3.75216e-10	-1.09752	0.000170906	-3.75216e-10	-1.131
61766325	chr11:61766325:A:T	7.67511e-19	-1.82171	-1.22379	0.0001181	-0.282881	-1.2177
61766428	chr11:61766428:A:G	1.07633e-17	-3.75216e-10	-0.404762	0.000316352	-3.75216e-10	-0.515258
61766436	chr11:61766436:T:C	6.80298e-19	-1.99052	-1.17561	0.000200559	0.184773	-1.15578
61766496	chr11:61766496:A:T	1.04945e-17	-3.75216e-10	-0.430055	0.000309077	-3.75216e-10	-0.538525
61766538	chr11:61766538:C:T	7.76809e-19	-1.8289	-1.20456	2.52558e-05	-1.8116	-1.23146
61766837	chr11:61766837:C:T	4.70303e-18	-3.75216e-10	-1.2327	0.000153243	-3.75216e-10	-1.24009
61766856	chr11:61766856:G:A	4.88097e-18	-3.75216e-10	-1.19556	0.000155974	-3.75216e-10	-1.22243
61767400	chr11:61767400:A:C	1.15897e-18	-1.41735	-1.21602	6.30919e-05	-1.04966	-1.07786
61767566	chr11:61767566:C:G	1.03069e-17	-3.75216e-10	-0.448095	0.000303782	-3.75216e-10	-0.555805
61767674	chr11:61767674:A:C	6.83926e-19	-1.96493	-1.19588	0.000172843	0.0591034	-1.17883
61768160	chr11:61768160:C:T	4.84162e-18	-3.75216e-10	-1.20366	0.000161673	-3.75216e-10	-1.18654
61768917	chr11:61768917:G:A	4.99957e-18	-3.75216e-10	-1.17155	0.000173322	-3.75216e-10	-1.11696
61768958	chr11:61768958:C:T	1.76747e-18	-1.36906	-0.842293	0.000113313	-0.923034	-0.61893
61769111	chr11:61769111:G:A	1.44955e-18	-1.2071	-1.20255	6.38118e-05	-1.07886	-1.03732
61769579	chr11:61769579:C:T	6.21848e-18	-3.75216e-10	-0.953379	0.000209274	-3.75216e-10	-0.928471
61769788	chr11:61769788:G:A	4.72194e-18	-3.75216e-10	-1.22868	0.000153404	-3.75216e-10	-1.23904
61769938	chr11:61769938:G:A	5.00026e-18	-3.75216e-10	-1.17141	0.000170181	-3.75216e-10	-1.13525
61770057	chr11:61770057:T:G	7.42218e-17	2.55707	-1.03092	1.9713e-05	-2.10587	-1.18497
61770176	chr11:61770176:TG:T	1.19836e-18	-1.36938	-1.23056	0.000114695	-0.293956	-1.23588
61770218	chr11:61770218:G:A	2.11925e-18	-2.02984	-2.74067e-10	0.000204103	-0.953492	-2.74067e-10
61771134	chr11:61771134:A:G	1.5874e-18	-1.10904	-1.20976	7.77554e-05	-0.696556	-1.22199
61772269	chr11:61772269:A:T	4.69995e-18	-3.75216e-10	-1.23335	0.000158251	-3.75216e-10	-1.20793
61773182	chr11:61773182:G:T	5.12611e-18	-3.75216e-10	-1.14656	0.000161406	-3.75216e-10	-1.18819
61773336	chr11:61773336:A:C	1.40194e-17	-3.75216e-10	-0.14046	0.000535321	-3.75216e-10	0.0107507
61773387	chr11:61773387:G:A	5.23944e-18	-3.75216e-10	-1.12469	0.000162121	-3.75216e-10	-1.18377
61773840	chr11:61773840:G:A	4.7735e-18	-3.75216e-10	-1.21782	0.000154065	-3.75216e-10	-1.23474
61773855	chr11:61773855:G:A	4.70547e-18	-3.75216e-10	-1.23218	0.000153462	-3.75216e-10	-1.23866
61774416	chr11:61774416:A:G	5.98112e-18	-3.75216e-10	-0.992297	0.000162621	-3.75216e-10	-1.1807
61775250	chr11:61775250:G:A	4.814e-18	-3.75216e-10	-1.20938	0.000155029	-3.75216e-10	-1.2285
61775900	chr11:61775900:A:C	5.17827e-18	-3.75216e-10	-1.13643	0.000174293	-3.75216e-10	-1.11138
61776027	chr11:61776027:T:C	4.81562e-08	22.6912	-0.87438	1.81264e-05	-2.14477	-1.22998
61776489	chr11:61776489:T:C	9.00234e-06	25.8374	1.21025	2.49783e-05	-2.153	-0.90111
61778370	chr11:61778370:C:T	1.66764e-17	0.0330931	-2.74067e-10	8.74293e-05	-1.80128	-2.74067e-10
61778501	chr11:61778501:G:C	5.68793e-18	-3.75216e-10	-1.04256	0.000177845	-3.75216e-10	-1.0912
61778734	chr11:61778734:G:GC	6.91051e-18	-3.75216e-10	-0.847861	0.000243574	-3.75216e-10	-0.776696
61779120	chr11:61779120:A:G	2.02958e-05	25.5942	2.26632	1.94917e-05	-2.15913	-1.143
61779416	chr11:61779416:G:A	2.83511e-18	-1.73882	-2.74067e-10	0.00011466	-1.53015	-2.74067e-10
61779596	chr11:61779596:G:A	6.4755e-14	6.73053	1.56693	2.47102e-05	-2.15583	-0.90907
61779765	chr11:61779765:C:T	2.30357e-07	21.2983	2.08371	2.00772e-05	-2.15089	-1.12164
61780479	chr11:61780479:C:T	1.30897e-18	-2.00426	-0.50741	3.59539e-05	-2.06855	-0.62133
61780686	chr11:61780686:C:T	5.44139e-18	-3.75216e-10	-1.08687	0.000170272	-3.75216e-10	-1.13472
61781087	chr11:61781087:A:G	2.63562e-14	5.43275	1.96581	3.30436e-05	-2.11833	-0.65596
61781324	chr11:61781324:G:A	1.93583e-18	-2.12037	-2.74067e-10	7.33853e-05	-1.97639	-2.74067e-10
61781402	chr11:61781402:G:A	3.16207e-15	5.79593	-0.517857	4.76596e-05	-2.13304	-0.274994
61781553	chr11:61781553:G:A	0.000950697	30.3398	1.36747	1.82327e-05	-2.1314	-1.2375
61781959	chr11:61781959:G:C	4.74583e-18	-3.75216e-10	-1.22364	0.000153863	-3.75216e-10	-1.23605
61783653	chr11:61783653:C:G	5.36454e-18	-3.75216e-10	-1.10109	0.000180763	-3.75216e-10	-1.07493
61783884	chr11:61783884:T:C	0.000451915	29.6503	1.31328	2.60868e-05	-2.12928	-0.881402
61784455	chr11:61784455:A:C	0.000513229	29.5128	1.578	1.80896e-05	-2.14772	-1.22906
61784624	chr11:61784624:C:T	5.36744e-18	-3.75216e-10	-1.10055	0.000190387	-3.75216e-10	-1.02306
61784882	chr11:61784882:G:A	5.98476e-18	-3.75216e-10	-0.991687	0.000218362	-3.75216e-10	-0.88596
61785189	chr11:61785189:C:T	5.19446e-18	-3.75216e-10	-1.13331	0.00016486	-3.75216e-10	-1.16702
61785208	chr11:61785208:G:T	0.00155798	30.0356	2.16566	1.92672e-05	-2.14384	-1.16987
61785729	chr11:61785729:G:A	5.47061e-19	-2.14449	-1.23961	4.74731e-05	-1.17889	-1.23306
61786092	chr11:61786092:C:T	7.0392e-18	-3.75216e-10	-0.82941	0.000242527	-3.75216e-10	-0.781001
61786294	chr11:61786294:C:T	1.08265e-17	-3.75216e-10	-0.398905	0.000324433	-3.75216e-10	-0.490036
61786960	chr11:61786960:T:C	5.7074e-18	-3.75216e-10	-1.03914	0.000178523	-3.75216e-10	-1.0874
61787702	chr11:61787702:G:A	4.95599e-18	-3.75216e-10	-1.18031	0.000170178	-3.75216e-10	-1.13527
61788567	chr11:61788567:A:C	3.37605e-14	6.40707	1.23907	2.24589e-05	-2.12223	-1.0382
61788602	chr11:61788602:C:T	1.86224e-18	-2.15913	-2.74067e-10	8.65111e-05	-1.81184	-2.74067e-10
61788988	chr11:61788988:T:C	6.95324e-18	-3.75216e-10	-0.841696	0.00025038	-3.75216e-10	-0.749136
61790331	chr11:61790331:T:C	7.0149e-18	-3.75216e-10	-0.832868	0.000398056	-3.75216e-10	-0.285523
61790354	chr11:61790354:T:C	0.00138763	30.1272	1.95831	1.87993e-05	-2.14109	-1.1972
61790396	chr11:61790396:T:C	7.66979e-19	-1.88117	-1.16503	4.116e-05	-1.35659	-1.19806
61790956	chr11:61790956:G:A	6.43885e-18	-3.75216e-10	-0.918554	0.000220557	-3.75216e-10	-0.875961
61791717	chr11:61791717:T:C	4.67764e-18	-3.75216e-10	-1.23811	0.000154343	-3.75216e-10	-1.23294
61791974	chr11:61791974:C:T	5.68879e-18	-3.75216e-10	-1.04241	0.000198081	-3.75216e-10	-0.983438
61792563	chr11:61792563:C:T	1.86412e-18	-2.15811	-2.74067e-10	0.000134501	-1.37054	-2.74067e-10
61792609	chr11:61792609:G:A	9.85757e-17	-3.75216e-10	1.80992	0.000160272	-3.75216e-10	-1.19524
61792789	chr11:61792789:C:T	1.08943e-16	3.13863	-1.22871	2.69983e-05	-1.77853	-1.19781
61793816	chr11:61793816:A:G	2.65574e-18	-1.80418	-2.74067e-10	6.25202e-05	-2.13662	-2.74067e-10
61794420	chr11:61794420:C:T	4.6763e-18	-3.75216e-10	-1.2384	0.000153255	-3.75216e-10	-1.24001
61794525	chr11:61794525:A:T	4.95226e-18	-3.75216e-10	-1.18106	0.000157163	-3.75216e-10	-1.21483
61794752	chr11:61794752:T:G	6.40211e-18	-3.75216e-10	-0.924277	0.000196992	-3.75216e-10	-0.988953
61796587	chr11:61796587:C:T	9.95283e-18	-3.75216e-10	-0.483047	0.000313526	-3.75216e-10	-0.524234
61797722	chr11:61797722:C:T	5.30834e-18	-3.75216e-10	-1.11163	0.00019127	-3.75216e-10	-1.01843
61797904	chr11:61797904:T:C	1.022e-17	-3.75216e-10	-0.456554	0.000304642	-3.75216e-10	-0.552978
61798104	chr11:61798104:C:G	3.47557e-17	-3.75216e-10	0.767438	0.000762539	-3.75216e-10	0.364538
61798141	chr11:61798141:G:A	9.38064e-18	-3.75216e-10	-0.542256	0.000295771	-3.75216e-10	-0.582529
61798410	chr11:61798410:C:T	5.22546e-18	-3.75216e-10	-1.12736	0.000175767	-3.75216e-10	-1.10295
61798436	chr11:61798436:T:C	0.0121813	31.9544	2.30337	2.26092e-05	-1.98679	-1.16696
61798885	chr11:61798885:C:T	4.69914e-18	-3.75216e-10	-1.23352	0.000155458	-3.75216e-10	-1.22574
61800198	chr11:61800198:T:G	2.01752e-18	-2.07903	-2.74067e-10	0.000161813	-1.18567	-2.74067e-10
61800281	chr11:61800281:C:A	0.27808	34.7046	2.68115	1.92204e-05	-2.14586	-1.17028
61800623	chr11:61800623:C:T	5.12155e-18	-3.75216e-10	-1.14745	0.000163448	-3.75216e-10	-1.17562
61800988	chr11:61800988:A:C	7.67198e-18	-3.75216e-10	-0.743329	0.000226132	-3.75216e-10	-0.850997
61802358	chr11:61802358:C:T	0.000930003	29.3626	2.32273	1.8895e-05	-2.15671	-1.17651
61802601	chr11:61802601:T:C	4.19758e-18	-1.3464	-2.74067e-10	6.14429e-05	-2.15401	-2.74067e-10
61803311	chr11:61803311:T:C	0.000993856	29.425	2.32673	1.89164e-05	-2.15611	-1.17598
61803910	chr11:61803910:G:A	0.182531	34.2331	2.73165	1.92384e-05	-2.15194	-1.16327
61804006	chr11:61804006:T:C	0.000954423	29.4021	2.30913	1.88677e-05	-2.15635	-1.17832
61805050	chr11:61805050:G:A	5.37792e-18	-3.75216e-10	-1.0986	0.000194561	-3.75216e-10	-1.00137
61806212	chr11:61806212:T:C	0.000902731	29.3143	2.34122	1.90922e-05	-2.15737	-1.16546
61806464	chr11:61806464:A:G	1.37077e-17	-3.75216e-10	-0.162946	0.000401213	-3.75216e-10	-0.277622
61806640	chr11:61806640:CCT:C	4.9007e-18	-3.75216e-10	-1.19153	0.000164507	-3.75216e-10	-1.16916
61807420	chr11:61807420:A:G	7.75273e-18	-3.75216e-10	-0.73286	0.000293685	-3.75216e-10	-0.589606
61807686	chr11:61807686:A:G	0.000747039	29.2684	2.19788	1.85985e-05	-2.15724	-1.19179
61807739	chr11:61807739:GTC:G	5.01355e-18	-3.75216e-10	-1.16876	0.000167704	-3.75216e-10	-1.14991
61808793	chr11:61808793:C:T	4.73803e-18	-3.75216e-10	-1.22528	0.000157343	-3.75216e-10	-1.21369
61811586	chr11:61811586:G:A	2.58763e-17	0.472425	-2.74067e-10	0.000116402	-1.51507	-2.74067e-10
61811909	chr11:61811909:T:G	1.92745e-17	0.17788	-2.74067e-10	6.70715e-05	-2.06636	-2.74067e-10
61811991	chr11:61811991:A:G	0.00207368	30.2431	2.24405	1.89643e-05	-2.14302	-1.18653
61812198	chr11:61812198:C:T	1.25538e-17	-3.75216e-10	-0.250882	0.000370191	-3.75216e-10	-0.358095
61812288	chr11:61812288:T:C	0.0821437	33.6128	2.55353	1.86762e-05	-2.15849	-1.18637
61812781	chr11:61812781:A:G	5.67241e-18	-3.75216e-10	-1.04529	0.000192301	-3.75216e-10	-1.01305
61813163	chr11:61813163:C:T	0.234926	34.6444	2.57279	1.89357e-05	-2.14698	-1.18409
61814184	chr11:61814184:G:A	1.44153e-16	-3.75216e-10	2.18997	0.000161456	-3.75216e-10	-1.18788
61814292	chr11:61814292:T:C	0.0340116	34.7826	0.501948	2.15578e-05	-2.0964	-1.10498
61814686	chr11:61814686:G:A	5.25303e-18	-3.75216e-10	-1.1221	0.000165952	-3.75216e-10	-1.16042
61814825	chr11:61814825:C:G	2.69577e-18	-1.78922	-2.74067e-10	6.14779e-05	-2.15344	-2.74067e-10
61815236	chr11:61815236:T:C	0.151193	34.1456	2.63081	1.89413e-05	-2.15419	-1.17658
61815361	chr11:61815361:G:A	5.49117e-18	-3.75216e-10	-1.07776	0.000185599	-3.75216e-10	-1.04853
61817159	chr11:61817159:A:G	6.78888e-18	-3.75216e-10	-0.865618	0.000183496	-3.75216e-10	-1.05992
61818856	chr11:61818856:C:CT	0.00147154	29.7189	2.42525	1.92543e-05	-2.15259	-1.16179
61819414	chr11:61819414:C:T	1.03485e-18	-1.50723	-1.23942	2.42289e-05	-1.84717	-1.2374
61819610	chr11:61819610:C:T	9.35469e-18	-3.75216e-10	-0.545026	0.000293782	-3.75216e-10	-0.589277
61820590	chr11:61820590:G:C	4.99106e-18	-3.75216e-10	-1.17326	0.000175834	-3.75216e-10	-1.10257
61820833	chr11:61820833:A:G	0.000517956	30.2404	0.859574	1.88073e-05	-2.11961	-1.21826
61822009	chr11:61822009:A:G	0.00951189	33.9237	0.0867243	1.8202e-05	-2.13245	-1.23814
61822576	chr11:61822576:G:T	4.71508e-18	-3.75216e-10	-1.23014	0.000156179	-3.75216e-10	-1.22112
61823166	chr11:61823166:C:T	5.48115e-18	-3.75216e-10	-1.07959	0.000185519	-3.75216e-10	-1.04896
61823566	chr11:61823566:G:C	4.97853e-18	-3.75216e-10	-1.17577	0.000166602	-3.75216e-10	-1.15651
61823587	chr11:61823587:G:A	4.05015e-18	-1.38215	-2.74067e-10	0.000438139	-0.189579	-2.74067e-10
61824639	chr11:61824639:G:T	1.36794e-17	-3.75216e-10	-0.165017	0.000430134	-3.75216e-10	-0.208018
61824890	chr11:61824890:A:G	0.000126131	29.7255	-0.0380197	1.99528e-05	-2.1127	-1.16604
61825016	chr11:61825016:C:A	3.87906e-18	-1.42531	-2.74067e-10	7.02665e-05	-2.01982	-2.74067e-10
61825533	chr11:61825533:A:G	0.000171364	29.7575	0.236447	2.18312e-05	-2.10926	-1.07951
61825744	chr11:61825744:T:A	4.72633e-18	-3.75216e-10	-1.22776	0.000161308	-3.75216e-10	-1.1888
61825894	chr11:61825894:A:G	1.41426e-17	-3.75216e-10	-0.131715	0.000444008	-3.75216e-10	-0.176273
61826039	chr11:61826039:C:T	5.44888e-18	-3.75216e-10	-1.08549	0.000184345	-3.75216e-10	-1.0553
61826205	chr11:61826205:C:T	1.39523e-17	-3.75216e-10	-0.145259	0.000438857	-3.75216e-10	-0.187941
61827448	chr11:61827448:CT:C	0.00110565	29.9766	1.88174	1.82669e-05	-2.14593	-1.2211
61828092	chr11:61828092:C:T	3.33582e-14	6.13286	1.5013	2.48352e-05	-2.10691	-0.952947
61828314	chr11:61828314:G:A	5.55036e-18	-3.75216e-10	-1.06704	0.000188025	-3.75216e-10	-1.03554
61828850	chr11:61828850:CA:C	4.51076e-05	28.02	0.63917	1.89238e-05	-2.15835	-1.17334
61829161	chr11:61829161:C:T	3.77952e-06	27.1709	-0.991154	1.78119e-05	-2.15822	-1.23403
61829956	chr11:61829956:C:T	7.07469e-18	-3.75216e-10	-0.824381	0.000249037	-3.75216e-10	-0.754515
61829989	chr11:61829989:T:C	5.98449e-17	1.31085	-2.74067e-10	0.000129249	-1.41037	-2.74067e-10
61830342	chr11:61830342:A:G	1.37034e-17	-3.75216e-10	-0.163258	0.000530037	-3.75216e-10	0.00083131
61830500	chr11:61830500:A:G	0.000382307	29.3301	1.46628	2.4014e-05	-2.1477	-0.945779
61830816	chr11:61830816:C:T	1.69503e-13	8.1468	1.11292	2.77937e-05	-1.76568	-1.18162
61830919	chr11:61830919:A:G	2.90277e-17	0.587347	-2.74067e-10	7.49363e-05	-1.95548	-2.74067e-10
61831875	chr11:61831875:G:A	7.36261e-14	7.11516	1.31069	2.23377e-05	-2.15822	-1.00762
61832519	chr11:61832519:C:T	3.71996e-18	-1.46719	-2.74067e-10	6.67745e-05	-2.07079	-2.74067e-10
61832855	chr11:61832855:G:A	2.23953e-13	8.61697	0.921318	2.47389e-05	-1.85568	-1.20806
61832870	chr11:61832870:A:C	4.94464e-18	-3.75216e-10	-1.1826	0.000155891	-3.75216e-10	-1.22296
61833377	chr11:61833377:G:A	1.79806e-17	-3.75216e-10	0.10839	0.000487078	-3.75216e-10	-0.0836908
61833730	chr11:61833730:G:A	3.12345e-17	0.660619	-2.74067e-10	7.66723e-05	-1.93258	-2.74067e-10
61833884	chr11:61833884:C:T	5.51336e-18	-3.75216e-10	-1.07373	0.000172922	-3.75216e-10	-1.11928
61833906	chr11:61833906:C:T	9.85904e-18	-3.75216e-10	-0.492516	0.000154086	-3.75216e-10	-1.2346
61833990	chr11:61833990:G:A	7.13645e-18	-3.75216e-10	-0.815688	0.000251131	-3.75216e-10	-0.746142
61834400	chr11:61834400:C:T	7.09207e-18	-3.75216e-10	-0.821927	0.000154463	-3.75216e-10	-1.23216
61834436	chr11:61834436:A:G	7.30588e-18	-3.75216e-10	-0.792225	0.000153957	-3.75216e-10	-1.23544
61834531	chr11:61834531:C:G	5.62519e-15	7.09232	-1.23821	3.56321e-05	-1.73815	-0.960716
61834696	chr11:61834696:A:G	5.0412e-18	-3.75216e-10	-1.16326	0.000169309	-3.75216e-10	-1.14039
61835756	chr11:61835756:C:G	4.67512e-18	-3.75216e-10	-1.23865	0.00015672	-3.75216e-10	-1.21766
61835765	chr11:61835765:C:T	6.47217e-10	17.5703	-0.0629755	3.6409e-05	-1.43728	-1.24002
61835886	chr11:61835886:A:T	8.54117e-10	17.8054	-0.0207586	3.83833e-05	-1.38442	-1.24007
61836038	chr11:61836038:C:A	8.63471e-06	28.1865	-1.1806	2.26895e-05	-2.14694	-1.00328
61836119	chr11:61836119:T:A	5.32579e-18	-3.75216e-10	-1.10834	0.000165937	-3.75216e-10	-1.16051
61836312	chr11:61836312:G:A	1.79898e-17	-3.75216e-10	0.108899	0.000398716	-3.75216e-10	-0.283866
61836350	chr11:61836350:G:A	5.40569e-18	-3.75216e-10	-1.09345	0.000167885	-3.75216e-10	-1.14884
61837310	chr11:61837310:A:T	4.7666e-11	15.7778	-0.879017	7.93396e-05	-1.48926	-0.409115
61837342	chr11:61837342:C:A	5.11373e-06	27.692	-1.20999	2.15929e-05	-2.14789	-1.05186
61837495	chr11:61837495:C:T	4.02764e-11	15.8992	-1.16879	4.65733e-05	-1.63971	-0.791375
61837743	chr11:61837743:A:G	3.3506e-10	18.0246	-1.17567	6.31431e-05	-1.341	-0.785716
61838027	chr11:61838027:T:A	4.23369e-06	27.5195	-1.22635	2.2598e-05	-2.14935	-1.0049
61838106	chr11:61838106:T:G	1.52964e-17	0.572971	-0.626257	3.63957e-05	-2.07926	-0.598402
61838136	chr11:61838136:C:A	3.79257e-18	-1.44786	-2.74067e-10	0.000393765	-0.296361	-2.74067e-10
61838141	chr11:61838141:C:T	2.18525e-15	3.85137	1.05721	4.34734e-05	-1.42936	-1.07061
61838307	chr11:61838307:CT:C	5.41182e-18	-3.75216e-10	-1.09232	0.00018515	-3.75216e-10	-1.05095
61838744	chr11:61838744:A:G	4.8075e-18	-3.75216e-10	-1.21073	0.00016172	-3.75216e-10	-1.18625
61838803	chr11:61838803:C:T	4.82202e-18	-3.75216e-10	-1.20771	0.000154064	-3.75216e-10	-1.23475
61839028	chr11:61839028:C:T	2.49518e-16	2.73863	-2.74067e-10	0.00083983	0.461084	-2.74067e-10
61839170	chr11:61839170:A:G	7.24653e-06	28.0601	-1.2295	2.33553e-05	-2.13057	-0.990716
61839193	chr11:61839193:C:T	1.49232e-17	-3.75216e-10	-0.0779897	0.000468977	-3.75216e-10	-0.121561
61839461	chr11:61839461:T:A	6.42229e-18	-3.75216e-10	-0.92113	0.000229325	-3.75216e-10	-0.836977
61839575	chr11:61839575:G:A	7.70107e-17	1.56304	-2.74067e-10	6.22578e-05	-2.14083	-2.74067e-10
61839635	chr11:61839635:G:A	1.38151e-17	0.493341	-0.648486	3.54149e-05	-2.0805	-0.624485
61839696	chr11:61839696:A:G	3.03751e-16	3.48971	-0.554407	4.01561e-05	-1.36779	-1.21155
61839821	chr11:61839821:C:T	1.41926e-17	-3.75216e-10	-0.128185	0.000417979	-3.75216e-10	-0.236684
61839911	chr11:61839911:C:A	4.79864e-18	-3.75216e-10	-1.21257	0.000155661	-3.75216e-10	-1.22444
61839985	chr11:61839985:G:A	2.84228e-18	-1.7363	-2.74067e-10	8.53243e-05	-1.82566	-2.74067e-10
61840248	chr11:61840248:T:C	1.47335e-17	-3.75216e-10	-0.0907798	0.000414881	-3.75216e-10	-0.244123
61840265	chr11:61840265:A:G	1.49155e-17	-3.75216e-10	-0.0785016	0.000468734	-3.75216e-10	-0.12208
61841145	chr11:61841145:G:A	5.07823e-18	-3.75216e-10	-1.15594	0.000159109	-3.75216e-10	-1.20253
61841661	chr11:61841661:T:C	5.7373e-18	-3.75216e-10	-1.03392	0.000194179	-3.75216e-10	-1.00333
61841818	chr11:61841818:C:T	5.0258e-18	-3.75216e-10	-1.16632	0.000174567	-3.75216e-10	-1.10981
61841976	chr11:61841976:A:G	2.67167e-18	-1.7982	-2.74067e-10	6.13287e-05	-2.15587	-2.74067e-10
61842170	chr11:61842170:C:T	4.74686e-18	-3.75216e-10	-1.22342	0.000154031	-3.75216e-10	-1.23496
61842236	chr11:61842236:C:G	2.2165e-18	-1.98497	-2.74067e-10	6.57897e-05	-2.08565	-2.74067e-10
61842278	chr11:61842278:C:T	7.32054e-06	28.0378	-1.19702	2.36126e-05	-2.13499	-0.97534
61842371	chr11:61842371:G:A	4.84955e-18	-3.75216e-10	-1.20202	0.000154789	-3.75216e-10	-1.23005
61843122	chr11:61843122:T:C	4.96564e-18	-3.75216e-10	-1.17836	0.000166861	-3.75216e-10	-1.15495
61843278	chr11:61843278:G:A	1.35289e-06	26.3646	-1.21227	2.07044e-05	-2.1562	-1.08557
61843561	chr11:61843561:T:C	6.35115e-18	0.21283	-1.1451	1.87179e-05	-2.138	-1.20463
61843744	chr11:61843744:C:T	1.57437e-17	-3.75216e-10	-0.0244633	0.000158021	-3.75216e-10	-1.20938
61844238	chr11:61844238:T:C	2.85691e-18	-1.73116	-2.74067e-10	9.61549e-05	-1.70615	-2.74067e-10
61844461	chr11:61844461:A:G	4.80452e-18	-3.75216e-10	-1.21135	0.000155456	-3.75216e-10	-1.22575
61844564	chr11:61844564:A:G	8.26156e-18	-3.75216e-10	-0.66929	0.000304682	-3.75216e-10	-0.552848
61845358	chr11:61845358:C:T	7.70928e-16	3.40641	0.460284	3.86624e-05	-1.43128	-1.18597
61845665	chr11:61845665:C:T	6.15835e-18	-0.613864	-0.349231	4.42932e-05	-2.15794	-0.323341
61846019	chr11:61846019:T:C	4.9411e-18	-3.75216e-10	-1.18332	0.000176587	-3.75216e-10	-1.0983
61846036	chr11:61846036:C:G	2.05889e-17	-3.75216e-10	0.243849	0.000442496	-3.75216e-10	-0.179683
61846369	chr11:61846369:A:G	2.00974e-18	-0.975217	-1.10768	1.85498e-05	-2.15362	-1.19804
61846551	chr11:61846551:C:T	3.66671e-18	-0.559675	-0.921933	2.15351e-05	-2.15273	-1.0497
61847123	chr11:61847123:G:A	1.54086e-17	-3.75216e-10	-0.0459797	0.000156105	-3.75216e-10	-1.22159
61847240	chr11:61847240:C:T	4.71395e-18	-3.75216e-10	-1.23038	0.000157072	-3.75216e-10	-1.21541
61848037	chr11:61848037:G:T	4.66898e-18	-3.75216e-10	-1.23996	0.000155252	-3.75216e-10	-1.22707
61848070	chr11:61848070:C:T	3.91656e-18	-0.558592	-0.857099	2.2687e-05	-2.15273	-0.997589
61848540	chr11:61848540:A:G	1.39785e-17	-3.75216e-10	-0.143383	0.00015441	-3.75216e-10	-1.2325
61848597	chr11:61848597:A:G	5.58334e-18	-0.186501	-0.874616	2.3373e-05	-2.10762	-1.01292
61848850	chr11:61848850:A:G	1.00385e-17	0.765575	-1.24005	2.19745e-05	-1.94209	-1.24014
61849505	chr11:61849505:G:C	6.49357e-17	2.58474	-1.19224	4.16354e-05	-1.30352	-1.23964
61849543	chr11:61849543:C:G	8.34657e-18	0.499008	-1.15806	2.17663e-05	-2.03527	-1.15648
61849867	chr11:61849867:G:A	9.33613e-18	0.692794	-1.23981	2.15379e-05	-1.96297	-1.23933
61849939	chr11:61849939:G:A	4.75894e-18	-3.75216e-10	-1.22088	0.000154388	-3.75216e-10	-1.23264
61850281	chr11:61850281:T:C	1.38541e-17	1.08778	-1.2401	2.70792e-05	-1.73354	-1.23981
61850540	chr11:61850540:C:T	4.43303e-13	9.8852	0.335907	4.37679e-05	-1.43086	-1.06235
61850544	chr11:61850544:T:C	5.57668e-17	2.37405	-1.13378	5.45772e-05	-1.14231	-1.13018
61851136	chr11:61851136:A:G	6.49937e-05	30.0924	-1.06798	2.51475e-05	-1.80722	-1.24013
61851359	chr11:61851359:T:C	3.16139e-13	10.5036	-0.620523	1.91025e-05	-2.14413	-1.17816
61851709	chr11:61851709:T:C	2.68828e-17	1.56136	-1.05078	4.32085e-05	-1.47464	-1.03144
61851822	chr11:61851822:G:A	1.42061e-17	1.03691	-1.16414	2.72602e-05	-1.80397	-1.16272
61852166	chr11:61852166:C:G	2.07617e-17	-3.75216e-10	0.252204	0.000557765	-3.75216e-10	0.0518225
61852357	chr11:61852357:C:A	4.71602e-18	-3.75216e-10	-1.22994	0.000167612	-3.75216e-10	-1.15047
61852421	chr11:61852421:C:T	5.18782e-15	5.99766	-0.224497	1.79745e-05	-2.1431	-1.24007
61852556	chr11:61852556:C:T	9.04642e-18	-3.75216e-10	-0.578535	0.000220075	-3.75216e-10	-0.878149
61852607	chr11:61852607:G:A	2.06141e-18	-2.05751	-2.74067e-10	0.000227922	-0.84311	-2.74067e-10
61853722	chr11:61853722:G:A	4.91703e-18	-3.75216e-10	-1.1882	0.000258891	-3.75216e-10	-0.715708
61853797	chr11:61853797:G:A	4.73361e-18	-3.75216e-10	-1.22622	0.000157403	-3.75216e-10	-1.21331
61854084	chr11:61854084:G:C	4.47562e-06	27.5844	-1.23559	2.31637e-05	-1.97972	-1.14981
61854139	chr11:61854139:A:G	4.8929e-17	1.93191	-0.822444	2.22446e-05	-2.08522	-1.08479
61854719	chr11:61854719:A:G	2.28699e-17	-3.75216e-10	0.348917	0.00041057	-3.75216e-10	-0.25457
61854755	chr11:61854755:T:C	1.2193e-09	19.3402	-1.19954	3.27045e-05	-2.1477	-0.636904
61854965	chr11:61854965:C:T	9.54073e-18	-3.75216e-10	-0.525334	0.000352165	-3.75216e-10	-0.408016
61855011	chr11:61855011:A:G	4.79369e-18	-3.75216e-10	-1.2136	0.00016501	-3.75216e-10	-1.16611
61855258	chr11:61855258:G:A	7.56216e-18	-3.75216e-10	-0.757747	0.000223677	-3.75216e-10	-0.861913
61855496	chr11:61855496:G:A	2.3263e-17	-3.75216e-10	0.365962	0.000417659	-3.75216e-10	-0.237451
61855565	chr11:61855565:A:C	5.63766e-17	-3.75216e-10	1.25115	0.000932892	-3.75216e-10	0.566175
61855668	chr11:61855668:C:T	1.30156e-06	26.3535	-1.23985	2.2461e-05	-2.04214	-1.11819
61856321	chr11:61856321:G:A	2.71495e-13	9.22177	0.509021	4.3023e-05	-1.50678	-1.0036
61856511	chr11:61856511:C:T	5.40823e-18	-3.75216e-10	-1.09298	0.000171744	-3.75216e-10	-1.12611
61856550	chr11:61856550:G:A	7.34683e-18	-3.75216e-10	-0.786636	0.000193472	-3.75216e-10	-1.00698
61856812	chr11:61856812:C:T	2.69445e-17	-3.75216e-10	0.512873	0.000740552	-3.75216e-10	0.33528
61856942	chr11:61856942:T:C	6.04386e-18	-3.75216e-10	-0.981861	0.000174548	-3.75216e-10	-1.10992
61856978	chr11:61856978:A:C	4.69217e-18	-3.75216e-10	-1.23501	0.000157707	-3.75216e-10	-1.21137
61857233	chr11:61857233:T:C	9.96083e-16	4.60826	-0.485335	0.00013703	-0.706013	-0.645904
61857601	chr11:61857601:C:T	5.36922e-18	-3.75216e-10	-1.10022	0.000183093	-3.75216e-10	-1.06212
61858536	chr11:61858536:T:C	4.69175e-18	-3.75216e-10	-1.2351	0.000153282	-3.75216e-10	-1.23984
61858689	chr11:61858689:G:A	1.56662e-17	-3.75216e-10	-0.0293975	0.000444991	-3.75216e-10	-0.174062
61858695	chr11:61858695:C:T	5.65517e-16	-0.0732489	3.63008	0.00380505	-2.12082	4.09279
61858798	chr11:61858798:C:G	8.3939e-09	21.304	-1.23414	5.9103e-05	-0.982153	-1.21068
61859364	chr11:61859364:T:G	1.69577e-17	-3.75216e-10	0.0498203	0.000630069	-3.75216e-10	0.173715
61859384	chr11:61859384:A:C	5.09566e-18	-3.75216e-10	-1.15251	0.000155634	-3.75216e-10	-1.22461
61859449	chr11:61859449:G:T	2.27418e-12	11.7319	0.124361	0.000161319	-0.0743282	-1.11441
61859501	chr11:61859501:G:T	1.00297e-11	13.818	-0.477826	7.13543e-05	-1.1765	-0.827958
61859553	chr11:61859553:C:G	4.6792e-18	-3.75216e-10	-1.23778	0.000153471	-3.75216e-10	-1.23861
61859712	chr11:61859712:C:T	4.76257e-18	-3.75216e-10	-1.22012	0.00015437	-3.75216e-10	-1.23277
61859731	chr11:61859731:T:C	1.72158e-16	2.02086	0.346652	0.000861523	0.399747	0.086839
61859732	chr11:61859732:AT:A	1.72729e-16	2.0338	0.337018	0.000861383	0.408007	0.0784166
61859814	chr11:61859814:G:A	5.14852e-18	-3.75216e-10	-1.1422	0.000156059	-3.75216e-10	-1.22188
61859883	chr11:61859883:G:A	5.00001e-18	-3.75216e-10	-1.17146	0.000154423	-3.75216e-10	-1.23242
61860012	chr11:61860012:A:G	3.08343e-12	12.0745	0.0861096	0.000200933	0.147617	-1.11676
61860339	chr11:61860339:T:C	2.48941e-12	12.6662	-0.719504	5.13038e-05	-1.35054	-0.983812
61860361	chr11:61860361:A:G	7.14139e-12	13.6039	-0.60343	6.33208e-05	-1.22363	-0.900266
61860409	chr11:61860409:T:C	3.76449e-12	12.1806	0.179631	0.000216698	0.19337	-1.08698
61860488	chr11:61860488:C:T	6.885e-18	-3.75216e-10	-0.851559	0.000188085	-3.75216e-10	-1.03522
61860793	chr11:61860793:A:G	5.03697e-18	-3.75216e-10	-1.1641	0.000173755	-3.75216e-10	-1.11447
61860794	chr11:61860794:C:G	5.90327e-12	13.3598	-0.549642	6.18634e-05	-1.28684	-0.860344
61860818	chr11:61860818:G:C	1.60792e-16	-0.382788	2.68199	0.00123349	-2.15248	2.99797
61861020	chr11:61861020:G:A	2.00931e-12	12.4249	-0.692469	4.94446e-05	-1.40714	-0.964128
61861130	chr11:61861130:G:A	5.85178e-18	-3.75216e-10	-1.01416	0.000183593	-3.75216e-10	-1.0594
61861143	chr11:61861143:A:G	5.96317e-18	-3.75216e-10	-0.995302	0.000167084	-3.75216e-10	-1.15362
61861211	chr11:61861211:G:A	5.32216e-18	-3.75216e-10	-1.10902	0.00018661	-3.75216e-10	-1.04309
61861443	chr11:61861443:T:C	4.8341e-12	13.4981	-0.887805	5.78453e-05	-1.12072	-1.09362
61861492	chr11:61861492:T:A	2.02833e-12	12.4806	-0.738815	4.8899e-05	-1.38578	-0.996582
61861649	chr11:61861649:C:T	4.89438e-18	-3.75216e-10	-1.19282	0.000161096	-3.75216e-10	-1.19011
61861650	chr11:61861650:G:A	1.98287e-12	12.4066	-0.68743	4.973e-05	-1.40528	-0.96023
61861664	chr11:61861664:T:A	4.68797e-18	-3.75216e-10	-1.23591	0.000153255	-3.75216e-10	-1.24001
61861694	chr11:61861694:A:G	9.61536e-12	13.8697	-0.571722	7.07037e-05	-1.15407	-0.859547
61862036	chr11:61862036:G:C	4.66954e-18	-3.75216e-10	-1.23984	0.000153997	-3.75216e-10	-1.23518
61862194	chr11:61862194:A:G	1.89234e-13	10.3496	-0.97974	2.90208e-05	-1.86055	-1.04355
61862275	chr11:61862275:A:G	1.36961e-14	7.68731	-0.943342	0.000384786	0.714154	-1.03358
61862384	chr11:61862384:C:T	4.73197e-18	-3.75216e-10	-1.22656	0.000155474	-3.75216e-10	-1.22564
61862632	chr11:61862632:G:A	2.35884e-13	10.4902	-0.90003	0.00012776	-0.28676	-1.1352
61862661	chr11:61862661:T:C	5.79316e-18	-3.75216e-10	-1.02423	0.000165191	-3.75216e-10	-1.16501
61862691	chr11:61862691:C:T	4.67696e-18	-3.75216e-10	-1.23826	0.000155633	-3.75216e-10	-1.22461
61862814	chr11:61862814:C:T	4.69141e-18	-3.75216e-10	-1.23517	0.000153248	-3.75216e-10	-1.24006
61862861	chr11:61862861:C:T	4.8436e-18	-3.75216e-10	-1.20325	0.000161398	-3.75216e-10	-1.18824
61862912	chr11:61862912:G:A	5.01439e-18	-3.75216e-10	-1.16859	0.000154657	-3.75216e-10	-1.2309
61863162	chr11:61863162:T:C	4.67112e-18	-3.75216e-10	-1.2395	0.000154432	-3.75216e-10	-1.23236
61863497	chr11:61863497:T:C	4.69706e-18	-3.75216e-10	-1.23397	0.000157203	-3.75216e-10	-1.21458
61863529	chr11:61863529:G:A	4.69583e-18	-3.75216e-10	-1.23423	0.000155777	-3.75216e-10	-1.22369
61863597	chr11:61863597:T:A	4.68166e-18	-3.75216e-10	-1.23725	0.000156078	-3.75216e-10	-1.22176
61863859	chr11:61863859:A:G	2.5732e-18	-1.23406	-0.601695	4.19386e-05	-2.12598	-0.409929
61863905	chr11:61863905:G:A	4.80442e-18	-3.75216e-10	-1.21137	0.000163412	-3.75216e-10	-1.17584
61863915	chr11:61863915:G:A	4.8072e-18	-3.75216e-10	-1.21079	0.000163553	-3.75216e-10	-1.17498
61863982	chr11:61863982:T:G	2.79105e-18	-1.18938	-0.565109	4.33933e-05	-2.13354	-0.368271
61864029	chr11:61864029:C:T	8.40401e-18	-3.75216e-10	-0.652195	0.000246203	-3.75216e-10	-0.765959
61864038	chr11:61864038:A:T	1.1596e-17	-3.75216e-10	-0.330246	0.000175179	-3.75216e-10	-1.1063
61864049	chr11:61864049:G:A	3.06006e-18	-1.66247	-2.74067e-10	6.16271e-05	-2.15101	-2.74067e-10
61864076	chr11:61864076:C:T	4.6844e-18	-3.75216e-10	-1.23667	0.000155072	-3.75216e-10	-1.22823
61864170	chr11:61864170:T:C	4.80482e-18	-3.75216e-10	-1.21128	0.000163442	-3.75216e-10	-1.17566
61864295	chr11:61864295:C:T	4.78998e-18	-3.75216e-10	-1.21438	0.000162671	-3.75216e-10	-1.18038
61864305	chr11:61864305:G:T	4.8054e-18	-3.75216e-10	-1.21116	0.000163464	-3.75216e-10	-1.17552
61864455	chr11:61864455:G:A	7.4348e-13	11.2542	-0.516023	0.000181067	-0.0474177	-1.02583
61864491	chr11:61864491:T:A	4.80299e-18	-3.75216e-10	-1.21167	0.000163336	-3.75216e-10	-1.17631
61864838	chr11:61864838:A:G	4.67579e-18	-3.75216e-10	-1.23851	0.000154237	-3.75216e-10	-1.23362
61865441	chr11:61865441:G:A	4.77006e-18	-3.75216e-10	-1.21855	0.000153544	-3.75216e-10	-1.23813
61865710	chr11:61865710:C:T	6.68688e-17	-0.254016	1.67584	0.000406455	-2.14027	1.87563
61866086	chr11:61866086:G:A	4.68309e-18	-3.75216e-10	-1.23695	0.000155056	-3.75216e-10	-1.22833
61866116	chr11:61866116:A:G	4.76117e-18	-3.75216e-10	-1.22041	0.000161155	-3.75216e-10	-1.18975
61866248	chr11:61866248:G:A	4.83364e-18	-3.75216e-10	-1.20531	0.000155397	-3.75216e-10	-1.22613
61866298	chr11:61866298:C:T	4.00514e-18	-0.168628	-1.2247	3.28319e-05	-1.5501	-1.23061
61866475	chr11:61866475:C:T	1.68985e-17	1.07041	-1.02409	6.85714e-05	-0.90563	-1.13861
61866626	chr11:61866626:G:A	5.78206e-18	-3.75216e-10	-1.02614	0.000200134	-3.75216e-10	-0.97313
61866957	chr11:61866957:C:A	4.67068e-18	-3.75216e-10	-1.2396	0.000153706	-3.75216e-10	-1.23707
61867080	chr11:61867080:C:G	4.89623e-18	-3.75216e-10	-1.19244	0.000154498	-3.75216e-10	-1.23193
61867728	chr11:61867728:T:C	2.38867e-17	1.61597	-1.22355	8.54838e-05	-0.598792	-1.225
61867822	chr11:61867822:G:A	3.33003e-13	10.2081	-0.27305	4.51798e-05	-1.8277	-0.633769
61868217	chr11:61868217:C:T	1.5125e-17	0.936238	-1.00079	6.50831e-05	-0.972146	-1.1243
61868342	chr11:61868342:A:G	1.41845e-17	0.889233	-1.01799	6.25439e-05	-1.00053	-1.13572
61868414	chr11:61868414:C:T	8.66859e-18	-3.75216e-10	-0.621199	0.00024275	-3.75216e-10	-0.780082
61868520	chr11:61868520:G:A	1.21836e-17	0.735862	-1.01667	5.69583e-05	-1.09502	-1.13477
61868734	chr11:61868734:A:G	4.67298e-18	-3.75216e-10	-1.23911	0.000154357	-3.75216e-10	-1.23285
61869088	chr11:61869088:G:A	1.33476e-17	-3.75216e-10	-0.189571	0.000490182	-3.75216e-10	-0.077338
61869192	chr11:61869192:G:A	2.49905e-18	-1.86499	-2.74067e-10	7.25178e-05	-1.98828	-2.74067e-10
61869491	chr11:61869491:C:A	1.22485e-17	-0.275505	-2.74067e-10	0.000156122	-1.22148	-2.74067e-10
61869585	chr11:61869585:G:A	8.74761e-13	10.9769	-0.0761156	6.19193e-05	-1.68652	-0.459765
61869632	chr11:61869632:A:C	1.82247e-17	-3.75216e-10	0.121872	0.000626201	-3.75216e-10	0.167556
61869877	chr11:61869877:C:T	2.39186e-17	1.43975	-1.046	8.98787e-05	-0.622361	-1.15129
61869994	chr11:61869994:G:A	7.64095e-16	2.8924	0.965386	4.18444e-05	-2.07818	-0.459978
61870076	chr11:61870076:G:A	4.9916e-18	-3.75216e-10	-1.17315	0.000168595	-3.75216e-10	-1.14462
61870091	chr11:61870091:C:T	5.69206e-18	-3.75216e-10	-1.04183	0.000204659	-3.75216e-10	-0.950771
61870115	chr11:61870115:T:C	1.85048e-13	9.72778	-0.380314	0.000147926	-0.280563	-0.994842
61870169	chr11:61870169:C:T	9.59799e-18	-3.75216e-10	-0.51935	0.000278212	-3.75216e-10	-0.643733
61870209	chr11:61870209:G:T	9.62104e-18	-3.75216e-10	-0.516952	0.000278822	-3.75216e-10	-0.641541
61870238	chr11:61870238:CA:C	5.49516e-17	-0.0136844	1.23923	0.000263356	-2.1029	1.40429
61870313	chr11:61870313:T:C	6.22992e-18	-3.75216e-10	-0.951541	0.00018469	-3.75216e-10	-1.05343
61870839	chr11:61870839:T:C	4.91021e-18	-3.75216e-10	-1.18959	0.000157715	-3.75216e-10	-1.21132
61870948	chr11:61870948:G:A	5.10593e-17	0.141964	1.01012	0.000213634	-2.07917	1.17132
61871112	chr11:61871112:AG:A	4.67433e-18	-3.75216e-10	-1.23882	0.000153281	-3.75216e-10	-1.23984
61871179	chr11:61871179:G:A	4.67067e-18	-3.75216e-10	-1.2396	0.00015745	-3.75216e-10	-1.21301
61871886	chr11:61871886:C:T	1.54912e-17	0.883703	-0.924334	2.49212e-05	-1.99142	-1.06498
61872016	chr11:61872016:T:C	2.35123e-11	14.3815	-0.189323	0.000897178	1.16873	-0.641594
61872101	chr11:61872101:G:A	2.25208e-08	21.15	-0.0931563	0.000143014	-0.586789	-0.722383
61872233	chr11:61872233:C:T	1.90264e-18	-0.988778	-1.14889	2.69424e-05	-1.82172	-1.1567
61872493	chr11:61872493:C:T	4.683e-18	-3.75216e-10	-1.23696	0.000155147	-3.75216e-10	-1.22774
61872726	chr11:61872726:G:A	2.63589e-18	-0.752215	-1.05947	2.92365e-05	-1.7495	-1.1472
61872907	chr11:61872907:G:A	2.59354e-09	19.8632	-0.967774	7.26137e-05	-0.865693	-1.12127
61873049	chr11:61873049:G:A	4.00299e-18	-0.179725	-1.21414	3.60938e-05	-1.50787	-1.17813
61873739	chr11:61873739:A:G	4.94126e-18	-3.75216e-10	-1.18328	0.000168984	-3.75216e-10	-1.14231
61873924	chr11:61873924:C:T	8.49171e-19	-1.80634	-1.13806	3.00841e-05	-1.7855	-1.08261
61874245	chr11:61874245:T:G	4.8481e-18	-3.75216e-10	-1.20232	0.00015686	-3.75216e-10	-1.21676
61874464	chr11:61874464:T:C	5.04927e-18	-3.75216e-10	-1.16166	0.00017369	-3.75216e-10	-1.11484
61874622	chr11:61874622:G:C	8.93655e-18	-3.75216e-10	-0.590755	0.000260365	-3.75216e-10	-0.71003
61875181	chr11:61875181:T:C	8.39424e-18	-3.75216e-10	-0.653358	0.000238681	-3.75216e-10	-0.796989
61875291	chr11:61875291:C:T	1.65836e-14	7.7134	-0.778132	7.72502e-05	-0.761287	-1.16378
61875347	chr11:61875347:T:C	5.03699e-18	-3.75216e-10	-1.1641	0.000153499	-3.75216e-10	-1.23842
61875394	chr11:61875394:T:G	1.49206e-14	7.8276	-0.997998	7.79406e-05	-0.683871	-1.2323
61875397	chr11:61875397:T:G	5.32879e-18	-3.75216e-10	-1.10778	0.000164859	-3.75216e-10	-1.16702
61875401	chr11:61875401:T:G	4.68953e-18	-3.75216e-10	-1.23557	0.000165145	-3.75216e-10	-1.16529
61875540	chr11:61875540:A:G	5.70795e-18	-3.75216e-10	-1.03904	0.000169815	-3.75216e-10	-1.13741
61875571	chr11:61875571:T:C	5.84368e-18	-3.75216e-10	-1.01554	0.000180832	-3.75216e-10	-1.07455
61876205	chr11:61876205:C:T	1.28735e-17	-3.75216e-10	-0.225737	0.000467569	-3.75216e-10	-0.124568
61876339	chr11:61876339:GC:G	6.85243e-18	-3.75216e-10	-0.8563	0.000205707	-3.75216e-10	-0.945663
61876380	chr11:61876380:G:A	5.03471e-18	-3.75216e-10	-1.16455	0.000169931	-3.75216e-10	-1.13672
61876652	chr11:61876652:C:T	5.72006e-18	-3.75216e-10	-1.03692	0.000185661	-3.75216e-10	-1.0482
61876762	chr11:61876762:T:C	5.02884e-18	-3.75216e-10	-1.16572	0.000159015	-3.75216e-10	-1.20312
61877172	chr11:61877172:C:T	1.29081e-17	-3.75216e-10	-0.223053	0.000386331	-3.75216e-10	-0.315421
61877710	chr11:61877710:GC:G	4.78914e-18	-3.75216e-10	-1.21455	0.000154638	-3.75216e-10	-1.23103
61877867	chr11:61877867:C:T	6.4846e-18	-3.75216e-10	-0.911474	0.00019525	-3.75216e-10	-0.997833
61878941	chr11:61878941:C:T	4.67181e-18	-3.75216e-10	-1.23936	0.000153523	-3.75216e-10	-1.23827
61878943	chr11:61878943:G:A	5.34106e-18	-3.75216e-10	-1.10548	0.000169764	-3.75216e-10	-1.13771
61878945	chr11:61878945:G:A	5.29025e-18	-3.75216e-10	-1.11504	0.000165936	-3.75216e-10	-1.16051
61879527	chr11:61879527:C:T	5.68635e-18	-3.75216e-10	-1.04284	0.00020812	-3.75216e-10	-0.934
61879816	chr11:61879816:G:A	3.69277e-18	-0.237022	-1.23751	3.19152e-05	-1.5748	-1.23424
61879910	chr11:61879910:G:A	9.63409e-18	-3.75216e-10	-0.515597	0.000287749	-3.75216e-10	-0.610028
61880661	chr11:61880661:G:A	6.72616e-18	-3.75216e-10	-0.8749	0.0002063	-3.75216e-10	-0.942783
61880994	chr11:61880994:G:A	5.34641e-18	-3.75216e-10	-1.10448	0.000182024	-3.75216e-10	-1.06798
61881042	chr11:61881042:T:C	2.71457e-18	-1.78227	-2.74067e-10	6.26503e-05	-2.13455	-2.74067e-10
61881177	chr11:61881177:AAATG:A	4.75108e-18	-1.22253	-2.74067e-10	6.95344e-05	-2.03029	-2.74067e-10
61881193	chr11:61881193:A:G	4.66822e-18	-3.75216e-10	-1.24013	0.000154922	-3.75216e-10	-1.22919
61881739	chr11:61881739:C:T	6.96835e-19	-2.15061	-0.991502	2.47961e-05	-1.95691	-1.10451
61882121	chr11:61882121:T:G	4.88646e-18	-3.75216e-10	-1.19444	0.000165143	-3.75216e-10	-1.1653
61882271	chr11:61882271:C:T	4.80792e-18	-3.75216e-10	-1.21064	0.000158609	-3.75216e-10	-1.20567
61883048	chr11:61883048:G:A	1.60815e-18	-1.55968	-0.746137	2.66263e-05	-1.84851	-1.14171
61883151	chr11:61883151:C:G	4.86938e-18	-3.75216e-10	-1.19794	0.00016083	-3.75216e-10	-1.19177
61883275	chr11:61883275:G:A	4.17137e-14	8.74694	-0.889261	1.83788e-05	-2.159	-1.20191
61883699	chr11:61883699:T:C	4.91667e-18	-3.75216e-10	-1.18827	0.000154223	-3.75216e-10	-1.23372
61883868	chr11:61883868:C:T	5.23248e-18	-3.75216e-10	-1.12602	0.00016462	-3.75216e-10	-1.16848
61884204	chr11:61884204:C:T	1.08204e-17	-3.75216e-10	-0.399472	0.000282733	-3.75216e-10	-0.627612
61884217	chr11:61884217:G:C	5.87975e-18	-3.75216e-10	-1.00939	0.000180186	-3.75216e-10	-1.07813
61884556	chr11:61884556:G:A	5.22183e-18	-3.75216e-10	-1.12806	0.000191291	-3.75216e-10	-1.01832
61884731	chr11:61884731:G:C	5.45896e-18	-3.75216e-10	-1.08365	0.000162567	-3.75216e-10	-1.18102
61884917	chr11:61884917:C:T	5.08815e-18	-3.75216e-10	-1.15399	0.000160874	-3.75216e-10	-1.19149
61885692	chr11:61885692:C:T	9.71958e-19	-1.57317	-1.23618	2.04845e-05	-2.01584	-1.23661
61885768	chr11:61885768:G:A	6.32253e-18	-3.75216e-10	-0.936785	0.000227503	-3.75216e-10	-0.844951
61887833	chr11:61887833:A:G	4.67828e-18	-3.75216e-10	-1.23797	0.000153264	-3.75216e-10	-1.23995
61888618	chr11:61888618:T:C	4.67273e-18	-3.75216e-10	-1.23916	0.000155673	-3.75216e-10	-1.22436
61888710	chr11:61888710:C:A	4.72736e-18	-3.75216e-10	-1.22754	0.000154121	-3.75216e-10	-1.23438
61888782	chr11:61888782:T:TC	4.66934e-18	-3.75216e-10	-1.23989	0.000153274	-3.75216e-10	-1.23989
61889106	chr11:61889106:A:T	6.08736e-18	-3.75216e-10	-0.97469	0.000177187	-3.75216e-10	-1.09491
61889113	chr11:61889113:T:C	4.68481e-18	-3.75216e-10	-1.23658	0.000153324	-3.75216e-10	-1.23956
61889405	chr11:61889405:G:A	4.68239e-18	-3.75216e-10	-1.23709	0.000160512	-3.75216e-10	-1.19375
61889516	chr11:61889516:G:A	4.68561e-18	-3.75216e-10	-1.23641	0.000155722	-3.75216e-10	-1.22404
61889523	chr11:61889523:C:T	4.83494e-18	-3.75216e-10	-1.20504	0.000161936	-3.75216e-10	-1.18491
61889578	chr11:61889578:C:T	4.73769e-18	-3.75216e-10	-1.22535	0.000154349	-3.75216e-10	-1.2329
61889638	chr11:61889638:C:T	4.83127e-18	-3.75216e-10	-1.2058	0.000161787	-3.75216e-10	-1.18583
61889723	chr11:61889723:T:G	6.96188e-18	-3.75216e-10	-0.840455	0.000205938	-3.75216e-10	-0.944541
61889929	chr11:61889929:A:C	4.72301e-18	-3.75216e-10	-1.22846	0.000154027	-3.75216e-10	-1.23499
61889981	chr11:61889981:G:A	9.02712e-18	-3.75216e-10	-0.580671	0.000268197	-3.75216e-10	-0.680395
61890004	chr11:61890004:C:T	4.85164e-18	-3.75216e-10	-1.20159	0.000164398	-3.75216e-10	-1.16982
61890194	chr11:61890194:G:A	1.33086e-17	-3.75216e-10	-0.192497	0.000178309	-3.75216e-10	-1.08859
61890366	chr11:61890366:G:A	4.79154e-18	-3.75216e-10	-1.21405	0.000155651	-3.75216e-10	-1.2245
61890627	chr11:61890627:G:A	9.68026e-18	-3.75216e-10	-0.510815	0.000286025	-3.75216e-10	-0.616037
61890685	chr11:61890685:G:A	1.17145e-17	-3.75216e-10	-0.320078	0.000351955	-3.75216e-10	-0.408611
61890750	chr11:61890750:AG:A	5.25605e-18	-3.75216e-10	-1.12153	0.000162492	-3.75216e-10	-1.18149
61890871	chr11:61890871:C:A	1.08538e-17	-3.75216e-10	-0.396392	0.000326694	-3.75216e-10	-0.483091
61891157	chr11:61891157:T:C	7.79924e-18	-3.75216e-10	-0.726879	0.000202313	-3.75216e-10	-0.962301
61891328	chr11:61891328:C:T	5.27979e-18	-3.75216e-10	-1.11702	0.000171234	-3.75216e-10	-1.12908
61891840	chr11:61891840:C:T	5.39568e-18	-3.75216e-10	-1.09531	0.000166995	-3.75216e-10	-1.15415
61892423	chr11:61892423:G:A	5.5849e-18	-3.75216e-10	-1.06084	0.0001934	-3.75216e-10	-1.00735
61892477	chr11:61892477:G:C	1.20661e-17	-3.75216e-10	-0.290502	0.000337133	-3.75216e-10	-0.451638
61892568	chr11:61892568:A:G	6.71313e-18	-3.75216e-10	-0.876838	0.000202709	-3.75216e-10	-0.960344
61892712	chr11:61892712:G:A	1.05428e-17	-3.75216e-10	-0.425458	0.000312905	-3.75216e-10	-0.526217
61893107	chr11:61893107:G:C	1.23282e-17	-3.75216e-10	-0.269011	0.000362799	-3.75216e-10	-0.378265
61893156	chr11:61893156:T:C	6.43958e-18	-3.75216e-10	-0.918441	0.000195497	-3.75216e-10	-0.996571
61893222	chr11:61893222:A:AATCCAGCCC	1.21854e-17	-3.75216e-10	-0.28067	0.000358796	-3.75216e-10	-0.389362
61893232	chr11:61893232:A:G	1.35047e-18	-2.15804	-0.322404	7.39322e-05	-1.37432	-0.594649
61893441	chr11:61893441:A:G	5.18933e-18	-3.75216e-10	-1.1343	0.000179238	-3.75216e-10	-1.0834
61893465	chr11:61893465:T:C	1.22161e-17	-3.75216e-10	-0.278148	0.000359596	-3.75216e-10	-0.387135
61893566	chr11:61893566:G:C	1.22517e-17	-3.75216e-10	-0.275239	0.000360584	-3.75216e-10	-0.384389
61893641	chr11:61893641:T:C	3.76649e-18	-1.19469	-0.260065	0.000222481	-0.763435	-0.10384
61893741	chr11:61893741:A:G	1.22518e-17	-3.75216e-10	-0.275231	0.0003606	-3.75216e-10	-0.384346
61894005	chr11:61894005:G:A	1.2152e-17	-3.75216e-10	-0.283407	0.00035753	-3.75216e-10	-0.392897
61894277	chr11:61894277:A:G	1.23047e-17	-3.75216e-10	-0.270924	0.00036205	-3.75216e-10	-0.380332
61894440	chr11:61894440:A:G	1.42753e-17	-3.75216e-10	-0.12237	0.000420195	-3.75216e-10	-0.231396
61894533	chr11:61894533:A:G	6.80437e-18	-3.75216e-10	-0.863339	0.000241008	-3.75216e-10	-0.787286
61894610	chr11:61894610:A:G	1.20501e-17	-3.75216e-10	-0.291833	0.000355007	-3.75216e-10	-0.399979
61894738	chr11:61894738:T:C	9.17587e-18	-3.75216e-10	-0.564327	0.00021036	-3.75216e-10	-0.923295
61894751	chr11:61894751:G:A	1.22912e-17	-3.75216e-10	-0.27202	0.000361682	-3.75216e-10	-0.38135
61894823	chr11:61894823:GC:G	8.42508e-18	-3.75216e-10	-0.649692	0.000217612	-3.75216e-10	-0.889401
61894976	chr11:61894976:C:T	3.01312e-18	-1.67793	-2.74067e-10	6.31802e-05	-2.12612	-2.74067e-10
61895189	chr11:61895189:T:G	1.95165e-17	1.39582	-1.20546	2.1224e-05	-1.99365	-1.22334
61895275	chr11:61895275:C:T	1.20746e-17	-3.75216e-10	-0.289803	0.000355734	-3.75216e-10	-0.397932
61895308	chr11:61895308:G:A	2.75592e-18	-0.972788	-0.794364	0.000155589	-0.508388	-0.716509
61896163	chr11:61896163:T:C	1.20907e-17	-3.75216e-10	-0.28847	0.000356817	-3.75216e-10	-0.394892
61896219	chr11:61896219:G:A	4.4273e-16	4.48403	-1.17198	1.95389e-05	-2.14634	-1.15337
61896279	chr11:61896279:C:T	4.96649e-18	-3.75216e-10	-1.17819	0.000169022	-3.75216e-10	-1.14208
61896385	chr11:61896385:C:T	1.32063e-17	-3.75216e-10	-0.200212	0.000387151	-3.75216e-10	-0.313301
61896422	chr11:61896422:G:A	1.20738e-17	-3.75216e-10	-0.289862	0.000355726	-3.75216e-10	-0.397954
61896763	chr11:61896763:C:A	5.91236e-18	-3.75216e-10	-1.00386	0.000229683	-3.75216e-10	-0.835416
61896889	chr11:61896889:A:C	8.62044e-18	-3.75216e-10	-0.626768	0.000254807	-3.75216e-10	-0.731609
61897285	chr11:61897285:G:A	9.80966e-19	-1.79909	-1.00103	2.64241e-05	-1.79036	-1.20748
61897336	chr11:61897336:C:T	4.76537e-18	-3.75216e-10	-1.21953	0.00015395	-3.75216e-10	-1.23549
61897520	chr11:61897520:T:C	1.9935e-18	-0.852863	-1.23815	3.09413e-05	-1.66915	-1.17088
61898945	chr11:61898945:G:A	4.75361e-18	-3.75216e-10	-1.222	0.000159894	-3.75216e-10	-1.19761
61899230	chr11:61899230:G:A	7.85197e-18	-3.75216e-10	-0.72014	0.000279154	-3.75216e-10	-0.640351
61899265	chr11:61899265:G:A	1.86656e-18	-2.15681	-2.74067e-10	0.000423914	-0.222586	-2.74067e-10
61899652	chr11:61899652:G:A	6.90774e-18	-3.75216e-10	-0.848262	0.00020708	-3.75216e-10	-0.93901
61899884	chr11:61899884:C:T	6.88597e-18	-3.75216e-10	-0.851418	0.000193635	-3.75216e-10	-1.00614
61900407	chr11:61900407:C:T	9.31652e-19	-1.79344	-1.05826	2.59167e-05	-1.79065	-1.22658
61900535	chr11:61900535:G:GGGA	5.04014e-18	-3.75216e-10	-1.16347	0.000158497	-3.75216e-10	-1.20638
61900645	chr11:61900645:G:C	1.66128e-17	-3.75216e-10	0.0292703	0.000427222	-3.75216e-10	-0.214811
61901911	chr11:61901911:C:A	5.82121e-18	-3.75216e-10	-1.0194	0.000179085	-3.75216e-10	-1.08425
61902099	chr11:61902099:A:G	6.04957e-18	-3.75216e-10	-0.980918	0.000238529	-3.75216e-10	-0.797625
61902139	chr11:61902139:A:G	6.18186e-18	-3.75216e-10	-0.959284	0.000184581	-3.75216e-10	-1.05403
61902565	chr11:61902565:C:T	7.28709e-16	4.90162	-1.09126	2.1976e-05	-2.12249	-1.05967
61902966	chr11:61902966:G:C	1.53325e-17	-3.75216e-10	-0.0509296	0.000695844	-3.75216e-10	0.27301
61902987	chr11:61902987:AC:A	4.91028e-16	3.94873	-0.533131	0.00350025	2.81048	-0.922002
61903174	chr11:61903174:A:G	1.78529e-17	0.101261	-2.74067e-10	0.000119589	-1.48806	-2.74067e-10
61903246	chr11:61903246:T:G	4.73769e-18	-3.75216e-10	-1.22536	0.000164492	-3.75216e-10	-1.16925
61903273	chr11:61903273:C:T	3.84405e-18	-0.344861	-1.08952	0.000597679	1.2982	-1.17726
61903684	chr11:61903684:C:T	1.0601e-16	3.09795	-1.21532	1.90495e-05	-2.09077	-1.2343
61904484	chr11:61904484:A:G	3.79171e-18	-0.907813	-0.540273	5.06345e-05	-1.40008	-0.947398
61904675	chr11:61904675:A:C	1.98209e-18	-1.40661	-0.690141	8.69696e-05	-1.30526	-0.501299
61904763	chr11:61904763:T:C	6.84483e-17	2.68523	-1.24005	2.00805e-05	-2.03369	-1.23867
61904793	chr11:61904793:T:C	2.08148e-16	3.7494	-1.19206	2.66073e-05	-1.87056	-1.12037
61905157	chr11:61905157:G:T	4.67359e-18	-3.75216e-10	-1.23898	0.000153304	-3.75216e-10	-1.23969
61905173	chr11:61905173:G:C	1.38537e-16	3.32503	-1.1748	1.83831e-05	-2.15624	-1.20444
61905239	chr11:61905239:A:G	5.31302e-18	-3.75216e-10	-1.11074	0.000183916	-3.75216e-10	-1.05764
61905671	chr11:61905671:TC:T	2.20032e-15	5.61948	-0.704023	3.04053e-05	-2.04214	-0.815362
61906340	chr11:61906340:A:G	7.22145e-18	-3.75216e-10	-0.803848	0.000217564	-3.75216e-10	-0.889622
61906610	chr11:61906610:G:A	5.58393e-18	-3.75216e-10	-1.06101	0.000208261	-3.75216e-10	-0.933323
61906646	chr11:61906646:C:T	1.07369e-15	5.37942	-1.18146	2.104e-05	-2.06265	-1.16304
61906745	chr11:61906745:C:T	1.04145e-17	-3.75216e-10	-0.43771	0.000373775	-3.75216e-10	-0.34846
61906805	chr11:61906805:G:A	6.76245e-18	-3.75216e-10	-0.869518	0.0002675	-3.75216e-10	-0.682995
61906826	chr11:61906826:G:A	3.29755e-18	-1.58772	-2.74067e-10	6.72564e-05	-2.0636	-2.74067e-10
61906882	chr11:61906882:G:A	5.74396e-17	-3.75216e-10	1.26983	0.00148958	-3.75216e-10	1.03413
61907821	chr11:61907821:A:G	5.36996e-18	-3.75216e-10	-1.10008	0.000181349	-3.75216e-10	-1.07169
61908172	chr11:61908172:T:C	1.2908e-17	0.982404	-1.20546	2.01768e-05	-2.02791	-1.23967
61908242	chr11:61908242:T:C	1.53307e-18	-1.48589	-0.867742	4.89347e-05	-1.48509	-0.89654
61908717	chr11:61908717:A:G	1.08719e-17	-3.75216e-10	-0.394726	0.000301662	-3.75216e-10	-0.562809
61909033	chr11:61909033:C:T	1.12404e-17	-0.36139	-2.74067e-10	9.21505e-05	-1.74869	-2.74067e-10
61909182	chr11:61909182:A:G	2.10169e-18	-1.22156	-0.816599	6.33065e-05	-1.25272	-0.871406
61909425	chr11:61909425:C:T	1.85303e-18	-1.35372	-0.810356	5.76565e-05	-1.35169	-0.865917
61909726	chr11:61909726:C:T	6.69654e-18	-3.75216e-10	-0.879313	0.000208467	-3.75216e-10	-0.932337
61909963	chr11:61909963:C:T	7.24098e-18	-3.75216e-10	-0.801147	0.000289556	-3.75216e-10	-0.603768
61910202	chr11:61910202:G:C	1.53034e-17	-3.75216e-10	-0.0528316	0.000634462	-3.75216e-10	0.180661
61910665	chr11:61910665:T:TGGGTCCC	2.96337e-18	-1.69458	-2.74067e-10	0.000346584	-0.423991	-2.74067e-10
61911104	chr11:61911104:T:G	2.68294e-15	5.73724	-0.623478	3.40036e-05	-2.02633	-0.719324
61911282	chr11:61911282:C:G	9.70698e-17	3.03465	-1.24013	1.96671e-05	-2.10408	-1.18909
61911874	chr11:61911874:C:T	1.94e-18	-2.11822	-2.74067e-10	6.40441e-05	-2.11254	-2.74067e-10
61912489	chr11:61912489:C:T	2.37488e-18	-1.19873	-0.717229	8.06207e-05	-1.18377	-0.698592
61913061	chr11:61913061:G:C	4.67009e-18	-3.75216e-10	-1.23973	0.000153627	-3.75216e-10	-1.23759
61913197	chr11:61913197:C:T	5.39822e-18	-3.75216e-10	-1.09483	0.000168156	-3.75216e-10	-1.14722
61913398	chr11:61913398:T:C	7.30922e-18	0.386419	-1.17819	0.0011269	1.91577	-1.16065
61913650	chr11:61913650:C:T	5.73099e-18	-3.75216e-10	-1.03502	0.000198842	-3.75216e-10	-0.979603
61913875	chr11:61913875:C:T	5.98021e-18	-3.75216e-10	-0.992449	0.000227288	-3.75216e-10	-0.845896
61914414	chr11:61914414:C:T	5.67078e-18	-3.75216e-10	-1.04558	0.000210739	-3.75216e-10	-0.921494
61914730	chr11:61914730:A:T	9.31715e-18	-3.75216e-10	-0.549047	0.000360262	-3.75216e-10	-0.385282
61914834	chr11:61914834:A:G	7.87121e-18	-3.75216e-10	-0.717693	0.000210774	-3.75216e-10	-0.92133
61914887	chr11:61914887:T:G	2.24829e-17	-3.75216e-10	0.33185	0.000607437	-3.75216e-10	0.137133
61915852	chr11:61915852:A:G	6.64825e-18	-3.75216e-10	-0.88655	0.000198552	-3.75216e-10	-0.981067
61915920	chr11:61915920:C:A	4.11354e-18	-2.15586	0.789241	4.9738e-05	-2.05031	-0.315038
61917158	chr11:61917158:A:T	5.34933e-18	-3.75216e-10	-1.10393	0.000195665	-3.75216e-10	-0.995711
61917497	chr11:61917497:G:A	1.74125e-18	-1.05697	-1.16933	2.56736e-05	-2.03669	-0.989967
61917719	chr11:61917719:C:G	3.53317e-17	-3.75216e-10	0.783876	0.000669915	-3.75216e-10	0.235036
61918230	chr11:61918230:C:T	7.11637e-18	-3.75216e-10	-0.818506	0.000256642	-3.75216e-10	-0.724434
61918318	chr11:61918318:C:G	1.01787e-17	0.340859	-0.801461	4.97681e-05	-1.18184	-1.18291
61918491	chr11:61918491:T:C	1.29915e-17	-3.75216e-10	-0.21661	0.000464889	-3.75216e-10	-0.130316
61918517	chr11:61918517:T:C	1.93652e-18	-0.90748	-1.21253	2.15512e-05	-1.96703	-1.23465
61918682	chr11:61918682:C:T	1.00237e-17	-3.75216e-10	-0.475955	0.000284041	-3.75216e-10	-0.622997
61918789	chr11:61918789:C:T	8.61557e-18	-3.75216e-10	-0.627333	0.000316818	-3.75216e-10	-0.513786
61918831	chr11:61918831:C:A	5.54309e-18	-3.75216e-10	-1.06835	0.000176703	-3.75216e-10	-1.09764
61918864	chr11:61918864:G:A	1.90019e-18	-0.937922	-1.20103	2.14495e-05	-1.9773	-1.22911
61919141	chr11:61919141:C:T	5.68367e-18	-3.75216e-10	-1.04331	0.000180252	-3.75216e-10	-1.07776
61919561	chr11:61919561:A:G	1.94712e-18	-0.904667	-1.20989	2.16028e-05	-1.96588	-1.23342
61919658	chr11:61919658:A:G	1.15427e-16	1.96773	-2.74067e-10	0.000452272	-0.157831	-2.74067e-10
61919982	chr11:61919982:G:A	1.10769e-17	-1.16402	0.787982	9.59199e-05	-2.15208	0.443481
61920202	chr11:61920202:G:A	4.58719e-18	-2.1185	0.860868	4.67014e-05	-2.12501	-0.303333
61920221	chr11:61920221:T:C	7.47541e-18	-0.769285	-2.74067e-10	0.000539616	0.0187423	-2.74067e-10
61920301	chr11:61920301:C:A	4.66873e-18	-3.75216e-10	-1.24002	0.000154596	-3.75216e-10	-1.2313
61920703	chr11:61920703:G:C	1.41643e-17	-3.75216e-10	-0.130178	0.000498485	-3.75216e-10	-0.0605422
61920798	chr11:61920798:C:CTGTAATCTCA	5.26064e-18	-3.75216e-10	-1.12065	0.00016286	-3.75216e-10	-1.17922
61920884	chr11:61920884:T:C	4.45558e-18	-2.1278	0.841048	4.659e-05	-2.11495	-0.315783
61921571	chr11:61921571:T:C	1.41643e-17	-3.75216e-10	-0.130178	0.000498485	-3.75216e-10	-0.0605422
61921652	chr11:61921652:G:A	5.35574e-18	-3.75216e-10	-1.10274	0.000186309	-3.75216e-10	-1.04471
61921746	chr11:61921746:C:T	5.75713e-18	-3.75216e-10	-1.03046	0.000202622	-3.75216e-10	-0.960775
61921762	chr11:61921762:C:A	5.14853e-18	-3.75216e-10	-1.14219	0.000160474	-3.75216e-10	-1.19398
61921807	chr11:61921807:G:A	4.90634e-18	-3.75216e-10	-1.19038	0.000158732	-3.75216e-10	-1.2049
61921940	chr11:61921940:G:A	3.04661e-18	-1.66687	-2.74067e-10	0.000806617	0.420734	-2.74067e-10
61922025	chr11:61922025:A:T	1.10396e-17	-3.75216e-10	-0.379417	0.000337009	-3.75216e-10	-0.452005
61922259	chr11:61922259:G:A	1.0383e-18	-1.76787	-0.975455	2.44721e-05	-2.03388	-1.0407
61922606	chr11:61922606:TG:T	1.34587e-18	-1.25653	-1.22734	2.03409e-05	-2.0639	-1.19559
61922631	chr11:61922631:G:A	4.88478e-18	-3.75216e-10	-1.19478	0.000155471	-3.75216e-10	-1.22565
61922702	chr11:61922702:C:G	5.34031e-18	-3.75216e-10	-1.10562	0.000185642	-3.75216e-10	-1.04829
61922711	chr11:61922711:G:A	2.31805e-18	-1.94018	-2.74067e-10	7.41553e-05	-1.96595	-2.74067e-10
61922933	chr11:61922933:T:G	1.9771e-18	-1.53879	-0.560487	3.31801e-05	-2.13661	-0.63356
61922948	chr11:61922948:T:C	7.00922e-19	-1.8966	-1.23966	2.25836e-05	-1.91479	-1.24011
61923073	chr11:61923073:G:A	4.77826e-18	-3.75216e-10	-1.21683	0.000155241	-3.75216e-10	-1.22713
61923235	chr11:61923235:G:A	1.38443e-18	-1.22915	-1.22646	2.05618e-05	-2.05475	-1.19393
61923717	chr11:61923717:C:G	4.68229e-18	-3.75216e-10	-1.23712	0.000153266	-3.75216e-10	-1.23994
61924179	chr11:61924179:C:T	1.77425e-17	-3.75216e-10	0.0950606	0.000486223	-3.75216e-10	-0.0854477
61924416	chr11:61924416:G:C	6.02598e-18	-3.75216e-10	-0.984824	0.000186015	-3.75216e-10	-1.04629
61924658	chr11:61924658:T:C	1.60895e-18	-1.73506	-0.570263	3.60777e-05	-2.10741	-0.579028
61924768	chr11:61924768:C:T	1.12476e-17	-3.75216e-10	-0.36075	0.000344842	-3.75216e-10	-0.429029
61924869	chr11:61924869:C:T	8.59681e-19	-1.90446	-1.02764	2.18493e-05	-2.13576	-1.05218
61925033	chr11:61925033:G:A	6.79433e-18	-3.75216e-10	-0.864816	0.000207556	-3.75216e-10	-0.936712
61925416	chr11:61925416:T:C	9.72335e-18	-3.75216e-10	-0.506374	0.000275581	-3.75216e-10	-0.653233
61925821	chr11:61925821:T:A	5.01046e-18	-3.75216e-10	-1.16938	0.000174699	-3.75216e-10	-1.10905
61926212	chr11:61926212:C:T	2.11226e-18	-1.93688	-0.096268	0.000105496	-1.30826	-0.305178
61926213	chr11:61926213:G:A	5.22285e-18	-1.12786	-2.74067e-10	0.000330297	-0.472122	-2.74067e-10
61926593	chr11:61926593:G:A	5.05261e-18	-3.75216e-10	-1.161	0.000159298	-3.75216e-10	-1.20134
61926648	chr11:61926648:G:T	5.27015e-18	-3.75216e-10	-1.11884	0.000163566	-3.75216e-10	-1.1749
61926794	chr11:61926794:C:T	9.1167e-18	-3.75216e-10	-0.570796	0.000341394	-3.75216e-10	-0.439079
61927091	chr11:61927091:G:A	8.84667e-19	-1.70742	-1.19603	1.97214e-05	-2.11583	-1.17458
61928049	chr11:61928049:C:T	6.81252e-18	-3.75216e-10	-0.862142	0.000209053	-3.75216e-10	-0.929528
61928086	chr11:61928086:G:A	5.07363e-18	-3.75216e-10	-1.15685	0.000159932	-3.75216e-10	-1.19737
61928531	chr11:61928531:A:T	9.22391e-18	-3.75216e-10	-0.559105	0.000284731	-3.75216e-10	-0.62057
61928814	chr11:61928814:T:C	6.11564e-18	-3.75216e-10	-0.970055	0.000223312	-3.75216e-10	-0.863548
61928862	chr11:61928862:G:A	8.88335e-19	-1.72441	-1.1749	2.03747e-05	-2.10832	-1.14951
61929203	chr11:61929203:A:G	9.49668e-19	-1.69532	-1.13722	2.08723e-05	-2.11657	-1.11713
61929413	chr11:61929413:A:G	1.2211e-18	-1.60867	-0.972485	2.45517e-05	-2.13931	-0.932022
61929451	chr11:61929451:CT:C	6.55711e-19	-2.03964	-1.1633	2.03629e-05	-2.04944	-1.20897
61929739	chr11:61929739:C:A	1.05156e-18	-1.90404	-0.826591	1.94215e-05	-2.12747	-1.17826
61930186	chr11:61930186:A:G	1.12262e-18	-2.09633	-0.568911	4.22687e-05	-2.02575	-0.502315
61930432	chr11:61930432:G:A	1.14847e-18	-2.13536	-0.507117	4.23157e-05	-2.07715	-0.449811
61930500	chr11:61930500:G:A	3.00535e-18	-1.68051	-2.74067e-10	7.11068e-05	-2.00793	-2.74067e-10
61930505	chr11:61930505:A:G	5.68873e-18	-3.75216e-10	-1.04242	0.000176255	-3.75216e-10	-1.10019
61930523	chr11:61930523:A:T	7.13861e-18	-3.75216e-10	-0.815386	0.000214292	-3.75216e-10	-0.904776
61930599	chr11:61930599:G:C	6.52075e-18	-3.75216e-10	-0.905914	0.000200949	-3.75216e-10	-0.969063
61931016	chr11:61931016:C:G	3.31776e-18	-2.15342	0.5718	0.000112421	-2.12667	0.576804
61931326	chr11:61931326:C:G	5.02619e-18	-3.75216e-10	-1.16624	0.000158313	-3.75216e-10	-1.20754
61931432	chr11:61931432:G:A	4.6882e-18	-3.75216e-10	-1.23586	0.000153268	-3.75216e-10	-1.23993
61931583	chr11:61931583:G:A	2.55665e-18	-1.32688	-0.51533	3.26284e-05	-2.15754	-0.629398
61931905	chr11:61931905:G:A	5.22207e-18	-3.75216e-10	-1.12801	0.000177646	-3.75216e-10	-1.09232
61932001	chr11:61932001:A:C	7.84159e-18	-3.75216e-10	-0.721463	0.000227805	-3.75216e-10	-0.843624
61932439	chr11:61932439:A:AT	9.11192e-18	-3.75216e-10	-0.57132	0.000378821	-3.75216e-10	-0.335051
61932547	chr11:61932547:C:T	9.18464e-17	1.73921	-2.74067e-10	0.000218355	-0.885992	-2.74067e-10
61932983	chr11:61932983:C:T	1.99907e-17	-0.740169	0.954531	0.000177835	-1.68497	0.59371
61933347	chr11:61933347:A:G	1.12608e-18	-2.12872	-0.533443	4.03411e-05	-2.092	-0.482746
61933461	chr11:61933461:G:C	1.63896e-18	-1.06472	-1.22212	2.83336e-05	-1.7874	-1.14067
61933661	chr11:61933661:C:T	6.43005e-18	-3.75216e-10	-0.919922	0.000199862	-3.75216e-10	-0.974491
61933856	chr11:61933856:A:T	1.18351e-18	-2.12524	-0.487186	4.25739e-05	-2.08649	-0.434385
61933929	chr11:61933929:A:G	4.91885e-18	-3.75216e-10	-1.18783	0.000158707	-3.75216e-10	-1.20505
61933979	chr11:61933979:T:C	4.92151e-18	-3.75216e-10	-1.18729	0.000158777	-3.75216e-10	-1.20461
61933994	chr11:61933994:T:C	5.30026e-18	-3.75216e-10	-1.11315	0.000169547	-3.75216e-10	-1.13898
61934187	chr11:61934187:A:C	9.06302e-18	-3.75216e-10	-0.576701	0.000376963	-3.75216e-10	-0.339969
61934995	chr11:61934995:C:G	1.02679e-16	1.8507	-2.74067e-10	0.000233573	-0.81862	-2.74067e-10
61935111	chr11:61935111:A:C	7.30737e-18	-3.75216e-10	-0.79202	0.000272124	-3.75216e-10	-0.665858
61935131	chr11:61935131:C:T	2.55499e-18	-1.41941	-0.423444	3.82713e-05	-2.1516	-0.475816
61935135	chr11:61935135:T:C	5.02523e-18	-3.75216e-10	-1.16643	0.000161565	-3.75216e-10	-1.18721
61935424	chr11:61935424:AAAAAAAAAAAAAAAG:A	2.11612e-18	-0.793621	-1.2377	2.36597e-05	-1.91692	-1.19142
61935512	chr11:61935512:T:G	7.5843e-18	-3.75216e-10	-0.754824	0.000284225	-3.75216e-10	-0.622349
61935640	chr11:61935640:G:A	6.14736e-18	-3.75216e-10	-0.964881	0.000224427	-3.75216e-10	-0.858565
61936284	chr11:61936284:T:C	1.29181e-18	-1.32872	-1.19614	3.41414e-05	-1.54961	-1.192
61936432	chr11:61936432:C:T	2.08268e-18	-2.01792	-0.029327	4.89827e-05	-2.08721	-0.293442
61936862	chr11:61936862:A:G	1.81346e-18	-0.945528	-1.24014	2.49054e-05	-1.84674	-1.21029
61937735	chr11:61937735:G:A	1.08383e-18	-1.87728	-0.823123	1.97258e-05	-2.11739	-1.1728
61938021	chr11:61938021:C:A	2.45656e-18	-2.15758	0.275435	8.49087e-05	-2.14248	0.311945
61938160	chr11:61938160:G:A	7.49939e-19	-1.91625	-1.15242	1.94067e-05	-2.13965	-1.16685
61938644	chr11:61938644:G:A	1.39677e-18	-1.20735	-1.23939	2.86179e-05	-1.70044	-1.21764
61938866	chr11:61938866:C:T	2.67442e-18	-2.13738	0.340208	8.8798e-05	-2.11768	0.331934
61939573	chr11:61939573:A:G	2.90623e-17	-3.75216e-10	0.588537	0.00104728	-3.75216e-10	0.681833
61939959	chr11:61939959:A:G	8.22526e-18	-3.75216e-10	-0.673694	0.000237355	-3.75216e-10	-0.80256
61940173	chr11:61940173:A:G	1.62769e-18	-1.0546	-1.23914	2.61445e-05	-1.78815	-1.22033
61940557	chr11:61940557:C:T	4.49324e-17	-3.75216e-10	1.02425	0.00118246	-3.75216e-10	0.803234
61940688	chr11:61940688:C:T	3.34002e-18	-2.15021	0.575279	0.000111543	-2.15836	0.600656
61941135	chr11:61941135:C:T	7.24056e-18	-3.75216e-10	-0.801205	0.000271459	-3.75216e-10	-0.668305
61941684	chr11:61941684:G:A	5.45108e-18	-3.75216e-10	-1.08509	0.000190235	-3.75216e-10	-1.02385
61942374	chr11:61942374:T:G	1.83693e-16	2.43236	-2.74067e-10	0.000343375	-0.433293	-2.74067e-10
61942794	chr11:61942794:G:A	5.49103e-18	-3.75216e-10	-1.07779	0.000181886	-3.75216e-10	-1.06873
61942859	chr11:61942859:A:G	3.28135e-18	-1.59265	-2.74067e-10	7.71975e-05	-1.92575	-2.74067e-10
61943066	chr11:61943066:A:C	2.70629e-18	-1.26889	-0.516436	3.81597e-05	-2.1413	-0.489038
61943075	chr11:61943075:G:A	1.25841e-17	-0.248471	-2.74067e-10	6.74808e-05	-2.06027	-2.74067e-10
61943184	chr11:61943184:C:T	1.29394e-18	-1.94866	-0.574547	2.94784e-05	-2.14106	-0.747402
61943236	chr11:61943236:G:A	1.39173e-17	-3.75216e-10	-0.147773	0.000284715	-3.75216e-10	-0.620627
61943350	chr11:61943350:A:G	1.39342e-18	-1.65403	-0.795115	2.65369e-05	-2.13837	-0.855211
61943400	chr11:61943400:C:T	2.11969e-18	-0.807225	-1.22241	1.82415e-05	-2.14942	-1.21899
61943462	chr11:61943462:T:C	5.46071e-18	-3.75216e-10	-1.08332	0.000205806	-3.75216e-10	-0.945179
61944003	chr11:61944003:T:G	5.27183e-18	-3.75216e-10	-1.11853	0.000163551	-3.75216e-10	-1.17499
61944149	chr11:61944149:C:T	2.9299e-18	-0.467609	-1.23833	0.000182898	0.170998	-1.23419
61944727	chr11:61944727:G:A	1.62132e-18	-1.71543	-0.582236	9.18749e-05	-1.11247	-0.639219
61944770	chr11:61944770:C:T	4.73478e-18	-3.75216e-10	-1.22597	0.00015451	-3.75216e-10	-1.23186
61945128	chr11:61945128:T:C	4.8255e-18	-3.75216e-10	-1.20699	0.000153237	-3.75216e-10	-1.24013
61945174	chr11:61945174:T:C	2.12348e-18	-2.02785	-2.74067e-10	8.93474e-05	-1.77958	-2.74067e-10
61945404	chr11:61945404:G:A	5.12933e-18	-3.75216e-10	-1.14593	0.000163995	-3.75216e-10	-1.17228
61946023	chr11:61946023:G:C	1.43982e-17	-0.113802	-2.74067e-10	7.05263e-05	-2.01613	-2.74067e-10
61946118	chr11:61946118:A:G	5.84308e-18	-3.75216e-10	-1.01565	0.000168976	-3.75216e-10	-1.14236
61946560	chr11:61946560:A:G	1.89816e-16	-1.18539	3.65053	0.00142088	-1.7987	2.78562
61947767	chr11:61947767:C:T	4.66911e-18	-3.75216e-10	-1.23994	0.000154655	-3.75216e-10	-1.23092
61948177	chr11:61948177:G:A	5.19901e-17	-3.75216e-10	1.17015	0.00152406	-3.75216e-10	1.05702
61948885	chr11:61948885:G:A	5.52929e-18	-0.438939	-0.631906	0.00041215	0.370505	-0.621234
61948923	chr11:61948923:C:G	2.82224e-18	-0.919826	-0.823546	3.02008e-05	-2.01768	-0.846568
61949659	chr11:61949659:C:T	4.77572e-18	-3.75216e-10	-1.21736	0.000153287	-3.75216e-10	-1.2398
61950135	chr11:61950135:C:T	9.55567e-18	-3.75216e-10	-0.52377	0.000265855	-3.75216e-10	-0.689162
61950243	chr11:61950243:T:C	9.50648e-18	-3.75216e-10	-0.528931	0.000219858	-3.75216e-10	-0.879136
61950564	chr11:61950564:G:A	9.51839e-18	-3.75216e-10	-0.527679	0.000220072	-3.75216e-10	-0.878162
61950701	chr11:61950701:G:A	2.25815e-18	-1.96636	-2.74067e-10	9.87741e-05	-1.67928	-2.74067e-10
61950756	chr11:61950756:T:C	4.81807e-18	-3.75216e-10	-1.20853	0.000154473	-3.75216e-10	-1.23209
61951598	chr11:61951598:T:C	8.18245e-18	-3.75216e-10	-0.678912	0.000228862	-3.75216e-10	-0.838994
61951915	chr11:61951915:T:C	1.4191e-17	-3.75216e-10	-0.128295	0.000293376	-3.75216e-10	-0.590662
61952532	chr11:61952532:T:C	4.67453e-18	-3.75216e-10	-1.23878	0.000153601	-3.75216e-10	-1.23776
61953036	chr11:61953036:G:A	7.09498e-18	-3.75216e-10	-0.821517	0.000197928	-3.75216e-10	-0.98421
61953065	chr11:61953065:T:C	1.45763e-17	-0.101505	-2.74067e-10	6.99878e-05	-2.02379	-2.74067e-10
61953066	chr11:61953066:G:A	4.95419e-18	-0.867279	-0.313392	3.24201e-05	-2.10271	-0.690621
61953278	chr11:61953278:C:T	4.66816e-18	-3.75216e-10	-1.24014	0.000154306	-3.75216e-10	-1.23318
61953360	chr11:61953360:G:A	5.73162e-18	-3.75216e-10	-1.03491	0.000168276	-3.75216e-10	-1.14651
61953455	chr11:61953455:G:A	1.96436e-18	-2.10574	-2.74067e-10	0.000139935	-1.33093	-2.74067e-10
61953647	chr11:61953647:T:C	7.5762e-18	-0.0512425	-0.70465	2.09548e-05	-2.12558	-1.10416
61953762	chr11:61953762:G:A	1.20203e-17	-3.75216e-10	-0.294308	0.000280285	-3.75216e-10	-0.636308
61953805	chr11:61953805:G:C	7.40899e-18	-0.0762674	-0.701943	2.11961e-05	-2.1187	-1.0996
61954112	chr11:61954112:T:C	2.58097e-17	-1.58897	2.05882	0.000284802	-2.1564	1.53608
61954167	chr11:61954167:A:G	3.60982e-18	-0.86503	-0.632216	2.89682e-05	-2.11406	-0.791859
61954246	chr11:61954246:C:T	2.01475e-18	-2.08041	-2.74067e-10	0.000128123	-1.41913	-2.74067e-10
61954740	chr11:61954740:G:T	5.22298e-18	-3.75216e-10	-1.12784	0.000154906	-3.75216e-10	-1.2293
61954793	chr11:61954793:C:A	8.59563e-19	-2.00628	-0.925953	2.89151e-05	-2.04593	-0.861825
61954972	chr11:61954972:G:C	4.69812e-18	-3.75216e-10	-1.23374	0.000153237	-3.75216e-10	-1.24013
61955032	chr11:61955032:C:T	4.69799e-18	-3.75216e-10	-1.23377	0.000153237	-3.75216e-10	-1.24013
61955084	chr11:61955084:TCCACCC:T	7.60129e-18	-3.75216e-10	-0.752586	0.000209129	-3.75216e-10	-0.929162
61955155	chr11:61955155:G:C	2.08368e-18	-2.04677	-2.74067e-10	0.000117163	-1.50855	-2.74067e-10
61955173	chr11:61955173:C:A	5.07633e-18	-3.75216e-10	-1.15632	0.00015385	-3.75216e-10	-1.23614
61955366	chr11:61955366:T:A	8.57674e-19	-2.11314	-0.821295	3.68628e-05	-1.92851	-0.736405
61956084	chr11:61956084:A:G	8.51636e-19	-2.07575	-0.865754	3.20631e-05	-2.0253	-0.779113
61956231	chr11:61956231:A:T	7.08661e-18	-0.0889565	-0.73374	2.70452e-05	-2.08004	-0.894562
61956387	chr11:61956387:G:C	8.37897e-19	-2.12039	-0.837377	3.60539e-05	-1.93375	-0.753352
61956531	chr11:61956531:C:T	6.33088e-19	-2.14219	-1.09586	2.98518e-05	-1.92067	-0.955201
61956981	chr11:61956981:C:A	4.72108e-18	-3.75216e-10	-1.22887	0.000160287	-3.75216e-10	-1.19515
61957042	chr11:61957042:C:T	6.05973e-19	-2.15362	-1.1282	3.01647e-05	-1.8662	-0.999241
61957111	chr11:61957111:T:G	7.23006e-18	-3.75216e-10	-0.802656	0.000165484	-3.75216e-10	-1.16324
61957315	chr11:61957315:G:T	8.23105e-18	-1.78831	1.11532	7.27128e-05	-2.13599	0.150394
61957446	chr11:61957446:C:A	5.06652e-18	-3.75216e-10	-1.15825	0.000157062	-3.75216e-10	-1.21548
61957533	chr11:61957533:G:GCACCTA	7.49701e-18	-3.75216e-10	-0.7664	0.000206629	-3.75216e-10	-0.941191
61957602	chr11:61957602:T:C	2.03626e-18	-2.06979	-2.74067e-10	0.000124125	-1.45082	-2.74067e-10
61957702	chr11:61957702:T:C	5.99252e-19	-2.15429	-1.13868	2.98773e-05	-1.86011	-1.0149
61957703	chr11:61957703:G:A	5.98535e-19	-2.15622	-1.13796	3.03659e-05	-1.84495	-1.01385
61958625	chr11:61958625:T:G	8.20529e-19	-2.02668	-0.952032	4.87515e-05	-1.47372	-0.911661
61958912	chr11:61958912:ACACACACACACG:A	5.25949e-18	-3.75216e-10	-1.12087	0.000159198	-3.75216e-10	-1.20197
61959245	chr11:61959245:G:A	6.66062e-19	-1.95839	-1.22889	2.82235e-05	-1.69328	-1.23868
61959966	chr11:61959966:C:T	4.65277e-18	-0.746971	-0.49647	0.00032581	-0.00261587	-0.483186
61960275	chr11:61960275:C:A	6.48481e-19	-2.15381	-1.06022	0.000106653	-0.502703	-1.09983
61960319	chr11:61960319:G:A	5.97111e-19	-2.05829	-1.23827	3.57411e-05	-1.52079	-1.17502
61960366	chr11:61960366:G:C	6.40821e-18	-3.75216e-10	-0.923324	0.000186072	-3.75216e-10	-1.04598
61960675	chr11:61960675:C:T	6.48116e-19	-2.15437	-1.06022	0.000105796	-0.510772	-1.09983
61961009	chr11:61961009:G:A	1.01945e-17	-3.75216e-10	-0.45906	0.000307675	-3.75216e-10	-0.543072
61961275	chr11:61961275:C:T	5.6112e-18	-3.75216e-10	-1.05614	0.000169842	-3.75216e-10	-1.13725
61961591	chr11:61961591:C:T	8.1958e-19	-1.76159	-1.21827	2.55035e-05	-1.9093	-1.124
61961831	chr11:61961831:C:A	5.4236e-18	-3.75216e-10	-1.09014	0.000165415	-3.75216e-10	-1.16366
61962564	chr11:61962564:G:A	1.86324e-18	-2.13078	-0.0278047	7.02518e-05	-1.66128	-0.358753
61962628	chr11:61962628:G:A	4.97844e-18	-3.75216e-10	-1.17579	0.000158651	-3.75216e-10	-1.20541
61962711	chr11:61962711:C:T	1.4755e-18	-1.51713	-0.874776	2.65273e-05	-1.77766	-1.21628
61962942	chr11:61962942:C:A	5.07983e-18	-3.75216e-10	-1.15563	0.000189367	-3.75216e-10	-1.02843
61962955	chr11:61962955:G:T	4.71541e-18	-3.75216e-10	-1.23007	0.000163488	-3.75216e-10	-1.17537
61963081	chr11:61963081:T:C	1.75108e-18	-1.40712	-0.813548	2.74987e-05	-1.74737	-1.21061
61963761	chr11:61963761:C:A	6.44675e-18	-3.75216e-10	-0.917328	0.000215817	-3.75216e-10	-0.897683
61964255	chr11:61964255:T:C	2.85858e-18	-1.73058	-2.74067e-10	6.17595e-05	-2.14887	-2.74067e-10
61964338	chr11:61964338:T:C	1.86813e-18	-2.15597	-2.74067e-10	6.45937e-05	-2.104	-2.74067e-10
61964408	chr11:61964408:C:T	4.74914e-18	-3.75216e-10	-1.22294	0.000166241	-3.75216e-10	-1.15868
61964505	chr11:61964505:G:A	6.15999e-16	3.64234	-2.74067e-10	0.000377654	-0.338136	-2.74067e-10
61965778	chr11:61965778:G:A	4.76439e-18	-3.75216e-10	-1.21973	0.000167185	-3.75216e-10	-1.15302
61965877	chr11:61965877:T:C	1.86461e-18	-2.15785	-2.74067e-10	6.1168e-05	-2.15849	-2.74067e-10
61966128	chr11:61966128:G:C	1.46125e-18	-1.53978	-0.861837	2.42232e-05	-1.86123	-1.22357
61966228	chr11:61966228:C:G	5.32702e-18	-3.75216e-10	-1.10811	0.000171153	-3.75216e-10	-1.12956
61966293	chr11:61966293:A:G	7.04588e-18	-3.75216e-10	-0.828461	0.000235621	-3.75216e-10	-0.80989
61966422	chr11:61966422:G:A	4.75597e-18	-3.75216e-10	-1.2215	0.000166567	-3.75216e-10	-1.15672
61966556	chr11:61966556:C:T	5.12446e-18	-3.75216e-10	-1.14688	0.000156927	-3.75216e-10	-1.21633
61966933	chr11:61966933:G:A	4.78593e-18	-3.75216e-10	-1.21522	0.000168709	-3.75216e-10	-1.14394
61967163	chr11:61967163:G:A	4.67949e-18	-3.75216e-10	-1.23771	0.000159714	-3.75216e-10	-1.19873
61967809	chr11:61967809:G:T	1.8755e-18	-2.15203	-2.74067e-10	9.12114e-05	-1.75894	-2.74067e-10
61968664	chr11:61968664:T:G	1.4083e-18	-1.61068	-0.827847	2.35081e-05	-1.9013	-1.21347
61968939	chr11:61968939:A:C	1.16712e-18	-2.10921	-0.517151	4.58334e-05	-1.90846	-0.538647
61970002	chr11:61970002:T:C	1.09306e-17	-3.75216e-10	-0.38934	0.000258744	-3.75216e-10	-0.716275
61970097	chr11:61970097:A:G	1.12708e-17	-3.75216e-10	-0.358693	0.000338191	-3.75216e-10	-0.448504
61970750	chr11:61970750:A:G	1.90049e-18	-2.13879	-2.74067e-10	6.25657e-05	-2.1359	-2.74067e-10
61970890	chr11:61970890:G:A	4.74109e-18	-3.75216e-10	-1.22464	0.000165362	-3.75216e-10	-1.16398
61971073	chr11:61971073:T:G	3.55122e-17	1.95937	-1.17039	3.08014e-05	-1.75705	-1.08751
61971271	chr11:61971271:T:C	4.74349e-18	-3.75216e-10	-1.22413	0.000153346	-3.75216e-10	-1.23942
61972191	chr11:61972191:C:T	4.72795e-18	-3.75216e-10	-1.22741	0.00015326	-3.75216e-10	-1.23998
61973257	chr11:61973257:T:G	4.66818e-18	-3.75216e-10	-1.24014	0.00015358	-3.75216e-10	-1.23789
61973298	chr11:61973298:G:A	5.78151e-18	-3.75216e-10	-1.02624	0.000177667	-3.75216e-10	-1.09221
61973495	chr11:61973495:C:T	1.97028e-18	-2.10273	-2.74067e-10	8.40444e-05	-1.84077	-2.74067e-10
61975261	chr11:61975261:C:T	2.07565e-16	3.57488	-1.02034	0.000153735	-0.244498	-0.992389
61975264	chr11:61975264:G:A	8.17527e-18	-3.75216e-10	-0.67979	0.000243488	-3.75216e-10	-0.777047
61975266	chr11:61975266:A:G	4.95511e-18	-3.75216e-10	-1.18048	0.000166302	-3.75216e-10	-1.15831
61975346	chr11:61975346:C:A	4.66818e-18	-3.75216e-10	-1.24014	0.00015358	-3.75216e-10	-1.23789
61975500	chr11:61975500:C:T	3.90375e-18	-1.41897	-2.74067e-10	6.76056e-05	-2.05842	-2.74067e-10
61975573	chr11:61975573:C:T	2.77011e-16	3.784	-0.940842	0.000185749	-0.127663	-0.920055
61975806	chr11:61975806:T:C	6.73245e-18	-3.75216e-10	-0.873965	0.000224056	-3.75216e-10	-0.860221
61976049	chr11:61976049:G:A	4.92373e-18	-3.75216e-10	-1.18684	0.000155851	-3.75216e-10	-1.22321
61976497	chr11:61976497:A:G	1.87076e-18	-2.15456	-2.74067e-10	6.13432e-05	-2.15563	-2.74067e-10
61976870	chr11:61976870:C:T	3.53829e-17	1.20519	-0.419863	4.6809e-05	-1.76309	-0.662949
61977200	chr11:61977200:A:G	2.76481e-16	3.86068	-1.01944	0.000184085	-0.0656835	-0.991035
61977425	chr11:61977425:C:G	3.18056e-17	-3.75216e-10	0.678737	0.00118945	-3.75216e-10	0.809131
61978222	chr11:61978222:T:C	1.55015e-18	-1.54513	-0.797425	2.50377e-05	-1.84728	-1.20445
61978371	chr11:61978371:C:T	5.06528e-18	-3.75216e-10	-1.15849	0.000159735	-3.75216e-10	-1.1986
61978474	chr11:61978474:C:A	2.06337e-17	-3.75216e-10	0.246019	0.000603995	-3.75216e-10	0.13145
61978797	chr11:61978797:T:G	7.8926e-18	-3.75216e-10	-0.714979	0.000278175	-3.75216e-10	-0.643866
61978802	chr11:61978802:T:G	1.92555e-18	-2.12569	-2.74067e-10	6.32963e-05	-2.12429	-2.74067e-10
61979317	chr11:61979317:A:G	2.30288e-17	-3.75216e-10	0.35584	0.000353004	-3.75216e-10	-0.405637
61979546	chr11:61979546:C:T	1.39349e-18	-1.68939	-0.759708	2.35793e-05	-1.92302	-1.18872
61980202	chr11:61980202:G:A	5.51647e-18	-3.75216e-10	-1.07317	0.00016806	-3.75216e-10	-1.1478
61980336	chr11:61980336:C:T	5.9984e-18	-3.75216e-10	-0.989411	0.000209904	-3.75216e-10	-0.925463
61980594	chr11:61980594:G:A	8.86824e-19	-2.14897	-0.752044	2.53784e-05	-2.0476	-0.990613
61980716	chr11:61980716:G:A	1.86184e-17	0.143247	-2.74067e-10	0.00163144	1.1251	-2.74067e-10
61980797	chr11:61980797:C:T	1.9885e-17	-3.75216e-10	0.209059	0.000317709	-3.75216e-10	-0.51098
61980846	chr11:61980846:GCAA:G	1.86455e-18	-2.15788	-2.74067e-10	7.21757e-05	-1.99301	-2.74067e-10
61980999	chr11:61980999:T:G	1.84306e-17	-3.75216e-10	0.133107	0.000301662	-3.75216e-10	-0.562807
61981330	chr11:61981330:C:G	5.8275e-18	-3.75216e-10	-1.01832	0.000158167	-3.75216e-10	-1.20846
61981768	chr11:61981768:C:T	4.34907e-18	-0.12612	-1.18482	2.9552e-05	-1.69315	-1.19282
61981862	chr11:61981862:G:A	5.46014e-18	0.145373	-1.2288	2.04105e-05	-2.01887	-1.2372
61981972	chr11:61981972:G:A	9.73388e-19	-2.14507	-0.66281	2.72171e-05	-2.03704	-0.931225
61982294	chr11:61982294:T:C	3.25747e-17	0.426573	0.276057	6.85259e-05	-2.10802	0.0631209
61982306	chr11:61982306:G:C	3.33356e-18	-2.13161	0.554752	4.7035e-05	-2.06841	-0.352813
61982952	chr11:61982952:T:C	1.32418e-17	-3.75216e-10	-0.197524	0.000237729	-3.75216e-10	-0.800984
61982955	chr11:61982955:T:C	1.33799e-17	-3.75216e-10	-0.187148	0.000239057	-3.75216e-10	-0.795415
61982958	chr11:61982958:G:A	1.33734e-17	-3.75216e-10	-0.187634	0.000239299	-3.75216e-10	-0.7944
61983023	chr11:61983023:T:C	8.62965e-18	-3.75216e-10	-0.625701	0.000257288	-3.75216e-10	-0.72192
61983088	chr11:61983088:A:C	3.53587e-18	-2.13219	0.614244	0.000132658	-1.60398	0.219639
61983258	chr11:61983258:C:T	2.60219e-17	-3.75216e-10	0.478033	0.00038208	-3.75216e-10	-0.326484
61983277	chr11:61983277:G:C	1.3783e-17	0.870955	-1.02842	2.48529e-05	-1.8239	-1.23524
61983342	chr11:61983342:G:T	9.26457e-18	-3.75216e-10	-0.554706	0.000347007	-3.75216e-10	-0.422771
61983351	chr11:61983351:C:T	2.56119e-17	-3.75216e-10	0.462155	0.000377423	-3.75216e-10	-0.338748
61983676	chr11:61983676:G:A	2.61622e-17	-3.75216e-10	0.48341	0.000383313	-3.75216e-10	-0.323264
61984156	chr11:61984156:T:A	1.07032e-17	-3.75216e-10	-0.410361	0.000244195	-3.75216e-10	-0.774149
61984157	chr11:61984157:T:A	4.81587e-18	-3.75216e-10	-1.20899	0.000153235	-3.75216e-10	-1.24014
61984409	chr11:61984409:G:A	5.09063e-18	-3.75216e-10	-1.1535	0.000157691	-3.75216e-10	-1.21147
61985114	chr11:61985114:C:G	2.782e-18	-2.15695	0.399218	0.00015188	-1.27244	0.0234129
61985235	chr11:61985235:G:A	5.27964e-18	-3.75216e-10	-1.11705	0.000162685	-3.75216e-10	-1.1803
61985654	chr11:61985654:C:T	6.45227e-18	-2.14715	1.23067	8.40477e-05	-2.15562	0.314892
61986337	chr11:61986337:C:T	1.86253e-18	-2.15897	-2.74067e-10	6.53923e-05	-2.09171	-2.74067e-10
61986476	chr11:61986476:G:A	2.69353e-18	-1.79005	-2.74067e-10	6.43106e-05	-2.10839	-2.74067e-10
61987128	chr11:61987128:CAG:C	1.33386e-18	-2.13234	-0.360487	3.33675e-05	-2.15002	-0.614509
61987474	chr11:61987474:A:AT	7.05908e-18	0.357884	-1.18447	2.21289e-05	-1.96996	-1.20528
61987491	chr11:61987491:C:T	5.07902e-18	-3.75216e-10	-1.15579	0.00017349	-3.75216e-10	-1.116
61987671	chr11:61987671:A:G	5.5183e-18	-3.75216e-10	-1.07283	0.000172021	-3.75216e-10	-1.1245
61988155	chr11:61988155:TACAG:T	4.67228e-18	-3.75216e-10	-1.23926	0.000157393	-3.75216e-10	-1.21337
61988244	chr11:61988244:T:C	5.22091e-18	-3.75216e-10	-1.12823	0.00015889	-3.75216e-10	-1.2039
61988373	chr11:61988373:G:A	2.77854e-18	-0.675881	-1.0831	2.23348e-05	-1.93035	-1.23562
61988426	chr11:61988426:C:T	1.81879e-17	-3.75216e-10	0.119854	0.00033657	-3.75216e-10	-0.45331
61988679	chr11:61988679:A:G	5.51408e-18	-3.75216e-10	-1.0736	0.000167869	-3.75216e-10	-1.14893
61988784	chr11:61988784:C:T	4.74114e-18	-2.15572	0.931095	6.53552e-05	-2.15166	0.0593836
61988934	chr11:61988934:C:T	1.47336e-18	-2.1542	-0.239159	3.82199e-05	-2.12871	-0.500049
61989028	chr11:61989028:C:G	4.79614e-18	-2.15608	0.94299	6.5954e-05	-2.15107	0.06791
61989201	chr11:61989201:T:C	4.80079e-18	-3.75216e-10	-1.21212	0.000163625	-3.75216e-10	-1.17454
61989205	chr11:61989205:T:C	4.44463e-18	-2.1563	0.867091	6.22516e-05	-2.15075	0.0098181
61989404	chr11:61989404:G:A	1.92786e-18	-2.1495	0.0250041	4.20142e-05	-2.14546	-0.38865
61990275	chr11:61990275:A:G	8.90332e-18	-3.75216e-10	-0.59448	0.00026493	-3.75216e-10	-0.692651
61990374	chr11:61990374:G:A	1.1654e-18	-1.75968	-0.868163	2.49158e-05	-1.84041	-1.21621
61990514	chr11:61990514:T:A	4.46313e-18	-2.15716	0.872111	6.25732e-05	-2.14905	0.0132697
61990663	chr11:61990663:T:C	4.1103e-18	-2.15689	0.78948	5.86918e-05	-2.14961	-0.0502085
61990862	chr11:61990862:G:A	1.15513e-18	-1.77188	-0.864809	2.46754e-05	-1.8512	-1.2151
61991170	chr11:61991170:C:T	4.41634e-18	-2.15721	0.86162	6.20515e-05	-2.14902	0.00487159
61991181	chr11:61991181:C:T	4.42085e-18	-2.15464	0.860072	6.17293e-05	-2.15307	0.00371397
61991195	chr11:61991195:A:C	1.62327e-17	-3.75216e-10	0.00612374	0.000484383	-3.75216e-10	-0.0892404
61991255	chr11:61991255:C:T	3.70153e-18	-0.354343	-1.11781	2.58869e-05	-1.79082	-1.22756
61991821	chr11:61991821:T:C	4.84198e-18	-2.15222	0.948639	6.53721e-05	-2.15546	0.063441
61992044	chr11:61992044:C:T	5.43357e-18	-3.75216e-10	-1.08831	0.000187334	-3.75216e-10	-1.03922
61992242	chr11:61992242:T:C	3.52855e-18	-2.15329	0.633275	5.23753e-05	-2.15426	-0.15942
61992267	chr11:61992267:A:G	1.28448e-18	-2.14526	-0.385298	3.32486e-05	-2.14295	-0.625155
61993664	chr11:61993664:G:C	4.95108e-18	-3.75216e-10	-1.1813	0.000153843	-3.75216e-10	-1.23618
61993682	chr11:61993682:T:G	4.66817e-18	-3.75216e-10	-1.24014	0.000154967	-3.75216e-10	-1.2289
61993695	chr11:61993695:A:G	4.71165e-18	-3.75216e-10	-1.23087	0.00015328	-3.75216e-10	-1.23985
61993700	chr11:61993700:A:G	4.87192e-18	-3.75216e-10	-1.19742	0.000154616	-3.75216e-10	-1.23117
61993724	chr11:61993724:T:C	4.85704e-18	-3.75216e-10	-1.20048	0.000154116	-3.75216e-10	-1.23441
61993757	chr11:61993757:A:C	1.1586e-17	-0.861411	0.530308	8.09602e-05	-2.01523	0.13707
61994080	chr11:61994080:C:T	2.64462e-18	-2.13244	0.324063	6.59723e-05	-1.98821	-0.0946666
61994723	chr11:61994723:C:T	1.81479e-18	-1.27894	-0.905996	2.76883e-05	-2.12168	-0.829422
61994985	chr11:61994985:A:G	1.29245e-17	-0.771062	0.549281	8.76418e-05	-1.97642	0.177559
61995462	chr11:61995462:G:A	4.42066e-18	-0.109053	-1.18556	3.07505e-05	-1.65803	-1.18818
61995921	chr11:61995921:T:A	4.71693e-18	-3.75216e-10	-1.22975	0.000153271	-3.75216e-10	-1.23991
61996286	chr11:61996286:GTTTT:G	4.68741e-18	-3.75216e-10	-1.23602	0.000156033	-3.75216e-10	-1.22205
61996446	chr11:61996446:C:T	6.30776e-18	-0.349128	-0.589995	3.25036e-05	-2.06462	-0.72615
61996889	chr11:61996889:G:A	7.81034e-18	-0.253645	-0.471811	3.69571e-05	-2.04431	-0.618052
61997749	chr11:61997749:C:T	5.06714e-18	-3.75216e-10	-1.15813	0.000160287	-3.75216e-10	-1.19515
61997759	chr11:61997759:G:A	5.17388e-18	-3.75216e-10	-1.13728	0.000165031	-3.75216e-10	-1.16598
61997810	chr11:61997810:C:T	7.65952e-18	-3.75216e-10	-0.744956	0.000230542	-3.75216e-10	-0.831682
61997876	chr11:61997876:C:T	4.68461e-18	-3.75216e-10	-1.23662	0.000154932	-3.75216e-10	-1.22913
61998239	chr11:61998239:T:TG	1.12928e-18	-1.78671	-0.87262	2.47797e-05	-1.855	-1.20709
61998811	chr11:61998811:A:G	4.72e-18	-3.75216e-10	-1.2291	0.000153451	-3.75216e-10	-1.23874
61999097	chr11:61999097:C:T	1.91246e-17	-1.23766	1.40773	0.000204157	-2.07165	1.11843
61999133	chr11:61999133:C:T	4.67563e-18	-3.75216e-10	-1.23854	0.000156411	-3.75216e-10	-1.21963
62000191	chr11:62000191:C:T	5.99216e-18	-3.75216e-10	-0.990452	0.000229446	-3.75216e-10	-0.836447
62000842	chr11:62000842:G:C	6.43333e-18	0.288429	-1.20784	2.26672e-05	-1.96512	-1.18608
62001167	chr11:62001167:G:C	1.26675e-17	-1.03654	0.794671	0.000132663	-2.00688	0.622576
62001234	chr11:62001234:C:T	4.6857e-18	-1.01031	-0.226077	4.89413e-05	-1.99187	-0.389626
62001245	chr11:62001245:G:A	5.01727e-18	-3.75216e-10	-1.16802	0.000157391	-3.75216e-10	-1.21338
62001402	chr11:62001402:C:T	5.89785e-18	-3.75216e-10	-1.00632	0.000169042	-3.75216e-10	-1.14197
62001501	chr11:62001501:G:A	4.8637e-18	-1.29441	0.0953	7.30464e-05	-2.09485	0.113832
62001796	chr11:62001796:G:C	1.15246e-18	-2.14336	-0.495651	3.17344e-05	-2.10326	-0.711457
62001840	chr11:62001840:C:T	5.52662e-18	-3.75216e-10	-1.07133	0.000191213	-3.75216e-10	-1.01873
62001941	chr11:62001941:C:T	1.65418e-17	-3.75216e-10	0.0249889	0.000482377	-3.75216e-10	-0.0933895
62002342	chr11:62002342:G:A	2.10251e-18	-2.03777	-2.74067e-10	6.33847e-05	-2.12289	-2.74067e-10
62002500	chr11:62002500:G:A	1.34276e-18	-1.66857	-0.817607	3.76775e-05	-1.4689	-1.17416
62002685	chr11:62002685:C:T	5.68741e-18	-3.75216e-10	-1.04265	0.000204654	-3.75216e-10	-0.950794
62002735	chr11:62002735:C:T	5.14391e-18	-2.15098	1.00788	0.000209924	-1.79959	0.874224
62002763	chr11:62002763:G:A	9.7531e-18	-3.75216e-10	-0.503319	0.000219042	-3.75216e-10	-0.882852
62002792	chr11:62002792:G:C	5.33085e-18	-3.75216e-10	-1.10739	0.000187461	-3.75216e-10	-1.03855
62002831	chr11:62002831:C:T	5.44241e-18	-1.08668	-2.74067e-10	0.000362175	-0.379987	-2.74067e-10
62003367	chr11:62003367:C:T	1.53041e-18	-1.27728	-1.07809	2.01274e-05	-2.15169	-1.11834
62003427	chr11:62003427:G:T	7.25924e-19	-1.97823	-1.12298	2.29533e-05	-1.92176	-1.2169
62004044	chr11:62004044:C:T	8.89938e-19	-1.69337	-1.20413	4.05629e-05	-1.3934	-1.17586
62004374	chr11:62004374:T:C	1.9546e-18	-2.11072	-2.74067e-10	6.13302e-05	-2.15584	-2.74067e-10
62004504	chr11:62004504:T:G	6.91691e-18	-3.75216e-10	-0.846936	0.000217271	-3.75216e-10	-0.890969
62004578	chr11:62004578:C:G	6.1919e-18	-3.75216e-10	-0.957662	0.000218036	-3.75216e-10	-0.887457
62004714	chr11:62004714:G:A	1.03731e-18	-1.99502	-0.74925	4.06377e-05	-1.66313	-0.904288
62004920	chr11:62004920:T:C	8.77871e-18	-3.75216e-10	-0.608574	0.000199392	-3.75216e-10	-0.976842
62005016	chr11:62005016:G:A	8.57343e-18	-3.75216e-10	-0.632236	0.000196231	-3.75216e-10	-0.992824
62005114	chr11:62005114:C:T	8.8027e-18	-3.75216e-10	-0.605846	0.000220867	-3.75216e-10	-0.874553
62005350	chr11:62005350:T:C	5.24243e-18	-3.75216e-10	-1.12412	0.000183613	-3.75216e-10	-1.05928
62005783	chr11:62005783:C:T	8.75588e-18	-3.75216e-10	-0.611179	0.000198887	-3.75216e-10	-0.979378
62006207	chr11:62006207:C:T	1.46167e-18	-2.01555	-0.385776	5.14222e-05	-1.70886	-0.623187
62006320	chr11:62006320:G:A	9.10151e-18	-3.75216e-10	-0.572464	0.000203677	-3.75216e-10	-0.955582
62006444	chr11:62006444:C:T	3.88609e-18	-0.887181	-0.536319	0.000162409	-0.132243	-1.04976
62006478	chr11:62006478:G:A	4.68306e-18	-3.75216e-10	-1.23695	0.000159921	-3.75216e-10	-1.19743
62006568	chr11:62006568:G:A	4.66843e-18	-3.75216e-10	-1.24008	0.000156762	-3.75216e-10	-1.21738
62006726	chr11:62006726:A:G	1.7874e-17	-3.75216e-10	0.102444	0.000397311	-3.75216e-10	-0.287396
62006858	chr11:62006858:A:T	6.11314e-18	-3.75216e-10	-0.970463	0.000190192	-3.75216e-10	-1.02408
62007275	chr11:62007275:C:G	4.70828e-18	-3.75216e-10	-1.23158	0.00015752	-3.75216e-10	-1.21256
62007439	chr11:62007439:A:C	5.09298e-18	-3.75216e-10	-1.15304	0.000177391	-3.75216e-10	-1.09376
62007581	chr11:62007581:G:A	9.4912e-18	-3.75216e-10	-0.53054	0.000209396	-3.75216e-10	-0.92789
62007608	chr11:62007608:T:C	1.2375e-18	-1.32772	-1.24009	9.07684e-05	-0.532981	-1.23082
62007785	chr11:62007785:G:A	1.68742e-18	-1.21122	-1.04649	2.0873e-05	-2.14395	-1.08971
62008072	chr11:62008072:A:G	5.95845e-19	-2.11106	-1.18762	4.04682e-05	-1.33934	-1.23226
62008114	chr11:62008114:A:C	9.13411e-18	-3.75216e-10	-0.568889	0.000204143	-3.75216e-10	-0.953296
62008643	chr11:62008643:C:T	2.174e-17	-3.75216e-10	0.298252	0.000608985	-3.75216e-10	0.139678
62008646	chr11:62008646:A:G	9.96404e-18	-3.75216e-10	-0.481921	0.000221837	-3.75216e-10	-0.870171
62009188	chr11:62009188:G:T	4.72567e-18	-3.75216e-10	-1.2279	0.000155156	-3.75216e-10	-1.22769
62009208	chr11:62009208:C:T	1.79404e-18	-1.69717	-0.499266	3.10195e-05	-1.93539	-0.902106
62009366	chr11:62009366:G:C	3.82466e-18	-1.43943	-2.74067e-10	8.76173e-05	-1.79914	-2.74067e-10
62009390	chr11:62009390:C:T	1.225e-18	-1.33874	-1.23923	8.98492e-05	-0.547949	-1.22603
62009446	chr11:62009446:A:G	4.98086e-18	-3.75216e-10	-1.1753	0.000153271	-3.75216e-10	-1.2399
62009614	chr11:62009614:A:G	1.663e-18	-1.55978	-0.712498	6.33036e-05	-0.985493	-1.13868
62009751	chr11:62009751:A:G	6.8291e-18	-3.75216e-10	-0.859712	0.000171464	-3.75216e-10	-1.12774
62009959	chr11:62009959:C:A	9.62084e-18	-3.75216e-10	-0.516972	0.000212217	-3.75216e-10	-0.914508
62010034	chr11:62010034:A:G	9.53803e-18	-3.75216e-10	-0.525617	0.000210149	-3.75216e-10	-0.9243
62010046	chr11:62010046:G:A	8.88482e-18	-3.75216e-10	-0.59656	0.000200672	-3.75216e-10	-0.970442
62010065	chr11:62010065:G:A	4.67101e-18	-3.75216e-10	-1.23953	0.000157673	-3.75216e-10	-1.21159
62010222	chr11:62010222:A:G	7.27168e-18	-3.75216e-10	-0.796917	0.000259397	-3.75216e-10	-0.713756
62010757	chr11:62010757:AAAAACAAAC:A	2.22142e-18	-1.08706	-0.895703	3.72787e-05	-1.51904	-1.13465
62010997	chr11:62010997:T:C	4.67417e-18	-3.75216e-10	-1.23885	0.000159958	-3.75216e-10	-1.1972
62011041	chr11:62011041:A:C	5.74911e-18	-3.75216e-10	-1.03186	0.000200954	-3.75216e-10	-0.969041
62011301	chr11:62011301:G:C	1.22029e-17	-3.75216e-10	-0.279229	0.000287495	-3.75216e-10	-0.610911
62011424	chr11:62011424:T:C	4.70297e-18	-3.75216e-10	-1.23271	0.000157793	-3.75216e-10	-1.21083
62011430	chr11:62011430:T:C	6.9387e-18	-3.75216e-10	-0.843789	0.000184882	-3.75216e-10	-1.0524
62011487	chr11:62011487:C:T	4.66815e-18	-3.75216e-10	-1.24014	0.000156412	-3.75216e-10	-1.21962
62011575	chr11:62011575:A:G	3.41829e-18	-2.13452	0.582753	0.000126205	-1.4842	0.0499907
62011611	chr11:62011611:A:T	4.70214e-18	-3.75216e-10	-1.23289	0.000157737	-3.75216e-10	-1.21119
62012189	chr11:62012189:C:T	4.66819e-18	-3.75216e-10	-1.24013	0.000153565	-3.75216e-10	-1.23799
62012550	chr11:62012550:G:A	3.36761e-18	-0.520103	-1.0466	1.82216e-05	-2.15912	-1.21039
62012586	chr11:62012586:A:AGGGACTCT	1.36431e-18	-1.9462	-0.524053	5.2241e-05	-1.58013	-0.736118
62012594	chr11:62012594:T:C	1.38512e-18	-1.93431	-0.520811	5.34089e-05	-1.56073	-0.733408
62012986	chr11:62012986:C:T	5.68593e-18	-3.75216e-10	-1.04291	0.000195647	-3.75216e-10	-0.995804
62013151	chr11:62013151:C:A	5.10418e-18	-3.75216e-10	-1.15084	0.000154172	-3.75216e-10	-1.23405
62013645	chr11:62013645:G:A	7.88372e-19	-1.77913	-1.23956	1.83711e-05	-2.14948	-1.21186
62013696	chr11:62013696:C:T	6.70933e-18	-3.75216e-10	-0.877404	0.000242841	-3.75216e-10	-0.779707
62013891	chr11:62013891:C:A	5.42225e-19	-2.15527	-1.23771	1.82877e-05	-2.1564	-1.20949
62014574	chr11:62014574:G:A	7.08895e-18	-3.75216e-10	-0.822367	0.000253298	-3.75216e-10	-0.737549
62014577	chr11:62014577:G:A	1.08051e-17	-3.75216e-10	-0.400886	0.000271681	-3.75216e-10	-0.667485
62014588	chr11:62014588:G:A	4.72512e-18	-3.75216e-10	-1.22801	0.000153382	-3.75216e-10	-1.23918
62014704	chr11:62014704:C:T	4.67955e-18	-3.75216e-10	-1.2377	0.000154537	-3.75216e-10	-1.23168
62014726	chr11:62014726:G:C	7.80844e-19	-2.14144	-0.886842	4.32317e-05	-1.71129	-0.79425
62014741	chr11:62014741:G:A	2.59423e-18	-1.82762	-2.74067e-10	6.16268e-05	-2.15102	-2.74067e-10
62014801	chr11:62014801:T:A	5.07729e-18	-3.75216e-10	-1.15613	0.000172665	-3.75216e-10	-1.12076
62014850	chr11:62014850:T:C	5.42646e-18	-1.72937	0.639754	0.000206927	-0.903885	-0.035863
62015176	chr11:62015176:C:T	4.53278e-18	-2.08024	0.81067	0.000203062	-1.82358	0.864973
62015295	chr11:62015295:A:C	2.99865e-17	-3.75216e-10	0.619842	0.00125906	-3.75216e-10	0.866004
62015589	chr11:62015589:G:T	8.66231e-18	-3.75216e-10	-0.621923	0.000249809	-3.75216e-10	-0.751421
62015627	chr11:62015627:C:T	8.58265e-18	-3.75216e-10	-0.631162	0.000247711	-3.75216e-10	-0.759853
62015644	chr11:62015644:A:G	5.51342e-17	-3.75216e-10	1.22887	0.00241222	-3.75216e-10	1.51619
62015961	chr11:62015961:A:C	5.81947e-18	-3.75216e-10	-1.01969	0.000161955	-3.75216e-10	-1.1848
62016319	chr11:62016319:G:A	6.08867e-19	-2.15797	-1.11909	2.2171e-05	-1.93349	-1.23984
62016352	chr11:62016352:C:T	5.4471e-18	-3.75216e-10	-1.08582	0.000184491	-3.75216e-10	-1.05452
62016395	chr11:62016395:GATCTTAGAT:G	1.2953e-17	-3.75216e-10	-0.219579	0.000484142	-3.75216e-10	-0.0897363
62016396	chr11:62016396:A:T	5.50931e-18	-3.75216e-10	-1.07446	0.000170312	-3.75216e-10	-1.13448
62016656	chr11:62016656:C:T	6.68894e-19	-2.15321	-1.02983	1.83062e-05	-2.15821	-1.20667
62016926	chr11:62016926:A:G	1.41177e-17	-3.75216e-10	-0.133473	0.000344017	-3.75216e-10	-0.431423
62017058	chr11:62017058:C:A	6.01093e-19	-2.04986	-1.24005	2.07336e-05	-2.00084	-1.23952
62017062	chr11:62017062:C:T	1.23394e-17	-3.75216e-10	-0.268111	0.000471483	-3.75216e-10	-0.116231
62017153	chr11:62017153:A:G	6.88164e-18	-3.75216e-10	-0.852048	0.000249844	-3.75216e-10	-0.751278
62017316	chr11:62017316:C:T	2.14501e-17	-3.75216e-10	0.284827	0.000630405	-3.75216e-10	0.174248
62017414	chr11:62017414:C:T	6.71506e-19	-2.15596	-1.02318	1.83948e-05	-2.15595	-1.2041
62017419	chr11:62017419:G:T	5.975e-18	-3.75216e-10	-0.99332	0.000189463	-3.75216e-10	-1.02792
62017529	chr11:62017529:G:A	9.56101e-17	-3.75216e-10	1.77937	0.0043146	-3.75216e-10	2.09765
62017793	chr11:62017793:G:T	7.09511e-18	-3.75216e-10	-0.821498	0.000255478	-3.75216e-10	-0.728978
62017817	chr11:62017817:G:A	8.6275e-17	-3.75216e-10	1.67664	0.00388463	-3.75216e-10	1.99267
62018038	chr11:62018038:C:G	4.67214e-18	-3.75216e-10	-1.23929	0.000153854	-3.75216e-10	-1.23611
62018066	chr11:62018066:A:G	7.41707e-19	-1.98297	-1.09674	2.35212e-05	-1.94879	-1.16542
62018203	chr11:62018203:C:T	5.63726e-18	-3.75216e-10	-1.05151	0.000161884	-3.75216e-10	-1.18524
62018776	chr11:62018776:C:T	4.68839e-18	-3.75216e-10	-1.23582	0.000154128	-3.75216e-10	-1.23433
62018826	chr11:62018826:C:T	7.09927e-18	-3.75216e-10	-0.820912	0.000255644	-3.75216e-10	-0.72833
62019441	chr11:62019441:G:A	6.08987e-19	-2.15217	-1.12469	1.77858e-05	-2.15858	-1.23514
62019989	chr11:62019989:G:C	8.41797e-18	-3.75216e-10	-0.650536	0.000215017	-3.75216e-10	-0.901397
62020328	chr11:62020328:A:G	1.22904e-18	-2.08779	-0.486885	2.93341e-05	-2.0596	-0.833762
62020450	chr11:62020450:A:G	5.94674e-19	-2.14076	-1.15988	2.02284e-05	-2.11323	-1.1518
62020465	chr11:62020465:G:A	1.3971e-17	-3.75216e-10	-0.143921	0.000382967	-3.75216e-10	-0.324167
62020621	chr11:62020621:C:T	6.91737e-18	-3.75216e-10	-0.846868	0.000186997	-3.75216e-10	-1.04102
62020842	chr11:62020842:C:T	3.47737e-18	-1.53463	-2.74067e-10	0.000140448	-1.32727	-2.74067e-10
62020897	chr11:62020897:G:C	1.94609e-18	-2.11508	-2.74067e-10	6.21265e-05	-2.14294	-2.74067e-10
62021174	chr11:62021174:T:A	1.12183e-18	-2.14894	-0.517005	2.39343e-05	-2.15904	-0.937761
62021251	chr11:62021251:C:T	1.32114e-17	-3.75216e-10	-0.199823	0.000363979	-3.75216e-10	-0.375019
62021358	chr11:62021358:CT:C	5.83911e-19	-2.14317	-1.17574	1.98191e-05	-2.11705	-1.16842
62021769	chr11:62021769:G:A	5.01783e-18	-3.75216e-10	-1.16791	0.000157038	-3.75216e-10	-1.21563
62022469	chr11:62022469:G:A	6.40993e-19	-2.15289	-1.07275	2.16858e-05	-2.13425	-1.06121
62022725	chr11:62022725:T:C	5.15034e-18	-3.75216e-10	-1.14184	0.000159591	-3.75216e-10	-1.1995
62023190	chr11:62023190:T:C	1.52013e-18	-2.11645	-0.245656	5.11512e-05	-2.08969	-0.247636
62023335	chr11:62023335:G:A	5.83966e-19	-2.14699	-1.17182	1.9904e-05	-2.1232	-1.15799
62023560	chr11:62023560:G:A	9.05625e-17	-3.75216e-10	1.72514	0.00419548	-3.75216e-10	2.06965
62023748	chr11:62023748:G:T	6.99803e-19	-2.14641	-0.991456	2.52127e-05	-2.05354	-0.991225
62023946	chr11:62023946:T:C	5.78095e-19	-2.1249	-1.20402	2.75777e-05	-1.72187	-1.23324
62024243	chr11:62024243:T:C	6.61005e-18	-3.75216e-10	-0.892312	0.00019778	-3.75216e-10	-0.984961
62024415	chr11:62024415:A:T	6.97195e-18	-3.75216e-10	-0.839009	0.000242759	-3.75216e-10	-0.780044
62024499	chr11:62024499:A:AT	3.01221e-16	-3.75216e-10	2.92694	0.00487885	-3.75216e-10	2.22055
62024547	chr11:62024547:C:T	7.85665e-19	-2.11806	-0.904073	6.39226e-05	-1.27667	-0.837773
62024567	chr11:62024567:C:T	1.87012e-17	-3.75216e-10	0.147683	0.000763983	-3.75216e-10	0.366431
62024665	chr11:62024665:T:A	4.70808e-18	-3.75216e-10	-1.23162	0.000154361	-3.75216e-10	-1.23282
62024805	chr11:62024805:A:G	9.75713e-18	-3.75216e-10	-0.502906	0.000241693	-3.75216e-10	-0.784447
62025094	chr11:62025094:G:A	5.55636e-18	-3.75216e-10	-1.06596	0.000198585	-3.75216e-10	-0.9809
62025502	chr11:62025502:GAC:G	1.86266e-17	-3.75216e-10	0.143686	0.000761633	-3.75216e-10	0.363349
62025536	chr11:62025536:C:T	4.68093e-18	-3.75216e-10	-1.23741	0.000155624	-3.75216e-10	-1.22467
62026063	chr11:62026063:T:C	2.69963e-18	-1.94915	0.161366	8.48897e-05	-1.32117	-0.509596
62026350	chr11:62026350:T:C	1.08125e-18	-2.15493	-0.54785	2.34772e-05	-2.15403	-0.962052
62026428	chr11:62026428:T:C	8.20008e-19	-2.10351	-0.875836	2.40587e-05	-2.11939	-0.972231
62026852	chr11:62026852:G:A	1.22481e-18	-1.48035	-1.09777	2.50495e-05	-1.82265	-1.22861
62026889	chr11:62026889:A:G	5.66763e-18	-3.75216e-10	-1.04613	0.000200634	-3.75216e-10	-0.970634
62027538	chr11:62027538:C:T	4.67687e-18	-3.75216e-10	-1.23828	0.00015482	-3.75216e-10	-1.22985
62027549	chr11:62027549:T:C	4.98994e-18	-3.75216e-10	-1.17348	0.000190091	-3.75216e-10	-1.02461
62027583	chr11:62027583:G:A	6.19026e-19	-2.15709	-1.10342	1.79335e-05	-2.14764	-1.2378
62027810	chr11:62027810:G:A	4.70387e-18	-3.75216e-10	-1.23252	0.000161603	-3.75216e-10	-1.18697
62027885	chr11:62027885:C:T	5.41292e-19	-2.15477	-1.23993	2.50634e-05	-1.89507	-1.15563
62028007	chr11:62028007:G:A	1.29721e-17	-3.75216e-10	-0.218104	0.000320218	-3.75216e-10	-0.503112
62028173	chr11:62028173:C:T	8.08258e-18	-3.75216e-10	-0.691194	0.000283389	-3.75216e-10	-0.625295
62028200	chr11:62028200:G:A	5.69207e-19	-2.15463	-1.18978	1.91306e-05	-2.0851	-1.23573
62028725	chr11:62028725:A:G	1.46419e-17	-1.45583	1.35881	0.000103785	-2.1217	0.491912
62028914	chr11:62028914:G:A	3.47573e-17	1.97854	-1.21105	0.000404367	0.952746	-1.22254
62029172	chr11:62029172:T:C	5.93525e-18	-3.75216e-10	-0.999996	0.000188599	-3.75216e-10	-1.03249
62029187	chr11:62029187:A:C	5.92646e-18	-3.75216e-10	-1.00148	0.000188383	-3.75216e-10	-1.03364
62029578	chr11:62029578:C:T	5.58557e-18	-3.75216e-10	-1.06072	0.000192957	-3.75216e-10	-1.00965
62029635	chr11:62029635:T:C	6.95016e-18	-1.60893	0.76679	0.000110276	-1.50001	-0.0691189
62029860	chr11:62029860:C:T	4.69465e-18	-3.75216e-10	-1.23448	0.000153424	-3.75216e-10	-1.23891
62029966	chr11:62029966:A:G	4.97509e-18	-3.75216e-10	-1.17646	0.000160252	-3.75216e-10	-1.19537
62030204	chr11:62030204:G:A	7.20686e-18	-3.75216e-10	-0.805871	0.000247769	-3.75216e-10	-0.759617
62030578	chr11:62030578:G:A	2.52339e-18	-1.90377	0.0484669	9.31951e-05	-1.17693	-0.560491
62030683	chr11:62030683:G:A	6.46606e-18	-3.75216e-10	-0.914336	0.000202345	-3.75216e-10	-0.96214
62030879	chr11:62030879:T:C	6.06099e-18	-3.75216e-10	-0.979032	0.000214299	-3.75216e-10	-0.904742
62030890	chr11:62030890:T:C	3.90728e-17	-3.75216e-10	0.884523	0.000740187	-3.75216e-10	0.334788
62030914	chr11:62030914:T:C	1.48046e-18	-2.09565	-0.292903	5.14456e-05	-1.80522	-0.526368
62031031	chr11:62031031:C:T	2.54172e-17	-3.75216e-10	0.45452	0.00075481	-3.75216e-10	0.354351
62031122	chr11:62031122:A:T	7.5852e-19	-2.15821	-0.899079	2.29125e-05	-2.10834	-1.03209
62031194	chr11:62031194:G:A	1.02913e-17	-3.75216e-10	-0.449605	0.000296596	-3.75216e-10	-0.579746
62031842	chr11:62031842:T:A	5.05601e-18	-3.75216e-10	-1.16033	0.00016002	-3.75216e-10	-1.19682
62032773	chr11:62032773:T:C	5.31578e-18	-3.75216e-10	-1.11022	0.000166359	-3.75216e-10	-1.15797
62033534	chr11:62033534:G:A	1.53859e-18	-1.79348	-0.556551	7.13446e-05	-1.01104	-0.993558
62033841	chr11:62033841:C:T	5.52477e-18	-3.75216e-10	-1.07166	0.00017558	-3.75216e-10	-1.10402
62033990	chr11:62033990:A:G	5.75539e-18	-3.75216e-10	-1.03077	0.000182197	-3.75216e-10	-1.06703
62034331	chr11:62034331:T:TC	5.74283e-18	-3.75216e-10	-1.03295	0.000194758	-3.75216e-10	-1.00036
62034779	chr11:62034779:G:A	6.22337e-18	-3.75216e-10	-0.952593	0.000183787	-3.75216e-10	-1.05834
62035197	chr11:62035197:G:C	5.41216e-18	-3.75216e-10	-1.09226	0.000168784	-3.75216e-10	-1.1435
62035649	chr11:62035649:A:G	6.04035e-18	-3.75216e-10	-0.982442	0.000190472	-3.75216e-10	-1.02261
62035684	chr11:62035684:A:G	5.29682e-18	-3.75216e-10	-1.1138	0.000165878	-3.75216e-10	-1.16086
62035796	chr11:62035796:G:A	6.30244e-18	-3.75216e-10	-0.939967	0.00021497	-3.75216e-10	-0.901618
62035803	chr11:62035803:C:T	6.27308e-18	-3.75216e-10	-0.944636	0.000214012	-3.75216e-10	-0.906083
62035909	chr11:62035909:A:C	6.56156e-18	-3.75216e-10	-0.899675	0.000205548	-3.75216e-10	-0.946438
62035934	chr11:62035934:T:G	4.82193e-18	-3.75216e-10	-1.20773	0.000154746	-3.75216e-10	-1.23033
62035990	chr11:62035990:T:G	6.41371e-18	-3.75216e-10	-0.922466	0.000201281	-3.75216e-10	-0.967411
62036063	chr11:62036063:C:T	2.69649e-17	-3.75216e-10	0.51363	0.000773819	-3.75216e-10	0.379223
62036067	chr11:62036067:C:T	6.0895e-18	-3.75216e-10	-0.974339	0.000191571	-3.75216e-10	-1.01686
62036068	chr11:62036068:A:G	2.28108e-18	-1.01417	-0.942083	2.2028e-05	-2.13767	-1.04213
62036211	chr11:62036211:T:C	1.72698e-18	-1.72182	-0.512712	0.000102925	-0.849514	-0.788603
62036245	chr11:62036245:A:G	1.94742e-18	-1.66356	-0.450842	0.000118403	-0.75378	-0.744246
62036266	chr11:62036266:G:A	5.55448e-18	-3.75216e-10	-1.0663	0.00017606	-3.75216e-10	-1.10129
62036296	chr11:62036296:C:T	9.60897e-19	-2.02355	-0.797247	2.90327e-05	-1.91164	-0.992055
62036464	chr11:62036464:G:A	1.56407e-18	-1.83759	-0.496022	6.22734e-05	-1.46688	-0.673705
62036613	chr11:62036613:A:G	6.04163e-18	-3.75216e-10	-0.982231	0.000190242	-3.75216e-10	-1.02382
62036629	chr11:62036629:C:T	8.13162e-18	-1.27561	0.590462	6.54054e-05	-1.99128	-0.10023
62036690	chr11:62036690:C:A	7.28271e-19	-2.14253	-0.955452	0.000124754	-0.46947	-0.976303
62036720	chr11:62036720:A:G	8.62461e-18	-1.89776	1.27147	0.000325817	-1.4421	0.956324
62036904	chr11:62036904:G:A	6.02889e-18	-3.75216e-10	-0.984341	0.000207604	-3.75216e-10	-0.936485
62036975	chr11:62036975:A:C	4.67816e-18	-3.75216e-10	-1.238	0.000153239	-3.75216e-10	-1.24011
62037016	chr11:62037016:T:C	9.5506e-18	-0.524301	-2.74067e-10	0.000269127	-0.676931	-2.74067e-10
62037066	chr11:62037066:CCTT:C	6.20878e-18	-3.75216e-10	-0.95494	0.000193851	-3.75216e-10	-1.00502
62037361	chr11:62037361:C:T	1.70574e-18	-1.84341	-0.403498	7.44634e-05	-1.35156	-0.610247
62037508	chr11:62037508:T:A	5.01963e-18	-3.75216e-10	-1.16755	0.000161443	-3.75216e-10	-1.18796
62037916	chr11:62037916:G:A	1.97599e-18	-2.09984	-2.74067e-10	7.89885e-05	-1.90281	-2.74067e-10
62037983	chr11:62037983:C:G	1.23186e-18	-1.93844	-0.633939	5.36251e-05	-1.504	-0.786103
62038006	chr11:62038006:T:C	5.03251e-18	-3.75216e-10	-1.16498	0.000161796	-3.75216e-10	-1.18578
62038095	chr11:62038095:G:A	5.88268e-19	-2.15804	-1.15344	1.84082e-05	-2.13119	-1.22813
62038347	chr11:62038347:C:T	1.53519e-18	-1.86002	-0.492229	6.72583e-05	-1.37712	-0.686457
62038422	chr11:62038422:G:A	1.53058e-18	-1.86781	-0.487445	6.66763e-05	-1.39	-0.682262
62038664	chr11:62038664:G:A	1.5453e-18	-1.87412	-0.471562	6.69085e-05	-1.40013	-0.668657
62038880	chr11:62038880:A:G	1.01755e-18	-1.82098	-0.94253	2.12743e-05	-2.14974	-1.06488
62039010	chr11:62039010:C:T	1.5585e-18	-1.86563	-0.47155	6.78196e-05	-1.38652	-0.668748
62039117	chr11:62039117:T:G	1.5878e-18	-1.86118	-0.457377	6.911e-05	-1.37974	-0.656678
62039129	chr11:62039129:G:T	5.30294e-18	-3.75216e-10	-1.11264	0.000162109	-3.75216e-10	-1.18384
62039219	chr11:62039219:A:G	7.3829e-18	-3.75216e-10	-0.781737	0.000227688	-3.75216e-10	-0.844139
62039461	chr11:62039461:A:T	5.01855e-18	-3.75216e-10	-1.16776	0.00015999	-3.75216e-10	-1.197
62039499	chr11:62039499:T:A	5.96258e-18	-3.75216e-10	-0.9954	0.000196207	-3.75216e-10	-0.992946
62039506	chr11:62039506:C:T	7.38062e-18	-3.75216e-10	-0.782047	0.000227609	-3.75216e-10	-0.844485
62039507	chr11:62039507:A:G	6.8265e-18	-3.75216e-10	-0.860092	0.000208509	-3.75216e-10	-0.932131
62040031	chr11:62040031:T:C	1.21741e-18	-1.80763	-0.776546	5.37737e-05	-1.30313	-0.984198
62040117	chr11:62040117:A:G	2.03255e-18	-1.23696	-0.83466	2.73687e-05	-2.15586	-0.806853
62040220	chr11:62040220:T:C	1.45449e-18	-1.92644	-0.479813	6.09735e-05	-1.48514	-0.676534
62040221	chr11:62040221:G:A	1.17481e-18	-1.85743	-0.762367	5.02296e-05	-1.38182	-0.973691
62040226	chr11:62040226:G:A	1.73548e-18	-1.87356	-0.356062	7.3981e-05	-1.39981	-0.568502
62040283	chr11:62040283:C:T	1.55573e-18	-1.88473	-0.454227	6.67353e-05	-1.41771	-0.653672
62040311	chr11:62040311:T:C	8.73793e-19	-1.67573	-1.24009	1.78457e-05	-2.15911	-1.23124
62040362	chr11:62040362:G:A	1.52334e-18	-1.86964	-0.490364	6.62536e-05	-1.39413	-0.684494
62040408	chr11:62040408:G:A	2.82424e-18	-1.44187	-0.300798	4.73622e-05	-2.12774	-0.286546
62040424	chr11:62040424:G:A	1.51852e-18	-1.88183	-0.481344	6.5782e-05	-1.40717	-0.678595
62040453	chr11:62040453:T:G	1.53996e-18	-1.96475	-0.384399	6.30779e-05	-1.53467	-0.593072
62040620	chr11:62040620:A:G	1.52719e-18	-1.88687	-0.470604	6.56258e-05	-1.42108	-0.667062
62040635	chr11:62040635:G:C	1.91009e-18	-1.74886	-0.384895	8.1857e-05	-1.27153	-0.595607
62040788	chr11:62040788:G:T	6.03846e-18	-3.75216e-10	-0.982755	0.000191415	-3.75216e-10	-1.01767
62040838	chr11:62040838:TG:T	1.46676e-17	-3.75216e-10	-0.0952639	0.000441429	-3.75216e-10	-0.182097
62040945	chr11:62040945:G:T	5.69386e-18	-3.75216e-10	-1.04152	0.000194041	-3.75216e-10	-1.00405
62041312	chr11:62041312:G:A	4.99331e-18	-3.75216e-10	-1.17281	0.000159508	-3.75216e-10	-1.20002
62041328	chr11:62041328:A:G	1.08611e-18	-1.88828	-0.810023	4.2646e-05	-1.44773	-1.07145
62041466	chr11:62041466:T:C	7.61476e-19	-1.98254	-1.07086	3.46515e-05	-1.58521	-1.14156
62041507	chr11:62041507:C:T	2.16319e-18	-1.70441	-0.304912	8.13911e-05	-1.23339	-0.639459
62041574	chr11:62041574:C:G	2.07561e-18	-2.05065	-2.74067e-10	6.21858e-05	-2.14199	-2.74067e-10
62041587	chr11:62041587:C:T	5.65911e-18	-3.75216e-10	-1.04764	0.000180223	-3.75216e-10	-1.07792
62041786	chr11:62041786:C:G	8.62526e-18	-3.75216e-10	-0.626209	0.000265707	-3.75216e-10	-0.689722
62041840	chr11:62041840:C:T	6.57332e-18	-3.75216e-10	-0.897886	0.000189184	-3.75216e-10	-1.0294
62041854	chr11:62041854:A:C	1.78515e-18	-1.50008	-0.70132	5.05619e-05	-1.47288	-0.87604
62042058	chr11:62042058:T:G	1.78303e-17	-3.75216e-10	0.0999924	0.000419494	-3.75216e-10	-0.233065
62042137	chr11:62042137:G:A	2.12961e-17	-3.75216e-10	0.27762	0.000491189	-3.75216e-10	-0.0752853
62042222	chr11:62042222:T:C	7.17546e-19	-2.14883	-0.963991	2.37005e-05	-2.1488	-0.957815
62042534	chr11:62042534:G:A	5.04018e-18	-3.75216e-10	-1.16346	0.000157607	-3.75216e-10	-1.21201
62042690	chr11:62042690:T:C	8.34594e-19	-1.99954	-0.96217	5.37359e-05	-1.43704	-0.850997
62042791	chr11:62042791:TA:T	5.20128e-18	-3.75216e-10	-1.132	0.000160227	-3.75216e-10	-1.19553
62042830	chr11:62042830:T:C	5.32128e-18	-3.75216e-10	-1.10919	0.00016263	-3.75216e-10	-1.18064
62042890	chr11:62042890:GAGA:G	9.10443e-18	-3.75216e-10	-0.572143	0.000334624	-3.75216e-10	-0.459109
62043075	chr11:62043075:TC:T	4.75226e-18	-3.75216e-10	-1.22228	0.00015811	-3.75216e-10	-1.20882
62043245	chr11:62043245:C:T	5.37397e-18	-3.75216e-10	-1.09934	0.00016351	-3.75216e-10	-1.17524
62043312	chr11:62043312:A:G	1.18584e-18	-1.3754	-1.23506	2.42875e-05	-1.84231	-1.23984
62043402	chr11:62043402:C:T	5.99355e-18	-3.75216e-10	-0.99022	0.000205478	-3.75216e-10	-0.946777
62043446	chr11:62043446:G:A	6.67028e-17	-3.75216e-10	1.41934	0.00198208	-3.75216e-10	1.31978
62043602	chr11:62043602:G:A	4.93517e-18	-3.75216e-10	-1.18452	0.000166405	-3.75216e-10	-1.15769
62044024	chr11:62044024:C:T	9.59721e-18	-3.75216e-10	-0.519432	0.000282382	-3.75216e-10	-0.628853
62044241	chr11:62044241:C:T	5.13959e-18	-3.75216e-10	-1.14393	0.000175969	-3.75216e-10	-1.10181
62044331	chr11:62044331:T:G	9.44564e-19	-1.75668	-1.08125	3.20589e-05	-1.75355	-1.05099
62044663	chr11:62044663:C:T	2.32623e-18	-0.730286	-1.20637	3.94698e-05	-1.39081	-1.20577
62044924	chr11:62044924:G:A	5.94058e-19	-2.06516	-1.23653	1.79203e-05	-2.15893	-1.22725
62045713	chr11:62045713:C:T	2.94052e-18	-2.15278	0.450464	7.07657e-05	-2.15307	0.140326
62045721	chr11:62045721:T:C	1.85778e-18	-1.04296	-1.11856	5.99223e-05	-1.07808	-1.10099
62045787	chr11:62045787:T:C	1.70805e-18	-1.01737	-1.22818	5.48594e-05	-1.04708	-1.22027
62046094	chr11:62046094:A:G	1.97738e-18	-0.958332	-1.1408	6.36648e-05	-0.993538	-1.12494
62046136	chr11:62046136:C:T	1.9109e-18	-0.979621	-1.15371	6.14321e-05	-1.01533	-1.13886
62046182	chr11:62046182:G:A	1.8011e-18	-1.02639	-1.16611	5.78747e-05	-1.06144	-1.15239
62046232	chr11:62046232:C:CT	7.77434e-19	-1.79839	-1.23427	4.66989e-05	-1.19215	-1.23624
62046348	chr11:62046348:G:A	4.78428e-18	-2.01827	0.802703	8.05723e-05	-2.09293	0.20997
62046640	chr11:62046640:T:C	2.1844e-18	-0.974461	-1.0251	7.08317e-05	-1.0108	-1.00101
62046840	chr11:62046840:A:G	2.34107e-18	-0.87406	-1.05624	7.55834e-05	-0.911018	-1.03586
62047207	chr11:62047207:T:C	2.29049e-18	-0.949978	-1.00216	7.43049e-05	-0.987059	-0.976879
62047714	chr11:62047714:C:T	6.8218e-18	-3.75216e-10	-0.86078	0.000194523	-3.75216e-10	-1.00157
62047816	chr11:62047816:G:A	1.70013e-18	-1.1131	-1.1371	5.36843e-05	-1.15419	-1.1348
62047819	chr11:62047819:A:ATACAATATC	1.73545e-18	-1.09311	-1.13653	5.47796e-05	-1.13462	-1.13418
62047895	chr11:62047895:T:C	1.68134e-18	-1.19495	-1.06636	5.92997e-05	-1.13454	-1.05498
62047965	chr11:62047965:G:A	1.56056e-18	-1.26652	-1.06934	5.48864e-05	-1.2082	-1.05865
62048162	chr11:62048162:GAAA:G	1.8851e-18	-1.19129	-0.955633	6.66702e-05	-1.13078	-0.941574
62048170	chr11:62048170:C:G	2.02924e-18	-1.14953	-0.923717	7.20105e-05	-1.08859	-0.906714
62048173	chr11:62048173:A:AT	1.86087e-18	-1.20599	-0.95387	6.5809e-05	-1.14565	-0.939712
62048331	chr11:62048331:T:C	6.15834e-18	-3.75216e-10	-0.963097	0.000165495	-3.75216e-10	-1.16317
62048693	chr11:62048693:A:G	9.74647e-18	-0.503999	-2.74067e-10	0.000325236	-0.487565	-2.74067e-10
62048694	chr11:62048694:G:T	1.00957e-17	-0.468794	-2.74067e-10	0.000337167	-0.451537	-2.74067e-10
62048747	chr11:62048747:C:T	1.86424e-18	-2.15805	-2.74067e-10	6.31453e-05	-2.12668	-2.74067e-10
62048842	chr11:62048842:C:T	1.07911e-18	-2.02389	-0.680879	5.37978e-05	-2.00471	-0.282175
62049659	chr11:62049659:T:C	1.05251e-18	-2.13572	-0.59401	0.000146323	-0.553284	-0.733015
62049728	chr11:62049728:A:G	1.35072e-18	-2.12454	-0.355722	0.000206171	-0.459478	-0.483931
62049845	chr11:62049845:A:G	1.3289e-18	-2.12694	-0.369612	0.000194127	-0.472436	-0.531167
62050266	chr11:62050266:A:G	6.03492e-18	-3.75216e-10	-0.983341	0.000190853	-3.75216e-10	-1.02061
62050290	chr11:62050290:A:G	4.99882e-18	-3.75216e-10	-1.1717	0.00016858	-3.75216e-10	-1.1447
62050465	chr11:62050465:G:A	5.32978e-18	-3.75216e-10	-1.1076	0.000167643	-3.75216e-10	-1.15028
62050921	chr11:62050921:T:G	1.94512e-18	-2.11558	-2.74067e-10	6.17986e-05	-2.14823	-2.74067e-10
62050989	chr11:62050989:G:A	5.01181e-18	-3.75216e-10	-1.16911	0.000181851	-3.75216e-10	-1.06893
62051181	chr11:62051181:G:A	5.91655e-18	0.0671609	-1.07031	2.67973e-05	-2.12556	-0.858253
62051493	chr11:62051493:C:G	5.0241e-18	-3.75216e-10	-1.16666	0.0001727	-3.75216e-10	-1.12056
62051700	chr11:62051700:A:G	1.51167e-17	-3.75216e-10	-0.0651042	0.000554353	-3.75216e-10	0.045687
62051978	chr11:62051978:T:A	1.10947e-18	-2.1038	-0.573222	0.000197194	-0.272284	-0.715644
62052749	chr11:62052749:C:A	6.69541e-18	-3.75216e-10	-0.879482	0.000247034	-3.75216e-10	-0.76259
62053551	chr11:62053551:T:C	6.6298e-18	-3.75216e-10	-0.889329	0.000197964	-3.75216e-10	-0.98403
62053609	chr11:62053609:A:T	2.45393e-17	1.60983	-1.19046	0.0171132	4.69562	-1.22014
62053962	chr11:62053962:T:C	5.12408e-18	-3.75216e-10	-1.14695	0.000158502	-3.75216e-10	-1.20635
62054476	chr11:62054476:A:G	4.66872e-18	-3.75216e-10	-1.24002	0.000156947	-3.75216e-10	-1.21621
62054665	chr11:62054665:T:C	1.89895e-18	-2.1396	-2.74067e-10	8.02836e-05	-1.88655	-2.74067e-10
62054781	chr11:62054781:T:C	2.7127e-18	-1.78296	-2.74067e-10	6.33207e-05	-2.1239	-2.74067e-10
62054857	chr11:62054857:G:C	4.88105e-18	-3.75216e-10	-1.19554	0.000185973	-3.75216e-10	-1.04652
62054965	chr11:62054965:A:G	5.01947e-18	-3.75216e-10	-1.16758	0.000172526	-3.75216e-10	-1.12157
62055078	chr11:62055078:G:T	1.97387e-18	-2.10091	-2.74067e-10	8.34992e-05	-1.84728	-2.74067e-10
62055248	chr11:62055248:AGGAGGT:A	8.1072e-18	-3.75216e-10	-0.688152	0.000154217	-3.75216e-10	-1.23375
62055747	chr11:62055747:C:T	8.18314e-19	-2.10558	-0.875833	2.58932e-05	-2.07836	-0.93977
62055914	chr11:62055914:A:C	2.81675e-18	-0.507484	-1.23784	2.14773e-05	-2.04622	-1.1589
62056104	chr11:62056104:G:A	7.61078e-19	-2.05021	-1.00371	0.000265869	0.435801	-1.12491
62056158	chr11:62056158:T:C	4.70183e-18	-3.75216e-10	-1.23295	0.000166697	-3.75216e-10	-1.15594
62056251	chr11:62056251:C:T	2.22687e-18	-0.828091	-1.15222	2.22551e-05	-1.9302	-1.23935
62057769	chr11:62057769:A:T	5.60137e-17	1.24469	-2.74067e-10	0.000363162	-0.377265	-2.74067e-10
62057949	chr11:62057949:C:T	4.67251e-18	-3.75216e-10	-1.23921	0.000154644	-3.75216e-10	-1.23099
62058058	chr11:62058058:G:A	4.9792e-18	-3.75216e-10	-1.17564	0.000153373	-3.75216e-10	-1.23925
62058224	chr11:62058224:A:G	8.45971e-19	-2.10842	-0.839751	0.000138348	-0.365493	-0.976847
62058294	chr11:62058294:C:T	6.44466e-18	-1.50888	0.591224	6.66636e-05	-2.11964	0.0471812
62058597	chr11:62058597:G:A	4.74714e-18	-3.75216e-10	-1.22336	0.00015798	-3.75216e-10	-1.20964
62058949	chr11:62058949:G:A	7.58084e-19	-2.13401	-0.923854	0.000108675	-0.505408	-1.07835
62059222	chr11:62059222:A:G	4.70641e-18	-3.75216e-10	-1.23198	0.000156072	-3.75216e-10	-1.2218
62059262	chr11:62059262:T:A	4.72603e-18	-3.75216e-10	-1.22782	0.000157016	-3.75216e-10	-1.21577
62059350	chr11:62059350:C:T	1.00564e-18	-2.13369	-0.641585	0.00013436	-0.519899	-0.851692
62059462	chr11:62059462:A:G	1.23914e-18	-1.3312	-1.23528	5.29266e-05	-1.07195	-1.23126
62059525	chr11:62059525:G:C	4.68114e-18	-3.75216e-10	-1.23736	0.000155333	-3.75216e-10	-1.22654
62059600	chr11:62059600:C:T	5.00377e-18	-3.75216e-10	-1.17071	0.000153473	-3.75216e-10	-1.23859
62059800	chr11:62059800:G:C	7.54814e-19	-1.91554	-1.14665	2.43944e-05	-1.88359	-1.19417
62059809	chr11:62059809:C:T	4.72186e-18	-3.75216e-10	-1.2287	0.000156554	-3.75216e-10	-1.21872
62059814	chr11:62059814:C:A	2.50165e-18	-1.86396	-2.74067e-10	8.26556e-05	-1.85743	-2.74067e-10
62060040	chr11:62060040:T:G	7.99003e-19	-2.14989	-0.855402	9.70888e-05	-0.661466	-1.03502
62060276	chr11:62060276:C:T	7.80653e-19	-2.14435	-0.884174	0.000100542	-0.605425	-1.05611
62060922	chr11:62060922:G:A	4.81049e-18	-3.75216e-10	-1.2101	0.000190191	-3.75216e-10	-1.02408
62060957	chr11:62060957:G:A	1.25563e-17	-3.75216e-10	-0.250678	0.000351892	-3.75216e-10	-0.408791
62062070	chr11:62062070:T:C	8.31207e-19	-1.92966	-1.03612	2.66591e-05	-1.89381	-1.09518
62062323	chr11:62062323:A:G	6.88985e-19	-2.14582	-1.00762	8.95528e-05	-0.636704	-1.14058
62062457	chr11:62062457:T:C	6.9264e-19	-2.13993	-1.00822	9.44613e-05	-0.583311	-1.14061
62062572	chr11:62062572:G:T	7.59688e-18	-3.75216e-10	-0.753167	0.000215449	-3.75216e-10	-0.89939
62063005	chr11:62063005:G:A	4.72418e-18	-3.75216e-10	-1.22821	0.000153358	-3.75216e-10	-1.23934
62063033	chr11:62063033:C:T	4.74562e-18	-3.75216e-10	-1.22368	0.000153926	-3.75216e-10	-1.23565
62063079	chr11:62063079:C:T	6.22239e-19	-2.14084	-1.1145	2.04705e-05	-2.0969	-1.15623
62063575	chr11:62063575:A:C	5.05212e-18	-3.75216e-10	-1.1611	0.000160446	-3.75216e-10	-1.19416
62063679	chr11:62063679:C:T	5.36518e-18	-1.72103	0.620056	6.47908e-05	-2.1586	0.057645
62063798	chr11:62063798:A:G	4.95367e-18	-3.75216e-10	-1.18077	0.000158406	-3.75216e-10	-1.20695
62064119	chr11:62064119:C:T	4.80904e-18	-3.75216e-10	-1.21041	0.000156508	-3.75216e-10	-1.21901
62064606	chr11:62064606:T:C	8.08117e-19	-1.97325	-1.0207	3.49519e-05	-1.87548	-0.842661
62064668	chr11:62064668:G:A	8.39558e-18	-3.75216e-10	-0.653199	0.000228855	-3.75216e-10	-0.839026
62065006	chr11:62065006:A:G	9.2096e-19	-2.1502	-0.713044	2.89537e-05	-2.10495	-0.801467
62065076	chr11:62065076:G:A	4.82976e-18	-3.75216e-10	-1.20611	0.000165951	-3.75216e-10	-1.16042
62065336	chr11:62065336:A:C	7.39481e-18	-3.75216e-10	-0.780126	0.000227048	-3.75216e-10	-0.846952
62066098	chr11:62066098:A:G	1.64589e-17	-3.75216e-10	0.0199609	0.000478737	-3.75216e-10	-0.100963
62066136	chr11:62066136:C:T	5.76766e-18	-3.75216e-10	-1.02864	0.000182203	-3.75216e-10	-1.06699
62066598	chr11:62066598:T:G	1.99049e-18	-2.14773	0.0552058	5.21274e-05	-1.9198	-0.398623
62066824	chr11:62066824:A:AT	4.70301e-18	-3.75216e-10	-1.2327	0.00015608	-3.75216e-10	-1.22175
62067405	chr11:62067405:G:A	4.71421e-18	-3.75216e-10	-1.23032	0.00015366	-3.75216e-10	-1.23737
62067407	chr11:62067407:G:C	4.72109e-18	-3.75216e-10	-1.22886	0.000153553	-3.75216e-10	-1.23807
62067430	chr11:62067430:G:A	5.10776e-18	-3.75216e-10	-1.15014	0.000162229	-3.75216e-10	-1.1831
62067788	chr11:62067788:T:A	1.51059e-17	-0.0658156	-2.74067e-10	6.61233e-05	-2.08059	-2.74067e-10
62067812	chr11:62067812:T:C	7.58919e-18	-3.75216e-10	-0.75418	0.000215475	-3.75216e-10	-0.89927
62067942	chr11:62067942:C:T	6.47191e-18	-3.75216e-10	-0.913434	0.000200777	-3.75216e-10	-0.969923
62068020	chr11:62068020:C:T	3.02619e-18	-1.6736	-2.74067e-10	0.000101374	-1.6533	-2.74067e-10
62068037	chr11:62068037:C:G	7.86823e-19	-2.00726	-1.01339	3.38369e-05	-1.92084	-0.829727
62068072	chr11:62068072:T:C	7.97675e-19	-2.0084	-0.998562	3.44598e-05	-1.92227	-0.810057
62068646	chr11:62068646:G:A	8.39089e-19	-2.15757	-0.79877	2.6157e-05	-2.12741	-0.880592
62069177	chr11:62069177:G:A	4.80816e-18	-3.75216e-10	-1.21059	0.000154958	-3.75216e-10	-1.22896
62069307	chr11:62069307:A:G	1.57459e-17	-3.75216e-10	-0.0243265	0.000489041	-3.75216e-10	-0.0796697
62070072	chr11:62070072:T:C	5.11394e-18	-3.75216e-10	-1.14893	0.000161873	-3.75216e-10	-1.1853
62070182	chr11:62070182:C:T	4.86755e-18	-3.75216e-10	-1.19831	0.000157099	-3.75216e-10	-1.21524
62070396	chr11:62070396:G:A	4.87839e-18	-3.75216e-10	-1.19609	0.000156757	-3.75216e-10	-1.21742
62070510	chr11:62070510:G:A	5.04766e-18	-3.75216e-10	-1.16198	0.000160817	-3.75216e-10	-1.19185
62070745	chr11:62070745:A:T	4.66856e-18	-3.75216e-10	-1.24005	0.000153497	-3.75216e-10	-1.23843
62070869	chr11:62070869:A:G	5.68435e-18	-3.75216e-10	-1.04319	0.000204547	-3.75216e-10	-0.951316
62071830	chr11:62071830:C:A	1.99079e-18	-2.09237	-2.74067e-10	8.04953e-05	-1.88392	-2.74067e-10
62071885	chr11:62071885:C:T	5.55779e-18	-3.75216e-10	-1.0657	0.000174621	-3.75216e-10	-1.1095
62072638	chr11:62072638:T:C	4.71564e-18	-3.75216e-10	-1.23002	0.000153388	-3.75216e-10	-1.23915
62072693	chr11:62072693:C:T	8.43839e-19	-1.91765	-1.03305	3.6333e-05	-1.81244	-0.866947
62072941	chr11:62072941:C:A	8.77178e-19	-1.91547	-0.996477	3.82452e-05	-1.80959	-0.818507
62073285	chr11:62073285:T:C	6.13974e-18	-3.75216e-10	-0.966122	0.000184062	-3.75216e-10	-1.05684
62073314	chr11:62073314:G:A	6.36674e-18	-3.75216e-10	-0.929817	0.000189191	-3.75216e-10	-1.02936
62073559	chr11:62073559:G:A	9.72747e-19	-1.90137	-0.907168	4.34542e-05	-1.79284	-0.707572
62073647	chr11:62073647:A:T	7.13107e-18	-3.75216e-10	-0.816442	0.000225809	-3.75216e-10	-0.852424
62073899	chr11:62073899:T:C	8.28242e-18	-3.75216e-10	-0.666769	0.000232175	-3.75216e-10	-0.824624
62074612	chr11:62074612:G:A	2.16337e-18	-2.00924	-2.74067e-10	7.67882e-05	-1.93106	-2.74067e-10
62074740	chr11:62074740:T:C	1.34454e-18	-1.74555	-0.739301	5.75305e-05	-1.41683	-0.802965
62074910	chr11:62074910:G:A	6.55806e-18	-3.75216e-10	-0.90021	0.000201957	-3.75216e-10	-0.96406
62075011	chr11:62075011:C:T	4.7187e-18	-3.75216e-10	-1.22937	0.000153528	-3.75216e-10	-1.23823
62075036	chr11:62075036:G:A	4.81538e-18	-3.75216e-10	-1.20909	0.000153579	-3.75216e-10	-1.2379
62075090	chr11:62075090:A:C	4.80718e-18	-3.75216e-10	-1.21079	0.000153513	-3.75216e-10	-1.23833
62075446	chr11:62075446:C:T	4.87459e-18	-3.75216e-10	-1.19687	0.000154203	-3.75216e-10	-1.23385
62075475	chr11:62075475:C:T	4.83374e-18	-3.75216e-10	-1.20528	0.000155657	-3.75216e-10	-1.22446
62075715	chr11:62075715:CAG:C	1.89766e-18	-2.14028	-2.74067e-10	6.14767e-05	-2.15346	-2.74067e-10
62075727	chr11:62075727:T:G	4.72961e-18	-3.75216e-10	-1.22706	0.0001537	-3.75216e-10	-1.23712
62075844	chr11:62075844:T:C	1.91734e-18	-2.12997	-2.74067e-10	7.81121e-05	-1.91397	-2.74067e-10
62075965	chr11:62075965:C:T	8.37965e-19	-1.98649	-0.971195	3.62188e-05	-1.88922	-0.793318
62076070	chr11:62076070:G:A	9.39695e-19	-2.03296	-0.810146	3.4243e-05	-1.92509	-0.813539
62076111	chr11:62076111:T:G	8.13463e-19	-1.9158	-1.07155	3.45966e-05	-1.80726	-0.921101
62076340	chr11:62076340:G:A	1.16826e-17	-1.26208	0.939275	9.75864e-05	-2.06151	0.370133
62076970	chr11:62076970:T:A	4.81611e-18	-3.75216e-10	-1.20894	0.000155278	-3.75216e-10	-1.2269
62077191	chr11:62077191:T:G	1.88982e-18	-2.14442	-2.74067e-10	7.45268e-05	-1.96096	-2.74067e-10
62077212	chr11:62077212:G:A	5.1581e-18	-3.75216e-10	-1.14034	0.000176883	-3.75216e-10	-1.09663
62077524	chr11:62077524:AATG:A	9.23471e-19	-2.05058	-0.809941	3.33154e-05	-1.94597	-0.820124
62077611	chr11:62077611:C:CTCAG	4.73507e-18	-3.75216e-10	-1.22591	0.000160655	-3.75216e-10	-1.19286
62077689	chr11:62077689:T:C	1.32964e-18	-1.86424	-0.63176	5.47281e-05	-1.57789	-0.691846
62077690	chr11:62077690:C:T	6.05963e-19	-2.08803	-1.19381	2.55658e-05	-1.81576	-1.2151
62077998	chr11:62077998:T:C	4.87036e-18	-3.75216e-10	-1.19774	0.000168224	-3.75216e-10	-1.14682
62078214	chr11:62078214:T:G	4.66922e-18	-3.75216e-10	-1.23991	0.000153436	-3.75216e-10	-1.23883
62078623	chr11:62078623:T:G	9.1838e-19	-2.08415	-0.781899	3.26379e-05	-1.99284	-0.793799
62078817	chr11:62078817:C:T	1.93382e-18	-2.12141	-2.74067e-10	6.28694e-05	-2.13106	-2.74067e-10
62079190	chr11:62079190:C:T	7.15184e-18	-3.75216e-10	-0.813535	0.000261398	-3.75216e-10	-0.70607
62079949	chr11:62079949:A:G	8.30189e-19	-1.97878	-0.988231	3.58506e-05	-1.87966	-0.813098
62080228	chr11:62080228:T:C	4.84088e-18	-3.75216e-10	-1.20381	0.000155609	-3.75216e-10	-1.22477
62080377	chr11:62080377:A:G	5.51843e-18	-3.75216e-10	-1.07281	0.000165513	-3.75216e-10	-1.16307
62080740	chr11:62080740:A:G	5.1871e-18	-3.75216e-10	-1.13473	0.000160208	-3.75216e-10	-1.19564
62080804	chr11:62080804:A:C	5.51717e-18	-0.711525	-0.361514	0.000126033	-0.7858	-0.649774
62081300	chr11:62081300:G:A	7.26867e-18	-3.75216e-10	-0.797331	0.000215837	-3.75216e-10	-0.897591
62081309	chr11:62081309:C:T	1.89157e-18	-2.1435	-2.74067e-10	6.26791e-05	-2.13409	-2.74067e-10
62081961	chr11:62081961:G:A	6.22348e-18	-3.75216e-10	-0.952576	0.000187639	-3.75216e-10	-1.0376
62081969	chr11:62081969:G:A	2.30123e-18	-1.94746	-2.74067e-10	8.3234e-05	-1.85046	-2.74067e-10
62082807	chr11:62082807:C:A	1.97331e-18	-2.10119	-2.74067e-10	8.43335e-05	-1.83734	-2.74067e-10
62083219	chr11:62083219:T:A	9.77014e-19	-2.15747	-0.646684	3.65101e-05	-2.07475	-0.599779
62083221	chr11:62083221:T:A	1.95905e-18	-2.10845	-2.74067e-10	8.29387e-05	-1.85401	-2.74067e-10
62083263	chr11:62083263:A:C	7.6021e-19	-1.98466	-1.07041	3.25053e-05	-1.90377	-0.886939
62083732	chr11:62083732:C:T	1.69558e-18	-1.51227	-0.740605	3.14164e-05	-2.14377	-0.681016
62084160	chr11:62084160:C:T	1.86312e-18	-2.15865	-2.74067e-10	6.64723e-05	-2.07533	-2.74067e-10
62084264	chr11:62084264:C:T	7.09766e-18	-3.75216e-10	-0.82114	0.00025855	-3.75216e-10	-0.717024
62084326	chr11:62084326:C:T	1.37148e-17	-3.75216e-10	-0.162429	0.000482067	-3.75216e-10	-0.0940328
62084499	chr11:62084499:T:C	4.80785e-18	-3.75216e-10	-1.21065	0.000165234	-3.75216e-10	-1.16475
62084752	chr11:62084752:C:A	4.81176e-18	-3.75216e-10	-1.20984	0.000162567	-3.75216e-10	-1.18103
62085134	chr11:62085134:G:A	4.66948e-18	-3.75216e-10	-1.23986	0.000154143	-3.75216e-10	-1.23424
62085376	chr11:62085376:A:G	1.86804e-18	-2.15601	-2.74067e-10	7.01079e-05	-2.02208	-2.74067e-10
62085431	chr11:62085431:A:T	7.51971e-19	-2.01474	-1.05122	3.26301e-05	-1.92488	-0.862003
62085789	chr11:62085789:G:A	4.67513e-18	-3.75216e-10	-1.23865	0.000153303	-3.75216e-10	-1.2397
62085864	chr11:62085864:T:G	6.35126e-19	-2.01468	-1.22016	2.79685e-05	-1.77734	-1.1637
62087326	chr11:62087326:T:G	4.90942e-18	-3.75216e-10	-1.18975	0.000156849	-3.75216e-10	-1.21683
62087974	chr11:62087974:CAGTT:C	5.25302e-18	-3.75216e-10	-1.1221	0.000166946	-3.75216e-10	-1.15444
62088303	chr11:62088303:G:A	1.91441e-18	-2.13149	-2.74067e-10	6.16626e-05	-2.15044	-2.74067e-10
62088343	chr11:62088343:G:T	4.83777e-18	-3.75216e-10	-1.20445	0.000155224	-3.75216e-10	-1.22724
62088535	chr11:62088535:A:G	4.6689e-18	-3.75216e-10	-1.23998	0.000154267	-3.75216e-10	-1.23343
62088612	chr11:62088612:G:A	4.85014e-18	-3.75216e-10	-1.2019	0.000155596	-3.75216e-10	-1.22486
62088896	chr11:62088896:A:G	1.32634e-17	-3.75216e-10	-0.195898	0.000348808	-3.75216e-10	-0.417593
62088902	chr11:62088902:T:C	4.74669e-18	-3.75216e-10	-1.22346	0.000154695	-3.75216e-10	-1.23066
62089031	chr11:62089031:T:A	4.84942e-18	-3.75216e-10	-1.20204	0.000155582	-3.75216e-10	-1.22494
62089278	chr11:62089278:G:A	6.92106e-18	-0.0384802	-0.807855	4.83633e-05	-1.38157	-1.01181
62089468	chr11:62089468:A:G	4.86051e-18	-3.75216e-10	-1.19976	0.000155809	-3.75216e-10	-1.22349
62089525	chr11:62089525:T:C	4.85097e-18	-3.75216e-10	-1.20172	0.000155321	-3.75216e-10	-1.22662
62089548	chr11:62089548:C:T	1.88608e-18	-2.1464	-2.74067e-10	7.34371e-05	-1.97569	-2.74067e-10
62089621	chr11:62089621:T:C	1.28804e-17	-3.75216e-10	-0.225197	0.000340727	-3.75216e-10	-0.441035
62090224	chr11:62090224:T:C	7.29113e-18	0.0763291	-0.870574	4.97551e-05	-1.30609	-1.05891
62090239	chr11:62090239:T:A	4.88752e-18	-3.75216e-10	-1.19422	0.000156375	-3.75216e-10	-1.21986
62090333	chr11:62090333:A:C	1.90867e-18	-2.1345	-2.74067e-10	7.6275e-05	-1.93777	-2.74067e-10
62090521	chr11:62090521:T:C	4.83731e-18	-3.75216e-10	-1.20455	0.00015534	-3.75216e-10	-1.2265
62090643	chr11:62090643:C:T	4.67125e-18	-3.75216e-10	-1.23948	0.000153534	-3.75216e-10	-1.23819
62090663	chr11:62090663:G:T	2.24212e-18	-1.97348	-2.74067e-10	6.27608e-05	-2.13278	-2.74067e-10
62090739	chr11:62090739:G:A	9.20412e-18	-3.75216e-10	-0.561253	0.000334952	-3.75216e-10	-0.458128
62091019	chr11:62091019:T:C	4.86319e-18	-3.75216e-10	-1.19921	0.000155865	-3.75216e-10	-1.22312
62091098	chr11:62091098:G:A	6.38453e-19	-2.15592	-1.07369	2.54675e-05	-2.01775	-1.01696
62091128	chr11:62091128:G:A	5.5729e-18	-3.75216e-10	-1.06299	0.000172012	-3.75216e-10	-1.12455
62091574	chr11:62091574:C:A	4.67597e-18	-3.75216e-10	-1.23847	0.000155962	-3.75216e-10	-1.22251
62091711	chr11:62091711:G:A	5.2983e-18	-3.75216e-10	-1.11352	0.000179909	-3.75216e-10	-1.07966
62091789	chr11:62091789:C:A	1.32141e-17	-3.75216e-10	-0.199619	0.000347647	-3.75216e-10	-0.420928
62091832	chr11:62091832:G:A	4.83974e-18	-3.75216e-10	-1.20404	0.000155405	-3.75216e-10	-1.22608
62092088	chr11:62092088:A:G	4.76821e-18	-3.75216e-10	-1.21893	0.000153344	-3.75216e-10	-1.23943
62092483	chr11:62092483:T:C	5.22921e-18	0.0923276	-1.21897	4.14843e-05	-1.33248	-1.21432
62092789	chr11:62092789:G:GT	4.66834e-18	-3.75216e-10	-1.2401	0.000154124	-3.75216e-10	-1.23436
62092908	chr11:62092908:T:C	4.8592e-18	-3.75216e-10	-1.20003	0.00015578	-3.75216e-10	-1.22367
62092997	chr11:62092997:T:C	4.74234e-18	-3.75216e-10	-1.22437	0.000153243	-3.75216e-10	-1.24009
62093201	chr11:62093201:A:G	4.84338e-18	-3.75216e-10	-1.20329	0.000155444	-3.75216e-10	-1.22583
62093681	chr11:62093681:T:C	4.74444e-18	-3.75216e-10	-1.22393	0.000153247	-3.75216e-10	-1.24006
62093949	chr11:62093949:T:G	4.8616e-18	-3.75216e-10	-1.19954	0.000155832	-3.75216e-10	-1.22334
62094082	chr11:62094082:T:C	4.85397e-18	-3.75216e-10	-1.20111	0.000155675	-3.75216e-10	-1.22434
62094109	chr11:62094109:A:G	4.86612e-18	-3.75216e-10	-1.19861	0.000156096	-3.75216e-10	-1.22164
62094379	chr11:62094379:C:T	2.86329e-18	-1.22605	-0.502886	3.99142e-05	-1.98302	-0.602367
62094693	chr11:62094693:C:T	2.99614e-18	-1.97392	0.290339	8.00464e-05	-2.15167	0.262157
62095811	chr11:62095811:TG:T	1.14308e-17	-1.23843	0.893836	0.000175769	-1.18448	0.0815316
62095847	chr11:62095847:C:T	7.14416e-19	-2.12591	-0.991285	2.18635e-05	-2.13559	-1.05171
62096031	chr11:62096031:C:T	5.55876e-18	-1.06553	-2.74067e-10	0.00047454	-0.10977	-2.74067e-10
62096088	chr11:62096088:C:T	2.14145e-17	-3.75216e-10	0.283163	0.000884244	-3.75216e-10	0.512617
62096165	chr11:62096165:C:T	4.78063e-18	-3.75216e-10	-1.21633	0.000154312	-3.75216e-10	-1.23314
62096247	chr11:62096247:ACTGCACTCCAGCCTGGGCAACAGAGACCAGG:A	5.91156e-18	-3.75216e-10	-1.00399	0.000177635	-3.75216e-10	-1.09239
62099671	chr11:62099671:G:C	4.6695e-18	-3.75216e-10	-1.23985	0.000154371	-3.75216e-10	-1.23276
62099817	chr11:62099817:T:C	1.85882e-18	-0.931443	-1.22952	2.14024e-05	-1.98487	-1.22374
62099867	chr11:62099867:A:G	5.57383e-19	-2.1559	-1.2095	1.88046e-05	-2.09882	-1.2392
62100040	chr11:62100040:CT:C	6.10971e-18	-3.75216e-10	-0.971025	0.000209417	-3.75216e-10	-0.927786
62100240	chr11:62100240:T:C	4.66889e-18	-3.75216e-10	-1.23998	0.000154857	-3.75216e-10	-1.22961
62100272	chr11:62100272:G:A	7.08191e-18	-3.75216e-10	-0.823361	0.000302879	-3.75216e-10	-0.558782
62101147	chr11:62101147:C:T	4.86386e-18	-3.75216e-10	-1.19907	0.000155974	-3.75216e-10	-1.22242
62101500	chr11:62101500:GATTT:G	4.98369e-18	-3.75216e-10	-1.17473	0.000158765	-3.75216e-10	-1.20469
62101537	chr11:62101537:C:G	6.00938e-18	0.0896226	-1.0772	3.92302e-05	-1.41843	-1.18424
62101856	chr11:62101856:A:G	6.05687e-18	0.171612	-1.15132	3.94358e-05	-1.37425	-1.22319
62101860	chr11:62101860:A:G	6.12534e-18	0.176637	-1.14511	3.96356e-05	-1.37197	-1.22042
62101862	chr11:62101862:G:A	6.25875e-18	0.197258	-1.14418	4.01398e-05	-1.35978	-1.21997
62102041	chr11:62102041:T:C	6.78077e-18	0.214803	-1.08162	4.20227e-05	-1.34711	-1.1868
62102430	chr11:62102430:C:T	1.34467e-18	-2.07738	-0.407375	4.3334e-05	-2.15514	-0.348034
62102484	chr11:62102484:G:T	5.77098e-18	0.0499799	-1.07804	3.75966e-05	-1.46047	-1.18473
62102513	chr11:62102513:T:C	5.32684e-18	-3.75216e-10	-1.10815	0.000166466	-3.75216e-10	-1.15733
62102594	chr11:62102594:C:T	1.41677e-18	-2.07875	-0.353783	4.58133e-05	-2.15482	-0.292726
62102856	chr11:62102856:A:G	5.86812e-18	0.0793154	-1.09069	3.86058e-05	-1.42407	-1.19464
62103186	chr11:62103186:A:C	1.33333e-18	-2.08364	-0.40959	4.32867e-05	-2.15358	-0.350691
62103260	chr11:62103260:T:C	7.4297e-19	-2.13586	-0.942143	2.19449e-05	-2.15859	-1.02499
62103401	chr11:62103401:C:T	4.93917e-18	-3.75216e-10	-1.18371	0.000167676	-3.75216e-10	-1.15008
62103560	chr11:62103560:T:G	1.86238e-18	-2.15905	-2.74067e-10	6.76662e-05	-2.05753	-2.74067e-10
62104273	chr11:62104273:G:A	4.92156e-18	-3.75216e-10	-1.18728	0.00015721	-3.75216e-10	-1.21454
62104337	chr11:62104337:T:C	4.89248e-18	-3.75216e-10	-1.1932	0.000156576	-3.75216e-10	-1.21857
62104505	chr11:62104505:C:T	1.86396e-18	-2.1582	-2.74067e-10	6.87941e-05	-2.041	-2.74067e-10
62104519	chr11:62104519:G:A	1.24784e-18	-2.08154	-0.477951	4.03916e-05	-2.1541	-0.419396
62105252	chr11:62105252:C:T	4.8013e-18	-3.75216e-10	-1.21202	0.000160039	-3.75216e-10	-1.1967
62105804	chr11:62105804:C:A	6.77803e-18	-3.75216e-10	-0.867217	0.000203181	-3.75216e-10	-0.958018
62105854	chr11:62105854:C:G	5.75357e-18	-3.75216e-10	-1.03108	0.000177046	-3.75216e-10	-1.0957
62106404	chr11:62106404:A:G	2.48047e-18	-2.14653	0.274076	0.000311284	-1.09088	0.559472
62106414	chr11:62106414:C:T	6.75429e-19	-1.9684	-1.20491	2.3547e-05	-1.92471	-1.18841
62106618	chr11:62106618:C:G	4.72893e-18	-3.75216e-10	-1.22721	0.000156241	-3.75216e-10	-1.22071
62107369	chr11:62107369:C:G	1.3073e-18	-2.03107	-0.481865	0.000365014	0.0549617	-0.427143
62107479	chr11:62107479:G:A	6.22346e-18	-3.75216e-10	-0.952578	0.000248785	-3.75216e-10	-0.755527
62107486	chr11:62107486:C:T	2.20401e-17	-3.75216e-10	0.31196	0.000656099	-3.75216e-10	0.214197
62108139	chr11:62108139:G:T	1.46049e-18	-1.24956	-1.15258	0.000477606	1.07453	-1.17786
62108251	chr11:62108251:TG:T	5.95694e-18	-3.75216e-10	-0.996347	0.000186119	-3.75216e-10	-1.04573
62108311	chr11:62108311:T:C	7.97968e-18	-0.704006	-2.74067e-10	0.00014352	-1.30564	-2.74067e-10
62108659	chr11:62108659:G:A	4.84109e-18	-3.75216e-10	-1.20377	0.000157195	-3.75216e-10	-1.21463
62108817	chr11:62108817:T:C	5.27251e-18	-3.75216e-10	-1.1184	0.000189251	-3.75216e-10	-1.02904
62108885	chr11:62108885:A:G	1.13994e-18	-1.76393	-0.885997	4.66644e-05	-1.75926	-0.669876
62109089	chr11:62109089:T:C	6.24298e-19	-2.02092	-1.23112	0.000167592	0.0893571	-1.23994
62109145	chr11:62109145:T:A	6.21084e-19	-2.02628	-1.23091	0.00016412	0.0684492	-1.23997
62109665	chr11:62109665:G:A	1.32971e-18	-1.78634	-0.709603	5.69767e-05	-1.78293	-0.446548
62109939	chr11:62109939:C:T	1.897e-18	-2.14063	-2.74067e-10	7.88903e-05	-1.90406	-2.74067e-10
62109940	chr11:62109940:G:A	6.20019e-19	-2.036	-1.22291	0.000157449	0.0263943	-1.23941
62109957	chr11:62109957:G:A	1.26239e-18	-1.79773	-0.75016	5.3601e-05	-1.79391	-0.496641
62110130	chr11:62110130:T:C	9.56115e-18	-3.75216e-10	-0.523196	0.00027489	-3.75216e-10	-0.655745
62110272	chr11:62110272:A:G	7.85145e-19	-1.94494	-1.07785	2.5165e-05	-2.14463	-0.902032
62110350	chr11:62110350:T:A	1.40211e-18	-1.70759	-0.735335	5.9936e-05	-1.70035	-0.478484
62110683	chr11:62110683:G:A	5.14773e-18	-3.75216e-10	-1.14235	0.00015688	-3.75216e-10	-1.21664
62111089	chr11:62111089:T:A	7.44479e-18	-3.75216e-10	-0.773389	0.000235271	-3.75216e-10	-0.811377
62111097	chr11:62111097:C:A	1.33214e-18	-1.72747	-0.766649	5.64959e-05	-1.72092	-0.517025
62111482	chr11:62111482:A:G	1.23502e-18	-1.67744	-0.89238	5.12008e-05	-1.67096	-0.665399
62111546	chr11:62111546:G:A	1.10116e-18	-1.80426	-0.880289	4.55065e-05	-1.80121	-0.653052
62111568	chr11:62111568:A:T	6.7516e-18	-3.75216e-10	-0.871125	0.000276052	-3.75216e-10	-0.651525
62111709	chr11:62111709:G:T	6.54719e-18	-3.75216e-10	-0.901869	0.000265445	-3.75216e-10	-0.690706
62111844	chr11:62111844:C:T	1.19945e-18	-1.74823	-0.850805	5.03704e-05	-1.74105	-0.611662
62112217	chr11:62112217:G:A	1.00751e-18	-2.14666	-0.626757	5.30332e-05	-1.44662	-0.854582
62112402	chr11:62112402:A:T	1.59485e-18	-1.63567	-0.678453	4.67545e-05	-1.97098	-0.456225
62112451	chr11:62112451:G:A	6.82081e-18	-3.75216e-10	-0.860926	0.000279485	-3.75216e-10	-0.639168
62112618	chr11:62112618:G:A	1.18526e-18	-1.82112	-0.789826	5.04637e-05	-1.81443	-0.536431
62112672	chr11:62112672:A:C	5.15105e-18	-1.96132	0.819612	5.66347e-05	-1.86077	-0.374722
62112751	chr11:62112751:A:G	1.09181e-18	-1.81318	-0.879886	4.54627e-05	-1.80655	-0.648669
62112755	chr11:62112755:T:C	5.2062e-18	-3.75216e-10	-1.13105	0.000185261	-3.75216e-10	-1.05035
62112843	chr11:62112843:T:C	1.12891e-18	-1.81507	-0.844579	4.75037e-05	-1.80749	-0.603818
62113060	chr11:62113060:A:G	1.0991e-18	-1.80846	-0.87796	4.58159e-05	-1.80126	-0.646227
62113206	chr11:62113206:C:T	1.07448e-18	-1.81914	-0.889923	4.46185e-05	-1.81262	-0.661346
62113271	chr11:62113271:A:C	1.10011e-18	-1.81043	-0.875063	4.58696e-05	-1.80393	-0.642386
62113403	chr11:62113403:T:C	1.08423e-18	-1.81715	-0.882879	4.51111e-05	-1.81039	-0.652597
62113452	chr11:62113452:C:CTG	1.08258e-18	-1.82778	-0.873782	4.5132e-05	-1.82169	-0.640834
62113605	chr11:62113605:T:C	1.10353e-18	-1.8164	-0.865992	4.61191e-05	-1.80995	-0.630935
62113645	chr11:62113645:G:T	6.82081e-18	-3.75216e-10	-0.860926	0.000279485	-3.75216e-10	-0.639168
62113713	chr11:62113713:T:C	1.06289e-18	-1.83687	-0.883043	4.42142e-05	-1.83066	-0.652406
62114225	chr11:62114225:C:T	5.02405e-18	-3.75216e-10	-1.16667	0.000175344	-3.75216e-10	-1.10537
62114309	chr11:62114309:G:A	5.58552e-18	-3.75216e-10	-1.06073	0.00017604	-3.75216e-10	-1.1014
62114494	chr11:62114494:C:T	8.72913e-18	-3.75216e-10	-0.614238	0.00026847	-3.75216e-10	-0.679376
62114798	chr11:62114798:A:C	1.26971e-18	-1.75096	-0.791149	5.37968e-05	-1.74131	-0.545589
62114891	chr11:62114891:C:T	5.50007e-18	-3.75216e-10	-1.07614	0.000173663	-3.75216e-10	-1.115
62114986	chr11:62114986:A:G	1.29484e-18	-1.7357	-0.786824	5.49423e-05	-1.72495	-0.540882
62115089	chr11:62115089:T:C	1.35911e-18	-1.69631	-0.77776	5.7868e-05	-1.68449	-0.529456
62115338	chr11:62115338:C:T	4.68168e-18	-3.75216e-10	-1.23725	0.000165477	-3.75216e-10	-1.16328
62115646	chr11:62115646:C:T	6.62943e-19	-2.12191	-1.07006	2.0486e-05	-2.05868	-1.19369
62115686	chr11:62115686:C:T	7.72089e-18	-3.75216e-10	-0.736975	0.000288517	-3.75216e-10	-0.607361
62116237	chr11:62116237:T:C	8.64536e-18	-3.75216e-10	-0.623882	0.000241083	-3.75216e-10	-0.786975
62116405	chr11:62116405:A:T	6.28395e-19	-2.05685	-1.18865	0.000145166	-0.0682816	-1.22596
62116553	chr11:62116553:A:C	1.19546e-18	-1.81212	-0.790246	5.05278e-05	-1.80479	-0.544803
62116572	chr11:62116572:G:A	1.37002e-18	-1.95504	-0.51104	4.64956e-05	-2.14085	-0.291911
62116597	chr11:62116597:G:A	6.29707e-19	-2.05999	-1.18342	0.0001435	-0.0823806	-1.2234
62116830	chr11:62116830:G:A	6.16398e-19	-2.05907	-1.2057	0.000142531	-0.0783144	-1.23424
62117017	chr11:62117017:G:A	5.96674e-18	-3.75216e-10	-0.994704	0.000185665	-3.75216e-10	-1.04817
62117065	chr11:62117065:G:C	1.23552e-18	-1.79514	-0.774267	5.24278e-05	-1.78776	-0.524921
62117356	chr11:62117356:A:G	4.86346e-18	-3.75216e-10	-1.19915	0.000167576	-3.75216e-10	-1.15068
62117377	chr11:62117377:C:T	1.21618e-18	-1.80518	-0.780014	5.15148e-05	-1.79814	-0.532103
62117490	chr11:62117490:A:G	1.07366e-17	-3.75216e-10	-0.40725	0.000322308	-3.75216e-10	-0.496609
62117601	chr11:62117601:A:C	5.96125e-18	-3.75216e-10	-0.995625	0.000218762	-3.75216e-10	-0.88413
62117678	chr11:62117678:T:C	5.90301e-18	-3.75216e-10	-1.00544	0.000218182	-3.75216e-10	-0.886784
62117767	chr11:62117767:T:C	5.68221e-18	-3.75216e-10	-1.04356	0.000208648	-3.75216e-10	-0.931467
62117792	chr11:62117792:C:G	9.69455e-18	-3.75216e-10	-0.50934	0.000278352	-3.75216e-10	-0.643229
62117806	chr11:62117806:G:A	6.18422e-19	-2.07873	-1.18276	0.000131302	-0.172028	-1.22259
62117987	chr11:62117987:A:G	4.84881e-18	-3.75216e-10	-1.20217	0.000165267	-3.75216e-10	-1.16455
62118084	chr11:62118084:T:G	1.16743e-18	-1.8333	-0.792796	4.92791e-05	-1.82654	-0.548075
62118172	chr11:62118172:A:AT	1.20382e-18	-1.80725	-0.788157	5.08985e-05	-1.80013	-0.542157
62118550	chr11:62118550:G:A	1.22938e-18	-1.80287	-0.771521	5.22064e-05	-1.79536	-0.521546
62118627	chr11:62118627:A:C	1.226e-18	-1.80168	-0.775469	5.19973e-05	-1.79448	-0.526442
62118629	chr11:62118629:G:C	7.67335e-18	-3.75216e-10	-0.743151	0.000286208	-3.75216e-10	-0.615398
62118642	chr11:62118642:A:C	1.74184e-18	-1.99464	-0.23132	5.34991e-05	-1.69974	-0.592713
62118659	chr11:62118659:T:C	4.72738e-18	-3.75216e-10	-1.22753	0.000153812	-3.75216e-10	-1.23639
62118667	chr11:62118667:GTC:G	4.88559e-18	-3.75216e-10	-1.19461	0.00016471	-3.75216e-10	-1.16793
62118673	chr11:62118673:C:G	1.24391e-18	-1.83103	-0.731621	5.31986e-05	-1.82476	-0.473321
62118716	chr11:62118716:T:G	6.85818e-18	-3.75216e-10	-0.855463	0.000281405	-3.75216e-10	-0.63232
62119034	chr11:62119034:T:C	1.24972e-18	-1.81338	-0.7446	5.33969e-05	-1.80619	-0.48817
62119100	chr11:62119100:C:T	7.39635e-19	-2.0442	-1.0383	2.7862e-05	-2.09894	-0.845907
62119119	chr11:62119119:A:G	1.18259e-18	-1.81202	-0.801178	4.9845e-05	-1.8045	-0.558694
62119226	chr11:62119226:T:C	9.01533e-18	-3.75216e-10	-0.581978	0.000260323	-3.75216e-10	-0.710191
62119356	chr11:62119356:C:A	4.71559e-18	-3.75216e-10	-1.23003	0.000153631	-3.75216e-10	-1.23756
62119805	chr11:62119805:T:C	6.10685e-18	-3.75216e-10	-0.971493	0.000218559	-3.75216e-10	-0.885061
62119961	chr11:62119961:T:C	4.8057e-18	-3.75216e-10	-1.2111	0.000153268	-3.75216e-10	-1.23993
62120124	chr11:62120124:C:T	1.34845e-18	-1.89369	-0.588256	5.96748e-05	-1.88674	-0.296465
62120620	chr11:62120620:T:C	1.00144e-18	-1.62041	-1.15905	2.20686e-05	-2.15366	-1.0243
62120803	chr11:62120803:C:G	5.38492e-18	-3.75216e-10	-1.0973	0.000202277	-3.75216e-10	-0.962478
62121197	chr11:62121197:C:T	4.91045e-18	-3.75216e-10	-1.18954	0.00015824	-3.75216e-10	-1.20801
62121297	chr11:62121297:A:T	8.85254e-19	-1.71812	-1.18466	2.14646e-05	-2.14019	-1.06552
62121591	chr11:62121591:T:C	8.49789e-19	-1.76093	-1.18274	2.17726e-05	-2.1269	-1.06457
62121668	chr11:62121668:A:G	4.74875e-18	-3.75216e-10	-1.22302	0.000161107	-3.75216e-10	-1.19005
62121672	chr11:62121672:G:A	9.74855e-18	-3.75216e-10	-0.503785	0.000279677	-3.75216e-10	-0.638481
62121793	chr11:62121793:C:T	6.21724e-19	-2.06464	-1.19152	0.000142519	-0.0852573	-1.22738
62122070	chr11:62122070:G:A	8.74079e-19	-1.74808	-1.16741	2.22794e-05	-2.13043	-1.03802
62122123	chr11:62122123:A:G	8.8616e-19	-1.73203	-1.16973	2.20996e-05	-2.13461	-1.04195
62122488	chr11:62122488:T:C	7.67724e-18	-3.75216e-10	-0.742644	0.000217668	-3.75216e-10	-0.889145
62122974	chr11:62122974:C:T	2.95606e-18	-1.69705	-2.74067e-10	6.88721e-05	-2.03986	-2.74067e-10
62122982	chr11:62122982:T:G	4.96266e-18	-3.75216e-10	-1.17896	0.000166202	-3.75216e-10	-1.15891
62123130	chr11:62123130:G:A	4.79248e-18	-3.75216e-10	-1.21386	0.000163502	-3.75216e-10	-1.17529
62123328	chr11:62123328:T:C	7.88856e-18	-3.75216e-10	-0.71549	0.000218037	-3.75216e-10	-0.887449
62123340	chr11:62123340:G:A	6.16957e-19	-2.06789	-1.19597	0.000139451	-0.104791	-1.22961
62123361	chr11:62123361:T:G	4.79155e-18	-3.75216e-10	-1.21405	0.000163448	-3.75216e-10	-1.17562
62123420	chr11:62123420:C:T	8.94288e-19	-1.72353	-1.1691	2.20915e-05	-2.13636	-1.04057
62123878	chr11:62123878:G:C	6.18801e-19	-2.06935	-1.19152	0.000138824	-0.111529	-1.22738
62123896	chr11:62123896:G:C	4.93861e-18	-3.75216e-10	-1.18382	0.000195134	-3.75216e-10	-0.99843
62124174	chr11:62124174:G:A	6.00927e-19	-2.09866	-1.19152	0.000119363	-0.262569	-1.22738
62124765	chr11:62124765:A:G	9.00925e-19	-1.72518	-1.16006	2.24424e-05	-2.13567	-1.02549
62124915	chr11:62124915:A:G	8.9032e-19	-1.74332	-1.15376	2.27773e-05	-2.13121	-1.01514
62125195	chr11:62125195:C:T	2.59537e-18	-1.81239	-0.0147842	2.60934e-05	-2.12331	-0.887125
62125246	chr11:62125246:C:G	7.73679e-18	-3.75216e-10	-0.734917	0.00028217	-3.75216e-10	-0.629606
62125586	chr11:62125586:T:C	7.75856e-18	-3.75216e-10	-0.732107	0.000283028	-3.75216e-10	-0.626568
62125744	chr11:62125744:T:G	5.68609e-19	-2.14259	-1.20288	1.99079e-05	-2.06453	-1.21646
62125796	chr11:62125796:A:G	4.91046e-18	-3.75216e-10	-1.18954	0.000165791	-3.75216e-10	-1.16139
62125797	chr11:62125797:C:T	1.12047e-17	-3.75216e-10	-0.364574	0.000399302	-3.75216e-10	-0.282398
62126067	chr11:62126067:G:A	5.53299e-19	-2.15864	-1.21412	3.29811e-05	-1.5398	-1.23638
62126222	chr11:62126222:G:A	1.8879e-18	-2.14544	-2.74067e-10	6.67178e-05	-2.07164	-2.74067e-10
62126234	chr11:62126234:T:C	1.13977e-17	-3.75216e-10	-0.347497	0.000406111	-3.75216e-10	-0.265489
62126249	chr11:62126249:GC:G	7.84624e-18	-3.75216e-10	-0.720869	0.000221813	-3.75216e-10	-0.870281
62126269	chr11:62126269:C:T	2.82038e-18	-1.82909	0.0850623	2.61963e-05	-2.11733	-0.88917
62126341	chr11:62126341:G:A	1.11039e-17	-3.75216e-10	-0.373607	0.000395416	-3.75216e-10	-0.292177
62126357	chr11:62126357:A:G	1.11015e-17	-3.75216e-10	-0.373822	0.000395327	-3.75216e-10	-0.292402
62126438	chr11:62126438:T:C	8.31456e-18	-3.75216e-10	-0.662896	0.000282363	-3.75216e-10	-0.628921
62126492	chr11:62126492:G:A	4.79028e-18	-3.75216e-10	-1.21432	0.000170239	-3.75216e-10	-1.13491
62126496	chr11:62126496:A:G	1.13839e-17	-3.75216e-10	-0.348707	0.000406216	-3.75216e-10	-0.26523
62126500	chr11:62126500:C:T	6.33615e-19	-2.06294	-1.17428	3.51248e-05	-1.61114	-1.10207
62126558	chr11:62126558:A:G	1.11721e-18	-1.58772	-1.08235	1.99274e-05	-2.06537	-1.21465
62126561	chr11:62126561:T:C	1.13698e-17	-3.75216e-10	-0.349947	0.000405289	-3.75216e-10	-0.267515
62126708	chr11:62126708:A:T	4.73448e-18	-3.75216e-10	-1.22603	0.000154672	-3.75216e-10	-1.23081
62126772	chr11:62126772:C:A	7.72418e-18	-3.75216e-10	-0.736548	0.000218905	-3.75216e-10	-0.883476
62126808	chr11:62126808:T:C	1.12497e-17	-3.75216e-10	-0.360565	0.000400662	-3.75216e-10	-0.278997
62126822	chr11:62126822:T:TA	1.10616e-17	-3.75216e-10	-0.377424	0.000393661	-3.75216e-10	-0.296624
62127010	chr11:62127010:A:G	4.80968e-18	-3.75216e-10	-1.21027	0.000171151	-3.75216e-10	-1.12957
62127198	chr11:62127198:A:G	9.86325e-18	-3.75216e-10	-0.492088	0.000348246	-3.75216e-10	-0.419205
62127326	chr11:62127326:A:G	5.11273e-18	-3.75216e-10	-1.14917	0.000173311	-3.75216e-10	-1.11703
62127419	chr11:62127419:A:G	5.60465e-19	-2.12953	-1.23037	2.00251e-05	-2.03816	-1.23696
62127612	chr11:62127612:T:TA	1.92359e-18	-2.12671	-2.74067e-10	6.20484e-05	-2.1442	-2.74067e-10
62127628	chr11:62127628:T:C	1.45764e-18	-1.23328	-1.1708	1.78717e-05	-2.14903	-1.23986
62127697	chr11:62127697:C:T	6.39043e-18	-3.75216e-10	-0.926103	0.000246752	-3.75216e-10	-0.763731
62127971	chr11:62127971:TA:T	8.40314e-19	-1.76989	-1.18499	2.0307e-05	-2.103	-1.15815
62128004	chr11:62128004:G:A	1.41894e-18	-1.41701	-1.01399	0.000102049	-0.774454	-0.872205
62128069	chr11:62128069:A:G	6.66194e-18	-3.75216e-10	-0.884493	0.000245925	-3.75216e-10	-0.767087
62128166	chr11:62128166:G:T	5.88379e-18	-3.75216e-10	-1.0087	0.000183722	-3.75216e-10	-1.05869
62128332	chr11:62128332:C:T	4.69583e-18	-3.75216e-10	-1.23423	0.000157941	-3.75216e-10	-1.20989
62128743	chr11:62128743:G:A	7.58534e-18	-3.75216e-10	-0.754686	0.000337372	-3.75216e-10	-0.450928
62129181	chr11:62129181:A:G	7.62238e-18	-3.75216e-10	-0.749816	0.000339622	-3.75216e-10	-0.444282
62129247	chr11:62129247:C:T	1.05082e-17	-3.75216e-10	-0.428749	0.000317515	-3.75216e-10	-0.511589
62129478	chr11:62129478:G:A	4.66828e-18	-3.75216e-10	-1.24011	0.000153394	-3.75216e-10	-1.23911
62129601	chr11:62129601:C:T	4.2157e-18	-1.34209	-2.74067e-10	0.000112583	-1.54842	-2.74067e-10
62129725	chr11:62129725:C:T	7.45117e-18	-3.75216e-10	-0.772534	0.00032971	-3.75216e-10	-0.473901
62129826	chr11:62129826:G:A	8.09659e-18	-3.75216e-10	-0.689462	0.000227794	-3.75216e-10	-0.843673
62129887	chr11:62129887:C:T	7.45605e-18	-3.75216e-10	-0.771879	0.000329987	-3.75216e-10	-0.473063
62129932	chr11:62129932:C:T	3.35573e-18	-1.57024	-2.74067e-10	0.00010161	-1.65097	-2.74067e-10
62129937	chr11:62129937:C:T	4.71805e-18	-3.75216e-10	-1.22951	0.000167118	-3.75216e-10	-1.15342
62129996	chr11:62129996:G:A	1.05082e-17	-3.75216e-10	-0.428749	0.000317515	-3.75216e-10	-0.511589
62130327	chr11:62130327:G:A	1.16663e-17	-3.75216e-10	-0.324199	0.000355647	-3.75216e-10	-0.398176
62130695	chr11:62130695:A:G	7.46832e-18	-3.75216e-10	-0.770235	0.000231132	-3.75216e-10	-0.829127
62130702	chr11:62130702:T:C	2.25941e-18	-1.9658	-2.74067e-10	9.87656e-05	-1.67937	-2.74067e-10
62130720	chr11:62130720:G:A	7.30393e-18	-3.75216e-10	-0.792492	0.000316161	-3.75216e-10	-0.515864
62130853	chr11:62130853:A:G	4.69349e-18	-3.75216e-10	-1.23473	0.000164416	-3.75216e-10	-1.16972
62131072	chr11:62131072:G:A	4.67402e-18	-3.75216e-10	-1.23889	0.000153236	-3.75216e-10	-1.24014
62131089	chr11:62131089:G:A	7.35033e-18	-3.75216e-10	-0.786159	0.000318735	-3.75216e-10	-0.507757
62131189	chr11:62131189:G:A	7.47465e-18	-3.75216e-10	-0.769387	0.000226665	-3.75216e-10	-0.848642
62131387	chr11:62131387:T:C	7.71273e-18	-3.75216e-10	-0.738032	0.000344843	-3.75216e-10	-0.429025
62131569	chr11:62131569:G:A	5.83667e-19	-2.09274	-1.22659	1.82677e-05	-2.15062	-1.21637
62131606	chr11:62131606:G:A	1.57198e-17	-0.853566	0.827582	4.28657e-05	-2.13973	-0.374313
62131743	chr11:62131743:A:G	7.38665e-18	-3.75216e-10	-0.78123	0.000326182	-3.75216e-10	-0.484658
62131812	chr11:62131812:C:T	5.73271e-19	-2.10564	-1.23166	1.80742e-05	-2.15477	-1.22285
62131862	chr11:62131862:C:T	7.63225e-18	-3.75216e-10	-0.748521	0.00034014	-3.75216e-10	-0.442759
62131906	chr11:62131906:C:T	7.75017e-18	-3.75216e-10	-0.733189	0.000328795	-3.75216e-10	-0.476682
62131926	chr11:62131926:C:T	7.5442e-18	-3.75216e-10	-0.760125	0.000335157	-3.75216e-10	-0.457516
62132040	chr11:62132040:T:C	7.17235e-18	-3.75216e-10	-0.81067	0.000314205	-3.75216e-10	-0.522069
62132451	chr11:62132451:A:G	5.04436e-18	-3.75216e-10	-1.16263	0.00016121	-3.75216e-10	-1.18941
62133107	chr11:62133107:G:A	6.96025e-18	-3.75216e-10	-0.840689	0.000302461	-3.75216e-10	-0.560164
62133268	chr11:62133268:G:A	7.05352e-18	-3.75216e-10	-0.827378	0.000307746	-3.75216e-10	-0.542841
62133281	chr11:62133281:A:G	9.86712e-18	-3.75216e-10	-0.491696	0.000291658	-3.75216e-10	-0.596535
62133542	chr11:62133542:C:G	7.02671e-18	-3.75216e-10	-0.831186	0.000306233	-3.75216e-10	-0.547768
62133612	chr11:62133612:T:G	7.05095e-18	-3.75216e-10	-0.827743	0.000307588	-3.75216e-10	-0.543353
62133613	chr11:62133613:C:T	5.67394e-19	-2.12547	-1.22213	2.63483e-05	-1.79457	-1.20614
62133883	chr11:62133883:C:T	7.1831e-18	-3.75216e-10	-0.809173	0.000315085	-3.75216e-10	-0.519273
62134012	chr11:62134012:A:G	7.71977e-18	-3.75216e-10	-0.73712	0.000327178	-3.75216e-10	-0.48161
62134654	chr11:62134654:C:G	1.39344e-18	-1.39645	-1.05268	2.1459e-05	-2.14736	-1.05861
62134977	chr11:62134977:G:A	4.67365e-18	-3.75216e-10	-1.23896	0.00015669	-3.75216e-10	-1.21785
62135034	chr11:62135034:C:G	4.68682e-18	-3.75216e-10	-1.23615	0.000161005	-3.75216e-10	-1.19068
62135043	chr11:62135043:T:C	4.68139e-18	-3.75216e-10	-1.23731	0.000153275	-3.75216e-10	-1.23988
62135544	chr11:62135544:G:A	6.01629e-18	-3.75216e-10	-0.986433	0.000187515	-3.75216e-10	-1.03826
62135628	chr11:62135628:A:G	4.67167e-18	-3.75216e-10	-1.23939	0.000157348	-3.75216e-10	-1.21365
62135971	chr11:62135971:G:A	6.60887e-18	-3.75216e-10	-0.892492	0.000207324	-3.75216e-10	-0.937833
62135992	chr11:62135992:C:G	2.30527e-18	-1.33168	-0.614024	3.16469e-05	-2.15346	-0.664012
62136087	chr11:62136087:G:A	1.03216e-17	-3.75216e-10	-0.446661	0.000471821	-3.75216e-10	-0.115515
62136215	chr11:62136215:C:T	6.81397e-18	-0.861929	-2.74067e-10	0.000124474	-1.44802	-2.74067e-10
62136433	chr11:62136433:G:A	5.64684e-19	-2.12192	-1.23047	1.80386e-05	-2.15865	-1.22095
62136500	chr11:62136500:C:T	1.32508e-18	-1.51426	-0.985167	2.35527e-05	-2.13839	-0.974488
62136758	chr11:62136758:G:A	5.8985e-18	-3.75216e-10	-1.00621	0.000188725	-3.75216e-10	-1.03182
62137085	chr11:62137085:G:A	7.315e-18	-0.790977	-2.74067e-10	0.000368255	-0.363339	-2.74067e-10
62137262	chr11:62137262:C:T	4.67062e-18	-3.75216e-10	-1.23961	0.000153807	-3.75216e-10	-1.23642
62137283	chr11:62137283:A:G	4.67619e-18	-3.75216e-10	-1.23842	0.00015483	-3.75216e-10	-1.22979
62138383	chr11:62138383:A:G	1.08667e-17	-3.75216e-10	-0.395198	0.000328236	-3.75216e-10	-0.478382
62138513	chr11:62138513:G:A	5.23595e-18	-3.75216e-10	-1.12536	0.000158819	-3.75216e-10	-1.20435
62138744	chr11:62138744:G:A	4.66819e-18	-3.75216e-10	-1.24013	0.000153541	-3.75216e-10	-1.23815
62138827	chr11:62138827:A:G	5.51765e-18	-3.75216e-10	-1.07295	0.000167261	-3.75216e-10	-1.15256
62138902	chr11:62138902:T:C	7.83215e-19	-1.78808	-1.23717	2.3206e-05	-1.88856	-1.23914
62138925	chr11:62138925:A:G	7.05094e-18	-3.75216e-10	-0.827743	0.000222816	-3.75216e-10	-0.865771
62139066	chr11:62139066:G:A	2.78767e-17	-0.805365	1.35225	5.54357e-05	-2.13062	-0.126267
62139370	chr11:62139370:C:T	6.23126e-19	-2.05718	-1.19673	1.92945e-05	-2.13912	-1.17317
62139392	chr11:62139392:G:A	4.09702e-18	-1.1652	-0.205443	4.19007e-05	-2.15905	-0.377761
62139712	chr11:62139712:G:T	6.10747e-18	-3.75216e-10	-0.971392	0.000184546	-3.75216e-10	-1.05422
62139714	chr11:62139714:G:A	5.61402e-18	-3.75216e-10	-1.05564	0.000216746	-3.75216e-10	-0.893391
62139719	chr11:62139719:A:G	8.10735e-19	-1.91203	-1.07869	2.09367e-05	-2.01217	-1.21844
62139968	chr11:62139968:C:T	5.42895e-18	-3.75216e-10	-1.08916	0.000174209	-3.75216e-10	-1.11186
62140159	chr11:62140159:T:A	2.42719e-18	-0.98417	-0.910001	1.86982e-05	-2.15001	-1.19368
62140349	chr11:62140349:C:A	6.21886e-19	-2.07098	-1.18492	1.94643e-05	-2.14485	-1.15868
62140437	chr11:62140437:A:G	5.86239e-18	-3.75216e-10	-1.01235	0.000176557	-3.75216e-10	-1.09847
62140497	chr11:62140497:C:T	4.73177e-18	-1.40924	0.182638	6.28664e-05	-2.15227	0.0211687
62140550	chr11:62140550:G:A	6.16911e-19	-2.05603	-1.2079	1.90405e-05	-2.13807	-1.18747
62140968	chr11:62140968:T:C	9.29083e-19	-1.68711	-1.16735	2.18531e-05	-2.10702	-1.08075
62141052	chr11:62141052:G:T	6.19612e-19	-2.0285	-1.23107	1.86791e-05	-2.12517	-1.21955
62141074	chr11:62141074:G:C	8.52147e-18	-3.75216e-10	-0.638315	0.000256817	-3.75216e-10	-0.723751
62141199	chr11:62141199:C:T	4.84771e-18	-3.75216e-10	-1.2024	0.000156161	-3.75216e-10	-1.22123
62141200	chr11:62141200:G:A	7.12232e-19	-2.09404	-1.02621	3.1302e-05	-1.66976	-1.15868
62141405	chr11:62141405:G:A	1.04943e-17	-3.75216e-10	-0.43007	0.000304154	-3.75216e-10	-0.554582
62142132	chr11:62142132:T:C	6.9187e-18	-3.75216e-10	-0.846676	0.000210018	-3.75216e-10	-0.924923
62142148	chr11:62142148:T:C	6.63106e-18	-3.75216e-10	-0.889139	0.000223313	-3.75216e-10	-0.863539
62142171	chr11:62142171:A:T	4.71921e-18	-3.75216e-10	-1.22926	0.000157474	-3.75216e-10	-1.21286
62142397	chr11:62142397:C:T	5.39552e-18	-3.75216e-10	-1.09533	0.000208337	-3.75216e-10	-0.93296
62142497	chr11:62142497:A:G	7.35143e-19	-1.84846	-1.24014	2.2499e-05	-1.91907	-1.23958
62142686	chr11:62142686:CT:C	6.43842e-19	-1.98838	-1.23283	2.90636e-05	-1.70518	-1.19745
62142810	chr11:62142810:T:C	7.72241e-18	-3.75216e-10	-0.736778	0.000233318	-3.75216e-10	-0.819714
62142948	chr11:62142948:A:G	8.31038e-18	-3.75216e-10	-0.663399	0.000249592	-3.75216e-10	-0.752287
62143274	chr11:62143274:A:G	8.14954e-18	-3.75216e-10	-0.682942	0.000245173	-3.75216e-10	-0.770151
62143332	chr11:62143332:C:T	9.66971e-19	-2.15607	-0.658425	0.000119617	-0.971201	-0.516619
62144057	chr11:62144057:T:C	7.13189e-19	-1.91145	-1.20746	2.18373e-05	-1.96667	-1.22182
62144063	chr11:62144063:A:G	4.79388e-18	-3.75216e-10	-1.21356	0.000153315	-3.75216e-10	-1.23962
62144397	chr11:62144397:AAATT:A	5.57005e-18	-3.75216e-10	-1.0635	0.00017561	-3.75216e-10	-1.10385
62144565	chr11:62144565:C:T	4.88726e-18	-3.75216e-10	-1.19427	0.000158232	-3.75216e-10	-1.20805
62144738	chr11:62144738:C:T	5.43513e-18	-3.75216e-10	-1.08802	0.000210675	-3.75216e-10	-0.921797
62144928	chr11:62144928:G:A	8.16338e-18	-3.75216e-10	-0.681247	0.00024541	-3.75216e-10	-0.769184
62145413	chr11:62145413:G:T	8.18366e-18	-3.75216e-10	-0.678765	0.000241843	-3.75216e-10	-0.783826
62145607	chr11:62145607:C:T	8.18165e-18	-3.75216e-10	-0.67901	0.000246039	-3.75216e-10	-0.766625
62145672	chr11:62145672:C:T	4.72171e-18	-3.75216e-10	-1.22873	0.000153414	-3.75216e-10	-1.23897
62145724	chr11:62145724:G:T	4.89778e-18	-3.75216e-10	-1.19212	0.000183417	-3.75216e-10	-1.06036
62145760	chr11:62145760:A:G	8.14959e-18	-3.75216e-10	-0.682937	0.000245153	-3.75216e-10	-0.770234
62145885	chr11:62145885:G:T	4.86281e-18	-3.75216e-10	-1.19929	0.000181284	-3.75216e-10	-1.07205
62145924	chr11:62145924:T:C	8.14291e-18	-3.75216e-10	-0.683757	0.000244968	-3.75216e-10	-0.770988
62146038	chr11:62146038:C:T	8.10383e-18	-3.75216e-10	-0.688567	0.000243893	-3.75216e-10	-0.775387
62146139	chr11:62146139:T:G	2.0805e-18	-1.17113	-0.877164	1.8903e-05	-2.15757	-1.17523
62146235	chr11:62146235:A:G	4.94716e-18	-3.75216e-10	-1.18209	0.000187338	-3.75216e-10	-1.0392
62146305	chr11:62146305:G:A	8.13439e-18	-3.75216e-10	-0.684803	0.000244936	-3.75216e-10	-0.77112
62146333	chr11:62146333:A:G	4.94767e-18	-3.75216e-10	-1.18199	0.000187355	-3.75216e-10	-1.03911
62146366	chr11:62146366:G:T	4.90261e-18	-3.75216e-10	-1.19114	0.000184184	-3.75216e-10	-1.05618
62146484	chr11:62146484:C:T	5.32743e-18	-3.75216e-10	-1.10803	0.000204621	-3.75216e-10	-0.950954
62146531	chr11:62146531:G:A	4.90364e-18	-3.75216e-10	-1.19093	0.000154071	-3.75216e-10	-1.2347
62146584	chr11:62146584:G:A	4.92168e-18	-3.75216e-10	-1.18725	0.000185601	-3.75216e-10	-1.04852
62146650	chr11:62146650:T:C	8.17594e-18	-3.75216e-10	-0.679709	0.000245881	-3.75216e-10	-0.767268
62146897	chr11:62146897:C:T	5.32504e-16	4.40658	-0.909896	0.000792978	1.57157	-1.16789
62147080	chr11:62147080:A:G	8.17761e-18	-3.75216e-10	-0.679504	0.000245931	-3.75216e-10	-0.767065
62147322	chr11:62147322:A:G	7.23161e-18	-3.75216e-10	-0.802443	0.000298768	-3.75216e-10	-0.572448
62147419	chr11:62147419:A:T	4.98382e-18	-3.75216e-10	-1.17471	0.000189791	-3.75216e-10	-1.02619
62147497	chr11:62147497:G:A	4.8173e-18	-3.75216e-10	-1.20869	0.000156246	-3.75216e-10	-1.22068
62147503	chr11:62147503:T:A	7.15165e-18	-3.75216e-10	-0.813562	0.000294608	-3.75216e-10	-0.58647
62147605	chr11:62147605:T:C	6.97009e-19	-2.09799	-1.04387	2.66952e-05	-2.11638	-0.871251
62147675	chr11:62147675:G:A	8.17761e-18	-3.75216e-10	-0.679504	0.000245931	-3.75216e-10	-0.767065
62147680	chr11:62147680:T:C	8.17761e-18	-3.75216e-10	-0.679504	0.000245931	-3.75216e-10	-0.767065
62147730	chr11:62147730:G:A	8.20588e-18	-3.75216e-10	-0.676053	0.000246708	-3.75216e-10	-0.763908
62147804	chr11:62147804:G:A	8.29982e-18	-3.75216e-10	-0.66467	0.000249238	-3.75216e-10	-0.753705
62147868	chr11:62147868:G:A	8.31331e-18	-3.75216e-10	-0.663047	0.0002496	-3.75216e-10	-0.752254
62148114	chr11:62148114:T:C	8.01209e-18	-3.75216e-10	-0.699952	0.000241335	-3.75216e-10	-0.78593
62148229	chr11:62148229:C:T	8.12328e-18	-3.75216e-10	-0.68617	0.000244409	-3.75216e-10	-0.773273
62148278	chr11:62148278:C:A	4.97521e-18	-3.75216e-10	-1.17644	0.000154907	-3.75216e-10	-1.22929
62148435	chr11:62148435:C:G	8.14384e-18	-3.75216e-10	-0.683642	0.000244983	-3.75216e-10	-0.770927
62148574	chr11:62148574:G:A	8.1144e-18	-3.75216e-10	-0.687264	0.00024417	-3.75216e-10	-0.774252
62148618	chr11:62148618:C:T	7.99615e-18	-3.75216e-10	-0.701944	0.000241101	-3.75216e-10	-0.786901
62148840	chr11:62148840:C:T	8.1144e-18	-3.75216e-10	-0.687264	0.00024417	-3.75216e-10	-0.774252
62148851	chr11:62148851:C:A	8.1144e-18	-3.75216e-10	-0.687264	0.00024417	-3.75216e-10	-0.774252
62148981	chr11:62148981:T:A	8.1144e-18	-3.75216e-10	-0.687264	0.00024417	-3.75216e-10	-0.774252
62149047	chr11:62149047:C:G	8.1144e-18	-3.75216e-10	-0.687264	0.00024417	-3.75216e-10	-0.774252
62149083	chr11:62149083:C:G	7.89653e-18	-3.75216e-10	-0.714481	0.000238148	-3.75216e-10	-0.799224
62149246	chr11:62149246:C:T	4.96073e-18	-3.75216e-10	-1.17935	0.000188204	-3.75216e-10	-1.03459
62149258	chr11:62149258:A:G	5.48631e-18	-3.75216e-10	-1.07865	0.000213507	-3.75216e-10	-0.908444
62149330	chr11:62149330:G:A	7.41742e-19	-1.83957	-1.24008	2.27519e-05	-1.90836	-1.23911
62149530	chr11:62149530:A:G	8.72646e-19	-2.15789	-0.759241	4.48132e-05	-2.15838	-0.311234
62149968	chr11:62149968:A:G	7.97366e-18	-3.75216e-10	-0.704761	0.000240271	-3.75216e-10	-0.790347
62150041	chr11:62150041:A:G	8.16703e-18	-3.75216e-10	-0.680799	0.000245681	-3.75216e-10	-0.768081
62150370	chr11:62150370:T:C	8.11224e-18	-3.75216e-10	-0.68753	0.000244103	-3.75216e-10	-0.774523
62150459	chr11:62150459:CTGGGCTTGGGCA:C	1.52228e-17	-1.01658	0.958467	4.5899e-05	-2.15838	-0.287296
62150634	chr11:62150634:A:G	8.1144e-18	-3.75216e-10	-0.687264	0.00024417	-3.75216e-10	-0.774252
62150651	chr11:62150651:A:G	5.27941e-18	-3.75216e-10	-1.11709	0.000197594	-3.75216e-10	-0.985901
62150661	chr11:62150661:T:C	7.24277e-18	-3.75216e-10	-0.8009	0.000299214	-3.75216e-10	-0.570956
62150740	chr11:62150740:C:T	2.1638e-18	-2.00904	-2.74067e-10	9.14923e-05	-1.75586	-2.74067e-10
62150856	chr11:62150856:T:C	8.12478e-18	-3.75216e-10	-0.685986	0.000244469	-3.75216e-10	-0.773026
62150868	chr11:62150868:C:T	8.26878e-18	-3.75216e-10	-0.668417	0.000248387	-3.75216e-10	-0.757129
62151147	chr11:62151147:A:C	4.92561e-18	-3.75216e-10	-1.18646	0.000154316	-3.75216e-10	-1.23311
62151161	chr11:62151161:G:A	7.20211e-18	-3.75216e-10	-0.806531	0.000297081	-3.75216e-10	-0.57811
62151445	chr11:62151445:T:G	1.31687e-18	-1.29409	-1.21155	2.83841e-05	-1.78427	-1.14201
62151576	chr11:62151576:G:A	8.02829e-18	-3.75216e-10	-0.697933	0.000241786	-3.75216e-10	-0.784061
62152006	chr11:62152006:G:A	8.1144e-18	-3.75216e-10	-0.687264	0.00024417	-3.75216e-10	-0.774252
62152221	chr11:62152221:C:T	7.90714e-19	-1.84992	-1.1658	1.96567e-05	-2.15396	-1.13974
62152711	chr11:62152711:G:A	8.15612e-18	-3.75216e-10	-0.682136	0.000245318	-3.75216e-10	-0.769559
62153312	chr11:62153312:T:C	9.97934e-19	-2.1516	-0.631375	0.000115332	-1.0375	-0.486797
62153335	chr11:62153335:G:C	7.87868e-18	-3.75216e-10	-0.716743	0.000237656	-3.75216e-10	-0.801291
62153340	chr11:62153340:A:G	6.18542e-19	-2.15335	-1.10794	1.89167e-05	-2.13494	-1.19713
62153547	chr11:62153547:A:C	8.51926e-18	-3.75216e-10	-0.638575	0.000255348	-3.75216e-10	-0.729487
62153548	chr11:62153548:T:C	2.10697e-18	-2.03565	-2.74067e-10	6.88393e-05	-2.04034	-2.74067e-10
62153630	chr11:62153630:A:G	7.91502e-18	-3.75216e-10	-0.712143	0.000238695	-3.75216e-10	-0.79693
62153683	chr11:62153683:T:C	8.16792e-18	-3.75216e-10	-0.68069	0.000245586	-3.75216e-10	-0.768469
62153776	chr11:62153776:G:A	2.23979e-18	-1.97452	-2.74067e-10	0.000158063	-1.20912	-2.74067e-10
62154007	chr11:62154007:A:G	4.93447e-18	-3.75216e-10	-1.18466	0.000154417	-3.75216e-10	-1.23246
62154081	chr11:62154081:T:TTTGAG	8.25064e-18	-3.75216e-10	-0.670614	0.000247926	-3.75216e-10	-0.758987
62154303	chr11:62154303:A:G	4.71205e-18	-3.75216e-10	-1.23078	0.000153499	-3.75216e-10	-1.23842
62154535	chr11:62154535:G:A	8.28238e-18	-3.75216e-10	-0.666774	0.000248679	-3.75216e-10	-0.755953
62154635	chr11:62154635:G:A	8.06426e-18	-3.75216e-10	-0.693462	0.000242785	-3.75216e-10	-0.77994
62154639	chr11:62154639:C:CTATT	8.07282e-18	-3.75216e-10	-0.692401	0.000243021	-3.75216e-10	-0.778967
62155107	chr11:62155107:A:C	8.14479e-18	-3.75216e-10	-0.683526	0.000245006	-3.75216e-10	-0.770833
62155175	chr11:62155175:G:A	8.25022e-18	-3.75216e-10	-0.670664	0.000247921	-3.75216e-10	-0.759004
62155274	chr11:62155274:G:A	8.14844e-18	-3.75216e-10	-0.683078	0.000245106	-3.75216e-10	-0.770426
62155352	chr11:62155352:T:A	5.57368e-18	-1.06285	-2.74067e-10	0.000174968	-1.10751	-2.74067e-10
62155373	chr11:62155373:A:G	4.0924e-18	-1.37177	-2.74067e-10	6.42581e-05	-2.10921	-2.74067e-10
62155376	chr11:62155376:T:C	4.94985e-18	-3.75216e-10	-1.18155	0.000187424	-3.75216e-10	-1.03874
62155528	chr11:62155528:G:A	5.89824e-18	-3.75216e-10	-1.00625	0.000177526	-3.75216e-10	-1.093
62155614	chr11:62155614:G:A	4.84927e-18	-3.75216e-10	-1.20208	0.00018018	-3.75216e-10	-1.07816
62155653	chr11:62155653:A:G	4.92724e-18	-3.75216e-10	-1.18613	0.000185797	-3.75216e-10	-1.04746
62155903	chr11:62155903:A:G	1.02958e-18	-2.15833	-0.593423	5.69112e-05	-2.15866	-0.0719615
62155914	chr11:62155914:A:G	8.06942e-18	-3.75216e-10	-0.692823	0.000242923	-3.75216e-10	-0.77937
62155919	chr11:62155919:TTGA:T	8.05089e-18	-3.75216e-10	-0.695121	0.000242415	-3.75216e-10	-0.781463
62155997	chr11:62155997:T:C	8.11246e-18	-3.75216e-10	-0.687503	0.000244163	-3.75216e-10	-0.774278
62155999	chr11:62155999:C:T	7.35647e-18	-3.75216e-10	-0.785324	0.000224862	-3.75216e-10	-0.856627
62156069	chr11:62156069:A:T	1.51344e-17	-1.08921	1.02527	4.78803e-05	-2.15911	-0.244305
62156149	chr11:62156149:A:G	8.34983e-18	-3.75216e-10	-0.658663	0.000250672	-3.75216e-10	-0.747968
62156168	chr11:62156168:A:G	8.09169e-18	-3.75216e-10	-0.690067	0.000243534	-3.75216e-10	-0.77686
62156185	chr11:62156185:T:A	7.5186e-19	-1.82667	-1.23944	2.30628e-05	-1.89635	-1.23755
62156348	chr11:62156348:A:G	8.17251e-18	-3.75216e-10	-0.680128	0.000245799	-3.75216e-10	-0.767602
62156378	chr11:62156378:G:A	7.95572e-18	-3.75216e-10	-0.707013	0.000239786	-3.75216e-10	-0.792367
62156623	chr11:62156623:G:T	8.07945e-18	-3.75216e-10	-0.691581	0.000243236	-3.75216e-10	-0.778083
62156647	chr11:62156647:A:T	4.97133e-18	-3.75216e-10	-1.17722	0.000159112	-3.75216e-10	-1.20251
62156953	chr11:62156953:A:G	8.05008e-18	-3.75216e-10	-0.695222	0.000242425	-3.75216e-10	-0.781422
62157233	chr11:62157233:G:A	4.99199e-18	-3.75216e-10	-1.17307	0.000190339	-3.75216e-10	-1.02331
62157288	chr11:62157288:C:T	7.05766e-19	-2.15521	-0.97417	8.51233e-05	-0.975347	-0.852667
62157321	chr11:62157321:CTCTT:C	4.97509e-18	-3.75216e-10	-1.17646	0.000189178	-3.75216e-10	-1.02942
62157384	chr11:62157384:G:A	8.35053e-18	-3.75216e-10	-0.658579	0.000250685	-3.75216e-10	-0.747919
62157900	chr11:62157900:A:G	7.19162e-18	-3.75216e-10	-0.807988	0.000296382	-3.75216e-10	-0.580466
62157915	chr11:62157915:G:A	4.53715e-18	-1.26861	-2.74067e-10	8.7364e-05	-1.80203	-2.74067e-10
62157970	chr11:62157970:G:A	4.87763e-18	-3.75216e-10	-1.19624	0.000175521	-3.75216e-10	-1.10436
62158747	chr11:62158747:G:A	5.44331e-18	-3.75216e-10	-1.08652	0.000172016	-3.75216e-10	-1.12453
62159382	chr11:62159382:T:C	5.43984e-18	-3.75216e-10	-1.08715	0.00017202	-3.75216e-10	-1.1245
62159599	chr11:62159599:G:A	4.9412e-18	-3.75216e-10	-1.1833	0.000154488	-3.75216e-10	-1.232
62161184	chr11:62161184:G:A	4.74938e-18	-3.75216e-10	-1.22289	0.000171995	-3.75216e-10	-1.12465
62161270	chr11:62161270:A:G	1.0099e-18	-1.6338	-1.13726	3.54272e-05	-1.55342	-1.15122
62161524	chr11:62161524:G:C	9.72947e-19	-1.67765	-1.13068	3.73789e-05	-1.50571	-1.1453
62161683	chr11:62161683:A:G	1.24127e-18	-1.35007	-1.2147	2.96622e-05	-1.735	-1.14724
62162829	chr11:62162829:G:A	4.75902e-18	-3.75216e-10	-1.22086	0.000153545	-3.75216e-10	-1.23812
62163145	chr11:62163145:C:T	4.76389e-18	-3.75216e-10	-1.21984	0.000153498	-3.75216e-10	-1.23843
62163325	chr11:62163325:G:A	7.4661e-18	-0.544801	-0.225731	2.54496e-05	-2.12732	-0.908098
62163473	chr11:62163473:G:T	9.47796e-18	-3.75216e-10	-0.531935	0.000276789	-3.75216e-10	-0.648859
62163489	chr11:62163489:G:T	8.85622e-19	-1.67812	-1.22425	2.72887e-05	-1.74947	-1.21618
62164044	chr11:62164044:A:T	8.70934e-19	-1.73466	-1.18443	3.82446e-05	-1.43524	-1.19287
62164463	chr11:62164463:T:A	8.63008e-19	-1.78382	-1.14442	4.23204e-05	-1.36896	-1.15789
62164595	chr11:62164595:T:C	4.84421e-18	-3.75216e-10	-1.20312	0.000153247	-3.75216e-10	-1.24006
62164909	chr11:62164909:G:A	5.73676e-18	-1.03401	-2.74067e-10	0.000115366	-1.524	-2.74067e-10
62165162	chr11:62165162:C:T	5.04889e-18	-3.75216e-10	-1.16174	0.000162714	-3.75216e-10	-1.18012
62165311	chr11:62165311:A:G	4.9618e-18	-3.75216e-10	-1.17914	0.000160163	-3.75216e-10	-1.19592
62165468	chr11:62165468:G:T	4.81323e-18	-3.75216e-10	-1.20954	0.000176472	-3.75216e-10	-1.09895
62165519	chr11:62165519:A:G	6.51414e-18	-3.75216e-10	-0.906929	0.000264209	-3.75216e-10	-0.695375
62166024	chr11:62166024:C:T	5.33384e-18	-3.75216e-10	-1.10683	0.000158769	-3.75216e-10	-1.20466
62166596	chr11:62166596:T:A	4.95276e-18	-3.75216e-10	-1.18096	0.000178499	-3.75216e-10	-1.08753
62166932	chr11:62166932:T:G	4.67913e-18	-3.75216e-10	-1.23779	0.000159522	-3.75216e-10	-1.19994
62167089	chr11:62167089:C:G	4.67322e-18	-3.75216e-10	-1.23906	0.000154067	-3.75216e-10	-1.23473
62167498	chr11:62167498:C:T	2.08239e-18	-2.04739	-2.74067e-10	6.16864e-05	-2.15005	-2.74067e-10
62167963	chr11:62167963:C:T	4.67264e-18	-3.75216e-10	-1.23918	0.000162188	-3.75216e-10	-1.18336
62168095	chr11:62168095:C:T	4.68509e-18	-3.75216e-10	-1.23652	0.000165259	-3.75216e-10	-1.1646
62168195	chr11:62168195:G:C	5.42948e-18	-3.75216e-10	-1.08906	0.000160207	-3.75216e-10	-1.19565
62168901	chr11:62168901:T:C	4.67166e-18	-3.75216e-10	-1.23939	0.000160907	-3.75216e-10	-1.19129
62169376	chr11:62169376:A:G	4.77677e-18	-3.75216e-10	-1.21714	0.000172293	-3.75216e-10	-1.12292
62169472	chr11:62169472:C:T	6.31743e-19	-2.0185	-1.22168	3.02371e-05	-1.63891	-1.22413
62169507	chr11:62169507:G:GC	8.81012e-18	-3.75216e-10	-0.605004	0.000338207	-3.75216e-10	-0.448456
62169612	chr11:62169612:G:A	4.67355e-18	-3.75216e-10	-1.23899	0.000160382	-3.75216e-10	-1.19456
62169713	chr11:62169713:T:C	6.90436e-19	-1.91526	-1.23608	2.19967e-05	-1.94979	-1.23143
62169860	chr11:62169860:T:A	9.15333e-18	-3.75216e-10	-0.566787	0.000353343	-3.75216e-10	-0.404677
62170073	chr11:62170073:G:A	9.90371e-19	-1.78714	-1.00344	2.02471e-05	-2.15672	-1.10738
62170186	chr11:62170186:C:T	5.54982e-19	-2.12993	-1.23979	2.51602e-05	-1.80798	-1.23887
62170666	chr11:62170666:CTTG:C	5.16045e-18	-0.571298	-0.568582	2.97577e-05	-2.11012	-0.768904
62170878	chr11:62170878:C:T	7.12851e-19	-1.88547	-1.23392	2.24345e-05	-1.92388	-1.23763
62170972	chr11:62170972:TG:T	1.54017e-18	-1.9249	-0.424112	3.87401e-05	-2.10109	-0.514155
62170980	chr11:62170980:T:C	2.23827e-18	-1.9752	-2.74067e-10	6.17153e-05	-2.14958	-2.74067e-10
62171176	chr11:62171176:A:G	1.50414e-18	-1.59481	-0.777869	2.72293e-05	-1.89289	-1.07493
62171257	chr11:62171257:C:T	2.0218e-17	-0.16428	0.38995	4.46192e-05	-2.04377	-0.430175
62171398	chr11:62171398:CT:C	4.82698e-18	-3.75216e-10	-1.20668	0.000156438	-3.75216e-10	-1.21945
62171647	chr11:62171647:G:T	2.09735e-17	-0.11305	0.375405	4.83324e-05	-2.02164	-0.372371
62172314	chr11:62172314:G:A	4.95699e-18	-3.75216e-10	-1.1801	0.000154576	-3.75216e-10	-1.23143
62173982	chr11:62173982:T:C	1.11074e-18	-1.669	-1.00688	2.30195e-05	-2.08247	-1.0533
62174344	chr11:62174344:T:C	9.06382e-19	-1.74201	-1.13719	2.45931e-05	-1.83398	-1.23567
62174458	chr11:62174458:C:T	5.27553e-18	-0.861072	-0.256753	4.16469e-05	-1.91023	-0.632662
62174691	chr11:62174691:T:A	1.48645e-18	-1.8275	-0.557014	3.2466e-05	-2.13887	-0.653051
62175052	chr11:62175052:C:T	1.04054e-17	-3.75216e-10	-0.438584	0.000309935	-3.75216e-10	-0.535754
62175069	chr11:62175069:G:T	1.59884e-18	-1.15356	-1.15807	2.33291e-05	-1.99365	-1.12877
62175387	chr11:62175387:A:T	9.92348e-19	-2.0756	-0.712985	2.41425e-05	-2.13927	-0.948871
62175426	chr11:62175426:T:C	1.75221e-18	-1.05067	-1.16935	2.40964e-05	-1.948	-1.14206
62175433	chr11:62175433:T:C	7.13903e-18	-0.815327	-2.74067e-10	0.000115659	-1.52147	-2.74067e-10
62175520	chr11:62175520:C:T	9.46217e-19	-2.11738	-0.718805	2.487e-05	-2.10604	-0.952417
62175558	chr11:62175558:A:G	5.22073e-18	-3.75216e-10	-1.12827	0.000165597	-3.75216e-10	-1.16256
62175677	chr11:62175677:C:T	4.68355e-18	-3.75216e-10	-1.23685	0.000153244	-3.75216e-10	-1.24008
62176031	chr11:62176031:A:C	8.61513e-19	-2.15911	-0.770855	5.13654e-05	-1.23383	-1.09932
62176044	chr11:62176044:G:A	6.91344e-18	-3.75216e-10	-0.847436	0.000244745	-3.75216e-10	-0.771897
62176062	chr11:62176062:C:T	5.15828e-18	-3.75216e-10	-1.1403	0.000164798	-3.75216e-10	-1.16739
62176346	chr11:62176346:G:A	8.85568e-19	-2.13333	-0.769099	2.4639e-05	-2.08168	-0.986103
62176373	chr11:62176373:C:T	8.8498e-19	-2.14068	-0.762411	2.51225e-05	-2.0672	-0.981156
62176838	chr11:62176838:T:G	8.80795e-19	-2.13912	-0.768715	2.49218e-05	-2.07058	-0.985788
62176950	chr11:62176950:T:C	8.8674e-19	-2.1369	-0.764208	2.48833e-05	-2.0754	-0.98252
62176974	chr11:62176974:T:C	8.88033e-19	-2.13374	-0.76591	2.47105e-05	-2.08111	-0.983771
62177012	chr11:62177012:C:T	8.04671e-18	-3.75216e-10	-0.695641	0.00022643	-3.75216e-10	-0.849682
62177847	chr11:62177847:C:T	5.76488e-18	-3.75216e-10	-1.02912	0.000223264	-3.75216e-10	-0.863761
62178079	chr11:62178079:ACT:A	9.56685e-19	-2.13929	-0.685897	2.62782e-05	-2.0728	-0.93058
62178106	chr11:62178106:G:A	9.90426e-19	-2.13823	-0.652293	2.68995e-05	-2.07463	-0.90538
62178484	chr11:62178484:C:T	5.40951e-18	-3.75216e-10	-1.09275	0.000179772	-3.75216e-10	-1.08042
62178816	chr11:62178816:T:C	5.02838e-18	-3.75216e-10	-1.16581	0.000161269	-3.75216e-10	-1.18904
62179110	chr11:62179110:T:A	9.48509e-19	-2.15827	-0.675499	5.66176e-05	-1.19123	-1.04457
62179402	chr11:62179402:AT:A	9.43761e-19	-2.15702	-0.681769	5.84329e-05	-1.15661	-1.04762
62179563	chr11:62179563:T:C	2.84597e-18	-1.735	-2.74067e-10	7.60173e-05	-1.94115	-2.74067e-10
62179665	chr11:62179665:A:T	2.56986e-18	-2.04973	0.212677	8.00646e-05	-2.0689	0.179616
62179916	chr11:62179916:G:A	2.53297e-18	-2.06416	0.212653	7.90169e-05	-2.08221	0.179754
62179920	chr11:62179920:G:A	1.01339e-18	-2.14207	-0.625535	2.76381e-05	-2.06673	-0.886187
62180211	chr11:62180211:T:A	1.37363e-17	-3.75216e-10	-0.160861	0.000512208	-3.75216e-10	-0.0333853
62180234	chr11:62180234:A:G	1.54957e-18	-1.13471	-1.20822	2.30381e-05	-1.95438	-1.18058
62180294	chr11:62180294:T:C	2.57558e-18	-2.04748	0.212653	8.02196e-05	-2.0671	0.179754
62180398	chr11:62180398:T:C	2.69878e-18	-2.06495	0.276847	8.40353e-05	-2.08318	0.242305
62180416	chr11:62180416:T:C	2.58688e-18	-2.05553	0.225083	8.06721e-05	-2.07427	0.192548
62180669	chr11:62180669:G:A	1.28246e-18	-1.3503	-1.18182	2.67221e-05	-1.74971	-1.23691
62180948	chr11:62180948:G:T	2.53633e-18	-2.05502	0.204829	7.90646e-05	-2.0738	0.171948
62181136	chr11:62181136:T:C	2.46361e-18	-2.05079	0.171512	7.67762e-05	-2.07031	0.139085
62181148	chr11:62181148:C:T	2.4196e-18	-2.04859	0.151292	7.54692e-05	-2.06798	0.119589
62181388	chr11:62181388:T:C	1.00147e-18	-2.14354	-0.635895	2.75286e-05	-2.06326	-0.893627
62181396	chr11:62181396:G:A	6.02817e-18	-3.75216e-10	-0.984461	0.000238871	-3.75216e-10	-0.796191
62181754	chr11:62181754:T:C	2.67376e-18	-2.0555	0.258079	8.32804e-05	-2.07449	0.224592
62181792	chr11:62181792:T:C	6.46205e-18	-3.75216e-10	-0.914958	0.000182333	-3.75216e-10	-1.06628
62181807	chr11:62181807:G:A	2.4445e-18	-2.03555	0.148491	7.62918e-05	-2.05658	0.119035
62181814	chr11:62181814:T:A	1.54378e-18	-1.12155	-1.22512	2.26285e-05	-1.94845	-1.20445
62181905	chr11:62181905:C:T	2.54452e-18	-2.06859	0.221631	7.94215e-05	-2.08618	0.188836
62182277	chr11:62182277:C:G	2.39807e-18	-2.06885	0.162608	7.49315e-05	-2.08626	0.13072
62182544	chr11:62182544:C:A	6.60621e-18	-3.75216e-10	-0.892894	0.000204987	-3.75216e-10	-0.949167
62182883	chr11:62182883:C:T	1.39504e-18	-1.98107	-0.466912	4.20201e-05	-2.01272	-0.52125
62183286	chr11:62183286:T:G	2.52681e-18	-2.05711	0.203161	7.86932e-05	-2.07606	0.169506
62183430	chr11:62183430:G:T	2.66713e-18	-2.04185	0.241949	8.30324e-05	-2.06205	0.209162
62183661	chr11:62183661:G:T	2.51304e-18	-2.05898	0.199569	7.83946e-05	-2.07756	0.167195
62183855	chr11:62183855:C:T	1.40599e-18	-2.15196	-0.288204	8.5267e-05	-1.07575	-0.750577
62183975	chr11:62183975:C:T	2.54244e-18	-2.04713	0.199355	7.92112e-05	-2.06691	0.166913
62184513	chr11:62184513:A:G	1.24733e-17	-0.977453	0.720136	3.57761e-05	-2.15904	-0.535793
62184518	chr11:62184518:C:T	2.43136e-18	-2.06404	0.171581	7.59398e-05	-2.08221	0.14004
62184557	chr11:62184557:G:A	3.94182e-18	-0.911457	-0.497804	2.86202e-05	-2.15502	-0.76298
62184562	chr11:62184562:G:A	2.51913e-18	-2.06046	0.203465	7.85865e-05	-2.07899	0.171074
62185021	chr11:62185021:C:G	9.64655e-18	-3.75216e-10	-0.514303	0.000264575	-3.75216e-10	-0.69399
62185321	chr11:62185321:T:G	2.55574e-18	-2.04457	0.202008	7.96463e-05	-2.06419	0.169668
62185459	chr11:62185459:G:A	4.96573e-18	-3.75216e-10	-1.17834	0.000155749	-3.75216e-10	-1.22387
62185494	chr11:62185494:A:G	5.01902e-18	-3.75216e-10	-1.16767	0.000161128	-3.75216e-10	-1.18991
62185948	chr11:62185948:T:C	1.68506e-18	-2.05132	-0.207787	5.3218e-05	-2.0706	-0.227117
62186000	chr11:62186000:C:T	5.07058e-18	-3.75216e-10	-1.15745	0.000162476	-3.75216e-10	-1.18158
62186043	chr11:62186043:A:G	1.67454e-18	-2.06338	-0.201988	5.29462e-05	-2.08151	-0.221326
62186051	chr11:62186051:T:C	1.62259e-18	-1.98966	-0.307222	5.30652e-05	-2.01937	-0.281228
62186070	chr11:62186070:T:C	2.0753e-17	0.251788	-2.74067e-10	0.000290284	-0.601255	-2.74067e-10
62186203	chr11:62186203:G:T	1.59925e-17	-3.75216e-10	-0.00878468	0.000676107	-3.75216e-10	0.244236
62186350	chr11:62186350:G:A	1.67968e-18	-2.04471	-0.217587	5.30218e-05	-2.06472	-0.236693
62186537	chr11:62186537:C:T	1.38068e-18	-1.21877	-1.23955	1.773e-05	-2.15711	-1.23975
62186785	chr11:62186785:A:G	1.29193e-18	-2.1591	-0.365663	8.15698e-05	-1.23162	-0.639033
62187116	chr11:62187116:T:A	5.12831e-18	-3.75216e-10	-1.14613	0.000188452	-3.75216e-10	-1.03327
62187157	chr11:62187157:A:G	1.62763e-17	-3.75216e-10	0.0088069	0.000689684	-3.75216e-10	0.264118
62187715	chr11:62187715:A:G	6.55701e-18	-3.75216e-10	-0.900369	0.000184816	-3.75216e-10	-1.05276
62188493	chr11:62188493:G:A	5.75652e-18	-3.75216e-10	-1.03057	0.000199105	-3.75216e-10	-0.978285
62188538	chr11:62188538:C:T	1.36291e-18	-1.24388	-1.2274	2.1394e-05	-2.00043	-1.20857
62188801	chr11:62188801:G:A	7.31585e-19	-1.95396	-1.13948	2.07071e-05	-2.0078	-1.23383
62188956	chr11:62188956:A:C	2.92986e-18	-0.876843	-0.829108	2.51822e-05	-2.11748	-0.9285
62189041	chr11:62189041:AAGC:A	2.98335e-18	-1.09778	-0.590074	3.00968e-05	-2.14623	-0.721468
62189066	chr11:62189066:G:A	2.77206e-18	-1.76131	-2.74067e-10	9.76242e-05	-1.69099	-2.74067e-10
62189123	chr11:62189123:G:A	1.86467e-18	-2.15782	-2.74067e-10	6.39555e-05	-2.11393	-2.74067e-10
62189387	chr11:62189387:G:A	2.92325e-17	-3.75216e-10	0.594376	0.00138051	-3.75216e-10	0.95809
62189437	chr11:62189437:T:A	3.69135e-18	-1.47491	-2.74067e-10	6.35665e-05	-2.12003	-2.74067e-10
62189598	chr11:62189598:G:A	1.5816e-18	-1.19616	-1.12631	2.47751e-05	-1.98057	-1.0817
62189665	chr11:62189665:G:T	1.8018e-18	-1.81811	-0.374007	3.11415e-05	-2.04602	-0.787554
62189768	chr11:62189768:C:T	4.66925e-18	-3.75216e-10	-1.23991	0.000153267	-3.75216e-10	-1.23994
62190003	chr11:62190003:G:A	6.46832e-18	-3.75216e-10	-0.913988	0.000204451	-3.75216e-10	-0.951786
62190061	chr11:62190061:G:T	1.41527e-18	-1.22286	-1.21073	1.77613e-05	-2.1561	-1.239
62190067	chr11:62190067:A:T	1.51863e-18	-1.19294	-1.17016	2.36505e-05	-1.97786	-1.13087
62190149	chr11:62190149:G:A	7.71089e-19	-2.15897	-0.881889	2.55942e-05	-1.99242	-1.03733
62190511	chr11:62190511:C:G	4.79748e-18	-3.75216e-10	-1.21281	0.000163414	-3.75216e-10	-1.17583
62190544	chr11:62190544:T:G	7.59594e-18	-3.75216e-10	-0.75329	0.000203763	-3.75216e-10	-0.955158
62190571	chr11:62190571:G:A	1.30161e-18	-1.37812	-1.13919	2.26916e-05	-2.05093	-1.09919
62190719	chr11:62190719:T:G	2.65055e-18	-1.54787	-0.258261	4.0833e-05	-1.87341	-0.689211
62191256	chr11:62191256:A:G	5.0989e-18	-3.75216e-10	-1.15188	0.000178427	-3.75216e-10	-1.08794
62191371	chr11:62191371:A:C	4.79596e-18	-3.75216e-10	-1.21313	0.000155546	-3.75216e-10	-1.22518
62191591	chr11:62191591:A:G	4.69909e-18	-3.75216e-10	-1.23353	0.000158263	-3.75216e-10	-1.20786
62192164	chr11:62192164:C:T	2.02625e-17	-3.75216e-10	0.22787	0.000854681	-3.75216e-10	0.478614
62192796	chr11:62192796:C:T	1.26004e-18	-1.33214	-1.21762	2.00881e-05	-2.06987	-1.20211
62193291	chr11:62193291:T:TC	1.24598e-17	-0.924818	0.666418	0.0002243	-1.08718	0.22805
62193475	chr11:62193475:C:A	2.327e-17	-3.75216e-10	0.366261	0.000990029	-3.75216e-10	0.625619
62193507	chr11:62193507:A:C	2.16239e-18	-2.00969	-2.74067e-10	9.38542e-05	-1.73037	-2.74067e-10
62194302	chr11:62194302:T:C	1.18539e-17	-3.75216e-10	-0.308247	0.00035361	-3.75216e-10	-0.403922
62194308	chr11:62194308:T:G	1.28121e-17	-3.75216e-10	-0.230518	0.000378111	-3.75216e-10	-0.336927
62194403	chr11:62194403:G:C	9.83184e-19	-1.81834	-0.979522	5.11551e-05	-1.31532	-1.02193
62194454	chr11:62194454:T:C	1.09672e-18	-2.11172	-0.576865	3.64698e-05	-2.1469	-0.528729
62194466	chr11:62194466:G:A	1.85807e-17	0.141218	-2.74067e-10	0.000366921	-0.366968	-2.74067e-10
62194649	chr11:62194649:A:C	1.10147e-18	-2.15262	-0.531643	0.000105001	-1.19143	-0.426717
62195129	chr11:62195129:A:G	9.59797e-18	-3.75216e-10	-0.519352	0.000251885	-3.75216e-10	-0.743144
62195165	chr11:62195165:C:T	6.02426e-18	-3.75216e-10	-0.98511	0.000189496	-3.75216e-10	-1.02775
62195501	chr11:62195501:A:G	4.37782e-18	-1.30435	-2.74067e-10	7.8535e-05	-1.90857	-2.74067e-10
62196143	chr11:62196143:A:G	8.49197e-19	-1.73641	-1.20796	2.09267e-05	-2.02165	-1.20944
62196160	chr11:62196160:A:G	8.18316e-19	-1.76502	-1.21639	2.11157e-05	-2.00374	-1.21835
62196164	chr11:62196164:G:C	1.13526e-17	-3.75216e-10	-0.351459	0.000338233	-3.75216e-10	-0.448379
62196240	chr11:62196240:C:T	5.26749e-18	-3.75216e-10	-1.11935	0.000161687	-3.75216e-10	-1.18646
62196390	chr11:62196390:T:C	5.97375e-18	-3.75216e-10	-0.99353	0.000173248	-3.75216e-10	-1.11739
62196513	chr11:62196513:C:T	2.48003e-17	-3.75216e-10	0.42995	0.00110302	-3.75216e-10	0.73369
62196836	chr11:62196836:G:A	1.61333e-18	-2.10214	-0.200463	0.000171775	-0.695083	-0.430848
62196953	chr11:62196953:C:T	4.13981e-17	0.94233	-2.74067e-10	0.000731618	0.323143	-2.74067e-10
62197249	chr11:62197249:G:A	1.00369e-17	-2.15824	1.6836	0.000542186	-1.40582	1.42932
62197516	chr11:62197516:G:A	1.15721e-17	-2.15166	1.81935	0.000711294	-1.29793	1.5929
62197522	chr11:62197522:C:T	9.0192e-18	-3.75216e-10	-0.581548	0.000249445	-3.75216e-10	-0.752877
62197591	chr11:62197591:T:A	1.06604e-17	-2.15815	1.74379	0.000576034	-1.40407	1.48812
62197879	chr11:62197879:C:T	1.68066e-18	-2.11573	-0.145986	0.00016811	-0.766358	-0.381141
62197926	chr11:62197926:A:G	1.66665e-18	-2.12189	-0.148197	0.000161589	-0.803188	-0.383868
62198151	chr11:62198151:G:A	8.56138e-19	-2.07928	-0.856951	9.23208e-05	-0.607395	-1.13945
62198549	chr11:62198549:C:G	7.41025e-18	-1.2795	0.50146	0.000182845	-1.29876	0.235282
62198714	chr11:62198714:C:T	9.39811e-18	-3.75216e-10	-0.540395	0.000258572	-3.75216e-10	-0.716942
62198864	chr11:62198864:TG:T	1.8515e-17	-3.75216e-10	0.137679	0.000807663	-3.75216e-10	0.42203
62198916	chr11:62198916:G:A	1.73077e-18	-2.12136	-0.110976	0.000168585	-0.79802	-0.346658
62199157	chr11:62199157:T:A	4.91192e-18	-2.14776	0.958526	0.000467321	-1.20278	1.07768
62199571	chr11:62199571:T:A	1.04719e-17	-3.75216e-10	-0.432209	0.000280792	-3.75216e-10	-0.6345
62199831	chr11:62199831:A:T	1.07598e-17	-3.75216e-10	-0.405087	0.000286234	-3.75216e-10	-0.615304
62199881	chr11:62199881:A:C	1.5527e-18	-1.50532	-0.835586	2.68422e-05	-2.10745	-0.874687
62200291	chr11:62200291:C:A	5.6347e-18	-3.75216e-10	-1.05196	0.000165874	-3.75216e-10	-1.16089
62200412	chr11:62200412:G:T	1.02922e-17	-1.14324	0.693717	0.000258528	-1.15814	0.441032
62200869	chr11:62200869:A:T	2.63468e-18	-1.23322	-0.578925	8.38553e-05	-1.22472	-0.618299
62200900	chr11:62200900:G:A	9.64226e-18	-3.75216e-10	-0.514748	0.000261749	-3.75216e-10	-0.704729
62201042	chr11:62201042:T:C	1.03089e-17	-1.17948	0.731578	3.41927e-05	-2.1465	-0.593602
62201320	chr11:62201320:A:G	5.67029e-18	-3.75216e-10	-1.04566	0.00017959	-3.75216e-10	-1.08144
62201321	chr11:62201321:A:C	5.96958e-19	-2.13501	-1.1618	1.77211e-05	-2.15888	-1.23848
62201539	chr11:62201539:G:A	1.48534e-18	-1.53685	-0.84841	2.67441e-05	-2.09885	-0.886952
62201583	chr11:62201583:C:A	4.80623e-18	-3.75216e-10	-1.21099	0.000158783	-3.75216e-10	-1.20457
62201624	chr11:62201624:C:T	4.68101e-18	-3.75216e-10	-1.23739	0.000157779	-3.75216e-10	-1.21092
62201774	chr11:62201774:T:C	1.54955e-18	-1.48208	-0.860859	2.60299e-05	-2.11442	-0.898452
62201958	chr11:62201958:A:G	1.48759e-18	-1.54087	-0.842882	2.69238e-05	-2.09763	-0.881477
62202064	chr11:62202064:G:T	1.43057e-17	-2.14973	2.02949	0.000896765	-1.2779	1.80458
62202329	chr11:62202329:A:G	4.67794e-18	-3.75216e-10	-1.23805	0.000157611	-3.75216e-10	-1.21199
62203062	chr11:62203062:G:A	2.85225e-18	-1.7328	-2.74067e-10	9.31457e-05	-1.73795	-2.74067e-10
62203574	chr11:62203574:C:G	8.91484e-18	-3.75216e-10	-0.593187	0.000390146	-3.75216e-10	-0.305595
62203655	chr11:62203655:G:A	2.31094e-18	-2.11617	0.172919	0.000223757	-0.762387	-0.0991696
62203852	chr11:62203852:C:T	5.94757e-18	-3.75216e-10	-0.997922	0.00017297	-3.75216e-10	-1.119
62203942	chr11:62203942:G:A	9.00604e-18	-1.08067	0.497663	0.000225077	-1.09874	0.243069
62204065	chr11:62204065:C:T	7.95514e-18	-1.13426	0.427173	0.000199913	-1.14869	0.17446
62204126	chr11:62204126:C:G	1.84136e-18	-1.33301	-0.837391	2.58186e-05	-2.14386	-0.877154
62204152	chr11:62204152:C:T	8.15455e-18	-3.75216e-10	-0.682328	0.000321108	-3.75216e-10	-0.500337
62204373	chr11:62204373:C:T	1.72537e-17	-3.75216e-10	0.0671242	0.000747379	-3.75216e-10	0.344458
62204379	chr11:62204379:G:A	9.30631e-18	-0.993968	0.443756	3.51116e-05	-2.15864	-0.554945
62204391	chr11:62204391:G:A	1.89461e-18	-0.954052	-1.18784	2.31002e-05	-1.9678	-1.16447
62204785	chr11:62204785:C:T	6.69221e-18	-3.75216e-10	-0.879959	0.000239086	-3.75216e-10	-0.79529
62205291	chr11:62205291:C:T	4.67799e-18	-3.75216e-10	-1.23804	0.000157441	-3.75216e-10	-1.21307
62205328	chr11:62205328:G:A	3.72556e-18	-1.46569	-2.74067e-10	7.21558e-05	-1.99329	-2.74067e-10
62205439	chr11:62205439:T:C	6.85025e-19	-1.9263	-1.2329	1.96231e-05	-2.08186	-1.21355
62205611	chr11:62205611:A:G	8.31491e-18	-3.75216e-10	-0.662854	0.000316693	-3.75216e-10	-0.514182
62205830	chr11:62205830:C:G	1.11228e-17	-3.75216e-10	-0.371906	0.000296631	-3.75216e-10	-0.579626
62206034	chr11:62206034:AGG:A	5.13358e-18	-3.75216e-10	-1.1451	0.000158373	-3.75216e-10	-1.20716
62206039	chr11:62206039:ATT:A	5.15753e-18	-3.75216e-10	-1.14045	0.000158809	-3.75216e-10	-1.20441
62206134	chr11:62206134:A:G	2.40229e-18	-1.90448	-2.74067e-10	7.09371e-05	-2.01032	-2.74067e-10
62206286	chr11:62206286:C:A	5.20506e-18	-3.75216e-10	-1.13127	0.000159835	-3.75216e-10	-1.19797
62206336	chr11:62206336:C:T	5.07583e-18	-3.75216e-10	-1.15641	0.000163392	-3.75216e-10	-1.17596
62206585	chr11:62206585:G:A	1.10675e-17	-3.75216e-10	-0.376892	0.000295565	-3.75216e-10	-0.583228
62206623	chr11:62206623:G:A	2.14738e-17	-3.75216e-10	0.285931	0.000954581	-3.75216e-10	0.589158
62206777	chr11:62206777:G:A	2.00191e-18	-2.0868	-2.74067e-10	7.85977e-05	-1.90777	-2.74067e-10
62207011	chr11:62207011:G:A	1.09349e-17	-3.75216e-10	-0.388948	0.000292295	-3.75216e-10	-0.594353
62207012	chr11:62207012:C:A	1.07139e-17	-3.75216e-10	-0.409362	0.000287164	-3.75216e-10	-0.612061
62207095	chr11:62207095:G:A	5.30436e-18	-3.75216e-10	-1.11238	0.000168098	-3.75216e-10	-1.14757
62207199	chr11:62207199:T:C	1.4861e-18	-1.74186	-0.642885	3.04633e-05	-1.95018	-0.90541
62207627	chr11:62207627:T:C	1.09816e-17	-3.75216e-10	-0.384687	0.000293393	-3.75216e-10	-0.590603
62207659	chr11:62207659:G:A	2.15964e-17	-3.75216e-10	0.291624	0.000639821	-3.75216e-10	0.189073
62207692	chr11:62207692:A:C	1.07278e-17	-3.75216e-10	-0.408063	0.000287483	-3.75216e-10	-0.610952
62208040	chr11:62208040:G:A	5.44772e-18	-3.75216e-10	-1.08571	0.000187263	-3.75216e-10	-1.0396
62208207	chr11:62208207:A:T	4.68153e-18	-3.75216e-10	-1.23728	0.000157994	-3.75216e-10	-1.20956
62208209	chr11:62208209:A:G	6.05644e-18	-3.75216e-10	-0.979782	0.00017413	-3.75216e-10	-1.11231
62208283	chr11:62208283:C:G	1.32221e-18	-1.52045	-0.981156	4.56202e-05	-1.61948	-0.832288
62208729	chr11:62208729:G:A	8.34352e-18	-3.75216e-10	-0.659419	0.000253874	-3.75216e-10	-0.735276
62209149	chr11:62209149:A:G	1.68608e-18	-1.73688	-0.521619	3.35708e-05	-1.94585	-0.81261
62209320	chr11:62209320:C:G	1.17982e-18	-1.37932	-1.23622	2.83597e-05	-1.71493	-1.21222
62209427	chr11:62209427:AC:A	8.52602e-18	-3.75216e-10	-0.637781	0.000259379	-3.75216e-10	-0.713824
62209591	chr11:62209591:A:G	1.13568e-17	-3.75216e-10	-0.351089	0.000291057	-3.75216e-10	-0.598597
62209706	chr11:62209706:A:T	7.69949e-18	-3.75216e-10	-0.73975	0.000219288	-3.75216e-10	-0.88173
62209825	chr11:62209825:C:T	1.58779e-18	-1.12888	-1.18968	1.81403e-05	-2.15615	-1.21783
62209895	chr11:62209895:A:G	2.03505e-18	-1.77992	-0.290463	3.85413e-05	-1.98445	-0.635938
62210120	chr11:62210120:T:C	1.44947e-17	-3.75216e-10	-0.107122	0.000357741	-3.75216e-10	-0.392307
62210408	chr11:62210408:T:C	4.69152e-18	-3.75216e-10	-1.23515	0.000153546	-3.75216e-10	-1.23812
62210870	chr11:62210870:C:T	4.82814e-18	-3.75216e-10	-1.20644	0.000153936	-3.75216e-10	-1.23558
62211023	chr11:62211023:A:G	7.40572e-19	-1.94062	-1.14062	4.24119e-05	-1.33957	-1.18511
62211049	chr11:62211049:G:A	1.59753e-17	-3.75216e-10	-0.00986024	0.000719039	-3.75216e-10	0.3058
62211463	chr11:62211463:G:T	5.87158e-19	-2.15894	-1.15443	5.43269e-05	-1.04921	-1.22789
62211872	chr11:62211872:G:T	4.95945e-17	-3.75216e-10	1.12297	0.000927341	-3.75216e-10	0.560206
62212047	chr11:62212047:G:A	5.42314e-18	-3.75216e-10	-1.09023	0.000184233	-3.75216e-10	-1.05591
62212646	chr11:62212646:A:C	4.77306e-18	-3.75216e-10	-1.21792	0.00016409	-3.75216e-10	-1.1717
62212839	chr11:62212839:G:C	5.57453e-18	-1.0627	-2.74067e-10	9.91422e-05	-1.67556	-2.74067e-10
62213393	chr11:62213393:G:C	4.72994e-18	-3.75216e-10	-1.22699	0.000160785	-3.75216e-10	-1.19204
62213591	chr11:62213591:G:C	9.02693e-18	-3.75216e-10	-0.580692	0.000266142	-3.75216e-10	-0.688085
62213969	chr11:62213969:AG:A	2.32028e-18	-1.93922	-2.74067e-10	7.59994e-05	-1.94139	-2.74067e-10
62214019	chr11:62214019:G:A	7.37763e-18	-3.75216e-10	-0.782452	0.000266439	-3.75216e-10	-0.68697
62214174	chr11:62214174:C:G	3.30558e-18	-0.823303	-0.761989	7.45786e-05	-0.797037	-1.16322
62214379	chr11:62214379:A:T	4.70814e-18	-3.75216e-10	-1.23161	0.000158876	-3.75216e-10	-1.20399
62214668	chr11:62214668:G:A	5.70825e-18	-3.75216e-10	-1.03899	0.000179313	-3.75216e-10	-1.08298
62214801	chr11:62214801:C:T	9.70515e-19	-1.62607	-1.18476	6.12294e-05	-1.06787	-1.08962
62214945	chr11:62214945:C:T	1.07218e-17	-3.75216e-10	-0.408629	0.000481769	-3.75216e-10	-0.0946508
62214946	chr11:62214946:G:A	1.60161e-18	-1.08648	-1.22342	2.47852e-05	-1.84899	-1.21287
62216291	chr11:62216291:C:T	4.93577e-18	-3.75216e-10	-1.18439	0.000174761	-3.75216e-10	-1.10869
62216387	chr11:62216387:G:A	3.43679e-18	-2.10393	0.557559	9.74337e-05	-1.56598	-0.126965
62216580	chr11:62216580:G:A	2.92389e-18	-1.70799	-2.74067e-10	0.000104883	-1.61927	-2.74067e-10
62216781	chr11:62216781:A:T	1.58549e-17	-3.75216e-10	-0.0174261	0.000889089	-3.75216e-10	0.518082
62216880	chr11:62216880:T:C	1.53696e-17	-3.75216e-10	-0.0485096	0.000856578	-3.75216e-10	0.48083
62217087	chr11:62217087:A:G	5.86806e-19	-2.08754	-1.22643	3.12046e-05	-1.59146	-1.24009
62217305	chr11:62217305:T:C	1.19351e-18	-2.10717	-0.49684	5.32485e-05	-2.05523	-0.241912
62217416	chr11:62217416:C:T	9.64419e-18	-3.75216e-10	-0.514548	0.000484261	-3.75216e-10	-0.0894923
62217518	chr11:62217518:GA:G	1.51889e-17	-3.75216e-10	-0.0603373	0.000845747	-3.75216e-10	0.468105
62217971	chr11:62217971:G:A	1.58744e-17	-3.75216e-10	-0.0161935	0.000890328	-3.75216e-10	0.519475
62218286	chr11:62218286:C:T	3.02774e-17	-3.75216e-10	0.629499	0.00130131	-3.75216e-10	0.899015
62218378	chr11:62218378:AT:A	1.59485e-17	-3.75216e-10	-0.0115399	0.000895605	-3.75216e-10	0.525384
62218472	chr11:62218472:A:G	1.54952e-17	-3.75216e-10	-0.0403723	0.00086507	-3.75216e-10	0.490695
62218515	chr11:62218515:A:C	3.14596e-17	-3.75216e-10	0.667801	0.00134316	-3.75216e-10	0.930668
62219026	chr11:62219026:A:G	1.60784e-17	-3.75216e-10	-0.00342783	0.000904383	-3.75216e-10	0.535138
62219036	chr11:62219036:T:C	1.55362e-17	-3.75216e-10	-0.0377329	0.000867988	-3.75216e-10	0.494063
62219072	chr11:62219072:A:G	1.60764e-17	-3.75216e-10	-0.00355224	0.000904135	-3.75216e-10	0.534864
62219178	chr11:62219178:A:G	1.58398e-17	-3.75216e-10	-0.0183775	0.00088821	-3.75216e-10	0.517093
62219741	chr11:62219741:A:G	1.58455e-17	-3.75216e-10	-0.0180215	0.000888769	-3.75216e-10	0.517722
62219906	chr11:62219906:CCAAA:C	4.97888e-18	-3.75216e-10	-1.1757	0.000159898	-3.75216e-10	-1.19758
62219984	chr11:62219984:T:C	1.56309e-17	-3.75216e-10	-0.0316514	0.000874205	-3.75216e-10	0.5012
62220059	chr11:62220059:A:C	1.58044e-17	-3.75216e-10	-0.0206181	0.000885891	-3.75216e-10	0.514479
62220178	chr11:62220178:A:G	4.79852e-18	-3.75216e-10	-1.2126	0.000159249	-3.75216e-10	-1.20165
62220262	chr11:62220262:A:C	1.53205e-17	-3.75216e-10	-0.0517154	0.000853108	-3.75216e-10	0.476771
62220417	chr11:62220417:CA:C	2.14594e-18	-2.01733	-2.74067e-10	0.000101809	-1.64901	-2.74067e-10
62220712	chr11:62220712:C:T	1.53294e-17	-3.75216e-10	-0.0511287	0.000853497	-3.75216e-10	0.477227
62220727	chr11:62220727:T:C	1.60619e-17	-3.75216e-10	-0.0044525	0.000902661	-3.75216e-10	0.533232
62220987	chr11:62220987:G:A	1.5803e-17	-3.75216e-10	-0.0207048	0.000885213	-3.75216e-10	0.513713
62221122	chr11:62221122:A:C	1.58545e-17	-3.75216e-10	-0.0174492	0.000888609	-3.75216e-10	0.517542
62221287	chr11:62221287:C:T	6.85606e-19	-2.11872	-1.03964	4.76067e-05	-1.41163	-0.99751
62221300	chr11:62221300:A:T	6.8022e-19	-2.12104	-1.0452	4.77837e-05	-1.40179	-1.00364
62221654	chr11:62221654:A:G	1.55789e-17	-3.75216e-10	-0.0349851	0.000870756	-3.75216e-10	0.497247
62221849	chr11:62221849:A:G	6.54363e-19	-2.1004	-1.1046	4.01031e-05	-1.49529	-1.08537
62222095	chr11:62222095:G:A	1.86102e-17	-3.75216e-10	0.142805	0.00107618	-3.75216e-10	0.70906
62222233	chr11:62222233:A:G	1.57619e-17	-3.75216e-10	-0.0233059	0.00088249	-3.75216e-10	0.510632
62222917	chr11:62222917:C:T	3.00132e-17	-3.75216e-10	0.620734	0.000957647	-3.75216e-10	0.592364
62223088	chr11:62223088:C:T	1.5463e-17	-3.75216e-10	-0.0424521	0.000862441	-3.75216e-10	0.487651
62223179	chr11:62223179:G:A	2.02217e-18	-2.07673	-2.74067e-10	6.54949e-05	-2.09014	-2.74067e-10
62223344	chr11:62223344:T:C	1.61417e-17	-3.75216e-10	0.000499554	0.000908424	-3.75216e-10	0.539596
62223467	chr11:62223467:C:T	6.03752e-18	-0.66761	-0.3153	2.07546e-05	-2.15847	-1.08087
62223646	chr11:62223646:G:A	1.56807e-17	-3.75216e-10	-0.0284756	0.000877453	-3.75216e-10	0.504908
62223761	chr11:62223761:G:A	1.60731e-17	-3.75216e-10	-0.00375415	0.000902328	-3.75216e-10	0.532863
62223934	chr11:62223934:C:T	1.57168e-17	-3.75216e-10	-0.0261736	0.000879433	-3.75216e-10	0.507162
62224009	chr11:62224009:G:T	1.53146e-17	-3.75216e-10	-0.0520977	0.000852478	-3.75216e-10	0.476032
62224343	chr11:62224343:A:G	2.05474e-18	-2.06075	-2.74067e-10	0.000113748	-1.53813	-2.74067e-10
62224419	chr11:62224419:A:G	5.62983e-19	-2.12475	-1.23066	3.54295e-05	-1.49472	-1.20985
62224773	chr11:62224773:G:A	5.9191e-18	-3.75216e-10	-1.00272	0.000251705	-3.75216e-10	-0.743858
62224835	chr11:62224835:C:T	5.97192e-18	-3.75216e-10	-0.993835	0.000254894	-3.75216e-10	-0.731268
62225010	chr11:62225010:C:T	1.27463e-17	-3.75216e-10	-0.235666	0.00033776	-3.75216e-10	-0.449779
62225100	chr11:62225100:T:C	5.86269e-18	-3.75216e-10	-1.0123	0.000247935	-3.75216e-10	-0.75895
62225379	chr11:62225379:C:T	5.85857e-18	-3.75216e-10	-1.013	0.000247957	-3.75216e-10	-0.75886
62225697	chr11:62225697:A:C	3.06123e-18	-0.431807	-1.23028	2.14063e-05	-2.04546	-1.16297
62225728	chr11:62225728:G:T	5.65643e-19	-2.12319	-1.22751	3.52952e-05	-1.50376	-1.20461
62225732	chr11:62225732:C:T	3.18308e-18	-1.62305	-2.74067e-10	0.000101761	-1.64948	-2.74067e-10
62225757	chr11:62225757:A:G	6.00193e-18	-3.75216e-10	-0.988823	0.00025668	-3.75216e-10	-0.724284
62225786	chr11:62225786:C:T	4.69756e-18	-3.75216e-10	-1.23386	0.000153321	-3.75216e-10	-1.23958
62225815	chr11:62225815:T:C	4.70082e-18	-3.75216e-10	-1.23317	0.000153518	-3.75216e-10	-1.2383
62226685	chr11:62226685:A:G	5.70631e-19	-2.1283	-1.21361	3.72491e-05	-1.46918	-1.18531
62227180	chr11:62227180:T:C	5.82194e-18	-3.75216e-10	-1.01927	0.000245642	-3.75216e-10	-0.76824
62227409	chr11:62227409:A:G	1.02206e-18	-2.14485	-0.614238	3.11664e-05	-2.00621	-0.826568
62227456	chr11:62227456:T:C	5.00602e-18	-3.75216e-10	-1.17026	0.000160236	-3.75216e-10	-1.19547
62227667	chr11:62227667:G:A	8.35705e-19	-2.13435	-0.826035	2.6113e-05	-2.03194	-0.977742
62227693	chr11:62227693:A:G	8.52666e-19	-2.14955	-0.790738	2.79145e-05	-1.98684	-0.956131
62227892	chr11:62227892:G:A	7.14291e-18	-3.75216e-10	-0.814785	0.000203059	-3.75216e-10	-0.958618
62227908	chr11:62227908:A:G	5.79086e-18	-3.75216e-10	-1.02462	0.000243681	-3.75216e-10	-0.776254
62227977	chr11:62227977:A:C	8.37435e-18	-3.75216e-10	-0.655731	0.000295373	-3.75216e-10	-0.583878
62228041	chr11:62228041:G:A	2.05567e-18	-2.0603	-2.74067e-10	6.6519e-05	-2.07463	-2.74067e-10
62228573	chr11:62228573:C:T	7.53401e-18	-3.75216e-10	-0.761477	0.000319898	-3.75216e-10	-0.504112
62228836	chr11:62228836:C:T	5.97729e-18	-3.75216e-10	-0.992937	0.000254616	-3.75216e-10	-0.73236
62228850	chr11:62228850:T:C	5.63318e-19	-2.14627	-1.20855	2.06347e-05	-2.02367	-1.22147
62229116	chr11:62229116:C:T	6.38381e-18	-3.75216e-10	-0.92714	0.000277408	-3.75216e-10	-0.646626
62229170	chr11:62229170:A:G	6.81464e-18	-3.75216e-10	-0.861831	0.000288139	-3.75216e-10	-0.608671
62229258	chr11:62229258:T:C	7.37835e-18	-3.75216e-10	-0.782354	0.000208454	-3.75216e-10	-0.932395
62229378	chr11:62229378:A:G	9.48011e-19	-1.8631	-0.971189	3.32895e-05	-1.79981	-0.967066
62229818	chr11:62229818:G:A	6.62528e-18	-3.75216e-10	-0.890011	0.000292694	-3.75216e-10	-0.592986
62231065	chr11:62231065:T:C	1.76807e-18	-0.979884	-1.23113	6.82048e-05	-0.823058	-1.22654
62231644	chr11:62231644:T:C	1.37565e-18	-2.1095	-0.352481	4.91018e-05	-1.55023	-0.82799
62231838	chr11:62231838:T:C	2.40021e-18	-0.902313	-1.00304	7.02305e-05	-1.28461	-0.735719
62231985	chr11:62231985:T:A	2.44837e-18	-0.880164	-1.00532	7.14145e-05	-1.26453	-0.739082
62232342	chr11:62232342:G:T	4.66817e-18	-3.75216e-10	-1.24014	0.00015384	-3.75216e-10	-1.2362
62232436	chr11:62232436:C:A	4.66892e-18	-3.75216e-10	-1.23998	0.000155176	-3.75216e-10	-1.22755
62232457	chr11:62232457:C:T	1.28054e-18	-2.08078	-0.452836	4.30676e-05	-1.63473	-0.874616
62232485	chr11:62232485:T:C	4.97401e-18	-3.75216e-10	-1.17668	0.000161217	-3.75216e-10	-1.18936
62232575	chr11:62232575:AT:ATT	2.31191e-18	-1.94283	-2.74067e-10	6.95139e-05	-2.03059	-2.74067e-10
62233658	chr11:62233658:A:G	6.40975e-18	-3.75216e-10	-0.923085	0.000279235	-3.75216e-10	-0.64006
62233818	chr11:62233818:A:G	6.07303e-18	-3.75216e-10	-0.977046	0.000258978	-3.75216e-10	-0.715373
62233900	chr11:62233900:TC:T	2.46819e-17	-3.75216e-10	0.425165	0.00105769	-3.75216e-10	0.691725
62233919	chr11:62233919:T:C	2.26589e-18	-0.754201	-1.20874	8.79981e-05	-0.591201	-1.2036
62234185	chr11:62234185:G:C	4.66892e-18	-3.75216e-10	-1.23998	0.000153891	-3.75216e-10	-1.23587
62234189	chr11:62234189:G:T	5.94722e-18	-3.75216e-10	-0.99798	0.0002514	-3.75216e-10	-0.745072
62234340	chr11:62234340:AAGGAC:A	5.52475e-18	-3.75216e-10	-1.07167	0.00018584	-3.75216e-10	-1.04723
62234381	chr11:62234381:T:A	5.94661e-18	-3.75216e-10	-0.998083	0.000251374	-3.75216e-10	-0.745175
62234428	chr11:62234428:G:T	1.48493e-17	-3.75216e-10	-0.0829495	0.000387774	-3.75216e-10	-0.311693
62234503	chr11:62234503:G:A	5.9184e-18	-3.75216e-10	-1.00284	0.000249667	-3.75216e-10	-0.751986
62235211	chr11:62235211:G:A	1.41074e-17	-3.75216e-10	-0.134207	0.000582033	-3.75216e-10	0.0944125
62235225	chr11:62235225:A:T	1.17095e-17	-3.75216e-10	-0.320506	0.000466507	-3.75216e-10	-0.126843
62235316	chr11:62235316:A:C	4.82886e-18	-3.75216e-10	-1.20629	0.000154838	-3.75216e-10	-1.22974
62235377	chr11:62235377:C:T	4.69396e-18	-3.75216e-10	-1.23463	0.000153313	-3.75216e-10	-1.23964
62235509	chr11:62235509:G:C	4.74023e-18	-3.75216e-10	-1.22482	0.000153509	-3.75216e-10	-1.23835
62235567	chr11:62235567:C:A	3.24633e-17	-3.75216e-10	0.699206	0.00141786	-3.75216e-10	0.984791
62235637	chr11:62235637:C:A	1.27136e-16	2.06436	-2.74067e-10	0.00586381	2.40444	-2.74067e-10
62235750	chr11:62235750:C:T	2.28445e-18	-1.95478	-2.74067e-10	6.88463e-05	-2.04024	-2.74067e-10
62235929	chr11:62235929:A:G	7.13991e-19	-2.15591	-0.961875	7.8421e-05	-0.95988	-0.950144
62235973	chr11:62235973:A:T	2.00477e-18	-2.08537	-2.74067e-10	6.62622e-05	-2.0785	-2.74067e-10
62237083	chr11:62237083:C:G	6.26766e-18	-3.75216e-10	-0.945502	0.00027059	-3.75216e-10	-0.671512
62237473	chr11:62237473:C:T	1.26378e-18	-2.08552	-0.46128	4.16501e-05	-1.62671	-0.916106
62237579	chr11:62237579:C:T	6.39104e-18	-3.75216e-10	-0.926007	0.000246713	-3.75216e-10	-0.763889
62238650	chr11:62238650:C:A	6.25079e-18	-3.75216e-10	-0.948196	0.000269642	-3.75216e-10	-0.675022
62238709	chr11:62238709:G:A	2.18052e-17	-3.75216e-10	0.301244	0.000510095	-3.75216e-10	-0.0375174
62238772	chr11:62238772:C:T	7.7729e-18	-0.260301	-0.46996	0.000147455	-0.278448	-1.00015
62238935	chr11:62238935:T:G	1.12847e-17	-0.357459	-2.74067e-10	0.00102972	0.664923	-2.74067e-10
62239348	chr11:62239348:G:A	2.30863e-17	-3.75216e-10	0.358335	0.000536243	-3.75216e-10	0.0124726
62239572	chr11:62239572:G:A	4.80437e-18	-3.75216e-10	-1.21138	0.000166714	-3.75216e-10	-1.15583
62239582	chr11:62239582:C:G	6.72275e-17	-3.75216e-10	1.42718	0.0020664	-3.75216e-10	1.36145
62239628	chr11:62239628:G:A	1.98962e-18	-2.09296	-2.74067e-10	6.6145e-05	-2.08027	-2.74067e-10
62239656	chr11:62239656:G:A	6.014e-18	0.124913	-1.11173	2.31139e-05	-1.90845	-1.22323
62239695	chr11:62239695:A:T	9.22847e-18	-0.729109	0.170498	0.000212594	-0.655851	-0.256879
62239893	chr11:62239893:A:G	1.1253e-17	-3.75216e-10	-0.360267	0.000307069	-3.75216e-10	-0.545043
62240545	chr11:62240545:T:C	6.65365e-18	-3.75216e-10	-0.885739	0.000279156	-3.75216e-10	-0.640345
62240850	chr11:62240850:C:T	4.69517e-18	-3.75216e-10	-1.23437	0.000153304	-3.75216e-10	-1.23969
62240940	chr11:62240940:C:T	8.72419e-17	-3.75216e-10	1.68778	0.00197035	-3.75216e-10	1.31385
62241292	chr11:62241292:G:A	1.86532e-18	-2.15747	-2.74067e-10	6.32955e-05	-2.1243	-2.74067e-10
62241340	chr11:62241340:T:A	6.64623e-18	-3.75216e-10	-0.886854	0.000278751	-3.75216e-10	-0.641795
62241484	chr11:62241484:T:G	3.45623e-17	-3.75216e-10	0.761859	0.00151334	-3.75216e-10	1.04996
62241489	chr11:62241489:G:T	4.70478e-18	-3.75216e-10	-1.23233	0.000154291	-3.75216e-10	-1.23327
62241527	chr11:62241527:G:A	3.46816e-17	-3.75216e-10	0.765305	0.00151887	-3.75216e-10	1.05361
62241663	chr11:62241663:G:A	1.10156e-18	-2.11117	-0.57301	4.09075e-05	-1.55436	-1.00645
62242411	chr11:62242411:C:T	9.05673e-18	-3.75216e-10	-0.577396	0.000246029	-3.75216e-10	-0.766665
62242598	chr11:62242598:G:A	4.66856e-18	-3.75216e-10	-1.24005	0.000153566	-3.75216e-10	-1.23799
62242643	chr11:62242643:T:C	1.85638e-17	0.140312	-2.74067e-10	0.000254181	-0.734071	-2.74067e-10
62242783	chr11:62242783:A:G	1.19714e-17	-3.75216e-10	-0.298388	0.000374408	-3.75216e-10	-0.346768
62242888	chr11:62242888:G:A	7.25915e-18	-0.933615	0.134973	6.23659e-05	-1.82644	-0.312655
62242892	chr11:62242892:G:A	6.05907e-18	-3.75216e-10	-0.979349	0.00024631	-3.75216e-10	-0.765526
62243391	chr11:62243391:C:T	4.89956e-18	-0.0626883	-1.12907	2.21302e-05	-1.94859	-1.22658
62243467	chr11:62243467:G:A	4.75202e-18	-3.75216e-10	-1.22234	0.000153245	-3.75216e-10	-1.24008
62243577	chr11:62243577:C:T	4.7097e-18	-3.75216e-10	-1.23128	0.000153478	-3.75216e-10	-1.23856
62243763	chr11:62243763:A:G	1.66214e-17	-3.75216e-10	0.0297878	0.000425108	-3.75216e-10	-0.219772
62243785	chr11:62243785:G:A	8.78623e-19	-2.13801	-0.772295	3.30416e-05	-1.69602	-1.07833
62243848	chr11:62243848:G:A	1.86414e-18	-2.1581	-2.74067e-10	6.11477e-05	-2.15882	-2.74067e-10
62243928	chr11:62243928:T:G	4.82888e-18	-3.75216e-10	-1.20629	0.000153759	-3.75216e-10	-1.23673
62244289	chr11:62244289:C:T	1.83983e-17	-3.75216e-10	0.131357	0.000470381	-3.75216e-10	-0.118573
62244819	chr11:62244819:G:T	1.97447e-18	-2.10061	-2.74067e-10	7.66284e-05	-1.93315	-2.74067e-10
62246843	chr11:62246843:G:T	5.50222e-18	-3.75216e-10	-1.07575	0.000172928	-3.75216e-10	-1.11924
62246873	chr11:62246873:A:G	4.6832e-18	-3.75216e-10	-1.23692	0.000153472	-3.75216e-10	-1.2386
62247158	chr11:62247158:C:T	2.44446e-18	-1.88708	-2.74067e-10	6.48486e-05	-2.10006	-2.74067e-10
62247431	chr11:62247431:C:G	5.63723e-18	-3.75216e-10	-1.05151	0.000214968	-3.75216e-10	-0.901627
62247448	chr11:62247448:G:C	6.93388e-18	-3.75216e-10	-0.844485	0.000293493	-3.75216e-10	-0.590262
62247499	chr11:62247499:C:T	4.68416e-18	-3.75216e-10	-1.23672	0.000153442	-3.75216e-10	-1.23879
62247613	chr11:62247613:A:C	7.1066e-18	-3.75216e-10	-0.819881	0.000302863	-3.75216e-10	-0.558834
62247803	chr11:62247803:A:G	5.9138e-19	-2.08897	-1.21723	3.37796e-05	-1.54521	-1.20705
62247898	chr11:62247898:G:A	2.67143e-18	-1.16909	-0.6292	0.000124306	-0.831573	-0.6178
62248090	chr11:62248090:T:C	7.29779e-18	-3.75216e-10	-0.793333	0.000311153	-3.75216e-10	-0.531831
62248276	chr11:62248276:G:A	5.57603e-18	-3.75216e-10	-1.06243	0.000159109	-3.75216e-10	-1.20252
62248390	chr11:62248390:A:G	2.70824e-18	-1.18378	-0.60082	0.000125678	-0.850378	-0.588016
62249197	chr11:62249197:A:G	1.81911e-18	-0.95614	-1.22642	2.1513e-05	-2.02316	-1.1803
62249229	chr11:62249229:A:T	5.29708e-18	-3.75216e-10	-1.11375	0.00018813	-3.75216e-10	-1.03498
62249293	chr11:62249293:C:T	1.74994e-17	0.0712847	0.00997797	0.000102614	-1.36167	-0.279474
62249933	chr11:62249933:C:T	8.69707e-18	0.184439	-0.802357	0.000163086	-0.397952	-0.779886
62250081	chr11:62250081:C:T	3.04164e-18	-0.876222	-0.792286	0.00012103	-0.579309	-0.896771
62250529	chr11:62250529:G:A	7.74997e-19	-1.79599	-1.23981	4.26134e-05	-1.30732	-1.21263
62250760	chr11:62250760:C:G	2.12491e-17	-3.75216e-10	0.275412	0.000527912	-3.75216e-10	-0.00318619
62250761	chr11:62250761:C:T	4.68232e-18	-3.75216e-10	-1.23711	0.000153492	-3.75216e-10	-1.23846
62251070	chr11:62251070:C:T	1.04335e-17	-3.75216e-10	-0.435881	0.000276052	-3.75216e-10	-0.651528
62251351	chr11:62251351:C:T	4.19881e-17	0.956482	-2.74067e-10	0.000579568	0.0901673	-2.74067e-10
62251468	chr11:62251468:A:G	2.65184e-18	-1.16431	-0.641342	0.000123602	-0.824877	-0.630168
62251555	chr11:62251555:T:C	3.16941e-17	-3.75216e-10	0.675226	0.00100993	-3.75216e-10	0.645518
62251630	chr11:62251630:AAAGGAGGAGTT:A	4.91574e-18	-3.75216e-10	-1.18846	0.000155148	-3.75216e-10	-1.22773
62251753	chr11:62251753:C:T	2.33434e-17	-3.75216e-10	0.369412	0.000580318	-3.75216e-10	0.0914606
62251773	chr11:62251773:T:C	6.20755e-17	-3.75216e-10	1.34745	0.00199788	-3.75216e-10	1.32773
62251780	chr11:62251780:A:G	6.48077e-19	-2.1387	-1.07595	3.29115e-05	-1.67676	-1.10153
62251810	chr11:62251810:C:T	4.74492e-18	-3.75216e-10	-1.22383	0.000153239	-3.75216e-10	-1.24012
62251865	chr11:62251865:T:C	1.00742e-17	-3.75216e-10	-0.470929	0.000267907	-3.75216e-10	-0.681476
62251866	chr11:62251866:G:T	1.00778e-17	-3.75216e-10	-0.470573	0.000267994	-3.75216e-10	-0.681151
62252034	chr11:62252034:T:C	1.99722e-18	-2.08915	-2.74067e-10	6.56463e-05	-2.08783	-2.74067e-10
62252086	chr11:62252086:T:C	3.4802e-18	-0.741867	-0.791949	0.000140554	-0.432811	-0.89371
62252359	chr11:62252359:T:C	6.67544e-18	-3.75216e-10	-0.882468	0.000279408	-3.75216e-10	-0.639441
62252381	chr11:62252381:G:A	2.63987e-18	-0.849017	-0.961157	2.12588e-05	-1.98896	-1.22638
62252665	chr11:62252665:C:T	5.77228e-18	-3.75216e-10	-1.02784	0.000221672	-3.75216e-10	-0.870915
62252668	chr11:62252668:T:C	6.91991e-18	-3.75216e-10	-0.846501	0.000292858	-3.75216e-10	-0.592428
62253644	chr11:62253644:G:A	4.97602e-17	-3.75216e-10	1.12631	0.00157347	-3.75216e-10	1.08892
62253667	chr11:62253667:A:G	9.81206e-18	-3.75216e-10	-0.497292	0.000271052	-3.75216e-10	-0.669803
62253805	chr11:62253805:T:C	6.72258e-18	-3.75216e-10	-0.875431	0.000217282	-3.75216e-10	-0.890921
62253887	chr11:62253887:C:T	1.05914e-17	-3.75216e-10	-0.420862	0.000310717	-3.75216e-10	-0.533234
62254002	chr11:62254002:C:T	2.17502e-18	-0.973348	-1.03052	2.01722e-05	-2.02996	-1.23785
62254796	chr11:62254796:G:A	5.82716e-18	-3.75216e-10	-1.01837	0.000224629	-3.75216e-10	-0.857663
62254829	chr11:62254829:T:G	6.58784e-18	-3.75216e-10	-0.895679	0.000274965	-3.75216e-10	-0.655472
62254970	chr11:62254970:C:A	4.84413e-18	-0.696915	-0.506222	0.000267737	-0.519598	-0.162511
62255015	chr11:62255015:A:G	1.20529e-17	-3.75216e-10	-0.291602	0.000350272	-3.75216e-10	-0.413406
62255449	chr11:62255449:C:T	6.89525e-18	-3.75216e-10	-0.850071	0.000289891	-3.75216e-10	-0.602612
62255526	chr11:62255526:A:G	6.97007e-18	-3.75216e-10	-0.839279	0.000295566	-3.75216e-10	-0.583223
62255799	chr11:62255799:T:C	2.45945e-18	-1.02454	-0.856422	9.59184e-05	-0.748362	-0.960256
62255829	chr11:62255829:C:T	2.09368e-18	-1.27287	-0.769115	3.60806e-05	-2.10017	-0.586185
62255860	chr11:62255860:C:T	9.32905e-18	-3.75216e-10	-0.547771	0.000260091	-3.75216e-10	-0.711083
62256804	chr11:62256804:G:A	4.80141e-18	-3.75216e-10	-1.21199	0.000156299	-3.75216e-10	-1.22035
62256827	chr11:62256827:C:T	1.44034e-18	-1.5833	-0.83273	0.000139961	-0.177727	-1.15303
62256931	chr11:62256931:C:A	1.13457e-18	-1.95162	-0.703033	2.62258e-05	-2.1189	-0.886476
62256945	chr11:62256945:C:T	6.98899e-18	-3.75216e-10	-0.836568	0.000217061	-3.75216e-10	-0.891936
62256961	chr11:62256961:A:C	4.8657e-18	-3.75216e-10	-1.19869	0.000157489	-3.75216e-10	-1.21276
62257096	chr11:62257096:C:T	1.17045e-17	-0.320928	-2.74067e-10	0.000622746	0.162024	-2.74067e-10
62257352	chr11:62257352:G:A	2.30435e-17	-3.75216e-10	0.356482	0.000590195	-3.75216e-10	0.108338
62257611	chr11:62257611:C:T	4.74025e-18	-3.75216e-10	-1.22481	0.000161636	-3.75216e-10	-1.18677
62257829	chr11:62257829:T:C	4.79187e-18	-3.75216e-10	-1.21398	0.000153756	-3.75216e-10	-1.23675
62258640	chr11:62258640:T:C	8.74621e-19	-1.99871	-0.916163	2.05918e-05	-2.13711	-1.11011
62258652	chr11:62258652:G:A	5.6221e-18	-3.75216e-10	-1.0542	0.000173521	-3.75216e-10	-1.11582
62259016	chr11:62259016:T:A	3.41596e-17	-3.75216e-10	0.750139	0.000837835	-3.75216e-10	0.458706
62259044	chr11:62259044:G:C	5.99672e-18	-3.75216e-10	-0.989692	0.000203882	-3.75216e-10	-0.954574
62259080	chr11:62259080:G:A	2.23228e-17	0.217559	0.107146	0.000238951	-0.130144	-0.665711
62259356	chr11:62259356:A:G	1.11684e-17	-3.75216e-10	-0.367814	0.000310166	-3.75216e-10	-0.535008
62259361	chr11:62259361:C:T	1.18219e-18	-1.97592	-0.637612	3.08406e-05	-2.13727	-0.706013
62259368	chr11:62259368:T:A	5.08303e-18	-1.155	-2.74067e-10	0.000165495	-1.16318	-2.74067e-10
62259443	chr11:62259443:T:C	1.54628e-18	-1.10504	-1.24001	3.75539e-05	-1.48741	-1.15892
62260336	chr11:62260336:C:T	4.97443e-18	-3.75216e-10	-1.17659	0.000164374	-3.75216e-10	-1.16997
62260493	chr11:62260493:C:A	2.28018e-17	0.738507	-0.39257	0.000110532	-0.88498	-0.681828
62260623	chr11:62260623:A:G	5.68314e-18	-3.75216e-10	-1.0434	0.000226138	-3.75216e-10	-0.850968
62260626	chr11:62260626:A:G	5.02568e-18	-3.75216e-10	-1.16634	0.000159113	-3.75216e-10	-1.2025
62260762	chr11:62260762:T:C	5.36545e-18	-3.75216e-10	-1.10092	0.000167196	-3.75216e-10	-1.15295
62260765	chr11:62260765:G:A	5.42427e-18	-3.75216e-10	-1.09002	0.000168627	-3.75216e-10	-1.14443
62260807	chr11:62260807:G:A	5.10603e-18	-3.75216e-10	-1.15048	0.000173213	-3.75216e-10	-1.11759
62260841	chr11:62260841:G:A	4.94334e-18	-3.75216e-10	-1.18286	0.000166859	-3.75216e-10	-1.15497
62260993	chr11:62260993:C:T	1.7035e-18	-1.55347	-0.694744	0.000165106	-0.0861391	-1.07939
62261235	chr11:62261235:A:G	3.96561e-18	-2.0244	0.621154	7.74652e-05	-2.14836	0.226069
62261398	chr11:62261398:T:C	4.86056e-18	-3.75216e-10	-1.19975	0.000162023	-3.75216e-10	-1.18438
62261516	chr11:62261516:A:G	2.61423e-18	-1.81994	-2.74067e-10	8.51745e-05	-1.82741	-2.74067e-10
62261524	chr11:62261524:C:G	1.47089e-17	-0.0924522	-2.74067e-10	0.00100724	0.642852	-2.74067e-10
62261606	chr11:62261606:A:C	9.05935e-19	-2.15888	-0.720812	2.70451e-05	-2.11502	-0.859594
62261797	chr11:62261797:A:G	6.10478e-18	-0.211689	-0.760144	4.44112e-05	-1.56186	-0.916763
62261930	chr11:62261930:G:A	4.67562e-18	-3.75216e-10	-1.23854	0.000154652	-3.75216e-10	-1.23094
62263045	chr11:62263045:C:T	4.03098e-17	0.60923	0.306459	0.00013434	-1.14499	-0.226748
62263136	chr11:62263136:A:G	8.31545e-18	-3.75216e-10	-0.662789	0.000240411	-3.75216e-10	-0.789766
62263357	chr11:62263357:C:T	1.4102e-18	-2.06154	-0.375632	3.2264e-05	-2.15665	-0.641515
62263867	chr11:62263867:C:A	4.74717e-18	-3.75216e-10	-1.22335	0.000158446	-3.75216e-10	-1.2067
62264334	chr11:62264334:C:T	4.87824e-18	-3.75216e-10	-1.19612	0.000163685	-3.75216e-10	-1.17417
62264387	chr11:62264387:C:T	3.90496e-17	0.614123	0.269805	0.000130822	-1.1419	-0.256377
62264524	chr11:62264524:T:C	5.19557e-17	0.62204	0.547447	0.000164468	-1.13661	-0.0327944
62264580	chr11:62264580:T:C	5.41469e-18	-3.75216e-10	-1.09179	0.000171166	-3.75216e-10	-1.12948
62264717	chr11:62264717:T:C	5.10501e-18	-3.75216e-10	-1.15068	0.000164597	-3.75216e-10	-1.16861
62264946	chr11:62264946:A:G	1.39149e-18	-1.24656	-1.20397	0.000148314	-0.0342425	-1.23854
62264953	chr11:62264953:T:C	1.24672e-17	-0.0636345	-0.194172	6.89973e-05	-1.49342	-0.544623
62265011	chr11:62265011:T:C	4.66848e-18	-3.75216e-10	-1.24007	0.000153345	-3.75216e-10	-1.23942
62265518	chr11:62265518:A:G	2.94393e-18	-1.27482	-0.426342	2.12041e-05	-2.15175	-1.06617
62265535	chr11:62265535:T:C	6.72247e-18	-0.875448	-2.74067e-10	0.000152391	-1.24566	-2.74067e-10
62265622	chr11:62265622:C:T	4.98298e-17	0.595959	0.531751	0.000159837	-1.15231	-0.0456528
62265692	chr11:62265692:C:G	1.08984e-17	-0.0868215	-0.305467	6.21025e-05	-1.51358	-0.629754
62266101	chr11:62266101:T:C	4.6837e-18	-3.75216e-10	-1.23682	0.000154651	-3.75216e-10	-1.23095
62267067	chr11:62267067:A:G	4.72308e-18	-3.75216e-10	-1.22844	0.000155736	-3.75216e-10	-1.22395
62267299	chr11:62267299:T:C	1.85615e-17	0.956973	-0.816787	7.07802e-05	-1.00935	-1.00319
62267340	chr11:62267340:C:T	2.38135e-18	-1.91324	-2.74067e-10	7.21744e-05	-1.99303	-2.74067e-10
62267398	chr11:62267398:A:G	8.4717e-18	-0.231443	-0.412729	5.16425e-05	-1.6039	-0.723865
62267563	chr11:62267563:G:A	2.38353e-17	0.564462	-0.174196	8.67851e-05	-1.19489	-0.613791
62267747	chr11:62267747:G:C	2.65077e-17	0.950354	-0.453822	0.000115309	-0.787757	-0.736746
62267882	chr11:62267882:T:A	6.75125e-19	-2.01716	-1.1566	2.62406e-05	-1.78408	-1.22073
62267903	chr11:62267903:G:T	2.47312e-17	0.568292	-0.141132	8.9293e-05	-1.19171	-0.588479
62268008	chr11:62268008:T:C	2.25106e-17	0.535495	-0.202415	8.34543e-05	-1.21166	-0.636157
62268191	chr11:62268191:G:A	7.98174e-19	-2.08706	-0.919275	2.07577e-05	-2.15909	-1.08011
62268370	chr11:62268370:A:C	1.6239e-17	0.00651133	-2.74067e-10	0.000305777	-0.549258	-2.74067e-10
62268466	chr11:62268466:T:C	1.29982e-17	0.591022	-0.807118	5.89185e-05	-1.22101	-0.974947
62268484	chr11:62268484:T:C	2.40713e-17	0.542714	-0.1426	8.77902e-05	-1.20744	-0.589729
62268845	chr11:62268845:T:C	2.46979e-17	0.563712	-0.137896	8.92429e-05	-1.19477	-0.585987
62269187	chr11:62269187:A:G	8.12917e-19	-2.11227	-0.875759	2.14366e-05	-2.15729	-1.04972
62269397	chr11:62269397:C:T	2.38272e-17	0.525601	-0.135678	8.73498e-05	-1.21772	-0.584471
62269706	chr11:62269706:A:C	4.70417e-18	-3.75216e-10	-1.23245	0.00015713	-3.75216e-10	-1.21504
62269960	chr11:62269960:G:A	1.32208e-17	-3.75216e-10	-0.199112	0.000517937	-3.75216e-10	-0.022262
62270111	chr11:62270111:G:A	2.32508e-17	0.544615	-0.179182	8.54342e-05	-1.20568	-0.618689
62270457	chr11:62270457:G:A	8.51027e-18	-3.75216e-10	-0.639631	0.000325443	-3.75216e-10	-0.486927
62271065	chr11:62271065:T:C	4.67241e-18	-3.75216e-10	-1.23923	0.000154799	-3.75216e-10	-1.22999
62271280	chr11:62271280:T:A	7.33813e-17	-3.75216e-10	1.51477	0.00116588	-3.75216e-10	0.78912
62271929	chr11:62271929:C:T	1.00168e-18	-1.79982	-0.979407	2.53937e-05	-1.97524	-1.06237
62272174	chr11:62272174:A:G	1.98508e-17	0.658592	-0.451251	9.47783e-05	-0.985259	-0.735316
62272211	chr11:62272211:G:A	7.93498e-18	-3.75216e-10	-0.709623	0.000301327	-3.75216e-10	-0.563918
62272305	chr11:62272305:G:A	4.94087e-18	-3.75216e-10	-1.18336	0.000165898	-3.75216e-10	-1.16074
62272474	chr11:62272474:A:G	4.70652e-18	-3.75216e-10	-1.23196	0.000156606	-3.75216e-10	-1.21838
62272557	chr11:62272557:G:A	8.70161e-18	-3.75216e-10	-0.617396	0.000267952	-3.75216e-10	-0.681306
62272775	chr11:62272775:A:T	4.0473e-18	-1.38285	-2.74067e-10	8.28202e-05	-1.85544	-2.74067e-10
62273047	chr11:62273047:A:G	6.29025e-19	-2.10945	-1.13504	1.80982e-05	-2.1579	-1.21841
62273070	chr11:62273070:CCTT:C	4.70303e-18	-3.75216e-10	-1.2327	0.000156308	-3.75216e-10	-1.22029
62273183	chr11:62273183:C:T	6.63098e-19	-2.12145	-1.07028	1.87746e-05	-2.15492	-1.18469
62273366	chr11:62273366:C:T	1.23902e-17	-0.0697669	-0.194233	6.2508e-05	-1.56706	-0.569758
62274141	chr11:62274141:T:C	4.69807e-18	-3.75216e-10	-1.23375	0.000157484	-3.75216e-10	-1.21279
62274399	chr11:62274399:C:T	7.84564e-18	-0.720946	-2.74067e-10	6.20597e-05	-2.14402	-2.74067e-10
62274700	chr11:62274700:G:C	2.52528e-18	-1.85455	-2.74067e-10	7.66217e-05	-1.93324	-2.74067e-10
62274931	chr11:62274931:G:C	6.14172e-19	-2.11705	-1.15134	1.80166e-05	-2.15668	-1.22414
62275147	chr11:62275147:G:A	4.7642e-18	-3.75216e-10	-1.21977	0.000158133	-3.75216e-10	-1.20868
62275153	chr11:62275153:T:C	1.40136e-16	-3.75216e-10	2.16171	0.00721672	-3.75216e-10	2.61204
62275958	chr11:62275958:T:C	8.13099e-19	-1.95578	-1.03202	1.95882e-05	-2.13739	-1.1598
62276121	chr11:62276121:A:G	2.28478e-17	-3.75216e-10	0.34795	0.00049246	-3.75216e-10	-0.0727015
62276457	chr11:62276457:C:T	1.92319e-17	1.24946	-1.0738	0.000421475	0.80804	-1.03639
62276758	chr11:62276758:TAA:T	4.77675e-18	-3.75216e-10	-1.21714	0.000154887	-3.75216e-10	-1.22942
62277073	chr11:62277073:C:A	2.30147e-18	-2.15209	0.204732	5.08443e-05	-2.13151	-0.211835
62277222	chr11:62277222:A:G	4.67372e-18	-3.75216e-10	-1.23895	0.000154025	-3.75216e-10	-1.235
62280819	chr11:62280819:C:T	5.86486e-18	-1.00072	-0.0112062	0.000316313	0.128262	-0.643644
62281508	chr11:62281508:G:A	4.70773e-18	-3.75216e-10	-1.2317	0.000157267	-3.75216e-10	-1.21417
62281681	chr11:62281681:G:A	4.67681e-18	-3.75216e-10	-1.23829	0.000153846	-3.75216e-10	-1.23616
62281863	chr11:62281863:C:T	4.67374e-18	-3.75216e-10	-1.23895	0.000154022	-3.75216e-10	-1.23502
62282133	chr11:62282133:C:T	6.93262e-18	-3.75216e-10	-0.844666	0.000221676	-3.75216e-10	-0.8709
62282241	chr11:62282241:A:G	2.02282e-18	-1.14268	-0.933729	1.85144e-05	-2.11701	-1.23656
62282521	chr11:62282521:C:A	1.36872e-17	-3.75216e-10	-0.16444	0.000494416	-3.75216e-10	-0.0687376
62282536	chr11:62282536:A:G	4.69412e-18	-3.75216e-10	-1.23459	0.000153473	-3.75216e-10	-1.23859
62282658	chr11:62282658:A:T	4.68746e-18	-3.75216e-10	-1.23601	0.000153503	-3.75216e-10	-1.2384
62282889	chr11:62282889:T:A	1.32282e-17	-3.75216e-10	-0.198557	0.000505813	-3.75216e-10	-0.0459475
62283252	chr11:62283252:C:T	4.68803e-18	-3.75216e-10	-1.23589	0.000153321	-3.75216e-10	-1.23958
62283867	chr11:62283867:T:A	4.67385e-18	-3.75216e-10	-1.23892	0.000154015	-3.75216e-10	-1.23507
62283869	chr11:62283869:T:C	2.97097e-18	-1.69202	-2.74067e-10	9.79177e-05	-1.68799	-2.74067e-10
62284550	chr11:62284550:T:C	4.71261e-18	-3.75216e-10	-1.23066	0.000153835	-3.75216e-10	-1.23623
62284636	chr11:62284636:A:G	1.18474e-17	-3.75216e-10	-0.308793	0.000320525	-3.75216e-10	-0.502156
62284909	chr11:62284909:G:T	4.66899e-18	-3.75216e-10	-1.23996	0.000153931	-3.75216e-10	-1.23561
62285012	chr11:62285012:T:A	4.68278e-18	-3.75216e-10	-1.23701	0.000153623	-3.75216e-10	-1.23762
62285221	chr11:62285221:C:A	4.92307e-18	-3.75216e-10	-1.18697	0.000166163	-3.75216e-10	-1.15914
62285258	chr11:62285258:T:C	7.77984e-19	-2.00951	-1.02244	1.96586e-05	-2.1526	-1.141
62285273	chr11:62285273:T:C	2.00474e-17	0.920469	-0.703276	0.000171217	-0.051376	-1.07781
62285397	chr11:62285397:G:T	1.00219e-18	-1.53866	-1.24006	1.81548e-05	-2.15908	-1.2141
62285458	chr11:62285458:G:A	2.14502e-18	-2.01776	-2.74067e-10	8.06389e-05	-1.88213	-2.74067e-10
62285622	chr11:62285622:G:T	4.68005e-18	-3.75216e-10	-1.23759	0.00015371	-3.75216e-10	-1.23705
62285749	chr11:62285749:A:C	4.68235e-18	-3.75216e-10	-1.2371	0.000153634	-3.75216e-10	-1.23754
62286025	chr11:62286025:TAAAG:T	4.67135e-18	-3.75216e-10	-1.23946	0.00015421	-3.75216e-10	-1.2338
62286215	chr11:62286215:A:G	1.19888e-17	-1.9206	1.62367	0.000287439	-1.34066	0.72956
62286643	chr11:62286643:T:G	5.06994e-18	-3.75216e-10	-1.15758	0.000159615	-3.75216e-10	-1.19935
62286695	chr11:62286695:C:T	4.75574e-18	-3.75216e-10	-1.22155	0.000154003	-3.75216e-10	-1.23515
62287106	chr11:62287106:C:T	5.13306e-18	-3.75216e-10	-1.1452	0.00016301	-3.75216e-10	-1.17831
62287172	chr11:62287172:G:A	7.22846e-18	-3.75216e-10	-0.802878	0.000223151	-3.75216e-10	-0.864265
62287395	chr11:62287395:A:G	3.18869e-18	-1.3591	-0.262194	0.000324104	0.188421	-0.679472
62287562	chr11:62287562:G:A	2.96403e-18	-1.40409	-0.29026	0.000295791	0.120467	-0.70293
62287596	chr11:62287596:G:T	1.46878e-17	-1.50099	1.4071	0.000482243	-0.997304	0.903637
62287657	chr11:62287657:A:G	2.80906e-18	-1.42422	-0.323837	0.000278688	0.0858656	-0.727889
62287883	chr11:62287883:G:A	6.53495e-18	-3.75216e-10	-0.903739	0.000197703	-3.75216e-10	-0.98535
62287953	chr11:62287953:C:T	3.42711e-18	-1.54919	-2.74067e-10	7.66295e-05	-1.93313	-2.74067e-10
62288047	chr11:62288047:T:C	2.72869e-18	-1.46697	-0.310108	0.00026109	0.0101151	-0.717364
62288147	chr11:62288147:T:C	6.33027e-18	-0.935561	-2.74067e-10	0.000115326	-1.52435	-2.74067e-10
62288231	chr11:62288231:A:G	5.9986e-19	-2.07107	-1.2209	1.79251e-05	-2.15886	-1.22706
62288313	chr11:62288313:T:G	4.91765e-18	-3.75216e-10	-1.18807	0.000165953	-3.75216e-10	-1.16041
62288415	chr11:62288415:G:T	2.97275e-18	-1.41457	-0.276851	0.000293614	0.102494	-0.692344
62288455	chr11:62288455:G:A	1.22349e-18	-2.15834	-0.420864	0.000295616	-0.113606	-0.469448
62288471	chr11:62288471:C:A	4.70899e-18	-3.75216e-10	-1.23143	0.000156807	-3.75216e-10	-1.2171
62288489	chr11:62288489:T:C	2.92357e-18	-1.4365	-0.2716	0.000283953	0.0652267	-0.688532
62288635	chr11:62288635:G:C	4.92173e-18	-3.75216e-10	-1.18724	0.000166125	-3.75216e-10	-1.15937
62288668	chr11:62288668:T:G	4.67162e-18	-3.75216e-10	-1.2394	0.000153344	-3.75216e-10	-1.23943
62288741	chr11:62288741:A:C	4.29739e-18	-1.41582	0.0929215	0.000335799	0.0897103	-0.545314
62288886	chr11:62288886:C:T	5.85221e-18	-3.75216e-10	-1.01409	0.000186247	-3.75216e-10	-1.04504
62289162	chr11:62289162:C:G	7.22033e-18	-3.75216e-10	-0.804004	0.000215654	-3.75216e-10	-0.898438
62289220	chr11:62289220:A:G	2.8401e-18	-1.43176	-0.305305	0.000279029	0.0730216	-0.713821
62289554	chr11:62289554:A:G	7.26215e-18	-3.75216e-10	-0.798229	0.00021676	-3.75216e-10	-0.893325
62289561	chr11:62289561:A:G	2.78073e-18	-1.47111	-0.287084	0.000264087	0.00438064	-0.700217
62289796	chr11:62289796:G:C	1.65332e-17	-3.75216e-10	0.0244634	0.000624665	-3.75216e-10	0.165101
62289929	chr11:62289929:A:G	1.00622e-17	-0.472117	-2.74067e-10	0.00017644	-1.09914	-2.74067e-10
62289992	chr11:62289992:A:T	4.76972e-18	-1.40536	0.186744	0.000366316	0.108894	-0.477512
62290001	chr11:62290001:T:C	2.96733e-18	-1.4212	-0.272046	0.000291777	0.092844	-0.688971
62290209	chr11:62290209:A:G	4.91352e-18	-3.75216e-10	-1.18891	0.000173978	-3.75216e-10	-1.11318
62290268	chr11:62290268:T:A	2.98969e-18	-1.44008	-0.245659	0.000288122	0.0601811	-0.668912
62290413	chr11:62290413:T:C	8.92989e-19	-1.94643	-0.947653	1.94917e-05	-2.13668	-1.16544
62290445	chr11:62290445:G:A	1.14271e-17	-1.54807	1.20316	0.000388001	-1.06069	0.749584
62290479	chr11:62290479:C:T	3.028e-18	-1.4518	-0.221201	0.00028674	0.0370487	-0.650589
62290596	chr11:62290596:T:C	1.21744e-18	-2.15848	-0.425673	0.000293887	-0.114879	-0.474043
62290632	chr11:62290632:C:T	2.88065e-18	-1.44408	-0.278807	0.000278936	0.0527557	-0.693889
62290758	chr11:62290758:A:G	2.93972e-18	-1.44359	-0.259005	0.000283368	0.0535827	-0.678951
62290830	chr11:62290830:T:A	5.54786e-19	-2.12997	-1.2401	2.10785e-05	-2.00463	-1.21923
62290857	chr11:62290857:A:G	4.92192e-18	-3.75216e-10	-1.18721	0.000166132	-3.75216e-10	-1.15933
62290887	chr11:62290887:T:C	3.37231e-18	-1.46058	-0.104721	0.000309884	0.0243415	-0.560258
62291024	chr11:62291024:T:C	1.83892e-18	-2.14792	-0.0238035	4.24461e-05	-2.03415	-0.489735
62291288	chr11:62291288:C:A	4.70405e-18	-3.75216e-10	-1.23248	0.000156545	-3.75216e-10	-1.21877
62291404	chr11:62291404:A:G	7.16273e-19	-2.08673	-1.02787	2.16127e-05	-2.15727	-1.04156
62291453	chr11:62291453:T:C	8.25999e-18	-3.75216e-10	-0.669481	0.000257804	-3.75216e-10	-0.719917
62292058	chr11:62292058:C:A	3.11586e-18	-1.55046	-0.0939411	2.5145e-05	-2.15908	-0.888375
62292195	chr11:62292195:C:G	3.07532e-18	-1.37885	-0.278647	0.000312829	0.167734	-0.694192
62292374	chr11:62292374:T:C	5.53921e-19	-2.14185	-1.22979	2.00758e-05	-2.0338	-1.23879
62292567	chr11:62292567:C:T	2.03778e-17	0.233543	-2.74067e-10	0.0014567	1.01182	-2.74067e-10
62292595	chr11:62292595:G:A	2.66229e-18	-1.47316	-0.328556	0.000255384	0.00225504	-0.731601
62292610	chr11:62292610:A:T	4.69857e-18	-1.38034	0.146691	0.000371805	0.152944	-0.50669
62292698	chr11:62292698:T:C	1.16697e-18	-2.15855	-0.467939	0.000247878	-0.242302	-0.516879
62292714	chr11:62292714:G:A	2.73113e-18	-1.43707	-0.33912	0.000270017	0.0660579	-0.739688
62292723	chr11:62292723:C:T	2.78727e-18	-1.44847	-0.307374	0.000270973	0.0458619	-0.715958
62292730	chr11:62292730:C:T	7.90974e-18	-3.75216e-10	-0.712809	0.000270171	-3.75216e-10	-0.673062
62292961	chr11:62292961:A:G	2.83846e-18	-1.45809	-0.279556	0.000272196	0.029295	-0.694889
62292979	chr11:62292979:A:G	5.56286e-19	-2.13147	-1.23591	2.06854e-05	-2.00791	-1.23477
62293074	chr11:62293074:G:A	3.05081e-18	-1.41776	-0.247734	0.000299354	0.100363	-0.670851
62293217	chr11:62293217:G:A	2.65398e-18	-1.54211	-0.262728	2.28814e-05	-2.15914	-0.982653
62293484	chr11:62293484:G:A	8.5887e-18	-1.66713	1.03667	0.000177443	-1.18781	0.0943498
62293697	chr11:62293697:T:C	2.85833e-18	-1.44471	-0.285955	0.000277155	0.0516858	-0.699226
62293877	chr11:62293877:G:A	3.05815e-18	-1.44006	-0.223033	0.000293202	0.0606244	-0.651877
62294263	chr11:62294263:GA:G	6.43185e-19	-2.07576	-1.14646	1.90652e-05	-2.15854	-1.16571
62294328	chr11:62294328:A:G	1.46641e-18	-1.35262	-1.04547	3.84903e-05	-1.47023	-1.15148
62294390	chr11:62294390:C:T	4.94755e-18	-3.75216e-10	-1.18201	0.000160789	-3.75216e-10	-1.19202
62294406	chr11:62294406:A:G	4.69931e-18	-3.75216e-10	-1.23349	0.000153323	-3.75216e-10	-1.23957
62294420	chr11:62294420:C:T	4.69234e-18	-3.75216e-10	-1.23497	0.000158879	-3.75216e-10	-1.20397
62294756	chr11:62294756:G:A	5.10987e-18	-3.75216e-10	-1.14973	0.000162478	-3.75216e-10	-1.18158
62295037	chr11:62295037:A:G	3.39226e-18	-1.40156	-0.157846	0.000341748	0.132962	-0.571003
62295045	chr11:62295045:G:A	5.94571e-18	-3.75216e-10	-0.998234	0.000182033	-3.75216e-10	-1.06793
62295281	chr11:62295281:G:A	7.09504e-18	-3.75216e-10	-0.821508	0.000226907	-3.75216e-10	-0.847573
62295350	chr11:62295350:G:T	7.54216e-18	-3.75216e-10	-0.760395	0.00024003	-3.75216e-10	-0.79135
62295397	chr11:62295397:A:G	3.45014e-18	-1.37905	-0.163444	0.000354476	0.173417	-0.574892
62295791	chr11:62295791:A:C	1.0447e-17	-3.75216e-10	-0.43459	0.000325233	-3.75216e-10	-0.487573
62295800	chr11:62295800:A:C	6.07388e-18	-3.75216e-10	-0.976907	0.000185341	-3.75216e-10	-1.04992
62295905	chr11:62295905:G:T	6.19316e-18	-3.75216e-10	-0.957459	0.00018844	-3.75216e-10	-1.03333
62296080	chr11:62296080:A:G	1.07744e-17	-3.75216e-10	-0.403734	0.000324589	-3.75216e-10	-0.489557
62296192	chr11:62296192:T:C	2.95445e-18	-1.54311	-0.154484	2.53216e-05	-2.15914	-0.88132
62296397	chr11:62296397:C:T	2.36371e-18	-0.820345	-1.10033	6.95166e-05	-0.991133	-1.03942
62296431	chr11:62296431:A:AG	5.694e-18	-3.75216e-10	-1.04149	0.000175668	-3.75216e-10	-1.10352
62297134	chr11:62297134:C:A	3.15381e-17	-3.75216e-10	0.670292	0.000748583	-3.75216e-10	0.346067
62297243	chr11:62297243:T:C	5.23186e-18	-0.106032	-1.0201	4.732e-05	-1.50958	-0.905598
62297366	chr11:62297366:C:T	2.79104e-17	0.548097	-2.74067e-10	0.000509271	-0.0391355	-2.74067e-10
62297372	chr11:62297372:G:C	3.60221e-18	-1.34387	-0.155483	0.000376298	0.227332	-0.569065
62297374	chr11:62297374:G:A	6.00323e-18	-3.75216e-10	-0.988606	0.000186521	-3.75216e-10	-1.04357
62297375	chr11:62297375:G:A	2.40207e-18	-1.90457	-2.74067e-10	9.018e-05	-1.77031	-2.74067e-10
62297766	chr11:62297766:C:T	5.32068e-18	-3.75216e-10	-1.1093	0.000200053	-3.75216e-10	-0.973534
62297805	chr11:62297805:T:A	9.06133e-19	-2.14713	-0.732341	0.000152311	-0.471774	-0.774415
62297929	chr11:62297929:C:T	2.1788e-18	-2.00213	-2.74067e-10	7.76085e-05	-1.92044	-2.74067e-10
62298085	chr11:62298085:G:A	5.54882e-16	0.572645	2.96521	0.00284174	0.311682	1.36838
62298492	chr11:62298492:C:T	1.19556e-17	-3.75216e-10	-0.299703	0.000324538	-3.75216e-10	-0.489712
62298525	chr11:62298525:G:A	2.04397e-17	-0.354161	0.590737	0.00829683	2.58563	0.165883
62299522	chr11:62299522:A:C	5.07066e-18	-3.75216e-10	-1.15743	0.000161013	-3.75216e-10	-1.19063
62299816	chr11:62299816:T:A	5.17372e-18	-3.75216e-10	-1.13731	0.000176113	-3.75216e-10	-1.10099
62300045	chr11:62300045:C:T	2.77669e-18	-2.11008	0.350434	8.31331e-05	-1.87701	0.0253337
62300282	chr11:62300282:G:A	2.2636e-17	-3.75216e-10	0.338639	0.000525786	-3.75216e-10	-0.00722193
62300346	chr11:62300346:C:T	9.60378e-19	-1.62669	-1.19464	2.14382e-05	-2.00162	-1.20532
62300867	chr11:62300867:T:C	1.79912e-17	-0.0795786	0.188559	0.00630428	2.62046	-0.143595
62300880	chr11:62300880:T:C	3.85433e-18	-0.283394	-1.14831	0.000375071	0.836952	-1.18195
62301054	chr11:62301054:G:A	2.09897e-18	-2.14602	0.106564	7.62773e-05	-1.74254	-0.195203
62301108	chr11:62301108:T:C	1.04208e-17	-0.829999	0.392898	0.000394678	-0.252142	-0.041903
62301132	chr11:62301132:C:T	4.55234e-16	-3.75216e-10	3.33991	0.0278883	-3.75216e-10	3.96385
62301660	chr11:62301660:G:A	2.81251e-18	-2.14364	0.396812	9.81387e-05	-1.75521	0.06948
62301893	chr11:62301893:C:T	2.54743e-17	0.19943	0.257336	0.00987825	3.0294	-0.103424
62301991	chr11:62301991:C:T	5.48097e-18	-3.75216e-10	-1.07962	0.000187865	-3.75216e-10	-1.03639
62302359	chr11:62302359:T:C	1.90651e-17	-3.75216e-10	0.166958	0.000517174	-3.75216e-10	-0.0237357
62302421	chr11:62302421:C:T	2.65456e-17	0.224429	0.273529	0.0104057	3.06703	-0.0890374
62302796	chr11:62302796:A:G	1.61306e-17	-3.75216e-10	-0.000185357	0.000400763	-3.75216e-10	-0.278744
62302830	chr11:62302830:A:G	5.4845e-18	-3.75216e-10	-1.07898	0.000188001	-3.75216e-10	-1.03567
62303749	chr11:62303749:G:A	1.55219e-17	-3.75216e-10	-0.0386512	0.000387581	-3.75216e-10	-0.312189
62304120	chr11:62304120:T:C	5.58424e-17	0.30832	0.933309	0.0175193	3.1637	0.335239
62304420	chr11:62304420:T:G	4.69144e-18	-3.75216e-10	-1.23516	0.000153312	-3.75216e-10	-1.23964
62304630	chr11:62304630:T:C	3.6772e-18	-1.01657	-0.462187	0.00167953	1.84111	-0.686961
62304855	chr11:62304855:G:A	7.06268e-18	-0.312943	-0.513136	0.000548803	0.734937	-0.699312
62304873	chr11:62304873:G:A	2.09116e-16	-3.75216e-10	2.56198	0.012375	-3.75216e-10	3.15132
62304963	chr11:62304963:C:T	1.52881e-18	-2.08745	-0.268962	3.1311e-05	-1.8959	-0.932246
62305001	chr11:62305001:C:G	3.90126e-18	-0.961623	-0.457981	0.00186411	1.94185	-0.683421
62305104	chr11:62305104:A:G	2.45936e-17	0.100001	0.321579	0.00899096	2.87905	-0.0471935
62305824	chr11:62305824:C:A	2.83149e-18	-2.13961	0.399505	9.65484e-05	-1.77467	0.0726026
62305980	chr11:62305980:A:G	3.82049e-18	-0.985455	-0.455069	0.00178871	1.89818	-0.681049
62306054	chr11:62306054:A:G	1.14486e-17	-3.75216e-10	-0.343035	0.000349214	-3.75216e-10	-0.416431
62306508	chr11:62306508:C:G	7.11217e-19	-1.89945	-1.22223	1.83149e-05	-2.12529	-1.23911
62306660	chr11:62306660:G:A	5.71771e-18	-3.75216e-10	-1.03734	0.000197158	-3.75216e-10	-0.988108
62306718	chr11:62306718:T:C	7.3643e-18	-0.290972	-0.493288	0.000573642	0.761253	-0.681362
62306921	chr11:62306921:C:T	4.75738e-18	-3.75216e-10	-1.22121	0.000154454	-3.75216e-10	-1.23222
62307014	chr11:62307014:A:G	1.07698e-17	-3.75216e-10	-0.404158	0.00032149	-3.75216e-10	-0.499148
62307314	chr11:62307314:C:T	5.25789e-18	-3.75216e-10	-1.12117	0.000179226	-3.75216e-10	-1.08347
62307345	chr11:62307345:A:G	1.64266e-17	-3.75216e-10	0.0179998	0.000407451	-3.75216e-10	-0.262194
62308072	chr11:62308072:A:T	3.89486e-17	0.295181	0.586157	0.0139539	3.15109	0.120307
62308201	chr11:62308201:T:C	6.53478e-18	-3.75216e-10	-0.903766	0.000229225	-3.75216e-10	-0.837412
62308362	chr11:62308362:A:G	1.74415e-17	-3.75216e-10	0.0779486	0.00042955	-3.75216e-10	-0.209378
62308384	chr11:62308384:G:T	1.34986e-17	-3.75216e-10	-0.17832	0.00034394	-3.75216e-10	-0.43165
62308460	chr11:62308460:G:A	1.256e-17	-3.75216e-10	-0.25039	0.000371877	-3.75216e-10	-0.353553
62308528	chr11:62308528:C:A	4.7049e-18	-3.75216e-10	-1.2323	0.00015349	-3.75216e-10	-1.23848
62308754	chr11:62308754:G:A	3.85741e-18	-1.08606	-0.344845	0.0014735	1.62471	-0.601423
62308760	chr11:62308760:G:T	3.49984e-17	0.280968	0.49343	0.0126341	3.13128	0.0407606
62309014	chr11:62309014:A:AC	3.04757e-17	0.14631	0.489716	0.0104858	2.94877	0.0368924
62309492	chr11:62309492:T:C	4.78994e-18	-3.75216e-10	-1.21439	0.000154438	-3.75216e-10	-1.23232
62309585	chr11:62309585:G:C	4.77093e-18	-3.75216e-10	-1.21836	0.000154115	-3.75216e-10	-1.23442
62309688	chr11:62309688:A:G	4.67092e-18	-3.75216e-10	-1.23955	0.000153333	-3.75216e-10	-1.2395
62309755	chr11:62309755:A:C	5.71861e-19	-2.14907	-1.19069	3.66842e-05	-1.49002	-1.17975
62309831	chr11:62309831:A:C	4.71797e-18	-3.75216e-10	-1.22953	0.000153387	-3.75216e-10	-1.23915
62309881	chr11:62309881:C:G	4.17459e-18	-1.35189	-2.74067e-10	9.61594e-05	-1.70611	-2.74067e-10
62310313	chr11:62310313:C:A	4.3018e-18	-1.53906	0.217192	7.80117e-05	-1.94003	0.0247704
62310620	chr11:62310620:G:C	2.06157e-18	-2.05744	-2.74067e-10	0.00010745	-1.59509	-2.74067e-10
62310676	chr11:62310676:A:G	4.84773e-18	-3.75216e-10	-1.20239	0.000155565	-3.75216e-10	-1.22505
62311141	chr11:62311141:A:T	6.12271e-19	-2.15403	-1.11746	3.04633e-05	-1.72612	-1.12948
62311347	chr11:62311347:A:G	5.94475e-17	2.3839	-1.07971	0.000275514	0.479971	-1.13345
62311384	chr11:62311384:C:T	1.66522e-17	-3.75216e-10	0.0316375	0.000504044	-3.75216e-10	-0.0494527
62311429	chr11:62311429:G:GCT	4.69407e-18	-3.75216e-10	-1.2346	0.000153262	-3.75216e-10	-1.23997
62311459	chr11:62311459:A:G	3.47618e-18	-1.64069	0.105715	6.63949e-05	-1.99812	-0.0783713
62311829	chr11:62311829:T:C	4.6168e-18	-1.2512	-2.74067e-10	9.87018e-05	-1.68001	-2.74067e-10
62312200	chr11:62312200:C:T	1.04198e-18	-1.92103	-0.818749	6.17665e-05	-1.25422	-0.89453
62312422	chr11:62312422:T:C	6.16896e-19	-2.15829	-1.10567	3.56138e-05	-1.5869	-1.11248
62312497	chr11:62312497:T:C	3.59575e-18	-0.472845	-1.02831	0.000306983	0.550292	-1.09561
62312503	chr11:62312503:C:A	4.74995e-18	-3.75216e-10	-1.22277	0.000153517	-3.75216e-10	-1.2383
62312570	chr11:62312570:G:A	7.42526e-17	0.13169	1.39488	0.0217499	2.90146	0.813789
62312782	chr11:62312782:T:C	7.62088e-18	-3.75216e-10	-0.750013	0.000244555	-3.75216e-10	-0.772674
62313220	chr11:62313220:C:T	1.72801e-18	-0.995622	-1.23831	0.000996736	1.87186	-1.23949
62313385	chr11:62313385:C:T	6.20412e-19	-2.15525	-1.10303	3.1262e-05	-1.71467	-1.11504
62313709	chr11:62313709:A:C	4.5481e-18	-1.55938	0.293182	8.24023e-05	-1.95406	0.0935549
62313842	chr11:62313842:T:C	6.0828e-19	-2.15913	-1.11889	3.39478e-05	-1.62271	-1.12458
62314177	chr11:62314177:C:T	4.91106e-18	-3.75216e-10	-1.18941	0.000163286	-3.75216e-10	-1.17661
```
