## Supplementary material for "Characterization of shared and ancestry-specific signals driving complex traits using multi-ancestry fine-mapping": susiex_nc2.cs80.summary

```
# chr11:61300281-62314291
CS_ID	CS_LENGTH	CS_PURITY	MAX_PIP_SNP	BP	REF_ALLELE	ALT_ALLELE	REF_FRQ	BETA	SE	-LOG10P	MAX_PIP	POST-HOC_PROB_POP1	POST-HOC_PROB_POP2
1	4	0.999194	chr11:61800281:C:A	61800281	A,A	C,C	1,1	-inf,-inf	inf,inf	17.116,2.52889	0.27808	1	0.909572
2	1529	0	chr11:61385158:T:C	61385158	C,C	T,T	1,1	-inf,-inf	inf,inf	3.60598,0.143592	0.0284005	0.468132	0.36464
```
