## Supplementary material for "Characterization of shared and ancestry-specific signals driving complex traits using multi-ancestry fine-mapping": susiex_nc3.cs80.cs

```
CS_ID	SNP	BP	REF_ALLELE	ALT_ALLELE	REF_FRQ	BETA	SE	-LOG10P	CS_PIP	OVRL_PIP
1	chr11:61800281:C:A	61800281	A,A	C,C	1,1	-inf,-inf	inf,inf	17.116,2.52889	0.277915	0.277948
1	chr11:61813163:C:T	61813163	T,T	C,C	1,1	-inf,-inf	inf,inf	17.0894,2.47165	0.234839	0.234873
1	chr11:61803910:G:A	61803910	A,A	G,G	1,1	-inf,-inf	inf,inf	16.9055,2.55553	0.182312	0.182349
1	chr11:61815236:T:C	61815236	C,C	T,T	1,1	-inf,-inf	inf,inf	16.8684,2.50239	0.151094	0.151132
2	chr11:62301132:C:T	62301132	NA,T	NA,C	NA,1	NA,-inf	NA,inf	NA,3.01077	0.0228318	0.0455359
2	chr11:61385158:T:C	61385158	C,C	T,T	1,1	-inf,-inf	inf,inf	3.60598,0.143592	0.0177137	0.0350503
2	chr11:61385929:T:C	61385929	C,C	T,T	1,1	-inf,-inf	inf,inf	3.55574,0.14821	0.0160617	0.0318091
2	chr11:62053609:A:T	62053609	T,T	A,A	1,1	inf,inf	inf,inf	2.39,0.138612	0.0149071	0.0296317
2	chr11:62312570:G:A	62312570	A,A	G,G	1,1	-inf,-inf	inf,inf	2.03703,2.03019	0.0110989	0.0211474
2	chr11:62304873:G:A	62304873	NA,A	NA,G	NA,1	NA,-inf	NA,inf	NA,2.5871	0.0105247	0.0211119
2	chr11:62304120:T:C	62304120	C,C	T,T	1,1	-inf,-inf	inf,inf	2.14424,1.77432	0.00889044	0.016955
2	chr11:62308072:A:T	62308072	T,T	A,A	1,1	-inf,-inf	inf,inf	2.13609,1.56742	0.00718627	0.0137238
2	chr11:62275153:T:C	62275153	NA,C	NA,T	NA,1	NA,-inf	NA,inf	NA,2.33274	0.00662577	0.0133007
2	chr11:62308760:G:T	62308760	T,T	G,G	1,1	-inf,-inf	inf,inf	2.12769,1.51085	0.00654696	0.012511
2	chr11:62235637:C:A	62235637	A,NA	C,NA	1,NA	-inf,NA	inf,NA	2.61689,NA	0.0057313	0.0113873
2	chr11:62302421:C:T	62302421	T,T	C,C	1,1	-inf,-inf	inf,inf	2.09282,1.36562	0.00550709	0.0105387
2	chr11:62309014:A:AC	62309014	AC,AC	A,A	1,1	-inf,-inf	inf,inf	2.04721,1.50852	0.00550428	0.0105315
2	chr11:62301893:C:T	62301893	T,T	C,C	1,1	-inf,-inf	inf,inf	2.07795,1.35551	0.00524599	0.0100422
2	chr11:62024499:A:AT	62024499	NA,AT	NA,A	NA,1	NA,inf	NA,inf	NA,2.68699	0.00506282	0.0101138
2	chr11:62305104:A:G	62305104	G,G	A,A	1,1	-inf,-inf	inf,inf	2.01877,1.39555	0.00480524	0.00920388
2	chr11:62023560:G:A	62023560	NA,A	NA,G	NA,1	NA,inf	NA,inf	NA,1.99218	0.0045478	0.00911735
2	chr11:62017529:G:A	62017529	NA,A	NA,G	NA,1	NA,-inf	NA,inf	NA,2.03705	0.00454669	0.0091158
2	chr11:62298525:G:A	62298525	A,A	G,G	1,1	-inf,-inf	inf,inf	1.72312,1.56288	0.00451957	0.00867667
2	chr11:62017817:G:A	62017817	NA,A	NA,G	NA,1	NA,-inf	NA,inf	NA,1.98156	0.00410129	0.00822444
2	chr11:61858695:C:T	61858695	T,T	C,C	1,1	inf,-inf	inf,inf	1.37327,3.02641	0.00395991	0.00792797
2	chr11:61902987:AC:A	61902987	A,A	AC,AC	1,1	-inf,-inf	inf,inf	3.38798,0.68131	0.00383409	0.0076858
2	chr11:61315919:A:G	61315919	G,NA	A,NA	1,NA	inf,NA	inf,NA	3.04239,NA	0.00374132	0.00750882
2	chr11:61308053:C:CT	61308053	NA,CT	NA,C	NA,1	NA,-inf	NA,inf	NA,1.91764	0.00364473	0.00731171
2	chr11:62300867:T:C	62300867	C,C	T,T	1,1	-inf,-inf	inf,inf	1.90974,1.31128	0.0034495	0.00662141
2	chr11:61306901:A:C	61306901	NA,C	NA,A	NA,1	NA,-inf	NA,inf	NA,1.86016	0.00326175	0.00654456
2	chr11:61345998:A:T	61345998	NA,T	NA,A	NA,1	NA,-inf	NA,inf	NA,1.78594	0.00283741	0.00569418
2	chr11:61328433:T:C	61328433	NA,C	NA,T	NA,1	NA,-inf	NA,inf	NA,1.78471	0.00282772	0.00567476
2	chr11:61354599:C:T	61354599	NA,T	NA,C	NA,1	NA,-inf	NA,inf	NA,1.78283	0.0028169	0.00565284
2	chr11:62015644:A:G	62015644	NA,G	NA,A	NA,1	NA,-inf	NA,inf	NA,1.73801	0.00256581	0.00514886
2	chr11:62239582:C:G	62239582	NA,G	NA,C	NA,1	NA,inf	NA,inf	NA,1.84407	0.00226315	0.00453574
2	chr11:62043446:G:A	62043446	NA,A	NA,G	NA,1	NA,inf	NA,inf	NA,1.81996	0.00224477	0.00449853
2	chr11:62298085:G:A	62298085	A,A	G,G	1,1	-inf,-inf	inf,inf	1.99839,2.81304	0.00220217	0.00434018
2	chr11:62251773:T:C	62251773	NA,C	NA,T	NA,1	NA,inf	NA,inf	NA,1.80169	0.00218465	0.00437843
2	chr11:61316000:C:T	61316000	T,NA	C,NA	1,NA	inf,NA	inf,NA	2.70176,NA	0.00212908	0.00427597
2	chr11:62240940:C:T	62240940	NA,T	NA,C	NA,1	NA,inf	NA,inf	NA,2.05323	0.001987	0.00397769
2	chr11:61352604:C:T	61352604	T,T	C,C	1,1	-inf,-inf	inf,inf	3.50112,0.999585	0.00197173	0.00393122
2	chr11:61311516:C:T	61311516	T,T	C,C	1,1	inf,inf	inf,inf	3.39079,1.13118	0.00191473	0.00381742
2	chr11:61327896:C:T	61327896	T,T	C,C	1,1	-inf,-inf	inf,inf	3.4154,1.03617	0.00180026	0.00358974
2	chr11:61980716:G:A	61980716	A,NA	G,NA	1,NA	-inf,NA	inf,NA	1.56414,NA	0.00179234	0.0035845
2	chr11:62253644:G:A	62253644	NA,A	NA,G	NA,1	NA,inf	NA,inf	NA,1.68147	0.00172452	0.00345678
2	chr11:61632283:C:T	61632283	NA,T	NA,C	NA,1	NA,-inf	NA,inf	NA,1.5165	0.00171907	0.00344883
2	chr11:61948177:G:A	61948177	NA,A	NA,G	NA,1	NA,inf	NA,inf	NA,1.6896	0.00171899	0.0034453
2	chr11:61609128:G:A	61609128	NA,A	NA,G	NA,1	NA,inf	NA,inf	NA,1.81871	0.00168304	0.00337119
2	chr11:61906882:G:A	61906882	NA,A	NA,G	NA,1	NA,inf	NA,inf	NA,1.7451	0.00168144	0.00336994
2	chr11:61645638:G:A	61645638	NA,A	NA,G	NA,1	NA,inf	NA,inf	NA,1.69459	0.001676	0.00335917
2	chr11:61328311:C:T	61328311	T,T	C,C	1,1	-inf,-inf	inf,inf	3.34467,1.04898	0.00161994	0.00323062
2	chr11:61946560:A:G	61946560	G,G	A,A	1,1	inf,inf	inf,inf	0.808535,2.98663	0.00160274	0.00321209
2	chr11:61344614:C:T	61344614	T,T	C,C	1,1	-inf,-inf	inf,inf	3.35485,1.03891	0.00160211	0.00319491
2	chr11:62241527:G:A	62241527	NA,A	NA,G	NA,1	NA,-inf	NA,inf	NA,1.52221	0.00154554	0.0031056
2	chr11:62241484:T:G	62241484	NA,G	NA,T	NA,1	NA,-inf	NA,inf	NA,1.52025	0.00154005	0.00309457
2	chr11:62292567:C:T	62292567	T,NA	C,NA	1,NA	-inf,NA	inf,NA	1.67656,NA	0.0014965	0.00298183
2	chr11:62189387:G:A	62189387	NA,A	NA,G	NA,1	NA,-inf	NA,inf	NA,1.38834	0.00146557	0.00294435
2	chr11:62235567:C:A	62235567	NA,A	NA,C	NA,1	NA,-inf	NA,inf	NA,1.48384	0.00144712	0.00290783
2	chr11:61977425:C:G	61977425	NA,G	NA,C	NA,1	NA,-inf	NA,inf	NA,1.38157	0.0014125	0.00283356
2	chr11:61609629:T:C	61609629	NA,C	NA,T	NA,1	NA,-inf	NA,inf	NA,1.28682	0.00138861	0.00278707
2	chr11:62218515:A:C	62218515	NA,C	NA,A	NA,1	NA,-inf	NA,inf	NA,1.46894	0.00136782	0.00274841
2	chr11:62015295:A:C	62015295	NA,C	NA,A	NA,1	NA,-inf	NA,inf	NA,1.39516	0.00136112	0.00273271
2	chr11:61940557:C:T	61940557	NA,T	NA,C	NA,1	NA,inf	NA,inf	NA,1.60918	0.00134028	0.00268656
2	chr11:62218286:C:T	62218286	NA,T	NA,C	NA,1	NA,-inf	NA,inf	NA,1.44684	0.00132649	0.0026654
2	chr11:61860818:G:C	61860818	C,C	G,G	1,1	inf,-inf	inf,inf	1.21114,2.5215	0.00132594	0.00265644
2	chr11:61565844:C:T	61565844	NA,T	NA,C	NA,1	NA,inf	NA,inf	NA,1.53854	0.00128332	0.00257316
2	chr11:61939573:A:G	61939573	NA,G	NA,A	NA,1	NA,-inf	NA,inf	NA,1.32399	0.00124935	0.00250726
2	chr11:61585842:CTACCT:C	61585842	NA,C	NA,CTACCT	NA,1	NA,inf	NA,inf	NA,1.51899	0.00123825	0.00248285
2	chr11:61585841:C:T	61585841	NA,T	NA,C	NA,1	NA,inf	NA,inf	NA,1.51899	0.00123825	0.00248285
2	chr11:62271280:T:A	62271280	NA,A	NA,T	NA,1	NA,inf	NA,inf	NA,1.94929	0.00123479	0.00247028
2	chr11:62305001:C:G	62305001	G,G	C,C	1,1	-inf,-inf	inf,inf	1.28151,0.849279	0.00122764	0.00238481
2	chr11:61913398:T:C	61913398	C,C	T,T	1,1	-inf,inf	inf,inf	1.67894,0.142115	0.00121729	0.00244093
2	chr11:61620385:G:A	61620385	NA,A	NA,G	NA,1	NA,-inf	NA,inf	NA,1.31559	0.00121567	0.00243901
2	chr11:61335149:T:C	61335149	C,C	T,T	1,1	-inf,-inf	inf,inf	3.25881,0.915675	0.00120201	0.00239809
2	chr11:62305980:A:G	62305980	G,G	A,A	1,1	-inf,-inf	inf,inf	1.26584,0.851287	0.0011811	0.0022948
2	chr11:62196513:C:T	62196513	NA,T	NA,C	NA,1	NA,-inf	NA,inf	NA,1.30469	0.00115908	0.00232872
2	chr11:62238935:T:G	62238935	G,NA	T,NA	1,NA	-inf,NA	inf,NA	1.30657,NA	0.00113204	0.00226361
2	chr11:62251555:T:C	62251555	NA,C	NA,T	NA,1	NA,inf	NA,inf	NA,1.42878	0.001115	0.00223581
2	chr11:62304630:T:C	62304630	C,C	T,T	1,1	-inf,-inf	inf,inf	1.24531,0.846367	0.00111352	0.00216407
2	chr11:61376077:G:A	61376077	A,NA	G,NA	1,NA	inf,NA	inf,NA	2.3035,NA	0.00110963	0.00222422
2	chr11:61855565:A:C	61855565	NA,C	NA,A	NA,1	NA,inf	NA,inf	NA,1.69418	0.00110585	0.00221873
2	chr11:62222095:G:A	62222095	NA,A	NA,G	NA,1	NA,-inf	NA,inf	NA,1.16357	0.0011037	0.00221214
2	chr11:62193475:C:A	62193475	NA,A	NA,C	NA,1	NA,-inf	NA,inf	NA,1.23731	0.00109469	0.00219829
2	chr11:62233900:TC:T	62233900	NA,T	NA,TC	NA,1	NA,-inf	NA,inf	NA,1.3246	0.00109071	0.00219175
2	chr11:61342203:G:A	61342203	A,A	G,G	1,1	-inf,-inf	inf,inf	3.19409,0.947423	0.00108824	0.00217117
2	chr11:61332603:G:A	61332603	A,A	G,G	1,1	-inf,-inf	inf,inf	3.19983,0.913309	0.00108532	0.00216557
2	chr11:61308228:G:A	61308228	NA,A	NA,G	NA,1	NA,-inf	NA,inf	NA,1.27937	0.0010777	0.00216393
2	chr11:61310164:A:G	61310164	G,G	A,A	1,1	inf,inf	inf,inf	3.21977,0.863651	0.00107149	0.00213808
2	chr11:61638044:A:G	61638044	G,NA	A,NA	1,NA	-inf,NA	inf,NA	1.76707,NA	0.00105995	0.00212604
2	chr11:62222917:C:T	62222917	NA,T	NA,C	NA,1	NA,inf	NA,inf	NA,1.39789	0.00105831	0.00212218
2	chr11:62096088:C:T	62096088	NA,T	NA,C	NA,1	NA,-inf	NA,inf	NA,1.14996	0.00104947	0.0021072
2	chr11:61325773:A:G	61325773	G,G	A,A	1,1	inf,inf	inf,inf	3.20415,0.860883	0.00104658	0.00208845
2	chr11:62261524:C:G	62261524	G,NA	C,NA	1,NA	-inf,NA	inf,NA	1.49947,NA	0.00104591	0.00208576
2	chr11:61606379:T:C	61606379	NA,C	NA,T	NA,1	NA,-inf	NA,inf	NA,1.12153	0.00101809	0.00204362
2	chr11:62206623:G:A	62206623	NA,A	NA,G	NA,1	NA,-inf	NA,inf	NA,1.22243	0.00100417	0.00201761
2	chr11:61859731:T:C	61859731	C,C	T,T	1,1	-inf,inf	inf,inf	2.43019,1.22368	0.000994578	0.00199405
2	chr11:61859732:AT:A	61859732	A,A	AT,AT	1,1	-inf,inf	inf,inf	2.43635,1.2181	0.000994554	0.00199402
2	chr11:62308754:G:A	62308754	A,A	G,G	1,1	-inf,-inf	inf,inf	1.1959,0.9264	0.000988308	0.00192224
2	chr11:61872016:T:C	61872016	C,C	T,T	1,1	inf,inf	inf,inf	8.21403,0.903731	0.000980867	0.00196689
2	chr11:61839028:C:T	61839028	T,NA	C,NA	1,NA	inf,NA	inf,NA	2.81192,NA	0.000966019	0.00193538
2	chr11:62211872:G:T	62211872	NA,T	NA,G	NA,1	NA,-inf	NA,inf	NA,1.74535	0.000964137	0.00193027
2	chr11:62192164:C:T	62192164	NA,T	NA,C	NA,1	NA,-inf	NA,inf	NA,1.15703	0.000946277	0.0019004
2	chr11:62223344:T:C	62223344	NA,C	NA,T	NA,1	NA,-inf	NA,inf	NA,1.07742	0.00093653	0.0018773
2	chr11:62219026:A:G	62219026	NA,G	NA,A	NA,1	NA,-inf	NA,inf	NA,1.07497	0.000932568	0.00186937
2	chr11:62219072:A:G	62219072	NA,G	NA,A	NA,1	NA,-inf	NA,inf	NA,1.07488	0.000932335	0.0018689
2	chr11:62220727:T:C	62220727	NA,C	NA,T	NA,1	NA,-inf	NA,inf	NA,1.07437	0.000930852	0.00186593
2	chr11:62223761:G:A	62223761	NA,A	NA,G	NA,1	NA,-inf	NA,inf	NA,1.07476	0.000930579	0.00186538
2	chr11:61921940:G:A	61921940	A,NA	G,NA	1,NA	inf,NA	inf,NA	0.512005,NA	0.000926917	0.00185689
2	chr11:62146897:C:T	62146897	T,T	C,C	1,1	-inf,-inf	inf,inf	3.56941,0.419235	0.000926442	0.00185903
2	chr11:62218378:AT:A	62218378	NA,A	NA,AT	NA,1	NA,-inf	NA,inf	NA,1.06995	0.000923876	0.00185196
2	chr11:62217971:G:A	62217971	NA,A	NA,G	NA,1	NA,-inf	NA,inf	NA,1.06709	0.000918634	0.00184146
2	chr11:62216781:A:T	62216781	NA,T	NA,A	NA,1	NA,-inf	NA,inf	NA,1.06634	0.000917398	0.00183898
2	chr11:62219741:A:G	62219741	NA,G	NA,A	NA,1	NA,-inf	NA,inf	NA,1.06597	0.000917077	0.00183834
2	chr11:62221122:A:C	62221122	NA,C	NA,A	NA,1	NA,-inf	NA,inf	NA,1.06637	0.0009169	0.00183798
2	chr11:62219178:A:G	62219178	NA,G	NA,A	NA,1	NA,-inf	NA,inf	NA,1.06574	0.00091653	0.00183724
2	chr11:62220059:A:C	62220059	NA,C	NA,A	NA,1	NA,-inf	NA,inf	NA,1.0644	0.000914173	0.00183252
2	chr11:62220987:G:A	62220987	NA,A	NA,G	NA,1	NA,-inf	NA,inf	NA,1.06435	0.000913542	0.00183125
2	chr11:62222233:A:G	62222233	NA,G	NA,A	NA,1	NA,-inf	NA,inf	NA,1.06275	0.000910831	0.00182582
2	chr11:61504228:TG:T	61504228	NA,T	NA,TG	NA,1	NA,-inf	NA,inf	NA,1.1722	0.000907852	0.00182266
2	chr11:62223934:C:T	62223934	NA,T	NA,C	NA,1	NA,-inf	NA,inf	NA,1.061	0.000907775	0.0018197
2	chr11:62223646:G:A	62223646	NA,A	NA,G	NA,1	NA,-inf	NA,inf	NA,1.05956	0.000905787	0.00181572
2	chr11:62219984:T:C	62219984	NA,C	NA,T	NA,1	NA,-inf	NA,inf	NA,1.05755	0.000902626	0.00180939
2	chr11:62221654:A:G	62221654	NA,G	NA,A	NA,1	NA,-inf	NA,inf	NA,1.05553	0.000899145	0.00180242
2	chr11:62219036:T:C	62219036	NA,C	NA,T	NA,1	NA,-inf	NA,inf	NA,1.05381	0.000896432	0.00179698
2	chr11:62218472:A:G	62218472	NA,G	NA,A	NA,1	NA,-inf	NA,inf	NA,1.05216	0.000893551	0.00179121
2	chr11:62036063:C:T	62036063	NA,T	NA,C	NA,1	NA,inf	NA,inf	NA,1.31191	0.000893149	0.00179099
2	chr11:62223088:C:T	62223088	NA,T	NA,C	NA,1	NA,-inf	NA,inf	NA,1.05092	0.00089092	0.00178594
2	chr11:62202064:G:T	62202064	T,T	G,G	1,1	inf,inf	inf,inf	0.0670241,2.21485	0.000885702	0.00177404
2	chr11:62216880:T:C	62216880	NA,C	NA,T	NA,1	NA,-inf	NA,inf	NA,1.04714	0.000885105	0.00177429
2	chr11:62220712:C:T	62220712	NA,T	NA,C	NA,1	NA,-inf	NA,inf	NA,1.04555	0.000882034	0.00176814
2	chr11:62220262:A:C	62220262	NA,C	NA,A	NA,1	NA,-inf	NA,inf	NA,1.04517	0.000881659	0.00176739
2	chr11:62224009:G:T	62224009	NA,T	NA,G	NA,1	NA,-inf	NA,inf	NA,1.04497	0.000881002	0.00176607
2	chr11:62217518:GA:G	62217518	NA,G	NA,GA	NA,1	NA,-inf	NA,inf	NA,1.03944	0.000874777	0.00175361
2	chr11:62259016:T:A	62259016	NA,A	NA,T	NA,1	NA,inf	NA,inf	NA,1.52631	0.000872084	0.00174715
2	chr11:61639256:G:A	61639256	A,NA	G,NA	1,NA	-inf,NA	inf,NA	1.66026,NA	0.000868611	0.00174243
2	chr11:61414313:T:C	61414313	NA,C	NA,T	NA,1	NA,-inf	NA,inf	NA,1.15007	0.000866508	0.00173983
2	chr11:61798104:C:G	61798104	NA,G	NA,C	NA,1	NA,inf	NA,inf	NA,1.47053	0.000863422	0.00173104
2	chr11:62031031:C:T	62031031	NA,T	NA,C	NA,1	NA,inf	NA,inf	NA,1.28574	0.000861807	0.00172826
2	chr11:62198864:TG:T	62198864	NA,T	NA,TG	NA,1	NA,-inf	NA,inf	NA,1.13264	0.000856505	0.00172086
2	chr11:61655701:G:A	61655701	NA,A	NA,G	NA,1	NA,inf	NA,inf	NA,1.32421	0.000853967	0.00171285
2	chr11:61856812:C:T	61856812	NA,T	NA,C	NA,1	NA,inf	NA,inf	NA,1.31842	0.000840754	0.00168663
2	chr11:62024567:C:T	62024567	NA,T	NA,C	NA,1	NA,-inf	NA,inf	NA,1.11952	0.000840419	0.00168744
2	chr11:62025502:GAC:G	62025502	NA,G	NA,GAC	NA,1	NA,-inf	NA,inf	NA,1.11711	0.000837969	0.00168251
2	chr11:62196953:C:T	62196953	T,NA	C,NA	1,NA	inf,NA	inf,NA	1.9494,NA	0.000835803	0.00167315
2	chr11:61674176:G:A	61674176	NA,A	NA,G	NA,1	NA,inf	NA,inf	NA,1.32227	0.000829551	0.00166365
2	chr11:61655065:C:T	61655065	NA,T	NA,C	NA,1	NA,inf	NA,inf	NA,1.3055	0.000829148	0.0016631
2	chr11:61764338:A:G	61764338	G,NA	A,NA	1,NA	-inf,NA	inf,NA	3.53758,NA	0.000828168	0.00166099
2	chr11:62030890:T:C	62030890	NA,C	NA,T	NA,1	NA,inf	NA,inf	NA,1.57161	0.00081111	0.00162446
2	chr11:61902966:G:C	61902966	NA,C	NA,G	NA,1	NA,-inf	NA,inf	NA,0.974887	0.000798689	0.00160383
2	chr11:62204373:C:T	62204373	NA,T	NA,C	NA,1	NA,-inf	NA,inf	NA,1.09034	0.000794432	0.00159614
2	chr11:61542186:C:T	61542186	NA,T	NA,C	NA,1	NA,-inf	NA,inf	NA,1.06879	0.000786457	0.00157895
2	chr11:62297134:C:A	62297134	NA,A	NA,C	NA,1	NA,inf	NA,inf	NA,1.48024	0.000785243	0.00157306
2	chr11:61365664:T:C	61365664	NA,C	NA,T	NA,1	NA,-inf	NA,inf	NA,0.990884	0.00077746	0.00156143
2	chr11:62211049:G:A	62211049	NA,A	NA,G	NA,1	NA,-inf	NA,inf	NA,1.0367	0.000772278	0.00155173
2	chr11:62187157:A:G	62187157	NA,G	NA,A	NA,1	NA,-inf	NA,inf	NA,1.02584	0.000768133	0.00154269
2	chr11:61632716:G:T	61632716	NA,T	NA,G	NA,1	NA,inf	NA,inf	NA,1.26514	0.000767545	0.00153934
2	chr11:62186203:G:T	62186203	NA,T	NA,G	NA,1	NA,-inf	NA,inf	NA,1.01525	0.000753378	0.00151305
2	chr11:62107486:C:T	62107486	NA,T	NA,C	NA,1	NA,inf	NA,inf	NA,1.20905	0.000751206	0.00150562
2	chr11:61910202:G:C	61910202	NA,C	NA,G	NA,1	NA,-inf	NA,inf	NA,0.965434	0.000740134	0.00148618
2	chr11:61320658:A:G	61320658	G,G	A,A	1,1	inf,inf	inf,inf	2.84315,0.857763	0.000735076	0.00146798
2	chr11:61917719:C:G	61917719	NA,G	NA,C	NA,1	NA,inf	NA,inf	NA,1.50741	0.000734626	0.00147269
2	chr11:61349145:A:G	61349145	NA,G	NA,A	NA,1	NA,-inf	NA,inf	NA,1.00149	0.000733476	0.00147204
2	chr11:62289796:G:C	62289796	NA,C	NA,G	NA,1	NA,-inf	NA,inf	NA,1.00885	0.000732782	0.00147106
2	chr11:62313220:C:T	62313220	T,T	C,C	1,1	inf,inf	inf,inf	1.2465,0.0641302	0.000727251	0.0014207
2	chr11:62017316:C:T	62017316	NA,T	NA,C	NA,1	NA,inf	NA,inf	NA,1.18449	0.000725185	0.00145435
2	chr11:61859364:T:G	61859364	NA,G	NA,T	NA,1	NA,-inf	NA,inf	NA,1.04047	0.000723	0.00145113
2	chr11:61869632:A:C	61869632	NA,C	NA,A	NA,1	NA,-inf	NA,inf	NA,1.07995	0.000721525	0.00144824
2	chr11:62257096:C:T	62257096	T,NA	C,NA	1,NA	inf,NA	inf,NA	1.30542,NA	0.00070842	0.00141787
2	chr11:62197516:G:A	62197516	A,A	G,G	1,1	inf,inf	inf,inf	0.0611056,2.09999	0.00070669	0.00141578
2	chr11:62008643:C:T	62008643	NA,T	NA,C	NA,1	NA,inf	NA,inf	NA,1.19539	0.00070193	0.00140738
2	chr11:61357305:T:G	61357305	NA,G	NA,T	NA,1	NA,-inf	NA,inf	NA,0.950877	0.000699287	0.00140434
2	chr11:61355406:G:A	61355406	A,A	G,G	1,1	-inf,-inf	inf,inf	3.0219,0.147083	0.000697145	0.00139401
2	chr11:61978474:C:A	61978474	NA,A	NA,C	NA,1	NA,inf	NA,inf	NA,1.16165	0.000695596	0.00139499
2	chr11:61914887:T:G	61914887	NA,G	NA,T	NA,1	NA,inf	NA,inf	NA,1.21888	0.000692037	0.00138782
2	chr11:61903273:C:T	61903273	T,T	C,C	1,1	-inf,inf	inf,inf	1.27437,0.232877	0.00068633	0.00137645
2	chr11:61558742:C:T	61558742	T,T	C,C	1,1	inf,inf	inf,inf	0.718631,0.32569	0.000684576	0.0013733
2	chr11:61756545:G:C	61756545	NA,C	NA,G	NA,1	NA,inf	NA,inf	NA,1.14716	0.000682446	0.00136853
2	chr11:61657220:TATA:T	61657220	NA,T	NA,TATA	NA,1	NA,inf	NA,inf	NA,1.12075	0.00067697	0.00135789
2	chr11:62051700:A:G	62051700	NA,G	NA,A	NA,1	NA,-inf	NA,inf	NA,0.934634	0.000672347	0.00134991
2	chr11:61331600:G:A	61331600	A,A	G,G	1,1	-inf,inf	inf,inf	0.950307,1.04984	0.000671409	0.00134702
2	chr11:62207659:G:A	62207659	NA,A	NA,G	NA,1	NA,-inf	NA,inf	NA,1.28357	0.000670087	0.00134025
2	chr11:61325864:G:A	61325864	NA,A	NA,G	NA,1	NA,inf	NA,inf	NA,1.15293	0.000661443	0.00132649
2	chr11:61644298:C:T	61644298	NA,T	NA,C	NA,1	NA,inf	NA,inf	NA,1.17335	0.000658402	0.00132055
2	chr11:61348349:C:CATCAA	61348349	CATCAA,CATCAA	C,C	1,1	-inf,-inf	inf,inf	2.98822,0.136378	0.000655483	0.00131082
2	chr11:61852166:C:G	61852166	NA,G	NA,C	NA,1	NA,inf	NA,inf	NA,1.15486	0.000653722	0.00131097
2	chr11:61619647:T:C	61619647	NA,C	NA,T	NA,1	NA,inf	NA,inf	NA,1.14148	0.000652417	0.00130859
2	chr11:62251351:C:T	62251351	T,NA	C,NA	1,NA	inf,NA	inf,NA	1.97402,NA	0.000650864	0.00130224
2	chr11:62297366:C:T	62297366	T,NA	C,NA	1,NA	inf,NA	inf,NA	1.64123,NA	0.000636822	0.00128269
2	chr11:61663469:A:G	61663469	NA,G	NA,A	NA,1	NA,inf	NA,inf	NA,1.2236	0.000633925	0.00127112
2	chr11:61618307:C:G	61618307	NA,G	NA,C	NA,1	NA,-inf	NA,inf	NA,0.993719	0.000629166	0.00126262
2	chr11:61920221:T:C	61920221	C,NA	T,NA	1,NA	-inf,NA	inf,NA	1.03086,NA	0.000627927	0.00126062
2	chr11:61773336:A:C	61773336	NA,C	NA,A	NA,1	NA,-inf	NA,inf	NA,0.909756	0.000627869	0.00126052
2	chr11:61316708:A:G	61316708	G,G	A,A	1,1	inf,inf	inf,inf	2.96153,0.139416	0.000626077	0.00125205
2	chr11:62257352:G:A	62257352	NA,A	NA,G	NA,1	NA,inf	NA,inf	NA,1.29738	0.000622169	0.00124682
2	chr11:61830342:A:G	61830342	NA,G	NA,A	NA,1	NA,-inf	NA,inf	NA,0.896005	0.000621449	0.00124763
2	chr11:62251753:C:T	62251753	NA,T	NA,C	NA,1	NA,inf	NA,inf	NA,1.29568	0.000619648	0.00124187
2	chr11:61384556:C:A	61384556	A,A	C,C	1,1	-inf,-inf	inf,inf	2.63436,0.363078	0.00061911	0.001237
2	chr11:61610395:C:T	61610395	NA,T	NA,C	NA,1	NA,inf	NA,inf	NA,1.02762	0.000616679	0.00123736
2	chr11:62235211:G:A	62235211	NA,A	NA,G	NA,1	NA,-inf	NA,inf	NA,0.988757	0.000612894	0.00123146
2	chr11:61723147:G:T	61723147	T,NA	G,NA	1,NA	-inf,NA	inf,NA	1.43119,NA	0.000604251	0.00121235
2	chr11:62180211:T:A	62180211	NA,A	NA,T	NA,1	NA,-inf	NA,inf	NA,0.90721	0.000596705	0.0011977
2	chr11:61705369:T:C	61705369	C,NA	T,NA	1,NA	inf,NA	inf,NA	0.979172,NA	0.000593775	0.0011917
2	chr11:62282889:T:A	62282889	NA,A	NA,T	NA,1	NA,-inf	NA,inf	NA,0.877196	0.00059125	0.00118698
2	chr11:62239348:G:A	62239348	NA,A	NA,G	NA,1	NA,inf	NA,inf	NA,1.27074	0.000588248	0.00117848
2	chr11:62302359:T:C	62302359	NA,C	NA,T	NA,1	NA,inf	NA,inf	NA,1.13097	0.000588154	0.00117908
2	chr11:61514878:C:T	61514878	NA,T	NA,C	NA,1	NA,-inf	NA,inf	NA,1.246	0.000588127	0.00118012
2	chr11:61921571:T:C	61921571	NA,C	NA,T	NA,1	NA,inf	NA,inf	NA,0.922206	0.000583678	0.00117131
2	chr11:61920703:G:C	61920703	NA,C	NA,G	NA,1	NA,inf	NA,inf	NA,0.922206	0.000583678	0.00117131
2	chr11:62282521:C:A	62282521	NA,A	NA,C	NA,1	NA,-inf	NA,inf	NA,0.893667	0.000583374	0.00117101
2	chr11:62311384:C:T	62311384	NA,T	NA,C	NA,1	NA,inf	NA,inf	NA,1.03671	0.000581324	0.00116592
2	chr11:61341395:A:T	61341395	NA,T	NA,A	NA,1	NA,-inf	NA,inf	NA,0.883339	0.000578607	0.00116127
2	chr11:61758345:C:T	61758345	T,T	C,C	1,1	inf,inf	inf,inf	0.570591,0.68796	0.000577746	0.00115764
2	chr11:61869088:G:A	61869088	NA,A	NA,G	NA,1	NA,-inf	NA,inf	NA,0.880174	0.000577349	0.00115888
2	chr11:62197591:T:A	62197591	A,A	T,T	1,1	inf,inf	inf,inf	0.031763,2.05987	0.000574192	0.00115041
2	chr11:62084326:C:T	62084326	NA,T	NA,C	NA,1	NA,-inf	NA,inf	NA,0.893762	0.000571811	0.00114767
2	chr11:61833377:G:A	61833377	NA,A	NA,G	NA,1	NA,inf	NA,inf	NA,1.07064	0.000571168	0.00114549
2	chr11:61680536:C:T	61680536	NA,T	NA,C	NA,1	NA,inf	NA,inf	NA,1.08327	0.000569295	0.00114193
2	chr11:62269960:G:A	62269960	NA,A	NA,G	NA,1	NA,-inf	NA,inf	NA,0.926898	0.00056816	0.00114071
2	chr11:62250760:C:G	62250760	NA,G	NA,C	NA,1	NA,inf	NA,inf	NA,1.23715	0.000568013	0.00113843
2	chr11:62096031:C:T	62096031	T,NA	C,NA	1,NA	-inf,NA	inf,NA	0.842866,NA	0.000564628	0.00113575
2	chr11:62069307:A:G	62069307	NA,G	NA,A	NA,1	NA,inf	NA,inf	NA,0.999979	0.000564557	0.00113239
2	chr11:62016395:GATCTTAGAT:G	62016395	NA,G	NA,GATCTTAGAT	NA,1	NA,-inf	NA,inf	NA,0.869112	0.000564359	0.00113292
2	chr11:61370047:A:G	61370047	NA,G	NA,A	NA,1	NA,-inf	NA,inf	NA,0.899804	0.000563266	0.00113101
2	chr11:61654113:C:T	61654113	NA,T	NA,C	NA,1	NA,inf	NA,inf	NA,1.04176	0.000560629	0.00112443
2	chr11:62001941:C:T	62001941	NA,T	NA,C	NA,1	NA,inf	NA,inf	NA,1.03003	0.000560527	0.00112404
2	chr11:62238709:G:A	62238709	NA,A	NA,G	NA,1	NA,inf	NA,inf	NA,1.23717	0.000560358	0.00112266
2	chr11:61991195:A:C	61991195	NA,C	NA,A	NA,1	NA,inf	NA,inf	NA,1.01669	0.000560333	0.00112406
2	chr11:61308900:T:C	61308900	C,C	T,T	1,1	inf,inf	inf,inf	2.9021,0.154211	0.000559736	0.00111943
2	chr11:62300282:G:A	62300282	NA,A	NA,G	NA,1	NA,inf	NA,inf	NA,1.28935	0.000559398	0.00112069
2	chr11:62066098:A:G	62066098	NA,G	NA,A	NA,1	NA,inf	NA,inf	NA,1.02298	0.000559356	0.00112173
2	chr11:61395693:C:T	61395693	NA,T	NA,C	NA,1	NA,inf	NA,inf	NA,0.998153	0.000557499	0.00111826
2	chr11:61924179:C:T	61924179	NA,T	NA,C	NA,1	NA,inf	NA,inf	NA,1.08064	0.000555397	0.00111387
2	chr11:61467965:C:T	61467965	NA,T	NA,C	NA,1	NA,-inf	NA,inf	NA,0.844379	0.000551811	0.00110761
2	chr11:61876205:C:T	61876205	NA,T	NA,C	NA,1	NA,-inf	NA,inf	NA,0.856948	0.000551592	0.0011072
2	chr11:62017062:C:T	62017062	NA,T	NA,C	NA,1	NA,-inf	NA,inf	NA,0.840476	0.000548426	0.00110095
2	chr11:61918491:T:C	61918491	NA,C	NA,T	NA,1	NA,inf	NA,inf	NA,0.867198	0.000545539	0.00109487
2	chr11:62197249:G:A	62197249	A,A	G,G	1,1	inf,inf	inf,inf	0.0310067,2.02696	0.000541283	0.00108451
2	chr11:62042137:G:A	62042137	NA,A	NA,G	NA,1	NA,inf	NA,inf	NA,1.22177	0.000540792	0.00108389
2	chr11:61396776:A:G	61396776	NA,G	NA,A	NA,1	NA,-inf	NA,inf	NA,0.873399	0.000540574	0.00108544
2	chr11:61919658:A:G	61919658	G,NA	A,NA	1,NA	inf,NA	inf,NA	2.39297,NA	0.000540481	0.00108511
2	chr11:61839193:C:T	61839193	NA,T	NA,C	NA,1	NA,inf	NA,inf	NA,0.969649	0.00053966	0.00108259
2	chr11:61840265:A:G	61840265	NA,G	NA,A	NA,1	NA,inf	NA,inf	NA,0.969342	0.000539382	0.00108204
2	chr11:61762859:G:A	61762859	A,A	G,G	1,1	-inf,-inf	inf,inf	1.79733,0.783665	0.000539138	0.0010831
2	chr11:61674779:C:T	61674779	NA,T	NA,C	NA,1	NA,inf	NA,inf	NA,1.04677	0.000537472	0.00107812
2	chr11:61393552:C:T	61393552	NA,T	NA,C	NA,1	NA,-inf	NA,inf	NA,0.865197	0.000533322	0.00107087
2	chr11:62276121:A:G	62276121	NA,G	NA,A	NA,1	NA,inf	NA,inf	NA,1.28487	0.000532581	0.00106706
2	chr11:61705715:C:T	61705715	T,NA	C,NA	1,NA	-inf,NA	inf,NA	0.854112,NA	0.000532125	0.00106772
2	chr11:61602239:C:T	61602239	NA,T	NA,C	NA,1	NA,-inf	NA,inf	NA,0.761902	0.000530599	0.00106516
2	chr11:61714055:A:G	61714055	NA,G	NA,A	NA,1	NA,inf	NA,inf	NA,1.03632	0.000529482	0.00106211
2	chr11:61351532:G:A	61351532	A,A	G,G	1,1	-inf,-inf	inf,inf	2.62306,0.893394	0.000528014	0.0010548
2	chr11:61418366:T:C	61418366	NA,C	NA,T	NA,1	NA,-inf	NA,inf	NA,0.859146	0.00052785	0.00105989
2	chr11:61391828:A:T	61391828	NA,T	NA,A	NA,1	NA,-inf	NA,inf	NA,0.857001	0.000525901	0.00105597
2	chr11:61846036:C:G	61846036	NA,G	NA,C	NA,1	NA,inf	NA,inf	NA,1.13068	0.000524895	0.00105367
2	chr11:61308052:C:T	61308052	T,T	C,C	1,1	inf,inf	inf,inf	2.65216,0.843878	0.000524267	0.00104737
2	chr11:61396796:A:T	61396796	NA,T	NA,A	NA,1	NA,-inf	NA,inf	NA,0.855347	0.000523276	0.00105071
2	chr11:61675302:C:T	61675302	NA,T	NA,C	NA,1	NA,inf	NA,inf	NA,1.02727	0.00052178	0.00104666
2	chr11:61491499:G:A	61491499	A,NA	G,NA	1,NA	-inf,NA	inf,NA	0.982442,NA	0.000520314	0.0010441
2	chr11:61858689:G:A	61858689	NA,A	NA,G	NA,1	NA,inf	NA,inf	NA,0.991795	0.000518625	0.00104023
2	chr11:61747285:G:T	61747285	T,NA	G,NA	1,NA	-inf,NA	inf,NA	2.3891,NA	0.000514625	0.00103332
2	chr11:62217416:C:T	62217416	NA,T	NA,C	NA,1	NA,-inf	NA,inf	NA,0.744107	0.000514406	0.00103151
2	chr11:62199157:T:A	62199157	A,A	T,T	1,1	inf,inf	inf,inf	0.0683726,1.5653	0.000513488	0.00103026
2	chr11:62214945:C:T	62214945	NA,T	NA,C	NA,1	NA,-inf	NA,inf	NA,0.84182	0.000512736	0.00102548
2	chr11:61825894:A:G	61825894	NA,G	NA,A	NA,1	NA,inf	NA,inf	NA,0.936555	0.000511532	0.00102619
2	chr11:61341502:G:A	61341502	A,A	G,G	1,1	-inf,-inf	inf,inf	2.59621,0.931499	0.000509964	0.00101867
2	chr11:62040838:TG:T	62040838	NA,T	NA,TG	NA,1	NA,inf	NA,inf	NA,0.959936	0.00050861	0.00102018
2	chr11:62244289:C:T	62244289	NA,T	NA,C	NA,1	NA,inf	NA,inf	NA,1.15304	0.000506454	0.0010152
2	chr11:62136087:G:A	62136087	NA,A	NA,G	NA,1	NA,-inf	NA,inf	NA,0.805556	0.000506393	0.00101337
2	chr11:61826205:C:T	61826205	NA,T	NA,C	NA,1	NA,inf	NA,inf	NA,0.928078	0.000505711	0.00101453
2	chr11:61746095:C:T	61746095	NA,T	NA,C	NA,1	NA,inf	NA,inf	NA,0.900474	0.000503761	0.00101101
2	chr11:61747363:G:A	61747363	NA,A	NA,G	NA,1	NA,inf	NA,inf	NA,0.900474	0.000503761	0.00101101
2	chr11:61369682:T:TGTCAGCTGCAGGTCAGCTA	61369682	NA,TGTCAGCTGCAGGTCAGCTA	NA,T	NA,1	NA,-inf	NA,inf	NA,0.83016	0.00050257	0.00100913
2	chr11:61699472:A:C	61699472	NA,C	NA,A	NA,1	NA,inf	NA,inf	NA,0.997781	0.00049899	0.00100096
2	chr11:61682357:T:C	61682357	NA,C	NA,T	NA,1	NA,inf	NA,inf	NA,0.996856	0.000498297	0.000999574
2	chr11:61855496:G:A	61855496	NA,A	NA,G	NA,1	NA,inf	NA,inf	NA,1.20323	0.000497928	0.000998899
2	chr11:62235225:A:T	62235225	NA,T	NA,A	NA,1	NA,-inf	NA,inf	NA,0.868373	0.000497324	0.000999158
2	chr11:61900645:G:C	61900645	NA,C	NA,G	NA,1	NA,inf	NA,inf	NA,1.02469	0.000496951	0.000997177
2	chr11:61697560:C:T	61697560	T,NA	C,NA	1,NA	inf,NA	inf,NA	0.899801,NA	0.000496054	0.000995607
2	chr11:61824639:G:T	61824639	NA,T	NA,G	NA,1	NA,inf	NA,inf	NA,0.916331	0.000495661	0.00099436
2	chr11:61823587:G:A	61823587	A,NA	G,NA	1,NA	-inf,NA	inf,NA	0.707939,NA	0.000494481	0.000990605
2	chr11:61443243:A:G	61443243	NA,G	NA,A	NA,1	NA,-inf	NA,inf	NA,0.820352	0.000494473	0.000992865
2	chr11:61430466:C:T	61430466	NA,T	NA,C	NA,1	NA,-inf	NA,inf	NA,0.820352	0.000494473	0.000992865
2	chr11:62306718:T:C	62306718	C,C	T,T	1,1	-inf,-inf	inf,inf	1.52529,0.760664	0.00049232	0.000973206
2	chr11:61854719:A:G	61854719	NA,G	NA,A	NA,1	NA,inf	NA,inf	NA,1.19348	0.000489479	0.00098195
2	chr11:61627040:C:G	61627040	NA,G	NA,C	NA,1	NA,inf	NA,inf	NA,1.03217	0.000485499	0.000973719
2	chr11:61840248:T:C	61840248	NA,C	NA,T	NA,1	NA,inf	NA,inf	NA,0.957931	0.000484943	0.000972475
2	chr11:61839821:C:T	61839821	NA,T	NA,C	NA,1	NA,inf	NA,inf	NA,0.935422	0.000484798	0.000972469
2	chr11:61484233:ACT:A	61484233	NA,A	NA,ACT	NA,1	NA,-inf	NA,inf	NA,0.788741	0.000484614	0.000972659
2	chr11:61894440:A:G	61894440	NA,G	NA,A	NA,1	NA,inf	NA,inf	NA,0.942805	0.000484202	0.000971262
2	chr11:61474090:G:A	61474090	NA,A	NA,G	NA,1	NA,-inf	NA,inf	NA,0.799189	0.000483689	0.000971206
2	chr11:61652472:A:T	61652472	NA,T	NA,A	NA,1	NA,inf	NA,inf	NA,0.965871	0.000482883	0.000968748
2	chr11:61347144:T:C	61347144	C,C	T,T	1,1	-inf,-inf	inf,inf	2.69125,0.880535	0.000481048	0.000960785
2	chr11:61443897:C:T	61443897	NA,T	NA,C	NA,1	NA,inf	NA,inf	NA,0.878183	0.000479072	0.000961233
2	chr11:62108139:G:T	62108139	T,T	G,G	1,1	-inf,-inf	inf,inf	0.85131,0.177638	0.000478213	0.000953773
2	chr11:61446486:A:G	61446486	NA,G	NA,A	NA,1	NA,inf	NA,inf	NA,0.980589	0.000477538	0.000957648
2	chr11:61836312:G:A	61836312	NA,A	NA,G	NA,1	NA,inf	NA,inf	NA,1.05328	0.000472377	0.000948227
2	chr11:62304855:G:A	62304855	A,A	G,G	1,1	-inf,-inf	inf,inf	1.51275,0.747189	0.000471942	0.000933015
2	chr11:61365138:T:C	61365138	NA,C	NA,T	NA,1	NA,-inf	NA,inf	NA,0.715915	0.000471116	0.000946139
2	chr11:61790331:T:C	61790331	NA,C	NA,T	NA,1	NA,inf	NA,inf	NA,0.469392	0.000466106	0.000934393
2	chr11:61806464:A:G	61806464	NA,G	NA,A	NA,1	NA,inf	NA,inf	NA,0.914623	0.000465299	0.000933371
2	chr11:61899265:G:A	61899265	A,NA	G,NA	1,NA	-inf,NA	inf,NA	0.00289918,NA	0.000465086	0.000931405
2	chr11:62042058:T:G	62042058	NA,G	NA,T	NA,1	NA,inf	NA,inf	NA,1.11593	0.000464048	0.00093018
2	chr11:62308362:A:G	62308362	NA,G	NA,A	NA,1	NA,inf	NA,inf	NA,1.12788	0.000462363	0.000926609
2	chr11:61693496:C:T	61693496	T,NA	C,NA	1,NA	inf,NA	inf,NA	0.868621,NA	0.000461935	0.000927141
2	chr11:61964505:G:A	61964505	A,NA	G,NA	1,NA	-inf,NA	inf,NA	3.15603,NA	0.000461604	0.00092728
2	chr11:62243763:A:G	62243763	NA,G	NA,A	NA,1	NA,inf	NA,inf	NA,1.0887	0.000461318	0.000924753
2	chr11:61948885:G:A	61948885	A,A	G,G	1,1	inf,-inf	inf,inf	1.24524,0.601083	0.000458382	0.000918715
2	chr11:61747286:G:T	61747286	T,NA	G,NA	1,NA	-inf,NA	inf,NA	2.30478,NA	0.000457491	0.000918602
2	chr11:61457550:A:AG	61457550	NA,AG	NA,A	NA,1	NA,inf	NA,inf	NA,0.848781	0.000457136	0.00091723
2	chr11:61594792:A:G	61594792	NA,G	NA,A	NA,1	NA,-inf	NA,inf	NA,0.762931	0.000456759	0.000916813
2	chr11:61637294:C:T	61637294	T,NA	C,NA	1,NA	-inf,NA	inf,NA	2.90613,NA	0.000456691	0.000917451
2	chr11:61711962:G:A	61711962	NA,A	NA,G	NA,1	NA,inf	NA,inf	NA,0.938738	0.000456411	0.000915574
2	chr11:61649532:C:T	61649532	NA,T	NA,C	NA,1	NA,inf	NA,inf	NA,0.924861	0.000454041	0.000910906
2	chr11:61585517:C:T	61585517	NA,T	NA,C	NA,1	NA,inf	NA,inf	NA,1.06473	0.000453371	0.00090882
2	chr11:61329890:T:C	61329890	NA,C	NA,T	NA,1	NA,-inf	NA,inf	NA,0.750651	0.000452705	0.000908602
2	chr11:62126496:A:G	62126496	NA,G	NA,A	NA,1	NA,inf	NA,inf	NA,0.822044	0.000450862	0.000904928
2	chr11:62126234:T:C	62126234	NA,C	NA,T	NA,1	NA,inf	NA,inf	NA,0.822678	0.000450834	0.000904872
2	chr11:62276457:C:T	62276457	T,T	C,C	1,1	-inf,inf	inf,inf	2.1298,0.286212	0.00045067	0.000901672
2	chr11:62126561:T:C	62126561	NA,C	NA,T	NA,1	NA,inf	NA,inf	NA,0.821198	0.0004499	0.000902997
2	chr11:61406787:G:A	61406787	NA,A	NA,G	NA,1	NA,inf	NA,inf	NA,0.838047	0.000449342	0.000901594
2	chr11:61877172:C:T	61877172	NA,T	NA,C	NA,1	NA,inf	NA,inf	NA,0.876091	0.000449246	0.000901175
2	chr11:62287596:G:T	62287596	T,T	G,G	1,1	inf,-inf	inf,inf	0.752051,1.87726	0.000447072	0.000888422
2	chr11:61865710:C:T	61865710	T,T	C,C	1,1	inf,-inf	inf,inf	1.27631,1.98728	0.000446774	0.000894967
2	chr11:61896385:C:T	61896385	NA,T	NA,C	NA,1	NA,inf	NA,inf	NA,0.894827	0.000446653	0.000895975
2	chr11:61932439:A:AT	61932439	NA,AT	NA,A	NA,1	NA,-inf	NA,inf	NA,0.640664	0.000445228	0.000893673
2	chr11:61838136:C:A	61838136	A,NA	C,NA	1,NA	-inf,NA	inf,NA	0.666985,NA	0.000444886	0.000891304
2	chr11:62126808:T:C	62126808	NA,C	NA,T	NA,1	NA,inf	NA,inf	NA,0.814464	0.000444881	0.000892923
2	chr11:62125797:C:T	62125797	NA,T	NA,C	NA,1	NA,inf	NA,inf	NA,0.811843	0.000443439	0.000890029
2	chr11:61934187:A:C	61934187	NA,C	NA,A	NA,1	NA,-inf	NA,inf	NA,0.63714	0.000443031	0.000889262
2	chr11:61906745:C:T	61906745	NA,T	NA,C	NA,1	NA,-inf	NA,inf	NA,0.721399	0.000442898	0.000889037
2	chr11:62020465:G:A	62020465	NA,A	NA,G	NA,1	NA,inf	NA,inf	NA,0.936683	0.000441661	0.000885578
2	chr11:62307345:A:G	62307345	NA,G	NA,A	NA,1	NA,inf	NA,inf	NA,1.0912	0.000439597	0.000881023
2	chr11:62126341:G:A	62126341	NA,A	NA,G	NA,1	NA,inf	NA,inf	NA,0.806047	0.000439242	0.000881606
2	chr11:62006726:A:G	62006726	NA,G	NA,A	NA,1	NA,inf	NA,inf	NA,1.11928	0.000439237	0.000880468
2	chr11:62126357:A:G	62126357	NA,G	NA,A	NA,1	NA,inf	NA,inf	NA,0.805909	0.000439146	0.000881414
2	chr11:61362252:A:G	61362252	NA,G	NA,A	NA,1	NA,-inf	NA,inf	NA,0.603797	0.000438248	0.000880257
2	chr11:62126822:T:TA	62126822	NA,TA	NA,T	NA,1	NA,inf	NA,inf	NA,0.803618	0.000437343	0.000877795
2	chr11:61478657:A:C	61478657	NA,C	NA,A	NA,1	NA,-inf	NA,inf	NA,0.744172	0.000437077	0.000877587
2	chr11:62308460:G:A	62308460	NA,A	NA,G	NA,1	NA,inf	NA,inf	NA,0.856633	0.000434845	0.000872283
2	chr11:61378332:C:T	61378332	NA,T	NA,C	NA,1	NA,inf	NA,inf	NA,0.838921	0.000434423	0.000871501
2	chr11:61473949:T:A	61473949	NA,A	NA,T	NA,1	NA,-inf	NA,inf	NA,0.726816	0.000432884	0.000868803
2	chr11:61983676:G:A	61983676	NA,A	NA,G	NA,1	NA,inf	NA,inf	NA,1.33172	0.00043269	0.000867141
2	chr11:62302796:A:G	62302796	NA,G	NA,A	NA,1	NA,inf	NA,inf	NA,1.08009	0.000432682	0.000867175
2	chr11:62242783:A:G	62242783	NA,G	NA,A	NA,1	NA,inf	NA,inf	NA,0.836316	0.000431823	0.000866219
2	chr11:61452121:G:A	61452121	NA,A	NA,G	NA,1	NA,-inf	NA,inf	NA,0.726493	0.000431722	0.000866873
2	chr11:61367657:A:G	61367657	NA,G	NA,A	NA,1	NA,-inf	NA,inf	NA,0.848755	0.00043166	0.00086581
2	chr11:61983258:C:T	61983258	NA,T	NA,C	NA,1	NA,inf	NA,inf	NA,1.32858	0.000431337	0.000864433
2	chr11:61513393:G:A	61513393	NA,A	NA,G	NA,1	NA,inf	NA,inf	NA,0.855585	0.000430832	0.000864404
2	chr11:61812198:C:T	61812198	NA,T	NA,C	NA,1	NA,inf	NA,inf	NA,0.86046	0.000429561	0.000861709
2	chr11:61646986:A:G	61646986	NA,G	NA,A	NA,1	NA,inf	NA,inf	NA,0.897709	0.000428744	0.000860124
2	chr11:61983351:C:T	61983351	NA,T	NA,C	NA,1	NA,inf	NA,inf	NA,1.31942	0.000426196	0.000854139
2	chr11:61862275:A:G	61862275	G,G	A,A	1,1	-inf,-inf	inf,inf	5.1533,0.384841	0.000425779	0.000853895
2	chr11:62194308:T:G	62194308	NA,G	NA,T	NA,1	NA,-inf	NA,inf	NA,0.90185	0.000425229	0.000852623
2	chr11:62137085:G:A	62137085	A,NA	G,NA	1,NA	inf,NA	inf,NA	1.04757,NA	0.000422024	0.000845031
2	chr11:62194466:G:A	62194466	A,NA	G,NA	1,NA	inf,NA	inf,NA	1.54147,NA	0.000421308	0.000843858
2	chr11:62234428:G:T	62234428	NA,T	NA,G	NA,1	NA,inf	NA,inf	NA,1.02292	0.00042063	0.000843239
2	chr11:62203574:C:G	62203574	NA,G	NA,C	NA,1	NA,-inf	NA,inf	NA,0.71267	0.000420386	0.000841138
2	chr11:62057769:A:T	62057769	T,NA	A,NA	1,NA	inf,NA	inf,NA	2.08639,NA	0.000420036	0.000841786
2	chr11:62021251:C:T	62021251	NA,T	NA,C	NA,1	NA,inf	NA,inf	NA,0.902275	0.000419999	0.000842169
2	chr11:62303749:G:A	62303749	NA,A	NA,G	NA,1	NA,inf	NA,inf	NA,1.05626	0.000419121	0.00084002
2	chr11:61893107:G:C	61893107	NA,C	NA,G	NA,1	NA,inf	NA,inf	NA,0.852245	0.000418812	0.000840147
2	chr11:61505253:TC:T	61505253	NA,T	NA,TC	NA,1	NA,inf	NA,inf	NA,0.857766	0.000418643	0.000839715
2	chr11:61310017:A:G	61310017	NA,G	NA,A	NA,1	NA,inf	NA,inf	NA,0.867645	0.000418502	0.000839465
2	chr11:61894277:A:G	61894277	NA,G	NA,A	NA,1	NA,inf	NA,inf	NA,0.851049	0.000417969	0.000838455
2	chr11:61942374:T:G	61942374	G,NA	T,NA	1,NA	-inf,NA	inf,NA	2.58948,NA	0.000417574	0.000838798
2	chr11:61894751:G:A	61894751	NA,A	NA,G	NA,1	NA,inf	NA,inf	NA,0.850363	0.000417549	0.000837613
2	chr11:61914730:A:T	61914730	NA,T	NA,A	NA,1	NA,-inf	NA,inf	NA,0.663601	0.000417294	0.000837804
2	chr11:61482055:C:T	61482055	NA,T	NA,C	NA,1	NA,-inf	NA,inf	NA,0.700245	0.000416712	0.000836382
2	chr11:61616114:A:G	61616114	NA,G	NA,A	NA,1	NA,-inf	NA,inf	NA,0.687305	0.000416611	0.000836117
2	chr11:61893741:A:G	61893741	NA,G	NA,A	NA,1	NA,inf	NA,inf	NA,0.848361	0.000416313	0.000835134
2	chr11:61893566:G:C	61893566	NA,C	NA,G	NA,1	NA,inf	NA,inf	NA,0.848348	0.000416298	0.000835104
2	chr11:61893465:T:C	61893465	NA,C	NA,T	NA,1	NA,inf	NA,inf	NA,0.846539	0.000415166	0.000832835
2	chr11:61893222:A:AATCCAGCCC	61893222	NA,AATCCAGCCC	NA,A	NA,1	NA,inf	NA,inf	NA,0.844961	0.000414253	0.000831004
2	chr11:61854965:C:T	61854965	NA,T	NA,C	NA,1	NA,-inf	NA,inf	NA,0.669164	0.000413432	0.000829994
2	chr11:62169860:T:A	62169860	NA,A	NA,T	NA,1	NA,inf	NA,inf	NA,0.653648	0.000413199	0.00082889
2	chr11:62255015:A:G	62255015	NA,G	NA,A	NA,1	NA,inf	NA,inf	NA,0.825469	0.000413147	0.000828751
2	chr11:61646275:C:T	61646275	NA,T	NA,C	NA,1	NA,inf	NA,inf	NA,0.88474	0.000412852	0.000828174
2	chr11:61894005:G:A	61894005	NA,A	NA,G	NA,1	NA,inf	NA,inf	NA,0.843305	0.000412788	0.000828063
2	chr11:61690421:A:G	61690421	NA,G	NA,A	NA,1	NA,inf	NA,inf	NA,0.755611	0.00041243	0.000827601
2	chr11:62130327:G:A	62130327	NA,A	NA,G	NA,1	NA,inf	NA,inf	NA,0.815908	0.000412387	0.000827237
2	chr11:61896163:T:C	61896163	NA,C	NA,T	NA,1	NA,inf	NA,inf	NA,0.840009	0.00041201	0.000826509
2	chr11:62060957:G:A	62060957	NA,A	NA,G	NA,1	NA,inf	NA,inf	NA,0.860054	0.000411489	0.000825207
2	chr11:61890685:G:A	61890685	NA,A	NA,G	NA,1	NA,inf	NA,inf	NA,0.815374	0.000410989	0.000824357
2	chr11:61895275:C:T	61895275	NA,T	NA,C	NA,1	NA,inf	NA,inf	NA,0.839221	0.000410767	0.000824014
2	chr11:61896422:G:A	61896422	NA,A	NA,G	NA,1	NA,inf	NA,inf	NA,0.839179	0.000410761	0.000824001
2	chr11:61894610:A:G	61894610	NA,G	NA,A	NA,1	NA,inf	NA,inf	NA,0.837954	0.000409938	0.00082235
2	chr11:62306054:A:G	62306054	NA,G	NA,A	NA,1	NA,inf	NA,inf	NA,0.797626	0.00040885	0.00082018
2	chr11:62002831:C:T	62002831	T,NA	C,NA	1,NA	inf,NA	inf,NA	0.87892,NA	0.000408149	0.000818301
2	chr11:62210120:T:C	62210120	NA,C	NA,T	NA,1	NA,-inf	NA,inf	NA,0.978934	0.000404836	0.000811573
2	chr11:61688911:G:A	61688911	NA,A	NA,G	NA,1	NA,inf	NA,inf	NA,0.812356	0.000404211	0.000810796
2	chr11:62131387:T:C	62131387	NA,C	NA,T	NA,1	NA,inf	NA,inf	NA,0.523767	0.000400643	0.00080503
2	chr11:61565076:C:T	61565076	NA,T	NA,C	NA,1	NA,-inf	NA,inf	NA,0.646003	0.00040012	0.000803102
2	chr11:61979317:A:G	61979317	NA,G	NA,A	NA,1	NA,inf	NA,inf	NA,1.25663	0.000399719	0.000801134
2	chr11:61924768:C:T	61924768	NA,T	NA,C	NA,1	NA,inf	NA,inf	NA,0.794307	0.000398613	0.00079966
2	chr11:62194302:T:C	62194302	NA,C	NA,T	NA,1	NA,-inf	NA,inf	NA,0.852573	0.000398369	0.000798806
2	chr11:61452029:T:TA	61452029	NA,TA	NA,T	NA,1	NA,-inf	NA,inf	NA,0.67678	0.000398149	0.000799446
2	chr11:62028914:G:A	62028914	A,A	G,G	1,1	inf,inf	inf,inf	2.59311,0.102824	0.000397761	0.000795623
2	chr11:61926794:C:T	61926794	NA,T	NA,C	NA,1	NA,-inf	NA,inf	NA,0.647722	0.000397696	0.000798321
2	chr11:61579561:G:C	61579561	C,NA	G,NA	1,NA	-inf,NA	inf,NA	0.813854,NA	0.000396738	0.000796211
2	chr11:62169507:G:GC	62169507	NA,GC	NA,G	NA,1	NA,inf	NA,inf	NA,0.628153	0.000395497	0.000793392
2	chr11:62131862:C:T	62131862	NA,T	NA,C	NA,1	NA,inf	NA,inf	NA,0.516342	0.000395231	0.000794148
2	chr11:62129181:A:G	62129181	NA,G	NA,A	NA,1	NA,inf	NA,inf	NA,0.515472	0.000394616	0.00079291
2	chr11:61910665:T:TGGGTCCC	61910665	TGGGTCCC,NA	T,NA	1,NA	-inf,NA	inf,NA	0.496221,NA	0.000394523	0.00079123
2	chr11:61569469:C:T	61569469	NA,T	NA,C	NA,1	NA,inf	NA,inf	NA,0.900075	0.000393572	0.000789125
2	chr11:62128743:G:A	62128743	NA,A	NA,G	NA,1	NA,inf	NA,inf	NA,0.511905	0.000392089	0.000787831
2	chr11:61892477:G:C	61892477	NA,C	NA,G	NA,1	NA,inf	NA,inf	NA,0.82628	0.00039201	0.000786982
2	chr11:61970097:A:G	61970097	NA,G	NA,A	NA,1	NA,inf	NA,inf	NA,0.799252	0.000391404	0.000784971
2	chr11:61983342:G:T	61983342	NA,T	NA,G	NA,1	NA,-inf	NA,inf	NA,0.677924	0.000390473	0.000783942
2	chr11:61483252:C:T	61483252	NA,T	NA,C	NA,1	NA,inf	NA,inf	NA,0.808686	0.000390095	0.000782501
2	chr11:61922025:A:T	61922025	NA,T	NA,A	NA,1	NA,inf	NA,inf	NA,0.783428	0.000389559	0.000781463
2	chr11:62131926:C:T	62131926	NA,T	NA,C	NA,1	NA,inf	NA,inf	NA,0.508104	0.000389488	0.000782602
2	chr11:61318317:G:A	61318317	NA,A	NA,G	NA,1	NA,inf	NA,inf	NA,0.817181	0.000389173	0.000780656
2	chr11:62090739:G:A	62090739	NA,A	NA,G	NA,1	NA,-inf	NA,inf	NA,0.662825	0.000388791	0.000779862
2	chr11:62127198:A:G	62127198	NA,G	NA,A	NA,1	NA,inf	NA,inf	NA,0.728606	0.000388444	0.000779655
2	chr11:62048694:G:T	62048694	T,NA	G,NA	1,NA	-inf,NA	inf,NA	1.20696,NA	0.000387636	0.000777686
2	chr11:62268370:A:C	62268370	C,NA	A,NA	1,NA	inf,NA	inf,NA	1.3542,NA	0.000385311	0.000776426
2	chr11:61516771:T:C	61516771	NA,C	NA,T	NA,1	NA,inf	NA,inf	NA,0.762016	0.00038413	0.00077061
2	chr11:62129887:C:T	62129887	NA,T	NA,C	NA,1	NA,inf	NA,inf	NA,0.499758	0.000383513	0.000770586
2	chr11:61551067:T:C	61551067	NA,C	NA,T	NA,1	NA,inf	NA,inf	NA,0.790364	0.000383389	0.000769122
2	chr11:62042890:GAGA:G	62042890	NA,G	NA,GAGA	NA,1	NA,-inf	NA,inf	NA,0.656038	0.000383218	0.000769292
2	chr11:62129725:C:T	62129725	NA,T	NA,C	NA,1	NA,inf	NA,inf	NA,0.49929	0.000383195	0.000769945
2	chr11:62088896:A:G	62088896	NA,G	NA,A	NA,1	NA,inf	NA,inf	NA,0.944486	0.000382742	0.000767467
2	chr11:61310002:T:C	61310002	NA,C	NA,T	NA,1	NA,-inf	NA,inf	NA,0.590182	0.000382673	0.000768234
2	chr11:62016926:A:G	62016926	NA,G	NA,A	NA,1	NA,inf	NA,inf	NA,0.974926	0.000382165	0.000766152
2	chr11:61988426:C:T	61988426	NA,T	NA,C	NA,1	NA,inf	NA,inf	NA,1.10545	0.000381893	0.000766007
2	chr11:62196164:G:C	62196164	NA,C	NA,G	NA,1	NA,-inf	NA,inf	NA,0.824546	0.000381563	0.000765145
2	chr11:62091789:C:A	62091789	NA,A	NA,C	NA,1	NA,inf	NA,inf	NA,0.942154	0.000381517	0.000765012
2	chr11:61890871:C:A	61890871	NA,A	NA,C	NA,1	NA,inf	NA,inf	NA,0.767409	0.000381472	0.000765174
2	chr11:61311247:G:A	61311247	NA,A	NA,G	NA,1	NA,-inf	NA,inf	NA,0.587743	0.000381041	0.000764952
2	chr11:62138383:A:G	62138383	NA,G	NA,A	NA,1	NA,inf	NA,inf	NA,0.771487	0.000380943	0.000764141
2	chr11:62296080:A:G	62296080	NA,G	NA,A	NA,1	NA,inf	NA,inf	NA,0.760661	0.0003803	0.00076278
2	chr11:61465637:C:T	61465637	NA,T	NA,C	NA,1	NA,inf	NA,inf	NA,0.811581	0.000380105	0.000762368
2	chr11:62131743:A:G	62131743	NA,G	NA,A	NA,1	NA,inf	NA,inf	NA,0.492956	0.00037917	0.000761855
2	chr11:62301108:T:C	62301108	C,C	T,T	1,1	-inf,-inf	inf,inf	1.1467,1.29305	0.000378958	0.000752578
2	chr11:61926213:G:A	61926213	A,NA	G,NA	1,NA	-inf,NA	inf,NA	0.851052,NA	0.00037804	0.000757897
2	chr11:61479196:G:A	61479196	NA,A	NA,G	NA,1	NA,-inf	NA,inf	NA,0.590955	0.000377975	0.000758723
2	chr11:61306933:A:C	61306933	NA,C	NA,A	NA,1	NA,inf	NA,inf	NA,0.798398	0.000377967	0.000758186
2	chr11:61786294:C:T	61786294	NA,T	NA,C	NA,1	NA,inf	NA,inf	NA,0.766711	0.000377066	0.000756461
2	chr11:61599014:G:C	61599014	NA,C	NA,G	NA,1	NA,inf	NA,inf	NA,0.737937	0.000377011	0.000756453
2	chr11:62295791:A:C	62295791	NA,C	NA,A	NA,1	NA,inf	NA,inf	NA,0.749442	0.000376009	0.000754272
2	chr11:62307014:A:G	62307014	NA,G	NA,A	NA,1	NA,inf	NA,inf	NA,0.760365	0.000375958	0.000754195
2	chr11:61489755:C:T	61489755	NA,T	NA,C	NA,1	NA,inf	NA,inf	NA,0.776516	0.000374335	0.00075092
2	chr11:62308384:G:T	62308384	NA,T	NA,G	NA,1	NA,inf	NA,inf	NA,0.968329	0.000374266	0.000750203
2	chr11:62089621:T:C	62089621	NA,C	NA,T	NA,1	NA,inf	NA,inf	NA,0.926259	0.000374182	0.000750305
2	chr11:62048693:A:G	62048693	G,NA	A,NA	1,NA	-inf,NA	inf,NA	1.18804,NA	0.000374023	0.000750382
2	chr11:62117490:A:G	62117490	NA,G	NA,A	NA,1	NA,inf	NA,inf	NA,0.76417	0.000373932	0.00075007
2	chr11:61578484:A:G	61578484	NA,G	NA,A	NA,1	NA,inf	NA,inf	NA,0.860722	0.000373675	0.000749311
2	chr11:61611275:A:G	61611275	NA,G	NA,A	NA,1	NA,inf	NA,inf	NA,0.744864	0.000373614	0.000749561
2	chr11:61743342:G:A	61743342	NA,A	NA,G	NA,1	NA,inf	NA,inf	NA,0.795927	0.000373344	0.000748993
2	chr11:61764056:C:T	61764056	NA,T	NA,C	NA,1	NA,inf	NA,inf	NA,0.74482	0.000372143	0.000746559
2	chr11:62131089:G:A	62131089	NA,A	NA,G	NA,1	NA,inf	NA,inf	NA,0.486159	0.000371394	0.00074637
2	chr11:62298492:C:T	62298492	NA,T	NA,C	NA,1	NA,inf	NA,inf	NA,0.849658	0.00037138	0.000744615
2	chr11:61412359:G:A	61412359	NA,A	NA,G	NA,1	NA,-inf	NA,inf	NA,0.585087	0.000370883	0.000744665
2	chr11:61455412:A:T	61455412	NA,T	NA,A	NA,1	NA,-inf	NA,inf	NA,0.63098	0.000370698	0.000744004
2	chr11:61653438:T:C	61653438	NA,C	NA,T	NA,1	NA,inf	NA,inf	NA,0.800977	0.000369772	0.000741787
2	chr11:62225010:C:T	62225010	NA,T	NA,C	NA,1	NA,inf	NA,inf	NA,0.926132	0.000369018	0.000739849
2	chr11:61918789:C:T	61918789	NA,T	NA,C	NA,1	NA,-inf	NA,inf	NA,0.61033	0.000368814	0.000740302
2	chr11:61577893:G:A	61577893	NA,A	NA,G	NA,1	NA,-inf	NA,inf	NA,0.620799	0.000368693	0.000740045
2	chr11:61766428:A:G	61766428	NA,G	NA,A	NA,1	NA,inf	NA,inf	NA,0.758022	0.000368682	0.000739824
2	chr11:62129247:C:T	62129247	NA,T	NA,C	NA,1	NA,inf	NA,inf	NA,0.750148	0.000368511	0.000739213
2	chr11:62129996:G:A	62129996	NA,A	NA,G	NA,1	NA,inf	NA,inf	NA,0.750148	0.000368511	0.000739213
2	chr11:62130720:G:A	62130720	NA,A	NA,G	NA,1	NA,inf	NA,inf	NA,0.481608	0.000368412	0.000740372
2	chr11:62107369:C:G	62107369	G,G	C,C	1,1	inf,inf	inf,inf	0.270803,0.723691	0.000368365	0.000735531
2	chr11:61611328:G:A	61611328	NA,A	NA,G	NA,1	NA,-inf	NA,inf	NA,0.58223	0.000366546	0.000735769
2	chr11:62253887:C:T	62253887	NA,T	NA,C	NA,1	NA,inf	NA,inf	NA,0.744097	0.000366401	0.000735011
2	chr11:62133883:C:T	62133883	NA,T	NA,C	NA,1	NA,inf	NA,inf	NA,0.472844	0.000366294	0.000735965
2	chr11:62270457:G:A	62270457	NA,A	NA,G	NA,1	NA,-inf	NA,inf	NA,0.630574	0.000365423	0.000733664
2	chr11:62132040:T:C	62132040	NA,C	NA,T	NA,1	NA,inf	NA,inf	NA,0.471628	0.000365364	0.000734094
2	chr11:62290445:G:A	62290445	A,A	G,G	1,1	inf,-inf	inf,inf	0.720242,1.75823	0.000364351	0.000724379
2	chr11:61666742:C:G	61666742	NA,G	NA,C	NA,1	NA,-inf	NA,inf	NA,0.860328	0.000364194	0.000730971
2	chr11:61796587:C:T	61796587	NA,T	NA,C	NA,1	NA,inf	NA,inf	NA,0.713546	0.000363228	0.000728787
2	chr11:61585305:G:A	61585305	NA,A	NA,G	NA,1	NA,inf	NA,inf	NA,0.84046	0.000363216	0.000728348
2	chr11:61959966:C:T	61959966	T,T	C,C	1,1	inf,-inf	inf,inf	1.07794,0.690864	0.000363163	0.000727968
2	chr11:62259356:A:G	62259356	NA,G	NA,A	NA,1	NA,-inf	NA,inf	NA,0.788	0.000363075	0.000727834
2	chr11:62036720:A:G	62036720	G,G	A,A	1,1	-inf,-inf	inf,inf	0.36181,1.72894	0.000362209	0.000725938
2	chr11:61892712:G:A	61892712	NA,A	NA,G	NA,1	NA,inf	NA,inf	NA,0.753187	0.000361834	0.000725882
2	chr11:61980797:C:T	61980797	NA,T	NA,C	NA,1	NA,inf	NA,inf	NA,1.17072	0.000360446	0.000722507
2	chr11:61766496:A:T	61766496	NA,T	NA,A	NA,1	NA,inf	NA,inf	NA,0.741771	0.000360276	0.000722961
2	chr11:61763871:A:C	61763871	NA,C	NA,A	NA,1	NA,inf	NA,inf	NA,0.737961	0.000359143	0.000720671
2	chr11:61563119:C:T	61563119	NA,T	NA,C	NA,1	NA,inf	NA,inf	NA,0.833112	0.00035899	0.000719835
2	chr11:62131906:C:T	62131906	NA,T	NA,C	NA,1	NA,-inf	NA,inf	NA,0.607506	0.000358523	0.000717669
2	chr11:62133268:G:A	62133268	NA,A	NA,G	NA,1	NA,inf	NA,inf	NA,0.459479	0.000357836	0.000718959
2	chr11:62133612:T:G	62133612	NA,G	NA,T	NA,1	NA,inf	NA,inf	NA,0.459215	0.000357651	0.000718587
2	chr11:62028007:G:A	62028007	NA,A	NA,G	NA,1	NA,inf	NA,inf	NA,0.918571	0.000357518	0.000716868
2	chr11:61844564:A:G	61844564	NA,G	NA,A	NA,1	NA,-inf	NA,inf	NA,0.573363	0.000357409	0.000717495
2	chr11:62205611:A:G	62205611	NA,G	NA,A	NA,1	NA,-inf	NA,inf	NA,0.601821	0.000357256	0.000717371
2	chr11:61482790:G:A	61482790	NA,A	NA,G	NA,1	NA,inf	NA,inf	NA,0.745816	0.000357155	0.000716467
2	chr11:62134012:A:G	62134012	NA,G	NA,A	NA,1	NA,-inf	NA,inf	NA,0.604587	0.000356848	0.000714322
2	chr11:61961009:G:A	61961009	NA,A	NA,G	NA,1	NA,inf	NA,inf	NA,0.731389	0.000356106	0.000714435
2	chr11:62133542:C:G	62133542	NA,G	NA,C	NA,1	NA,inf	NA,inf	NA,0.456664	0.000356093	0.000715454
2	chr11:61591405:ACCTCCTCCTTGGG:A	61591405	NA,A	NA,ACCTCCTCCTTGGG	NA,1	NA,inf	NA,inf	NA,0.692886	0.000355483	0.000713259
2	chr11:62141405:G:A	62141405	NA,A	NA,G	NA,1	NA,inf	NA,inf	NA,0.746294	0.000354748	0.000711483
2	chr11:61767566:C:G	61767566	NA,G	NA,C	NA,1	NA,inf	NA,inf	NA,0.730096	0.000354181	0.000710729
2	chr11:61797904:T:C	61797904	NA,C	NA,T	NA,1	NA,inf	NA,inf	NA,0.730376	0.000353989	0.000710155
2	chr11:62204152:C:T	62204152	NA,T	NA,C	NA,1	NA,-inf	NA,inf	NA,0.605422	0.000353492	0.000710041
2	chr11:62100272:G:A	62100272	NA,A	NA,G	NA,1	NA,-inf	NA,inf	NA,0.465404	0.000353271	0.000709468
2	chr11:61566330:C:T	61566330	NA,T	NA,C	NA,1	NA,inf	NA,inf	NA,0.821565	0.000353164	0.00070816
2	chr11:62248090:T:C	62248090	NA,C	NA,T	NA,1	NA,inf	NA,inf	NA,0.51713	0.00035301	0.000707953
2	chr11:61596558:G:A	61596558	NA,A	NA,G	NA,1	NA,-inf	NA,inf	NA,0.553465	0.00035247	0.000707493
2	chr11:62133107:G:A	62133107	NA,A	NA,G	NA,1	NA,inf	NA,inf	NA,0.449641	0.000351733	0.000706687
2	chr11:61741036:G:A	61741036	NA,A	NA,G	NA,1	NA,inf	NA,inf	NA,0.75441	0.000351508	0.000705181
2	chr11:62284636:A:G	62284636	NA,G	NA,A	NA,1	NA,inf	NA,inf	NA,0.879567	0.000351378	0.000704467
2	chr11:61488140:C:T	61488140	NA,T	NA,C	NA,1	NA,inf	NA,inf	NA,0.731229	0.000350786	0.000703696
2	chr11:62175052:C:T	62175052	NA,T	NA,C	NA,1	NA,inf	NA,inf	NA,0.767757	0.00035063	0.000703152
2	chr11:61520928:G:A	61520928	NA,A	NA,G	NA,1	NA,inf	NA,inf	NA,0.754584	0.000350619	0.000703313
2	chr11:61546330:G:A	61546330	NA,A	NA,G	NA,1	NA,-inf	NA,inf	NA,0.584284	0.000350503	0.000703479
2	chr11:61908717:A:G	61908717	NA,G	NA,A	NA,1	NA,inf	NA,inf	NA,0.772365	0.000349701	0.000701519
2	chr11:61575490:C:T	61575490	NA,T	NA,C	NA,1	NA,inf	NA,inf	NA,0.815179	0.000349546	0.000700906
2	chr11:62031194:G:A	62031194	NA,A	NA,G	NA,1	NA,inf	NA,inf	NA,0.725007	0.000348787	0.000699829
2	chr11:61760455:C:T	61760455	T,T	C,C	1,1	-inf,inf	inf,inf	0.430084,1.34337	0.000348499	0.000699879
2	chr11:62150661:T:C	62150661	NA,C	NA,T	NA,1	NA,inf	NA,inf	NA,0.477914	0.000348174	0.000699589
2	chr11:61549532:C:T	61549532	NA,T	NA,C	NA,1	NA,inf	NA,inf	NA,0.723679	0.000347786	0.000697793
2	chr11:62147322:A:G	62147322	NA,G	NA,A	NA,1	NA,inf	NA,inf	NA,0.476785	0.000347664	0.000698564
2	chr11:62228573:C:T	62228573	NA,T	NA,C	NA,1	NA,-inf	NA,inf	NA,0.592874	0.000347217	0.00069494
2	chr11:61741456:C:T	61741456	NA,T	NA,C	NA,1	NA,inf	NA,inf	NA,0.682653	0.000346293	0.000694918
2	chr11:61566598:C:T	61566598	NA,T	NA,C	NA,1	NA,inf	NA,inf	NA,0.807483	0.000346289	0.000694383
2	chr11:62227977:A:C	62227977	NA,C	NA,A	NA,1	NA,-inf	NA,inf	NA,0.587273	0.000345763	0.00069412
2	chr11:62151161:G:A	62151161	NA,A	NA,G	NA,1	NA,inf	NA,inf	NA,0.473758	0.000345738	0.000694691
2	chr11:61807420:A:G	61807420	NA,G	NA,A	NA,1	NA,-inf	NA,inf	NA,0.525899	0.000345469	0.000693625
2	chr11:62157900:A:G	62157900	NA,G	NA,A	NA,1	NA,inf	NA,inf	NA,0.472733	0.00034491	0.000693029
2	chr11:62247613:A:C	62247613	NA,C	NA,A	NA,1	NA,inf	NA,inf	NA,0.497611	0.000343508	0.000688929
2	chr11:61575516:A:C	61575516	NA,C	NA,A	NA,1	NA,inf	NA,inf	NA,0.801322	0.000342977	0.000687743
2	chr11:61798141:G:A	61798141	NA,A	NA,G	NA,1	NA,inf	NA,inf	NA,0.674507	0.000342894	0.000688001
2	chr11:62147503:T:A	62147503	NA,A	NA,T	NA,1	NA,inf	NA,inf	NA,0.468651	0.000342871	0.000688926
2	chr11:61980999:T:G	61980999	NA,G	NA,T	NA,1	NA,inf	NA,inf	NA,1.12489	0.000342821	0.000687225
2	chr11:61909963:C:T	61909963	NA,T	NA,C	NA,1	NA,-inf	NA,inf	NA,0.47534	0.000341777	0.000686235
2	chr11:61601337:C:T	61601337	NA,T	NA,C	NA,1	NA,inf	NA,inf	NA,0.673071	0.000341695	0.000685612
2	chr11:61751727:G:A	61751727	NA,A	NA,G	NA,1	NA,inf	NA,inf	NA,0.729709	0.000341048	0.000684241
2	chr11:61379267:CAGG:C	61379267	NA,C	NA,CAGG	NA,1	NA,inf	NA,inf	NA,0.722116	0.000340631	0.000683295
2	chr11:61819610:C:T	61819610	NA,T	NA,C	NA,1	NA,inf	NA,inf	NA,0.673063	0.000340495	0.000683184
2	chr11:62272211:G:A	62272211	NA,A	NA,G	NA,1	NA,-inf	NA,inf	NA,0.581244	0.000339186	0.000680977
2	chr11:61951915:T:C	61951915	NA,C	NA,T	NA,1	NA,inf	NA,inf	NA,0.950169	0.000339094	0.000679806
2	chr11:61336014:G:A	61336014	NA,A	NA,G	NA,1	NA,-inf	NA,inf	NA,0.576547	0.0003389	0.000680181
2	chr11:62133281:A:G	62133281	NA,G	NA,A	NA,1	NA,inf	NA,inf	NA,0.711161	0.000338499	0.000678936
2	chr11:62028173:C:T	62028173	NA,T	NA,C	NA,1	NA,-inf	NA,inf	NA,0.549279	0.000337083	0.0006767
2	chr11:61879910:G:A	61879910	NA,A	NA,G	NA,1	NA,inf	NA,inf	NA,0.689032	0.000337005	0.000675984
2	chr11:62239893:A:G	62239893	NA,G	NA,A	NA,1	NA,inf	NA,inf	NA,0.846008	0.000336894	0.000675501
2	chr11:61943236:G:A	61943236	NA,A	NA,G	NA,1	NA,inf	NA,inf	NA,0.913716	0.000336544	0.000675009
2	chr11:61460218:C:T	61460218	NA,T	NA,C	NA,1	NA,inf	NA,inf	NA,0.677597	0.000336115	0.000674367
2	chr11:62255526:A:G	62255526	NA,G	NA,A	NA,1	NA,inf	NA,inf	NA,0.483036	0.000335395	0.000672668
2	chr11:61890627:G:A	61890627	NA,A	NA,G	NA,1	NA,inf	NA,inf	NA,0.692295	0.000335067	0.000672097
2	chr11:61366454:T:C	61366454	NA,C	NA,T	NA,1	NA,-inf	NA,inf	NA,0.551928	0.00033497	0.000672352
2	chr11:61366653:A:G	61366653	NA,G	NA,A	NA,1	NA,inf	NA,inf	NA,0.669728	0.000334903	0.000671859
2	chr11:61502132:C:T	61502132	T,NA	C,NA	1,NA	inf,NA	inf,NA	0.160703,NA	0.000333755	0.000669011
2	chr11:62300880:T:C	62300880	C,C	T,T	1,1	-inf,-inf	inf,inf	1.52271,0.2183	0.000333652	0.000660549
2	chr11:62115686:C:T	62115686	NA,T	NA,C	NA,1	NA,-inf	NA,inf	NA,0.540217	0.00033322	0.000668962
2	chr11:62247448:G:C	62247448	NA,C	NA,G	NA,1	NA,inf	NA,inf	NA,0.478919	0.000333167	0.000668203
2	chr11:61443930:C:T	61443930	NA,T	NA,C	NA,1	NA,inf	NA,inf	NA,0.718004	0.00033291	0.000667754
2	chr11:62252668:T:C	62252668	NA,C	NA,T	NA,1	NA,inf	NA,inf	NA,0.477435	0.000332444	0.000666751
2	chr11:61935512:T:G	61935512	NA,G	NA,T	NA,1	NA,-inf	NA,inf	NA,0.51845	0.000332251	0.00066699
2	chr11:61954112:T:C	61954112	C,C	T,T	1,1	inf,inf	inf,inf	0.53733,2.13889	0.000331676	0.000665682
2	chr11:62186070:T:C	62186070	C,NA	T,NA	1,NA	inf,NA	inf,NA	1.6089,NA	0.000331636	0.000664048
2	chr11:61918682:C:T	61918682	NA,T	NA,C	NA,1	NA,inf	NA,inf	NA,0.714688	0.000331512	0.000664999
2	chr11:62209591:A:G	62209591	NA,G	NA,A	NA,1	NA,-inf	NA,inf	NA,0.825458	0.000331131	0.000663927
2	chr11:61476756:C:T	61476756	NA,T	NA,C	NA,1	NA,inf	NA,inf	NA,0.712484	0.000331013	0.000663951
2	chr11:61569971:C:T	61569971	T,NA	C,NA	1,NA	-inf,NA	inf,NA	0.7317,NA	0.000330616	0.000663528
2	chr11:62118629:G:C	62118629	NA,C	NA,G	NA,1	NA,-inf	NA,inf	NA,0.535845	0.000330577	0.000663656
2	chr11:61733193:C:T	61733193	NA,T	NA,C	NA,1	NA,inf	NA,inf	NA,0.627773	0.000330574	0.00066345
2	chr11:61899230:G:A	61899230	NA,A	NA,G	NA,1	NA,-inf	NA,inf	NA,0.533885	0.000330369	0.000663147
2	chr11:62229818:G:A	62229818	NA,A	NA,G	NA,1	NA,inf	NA,inf	NA,0.44279	0.000330136	0.000662416
2	chr11:61928531:A:T	61928531	NA,T	NA,A	NA,1	NA,inf	NA,inf	NA,0.665359	0.000329847	0.00066175
2	chr11:61884204:C:T	61884204	NA,T	NA,C	NA,1	NA,inf	NA,inf	NA,0.769763	0.000329625	0.000661026
2	chr11:62255449:C:T	62255449	NA,T	NA,C	NA,1	NA,inf	NA,inf	NA,0.474449	0.000329438	0.000660707
2	chr11:62044024:C:T	62044024	NA,T	NA,C	NA,1	NA,inf	NA,inf	NA,0.689183	0.000329123	0.000660208
2	chr11:61444585:T:C	61444585	NA,C	NA,T	NA,1	NA,inf	NA,inf	NA,0.708131	0.000328457	0.000658826
2	chr11:62205830:C:G	62205830	NA,G	NA,C	NA,1	NA,inf	NA,inf	NA,0.834072	0.000327515	0.000656682
2	chr11:61673724:G:A	61673724	NA,A	NA,G	NA,1	NA,inf	NA,inf	NA,0.619485	0.000326862	0.000655953
2	chr11:61638336:G:A	61638336	NA,A	NA,G	NA,1	NA,inf	NA,inf	NA,0.627337	0.000326499	0.000654973
2	chr11:62206585:G:A	62206585	NA,A	NA,G	NA,1	NA,inf	NA,inf	NA,0.830814	0.000326392	0.000654432
2	chr11:62106404:A:G	62106404	G,G	A,A	1,1	-inf,inf	inf,inf	0.0196683,1.18234	0.000326221	0.000652286
2	chr11:62229170:A:G	62229170	NA,G	NA,A	NA,1	NA,inf	NA,inf	NA,0.46783	0.000325714	0.000653314
2	chr11:61489461:T:A	61489461	NA,A	NA,T	NA,1	NA,inf	NA,inf	NA,0.622951	0.000325368	0.000652887
2	chr11:62121672:G:A	62121672	NA,A	NA,G	NA,1	NA,inf	NA,inf	NA,0.704019	0.000324948	0.00065173
2	chr11:61722416:T:C	61722416	NA,C	NA,T	NA,1	NA,inf	NA,inf	NA,0.650486	0.000324775	0.000651542
2	chr11:61953762:G:A	61953762	NA,A	NA,G	NA,1	NA,inf	NA,inf	NA,0.843879	0.000324771	0.000651193
2	chr11:61527628:T:C	61527628	NA,C	NA,T	NA,1	NA,-inf	NA,inf	NA,0.538493	0.000324642	0.000651604
2	chr11:61870209:G:T	61870209	NA,T	NA,G	NA,1	NA,inf	NA,inf	NA,0.690315	0.000324447	0.0006509
2	chr11:62207627:T:C	62207627	NA,C	NA,T	NA,1	NA,inf	NA,inf	NA,0.825773	0.0003241	0.000649839
2	chr11:62125586:T:C	62125586	NA,C	NA,T	NA,1	NA,inf	NA,inf	NA,0.546199	0.000323993	0.000650487
2	chr11:61870169:C:T	61870169	NA,T	NA,C	NA,1	NA,inf	NA,inf	NA,0.688738	0.000323743	0.000649487
2	chr11:61516230:T:A	61516230	A,NA	T,NA	1,NA	-inf,NA	inf,NA	0.906442,NA	0.000323586	0.00064927
2	chr11:62117792:C:G	62117792	NA,G	NA,C	NA,1	NA,inf	NA,inf	NA,0.699898	0.00032353	0.000648896
2	chr11:62163473:G:T	62163473	NA,T	NA,G	NA,1	NA,inf	NA,inf	NA,0.681712	0.000323195	0.000648264
2	chr11:62292730:C:T	62292730	NA,T	NA,C	NA,1	NA,-inf	NA,inf	NA,0.531368	0.000323191	0.000648753
2	chr11:62125246:C:G	62125246	NA,G	NA,C	NA,1	NA,inf	NA,inf	NA,0.544189	0.000323035	0.000648564
2	chr11:61978797:T:G	61978797	NA,G	NA,T	NA,1	NA,inf	NA,inf	NA,0.558324	0.000323008	0.000647965
2	chr11:62207011:G:A	62207011	NA,A	NA,G	NA,1	NA,inf	NA,inf	NA,0.822946	0.000322956	0.000647549
2	chr11:62011301:G:C	62011301	NA,C	NA,G	NA,1	NA,inf	NA,inf	NA,0.881991	0.000322199	0.000646011
2	chr11:61398720:T:C	61398720	NA,C	NA,T	NA,1	NA,inf	NA,inf	NA,0.696391	0.000321929	0.00064574
2	chr11:61375782:A:G	61375782	NA,G	NA,A	NA,1	NA,inf	NA,inf	NA,0.662718	0.000321785	0.000645656
2	chr11:61925416:T:C	61925416	NA,C	NA,T	NA,1	NA,inf	NA,inf	NA,0.695482	0.000321556	0.00064503
2	chr11:62114494:C:T	62114494	NA,T	NA,C	NA,1	NA,-inf	NA,inf	NA,0.610066	0.000320549	0.000642934
2	chr11:62037016:T:C	62037016	C,NA	T,NA	1,NA	inf,NA	inf,NA	1.149,NA	0.000320508	0.000643478
2	chr11:62126438:T:C	62126438	NA,C	NA,T	NA,1	NA,inf	NA,inf	NA,0.607679	0.000319632	0.000641424
2	chr11:62110130:T:C	62110130	NA,C	NA,T	NA,1	NA,inf	NA,inf	NA,0.690751	0.000319546	0.000640911
2	chr11:62251070:C:T	62251070	NA,T	NA,C	NA,1	NA,inf	NA,inf	NA,0.750752	0.000319121	0.000640128
2	chr11:61444757:T:A	61444757	NA,A	NA,T	NA,1	NA,inf	NA,inf	NA,0.684979	0.000318809	0.000639486
2	chr11:61693842:C:T	61693842	NA,T	NA,C	NA,1	NA,inf	NA,inf	NA,0.646192	0.000318304	0.000638534
2	chr11:61935111:A:C	61935111	NA,C	NA,A	NA,1	NA,-inf	NA,inf	NA,0.491856	0.000318169	0.000638709
2	chr11:62207692:A:C	62207692	NA,C	NA,A	NA,1	NA,inf	NA,inf	NA,0.810415	0.000317895	0.000637409
2	chr11:62252359:T:C	62252359	NA,C	NA,T	NA,1	NA,inf	NA,inf	NA,0.449333	0.000317678	0.000637158
2	chr11:61760161:G:A	61760161	NA,A	NA,G	NA,1	NA,inf	NA,inf	NA,0.656949	0.000317646	0.000637274
2	chr11:62207012:C:A	62207012	NA,A	NA,C	NA,1	NA,inf	NA,inf	NA,0.809524	0.000317567	0.000636753
2	chr11:61941135:C:T	61941135	NA,T	NA,C	NA,1	NA,-inf	NA,inf	NA,0.484818	0.000317296	0.00063698
2	chr11:61741940:C:T	61741940	NA,T	NA,C	NA,1	NA,inf	NA,inf	NA,0.614249	0.000317093	0.000636161
2	chr11:62199831:A:T	62199831	NA,T	NA,A	NA,1	NA,inf	NA,inf	NA,0.812498	0.000316594	0.000634797
2	chr11:62240545:T:C	62240545	NA,C	NA,T	NA,1	NA,inf	NA,inf	NA,0.448448	0.000316491	0.000634786
2	chr11:61337880:C:T	61337880	NA,T	NA,C	NA,1	NA,-inf	NA,inf	NA,0.528447	0.000316276	0.000634775
2	chr11:61313669:G:A	61313669	NA,A	NA,G	NA,1	NA,-inf	NA,inf	NA,0.528172	0.000316149	0.000634522
2	chr11:62241340:T:A	62241340	NA,A	NA,T	NA,1	NA,inf	NA,inf	NA,0.447568	0.000316046	0.000633896
2	chr11:61336224:G:A	61336224	NA,A	NA,G	NA,1	NA,-inf	NA,inf	NA,0.527551	0.00031585	0.00063392
2	chr11:61906805:G:A	61906805	NA,A	NA,G	NA,1	NA,-inf	NA,inf	NA,0.425006	0.000315574	0.000633606
2	chr11:62233658:A:G	62233658	NA,G	NA,A	NA,1	NA,inf	NA,inf	NA,0.416526	0.000315385	0.000632822
2	chr11:61323155:T:C	61323155	NA,C	NA,T	NA,1	NA,-inf	NA,inf	NA,0.524471	0.000314562	0.000631336
2	chr11:61628621:G:A	61628621	NA,A	NA,G	NA,1	NA,-inf	NA,inf	NA,0.51347	0.000314459	0.000631255
2	chr11:61889981:G:A	61889981	NA,A	NA,G	NA,1	NA,inf	NA,inf	NA,0.646005	0.000314234	0.00063033
2	chr11:62229116:C:T	62229116	NA,T	NA,C	NA,1	NA,inf	NA,inf	NA,0.414012	0.00031287	0.000627797
2	chr11:62254829:T:G	62254829	NA,G	NA,T	NA,1	NA,inf	NA,inf	NA,0.439161	0.000312665	0.000627105
2	chr11:61415898:A:G	61415898	NA,G	NA,A	NA,1	NA,inf	NA,inf	NA,0.670917	0.000312017	0.000625867
2	chr11:62253667:A:G	62253667	NA,G	NA,A	NA,1	NA,inf	NA,inf	NA,0.716563	0.000310933	0.000623805
2	chr11:62199571:T:A	62199571	NA,A	NA,T	NA,1	NA,inf	NA,inf	NA,0.794463	0.000310877	0.000623348
2	chr11:61663902:C:A	61663902	NA,A	NA,C	NA,1	NA,-inf	NA,inf	NA,0.739438	0.000310713	0.00062363
2	chr11:62272557:G:A	62272557	NA,A	NA,G	NA,1	NA,inf	NA,inf	NA,0.630026	0.000310481	0.00062279
2	chr11:62213591:G:C	62213591	NA,C	NA,G	NA,1	NA,inf	NA,inf	NA,0.650674	0.000310446	0.000622687
2	chr11:62214019:G:A	62214019	NA,A	NA,G	NA,1	NA,-inf	NA,inf	NA,0.503317	0.000310303	0.000622875
2	chr11:62041786:C:G	62041786	NA,G	NA,C	NA,1	NA,inf	NA,inf	NA,0.614787	0.00030997	0.000621936
2	chr11:62251866:G:T	62251866	NA,T	NA,G	NA,1	NA,inf	NA,inf	NA,0.728188	0.000309945	0.000621731
2	chr11:62251865:T:C	62251865	NA,C	NA,T	NA,1	NA,inf	NA,inf	NA,0.72796	0.000309845	0.00062153
2	chr11:61478551:C:G	61478551	NA,G	NA,C	NA,1	NA,inf	NA,inf	NA,0.643171	0.00030976	0.000621419
2	chr11:62118716:T:G	62118716	NA,G	NA,T	NA,1	NA,-inf	NA,inf	NA,0.512781	0.000309602	0.000619948
2	chr11:61696393:C:T	61696393	NA,T	NA,C	NA,1	NA,inf	NA,inf	NA,0.572511	0.000308957	0.000620003
2	chr11:61584966:G:A	61584966	NA,A	NA,G	NA,1	NA,inf	NA,inf	NA,0.850342	0.00030882	0.000619243
2	chr11:61853722:G:A	61853722	NA,A	NA,G	NA,1	NA,inf	NA,inf	NA,0.122037	0.000308364	0.000619073
2	chr11:61553544:C:T	61553544	NA,T	NA,C	NA,1	NA,-inf	NA,inf	NA,0.461726	0.000307894	0.000618125
2	chr11:61314729:A:G	61314729	NA,G	NA,A	NA,1	NA,-inf	NA,inf	NA,0.513933	0.000307814	0.000617793
2	chr11:62113645:G:T	62113645	NA,T	NA,G	NA,1	NA,-inf	NA,inf	NA,0.508405	0.000307612	0.000615971
2	chr11:62112451:G:A	62112451	NA,A	NA,G	NA,1	NA,-inf	NA,inf	NA,0.508405	0.000307612	0.000615971
2	chr11:61990275:A:G	61990275	NA,G	NA,A	NA,1	NA,inf	NA,inf	NA,0.642504	0.00030746	0.00061681
2	chr11:61518086:G:C	61518086	NA,C	NA,G	NA,1	NA,-inf	NA,inf	NA,0.459332	0.000307083	0.000616375
2	chr11:62237083:C:G	62237083	NA,G	NA,C	NA,1	NA,inf	NA,inf	NA,0.398325	0.00030592	0.00061383
2	chr11:62014577:G:A	62014577	NA,A	NA,G	NA,1	NA,inf	NA,inf	NA,0.80383	0.000304968	0.000611498
2	chr11:61308216:CCA:C	61308216	NA,C	NA,CCA	NA,1	NA,-inf	NA,inf	NA,0.508929	0.000304936	0.00061201
2	chr11:62238650:C:A	62238650	NA,A	NA,C	NA,1	NA,inf	NA,inf	NA,0.396119	0.000304876	0.000611735
2	chr11:61364367:G:A	61364367	NA,A	NA,G	NA,1	NA,inf	NA,inf	NA,0.612016	0.000304367	0.000610604
2	chr11:61655894:T:C	61655894	NA,C	NA,T	NA,1	NA,-inf	NA,inf	NA,0.475397	0.000304215	0.00061059
2	chr11:62079190:C:T	62079190	NA,T	NA,C	NA,1	NA,-inf	NA,inf	NA,0.486121	0.000304108	0.000610072
2	chr11:62291453:T:C	62291453	NA,C	NA,T	NA,1	NA,inf	NA,inf	NA,0.578473	0.000304063	0.000610026
2	chr11:62111568:A:T	62111568	NA,T	NA,A	NA,1	NA,-inf	NA,inf	NA,0.500274	0.000304027	0.000608807
2	chr11:61950135:C:T	61950135	NA,T	NA,C	NA,1	NA,-inf	NA,inf	NA,0.703471	0.000304013	0.000609825
2	chr11:61558239:T:C	61558239	NA,C	NA,T	NA,1	NA,inf	NA,inf	NA,0.707248	0.000303566	0.000608771
2	chr11:61666810:C:T	61666810	NA,T	NA,C	NA,1	NA,inf	NA,inf	NA,0.650498	0.000303534	0.00060889
2	chr11:61478724:A:G	61478724	NA,G	NA,A	NA,1	NA,inf	NA,inf	NA,0.628224	0.00030349	0.000608844
2	chr11:61668851:T:C	61668851	NA,C	NA,T	NA,1	NA,inf	NA,inf	NA,0.543839	0.000303176	0.000608479
2	chr11:61874622:G:C	61874622	NA,C	NA,G	NA,1	NA,inf	NA,inf	NA,0.641507	0.000303141	0.00060816
2	chr11:62119226:T:C	62119226	NA,C	NA,T	NA,1	NA,inf	NA,inf	NA,0.651841	0.00030271	0.000607157
2	chr11:61983023:T:C	61983023	NA,C	NA,T	NA,1	NA,inf	NA,inf	NA,0.612014	0.00030213	0.000606105
2	chr11:61688205:C:T	61688205	NA,T	NA,C	NA,1	NA,-inf	NA,inf	NA,0.525609	0.000301527	0.000605215
2	chr11:62010222:A:G	62010222	NA,G	NA,A	NA,1	NA,inf	NA,inf	NA,0.492656	0.000301519	0.00060526
2	chr11:61444749:A:C	61444749	NA,C	NA,A	NA,1	NA,-inf	NA,inf	NA,0.49898	0.000301164	0.000604435
2	chr11:62084264:C:T	62084264	NA,T	NA,C	NA,1	NA,-inf	NA,inf	NA,0.479851	0.000300948	0.000603749
2	chr11:62288455:G:A	62288455	A,A	G,G	1,1	inf,inf	inf,inf	0.0585645,0.760471	0.00030089	0.000600451
2	chr11:61330995:T:C	61330995	NA,C	NA,T	NA,1	NA,-inf	NA,inf	NA,0.497795	0.000300622	0.000603356
2	chr11:61558527:CACACACACAT:C	61558527	NA,C	NA,CACACACACAT	NA,1	NA,-inf	NA,inf	NA,0.4855	0.000300474	0.000603075
2	chr11:61520737:C:T	61520737	NA,T	NA,C	NA,1	NA,-inf	NA,inf	NA,0.470986	0.000299556	0.000601286
2	chr11:62018826:C:T	62018826	NA,T	NA,C	NA,1	NA,inf	NA,inf	NA,0.468179	0.000299423	0.000601094
2	chr11:61918230:C:T	61918230	NA,T	NA,C	NA,1	NA,-inf	NA,inf	NA,0.475382	0.000299256	0.000600671
2	chr11:62017793:G:T	62017793	NA,T	NA,G	NA,1	NA,inf	NA,inf	NA,0.467747	0.00029923	0.000600706
2	chr11:62290596:T:C	62290596	C,C	T,T	1,1	inf,inf	inf,inf	0.0571912,0.757742	0.000298924	0.00059653
2	chr11:62255860:C:T	62255860	NA,T	NA,C	NA,1	NA,inf	NA,inf	NA,0.683132	0.000298602	0.000599074
2	chr11:62141074:G:C	62141074	NA,C	NA,G	NA,1	NA,inf	NA,inf	NA,0.612902	0.000298393	0.000598559
2	chr11:61896889:A:C	61896889	NA,C	NA,A	NA,1	NA,inf	NA,inf	NA,0.615572	0.00029732	0.000596468
2	chr11:62209427:AC:A	62209427	NA,A	NA,AC	NA,1	NA,inf	NA,inf	NA,0.623972	0.000297229	0.000596258
2	chr11:62014574:G:A	62014574	NA,A	NA,G	NA,1	NA,-inf	NA,inf	NA,0.469851	0.000296379	0.000594931
2	chr11:61833990:G:A	61833990	NA,A	NA,G	NA,1	NA,-inf	NA,inf	NA,0.468858	0.000296066	0.000594252
2	chr11:61533325:C:G	61533325	NA,G	NA,C	NA,1	NA,inf	NA,inf	NA,0.630467	0.000295079	0.000591956
2	chr11:61468927:C:T	61468927	NA,T	NA,C	NA,1	NA,inf	NA,inf	NA,0.633431	0.000295011	0.000591817
2	chr11:61374004:G:A	61374004	A,A	G,G	1,1	-inf,-inf	inf,inf	2.49628,0.179101	0.000294945	0.000590184
2	chr11:61788988:T:C	61788988	NA,C	NA,T	NA,1	NA,-inf	NA,inf	NA,0.448281	0.000294785	0.00059175
2	chr11:62017153:A:G	62017153	NA,G	NA,A	NA,1	NA,inf	NA,inf	NA,0.439685	0.000294532	0.000591311
2	chr11:61829956:C:T	61829956	NA,T	NA,C	NA,1	NA,-inf	NA,inf	NA,0.462435	0.000293604	0.000589311
2	chr11:62233818:A:G	62233818	NA,G	NA,A	NA,1	NA,inf	NA,inf	NA,0.371687	0.000293292	0.0005885
2	chr11:61539165:T:C	61539165	NA,C	NA,T	NA,1	NA,-inf	NA,inf	NA,0.414063	0.000293189	0.000588549
2	chr11:62185021:C:G	62185021	NA,G	NA,C	NA,1	NA,inf	NA,inf	NA,0.741211	0.000293069	0.000587733
2	chr11:62111709:G:T	62111709	NA,T	NA,G	NA,1	NA,-inf	NA,inf	NA,0.475206	0.000293019	0.000586811
2	chr11:62030204:G:A	62030204	NA,A	NA,G	NA,1	NA,-inf	NA,inf	NA,0.47516	0.000292614	0.0005873
2	chr11:61970002:T:C	61970002	NA,C	NA,T	NA,1	NA,inf	NA,inf	NA,0.810182	0.000291934	0.000585364
2	chr11:62052749:C:A	62052749	NA,A	NA,C	NA,1	NA,-inf	NA,inf	NA,0.416377	0.000291808	0.000585855
2	chr11:61547037:G:T	61547037	NA,T	NA,G	NA,1	NA,-inf	NA,inf	NA,0.439201	0.000291801	0.000585674
2	chr11:61870238:CA:C	61870238	C,C	CA,CA	1,1	inf,-inf	inf,inf	1.40134,1.74958	0.000291506	0.000584083
2	chr11:61711804:C:T	61711804	NA,T	NA,C	NA,1	NA,inf	NA,inf	NA,0.529877	0.000291175	0.000584323
2	chr11:62208729:G:A	62208729	NA,A	NA,G	NA,1	NA,inf	NA,inf	NA,0.608911	0.000291105	0.000583978
2	chr11:62165519:A:G	62165519	NA,G	NA,A	NA,1	NA,-inf	NA,inf	NA,0.473989	0.000291031	0.000582775
2	chr11:62200900:G:A	62200900	NA,A	NA,G	NA,1	NA,inf	NA,inf	NA,0.739176	0.00029086	0.000583248
2	chr11:61325111:G:A	61325111	NA,A	NA,G	NA,1	NA,-inf	NA,inf	NA,0.474771	0.000290723	0.000583487
2	chr11:61497304:TGA:T	61497304	NA,T	NA,TGA	NA,1	NA,-inf	NA,inf	NA,0.400326	0.00029048	0.000583107
2	chr11:62153547:A:C	62153547	NA,C	NA,A	NA,1	NA,inf	NA,inf	NA,0.634162	0.000290239	0.000582107
2	chr11:61337391:C:T	61337391	NA,T	NA,C	NA,1	NA,-inf	NA,inf	NA,0.473535	0.0002902	0.000582437
2	chr11:61329616:C:T	61329616	NA,T	NA,C	NA,1	NA,-inf	NA,inf	NA,0.473186	0.000290052	0.000582141
2	chr11:61353531:T:G	61353531	NA,G	NA,T	NA,1	NA,-inf	NA,inf	NA,0.473186	0.000290052	0.000582141
2	chr11:61335150:G:A	61335150	NA,A	NA,G	NA,1	NA,-inf	NA,inf	NA,0.473186	0.000290052	0.000582141
2	chr11:61337799:C:T	61337799	NA,T	NA,C	NA,1	NA,-inf	NA,inf	NA,0.473186	0.000290052	0.000582141
2	chr11:62015589:G:T	62015589	NA,T	NA,G	NA,1	NA,inf	NA,inf	NA,0.628114	0.000289922	0.000581494
2	chr11:61305308:A:G	61305308	NA,G	NA,A	NA,1	NA,-inf	NA,inf	NA,0.472442	0.00028973	0.000581494
2	chr11:62225757:A:G	62225757	NA,G	NA,A	NA,1	NA,inf	NA,inf	NA,0.36358	0.000289675	0.000581288
2	chr11:62242643:T:C	62242643	C,NA	T,NA	1,NA	inf,NA	inf,NA	1.55702,NA	0.000289476	0.000579581
2	chr11:61682723:G:A	61682723	NA,A	NA,G	NA,1	NA,-inf	NA,inf	NA,0.495095	0.000288838	0.000579744
2	chr11:62127697:C:T	62127697	NA,T	NA,C	NA,1	NA,inf	NA,inf	NA,0.38563	0.000288621	0.000579559
2	chr11:62195129:A:G	62195129	NA,G	NA,A	NA,1	NA,-inf	NA,inf	NA,0.712624	0.000288548	0.000578602
2	chr11:61690138:A:G	61690138	NA,G	NA,A	NA,1	NA,-inf	NA,inf	NA,0.494062	0.00028842	0.000578905
2	chr11:61574435:A:G	61574435	NA,G	NA,A	NA,1	NA,-inf	NA,inf	NA,0.465207	0.000288298	0.00057863
2	chr11:61303751:G:A	61303751	NA,A	NA,G	NA,1	NA,-inf	NA,inf	NA,0.465315	0.000287924	0.000577875
2	chr11:62224835:C:T	62224835	NA,T	NA,C	NA,1	NA,inf	NA,inf	NA,0.359203	0.000287734	0.000577394
2	chr11:61778734:G:GC	61778734	NA,GC	NA,G	NA,1	NA,-inf	NA,inf	NA,0.444175	0.000287536	0.000577124
2	chr11:62015627:C:T	62015627	NA,T	NA,C	NA,1	NA,inf	NA,inf	NA,0.621822	0.000287513	0.000576666
2	chr11:62228836:C:T	62228836	NA,T	NA,C	NA,1	NA,inf	NA,inf	NA,0.359849	0.000287512	0.000576946
2	chr11:61689490:G:C	61689490	NA,C	NA,G	NA,1	NA,-inf	NA,inf	NA,0.491588	0.000287454	0.000576965
2	chr11:62312782:T:C	62312782	NA,C	NA,T	NA,1	NA,inf	NA,inf	NA,0.526317	0.00028737	0.000576508
2	chr11:61864029:C:T	61864029	NA,T	NA,C	NA,1	NA,inf	NA,inf	NA,0.599429	0.000286844	0.000575487
2	chr11:62198714:C:T	62198714	NA,T	NA,C	NA,1	NA,inf	NA,inf	NA,0.723687	0.000286739	0.00057505
2	chr11:62024415:A:T	62024415	NA,T	NA,A	NA,1	NA,-inf	NA,inf	NA,0.448243	0.000286314	0.00057483
2	chr11:62013696:C:T	62013696	NA,T	NA,C	NA,1	NA,inf	NA,inf	NA,0.420516	0.000286274	0.000574726
2	chr11:61786092:C:T	61786092	NA,T	NA,C	NA,1	NA,-inf	NA,inf	NA,0.45823	0.000286176	0.00057438
2	chr11:62128069:A:G	62128069	NA,G	NA,A	NA,1	NA,inf	NA,inf	NA,0.42263	0.000286096	0.000574494
2	chr11:61556432:G:A	61556432	A,NA	G,NA	1,NA	-inf,NA	inf,NA	1.01744,NA	0.00028605	0.000573918
2	chr11:62157384:G:A	62157384	NA,A	NA,G	NA,1	NA,inf	NA,inf	NA,0.620186	0.00028512	0.000571847
2	chr11:61517064:G:T	61517064	NA,T	NA,G	NA,1	NA,-inf	NA,inf	NA,0.461216	0.000285119	0.000572241
2	chr11:62156149:A:G	62156149	NA,G	NA,A	NA,1	NA,inf	NA,inf	NA,0.620122	0.000285107	0.000571822
2	chr11:62234189:G:T	62234189	NA,T	NA,G	NA,1	NA,inf	NA,inf	NA,0.353633	0.000285013	0.000571891
2	chr11:61693590:G:A	61693590	NA,A	NA,G	NA,1	NA,-inf	NA,inf	NA,0.292594	0.000285004	0.000572196
2	chr11:62234381:T:A	62234381	NA,A	NA,T	NA,1	NA,inf	NA,inf	NA,0.353516	0.000284993	0.000571851
2	chr11:62242411:C:T	62242411	NA,T	NA,C	NA,1	NA,inf	NA,inf	NA,0.659052	0.000284442	0.000570606
2	chr11:61596542:A:C	61596542	NA,C	NA,A	NA,1	NA,-inf	NA,inf	NA,0.452272	0.000284398	0.000570754
2	chr11:62224773:G:A	62224773	NA,A	NA,G	NA,1	NA,inf	NA,inf	NA,0.351439	0.000284279	0.000570462
2	chr11:62024805:A:G	62024805	NA,G	NA,A	NA,1	NA,-inf	NA,inf	NA,0.687207	0.000284165	0.000570319
2	chr11:61894533:A:G	61894533	NA,G	NA,A	NA,1	NA,-inf	NA,inf	NA,0.43225	0.000284164	0.000570398
2	chr11:62147868:G:A	62147868	NA,A	NA,G	NA,1	NA,inf	NA,inf	NA,0.617032	0.000283928	0.00056946
2	chr11:62142948:A:G	62142948	NA,G	NA,A	NA,1	NA,inf	NA,inf	NA,0.616793	0.000283921	0.000569445
2	chr11:62147804:G:A	62147804	NA,A	NA,G	NA,1	NA,inf	NA,inf	NA,0.615905	0.000283536	0.000568674
2	chr11:62234503:G:A	62234503	NA,A	NA,G	NA,1	NA,inf	NA,inf	NA,0.349344	0.000283132	0.000568118
2	chr11:61343548:G:A	61343548	NA,A	NA,G	NA,1	NA,inf	NA,inf	NA,0.710671	0.000283079	0.00056772
2	chr11:62297372:G:C	62297372	C,C	G,G	1,1	-inf,-inf	inf,inf	1.01745,1.03411	0.000282936	0.000553709
2	chr11:61934995:C:G	61934995	G,NA	C,NA	1,NA	-inf,NA	inf,NA	2.31174,NA	0.000282916	0.000568275
2	chr11:62154535:G:A	62154535	NA,A	NA,G	NA,1	NA,inf	NA,inf	NA,0.614451	0.000282915	0.000567428
2	chr11:61975264:G:A	61975264	NA,A	NA,G	NA,1	NA,inf	NA,inf	NA,0.587862	0.000282649	0.00056692
2	chr11:61436450:A:G	61436450	NA,G	NA,A	NA,1	NA,-inf	NA,inf	NA,0.454105	0.000282646	0.000567271
2	chr11:62145413:G:T	62145413	NA,T	NA,G	NA,1	NA,inf	NA,inf	NA,0.582493	0.000282599	0.000566875
2	chr11:62150868:C:T	62150868	NA,T	NA,C	NA,1	NA,inf	NA,inf	NA,0.613294	0.000282593	0.000566782
2	chr11:62176044:G:A	62176044	NA,A	NA,G	NA,1	NA,-inf	NA,inf	NA,0.460721	0.000282197	0.00056647
2	chr11:61743799:G:A	61743799	A,NA	G,NA	1,NA	inf,NA	inf,NA	0.625255,NA	0.000282108	0.000566266
2	chr11:62154081:T:TTTGAG	62154081	NA,TTTGAG	NA,T	NA,1	NA,inf	NA,inf	NA,0.611715	0.000282093	0.000565782
2	chr11:62155175:G:A	62155175	NA,A	NA,G	NA,1	NA,inf	NA,inf	NA,0.611685	0.000282087	0.000565769
2	chr11:61732693:C:G	61732693	NA,G	NA,C	NA,1	NA,inf	NA,inf	NA,0.539962	0.00028151	0.000564787
2	chr11:61461786:A:G	61461786	NA,G	NA,A	NA,1	NA,-inf	NA,inf	NA,0.366955	0.000281292	0.000564734
2	chr11:61728671:A:G	61728671	NA,G	NA,A	NA,1	NA,inf	NA,inf	NA,0.515982	0.000281203	0.00056434
2	chr11:62204785:C:T	62204785	NA,T	NA,C	NA,1	NA,-inf	NA,inf	NA,0.421668	0.000281086	0.00056423
2	chr11:62263136:A:G	62263136	NA,G	NA,A	NA,1	NA,inf	NA,inf	NA,0.596187	0.000281074	0.000563712
2	chr11:61355895:C:G	61355895	NA,G	NA,C	NA,1	NA,-inf	NA,inf	NA,0.45074	0.000281065	0.0005641
2	chr11:62147730:G:A	62147730	NA,A	NA,G	NA,1	NA,inf	NA,inf	NA,0.607878	0.000280756	0.000563101
2	chr11:61753141:TG:T	61753141	NA,T	NA,TG	NA,1	NA,inf	NA,inf	NA,0.619295	0.000280623	0.000562872
2	chr11:61868414:C:T	61868414	NA,T	NA,C	NA,1	NA,inf	NA,inf	NA,0.62894	0.000280533	0.000562794
2	chr11:62242892:G:A	62242892	NA,A	NA,G	NA,1	NA,inf	NA,inf	NA,0.371619	0.000280425	0.000562489
2	chr11:62295350:G:T	62295350	NA,T	NA,G	NA,1	NA,inf	NA,inf	NA,0.522587	0.000280409	0.000562571
2	chr11:62237579:C:T	62237579	NA,T	NA,C	NA,1	NA,inf	NA,inf	NA,0.414477	0.000280392	0.000562569
2	chr11:62225379:C:T	62225379	NA,T	NA,C	NA,1	NA,inf	NA,inf	NA,0.342319	0.000280222	0.000562321
2	chr11:62225100:T:C	62225100	NA,C	NA,T	NA,1	NA,inf	NA,inf	NA,0.342956	0.00028019	0.000562259
2	chr11:62145607:C:T	62145607	NA,T	NA,C	NA,1	NA,inf	NA,inf	NA,0.605786	0.000280022	0.00056163
2	chr11:62147080:A:G	62147080	NA,G	NA,A	NA,1	NA,inf	NA,inf	NA,0.605435	0.000279904	0.000561393
2	chr11:62147675:G:A	62147675	NA,A	NA,G	NA,1	NA,inf	NA,inf	NA,0.605435	0.000279904	0.000561393
2	chr11:62147680:T:C	62147680	NA,C	NA,T	NA,1	NA,inf	NA,inf	NA,0.605435	0.000279904	0.000561393
2	chr11:62146650:T:C	62146650	NA,C	NA,T	NA,1	NA,inf	NA,inf	NA,0.605292	0.000279848	0.000561282
2	chr11:62156348:A:G	62156348	NA,G	NA,A	NA,1	NA,inf	NA,inf	NA,0.605002	0.000279757	0.0005611
2	chr11:61875181:T:C	61875181	NA,C	NA,T	NA,1	NA,inf	NA,inf	NA,0.595662	0.000279674	0.000561067
2	chr11:62150041:A:G	62150041	NA,G	NA,A	NA,1	NA,inf	NA,inf	NA,0.60453	0.000279628	0.000560841
2	chr11:62153683:T:C	62153683	NA,C	NA,T	NA,1	NA,inf	NA,inf	NA,0.604648	0.000279515	0.000560614
2	chr11:61902099:A:G	61902099	NA,G	NA,A	NA,1	NA,-inf	NA,inf	NA,0.341781	0.000279441	0.000561063
2	chr11:62144928:G:A	62144928	NA,A	NA,G	NA,1	NA,inf	NA,inf	NA,0.604159	0.000279351	0.000560285
2	chr11:62292610:A:T	62292610	T,T	A,A	1,1	-inf,-inf	inf,inf	0.99279,1.22414	0.00027926	0.000546712
2	chr11:62152711:G:A	62152711	NA,A	NA,G	NA,1	NA,inf	NA,inf	NA,0.603586	0.000279229	0.000560041
2	chr11:62143274:A:G	62143274	NA,G	NA,A	NA,1	NA,inf	NA,inf	NA,0.603009	0.00027907	0.000559723
2	chr11:62145760:A:G	62145760	NA,G	NA,A	NA,1	NA,inf	NA,inf	NA,0.603008	0.000279049	0.00055968
2	chr11:62155274:G:A	62155274	NA,A	NA,G	NA,1	NA,inf	NA,inf	NA,0.60292	0.000278996	0.000559573
2	chr11:61479185:C:T	61479185	NA,T	NA,C	NA,1	NA,-inf	NA,inf	NA,0.389299	0.000278969	0.000559967
2	chr11:62155107:A:C	62155107	NA,C	NA,A	NA,1	NA,inf	NA,inf	NA,0.602604	0.000278886	0.000559353
2	chr11:62148435:C:G	62148435	NA,G	NA,C	NA,1	NA,inf	NA,inf	NA,0.602517	0.000278862	0.000559305
2	chr11:62145924:T:C	62145924	NA,C	NA,T	NA,1	NA,inf	NA,inf	NA,0.602427	0.000278846	0.000559274
2	chr11:62146305:G:A	62146305	NA,A	NA,G	NA,1	NA,inf	NA,inf	NA,0.601709	0.000278804	0.000559189
2	chr11:62150856:T:C	62150856	NA,C	NA,T	NA,1	NA,inf	NA,inf	NA,0.600851	0.0002783	0.000558179
2	chr11:62148229:C:T	62148229	NA,T	NA,C	NA,1	NA,inf	NA,inf	NA,0.600722	0.000278232	0.000558043
2	chr11:62152006:G:A	62152006	NA,A	NA,G	NA,1	NA,inf	NA,inf	NA,0.59995	0.000277969	0.000557515
2	chr11:62150634:A:G	62150634	NA,G	NA,A	NA,1	NA,inf	NA,inf	NA,0.59995	0.000277969	0.000557515
2	chr11:62149047:C:G	62149047	NA,G	NA,C	NA,1	NA,inf	NA,inf	NA,0.59995	0.000277969	0.000557515
2	chr11:62148851:C:A	62148851	NA,A	NA,C	NA,1	NA,inf	NA,inf	NA,0.59995	0.000277969	0.000557515
2	chr11:62148981:T:A	62148981	NA,A	NA,T	NA,1	NA,inf	NA,inf	NA,0.59995	0.000277969	0.000557515
2	chr11:62148840:C:T	62148840	NA,T	NA,C	NA,1	NA,inf	NA,inf	NA,0.59995	0.000277969	0.000557515
2	chr11:62148574:G:A	62148574	NA,A	NA,G	NA,1	NA,inf	NA,inf	NA,0.59995	0.000277969	0.000557515
2	chr11:62155997:T:C	62155997	NA,C	NA,T	NA,1	NA,inf	NA,inf	NA,0.599791	0.000277959	0.000557496
2	chr11:62312497:T:C	62312497	C,C	T,T	1,1	inf,inf	inf,inf	1.40839,0.333387	0.000277946	0.000550718
2	chr11:61560240:T:C	61560240	C,NA	T,NA	1,NA	-inf,NA	inf,NA	1.00207,NA	0.000277946	0.000557663
2	chr11:62150370:T:C	62150370	NA,C	NA,T	NA,1	NA,inf	NA,inf	NA,0.599756	0.000277897	0.000557372
2	chr11:62227180:T:C	62227180	NA,C	NA,T	NA,1	NA,inf	NA,inf	NA,0.336671	0.000277728	0.000557318
2	chr11:62146038:C:T	62146038	NA,T	NA,C	NA,1	NA,inf	NA,inf	NA,0.599015	0.000277666	0.000556909
2	chr11:62197522:C:T	62197522	NA,T	NA,C	NA,1	NA,inf	NA,inf	NA,0.695101	0.000277288	0.00055611
2	chr11:62156168:A:G	62156168	NA,G	NA,A	NA,1	NA,inf	NA,inf	NA,0.597963	0.000277271	0.000556116
2	chr11:61939959:A:G	61939959	NA,G	NA,A	NA,1	NA,inf	NA,inf	NA,0.583057	0.000277227	0.000556143
2	chr11:62156623:G:T	62156623	NA,T	NA,G	NA,1	NA,inf	NA,inf	NA,0.596879	0.000276945	0.000555464
2	chr11:62311347:A:G	62311347	G,G	A,A	1,1	inf,inf	inf,inf	2.81535,0.278475	0.000276824	0.000550541
2	chr11:62154639:C:CTATT	62154639	NA,CTATT	NA,C	NA,1	NA,inf	NA,inf	NA,0.596302	0.000276708	0.000554989
2	chr11:62155914:A:G	62155914	NA,G	NA,A	NA,1	NA,inf	NA,inf	NA,0.596005	0.0002766	0.000554772
2	chr11:62154635:G:A	62154635	NA,A	NA,G	NA,1	NA,inf	NA,inf	NA,0.595548	0.000276449	0.000554469
2	chr11:62156953:A:G	62156953	NA,G	NA,A	NA,1	NA,inf	NA,inf	NA,0.594284	0.000276057	0.000553684
2	chr11:62155919:TTGA:T	62155919	NA,T	NA,TTGA	NA,1	NA,inf	NA,inf	NA,0.594367	0.000276043	0.000553656
2	chr11:62107479:G:A	62107479	NA,A	NA,G	NA,1	NA,-inf	NA,inf	NA,0.432098	0.000275795	0.000552401
2	chr11:62289992:A:T	62289992	T,T	A,A	1,1	-inf,-inf	inf,inf	0.974695,1.24886	0.000275741	0.000539887
2	chr11:61984156:T:A	61984156	NA,A	NA,T	NA,1	NA,inf	NA,inf	NA,0.804166	0.000275734	0.000552684
2	chr11:62227908:A:G	62227908	NA,G	NA,A	NA,1	NA,inf	NA,inf	NA,0.331814	0.000275611	0.000553071
2	chr11:61470059:G:C	61470059	NA,C	NA,G	NA,1	NA,-inf	NA,inf	NA,0.356789	0.00027553	0.000553125
2	chr11:62151576:G:A	62151576	NA,A	NA,G	NA,1	NA,inf	NA,inf	NA,0.592366	0.000275353	0.000552273
2	chr11:61572237:C:T	61572237	NA,T	NA,C	NA,1	NA,inf	NA,inf	NA,0.620033	0.000275178	0.00055191
2	chr11:61966293:A:G	61966293	NA,G	NA,A	NA,1	NA,inf	NA,inf	NA,0.47497	0.000274962	0.000551579
2	chr11:62148114:T:C	62148114	NA,C	NA,T	NA,1	NA,inf	NA,inf	NA,0.590928	0.000274857	0.000551279
2	chr11:62111089:T:A	62111089	NA,A	NA,T	NA,1	NA,inf	NA,inf	NA,0.513025	0.00027463	0.000551024
2	chr11:62148618:C:T	62148618	NA,T	NA,C	NA,1	NA,inf	NA,inf	NA,0.589497	0.000274603	0.000550769
2	chr11:61518056:C:A	61518056	NA,A	NA,C	NA,1	NA,-inf	NA,inf	NA,0.400362	0.000274005	0.000549999
2	chr11:62149968:A:G	62149968	NA,G	NA,A	NA,1	NA,inf	NA,inf	NA,0.587502	0.000273688	0.000548936
2	chr11:61455194:C:T	61455194	NA,T	NA,C	NA,1	NA,-inf	NA,inf	NA,0.43067	0.00027341	0.000548734
2	chr11:61982958:G:A	61982958	NA,A	NA,G	NA,1	NA,inf	NA,inf	NA,0.932086	0.0002733	0.000547951
2	chr11:62156378:G:A	62156378	NA,A	NA,G	NA,1	NA,inf	NA,inf	NA,0.585883	0.000273158	0.000547873
2	chr11:61982955:T:C	61982955	NA,C	NA,T	NA,1	NA,inf	NA,inf	NA,0.932455	0.000273021	0.000547393
2	chr11:61351375:C:T	61351375	NA,T	NA,C	NA,1	NA,inf	NA,inf	NA,0.540822	0.000272614	0.000546909
2	chr11:61734879:C:T	61734879	NA,T	NA,C	NA,1	NA,inf	NA,inf	NA,0.511919	0.000272025	0.000545888
2	chr11:62153630:A:G	62153630	NA,G	NA,A	NA,1	NA,inf	NA,inf	NA,0.582277	0.000271946	0.000545444
2	chr11:61597107:T:A	61597107	NA,A	NA,T	NA,1	NA,inf	NA,inf	NA,0.5094	0.00027178	0.000545309
2	chr11:61438273:C:T	61438273	NA,T	NA,C	NA,1	NA,-inf	NA,inf	NA,0.425872	0.000271623	0.000545147
2	chr11:61982952:T:C	61982952	NA,C	NA,T	NA,1	NA,inf	NA,inf	NA,0.926103	0.000271534	0.000544414
2	chr11:62149083:C:G	62149083	NA,G	NA,C	NA,1	NA,inf	NA,inf	NA,0.580536	0.000271359	0.000544267
2	chr11:62056104:G:A	62056104	A,A	G,G	1,1	inf,-inf	inf,inf	0.254372,0.317123	0.00027098	0.000540957
2	chr11:62153335:G:C	62153335	NA,C	NA,G	NA,1	NA,inf	NA,inf	NA,0.578911	0.000270819	0.000543186
2	chr11:61896763:C:A	61896763	NA,A	NA,C	NA,1	NA,-inf	NA,inf	NA,0.319945	0.000270278	0.000542603
2	chr11:61839461:T:A	61839461	NA,A	NA,T	NA,1	NA,-inf	NA,inf	NA,0.388134	0.00026984	0.000541651
2	chr11:61339460:G:GA	61339460	NA,GA	NA,G	NA,1	NA,-inf	NA,inf	NA,0.422765	0.000269743	0.000541377
2	chr11:61712706:G:A	61712706	NA,A	NA,G	NA,1	NA,inf	NA,inf	NA,0.631119	0.000269713	0.000541018
2	chr11:62308201:T:C	62308201	NA,C	NA,T	NA,1	NA,-inf	NA,inf	NA,0.409281	0.000269443	0.000540584
2	chr11:61693699:C:T	61693699	NA,T	NA,C	NA,1	NA,-inf	NA,inf	NA,0.445547	0.000269425	0.000540772
2	chr11:61366500:G:A	61366500	NA,A	NA,G	NA,1	NA,-inf	NA,inf	NA,0.409877	0.000269109	0.000540117
2	chr11:62116237:T:C	62116237	NA,C	NA,T	NA,1	NA,inf	NA,inf	NA,0.664092	0.000268909	0.000539325
2	chr11:62000191:C:T	62000191	NA,T	NA,C	NA,1	NA,-inf	NA,inf	NA,0.332594	0.000268903	0.000539926
2	chr11:61462851:G:A	61462851	NA,A	NA,G	NA,1	NA,inf	NA,inf	NA,0.477139	0.000268831	0.000539427
2	chr11:62065336:A:C	62065336	NA,C	NA,A	NA,1	NA,inf	NA,inf	NA,0.499647	0.000268693	0.000539003
2	chr11:61405235:CAT:C	61405235	NA,C	NA,CAT	NA,1	NA,-inf	NA,inf	NA,0.419021	0.000268648	0.000539174
2	chr11:61424285:T:C	61424285	NA,C	NA,T	NA,1	NA,-inf	NA,inf	NA,0.418701	0.000268532	0.000538941
2	chr11:61997810:C:T	61997810	NA,T	NA,C	NA,1	NA,inf	NA,inf	NA,0.537516	0.000268251	0.000538176
2	chr11:61913875:C:T	61913875	NA,T	NA,C	NA,1	NA,-inf	NA,inf	NA,0.326984	0.000268163	0.000538377
2	chr11:61715276:T:TA	61715276	TA,NA	T,NA	1,NA	-inf,NA	inf,NA	1.00603,NA	0.000267971	0.00053773
2	chr11:62295397:A:G	62295397	G,G	A,A	1,1	-inf,-inf	inf,inf	0.992194,1.02896	0.000267819	0.000524275
2	chr11:61885768:G:A	61885768	NA,A	NA,G	NA,1	NA,-inf	NA,inf	NA,0.380831	0.000267342	0.000536521
2	chr11:62039219:A:G	62039219	NA,G	NA,A	NA,1	NA,inf	NA,inf	NA,0.504956	0.000266816	0.000535296
2	chr11:61533232:G:C	61533232	NA,C	NA,G	NA,1	NA,-inf	NA,inf	NA,0.490026	0.000266764	0.000535269
2	chr11:62039506:C:T	62039506	NA,T	NA,C	NA,1	NA,inf	NA,inf	NA,0.504742	0.000266723	0.000535108
2	chr11:61531401:G:A	61531401	A,NA	G,NA	1,NA	-inf,NA	inf,NA	0.757227,NA	0.000266598	0.000534867
2	chr11:61932001:A:C	61932001	NA,C	NA,A	NA,1	NA,inf	NA,inf	NA,0.549583	0.00026617	0.000533976
2	chr11:62130695:A:G	62130695	NA,G	NA,A	NA,1	NA,inf	NA,inf	NA,0.528267	0.000266114	0.000533884
2	chr11:61355553:C:A	61355553	NA,A	NA,C	NA,1	NA,-inf	NA,inf	NA,0.408908	0.000266108	0.000534087
2	chr11:62142810:T:C	62142810	NA,C	NA,T	NA,1	NA,inf	NA,inf	NA,0.564449	0.00026606	0.000533648
2	chr11:61307554:TC:T	61307554	NA,T	NA,TC	NA,1	NA,-inf	NA,inf	NA,0.407691	0.000265735	0.000533338
2	chr11:61342099:A:G	61342099	NA,G	NA,A	NA,1	NA,-inf	NA,inf	NA,0.407028	0.000265491	0.000532849
2	chr11:61855258:G:A	61855258	NA,A	NA,G	NA,1	NA,inf	NA,inf	NA,0.510798	0.000265449	0.000532523
2	chr11:61322539:G:T	61322539	NA,T	NA,G	NA,1	NA,-inf	NA,inf	NA,0.4067	0.00026537	0.000532607
2	chr11:61311926:C:T	61311926	NA,T	NA,C	NA,1	NA,-inf	NA,inf	NA,0.4067	0.00026537	0.000532607
2	chr11:61337905:C:G	61337905	NA,G	NA,C	NA,1	NA,-inf	NA,inf	NA,0.4067	0.00026537	0.000532607
2	chr11:61350290:G:C	61350290	NA,C	NA,G	NA,1	NA,-inf	NA,inf	NA,0.4067	0.00026537	0.000532607
2	chr11:61761479:G:A	61761479	NA,A	NA,G	NA,1	NA,inf	NA,inf	NA,0.507658	0.000265299	0.000532244
2	chr11:62295281:G:A	62295281	NA,A	NA,G	NA,1	NA,inf	NA,inf	NA,0.477921	0.000265177	0.000532025
2	chr11:61951598:T:C	61951598	NA,C	NA,T	NA,1	NA,inf	NA,inf	NA,0.591179	0.000265141	0.000531814
2	chr11:61321284:TCA:T	61321284	NA,T	NA,TCA	NA,1	NA,-inf	NA,inf	NA,0.405899	0.00026508	0.000532024
2	chr11:61319721:C:T	61319721	NA,T	NA,C	NA,1	NA,-inf	NA,inf	NA,0.405807	0.000265046	0.000531955
2	chr11:61800988:A:C	61800988	NA,C	NA,A	NA,1	NA,inf	NA,inf	NA,0.534299	0.000264842	0.000531308
2	chr11:62181396:G:A	62181396	NA,A	NA,G	NA,1	NA,-inf	NA,inf	NA,0.407595	0.000264786	0.00053034
2	chr11:61615415:C:A	61615415	NA,A	NA,C	NA,1	NA,inf	NA,inf	NA,0.489526	0.000264513	0.000530732
2	chr11:62254970:C:A	62254970	A,A	C,C	1,1	-inf,inf	inf,inf	1.19213,0.707174	0.000264504	0.000528626
2	chr11:62073647:A:T	62073647	NA,T	NA,A	NA,1	NA,inf	NA,inf	NA,0.479623	0.000264399	0.000530466
2	chr11:61454647:C:T	61454647	NA,T	NA,C	NA,1	NA,inf	NA,inf	NA,0.51621	0.000264348	0.000530364
2	chr11:61932547:C:T	61932547	T,NA	C,NA	1,NA	-inf,NA	inf,NA	2.25806,NA	0.000264306	0.000530888
2	chr11:62131189:G:A	62131189	NA,A	NA,G	NA,1	NA,inf	NA,inf	NA,0.520596	0.000263825	0.000529238
2	chr11:61375535:C:G	61375535	NA,G	NA,C	NA,1	NA,-inf	NA,inf	NA,0.391347	0.000263613	0.000529103
2	chr11:62200412:G:T	62200412	T,T	G,G	1,1	inf,inf	inf,inf	0.870159,1.47266	0.000262937	0.000526271
2	chr11:61935640:G:A	61935640	NA,A	NA,G	NA,1	NA,-inf	NA,inf	NA,0.35848	0.000262688	0.000527321
2	chr11:62287172:G:A	62287172	NA,A	NA,G	NA,1	NA,inf	NA,inf	NA,0.48086	0.000262528	0.000526945
2	chr11:61852556:C:T	61852556	NA,T	NA,C	NA,1	NA,inf	NA,inf	NA,0.62243	0.000262403	0.000526661
2	chr11:62005114:C:T	62005114	NA,T	NA,C	NA,1	NA,inf	NA,inf	NA,0.608217	0.000262012	0.000525963
2	chr11:61928814:T:C	61928814	NA,C	NA,T	NA,1	NA,-inf	NA,inf	NA,0.353983	0.000261413	0.000524764
2	chr11:61975806:T:C	61975806	NA,C	NA,T	NA,1	NA,inf	NA,inf	NA,0.441574	0.000261259	0.000524101
2	chr11:61852607:G:A	61852607	A,NA	G,NA	1,NA	-inf,NA	inf,NA	0.199159,NA	0.000261244	0.000524042
2	chr11:62142148:T:C	62142148	NA,C	NA,T	NA,1	NA,inf	NA,inf	NA,0.417363	0.000261222	0.00052444
2	chr11:61893641:T:C	61893641	C,C	T,T	1,1	inf,inf	inf,inf	0.784825,0.834337	0.00026088	0.000524169
2	chr11:62254796:G:A	62254796	NA,A	NA,G	NA,1	NA,-inf	NA,inf	NA,0.317658	0.000260748	0.000523575
2	chr11:62138925:A:G	62138925	NA,G	NA,A	NA,1	NA,inf	NA,inf	NA,0.473166	0.000260208	0.000522094
2	chr11:61790956:G:A	61790956	NA,A	NA,G	NA,1	NA,-inf	NA,inf	NA,0.390431	0.000260174	0.000522189
2	chr11:61389354:CAGGCAAGGGTCAACCTTGCAG:C	61389354	NA,C	NA,CAGGCAAGGGTCAACCTTGCAG	NA,1	NA,inf	NA,inf	NA,0.509384	0.000259955	0.000521537
2	chr11:62073899:T:C	62073899	NA,C	NA,T	NA,1	NA,inf	NA,inf	NA,0.632413	0.000259861	0.000521206
2	chr11:61376327:T:C	61376327	NA,C	NA,T	NA,1	NA,-inf	NA,inf	NA,0.380327	0.000259658	0.000521163
2	chr11:62260623:A:G	62260623	NA,G	NA,A	NA,1	NA,-inf	NA,inf	NA,0.314622	0.000259179	0.00051982
2	chr11:62295037:A:G	62295037	G,G	A,A	1,1	-inf,-inf	inf,inf	0.975962,1.03254	0.000259028	0.000507159
2	chr11:62282133:C:T	62282133	NA,T	NA,C	NA,1	NA,inf	NA,inf	NA,0.461823	0.000258725	0.000519083
2	chr11:61525096:G:A	61525096	NA,A	NA,G	NA,1	NA,-inf	NA,inf	NA,0.37634	0.000258626	0.000519014
2	chr11:61522509:A:G	61522509	NA,G	NA,A	NA,1	NA,inf	NA,inf	NA,0.480726	0.000258519	0.00051872
2	chr11:62286215:A:G	62286215	G,G	A,A	1,1	-inf,-inf	inf,inf	0.430321,2.05682	0.000258421	0.000513818
2	chr11:61652642:C:T	61652642	NA,T	NA,C	NA,1	NA,inf	NA,inf	NA,0.527783	0.00025827	0.000518186
2	chr11:62119805:T:C	62119805	NA,C	NA,T	NA,1	NA,-inf	NA,inf	NA,0.345047	0.000257867	0.000517657
2	chr11:62252665:C:T	62252665	NA,T	NA,C	NA,1	NA,-inf	NA,inf	NA,0.309115	0.000257432	0.00051691
2	chr11:61690943:G:A	61690943	NA,A	NA,G	NA,1	NA,inf	NA,inf	NA,0.590789	0.000257043	0.000515618
2	chr11:62155999:C:T	62155999	NA,T	NA,C	NA,1	NA,inf	NA,inf	NA,0.528716	0.000256803	0.000515095
2	chr11:61784882:G:A	61784882	NA,A	NA,G	NA,1	NA,-inf	NA,inf	NA,0.329379	0.000256783	0.000515507
2	chr11:62289554:A:G	62289554	NA,G	NA,A	NA,1	NA,inf	NA,inf	NA,0.479262	0.000256678	0.000515088
2	chr11:61573342:C:G	61573342	NA,G	NA,C	NA,1	NA,-inf	NA,inf	NA,0.367132	0.000256562	0.000514903
2	chr11:61691990:G:A	61691990	NA,A	NA,G	NA,1	NA,inf	NA,inf	NA,0.532437	0.000256269	0.000514089
2	chr11:62117601:A:C	62117601	NA,C	NA,A	NA,1	NA,inf	NA,inf	NA,0.326908	0.000256264	0.000514568
2	chr11:62004578:C:G	62004578	NA,G	NA,C	NA,1	NA,inf	NA,inf	NA,0.360943	0.000256251	0.000514394
2	chr11:62123328:T:C	62123328	NA,C	NA,T	NA,1	NA,inf	NA,inf	NA,0.555665	0.000256099	0.000513595
2	chr11:61738432:G:A	61738432	NA,A	NA,G	NA,1	NA,inf	NA,inf	NA,0.480095	0.000256077	0.000513758
2	chr11:61950564:G:A	61950564	NA,A	NA,G	NA,1	NA,inf	NA,inf	NA,0.696154	0.000255438	0.00051225
2	chr11:62289162:C:G	62289162	NA,G	NA,C	NA,1	NA,inf	NA,inf	NA,0.475064	0.000255358	0.000512439
2	chr11:61950243:T:C	61950243	NA,C	NA,T	NA,1	NA,inf	NA,inf	NA,0.695305	0.000255196	0.000511765
2	chr11:62019989:G:C	62019989	NA,C	NA,G	NA,1	NA,inf	NA,inf	NA,0.576937	0.000255138	0.000512192
2	chr11:62129826:G:A	62129826	NA,A	NA,G	NA,1	NA,inf	NA,inf	NA,0.61806	0.000254878	0.000511207
2	chr11:61498657:A:G	61498657	NA,G	NA,A	NA,1	NA,inf	NA,inf	NA,0.515393	0.000254867	0.00051132
2	chr11:61460952:C:T	61460952	NA,T	NA,C	NA,1	NA,inf	NA,inf	NA,0.463285	0.000254587	0.000510776
2	chr11:61334591:G:A	61334591	NA,A	NA,G	NA,1	NA,inf	NA,inf	NA,0.482057	0.000254516	0.000510643
2	chr11:61337172:G:A	61337172	NA,A	NA,G	NA,1	NA,inf	NA,inf	NA,0.46776	0.000254473	0.000510575
2	chr11:61524754:C:T	61524754	NA,T	NA,C	NA,1	NA,-inf	NA,inf	NA,0.339619	0.000254459	0.000510756
2	chr11:61353609:G:A	61353609	NA,A	NA,G	NA,1	NA,-inf	NA,inf	NA,0.322935	0.000254394	0.000510632
2	chr11:62064668:G:A	62064668	NA,A	NA,G	NA,1	NA,inf	NA,inf	NA,0.653762	0.00025436	0.000510071
2	chr11:62288741:A:C	62288741	C,C	A,A	1,1	-inf,-inf	inf,inf	0.967057,1.19081	0.000254115	0.000497705
2	chr11:61690999:C:T	61690999	NA,T	NA,C	NA,1	NA,inf	NA,inf	NA,0.52514	0.000254104	0.000509751
2	chr11:61544371:G:A	61544371	NA,A	NA,G	NA,1	NA,inf	NA,inf	NA,0.522492	0.000254045	0.000509635
2	chr11:61326327:T:TG	61326327	NA,TG	NA,T	NA,1	NA,-inf	NA,inf	NA,0.372842	0.000253702	0.000509187
2	chr11:62004504:T:G	62004504	NA,G	NA,T	NA,1	NA,inf	NA,inf	NA,0.458941	0.000253642	0.000508929
2	chr11:62035796:G:A	62035796	NA,A	NA,G	NA,1	NA,-inf	NA,inf	NA,0.373201	0.000253629	0.000509059
2	chr11:62177012:C:T	62177012	NA,T	NA,C	NA,1	NA,inf	NA,inf	NA,0.613965	0.000253369	0.00050818
2	chr11:62292698:T:C	62292698	C,C	T,T	1,1	inf,inf	inf,inf	0.0296877,0.730409	0.000253363	0.000505716
2	chr11:62030879:T:C	62030879	NA,C	NA,T	NA,1	NA,-inf	NA,inf	NA,0.340279	0.000253038	0.000507933
2	chr11:61906340:A:G	61906340	NA,G	NA,A	NA,1	NA,inf	NA,inf	NA,0.496137	0.000252984	0.000507545
2	chr11:61358452:T:C	61358452	NA,C	NA,T	NA,1	NA,-inf	NA,inf	NA,0.355842	0.000252931	0.000507647
2	chr11:62253805:T:C	62253805	NA,C	NA,T	NA,1	NA,inf	NA,inf	NA,0.441256	0.000252757	0.000507128
2	chr11:62035803:C:T	62035803	NA,T	NA,C	NA,1	NA,-inf	NA,inf	NA,0.369517	0.000252489	0.000506769
2	chr11:61430192:G:A	61430192	NA,A	NA,G	NA,1	NA,inf	NA,inf	NA,0.48662	0.00025242	0.000506425
2	chr11:62256945:C:T	62256945	NA,T	NA,C	NA,1	NA,inf	NA,inf	NA,0.473246	0.000252378	0.000506298
2	chr11:61528337:T:C	61528337	NA,C	NA,T	NA,1	NA,inf	NA,inf	NA,0.585588	0.000252317	0.000506083
2	chr11:61692490:C:T	61692490	NA,T	NA,C	NA,1	NA,inf	NA,inf	NA,0.473634	0.000252264	0.000506146
2	chr11:62081300:G:A	62081300	NA,A	NA,G	NA,1	NA,inf	NA,inf	NA,0.498701	0.000252209	0.00050593
2	chr11:61963761:C:A	61963761	NA,A	NA,C	NA,1	NA,inf	NA,inf	NA,0.406462	0.000252052	0.000505649
2	chr11:62008646:A:G	62008646	NA,G	NA,A	NA,1	NA,-inf	NA,inf	NA,0.754514	0.000251526	0.000504307
2	chr11:61476304:C:T	61476304	NA,T	NA,C	NA,1	NA,inf	NA,inf	NA,0.483248	0.000251523	0.000504624
2	chr11:62117678:T:C	62117678	NA,C	NA,T	NA,1	NA,-inf	NA,inf	NA,0.336991	0.000251448	0.000504834
2	chr11:62280819:C:T	62280819	T,T	C,C	1,1	-inf,-inf	inf,inf	1.20657,1.11102	0.000251219	0.000493565
2	chr11:61894823:GC:G	61894823	NA,G	NA,GC	NA,1	NA,inf	NA,inf	NA,0.619991	0.000251179	0.000503725
2	chr11:61408532:G:C	61408532	NA,C	NA,G	NA,1	NA,inf	NA,inf	NA,0.48241	0.000251069	0.000503716
2	chr11:61930523:A:T	61930523	NA,T	NA,A	NA,1	NA,inf	NA,inf	NA,0.482321	0.000250904	0.000503361
2	chr11:61576062:G:A	61576062	NA,A	NA,G	NA,1	NA,-inf	NA,inf	NA,0.350135	0.000250739	0.000503216
2	chr11:62149258:A:G	62149258	NA,G	NA,A	NA,1	NA,-inf	NA,inf	NA,0.251711	0.000250703	0.000503385
2	chr11:61727443:C:T	61727443	NA,T	NA,C	NA,1	NA,inf	NA,inf	NA,0.447874	0.000250432	0.000502457
2	chr11:62247431:C:G	62247431	NA,G	NA,C	NA,1	NA,-inf	NA,inf	NA,0.287822	0.000249718	0.000501408
2	chr11:61513820:G:A	61513820	NA,A	NA,G	NA,1	NA,-inf	NA,inf	NA,0.362781	0.000249506	0.000500718
2	chr11:61742925:A:G	61742925	NA,G	NA,A	NA,1	NA,-inf	NA,inf	NA,0.348705	0.000249407	0.000500554
2	chr11:61574886:G:A	61574886	NA,A	NA,G	NA,1	NA,-inf	NA,inf	NA,0.345831	0.000249301	0.000500331
2	chr11:62002763:G:A	62002763	NA,A	NA,G	NA,1	NA,-inf	NA,inf	NA,0.736661	0.000248895	0.000499083
2	chr11:62126249:GC:G	62126249	NA,G	NA,GC	NA,1	NA,inf	NA,inf	NA,0.594732	0.000248742	0.000498911
2	chr11:62177847:C:T	62177847	NA,T	NA,C	NA,1	NA,-inf	NA,inf	NA,0.366741	0.000248657	0.000498117
2	chr11:61914414:C:T	61914414	NA,T	NA,C	NA,1	NA,-inf	NA,inf	NA,0.280562	0.000248625	0.000499135
2	chr11:61423692:G:GT	61423692	NA,GT	NA,G	NA,1	NA,inf	NA,inf	NA,0.470172	0.000248113	0.000497795
2	chr11:61723495:C:T	61723495	NA,T	NA,C	NA,1	NA,inf	NA,inf	NA,0.44141	0.000247862	0.0004973
2	chr11:61980336:C:T	61980336	NA,T	NA,C	NA,1	NA,-inf	NA,inf	NA,0.331239	0.00024768	0.000497151
2	chr11:62144738:C:T	62144738	NA,T	NA,C	NA,1	NA,-inf	NA,inf	NA,0.242707	0.000247371	0.000496689
2	chr11:61380195:C:T	61380195	NA,T	NA,C	NA,1	NA,-inf	NA,inf	NA,0.357805	0.000247304	0.000496336
2	chr11:61336176:A:G	61336176	NA,G	NA,A	NA,1	NA,inf	NA,inf	NA,0.457598	0.000247094	0.000495758
2	chr11:61879527:C:T	61879527	NA,T	NA,C	NA,1	NA,-inf	NA,inf	NA,0.279313	0.000247058	0.000495957
2	chr11:61769579:C:T	61769579	NA,T	NA,C	NA,1	NA,-inf	NA,inf	NA,0.361689	0.00024698	0.000495727
2	chr11:62287395:A:G	62287395	G,G	A,A	1,1	-inf,-inf	inf,inf	1.00577,0.95817	0.00024687	0.000483557
2	chr11:62036904:G:A	62036904	NA,A	NA,G	NA,1	NA,-inf	NA,inf	NA,0.329928	0.000246429	0.000494667
2	chr11:61460832:C:A	61460832	NA,A	NA,C	NA,1	NA,-inf	NA,inf	NA,0.280549	0.000246381	0.000494603
2	chr11:61474403:T:C	61474403	NA,C	NA,T	NA,1	NA,inf	NA,inf	NA,0.465621	0.000246291	0.000494132
2	chr11:61317354:C:T	61317354	NA,T	NA,C	NA,1	NA,inf	NA,inf	NA,0.647301	0.000246282	0.000493954
2	chr11:61366177:G:A	61366177	NA,A	NA,G	NA,1	NA,inf	NA,inf	NA,0.473654	0.000246087	0.000493683
2	chr11:61743661:G:A	61743661	A,A	G,G	1,1	inf,-inf	inf,inf	0.260667,0.190532	0.000245952	0.000493625
2	chr11:61906610:G:A	61906610	NA,A	NA,G	NA,1	NA,-inf	NA,inf	NA,0.266276	0.000245767	0.000493387
2	chr11:62126772:C:A	62126772	NA,A	NA,C	NA,1	NA,inf	NA,inf	NA,0.583374	0.000245675	0.000492764
2	chr11:62209706:A:T	62209706	NA,T	NA,A	NA,1	NA,inf	NA,inf	NA,0.584526	0.000245466	0.000492319
2	chr11:62039507:A:G	62039507	NA,G	NA,A	NA,1	NA,inf	NA,inf	NA,0.444516	0.000245338	0.000492196
2	chr11:61764319:C:T	61764319	NA,T	NA,C	NA,1	NA,inf	NA,inf	NA,0.473325	0.000245212	0.000492006
2	chr11:62117767:T:C	62117767	NA,C	NA,T	NA,1	NA,inf	NA,inf	NA,0.283402	0.000244862	0.00049167
2	chr11:62100040:CT:C	62100040	NA,C	NA,CT	NA,1	NA,-inf	NA,inf	NA,0.350431	0.000244821	0.000491561
2	chr11:62142397:C:T	62142397	NA,T	NA,C	NA,1	NA,-inf	NA,inf	NA,0.235388	0.000244666	0.000491254
2	chr11:62122488:T:C	62122488	NA,C	NA,T	NA,1	NA,inf	NA,inf	NA,0.578675	0.000244423	0.000490258
2	chr11:61704426:A:G	61704426	NA,G	NA,A	NA,1	NA,-inf	NA,inf	NA,0.371513	0.000244391	0.00049052
2	chr11:61704766:A:T	61704766	NA,T	NA,A	NA,1	NA,-inf	NA,inf	NA,0.371103	0.00024427	0.000490278
2	chr11:61692192:C:T	61692192	NA,T	NA,C	NA,1	NA,-inf	NA,inf	NA,0.371052	0.000244254	0.000490244
2	chr11:61704992:C:T	61704992	NA,T	NA,C	NA,1	NA,-inf	NA,inf	NA,0.371052	0.000244254	0.000490244
2	chr11:61928049:C:T	61928049	NA,T	NA,C	NA,1	NA,inf	NA,inf	NA,0.447938	0.000244109	0.000489785
2	chr11:61642305:T:C	61642305	NA,C	NA,T	NA,1	NA,inf	NA,inf	NA,0.219457	0.000243977	0.000489618
2	chr11:62135971:G:A	62135971	NA,A	NA,G	NA,1	NA,inf	NA,inf	NA,0.416595	0.000243744	0.000489111
2	chr11:61624170:C:T	61624170	NA,T	NA,C	NA,1	NA,inf	NA,inf	NA,0.473974	0.000243662	0.000488884
2	chr11:61646361:C:T	61646361	NA,T	NA,C	NA,1	NA,-inf	NA,inf	NA,0.199856	0.00024357	0.000488951
2	chr11:61658601:AG:A	61658601	NA,A	NA,AG	NA,1	NA,-inf	NA,inf	NA,0.547461	0.000243357	0.000488362
2	chr11:61489429:G:T	61489429	NA,T	NA,G	NA,1	NA,inf	NA,inf	NA,0.540725	0.000243346	0.000488224
2	chr11:61440651:A:G	61440651	NA,G	NA,A	NA,1	NA,-inf	NA,inf	NA,0.230527	0.000243266	0.000488349
2	chr11:61909726:C:T	61909726	NA,T	NA,C	NA,1	NA,inf	NA,inf	NA,0.435018	0.000243072	0.00048772
2	chr11:61943462:T:C	61943462	NA,C	NA,T	NA,1	NA,-inf	NA,inf	NA,0.247106	0.000242994	0.000487738
2	chr11:61370632:C:T	61370632	NA,T	NA,C	NA,1	NA,-inf	NA,inf	NA,0.304063	0.000242969	0.000487648
2	chr11:61481004:G:A	61481004	NA,A	NA,G	NA,1	NA,inf	NA,inf	NA,0.426559	0.000242932	0.000487398
2	chr11:62035909:A:C	62035909	NA,C	NA,A	NA,1	NA,inf	NA,inf	NA,0.409228	0.000242789	0.000487128
2	chr11:62062572:G:T	62062572	NA,T	NA,G	NA,1	NA,inf	NA,inf	NA,0.567861	0.000242715	0.000486846
2	chr11:61894738:T:C	61894738	NA,C	NA,T	NA,1	NA,inf	NA,inf	NA,0.683645	0.000242644	0.000486516
2	chr11:62043402:C:T	62043402	NA,T	NA,C	NA,1	NA,-inf	NA,inf	NA,0.331486	0.000242611	0.000486931
2	chr11:62067812:T:C	62067812	NA,C	NA,T	NA,1	NA,inf	NA,inf	NA,0.568344	0.000242487	0.000486389
2	chr11:62259044:G:C	62259044	NA,C	NA,G	NA,1	NA,-inf	NA,inf	NA,0.325038	0.000242443	0.000486632
2	chr11:61570461:A:G	61570461	NA,G	NA,A	NA,1	NA,-inf	NA,inf	NA,0.326861	0.000242379	0.000486433
2	chr11:62139714:G:A	62139714	NA,A	NA,G	NA,1	NA,-inf	NA,inf	NA,0.339215	0.000242242	0.000485329
2	chr11:61880661:G:A	61880661	NA,A	NA,G	NA,1	NA,inf	NA,inf	NA,0.433639	0.000241933	0.000485443
2	chr11:62182544:C:A	62182544	NA,A	NA,C	NA,1	NA,inf	NA,inf	NA,0.415849	0.00024135	0.000484215
2	chr11:62009959:C:A	62009959	NA,A	NA,C	NA,1	NA,-inf	NA,inf	NA,0.730115	0.000241314	0.000483868
2	chr11:61925033:G:A	61925033	NA,A	NA,G	NA,1	NA,inf	NA,inf	NA,0.449406	0.00024131	0.000484177
2	chr11:61697430:G:A	61697430	NA,A	NA,G	NA,1	NA,inf	NA,inf	NA,0.532267	0.000241223	0.000483903
2	chr11:62002685:C:T	62002685	NA,T	NA,C	NA,1	NA,-inf	NA,inf	NA,0.284852	0.000241192	0.000484169
2	chr11:61899652:G:A	61899652	NA,A	NA,G	NA,1	NA,inf	NA,inf	NA,0.461584	0.000240997	0.000483532
2	chr11:62120803:C:G	62120803	NA,G	NA,C	NA,1	NA,inf	NA,inf	NA,0.218405	0.000240985	0.000484024
2	chr11:61330516:T:C	61330516	NA,C	NA,T	NA,1	NA,inf	NA,inf	NA,0.418301	0.000240947	0.000483464
2	chr11:61870091:C:T	61870091	NA,T	NA,C	NA,1	NA,-inf	NA,inf	NA,0.286262	0.000240912	0.000483613
2	chr11:61433712:C:T	61433712	NA,T	NA,C	NA,1	NA,-inf	NA,inf	NA,0.223242	0.000240749	0.000483293
2	chr11:62190003:G:A	62190003	NA,A	NA,G	NA,1	NA,inf	NA,inf	NA,0.398212	0.000240681	0.000482969
2	chr11:61889723:T:G	61889723	NA,G	NA,T	NA,1	NA,inf	NA,inf	NA,0.466289	0.000240578	0.000482633
2	chr11:61473520:T:C	61473520	NA,C	NA,T	NA,1	NA,inf	NA,inf	NA,0.401503	0.000240388	0.000482306
2	chr11:61702639:T:C	61702639	NA,C	NA,T	NA,1	NA,-inf	NA,inf	NA,0.595381	0.000240327	0.00048221
2	chr11:62142132:T:C	62142132	NA,C	NA,T	NA,1	NA,inf	NA,inf	NA,0.483412	0.000240304	0.000482023
2	chr11:62146484:C:T	62146484	NA,T	NA,C	NA,1	NA,-inf	NA,inf	NA,0.222675	0.000240287	0.000482453
2	chr11:61489938:C:T	61489938	NA,T	NA,C	NA,1	NA,-inf	NA,inf	NA,0.330913	0.000240274	0.000482353
2	chr11:61914834:A:G	61914834	NA,G	NA,A	NA,1	NA,inf	NA,inf	NA,0.582469	0.000240189	0.000481796
2	chr11:61876339:GC:G	61876339	NA,G	NA,GC	NA,1	NA,inf	NA,inf	NA,0.45373	0.00024004	0.000481595
2	chr11:62070869:A:G	62070869	NA,G	NA,A	NA,1	NA,-inf	NA,inf	NA,0.293234	0.000239875	0.00048137
2	chr11:61604382:C:T	61604382	NA,T	NA,C	NA,1	NA,inf	NA,inf	NA,0.437371	0.000239797	0.000481165
2	chr11:61363163:A:G	61363163	NA,G	NA,A	NA,1	NA,-inf	NA,inf	NA,0.253797	0.000239433	0.000480608
2	chr11:61359181:G:A	61359181	NA,A	NA,G	NA,1	NA,-inf	NA,inf	NA,0.302574	0.000239288	0.000480278
2	chr11:62030683:G:A	62030683	NA,A	NA,G	NA,1	NA,inf	NA,inf	NA,0.397352	0.000239053	0.00047964
2	chr11:62010034:A:G	62010034	NA,G	NA,A	NA,1	NA,-inf	NA,inf	NA,0.72478	0.000238993	0.00047922
2	chr11:61955084:TCCACCC:T	61955084	NA,T	NA,TCCACCC	NA,1	NA,inf	NA,inf	NA,0.553994	0.000238953	0.000479331
2	chr11:61728592:G:A	61728592	NA,A	NA,G	NA,1	NA,inf	NA,inf	NA,0.400721	0.000238876	0.000479281
2	chr11:62292195:C:G	62292195	G,G	C,C	1,1	-inf,-inf	inf,inf	0.99254,0.947424	0.000238661	0.000467524
2	chr11:61891157:T:C	61891157	NA,C	NA,T	NA,1	NA,inf	NA,inf	NA,0.529299	0.000238504	0.000478834
2	chr11:62007581:G:A	62007581	NA,A	NA,G	NA,1	NA,-inf	NA,inf	NA,0.721279	0.000238217	0.000477667
2	chr11:62026889:A:G	62026889	NA,G	NA,A	NA,1	NA,-inf	NA,inf	NA,0.276238	0.000237852	0.000477486
2	chr11:62035990:T:G	62035990	NA,G	NA,T	NA,1	NA,inf	NA,inf	NA,0.391341	0.000237713	0.000476948
2	chr11:61595855:G:A	61595855	NA,A	NA,G	NA,1	NA,-inf	NA,inf	NA,0.305949	0.000237686	0.00047709
2	chr11:61695985:C:G	61695985	NA,G	NA,C	NA,1	NA,inf	NA,inf	NA,0.464732	0.000237568	0.000476599
2	chr11:62105804:C:A	62105804	NA,A	NA,C	NA,1	NA,inf	NA,inf	NA,0.445584	0.000237474	0.000476367
2	chr11:61534227:T:A	61534227	NA,A	NA,T	NA,1	NA,inf	NA,inf	NA,0.503898	0.000237462	0.000476341
2	chr11:61703184:C:T	61703184	NA,T	NA,C	NA,1	NA,inf	NA,inf	NA,0.516992	0.000237447	0.000476333
2	chr11:62290887:T:C	62290887	C,C	T,T	1,1	-inf,-inf	inf,inf	0.933008,1.06076	0.000237444	0.000465239
2	chr11:61694185:G:A	61694185	NA,A	NA,G	NA,1	NA,inf	NA,inf	NA,0.418548	0.000237172	0.000475882
2	chr11:61870948:G:A	61870948	A,A	G,G	1,1	inf,-inf	inf,inf	1.48395,1.62261	0.000237166	0.000475275
2	chr11:61921746:C:T	61921746	NA,T	NA,C	NA,1	NA,-inf	NA,inf	NA,0.304219	0.000237055	0.000475802
2	chr11:61530071:C:G	61530071	NA,G	NA,C	NA,1	NA,inf	NA,inf	NA,0.49777	0.000236672	0.000474759
2	chr11:61957533:G:GCACCTA	61957533	NA,GCACCTA	NA,G	NA,1	NA,inf	NA,inf	NA,0.542673	0.000236551	0.000474512
2	chr11:61552781:C:T	61552781	NA,T	NA,C	NA,1	NA,-inf	NA,inf	NA,0.319857	0.000236449	0.000474557
2	chr11:61860409:T:C	61860409	C,C	T,T	1,1	-inf,-inf	inf,inf	7.25636,1.13714	0.00023637	0.000473793
2	chr11:62011041:A:C	62011041	NA,C	NA,A	NA,1	NA,inf	NA,inf	NA,0.297873	0.000236169	0.000474071
2	chr11:61305400:G:A	61305400	NA,A	NA,G	NA,1	NA,inf	NA,inf	NA,0.418836	0.000236035	0.000473578
2	chr11:62074910:G:A	62074910	NA,A	NA,G	NA,1	NA,inf	NA,inf	NA,0.419703	0.000236028	0.000473526
2	chr11:61892568:A:G	61892568	NA,G	NA,A	NA,1	NA,inf	NA,inf	NA,0.43978	0.000235969	0.00047345
2	chr11:61361094:C:T	61361094	NA,T	NA,C	NA,1	NA,-inf	NA,inf	NA,0.245466	0.000235822	0.000473358
2	chr11:61406142:T:C	61406142	NA,C	NA,T	NA,1	NA,inf	NA,inf	NA,0.321154	0.000235627	0.000472908
2	chr11:61327825:G:A	61327825	NA,A	NA,G	NA,1	NA,inf	NA,inf	NA,0.41624	0.000235524	0.000472555
2	chr11:61462150:G:A	61462150	NA,A	NA,G	NA,1	NA,-inf	NA,inf	NA,0.247709	0.000235219	0.000472188
2	chr11:62229258:T:C	62229258	NA,C	NA,T	NA,1	NA,inf	NA,inf	NA,0.549125	0.000235186	0.000471684
2	chr11:62025094:G:A	62025094	NA,A	NA,G	NA,1	NA,-inf	NA,inf	NA,0.25869	0.000235115	0.000472006
2	chr11:62190544:T:G	62190544	NA,G	NA,T	NA,1	NA,inf	NA,inf	NA,0.551041	0.000235042	0.000471377
2	chr11:61930599:G:C	61930599	NA,C	NA,G	NA,1	NA,inf	NA,inf	NA,0.414082	0.000234751	0.000471014
2	chr11:62067942:C:T	62067942	NA,T	NA,C	NA,1	NA,inf	NA,inf	NA,0.408728	0.000234636	0.000470753
2	chr11:62049728:A:G	62049728	G,G	A,A	1,1	inf,-inf	inf,inf	0.132367,0.73393	0.000234624	0.000470663
2	chr11:61665264:T:A	61665264	NA,A	NA,T	NA,1	NA,inf	NA,inf	NA,0.449812	0.000234569	0.000470582
2	chr11:61373692:C:T	61373692	T,T	C,C	1,1	-inf,-inf	inf,inf	2.34114,0.145586	0.000233952	0.000468264
2	chr11:61603151:G:A	61603151	NA,A	NA,G	NA,1	NA,-inf	NA,inf	NA,0.306803	0.000233858	0.00046935
2	chr11:61494986:G:A	61494986	NA,A	NA,G	NA,1	NA,-inf	NA,inf	NA,0.309149	0.00023383	0.000469406
2	chr11:62002735:C:T	62002735	T,T	C,C	1,1	-inf,-inf	inf,inf	0.0575124,1.61251	0.000233745	0.000468174
2	chr11:62287883:G:A	62287883	NA,A	NA,G	NA,1	NA,inf	NA,inf	NA,0.401439	0.000233689	0.000468947
2	chr11:61318223:A:G	61318223	NA,G	NA,A	NA,1	NA,inf	NA,inf	NA,0.416332	0.000233583	0.000468649
2	chr11:62150651:A:G	62150651	NA,G	NA,A	NA,1	NA,-inf	NA,inf	NA,0.20852	0.000233519	0.000468809
2	chr11:61933661:C:T	61933661	NA,T	NA,C	NA,1	NA,inf	NA,inf	NA,0.402891	0.000233449	0.000468417
2	chr11:61471120:A:AGCTAGTCAC	61471120	NA,AGCTAGTCAC	NA,A	NA,1	NA,inf	NA,inf	NA,0.389264	0.000233305	0.000468098
2	chr11:61866626:G:A	61866626	NA,A	NA,G	NA,1	NA,-inf	NA,inf	NA,0.311337	0.000233197	0.000468056
2	chr11:61915852:A:G	61915852	NA,G	NA,A	NA,1	NA,inf	NA,inf	NA,0.425863	0.000232729	0.000466914
2	chr11:62188493:G:A	62188493	NA,A	NA,G	NA,1	NA,-inf	NA,inf	NA,0.303512	0.000232694	0.00046708
2	chr11:61316696:A:C	61316696	NA,C	NA,A	NA,1	NA,inf	NA,inf	NA,0.412529	0.00023262	0.000466717
2	chr11:61791974:C:T	61791974	NA,T	NA,C	NA,1	NA,-inf	NA,inf	NA,0.289446	0.000232598	0.000466871
2	chr11:61440172:G:A	61440172	NA,A	NA,G	NA,1	NA,inf	NA,inf	NA,0.398393	0.000232588	0.000466692
2	chr11:62008114:A:C	62008114	NA,C	NA,A	NA,1	NA,-inf	NA,inf	NA,0.695091	0.00023257	0.000466363
2	chr11:61355757:TGA:T	61355757	NA,T	NA,TGA	NA,1	NA,inf	NA,inf	NA,0.403278	0.000232182	0.000465851
2	chr11:62006320:G:A	62006320	NA,A	NA,G	NA,1	NA,-inf	NA,inf	NA,0.692712	0.000232068	0.000465357
2	chr11:62306660:G:A	62306660	NA,A	NA,G	NA,1	NA,-inf	NA,inf	NA,0.296788	0.00023204	0.000465575
2	chr11:62053551:T:C	62053551	NA,C	NA,T	NA,1	NA,inf	NA,inf	NA,0.427279	0.00023201	0.000465444
2	chr11:61913650:C:T	61913650	NA,T	NA,C	NA,1	NA,-inf	NA,inf	NA,0.302267	0.000231984	0.000465629
2	chr11:61602189:A:G	61602189	NA,G	NA,A	NA,1	NA,inf	NA,inf	NA,0.417854	0.000231661	0.000464819
2	chr11:61794752:T:G	61794752	NA,G	NA,T	NA,1	NA,inf	NA,inf	NA,0.395985	0.000231533	0.000464532
2	chr11:62297766:C:T	62297766	NA,T	NA,C	NA,1	NA,-inf	NA,inf	NA,0.231793	0.000231519	0.000465019
2	chr11:61547499:T:TACACGC	61547499	NA,TACACGC	NA,T	NA,1	NA,-inf	NA,inf	NA,0.267698	0.00023054	0.000462744
2	chr11:61917158:A:T	61917158	NA,T	NA,A	NA,1	NA,-inf	NA,inf	NA,0.226628	0.000230433	0.000462585
2	chr11:61656426:T:C	61656426	NA,C	NA,T	NA,1	NA,inf	NA,inf	NA,0.443551	0.000230317	0.000462051
2	chr11:62039499:T:A	62039499	NA,A	NA,T	NA,1	NA,inf	NA,inf	NA,0.331882	0.000230221	0.000462067
2	chr11:61375471:C:T	61375471	T,T	C,C	1,1	-inf,-inf	inf,inf	2.14387,0.078909	0.0002301	0.000460732
2	chr11:62012986:C:T	62012986	NA,T	NA,C	NA,1	NA,-inf	NA,inf	NA,0.28886	0.000230026	0.000461672
2	chr11:61406013:C:T	61406013	NA,T	NA,C	NA,1	NA,inf	NA,inf	NA,0.376398	0.000229829	0.000461126
2	chr11:61899884:C:T	61899884	NA,T	NA,C	NA,1	NA,inf	NA,inf	NA,0.43178	0.000229809	0.00046135
2	chr11:62034331:T:TC	62034331	NA,TC	NA,T	NA,1	NA,-inf	NA,inf	NA,0.294948	0.000229701	0.000461023
2	chr11:61856550:G:A	61856550	NA,A	NA,G	NA,1	NA,inf	NA,inf	NA,0.48046	0.000229693	0.000461046
2	chr11:62227892:G:A	62227892	NA,A	NA,G	NA,1	NA,inf	NA,inf	NA,0.524201	0.000229598	0.000460491
2	chr11:62024243:T:C	62024243	NA,C	NA,T	NA,1	NA,inf	NA,inf	NA,0.433048	0.00022945	0.000460347
2	chr11:61999097:C:T	61999097	T,T	C,C	1,1	inf,-inf	inf,inf	0.755013,1.81689	0.000229435	0.000460479
2	chr11:62203942:G:A	62203942	A,A	G,G	1,1	inf,inf	inf,inf	0.908018,1.36074	0.000229372	0.000459094
2	chr11:62293074:G:A	62293074	A,A	G,G	1,1	-inf,-inf	inf,inf	0.964407,0.967795	0.000229359	0.000449408
2	chr11:61573446:G:C	61573446	NA,C	NA,G	NA,1	NA,-inf	NA,inf	NA,0.293065	0.000229295	0.000460163
2	chr11:61805050:G:A	61805050	NA,A	NA,G	NA,1	NA,-inf	NA,inf	NA,0.230689	0.000228966	0.000459661
2	chr11:62010046:G:A	62010046	NA,A	NA,G	NA,1	NA,-inf	NA,inf	NA,0.676164	0.000228837	0.000458887
2	chr11:62040945:G:T	62040945	NA,T	NA,G	NA,1	NA,-inf	NA,inf	NA,0.287685	0.00022876	0.000459132
2	chr11:61450111:A:C	61450111	NA,C	NA,A	NA,1	NA,inf	NA,inf	NA,0.372494	0.000228745	0.000458951
2	chr11:62037066:CCTT:C	62037066	NA,C	NA,CCTT	NA,1	NA,inf	NA,inf	NA,0.366084	0.000228738	0.000458945
2	chr11:61841661:T:C	61841661	NA,C	NA,T	NA,1	NA,-inf	NA,inf	NA,0.29654	0.000228675	0.000458931
2	chr11:61472921:C:T	61472921	NA,T	NA,C	NA,1	NA,inf	NA,inf	NA,0.369455	0.00022822	0.0004579
2	chr11:61303558:G:C	61303558	NA,C	NA,G	NA,1	NA,inf	NA,inf	NA,0.388219	0.000228188	0.000457842
2	chr11:62259080:G:A	62259080	A,A	G,G	1,1	-inf,-inf	inf,inf	1.73492,1.12273	0.000227944	0.000453485
2	chr11:61319264:G:A	61319264	NA,A	NA,G	NA,1	NA,inf	NA,inf	NA,0.403042	0.000227936	0.000457304
2	chr11:61877867:C:T	61877867	NA,T	NA,C	NA,1	NA,inf	NA,inf	NA,0.411501	0.00022788	0.000457207
2	chr11:61892423:G:A	61892423	NA,A	NA,G	NA,1	NA,-inf	NA,inf	NA,0.269615	0.000227819	0.000457269
2	chr11:61893156:T:C	61893156	NA,C	NA,T	NA,1	NA,inf	NA,inf	NA,0.407094	0.000227739	0.000456944
2	chr11:61702089:T:A	61702089	NA,A	NA,T	NA,1	NA,-inf	NA,inf	NA,0.261645	0.000227545	0.000456673
2	chr11:62004920:T:C	62004920	NA,C	NA,T	NA,1	NA,-inf	NA,inf	NA,0.667984	0.00022744	0.000456093
2	chr11:61770218:G:A	61770218	A,NA	G,NA	1,NA	-inf,NA	inf,NA	0.184975,NA	0.000227295	0.000455362
2	chr11:61521368:G:A	61521368	NA,A	NA,G	NA,1	NA,inf	NA,inf	NA,0.414658	0.000227099	0.000455583
2	chr11:62047714:C:T	62047714	NA,T	NA,C	NA,1	NA,inf	NA,inf	NA,0.455859	0.000227084	0.000455508
2	chr11:61953036:G:A	61953036	NA,A	NA,G	NA,1	NA,inf	NA,inf	NA,0.501569	0.000227062	0.000455493
2	chr11:62005783:C:T	62005783	NA,T	NA,C	NA,1	NA,-inf	NA,inf	NA,0.66622	0.000226895	0.000455001
2	chr11:61812781:A:G	61812781	NA,G	NA,A	NA,1	NA,-inf	NA,inf	NA,0.284187	0.000226735	0.00045506
2	chr11:61536630:G:C	61536630	NA,C	NA,G	NA,1	NA,inf	NA,inf	NA,0.529583	0.000226718	0.000454805
2	chr11:62287562:G:A	62287562	A,A	G,G	1,1	-inf,-inf	inf,inf	0.974202,0.939769	0.000226709	0.000444229
2	chr11:61454539:A:G	61454539	NA,G	NA,A	NA,1	NA,-inf	NA,inf	NA,0.193394	0.000226594	0.000454915
2	chr11:61416639:G:A	61416639	NA,A	NA,G	NA,1	NA,inf	NA,inf	NA,0.362249	0.0002265	0.000454449
2	chr11:62036067:C:T	62036067	NA,T	NA,C	NA,1	NA,inf	NA,inf	NA,0.349236	0.000226158	0.000453776
2	chr11:62029578:C:T	62029578	NA,T	NA,C	NA,1	NA,-inf	NA,inf	NA,0.275596	0.000226086	0.000453788
2	chr11:62123896:G:C	62123896	NA,C	NA,G	NA,1	NA,inf	NA,inf	NA,0.147262	0.000226025	0.000453632
2	chr11:61588950:G:T	61588950	NA,T	NA,G	NA,1	NA,-inf	NA,inf	NA,0.277383	0.000226009	0.000453591
2	chr11:61884556:G:A	61884556	NA,A	NA,G	NA,1	NA,-inf	NA,inf	NA,0.199439	0.000225953	0.00045356
2	chr11:61313988:T:C	61313988	NA,C	NA,T	NA,1	NA,inf	NA,inf	NA,0.377834	0.000225633	0.000452717
2	chr11:62157233:G:A	62157233	NA,A	NA,G	NA,1	NA,inf	NA,inf	NA,0.134724	0.000225589	0.00045319
2	chr11:61522757:C:T	61522757	T,NA	C,NA	1,NA	-inf,NA	inf,NA	0.456356,NA	0.000225549	0.000452507
2	chr11:61312846:A:G	61312846	NA,G	NA,A	NA,1	NA,inf	NA,inf	NA,0.376976	0.000225434	0.000452319
2	chr11:61310416:A:G	61310416	NA,G	NA,A	NA,1	NA,inf	NA,inf	NA,0.376355	0.000225279	0.000452007
2	chr11:62288415:G:T	62288415	T,T	G,G	1,1	-inf,-inf	inf,inf	0.96669,0.948582	0.000225222	0.000441335
2	chr11:62060922:G:A	62060922	NA,A	NA,G	NA,1	NA,-inf	NA,inf	NA,0.106713	0.000225186	0.000452039
2	chr11:62293877:G:A	62293877	A,A	G,G	1,1	-inf,-inf	inf,inf	0.948107,0.983971	0.000225173	0.000441259
2	chr11:61797722:C:T	61797722	NA,T	NA,C	NA,1	NA,-inf	NA,inf	NA,0.217474	0.000225091	0.000451876
2	chr11:61630008:C:T	61630008	NA,T	NA,C	NA,1	NA,-inf	NA,inf	NA,0.264271	0.000225042	0.000451651
2	chr11:61610198:G:A	61610198	NA,A	NA,G	NA,1	NA,-inf	NA,inf	NA,0.169129	0.000225002	0.000451613
2	chr11:62147419:A:T	62147419	NA,T	NA,A	NA,1	NA,inf	NA,inf	NA,0.132612	0.000224935	0.000451872
2	chr11:62035649:A:G	62035649	NA,G	NA,A	NA,1	NA,inf	NA,inf	NA,0.342405	0.000224878	0.000451207
2	chr11:62036613:A:G	62036613	NA,G	NA,A	NA,1	NA,inf	NA,inf	NA,0.341697	0.000224794	0.000451038
2	chr11:61784624:C:T	61784624	NA,T	NA,C	NA,1	NA,-inf	NA,inf	NA,0.230512	0.000224781	0.000451141
2	chr11:61975573:C:T	61975573	T,T	C,C	1,1	-inf,-inf	inf,inf	3.20966,0.406642	0.000224732	0.000451278
2	chr11:61660181:G:A	61660181	NA,A	NA,G	NA,1	NA,inf	NA,inf	NA,0.403789	0.000224725	0.000450868
2	chr11:62050266:A:G	62050266	NA,G	NA,A	NA,1	NA,inf	NA,inf	NA,0.344369	0.000224644	0.000450756
2	chr11:61369672:C:T	61369672	NA,T	NA,C	NA,1	NA,inf	NA,inf	NA,0.341627	0.0002246	0.000450681
2	chr11:62040788:G:T	62040788	NA,T	NA,G	NA,1	NA,inf	NA,inf	NA,0.348675	0.000224483	0.000450406
2	chr11:62157321:CTCTT:C	62157321	NA,C	NA,CTCTT	NA,1	NA,inf	NA,inf	NA,0.130366	0.00022419	0.000450373
2	chr11:61618246:A:G	61618246	NA,G	NA,A	NA,1	NA,inf	NA,inf	NA,0.395461	0.00022416	0.000449774
2	chr11:62005016:G:A	62005016	NA,A	NA,G	NA,1	NA,-inf	NA,inf	NA,0.651364	0.000224077	0.000449358
2	chr11:62290001:T:C	62290001	C,C	T,T	1,1	-inf,-inf	inf,inf	0.961907,0.951792	0.000223938	0.000438833
2	chr11:62006858:A:T	62006858	NA,T	NA,A	NA,1	NA,inf	NA,inf	NA,0.354098	0.000223916	0.000449279
2	chr11:61538732:G:C	61538732	NA,C	NA,G	NA,1	NA,inf	NA,inf	NA,0.411469	0.000223848	0.000449083
2	chr11:62041840:C:T	62041840	NA,T	NA,C	NA,1	NA,inf	NA,inf	NA,0.4119	0.000223736	0.000448832
2	chr11:61977200:A:G	61977200	G,G	A,A	1,1	-inf,-inf	inf,inf	3.2447,0.338259	0.000223663	0.000449192
2	chr11:61524825:T:C	61524825	NA,C	NA,T	NA,1	NA,-inf	NA,inf	NA,0.211947	0.000223532	0.000448688
2	chr11:62051978:T:A	62051978	A,A	T,T	1,1	inf,-inf	inf,inf	0.162524,0.597625	0.00022324	0.000447612
2	chr11:62149246:C:T	62149246	NA,T	NA,C	NA,1	NA,inf	NA,inf	NA,0.126578	0.00022302	0.000448017
2	chr11:62295905:G:T	62295905	NA,T	NA,G	NA,1	NA,inf	NA,inf	NA,0.35643	0.000222991	0.000447501
2	chr11:61339910:A:G	61339910	NA,G	NA,A	NA,1	NA,inf	NA,inf	NA,0.366781	0.00022291	0.000447255
2	chr11:61941684:G:A	61941684	NA,A	NA,G	NA,1	NA,-inf	NA,inf	NA,0.253113	0.000222843	0.000447273
2	chr11:61332442:G:A	61332442	NA,A	NA,G	NA,1	NA,-inf	NA,inf	NA,0.257393	0.000222648	0.000446855
2	chr11:61319568:A:G	61319568	NA,G	NA,A	NA,1	NA,inf	NA,inf	NA,0.337246	0.000222582	0.000446617
2	chr11:62001840:C:T	62001840	NA,T	NA,C	NA,1	NA,-inf	NA,inf	NA,0.271325	0.000222554	0.000446701
2	chr11:61306644:CT:C	61306644	NA,C	NA,CT	NA,1	NA,inf	NA,inf	NA,0.337057	0.000222543	0.000446539
2	chr11:62187116:T:A	62187116	NA,A	NA,T	NA,1	NA,-inf	NA,inf	NA,0.17753	0.000222494	0.000446655
2	chr11:62027549:T:C	62027549	NA,C	NA,T	NA,1	NA,-inf	NA,inf	NA,0.158614	0.000222194	0.00044585
2	chr11:62108817:T:C	62108817	NA,C	NA,T	NA,1	NA,inf	NA,inf	NA,0.211067	0.000222168	0.000446063
2	chr11:62155376:T:C	62155376	NA,C	NA,T	NA,1	NA,inf	NA,inf	NA,0.123672	0.000222075	0.000446114
2	chr11:62249229:A:T	62249229	NA,T	NA,A	NA,1	NA,-inf	NA,inf	NA,0.212731	0.000222045	0.000445788
2	chr11:62146333:A:G	62146333	NA,G	NA,A	NA,1	NA,inf	NA,inf	NA,0.123079	0.000221994	0.00044595
2	chr11:62146235:A:G	62146235	NA,G	NA,A	NA,1	NA,inf	NA,inf	NA,0.122947	0.000221972	0.000445906
2	chr11:62020621:C:T	62020621	NA,T	NA,C	NA,1	NA,inf	NA,inf	NA,0.435225	0.000221933	0.000445519
2	chr11:61763041:G:A	61763041	NA,A	NA,G	NA,1	NA,-inf	NA,inf	NA,0.258321	0.000221816	0.000445179
2	chr11:61442536:A:G	61442536	NA,G	NA,A	NA,1	NA,inf	NA,inf	NA,0.343821	0.000221754	0.000444933
2	chr11:61828314:G:A	61828314	NA,A	NA,G	NA,1	NA,-inf	NA,inf	NA,0.263941	0.000221701	0.000444954
2	chr11:61343928:T:G	61343928	NA,G	NA,T	NA,1	NA,inf	NA,inf	NA,0.364367	0.00022169	0.000444796
2	chr11:62049845:A:G	62049845	G,G	A,A	1,1	inf,-inf	inf,inf	0.12705,0.726429	0.000221678	0.000444606
2	chr11:62017419:G:T	62017419	NA,T	NA,G	NA,1	NA,inf	NA,inf	NA,0.341713	0.000221581	0.000444619
2	chr11:61554007:A:C	61554007	NA,C	NA,A	NA,1	NA,-inf	NA,inf	NA,0.251891	0.000221552	0.00044464
2	chr11:62136758:G:A	62136758	NA,A	NA,G	NA,1	NA,inf	NA,inf	NA,0.328112	0.000221543	0.000444518
2	chr11:62290268:T:A	62290268	A,A	T,T	1,1	-inf,-inf	inf,inf	0.948077,0.969054	0.00022151	0.000434113
2	chr11:61689096:C:T	61689096	NA,T	NA,C	NA,1	NA,inf	NA,inf	NA,0.326737	0.000221364	0.00044417
2	chr11:61436929:T:C	61436929	NA,C	NA,T	NA,1	NA,inf	NA,inf	NA,0.341722	0.000221257	0.000443935
2	chr11:62302830:A:G	62302830	NA,G	NA,A	NA,1	NA,-inf	NA,inf	NA,0.257964	0.000221245	0.000443926
2	chr11:62002792:G:C	62002792	NA,C	NA,G	NA,1	NA,-inf	NA,inf	NA,0.221865	0.000221243	0.000444087
2	chr11:62301991:C:T	62301991	NA,T	NA,C	NA,1	NA,-inf	NA,inf	NA,0.257337	0.000221085	0.000443604
2	chr11:61405333:A:G	61405333	NA,G	NA,A	NA,1	NA,inf	NA,inf	NA,0.357673	0.00022105	0.000443525
2	chr11:61758255:A:G	61758255	NA,G	NA,A	NA,1	NA,-inf	NA,inf	NA,0.558294	0.000221017	0.000443395
2	chr11:62234340:AAGGAC:A	62234340	NA,A	NA,AAGGAC	NA,1	NA,-inf	NA,inf	NA,0.251629	0.000220943	0.000443451
2	chr11:62208040:G:A	62208040	NA,A	NA,G	NA,1	NA,-inf	NA,inf	NA,0.246236	0.000220927	0.000443399
2	chr11:62029172:T:C	62029172	NA,C	NA,T	NA,1	NA,inf	NA,inf	NA,0.334133	0.000220917	0.000443296
2	chr11:61587957:C:A	61587957	NA,A	NA,C	NA,1	NA,-inf	NA,inf	NA,0.242158	0.000220907	0.000443364
2	chr11:61992044:C:T	61992044	NA,T	NA,C	NA,1	NA,-inf	NA,inf	NA,0.24256	0.000220831	0.000443241
2	chr11:61670676:C:G	61670676	NA,G	NA,C	NA,1	NA,inf	NA,inf	NA,0.327547	0.000220816	0.000443066
2	chr11:62015176:C:T	62015176	T,T	C,C	1,1	inf,-inf	inf,inf	0.146148,1.50478	0.000220717	0.000442539
2	chr11:62290479:C:T	62290479	T,T	C,C	1,1	-inf,-inf	inf,inf	0.939463,0.985007	0.00022066	0.000432468
2	chr11:61628530:ACGACCCAGG:A	61628530	NA,A	NA,ACGACCCAGG	NA,1	NA,inf	NA,inf	NA,0.351727	0.000220638	0.000442689
2	chr11:62029187:A:C	62029187	NA,C	NA,A	NA,1	NA,inf	NA,inf	NA,0.33302	0.000220638	0.000442735
2	chr11:62155653:A:G	62155653	NA,G	NA,A	NA,1	NA,inf	NA,inf	NA,0.117446	0.000220116	0.000442169
2	chr11:61860488:C:T	61860488	NA,T	NA,C	NA,1	NA,-inf	NA,inf	NA,0.449797	0.000219967	0.000441524
2	chr11:62146584:G:A	62146584	NA,A	NA,G	NA,1	NA,inf	NA,inf	NA,0.115874	0.000219881	0.000441697
2	chr11:62081961:G:A	62081961	NA,A	NA,G	NA,1	NA,inf	NA,inf	NA,0.378001	0.000219737	0.000440828
2	chr11:62193291:T:TC	62193291	TC,TC	T,T	1,1	-inf,-inf	inf,inf	1.01847,1.48441	0.000219517	0.000438757
2	chr11:61860012:A:G	61860012	G,G	A,A	1,1	-inf,-inf	inf,inf	7.20766,1.08168	0.000219505	0.00044002
2	chr11:62288886:C:T	62288886	NA,T	NA,C	NA,1	NA,inf	NA,inf	NA,0.316943	0.000219492	0.00044041
2	chr11:61924416:G:C	61924416	NA,C	NA,G	NA,1	NA,inf	NA,inf	NA,0.340707	0.00021929	0.000439988
2	chr11:62295800:A:C	62295800	NA,C	NA,A	NA,1	NA,inf	NA,inf	NA,0.340488	0.000219271	0.000440035
2	chr11:61305691:CCA:C	61305691	NA,C	NA,CCA	NA,1	NA,inf	NA,inf	NA,0.353561	0.000219235	0.000439873
2	chr11:61610825:G:A	61610825	NA,A	NA,G	NA,1	NA,inf	NA,inf	NA,0.330678	0.000219222	0.000439885
2	chr11:61962942:C:A	61962942	NA,A	NA,C	NA,1	NA,-inf	NA,inf	NA,0.194194	0.000219156	0.000439622
2	chr11:62297374:G:A	62297374	NA,A	NA,G	NA,1	NA,inf	NA,inf	NA,0.342893	0.000219008	0.000439442
2	chr11:62011430:T:C	62011430	NA,C	NA,T	NA,1	NA,inf	NA,inf	NA,0.44144	0.000218932	0.000439446
2	chr11:61902139:A:G	61902139	NA,G	NA,A	NA,1	NA,inf	NA,inf	NA,0.359445	0.000218812	0.000438976
2	chr11:61815361:G:A	61815361	NA,A	NA,G	NA,1	NA,-inf	NA,inf	NA,0.253887	0.000218799	0.00043913
2	chr11:61317143:C:A	61317143	NA,A	NA,C	NA,1	NA,inf	NA,inf	NA,0.351215	0.000218703	0.000438806
2	chr11:61823166:C:T	61823166	NA,T	NA,C	NA,1	NA,-inf	NA,inf	NA,0.252082	0.000218701	0.000438934
2	chr11:61473354:C:A	61473354	NA,A	NA,C	NA,1	NA,inf	NA,inf	NA,0.382602	0.000218607	0.000438604
2	chr11:61838307:CT:C	61838307	NA,C	NA,CT	NA,1	NA,-inf	NA,inf	NA,0.237473	0.000218585	0.000438726
2	chr11:62288489:T:C	62288489	C,C	T,T	1,1	-inf,-inf	inf,inf	0.950707,0.95205	0.000218451	0.000428138
2	chr11:62108251:TG:T	62108251	NA,T	NA,TG	NA,1	NA,inf	NA,inf	NA,0.336077	0.000218436	0.000438297
2	chr11:62146366:G:T	62146366	NA,T	NA,G	NA,1	NA,inf	NA,inf	NA,0.110393	0.000218173	0.000438256
2	chr11:61921652:G:A	61921652	NA,A	NA,G	NA,1	NA,-inf	NA,inf	NA,0.235584	0.00021816	0.000437869
2	chr11:61876652:C:T	61876652	NA,T	NA,C	NA,1	NA,inf	NA,inf	NA,0.299922	0.00021814	0.000437697
2	chr11:61320918:T:C	61320918	NA,C	NA,T	NA,1	NA,-inf	NA,inf	NA,0.223371	0.00021813	0.000437822
2	chr11:62290758:A:G	62290758	G,G	A,A	1,1	-inf,-inf	inf,inf	0.945529,0.960319	0.000218096	0.000427452
2	chr11:61630088:C:T	61630088	NA,T	NA,C	NA,1	NA,-inf	NA,inf	NA,0.137182	0.000218069	0.000437707
2	chr11:61305589:G:C	61305589	NA,C	NA,G	NA,1	NA,-inf	NA,inf	NA,0.222413	0.000217959	0.000437479
2	chr11:62073314:G:A	62073314	NA,A	NA,G	NA,1	NA,inf	NA,inf	NA,0.417563	0.000217952	0.000437183
2	chr11:61471490:T:C	61471490	NA,C	NA,T	NA,1	NA,inf	NA,inf	NA,0.378948	0.000217796	0.000436978
2	chr11:61766436:T:C	61766436	C,C	T,T	1,1	inf,inf	inf,inf	0.220158,0.139974	0.000217757	0.000436348
2	chr11:62016352:C:T	62016352	NA,T	NA,C	NA,1	NA,-inf	NA,inf	NA,0.245001	0.000217657	0.000436849
2	chr11:62112755:T:C	62112755	NA,C	NA,T	NA,1	NA,inf	NA,inf	NA,0.197662	0.000217551	0.00043677
2	chr11:62212047:G:A	62212047	NA,A	NA,G	NA,1	NA,-inf	NA,inf	NA,0.242085	0.000217395	0.000436278
2	chr11:61922702:C:G	61922702	NA,G	NA,C	NA,1	NA,-inf	NA,inf	NA,0.232632	0.000217391	0.000436324
2	chr11:61826039:C:T	61826039	NA,T	NA,C	NA,1	NA,-inf	NA,inf	NA,0.246377	0.000217315	0.000436151
2	chr11:62145724:G:T	62145724	NA,T	NA,G	NA,1	NA,inf	NA,inf	NA,0.108978	0.000217238	0.000436374
2	chr11:61535726:C:T	61535726	NA,T	NA,C	NA,1	NA,-inf	NA,inf	NA,0.154026	0.000217162	0.000435943
2	chr11:61861211:G:A	61861211	NA,A	NA,G	NA,1	NA,-inf	NA,inf	NA,0.233616	0.000217057	0.000435685
2	chr11:61517497:T:G	61517497	NA,G	NA,T	NA,1	NA,-inf	NA,inf	NA,0.243505	0.000217036	0.000435583
2	chr11:61424965:G:C	61424965	NA,C	NA,G	NA,1	NA,inf	NA,inf	NA,0.339443	0.000216941	0.000435284
2	chr11:61465758:G:T	61465758	NA,T	NA,G	NA,1	NA,inf	NA,inf	NA,0.374323	0.000216904	0.000435189
2	chr11:61517490:G:T	61517490	NA,T	NA,G	NA,1	NA,inf	NA,inf	NA,0.356869	0.000216843	0.000435099
2	chr11:61430317:C:G	61430317	NA,G	NA,C	NA,1	NA,inf	NA,inf	NA,0.339077	0.000216829	0.000435058
2	chr11:61333268:G:A	61333268	NA,A	NA,G	NA,1	NA,inf	NA,inf	NA,0.350563	0.000216724	0.000434836
2	chr11:61700649:G:T	61700649	NA,T	NA,G	NA,1	NA,inf	NA,inf	NA,0.358207	0.000216707	0.000434832
2	chr11:61870313:T:C	61870313	NA,C	NA,T	NA,1	NA,inf	NA,inf	NA,0.375303	0.000216703	0.000434788
2	chr11:62005350:T:C	62005350	NA,C	NA,T	NA,1	NA,-inf	NA,inf	NA,0.204413	0.00021667	0.000434904
2	chr11:61857601:C:T	61857601	NA,T	NA,C	NA,1	NA,-inf	NA,inf	NA,0.228486	0.000216604	0.000434735
2	chr11:61817159:A:G	61817159	NA,G	NA,A	NA,1	NA,-inf	NA,inf	NA,0.439528	0.000216507	0.000434323
2	chr11:61960366:G:C	61960366	NA,C	NA,G	NA,1	NA,inf	NA,inf	NA,0.409878	0.000216486	0.000434294
2	chr11:61518501:C:T	61518501	T,NA	C,NA	1,NA	-inf,NA	inf,NA	0.981727,NA	0.000216463	0.000434188
2	chr11:62054857:G:C	62054857	NA,C	NA,G	NA,1	NA,inf	NA,inf	NA,0.13364	0.000216428	0.000434222
2	chr11:61424320:T:C	61424320	NA,C	NA,T	NA,1	NA,inf	NA,inf	NA,0.336829	0.000216409	0.000434217
2	chr11:61706724:C:T	61706724	NA,T	NA,C	NA,1	NA,-inf	NA,inf	NA,0.233371	0.000216264	0.000434053
2	chr11:61905239:A:G	61905239	NA,G	NA,A	NA,1	NA,-inf	NA,inf	NA,0.223386	0.000216218	0.000433953
2	chr11:61312464:G:A	61312464	NA,A	NA,G	NA,1	NA,inf	NA,inf	NA,0.337625	0.000216134	0.000433666
2	chr11:62135544:G:A	62135544	NA,A	NA,G	NA,1	NA,inf	NA,inf	NA,0.368775	0.000215927	0.000433171
2	chr11:61641551:C:T	61641551	NA,T	NA,C	NA,1	NA,inf	NA,inf	NA,0.360905	0.000215815	0.000433036
2	chr11:61607214:T:A	61607214	NA,A	NA,T	NA,1	NA,-inf	NA,inf	NA,0.236556	0.000215745	0.000433016
2	chr11:61591782:T:C	61591782	NA,C	NA,T	NA,1	NA,-inf	NA,inf	NA,0.221468	0.00021559	0.000432681
2	chr11:61315454:C:T	61315454	NA,T	NA,C	NA,1	NA,inf	NA,inf	NA,0.337089	0.000215565	0.000432513
2	chr11:62034779:G:A	62034779	NA,A	NA,G	NA,1	NA,inf	NA,inf	NA,0.373311	0.000215542	0.000432513
2	chr11:61861130:G:A	61861130	NA,A	NA,G	NA,1	NA,inf	NA,inf	NA,0.319334	0.0002155	0.000432451
2	chr11:61607206:G:A	61607206	NA,A	NA,G	NA,1	NA,-inf	NA,inf	NA,0.235043	0.000215376	0.000432275
2	chr11:62295045:G:A	62295045	NA,A	NA,G	NA,1	NA,inf	NA,inf	NA,0.322574	0.000215307	0.000432082
2	chr11:62195165:C:T	62195165	NA,T	NA,C	NA,1	NA,-inf	NA,inf	NA,0.39875	0.000215245	0.000431485
2	chr11:61457114:C:T	61457114	NA,T	NA,C	NA,1	NA,inf	NA,inf	NA,0.392171	0.00021521	0.000431841
2	chr11:62033990:A:G	62033990	NA,G	NA,A	NA,1	NA,inf	NA,inf	NA,0.300672	0.000215034	0.000431465
2	chr11:61596752:A:G	61596752	NA,G	NA,A	NA,1	NA,inf	NA,inf	NA,0.316759	0.000215014	0.000431433
2	chr11:61569657:T:TACAGAAGG	61569657	NA,TACAGAAGG	NA,T	NA,1	NA,-inf	NA,inf	NA,0.23619	0.000214912	0.000431318
2	chr11:62290632:C:T	62290632	T,T	C,C	1,1	-inf,-inf	inf,inf	0.945155,0.947308	0.000214885	0.000421184
2	chr11:62289220:A:G	62289220	G,G	A,A	1,1	-inf,-inf	inf,inf	0.954184,0.929839	0.00021483	0.000421066
2	chr11:61880994:G:A	61880994	NA,A	NA,G	NA,1	NA,-inf	NA,inf	NA,0.226724	0.00021468	0.000430868
2	chr11:62145885:G:T	62145885	NA,T	NA,G	NA,1	NA,inf	NA,inf	NA,0.0983253	0.000214671	0.000431204
2	chr11:61348085:C:G	61348085	NA,G	NA,C	NA,1	NA,inf	NA,inf	NA,0.294718	0.000214605	0.000430617
2	chr11:62287657:A:G	62287657	G,G	A,A	1,1	-inf,-inf	inf,inf	0.959583,0.917576	0.000214534	0.000420485
2	chr11:62117017:G:A	62117017	NA,A	NA,G	NA,1	NA,inf	NA,inf	NA,0.358394	0.000214512	0.000430326
2	chr11:61669330:C:T	61669330	NA,T	NA,C	NA,1	NA,-inf	NA,inf	NA,0.397044	0.000213971	0.000429451
2	chr11:61515530:G:A	61515530	NA,A	NA,G	NA,1	NA,-inf	NA,inf	NA,0.210859	0.000213938	0.000429395
2	chr11:61337434:C:G	61337434	NA,G	NA,C	NA,1	NA,inf	NA,inf	NA,0.302211	0.000213618	0.000428629
2	chr11:62066136:C:T	62066136	NA,T	NA,C	NA,1	NA,inf	NA,inf	NA,0.309173	0.000213608	0.000428599
2	chr11:62293697:T:C	62293697	C,C	T,T	1,1	-inf,-inf	inf,inf	0.944688,0.942716	0.000213578	0.000418631
2	chr11:61743346:G:C	61743346	NA,C	NA,G	NA,1	NA,-inf	NA,inf	NA,0.250914	0.000213574	0.000428624
2	chr11:62014850:T:C	62014850	C,C	T,T	1,1	-inf,-inf	inf,inf	0.508553,1.42565	0.00021356	0.000427178
2	chr11:61471018:G:T	61471018	NA,T	NA,G	NA,1	NA,-inf	NA,inf	NA,0.169409	0.00021346	0.000428483
2	chr11:61907821:A:G	61907821	NA,G	NA,A	NA,1	NA,-inf	NA,inf	NA,0.233352	0.000213459	0.000428404
2	chr11:62139712:G:T	62139712	NA,T	NA,G	NA,1	NA,-inf	NA,inf	NA,0.380783	0.00021336	0.000427983
2	chr11:62155614:G:A	62155614	NA,A	NA,G	NA,1	NA,inf	NA,inf	NA,0.0939873	0.000213336	0.000428515
2	chr11:62178484:C:T	62178484	NA,T	NA,C	NA,1	NA,-inf	NA,inf	NA,0.233927	0.000213235	0.000427947
2	chr11:61618398:A:G	61618398	NA,G	NA,A	NA,1	NA,inf	NA,inf	NA,0.136591	0.000213233	0.000427915
2	chr11:61405365:T:C	61405365	NA,C	NA,T	NA,1	NA,inf	NA,inf	NA,0.306961	0.000213219	0.000427816
2	chr11:61604101:A:C	61604101	NA,C	NA,A	NA,1	NA,-inf	NA,inf	NA,0.223876	0.000213067	0.000427638
2	chr11:61611929:G:C	61611929	NA,C	NA,G	NA,1	NA,inf	NA,inf	NA,0.30664	0.000212972	0.000427335
2	chr11:61783653:C:G	61783653	NA,G	NA,C	NA,1	NA,-inf	NA,inf	NA,0.23283	0.000212842	0.000427156
2	chr11:61489531:G:A	61489531	NA,A	NA,G	NA,1	NA,-inf	NA,inf	NA,0.211541	0.000212832	0.000427242
2	chr11:61625069:A:G	61625069	NA,G	NA,A	NA,1	NA,inf	NA,inf	NA,0.129115	0.00021268	0.000426796
2	chr11:61348088:G:C	61348088	NA,C	NA,G	NA,1	NA,inf	NA,inf	NA,0.4655	0.000212619	0.000426498
2	chr11:61317142:T:A	61317142	NA,A	NA,T	NA,1	NA,inf	NA,inf	NA,0.322888	0.000212604	0.000426577
2	chr11:61613145:C:G	61613145	NA,G	NA,C	NA,1	NA,inf	NA,inf	NA,0.3417	0.000212562	0.000426509
2	chr11:62073285:T:C	62073285	NA,C	NA,T	NA,1	NA,inf	NA,inf	NA,0.386818	0.000212397	0.000426058
2	chr11:61942794:G:A	61942794	NA,A	NA,G	NA,1	NA,inf	NA,inf	NA,0.267161	0.000212394	0.000426186
2	chr11:61453493:A:G	61453493	NA,G	NA,A	NA,1	NA,inf	NA,inf	NA,0.379838	0.000212338	0.000426079
2	chr11:61574573:G:A	61574573	NA,A	NA,G	NA,1	NA,inf	NA,inf	NA,0.325671	0.000211877	0.00042512
2	chr11:62128166:G:T	62128166	NA,T	NA,G	NA,1	NA,inf	NA,inf	NA,0.348848	0.000211855	0.000425013
2	chr11:61350230:G:T	61350230	NA,T	NA,G	NA,1	NA,inf	NA,inf	NA,0.428573	0.000211641	0.000424569
2	chr11:62050989:G:A	62050989	NA,A	NA,G	NA,1	NA,inf	NA,inf	NA,0.17316	0.000211626	0.00042456
2	chr11:62187715:A:G	62187715	NA,G	NA,A	NA,1	NA,-inf	NA,inf	NA,0.45237	0.000211602	0.000424427
2	chr11:61547058:G:T	61547058	NA,T	NA,G	NA,1	NA,-inf	NA,inf	NA,0.212411	0.000211519	0.000424524
2	chr11:62041587:C:T	62041587	NA,T	NA,C	NA,1	NA,inf	NA,inf	NA,0.291681	0.000211446	0.00042426
2	chr11:61471461:G:A	61471461	NA,A	NA,G	NA,1	NA,-inf	NA,inf	NA,0.161113	0.000211384	0.000424311
2	chr11:61491641:G:T	61491641	NA,T	NA,G	NA,1	NA,-inf	NA,inf	NA,0.224052	0.000211316	0.000424125
2	chr11:61875571:T:C	61875571	NA,C	NA,T	NA,1	NA,inf	NA,inf	NA,0.32532	0.000211222	0.000423807
2	chr11:62091711:G:A	62091711	NA,A	NA,G	NA,1	NA,-inf	NA,inf	NA,0.221778	0.00021122	0.000423926
2	chr11:61520011:G:C	61520011	NA,C	NA,G	NA,1	NA,inf	NA,inf	NA,0.279722	0.000211166	0.000423719
2	chr11:62307314:C:T	62307314	NA,T	NA,C	NA,1	NA,-inf	NA,inf	NA,0.215191	0.000210858	0.0004231
2	chr11:61572608:C:A	61572608	NA,A	NA,C	NA,1	NA,inf	NA,inf	NA,0.297563	0.000210794	0.000422951
2	chr11:61607838:G:A	61607838	NA,A	NA,G	NA,1	NA,-inf	NA,inf	NA,0.216138	0.000210786	0.000423061
2	chr11:61919141:C:T	61919141	NA,T	NA,C	NA,1	NA,inf	NA,inf	NA,0.299342	0.000210752	0.000422866
2	chr11:61513638:T:C	61513638	NA,C	NA,T	NA,1	NA,-inf	NA,inf	NA,0.201819	0.000210661	0.000422793
2	chr11:62201320:A:G	62201320	NA,G	NA,A	NA,1	NA,inf	NA,inf	NA,0.293634	0.000210659	0.000422688
2	chr11:62166596:T:A	62166596	NA,A	NA,T	NA,1	NA,-inf	NA,inf	NA,0.13469	0.000210614	0.000422783
2	chr11:62105854:C:G	62105854	NA,G	NA,C	NA,1	NA,-inf	NA,inf	NA,0.296039	0.000210412	0.000422125
2	chr11:61893441:A:G	61893441	NA,G	NA,A	NA,1	NA,-inf	NA,inf	NA,0.199894	0.000210284	0.000422059
2	chr11:61884217:G:C	61884217	NA,C	NA,G	NA,1	NA,inf	NA,inf	NA,0.332466	0.000210216	0.000421797
2	chr11:62292961:A:G	62292961	G,G	A,A	1,1	-inf,-inf	inf,inf	0.934861,0.946916	0.000210108	0.000411868
2	chr11:61575750:C:T	61575750	NA,T	NA,C	NA,1	NA,inf	NA,inf	NA,0.313782	0.00021001	0.000421392
2	chr11:61348873:T:C	61348873	NA,C	NA,T	NA,1	NA,inf	NA,inf	NA,0.165127	0.00020984	0.000421194
2	chr11:61557365:T:G	61557365	NA,G	NA,T	NA,1	NA,inf	NA,inf	NA,0.292841	0.000209763	0.000420886
2	chr11:61387933:C:T	61387933	NA,T	NA,C	NA,1	NA,inf	NA,inf	NA,0.302957	0.000209402	0.000420168
2	chr11:61549057:C:T	61549057	NA,T	NA,C	NA,1	NA,inf	NA,inf	NA,0.331291	0.000209379	0.00042009
2	chr11:61694767:C:T	61694767	NA,T	NA,C	NA,1	NA,inf	NA,inf	NA,0.311929	0.00020933	0.00042002
2	chr11:61349308:C:G	61349308	NA,G	NA,C	NA,1	NA,-inf	NA,inf	NA,0.187229	0.000209303	0.000420097
2	chr11:61931905:G:A	61931905	NA,A	NA,G	NA,1	NA,-inf	NA,inf	NA,0.203098	0.000209289	0.000420047
2	chr11:61539398:T:C	61539398	NA,C	NA,T	NA,1	NA,-inf	NA,inf	NA,0.217867	0.000209253	0.00041996
2	chr11:62007439:A:C	62007439	NA,C	NA,A	NA,1	NA,-inf	NA,inf	NA,0.1724	0.000209211	0.000419923
2	chr11:61901911:C:A	61901911	NA,A	NA,C	NA,1	NA,inf	NA,inf	NA,0.321489	0.000209198	0.000419759
2	chr11:62292723:C:T	62292723	T,T	C,C	1,1	-inf,-inf	inf,inf	0.941943,0.928541	0.000209124	0.00040994
2	chr11:61890194:G:A	61890194	NA,A	NA,G	NA,1	NA,-inf	NA,inf	NA,0.896726	0.000209117	0.00041958
2	chr11:61586468:G:A	61586468	NA,A	NA,G	NA,1	NA,-inf	NA,inf	NA,0.147094	0.000209066	0.00041962
2	chr11:61786960:T:C	61786960	NA,C	NA,T	NA,1	NA,inf	NA,inf	NA,0.302989	0.000209006	0.000419355
2	chr11:62181792:T:C	62181792	NA,C	NA,T	NA,1	NA,-inf	NA,inf	NA,0.440828	0.000208972	0.000419156
2	chr11:62165468:G:T	62165468	NA,T	NA,G	NA,1	NA,inf	NA,inf	NA,0.0830693	0.000208841	0.000419418
2	chr11:62214668:G:A	62214668	NA,A	NA,G	NA,1	NA,inf	NA,inf	NA,0.308474	0.00020877	0.000418896
2	chr11:62191256:A:G	62191256	NA,G	NA,A	NA,1	NA,-inf	NA,inf	NA,0.179991	0.00020875	0.000419034
2	chr11:62155528:G:A	62155528	NA,A	NA,G	NA,1	NA,inf	NA,inf	NA,0.328069	0.000208592	0.000418543
2	chr11:62292714:G:A	62292714	A,A	G,G	1,1	-inf,-inf	inf,inf	0.950326,0.907458	0.000208316	0.000408352
2	chr11:62155352:T:A	62155352	A,NA	T,NA	1,NA	-inf,NA	inf,NA	0.8483,NA	0.000208252	0.000418403
2	chr11:61778501:G:C	61778501	NA,C	NA,G	NA,1	NA,inf	NA,inf	NA,0.299918	0.00020822	0.000417779
2	chr11:62077212:G:A	62077212	NA,A	NA,G	NA,1	NA,-inf	NA,inf	NA,0.191116	0.000208092	0.000417659
2	chr11:61659762:G:A	61659762	NA,A	NA,G	NA,1	NA,inf	NA,inf	NA,0.325958	0.000208034	0.0004174
2	chr11:61579492:C:T	61579492	NA,T	NA,C	NA,1	NA,inf	NA,inf	NA,0.286593	0.000207872	0.000417094
2	chr11:61598904:C:T	61598904	NA,T	NA,C	NA,1	NA,inf	NA,inf	NA,0.300735	0.000207869	0.000417117
2	chr11:61386758:T:C	61386758	NA,C	NA,T	NA,1	NA,-inf	NA,inf	NA,0.113512	0.000207818	0.000417143
2	chr11:62296431:A:AG	62296431	NA,AG	NA,A	NA,1	NA,inf	NA,inf	NA,0.285139	0.000207621	0.000416652
2	chr11:61918831:C:A	61918831	NA,A	NA,C	NA,1	NA,inf	NA,inf	NA,0.271484	0.000207475	0.000416309
2	chr11:62096247:ACTGCACTCCAGCCTGGGCAACAGAGACCAGG:A	62096247	NA,A	NA,ACTGCACTCCAGCCTGGGCAACAGAGACCAGG	NA,1	NA,inf	NA,inf	NA,0.339684	0.00020744	0.000416152
2	chr11:61798410:C:T	61798410	NA,T	NA,C	NA,1	NA,-inf	NA,inf	NA,0.20258	0.00020724	0.000415937
2	chr11:62299816:T:A	62299816	NA,A	NA,T	NA,1	NA,-inf	NA,inf	NA,0.197836	0.000207159	0.000415677
2	chr11:62033841:C:T	62033841	NA,T	NA,C	NA,1	NA,inf	NA,inf	NA,0.263067	0.000207147	0.000415647
2	chr11:61377235:C:T	61377235	T,T	C,C	1,1	-inf,-inf	inf,inf	2.2637,0.135988	0.000207117	0.000414605
2	chr11:62157970:G:A	62157970	NA,A	NA,G	NA,1	NA,-inf	NA,inf	NA,0.112721	0.00020709	0.000415708
2	chr11:61542694:G:A	61542694	NA,A	NA,G	NA,1	NA,inf	NA,inf	NA,0.271236	0.000207074	0.000415528
2	chr11:61586975:T:G	61586975	NA,G	NA,T	NA,1	NA,inf	NA,inf	NA,0.282947	0.000206929	0.000415222
2	chr11:61820590:G:C	61820590	NA,C	NA,G	NA,1	NA,-inf	NA,inf	NA,0.147159	0.000206881	0.00041529
2	chr11:61532824:G:A	61532824	NA,A	NA,G	NA,1	NA,-inf	NA,inf	NA,0.113933	0.000206862	0.000415265
2	chr11:62044241:C:T	62044241	NA,T	NA,C	NA,1	NA,-inf	NA,inf	NA,0.187669	0.00020685	0.000415152
2	chr11:61973298:G:A	61973298	NA,A	NA,G	NA,1	NA,inf	NA,inf	NA,0.321193	0.000206829	0.000414991
2	chr11:61930505:A:G	61930505	NA,G	NA,A	NA,1	NA,inf	NA,inf	NA,0.298864	0.000206308	0.000413963
2	chr11:62216291:C:T	62216291	NA,T	NA,C	NA,1	NA,-inf	NA,inf	NA,0.130828	0.000206225	0.000413943
2	chr11:61925821:T:A	61925821	NA,A	NA,T	NA,1	NA,-inf	NA,inf	NA,0.152747	0.000205955	0.000413387
2	chr11:61599050:AGGTTTAGGGCTGGGGGCT:A	61599050	NA,A	NA,AGGTTTAGGGCTGGGGGCT	NA,1	NA,-inf	NA,inf	NA,0.206199	0.000205889	0.000413194
2	chr11:61846019:T:C	61846019	NA,C	NA,T	NA,1	NA,-inf	NA,inf	NA,0.144183	0.000205845	0.000413204
2	chr11:61864038:A:T	61864038	NA,T	NA,A	NA,1	NA,-inf	NA,inf	NA,0.80644	0.000205832	0.000412994
2	chr11:62127326:A:G	62127326	NA,G	NA,A	NA,1	NA,inf	NA,inf	NA,0.163026	0.000205543	0.000412765
2	chr11:61775900:A:C	61775900	NA,C	NA,A	NA,1	NA,-inf	NA,inf	NA,0.19292	0.000205473	0.000412385
2	chr11:62036266:G:A	62036266	NA,A	NA,G	NA,1	NA,inf	NA,inf	NA,0.281724	0.000205315	0.000411968
2	chr11:61591162:G:C	61591162	NA,C	NA,G	NA,1	NA,-inf	NA,inf	NA,0.194438	0.000205311	0.000412029
2	chr11:62114225:C:T	62114225	NA,T	NA,C	NA,1	NA,-inf	NA,inf	NA,0.162449	0.000205243	0.000412
2	chr11:61521198:G:A	61521198	NA,A	NA,G	NA,1	NA,-inf	NA,inf	NA,0.0653967	0.000205103	0.000411671
2	chr11:61364146:A:G	61364146	NA,G	NA,A	NA,1	NA,-inf	NA,inf	NA,0.120365	0.000205085	0.00041165
2	chr11:61768917:G:A	61768917	NA,A	NA,G	NA,1	NA,-inf	NA,inf	NA,0.147685	0.000205059	0.00041157
2	chr11:62290209:A:G	62290209	NA,G	NA,A	NA,1	NA,-inf	NA,inf	NA,0.124735	0.000205048	0.000411591
2	chr11:62144397:AAATT:A	62144397	NA,A	NA,AAATT	NA,1	NA,inf	NA,inf	NA,0.284686	0.000204826	0.000410972
2	chr11:61519907:G:A	61519907	NA,A	NA,G	NA,1	NA,inf	NA,inf	NA,0.251546	0.000204637	0.000410617
2	chr11:62071885:C:T	62071885	NA,T	NA,C	NA,1	NA,inf	NA,inf	NA,0.277429	0.000204615	0.000410549
2	chr11:62139968:C:T	62139968	NA,T	NA,C	NA,1	NA,inf	NA,inf	NA,0.251714	0.000204575	0.00041049
2	chr11:61484537:TC:T	61484537	NA,T	NA,TC	NA,1	NA,-inf	NA,inf	NA,0.0925555	0.000204573	0.000410651
2	chr11:61860793:A:G	61860793	NA,G	NA,A	NA,1	NA,-inf	NA,inf	NA,0.163095	0.000204554	0.000410513
2	chr11:62204065:C:T	62204065	T,T	C,C	1,1	inf,inf	inf,inf	0.876227,1.31969	0.000204466	0.000409276
2	chr11:61987491:C:T	61987491	NA,T	NA,C	NA,1	NA,-inf	NA,inf	NA,0.170468	0.000204418	0.000410281
2	chr11:62140437:A:G	62140437	NA,G	NA,A	NA,1	NA,-inf	NA,inf	NA,0.346947	0.000204413	0.000410049
2	chr11:61762604:G:A	61762604	NA,A	NA,G	NA,1	NA,-inf	NA,inf	NA,0.142493	0.000204405	0.000410276
2	chr11:61669668:C:T	61669668	NA,T	NA,C	NA,1	NA,inf	NA,inf	NA,0.273445	0.000204381	0.000410105
2	chr11:62289561:A:G	62289561	G,G	A,A	1,1	-inf,-inf	inf,inf	0.925239,0.941887	0.000204359	0.000400658
2	chr11:61889106:A:T	61889106	NA,T	NA,A	NA,1	NA,inf	NA,inf	NA,0.380245	0.000204356	0.00041
2	chr11:61874464:T:C	61874464	NA,C	NA,T	NA,1	NA,inf	NA,inf	NA,0.167262	0.000204351	0.000410096
2	chr11:62260807:G:A	62260807	NA,A	NA,G	NA,1	NA,-inf	NA,inf	NA,0.179337	0.000204238	0.000409836
2	chr11:62169376:A:G	62169376	NA,G	NA,A	NA,1	NA,inf	NA,inf	NA,0.0671602	0.000204025	0.000409752
2	chr11:61389342:G:C	61389342	NA,C	NA,G	NA,1	NA,inf	NA,inf	NA,0.247498	0.000203963	0.000409277
2	chr11:62258652:G:A	62258652	NA,A	NA,G	NA,1	NA,inf	NA,inf	NA,0.285752	0.000203951	0.000409167
2	chr11:62239695:A:T	62239695	T,T	A,A	1,1	inf,inf	inf,inf	1.18273,1.18082	0.000203892	0.000406262
2	chr11:61593229:T:C	61593229	NA,C	NA,T	NA,1	NA,-inf	NA,inf	NA,0.167412	0.000203684	0.000408788
2	chr11:62051493:C:G	62051493	NA,G	NA,C	NA,1	NA,-inf	NA,inf	NA,0.155983	0.000203645	0.000408742
2	chr11:62289929:A:G	62289929	G,NA	A,NA	1,NA	inf,NA	inf,NA	1.22402,NA	0.000203641	0.000407924
2	chr11:62114309:G:A	62114309	NA,A	NA,G	NA,1	NA,inf	NA,inf	NA,0.301143	0.000203473	0.000408216
2	chr11:62161184:G:A	62161184	NA,A	NA,G	NA,1	NA,inf	NA,inf	NA,0.0558871	0.000203457	0.000408616
2	chr11:62054965:A:G	62054965	NA,G	NA,A	NA,1	NA,-inf	NA,inf	NA,0.154815	0.000203437	0.000408326
2	chr11:61484830:C:G	61484830	NA,G	NA,C	NA,1	NA,-inf	NA,inf	NA,0.0872318	0.000203425	0.000408343
2	chr11:61548572:C:T	61548572	NA,T	NA,C	NA,1	NA,-inf	NA,inf	NA,0.183941	0.000203369	0.00040817
2	chr11:61856942:T:C	61856942	NA,C	NA,T	NA,1	NA,inf	NA,inf	NA,0.366166	0.000203367	0.000407922
2	chr11:61841818:C:T	61841818	NA,T	NA,C	NA,1	NA,-inf	NA,inf	NA,0.170466	0.000203254	0.000407943
2	chr11:62091128:G:A	62091128	NA,A	NA,G	NA,1	NA,inf	NA,inf	NA,0.269031	0.000203216	0.000407734
2	chr11:61932983:C:T	61932983	T,T	C,C	1,1	inf,-inf	inf,inf	1.01868,1.58135	0.000203154	0.000407527
2	chr11:61987671:A:G	61987671	NA,G	NA,A	NA,1	NA,inf	NA,inf	NA,0.261189	0.000203084	0.000407485
2	chr11:61312387:T:A	61312387	NA,A	NA,T	NA,1	NA,-inf	NA,inf	NA,0.0976085	0.000203048	0.000407529
2	chr11:62014801:T:A	62014801	NA,A	NA,T	NA,1	NA,-inf	NA,inf	NA,0.17459	0.000202807	0.000407044
2	chr11:61833884:C:T	61833884	NA,T	NA,C	NA,1	NA,inf	NA,inf	NA,0.26968	0.000202717	0.000406741
2	chr11:61610311:C:G	61610311	NA,G	NA,C	NA,1	NA,-inf	NA,inf	NA,0.0861333	0.000202491	0.000406412
2	chr11:61543858:T:A	61543858	NA,A	NA,T	NA,1	NA,-inf	NA,inf	NA,0.15918	0.000202388	0.000406205
2	chr11:61611894:A:G	61611894	NA,G	NA,A	NA,1	NA,-inf	NA,inf	NA,0.169409	0.000202386	0.0004062
2	chr11:61476082:A:G	61476082	NA,G	NA,A	NA,1	NA,-inf	NA,inf	NA,0.122097	0.00020238	0.000406222
2	chr11:62246843:G:T	62246843	NA,T	NA,G	NA,1	NA,inf	NA,inf	NA,0.269843	0.000202243	0.000405819
2	chr11:61623696:C:G	61623696	NA,G	NA,C	NA,1	NA,-inf	NA,inf	NA,0.113668	0.000202235	0.000405948
2	chr11:61472862:C:T	61472862	NA,T	NA,C	NA,1	NA,-inf	NA,inf	NA,0.174055	0.000202233	0.000405868
2	chr11:62288047:T:C	62288047	C,C	T,T	1,1	-inf,-inf	inf,inf	0.928255,0.926655	0.000202157	0.000396356
2	chr11:61388205:A:G	61388205	NA,G	NA,A	NA,1	NA,inf	NA,inf	NA,0.259331	0.000202105	0.000405545
2	chr11:61753597:C:A	61753597	NA,A	NA,C	NA,1	NA,inf	NA,inf	NA,0.281309	0.000201902	0.000405105
2	chr11:61559920:C:T	61559920	NA,T	NA,C	NA,1	NA,inf	NA,inf	NA,0.250843	0.000201857	0.000405033
2	chr11:62208209:A:G	62208209	NA,G	NA,A	NA,1	NA,-inf	NA,inf	NA,0.375625	0.000201795	0.000404802
2	chr11:61754030:G:A	61754030	NA,A	NA,G	NA,1	NA,inf	NA,inf	NA,0.239484	0.000201778	0.00040488
2	chr11:61856511:C:T	61856511	NA,T	NA,C	NA,1	NA,inf	NA,inf	NA,0.247891	0.000201745	0.000404805
2	chr11:61387054:A:AATG	61387054	NA,AATG	NA,A	NA,1	NA,-inf	NA,inf	NA,0.140178	0.000201677	0.000404781
2	chr11:62127010:A:G	62127010	NA,G	NA,A	NA,1	NA,inf	NA,inf	NA,0.088121	0.00020149	0.000404534
2	chr11:62196390:T:C	62196390	NA,C	NA,T	NA,1	NA,-inf	NA,inf	NA,0.360371	0.000201191	0.000403601
2	chr11:61944149:C:T	61944149	T,T	C,C	1,1	inf,inf	inf,inf	1.2443,0.0404232	0.000200913	0.000402616
2	chr11:62114891:C:T	62114891	NA,T	NA,C	NA,1	NA,inf	NA,inf	NA,0.286069	0.000200911	0.000403082
2	chr11:61966228:C:G	61966228	NA,G	NA,C	NA,1	NA,inf	NA,inf	NA,0.23159	0.000200897	0.000403137
2	chr11:61765412:T:TGTG	61765412	NA,TGTG	NA,T	NA,1	NA,inf	NA,inf	NA,0.241184	0.000200865	0.000403064
2	chr11:62158747:G:A	62158747	NA,A	NA,G	NA,1	NA,inf	NA,inf	NA,0.262239	0.000200775	0.00040285
2	chr11:62159382:T:C	62159382	NA,C	NA,T	NA,1	NA,inf	NA,inf	NA,0.261659	0.000200773	0.000402847
2	chr11:62001402:C:T	62001402	NA,T	NA,C	NA,1	NA,inf	NA,inf	NA,0.303739	0.000200752	0.000402992
2	chr11:61409948:C:T	61409948	NA,T	NA,C	NA,1	NA,inf	NA,inf	NA,0.314038	0.000200672	0.000402678
2	chr11:62203852:C:T	62203852	NA,T	NA,C	NA,1	NA,-inf	NA,inf	NA,0.35819	0.000200655	0.000402532
2	chr11:61780686:C:T	61780686	NA,T	NA,C	NA,1	NA,inf	NA,inf	NA,0.249758	0.000200585	0.000402489
2	chr11:61787702:G:A	61787702	NA,A	NA,G	NA,1	NA,-inf	NA,inf	NA,0.140444	0.000200499	0.000402393
2	chr11:61448502:G:A	61448502	NA,A	NA,G	NA,1	NA,inf	NA,inf	NA,0.284101	0.000200468	0.000402288
2	chr11:61769938:G:A	61769938	NA,A	NA,G	NA,1	NA,-inf	NA,inf	NA,0.151002	0.000200458	0.000402332
2	chr11:61648702:G:A	61648702	NA,A	NA,G	NA,1	NA,-inf	NA,inf	NA,0.14151	0.000200445	0.000402302
2	chr11:61587386:A:T	61587386	NA,T	NA,A	NA,1	NA,inf	NA,inf	NA,0.219328	0.000200352	0.00040202
2	chr11:61876380:G:A	61876380	NA,A	NA,G	NA,1	NA,-inf	NA,inf	NA,0.159795	0.000200319	0.000402036
2	chr11:62259368:T:A	62259368	A,NA	T,NA	1,NA	inf,NA	inf,NA	0.778702,NA	0.000200184	0.000402399
2	chr11:61306656:C:T	61306656	NA,T	NA,C	NA,1	NA,inf	NA,inf	NA,0.258486	0.000199968	0.000401243
2	chr11:61519619:T:C	61519619	NA,C	NA,T	NA,1	NA,inf	NA,inf	NA,0.346004	0.000199932	0.000401105
2	chr11:61875540:A:G	61875540	NA,G	NA,A	NA,1	NA,inf	NA,inf	NA,0.298259	0.00019988	0.000401028
2	chr11:61329002:A:G	61329002	NA,G	NA,A	NA,1	NA,inf	NA,inf	NA,0.260848	0.00019973	0.000400761
2	chr11:61878943:G:A	61878943	NA,A	NA,G	NA,1	NA,inf	NA,inf	NA,0.234473	0.000199538	0.000400387
2	chr11:61864455:G:A	61864455	A,A	G,G	1,1	-inf,-inf	inf,inf	6.82246,0.687539	0.000199531	0.000400075
2	chr11:61834696:A:G	61834696	NA,G	NA,A	NA,1	NA,-inf	NA,inf	NA,0.16153	0.000199525	0.000400445
2	chr11:61485635:C:T	61485635	NA,T	NA,C	NA,1	NA,-inf	NA,inf	NA,0.145955	0.000199524	0.000400504
2	chr11:61713500:G:A	61713500	NA,A	NA,G	NA,1	NA,inf	NA,inf	NA,0.257675	0.000199433	0.000400173
2	chr11:62260765:G:A	62260765	NA,A	NA,G	NA,1	NA,inf	NA,inf	NA,0.233297	0.000199432	0.000400324
2	chr11:61748491:G:C	61748491	NA,C	NA,G	NA,1	NA,inf	NA,inf	NA,0.312171	0.000199414	0.000400085
2	chr11:61946118:A:G	61946118	NA,G	NA,A	NA,1	NA,inf	NA,inf	NA,0.318206	0.00019925	0.000399732
2	chr11:61764577:C:T	61764577	NA,T	NA,C	NA,1	NA,-inf	NA,inf	NA,0.112238	0.000199235	0.000399895
2	chr11:62016396:A:T	62016396	NA,T	NA,A	NA,1	NA,inf	NA,inf	NA,0.274017	0.000199203	0.000399667
2	chr11:61511368:G:A	61511368	NA,A	NA,G	NA,1	NA,-inf	NA,inf	NA,0.13622	0.000199114	0.00039961
2	chr11:61595731:G:A	61595731	NA,A	NA,G	NA,1	NA,-inf	NA,inf	NA,0.140383	0.000199109	0.000399612
2	chr11:61933994:T:C	61933994	NA,C	NA,T	NA,1	NA,inf	NA,inf	NA,0.22851	0.000199012	0.000399326
2	chr11:61870076:G:A	61870076	NA,A	NA,G	NA,1	NA,-inf	NA,inf	NA,0.147671	0.000198948	0.000399292
2	chr11:61896279:C:T	61896279	NA,T	NA,C	NA,1	NA,-inf	NA,inf	NA,0.146156	0.000198873	0.00039911
2	chr11:61358679:C:T	61358679	NA,T	NA,C	NA,1	NA,-inf	NA,inf	NA,0.098497	0.000198833	0.000399087
2	chr11:61873739:A:G	61873739	NA,G	NA,A	NA,1	NA,inf	NA,inf	NA,0.138979	0.000198812	0.000398983
2	chr11:61436769:T:G	61436769	NA,G	NA,T	NA,1	NA,-inf	NA,inf	NA,0.134134	0.000198765	0.00039892
2	chr11:61607967:T:C	61607967	NA,C	NA,T	NA,1	NA,-inf	NA,inf	NA,0.0688821	0.000198762	0.000398925
2	chr11:61370498:G:A	61370498	NA,A	NA,G	NA,1	NA,-inf	NA,inf	NA,0.131948	0.000198546	0.000398471
2	chr11:62264580:T:C	62264580	NA,C	NA,T	NA,1	NA,inf	NA,inf	NA,0.26615	0.000198545	0.000398372
2	chr11:61628536:C:T	61628536	NA,T	NA,C	NA,1	NA,-inf	NA,inf	NA,0.0631903	0.000198492	0.000398339
2	chr11:61759208:A:T	61759208	NA,T	NA,A	NA,1	NA,-inf	NA,inf	NA,0.104272	0.000198363	0.000398143
2	chr11:61961275:C:T	61961275	NA,T	NA,C	NA,1	NA,inf	NA,inf	NA,0.292593	0.000198359	0.000397989
2	chr11:62203655:G:A	62203655	A,A	G,G	1,1	-inf,-inf	inf,inf	0.210185,1.23681	0.000198284	0.000393153
2	chr11:61836350:G:A	61836350	NA,A	NA,G	NA,1	NA,inf	NA,inf	NA,0.240015	0.00019822	0.000397731
2	chr11:62292595:G:A	62292595	A,A	G,G	1,1	-inf,-inf	inf,inf	0.92371,0.914404	0.000198031	0.000388302
2	chr11:61445342:G:A	61445342	NA,A	NA,G	NA,1	NA,-inf	NA,inf	NA,0.129978	0.000197981	0.000397346
2	chr11:62249933:C:T	62249933	T,T	C,C	1,1	inf,-inf	inf,inf	1.4667,0.496394	0.000197859	0.000398466
2	chr11:61348016:T:C	61348016	NA,C	NA,T	NA,1	NA,inf	NA,inf	NA,0.292064	0.000197784	0.000396883
2	chr11:61432504:ATTAT:A	61432504	NA,A	NA,ATTAT	NA,1	NA,inf	NA,inf	NA,0.296645	0.000197781	0.000396877
2	chr11:62009751:A:G	62009751	NA,G	NA,A	NA,1	NA,-inf	NA,inf	NA,0.483438	0.000197779	0.000396723
2	chr11:61555007:G:A	61555007	NA,A	NA,G	NA,1	NA,-inf	NA,inf	NA,0.110008	0.000197774	0.000396933
2	chr11:62050290:A:G	62050290	NA,G	NA,A	NA,1	NA,-inf	NA,inf	NA,0.156832	0.000197705	0.000396805
2	chr11:62103401:C:T	62103401	NA,T	NA,C	NA,1	NA,-inf	NA,inf	NA,0.13404	0.000197689	0.000396765
2	chr11:62260762:T:C	62260762	NA,C	NA,T	NA,1	NA,inf	NA,inf	NA,0.222607	0.000197686	0.000396815
2	chr11:61807739:GTC:G	61807739	NA,G	NA,GTC	NA,1	NA,-inf	NA,inf	NA,0.154547	0.00019763	0.00039664
2	chr11:61442818:A:G	61442818	NA,G	NA,A	NA,1	NA,-inf	NA,inf	NA,0.127947	0.000197613	0.000396607
2	chr11:61413141:T:C	61413141	NA,C	NA,T	NA,1	NA,inf	NA,inf	NA,0.21866	0.000197581	0.000396466
2	chr11:61891840:C:T	61891840	NA,T	NA,C	NA,1	NA,inf	NA,inf	NA,0.23741	0.000197562	0.000396393
2	chr11:61400275:A:G	61400275	NA,G	NA,A	NA,1	NA,-inf	NA,inf	NA,0.0701725	0.000197525	0.000396463
2	chr11:61891328:C:T	61891328	NA,T	NA,C	NA,1	NA,-inf	NA,inf	NA,0.262208	0.000197516	0.000396022
2	chr11:61953360:G:A	61953360	NA,A	NA,G	NA,1	NA,inf	NA,inf	NA,0.305078	0.0001975	0.000396278
2	chr11:61430199:T:C	61430199	NA,C	NA,T	NA,1	NA,-inf	NA,inf	NA,0.148212	0.000197446	0.00039626
2	chr11:61715857:T:C	61715857	NA,C	NA,T	NA,1	NA,inf	NA,inf	NA,0.285972	0.000197354	0.000395977
2	chr11:61449746:G:A	61449746	NA,A	NA,G	NA,1	NA,inf	NA,inf	NA,0.216005	0.000197323	0.00039595
2	chr11:61488190:T:C	61488190	NA,C	NA,T	NA,1	NA,-inf	NA,inf	NA,0.16474	0.0001973	0.000395966
2	chr11:62077998:T:C	62077998	NA,C	NA,T	NA,1	NA,-inf	NA,inf	NA,0.11865	0.000197271	0.000395976
2	chr11:62035197:G:C	62035197	NA,C	NA,G	NA,1	NA,inf	NA,inf	NA,0.256796	0.000197011	0.000395314
2	chr11:61980202:G:A	61980202	NA,A	NA,G	NA,1	NA,inf	NA,inf	NA,0.269544	0.000196921	0.000395161
2	chr11:62239572:G:A	62239572	NA,A	NA,G	NA,1	NA,-inf	NA,inf	NA,0.0871257	0.000196896	0.000395199
2	chr11:61450879:A:G	61450879	NA,G	NA,A	NA,1	NA,-inf	NA,inf	NA,0.0890648	0.000196868	0.000395137
2	chr11:61654738:G:A	61654738	NA,A	NA,G	NA,1	NA,-inf	NA,inf	NA,0.133157	0.000196825	0.000395032
2	chr11:61550601:A:G	61550601	NA,G	NA,A	NA,1	NA,inf	NA,inf	NA,0.082114	0.000196804	0.00039492
2	chr11:61843122:T:C	61843122	NA,C	NA,T	NA,1	NA,-inf	NA,inf	NA,0.141836	0.00019679	0.000394939
2	chr11:61913197:C:T	61913197	NA,T	NA,C	NA,1	NA,inf	NA,inf	NA,0.250283	0.00019677	0.000394836
2	chr11:61861143:A:G	61861143	NA,G	NA,A	NA,1	NA,inf	NA,inf	NA,0.329055	0.000196751	0.000394857
2	chr11:61515227:G:A	61515227	NA,A	NA,G	NA,1	NA,-inf	NA,inf	NA,0.130526	0.000196747	0.000394859
2	chr11:62050465:G:A	62050465	NA,A	NA,G	NA,1	NA,inf	NA,inf	NA,0.234952	0.000196741	0.000394755
2	chr11:61988679:A:G	61988679	NA,G	NA,A	NA,1	NA,inf	NA,inf	NA,0.269207	0.000196699	0.000394716
2	chr11:62260841:G:A	62260841	NA,A	NA,G	NA,1	NA,-inf	NA,inf	NA,0.138162	0.000196689	0.000394694
2	chr11:61762983:G:A	61762983	NA,A	NA,G	NA,1	NA,-inf	NA,inf	NA,0.0896347	0.000196561	0.000394534
2	chr11:61483951:T:A	61483951	NA,A	NA,T	NA,1	NA,-inf	NA,inf	NA,0.055192	0.000196507	0.00039444
2	chr11:61606308:C:G	61606308	NA,G	NA,C	NA,1	NA,-inf	NA,inf	NA,0.0564974	0.000196449	0.000394281
2	chr11:62129937:C:T	62129937	NA,T	NA,C	NA,1	NA,-inf	NA,inf	NA,0.0515068	0.00019635	0.00039416
2	chr11:62117356:A:G	62117356	NA,G	NA,A	NA,1	NA,-inf	NA,inf	NA,0.116929	0.000196336	0.000394101
2	chr11:61726349:TA:T	61726349	NA,T	NA,TA	NA,1	NA,-inf	NA,inf	NA,0.299641	0.000196334	0.000394047
2	chr11:61823566:G:C	61823566	NA,C	NA,G	NA,1	NA,-inf	NA,inf	NA,0.145516	0.000196309	0.00039399
2	chr11:61597408:A:G	61597408	NA,G	NA,A	NA,1	NA,inf	NA,inf	NA,0.230258	0.000196259	0.000393822
2	chr11:62207095:G:A	62207095	NA,A	NA,G	NA,1	NA,inf	NA,inf	NA,0.236409	0.0001962	0.000393691
2	chr11:61966933:G:A	61966933	NA,A	NA,G	NA,1	NA,-inf	NA,inf	NA,0.107445	0.000196179	0.000393547
2	chr11:61633677:C:T	61633677	NA,T	NA,C	NA,1	NA,-inf	NA,inf	NA,0.0485909	0.000196154	0.000393696
2	chr11:61640809:A:C	61640809	NA,C	NA,A	NA,1	NA,inf	NA,inf	NA,0.24648	0.000196103	0.000393497
2	chr11:61530839:C:T	61530839	NA,T	NA,C	NA,1	NA,-inf	NA,inf	NA,0.136624	0.000196078	0.000393523
2	chr11:62087974:CAGTT:C	62087974	NA,C	NA,CAGTT	NA,1	NA,inf	NA,inf	NA,0.218175	0.000195987	0.000393273
2	chr11:61669054:G:T	61669054	NA,T	NA,G	NA,1	NA,inf	NA,inf	NA,0.209861	0.000195969	0.00039323
2	chr11:61508382:T:C	61508382	NA,C	NA,T	NA,1	NA,-inf	NA,inf	NA,0.0958155	0.000195956	0.000393293
2	chr11:61484250:G:A	61484250	NA,A	NA,G	NA,1	NA,-inf	NA,inf	NA,0.0529969	0.000195909	0.000393238
2	chr11:62043602:G:A	62043602	NA,A	NA,G	NA,1	NA,-inf	NA,inf	NA,0.134886	0.000195894	0.000393155
2	chr11:61836119:T:A	61836119	NA,A	NA,T	NA,1	NA,inf	NA,inf	NA,0.225004	0.000195869	0.000393017
2	chr11:62272305:G:A	62272305	NA,A	NA,G	NA,1	NA,-inf	NA,inf	NA,0.134726	0.000195772	0.000392879
2	chr11:62117987:A:G	62117987	NA,G	NA,A	NA,1	NA,-inf	NA,inf	NA,0.132394	0.000195734	0.000393039
2	chr11:62285221:C:A	62285221	NA,A	NA,C	NA,1	NA,-inf	NA,inf	NA,0.133684	0.000195716	0.000392734
2	chr11:62122982:T:G	62122982	NA,G	NA,T	NA,1	NA,-inf	NA,inf	NA,0.142336	0.000195713	0.000392789
2	chr11:62290857:A:G	62290857	NA,G	NA,A	NA,1	NA,-inf	NA,inf	NA,0.133948	0.000195611	0.00039252
2	chr11:62288635:G:C	62288635	NA,C	NA,G	NA,1	NA,-inf	NA,inf	NA,0.133895	0.000195603	0.000392503
2	chr11:61710237:G:A	61710237	NA,A	NA,G	NA,1	NA,-inf	NA,inf	NA,0.146553	0.00019556	0.000392488
2	chr11:62048331:T:C	62048331	NA,C	NA,T	NA,1	NA,-inf	NA,inf	NA,0.352585	0.00019549	0.000392315
2	chr11:62168095:C:T	62168095	NA,T	NA,C	NA,1	NA,-inf	NA,inf	NA,0.0274095	0.000195431	0.00039215
2	chr11:62288313:T:G	62288313	NA,G	NA,T	NA,1	NA,-inf	NA,inf	NA,0.132703	0.000195399	0.000392094
2	chr11:61639510:C:T	61639510	NA,T	NA,C	NA,1	NA,inf	NA,inf	NA,0.243626	0.000195296	0.000391879
2	chr11:61484146:G:A	61484146	NA,A	NA,G	NA,1	NA,-inf	NA,inf	NA,0.0494994	0.000195285	0.000391984
2	chr11:62126492:G:A	62126492	NA,A	NA,G	NA,1	NA,-inf	NA,inf	NA,0.133014	0.000195249	0.00039152
2	chr11:61549850:T:C	61549850	NA,C	NA,T	NA,1	NA,inf	NA,inf	NA,0.21535	0.00019519	0.000391663
2	chr11:61814686:G:A	61814686	NA,A	NA,G	NA,1	NA,inf	NA,inf	NA,0.215875	0.000195126	0.00039154
2	chr11:62125796:A:G	62125796	NA,G	NA,A	NA,1	NA,-inf	NA,inf	NA,0.128635	0.000195126	0.0003916
2	chr11:62102513:T:C	62102513	NA,C	NA,T	NA,1	NA,inf	NA,inf	NA,0.236695	0.000195119	0.000391489
2	chr11:61406265:G:A	61406265	NA,A	NA,G	NA,1	NA,inf	NA,inf	NA,0.202593	0.000195103	0.000391496
2	chr11:62138827:A:G	62138827	NA,G	NA,A	NA,1	NA,-inf	NA,inf	NA,0.284391	0.000195042	0.000391264
2	chr11:61470469:G:A	61470469	NA,A	NA,G	NA,1	NA,inf	NA,inf	NA,0.277191	0.000195042	0.000391383
2	chr11:61448666:C:G	61448666	NA,G	NA,C	NA,1	NA,-inf	NA,inf	NA,0.0785782	0.000194909	0.000391202
2	chr11:62065076:G:A	62065076	NA,A	NA,G	NA,1	NA,-inf	NA,inf	NA,0.106661	0.000194892	0.000391115
2	chr11:62056158:T:C	62056158	NA,C	NA,T	NA,1	NA,inf	NA,inf	NA,0.0567917	0.000194729	0.0003907
2	chr11:61638966:C:T	61638966	NA,T	NA,C	NA,1	NA,-inf	NA,inf	NA,0.115191	0.000194727	0.000390822
2	chr11:61634861:T:G	61634861	NA,G	NA,T	NA,1	NA,-inf	NA,inf	NA,0.123439	0.000194712	0.000390778
2	chr11:61852357:C:A	61852357	NA,A	NA,C	NA,1	NA,-inf	NA,inf	NA,0.0787159	0.000194708	0.000390496
2	chr11:61975266:A:G	61975266	NA,G	NA,A	NA,1	NA,-inf	NA,inf	NA,0.146016	0.000194639	0.000390671
2	chr11:61965778:G:A	61965778	NA,A	NA,G	NA,1	NA,-inf	NA,inf	NA,0.0980628	0.000194519	0.000390224
2	chr11:61446922:ATATAT:A	61446922	NA,A	NA,ATATAT	NA,1	NA,-inf	NA,inf	NA,0.115355	0.000194412	0.000390146
2	chr11:61355916:T:C	61355916	NA,C	NA,T	NA,1	NA,inf	NA,inf	NA,0.195688	0.000194407	0.000390126
2	chr11:61882121:T:G	61882121	NA,G	NA,T	NA,1	NA,-inf	NA,inf	NA,0.125631	0.000194401	0.000390067
2	chr11:61961831:C:A	61961831	NA,A	NA,C	NA,1	NA,inf	NA,inf	NA,0.24942	0.000194293	0.000389888
2	chr11:61903246:T:G	61903246	NA,G	NA,T	NA,1	NA,inf	NA,inf	NA,0.0580916	0.000194283	0.00038997
2	chr11:61723625:A:G	61723625	NA,G	NA,A	NA,1	NA,-inf	NA,inf	NA,0.277745	0.000194279	0.000389929
2	chr11:61862661:T:C	61862661	NA,C	NA,T	NA,1	NA,-inf	NA,inf	NA,0.305542	0.000194273	0.000389904
2	chr11:61548401:G:A	61548401	NA,A	NA,G	NA,1	NA,inf	NA,inf	NA,0.23156	0.000194239	0.000389754
2	chr11:62032773:T:C	62032773	NA,C	NA,T	NA,1	NA,inf	NA,inf	NA,0.238703	0.000194215	0.000389712
2	chr11:61878945:G:A	61878945	NA,A	NA,G	NA,1	NA,inf	NA,inf	NA,0.230306	0.000194164	0.000389613
2	chr11:62260336:C:T	62260336	NA,T	NA,C	NA,1	NA,-inf	NA,inf	NA,0.142754	0.000194074	0.000389481
2	chr11:61505173:C:T	61505173	NA,T	NA,C	NA,1	NA,-inf	NA,inf	NA,0.134212	0.000194066	0.000389524
2	chr11:61444994:T:A	61444994	NA,A	NA,T	NA,1	NA,-inf	NA,inf	NA,0.0738586	0.000194064	0.000389504
2	chr11:61676450:G:A	61676450	A,A	G,G	1,1	inf,-inf	inf,inf	0.317558,0.0551228	0.000194055	0.000389352
2	chr11:61335410:A:G	61335410	NA,G	NA,A	NA,1	NA,inf	NA,inf	NA,0.265325	0.000194036	0.000389367
2	chr11:61806640:CCT:C	61806640	NA,C	NA,CCT	NA,1	NA,-inf	NA,inf	NA,0.122391	0.00019393	0.000389223
2	chr11:61461817:T:A	61461817	NA,A	NA,T	NA,1	NA,inf	NA,inf	NA,0.267624	0.000193861	0.000389016
2	chr11:61966422:G:A	61966422	NA,A	NA,G	NA,1	NA,-inf	NA,inf	NA,0.0941419	0.000193848	0.000388881
2	chr11:62084499:T:C	62084499	NA,C	NA,T	NA,1	NA,-inf	NA,inf	NA,0.0969425	0.000193841	0.000389082
2	chr11:62118667:GTC:G	62118667	NA,G	NA,GTC	NA,1	NA,-inf	NA,inf	NA,0.12127	0.000193833	0.000389004
2	chr11:61637116:A:G	61637116	NA,G	NA,A	NA,1	NA,inf	NA,inf	NA,0.208043	0.000193772	0.000388823
2	chr11:62035684:A:G	62035684	NA,G	NA,A	NA,1	NA,inf	NA,inf	NA,0.234592	0.000193754	0.000388783
2	chr11:61785189:C:T	61785189	NA,T	NA,C	NA,1	NA,inf	NA,inf	NA,0.205688	0.000193717	0.000388705
2	chr11:61490124:T:C	61490124	NA,C	NA,T	NA,1	NA,inf	NA,inf	NA,0.231495	0.000193692	0.000388624
2	chr11:62264717:T:C	62264717	NA,C	NA,T	NA,1	NA,inf	NA,inf	NA,0.179999	0.000193656	0.000388654
2	chr11:61333104:C:A	61333104	NA,A	NA,C	NA,1	NA,inf	NA,inf	NA,0.187443	0.000193574	0.000388459
2	chr11:61964408:C:T	61964408	NA,T	NA,C	NA,1	NA,-inf	NA,inf	NA,0.0897902	0.000193569	0.000388333
2	chr11:61447048:G:A	61447048	NA,A	NA,G	NA,1	NA,inf	NA,inf	NA,0.265034	0.000193566	0.000388424
2	chr11:61890004:C:T	61890004	NA,T	NA,C	NA,1	NA,-inf	NA,inf	NA,0.111817	0.000193431	0.000388186
2	chr11:61589390:A:T	61589390	NA,T	NA,A	NA,1	NA,-inf	NA,inf	NA,0.0406931	0.000193419	0.000388202
2	chr11:62175558:A:G	62175558	NA,G	NA,A	NA,1	NA,inf	NA,inf	NA,0.219451	0.000193391	0.000388057
2	chr11:61855011:A:G	61855011	NA,G	NA,A	NA,1	NA,-inf	NA,inf	NA,0.0930972	0.000193372	0.000388115
2	chr11:62212646:A:C	62212646	NA,C	NA,A	NA,1	NA,-inf	NA,inf	NA,0.0766365	0.000193321	0.000388052
2	chr11:61482294:C:T	61482294	NA,T	NA,C	NA,1	NA,-inf	NA,inf	NA,0.0818729	0.000193308	0.00038799
2	chr11:62080377:A:G	62080377	NA,G	NA,A	NA,1	NA,inf	NA,inf	NA,0.282205	0.000193305	0.000387785
2	chr11:61926648:G:T	61926648	NA,T	NA,G	NA,1	NA,inf	NA,inf	NA,0.214582	0.00019329	0.000387819
2	chr11:61875401:T:G	61875401	NA,G	NA,T	NA,1	NA,-inf	NA,inf	NA,0.0416929	0.000193267	0.000387845
2	chr11:61522465:C:T	61522465	NA,T	NA,C	NA,1	NA,inf	NA,inf	NA,0.243203	0.00019326	0.000387753
2	chr11:61571270:T:C	61571270	NA,C	NA,T	NA,1	NA,-inf	NA,inf	NA,0.118444	0.000193255	0.000387846
2	chr11:61719496:T:G	61719496	NA,G	NA,T	NA,1	NA,inf	NA,inf	NA,0.183447	0.000193241	0.000387761
2	chr11:61800198:T:G	61800198	G,NA	T,NA	1,NA	-inf,NA	inf,NA	0.171339,NA	0.000193221	0.000387888
2	chr11:62130853:A:G	62130853	NA,G	NA,A	NA,1	NA,-inf	NA,inf	NA,0.0348752	0.000193204	0.000387832
2	chr11:61875397:T:G	61875397	NA,G	NA,T	NA,1	NA,inf	NA,inf	NA,0.23899	0.000193164	0.000387571
2	chr11:61303658:C:T	61303658	NA,T	NA,C	NA,1	NA,inf	NA,inf	NA,0.217638	0.000193117	0.000387505
2	chr11:62314177:C:T	62314177	NA,T	NA,C	NA,1	NA,-inf	NA,inf	NA,0.121029	0.000193081	0.000387523
2	chr11:61382721:C:T	61382721	NA,T	NA,C	NA,1	NA,-inf	NA,inf	NA,0.107462	0.000193032	0.000387417
2	chr11:61375367:G:T	61375367	NA,T	NA,G	NA,1	NA,-inf	NA,inf	NA,0.0650573	0.000192989	0.000387345
2	chr11:61534371:A:G	61534371	NA,G	NA,A	NA,1	NA,inf	NA,inf	NA,0.290075	0.000192956	0.000387175
2	chr11:61989201:T:C	61989201	NA,C	NA,T	NA,1	NA,-inf	NA,inf	NA,0.0884753	0.000192907	0.000387171
2	chr11:62200291:C:A	62200291	NA,A	NA,C	NA,1	NA,-inf	NA,inf	NA,0.309441	0.000192907	0.000387018
2	chr11:61452750:A:G	61452750	NA,G	NA,A	NA,1	NA,inf	NA,inf	NA,0.260604	0.000192878	0.000387043
2	chr11:62264334:C:T	62264334	NA,T	NA,C	NA,1	NA,-inf	NA,inf	NA,0.119859	0.000192833	0.00038695
2	chr11:62115338:C:T	62115338	NA,T	NA,C	NA,1	NA,-inf	NA,inf	NA,0.0413298	0.000192832	0.000386898
2	chr11:61413820:A:G	61413820	NA,G	NA,A	NA,1	NA,-inf	NA,inf	NA,0.0997124	0.000192821	0.000386986
2	chr11:61883868:C:T	61883868	NA,T	NA,C	NA,1	NA,inf	NA,inf	NA,0.217741	0.000192795	0.000386859
2	chr11:62176062:C:T	62176062	NA,T	NA,C	NA,1	NA,inf	NA,inf	NA,0.205515	0.000192599	0.000386459
2	chr11:61970890:G:A	61970890	NA,A	NA,G	NA,1	NA,-inf	NA,inf	NA,0.0868277	0.000192541	0.000386266
2	chr11:61997759:G:A	61997759	NA,A	NA,G	NA,1	NA,inf	NA,inf	NA,0.211106	0.000192538	0.000386345
2	chr11:61301517:G:A	61301517	NA,A	NA,G	NA,1	NA,inf	NA,inf	NA,0.30539	0.000192512	0.000386327
2	chr11:62287106:C:T	62287106	NA,T	NA,C	NA,1	NA,inf	NA,inf	NA,0.173912	0.000192502	0.000386449
2	chr11:61863915:G:A	61863915	NA,A	NA,G	NA,1	NA,-inf	NA,inf	NA,0.0931926	0.000192452	0.000386264
2	chr11:62206336:C:T	62206336	NA,T	NA,C	NA,1	NA,inf	NA,inf	NA,0.172651	0.000192404	0.00038611
2	chr11:61864305:G:T	61864305	NA,T	NA,G	NA,1	NA,-inf	NA,inf	NA,0.0925208	0.000192347	0.000386053
2	chr11:61864170:T:C	61864170	NA,C	NA,T	NA,1	NA,-inf	NA,inf	NA,0.0922978	0.000192321	0.000386
2	chr11:61352272:C:T	61352272	NA,T	NA,C	NA,1	NA,inf	NA,inf	NA,0.182443	0.000192295	0.000385865
2	chr11:61863905:G:A	61863905	NA,A	NA,G	NA,1	NA,-inf	NA,inf	NA,0.0921519	0.000192285	0.000385927
2	chr11:61944003:T:G	61944003	NA,G	NA,T	NA,1	NA,inf	NA,inf	NA,0.216212	0.000192261	0.000385867
2	chr11:61945404:G:A	61945404	NA,A	NA,G	NA,1	NA,inf	NA,inf	NA,0.193825	0.000192251	0.000385776
2	chr11:61864491:T:A	61864491	NA,A	NA,T	NA,1	NA,-inf	NA,inf	NA,0.0916176	0.000192195	0.000385746
2	chr11:61456881:A:T	61456881	NA,T	NA,A	NA,1	NA,-inf	NA,inf	NA,0.0399249	0.000192116	0.000385578
2	chr11:61800623:C:T	61800623	NA,T	NA,C	NA,1	NA,inf	NA,inf	NA,0.189518	0.000192101	0.000385468
2	chr11:61633141:A:G	61633141	NA,G	NA,A	NA,1	NA,-inf	NA,inf	NA,0.241115	0.000192092	0.000385543
2	chr11:61890750:AG:A	61890750	NA,A	NA,AG	NA,1	NA,inf	NA,inf	NA,0.210599	0.000192072	0.000385385
2	chr11:62042830:T:C	62042830	NA,C	NA,T	NA,1	NA,inf	NA,inf	NA,0.22537	0.000191993	0.000385233
2	chr11:61957111:T:G	61957111	NA,G	NA,T	NA,1	NA,-inf	NA,inf	NA,0.534949	0.000191966	0.000384963
2	chr11:61490953:G:A	61490953	NA,A	NA,G	NA,1	NA,inf	NA,inf	NA,0.256268	0.000191945	0.000385167
2	chr11:61423417:C:T	61423417	NA,T	NA,C	NA,1	NA,-inf	NA,inf	NA,0.0391905	0.000191922	0.000385207
2	chr11:61594148:C:T	61594148	NA,T	NA,C	NA,1	NA,-inf	NA,inf	NA,0.114948	0.000191907	0.000385146
2	chr11:62294756:G:A	62294756	NA,A	NA,G	NA,1	NA,inf	NA,inf	NA,0.16856	0.000191865	0.000385167
2	chr11:61589344:G:C	61589344	NA,C	NA,G	NA,1	NA,inf	NA,inf	NA,0.427236	0.000191803	0.000384747
2	chr11:62167963:C:T	62167963	NA,T	NA,C	NA,1	NA,-inf	NA,inf	NA,0.0118576	0.000191667	0.000384601
2	chr11:61774416:A:G	61774416	NA,G	NA,A	NA,1	NA,-inf	NA,inf	NA,0.334268	0.000191586	0.000384442
2	chr11:62190511:C:G	62190511	NA,G	NA,C	NA,1	NA,-inf	NA,inf	NA,0.0929894	0.000191581	0.000384533
2	chr11:61360113:C:G	61360113	NA,G	NA,C	NA,1	NA,-inf	NA,inf	NA,0.0643891	0.000191579	0.00038452
2	chr11:62123130:G:A	62123130	NA,A	NA,G	NA,1	NA,-inf	NA,inf	NA,0.094324	0.000191553	0.000384459
2	chr11:61773387:G:A	61773387	NA,A	NA,G	NA,1	NA,inf	NA,inf	NA,0.20617	0.000191549	0.000384357
2	chr11:62165162:C:T	62165162	NA,T	NA,C	NA,1	NA,inf	NA,inf	NA,0.166905	0.000191525	0.000384346
2	chr11:62123361:T:G	62123361	NA,G	NA,T	NA,1	NA,-inf	NA,inf	NA,0.0939524	0.000191492	0.000384336
2	chr11:61319534:T:C	61319534	NA,C	NA,T	NA,1	NA,-inf	NA,inf	NA,0.026946	0.000191463	0.000384301
2	chr11:61585076:GA:G	61585076	NA,G	NA,GA	NA,1	NA,-inf	NA,inf	NA,0.0721551	0.000191443	0.000384223
2	chr11:62039129:G:T	62039129	NA,T	NA,G	NA,1	NA,inf	NA,inf	NA,0.221304	0.000191422	0.000384083
2	chr11:61864295:C:T	61864295	NA,T	NA,C	NA,1	NA,-inf	NA,inf	NA,0.0865752	0.000191412	0.000384173
2	chr11:61455327:G:A	61455327	NA,A	NA,G	NA,1	NA,inf	NA,inf	NA,0.18736	0.000191288	0.000383855
2	chr11:61884731:G:C	61884731	NA,C	NA,G	NA,1	NA,-inf	NA,inf	NA,0.259094	0.000191247	0.000383697
2	chr11:62135034:C:G	62135034	NA,G	NA,C	NA,1	NA,inf	NA,inf	NA,0.0135089	0.000191244	0.000383928
2	chr11:62018203:C:T	62018203	NA,T	NA,C	NA,1	NA,inf	NA,inf	NA,0.272795	0.000191219	0.000383778
2	chr11:61920798:C:CTGTAATCTCA	61920798	NA,CTGTAATCTCA	NA,C	NA,1	NA,inf	NA,inf	NA,0.221083	0.000191202	0.000383654
2	chr11:61754435:C:T	61754435	NA,T	NA,C	NA,1	NA,inf	NA,inf	NA,0.229803	0.000191073	0.000383391
2	chr11:61599301:C:T	61599301	NA,T	NA,C	NA,1	NA,-inf	NA,inf	NA,0.0249563	0.00019105	0.000383438
2	chr11:62043245:C:T	62043245	NA,T	NA,C	NA,1	NA,inf	NA,inf	NA,0.253746	0.000190916	0.000383068
2	chr11:61985235:G:A	61985235	NA,A	NA,G	NA,1	NA,inf	NA,inf	NA,0.22502	0.000190816	0.00038291
2	chr11:61522965:A:G	61522965	NA,G	NA,A	NA,1	NA,inf	NA,inf	NA,0.282902	0.00019072	0.000382647
2	chr11:62038006:T:C	62038006	NA,C	NA,T	NA,1	NA,inf	NA,inf	NA,0.162826	0.000190708	0.000382681
2	chr11:61683645:G:A	61683645	NA,A	NA,G	NA,1	NA,-inf	NA,inf	NA,0.0967372	0.000190638	0.000382608
2	chr11:61962955:G:T	61962955	NA,T	NA,G	NA,1	NA,-inf	NA,inf	NA,0.0712644	0.000190582	0.000382354
2	chr11:62027810:G:A	62027810	NA,A	NA,G	NA,1	NA,-inf	NA,inf	NA,0.0410746	0.000190554	0.000382444
2	chr11:62168901:T:C	62168901	NA,C	NA,T	NA,1	NA,inf	NA,inf	NA,0.0256689	0.000190528	0.000382397
2	chr11:62261398:T:C	62261398	NA,C	NA,T	NA,1	NA,-inf	NA,inf	NA,0.116864	0.00019052	0.000382309
2	chr11:61768160:C:T	61768160	NA,T	NA,C	NA,1	NA,-inf	NA,inf	NA,0.104552	0.000190505	0.000382334
2	chr11:61482546:G:A	61482546	NA,A	NA,G	NA,1	NA,inf	NA,inf	NA,0.0159285	0.000190378	0.000382175
2	chr11:61484418:G:T	61484418	NA,T	NA,G	NA,1	NA,inf	NA,inf	NA,0.216219	0.000190333	0.000381913
2	chr11:62015961:A:C	62015961	NA,C	NA,A	NA,1	NA,-inf	NA,inf	NA,0.314103	0.000190293	0.000381874
2	chr11:62084752:C:A	62084752	NA,A	NA,C	NA,1	NA,-inf	NA,inf	NA,0.103961	0.000190289	0.000381933
2	chr11:62037508:T:A	62037508	NA,A	NA,T	NA,1	NA,inf	NA,inf	NA,0.159597	0.000190285	0.000381832
2	chr11:61838744:A:G	61838744	NA,G	NA,A	NA,1	NA,-inf	NA,inf	NA,0.095161	0.000190239	0.000381801
2	chr11:62299522:A:C	62299522	NA,C	NA,A	NA,1	NA,inf	NA,inf	NA,0.158277	0.000190155	0.000381735
2	chr11:62257611:C:T	62257611	NA,T	NA,C	NA,1	NA,-inf	NA,inf	NA,0.0645341	0.000190123	0.00038162
2	chr11:61632494:G:A	61632494	NA,A	NA,G	NA,1	NA,-inf	NA,inf	NA,0.113904	0.00019012	0.00038156
2	chr11:62186000:C:T	62186000	NA,T	NA,C	NA,1	NA,inf	NA,inf	NA,0.184455	0.000190079	0.000381409
3	chr11:62301132:C:T	62301132	NA,T	NA,C	NA,1	NA,-inf	NA,inf	NA,3.01077	0.0232346	0.0455359
3	chr11:61385158:T:C	61385158	C,C	T,T	1,1	-inf,-inf	inf,inf	3.60598,0.143592	0.0176492	0.0350503
3	chr11:61385929:T:C	61385929	C,C	T,T	1,1	-inf,-inf	inf,inf	3.55574,0.14821	0.0160044	0.0318091
3	chr11:62053609:A:T	62053609	T,T	A,A	1,1	inf,inf	inf,inf	2.39,0.138612	0.0149474	0.0296317
3	chr11:62304873:G:A	62304873	NA,A	NA,G	NA,1	NA,-inf	NA,inf	NA,2.5871	0.0106998	0.0211119
3	chr11:62312570:G:A	62312570	A,A	G,G	1,1	-inf,-inf	inf,inf	2.03703,2.03019	0.0101613	0.0211474
3	chr11:62304120:T:C	62304120	C,C	T,T	1,1	-inf,-inf	inf,inf	2.14424,1.77432	0.00813692	0.016955
3	chr11:62275153:T:C	62275153	NA,C	NA,T	NA,1	NA,-inf	NA,inf	NA,2.33274	0.00671947	0.0133007
3	chr11:62308072:A:T	62308072	T,T	A,A	1,1	-inf,-inf	inf,inf	2.13609,1.56742	0.00658483	0.0137238
3	chr11:62308760:G:T	62308760	T,T	G,G	1,1	-inf,-inf	inf,inf	2.12769,1.51085	0.00600333	0.012511
3	chr11:62235637:C:A	62235637	A,NA	C,NA	1,NA	-inf,NA	inf,NA	2.61689,NA	0.00568855	0.0113873
3	chr11:62024499:A:AT	62024499	NA,AT	NA,A	NA,1	NA,inf	NA,inf	NA,2.68699	0.00507665	0.0101138
3	chr11:62302421:C:T	62302421	T,T	C,C	1,1	-inf,-inf	inf,inf	2.09282,1.36562	0.00505947	0.0105387
3	chr11:62309014:A:AC	62309014	AC,AC	A,A	1,1	-inf,-inf	inf,inf	2.04721,1.50852	0.00505503	0.0105315
3	chr11:62301893:C:T	62301893	T,T	C,C	1,1	-inf,-inf	inf,inf	2.07795,1.35551	0.00482153	0.0100422
3	chr11:62023560:G:A	62023560	NA,A	NA,G	NA,1	NA,inf	NA,inf	NA,1.99218	0.00459043	0.00911735
3	chr11:62017529:G:A	62017529	NA,A	NA,G	NA,1	NA,-inf	NA,inf	NA,2.03705	0.00458997	0.0091158
3	chr11:62305104:A:G	62305104	G,G	A,A	1,1	-inf,-inf	inf,inf	2.01877,1.39555	0.00441988	0.00920388
3	chr11:62298525:G:A	62298525	A,A	G,G	1,1	-inf,-inf	inf,inf	1.72312,1.56288	0.00417598	0.00867667
3	chr11:62017817:G:A	62017817	NA,A	NA,G	NA,1	NA,-inf	NA,inf	NA,1.98156	0.00414013	0.00822444
3	chr11:61858695:C:T	61858695	T,T	C,C	1,1	inf,-inf	inf,inf	1.37327,3.02641	0.00398383	0.00792797
3	chr11:61902987:AC:A	61902987	A,A	AC,AC	1,1	-inf,-inf	inf,inf	3.38798,0.68131	0.00386653	0.0076858
3	chr11:61315919:A:G	61315919	G,NA	A,NA	1,NA	inf,NA	inf,NA	3.04239,NA	0.00378164	0.00750882
3	chr11:61308053:C:CT	61308053	NA,CT	NA,C	NA,1	NA,-inf	NA,inf	NA,1.91764	0.0036804	0.00731171
3	chr11:61306901:A:C	61306901	NA,C	NA,A	NA,1	NA,-inf	NA,inf	NA,1.86016	0.00329356	0.00654456
3	chr11:62300867:T:C	62300867	C,C	T,T	1,1	-inf,-inf	inf,inf	1.90974,1.31128	0.00318289	0.00662141
3	chr11:61345998:A:T	61345998	NA,T	NA,A	NA,1	NA,-inf	NA,inf	NA,1.78594	0.0028649	0.00569418
3	chr11:61328433:T:C	61328433	NA,C	NA,T	NA,1	NA,-inf	NA,inf	NA,1.78471	0.00285511	0.00567476
3	chr11:61354599:C:T	61354599	NA,T	NA,C	NA,1	NA,-inf	NA,inf	NA,1.78283	0.00284395	0.00565284
3	chr11:62015644:A:G	62015644	NA,G	NA,A	NA,1	NA,-inf	NA,inf	NA,1.73801	0.00258969	0.00514886
3	chr11:62239582:C:G	62239582	NA,G	NA,C	NA,1	NA,inf	NA,inf	NA,1.84407	0.00227775	0.00453574
3	chr11:62043446:G:A	62043446	NA,A	NA,G	NA,1	NA,inf	NA,inf	NA,1.81996	0.00225883	0.00449853
3	chr11:62251773:T:C	62251773	NA,C	NA,T	NA,1	NA,inf	NA,inf	NA,1.80169	0.00219858	0.00437843
3	chr11:61316000:C:T	61316000	T,NA	C,NA	1,NA	inf,NA	inf,NA	2.70176,NA	0.00215147	0.00427597
3	chr11:62298085:G:A	62298085	A,A	G,G	1,1	-inf,-inf	inf,inf	1.99839,2.81304	0.00214273	0.00434018
3	chr11:62240940:C:T	62240940	NA,T	NA,C	NA,1	NA,inf	NA,inf	NA,2.05323	0.00199465	0.00397769
3	chr11:61352604:C:T	61352604	T,T	C,C	1,1	-inf,-inf	inf,inf	3.50112,0.999585	0.00196336	0.00393122
3	chr11:61311516:C:T	61311516	T,T	C,C	1,1	inf,inf	inf,inf	3.39079,1.13118	0.00190635	0.00381742
3	chr11:61980716:G:A	61980716	A,NA	G,NA	1,NA	-inf,NA	inf,NA	1.56414,NA	0.00179538	0.0035845
3	chr11:61327896:C:T	61327896	T,T	C,C	1,1	-inf,-inf	inf,inf	3.4154,1.03617	0.00179271	0.00358974
3	chr11:62253644:G:A	62253644	NA,A	NA,G	NA,1	NA,inf	NA,inf	NA,1.68147	0.00173526	0.00345678
3	chr11:61632283:C:T	61632283	NA,T	NA,C	NA,1	NA,-inf	NA,inf	NA,1.5165	0.00173274	0.00344883
3	chr11:61948177:G:A	61948177	NA,A	NA,G	NA,1	NA,inf	NA,inf	NA,1.6896	0.00172928	0.0034453
3	chr11:61906882:G:A	61906882	NA,A	NA,G	NA,1	NA,inf	NA,inf	NA,1.7451	0.00169134	0.00336994
3	chr11:61609128:G:A	61609128	NA,A	NA,G	NA,1	NA,inf	NA,inf	NA,1.81871	0.001691	0.00337119
3	chr11:61645638:G:A	61645638	NA,A	NA,G	NA,1	NA,inf	NA,inf	NA,1.69459	0.00168599	0.00335917
3	chr11:61328311:C:T	61328311	T,T	C,C	1,1	-inf,-inf	inf,inf	3.34467,1.04898	0.0016133	0.00323062
3	chr11:61946560:A:G	61946560	G,G	A,A	1,1	inf,inf	inf,inf	0.808535,2.98663	0.00161194	0.00321209
3	chr11:61344614:C:T	61344614	T,T	C,C	1,1	-inf,-inf	inf,inf	3.35485,1.03891	0.00159535	0.00319491
3	chr11:62241527:G:A	62241527	NA,A	NA,G	NA,1	NA,-inf	NA,inf	NA,1.52221	0.00156247	0.0031056
3	chr11:62241484:T:G	62241484	NA,G	NA,T	NA,1	NA,-inf	NA,inf	NA,1.52025	0.00155691	0.00309457
3	chr11:62292567:C:T	62292567	T,NA	C,NA	1,NA	-inf,NA	inf,NA	1.67656,NA	0.00148756	0.00298183
3	chr11:62189387:G:A	62189387	NA,A	NA,G	NA,1	NA,-inf	NA,inf	NA,1.38834	0.00148095	0.00294435
3	chr11:62235567:C:A	62235567	NA,A	NA,C	NA,1	NA,-inf	NA,inf	NA,1.48384	0.00146282	0.00290783
3	chr11:61977425:C:G	61977425	NA,G	NA,C	NA,1	NA,-inf	NA,inf	NA,1.38157	0.00142307	0.00283356
3	chr11:61609629:T:C	61609629	NA,C	NA,T	NA,1	NA,-inf	NA,inf	NA,1.28682	0.0014004	0.00278707
3	chr11:62218515:A:C	62218515	NA,C	NA,A	NA,1	NA,-inf	NA,inf	NA,1.46894	0.00138248	0.00274841
3	chr11:62015295:A:C	62015295	NA,C	NA,A	NA,1	NA,-inf	NA,inf	NA,1.39516	0.00137346	0.00273271
3	chr11:61940557:C:T	61940557	NA,T	NA,C	NA,1	NA,inf	NA,inf	NA,1.60918	0.00134809	0.00268656
3	chr11:62218286:C:T	62218286	NA,T	NA,C	NA,1	NA,-inf	NA,inf	NA,1.44684	0.00134069	0.0026654
3	chr11:61860818:G:C	61860818	C,C	G,G	1,1	inf,-inf	inf,inf	1.21114,2.5215	0.00133227	0.00265644
3	chr11:61565844:C:T	61565844	NA,T	NA,C	NA,1	NA,inf	NA,inf	NA,1.53854	0.0012915	0.00257316
3	chr11:61939573:A:G	61939573	NA,G	NA,A	NA,1	NA,-inf	NA,inf	NA,1.32399	0.00125949	0.00250726
3	chr11:61585841:C:T	61585841	NA,T	NA,C	NA,1	NA,inf	NA,inf	NA,1.51899	0.00124614	0.00248285
3	chr11:61585842:CTACCT:C	61585842	NA,C	NA,CTACCT	NA,1	NA,inf	NA,inf	NA,1.51899	0.00124614	0.00248285
3	chr11:62271280:T:A	62271280	NA,A	NA,T	NA,1	NA,inf	NA,inf	NA,1.94929	0.00123702	0.00247028
3	chr11:61913398:T:C	61913398	C,C	T,T	1,1	-inf,inf	inf,inf	1.67894,0.142115	0.00122513	0.00244093
3	chr11:61620385:G:A	61620385	NA,A	NA,G	NA,1	NA,-inf	NA,inf	NA,1.31559	0.00122483	0.00243901
3	chr11:61335149:T:C	61335149	C,C	T,T	1,1	-inf,-inf	inf,inf	3.25881,0.915675	0.00119752	0.00239809
3	chr11:62196513:C:T	62196513	NA,T	NA,C	NA,1	NA,-inf	NA,inf	NA,1.30469	0.00117099	0.00232872
3	chr11:62305001:C:G	62305001	G,G	C,C	1,1	-inf,-inf	inf,inf	1.28151,0.849279	0.0011586	0.00238481
3	chr11:62238935:T:G	62238935	G,NA	T,NA	1,NA	-inf,NA	inf,NA	1.30657,NA	0.00113285	0.00226361
3	chr11:62251555:T:C	62251555	NA,C	NA,T	NA,1	NA,inf	NA,inf	NA,1.42878	0.00112206	0.00223581
3	chr11:61376077:G:A	61376077	A,NA	G,NA	1,NA	inf,NA	inf,NA	2.3035,NA	0.00111582	0.00222422
3	chr11:62305980:A:G	62305980	G,G	A,A	1,1	-inf,-inf	inf,inf	1.26584,0.851287	0.00111502	0.0022948
3	chr11:61855565:A:C	61855565	NA,C	NA,A	NA,1	NA,inf	NA,inf	NA,1.69418	0.00111411	0.00221873
3	chr11:62222095:G:A	62222095	NA,A	NA,G	NA,1	NA,-inf	NA,inf	NA,1.16357	0.00110966	0.00221214
3	chr11:62193475:C:A	62193475	NA,A	NA,C	NA,1	NA,-inf	NA,inf	NA,1.23731	0.00110481	0.00219829
3	chr11:62233900:TC:T	62233900	NA,T	NA,TC	NA,1	NA,-inf	NA,inf	NA,1.3246	0.00110224	0.00219175
3	chr11:61308228:G:A	61308228	NA,A	NA,G	NA,1	NA,-inf	NA,inf	NA,1.27937	0.0010874	0.00216393
3	chr11:61342203:G:A	61342203	A,A	G,G	1,1	-inf,-inf	inf,inf	3.19409,0.947423	0.00108411	0.00217117
3	chr11:61332603:G:A	61332603	A,A	G,G	1,1	-inf,-inf	inf,inf	3.19983,0.913309	0.00108142	0.00216557
3	chr11:61310164:A:G	61310164	G,G	A,A	1,1	inf,inf	inf,inf	3.21977,0.863651	0.00106774	0.00213808
3	chr11:61638044:A:G	61638044	G,NA	A,NA	1,NA	-inf,NA	inf,NA	1.76707,NA	0.00106722	0.00212604
3	chr11:62222917:C:T	62222917	NA,T	NA,C	NA,1	NA,inf	NA,inf	NA,1.39789	0.001065	0.00212218
3	chr11:62096088:C:T	62096088	NA,T	NA,C	NA,1	NA,-inf	NA,inf	NA,1.14996	0.00105884	0.0021072
3	chr11:62304630:T:C	62304630	C,C	T,T	1,1	-inf,-inf	inf,inf	1.24531,0.846367	0.00105171	0.00216407
3	chr11:61325773:A:G	61325773	G,G	A,A	1,1	inf,inf	inf,inf	3.20415,0.860883	0.00104296	0.00208845
3	chr11:62261524:C:G	62261524	G,NA	C,NA	1,NA	-inf,NA	inf,NA	1.49947,NA	0.00104094	0.00208576
3	chr11:61606379:T:C	61606379	NA,C	NA,T	NA,1	NA,-inf	NA,inf	NA,1.12153	0.00102657	0.00204362
3	chr11:62206623:G:A	62206623	NA,A	NA,G	NA,1	NA,-inf	NA,inf	NA,1.22243	0.00101446	0.00201761
3	chr11:61859731:T:C	61859731	C,C	T,T	1,1	-inf,inf	inf,inf	2.43019,1.22368	0.00100047	0.00199405
3	chr11:61859732:AT:A	61859732	A,A	AT,AT	1,1	-inf,inf	inf,inf	2.43635,1.2181	0.00100046	0.00199402
3	chr11:61872016:T:C	61872016	C,C	T,T	1,1	inf,inf	inf,inf	8.21403,0.903731	0.000986991	0.00196689
3	chr11:61839028:C:T	61839028	T,NA	C,NA	1,NA	inf,NA	inf,NA	2.81192,NA	0.000970303	0.00193538
3	chr11:62211872:G:T	62211872	NA,T	NA,G	NA,1	NA,-inf	NA,inf	NA,1.74535	0.000967067	0.00193027
3	chr11:62192164:C:T	62192164	NA,T	NA,C	NA,1	NA,-inf	NA,inf	NA,1.15703	0.000955027	0.0019004
3	chr11:62223344:T:C	62223344	NA,C	NA,T	NA,1	NA,-inf	NA,inf	NA,1.07742	0.000941657	0.0018773
3	chr11:62219026:A:G	62219026	NA,G	NA,A	NA,1	NA,-inf	NA,inf	NA,1.07497	0.000937676	0.00186937
3	chr11:62219072:A:G	62219072	NA,G	NA,A	NA,1	NA,-inf	NA,inf	NA,1.07488	0.000937443	0.0018689
3	chr11:62220727:T:C	62220727	NA,C	NA,T	NA,1	NA,-inf	NA,inf	NA,1.07437	0.000935947	0.00186593
3	chr11:62223761:G:A	62223761	NA,A	NA,G	NA,1	NA,-inf	NA,inf	NA,1.07476	0.000935673	0.00186538
3	chr11:62308754:G:A	62308754	A,A	G,G	1,1	-inf,-inf	inf,inf	1.1959,0.9264	0.00093486	0.00192224
3	chr11:62146897:C:T	62146897	T,T	C,C	1,1	-inf,-inf	inf,inf	3.56941,0.419235	0.000933448	0.00185903
3	chr11:61921940:G:A	61921940	A,NA	G,NA	1,NA	inf,NA	inf,NA	0.512005,NA	0.000930831	0.00185689
3	chr11:62218378:AT:A	62218378	NA,A	NA,AT	NA,1	NA,-inf	NA,inf	NA,1.06995	0.000928942	0.00185196
3	chr11:62217971:G:A	62217971	NA,A	NA,G	NA,1	NA,-inf	NA,inf	NA,1.06709	0.000923674	0.00184146
3	chr11:62216781:A:T	62216781	NA,T	NA,A	NA,1	NA,-inf	NA,inf	NA,1.06634	0.00092243	0.00183898
3	chr11:62219741:A:G	62219741	NA,G	NA,A	NA,1	NA,-inf	NA,inf	NA,1.06597	0.000922109	0.00183834
3	chr11:62221122:A:C	62221122	NA,C	NA,A	NA,1	NA,-inf	NA,inf	NA,1.06637	0.000921924	0.00183798
3	chr11:62219178:A:G	62219178	NA,G	NA,A	NA,1	NA,-inf	NA,inf	NA,1.06574	0.000921559	0.00183724
3	chr11:62220059:A:C	62220059	NA,C	NA,A	NA,1	NA,-inf	NA,inf	NA,1.0644	0.000919188	0.00183252
3	chr11:62220987:G:A	62220987	NA,A	NA,G	NA,1	NA,-inf	NA,inf	NA,1.06435	0.00091855	0.00183125
3	chr11:62222233:A:G	62222233	NA,G	NA,A	NA,1	NA,-inf	NA,inf	NA,1.06275	0.000915826	0.00182582
3	chr11:61504228:TG:T	61504228	NA,T	NA,TG	NA,1	NA,-inf	NA,inf	NA,1.1722	0.000915636	0.00182266
3	chr11:62223934:C:T	62223934	NA,T	NA,C	NA,1	NA,-inf	NA,inf	NA,1.061	0.000912753	0.0018197
3	chr11:62223646:G:A	62223646	NA,A	NA,G	NA,1	NA,-inf	NA,inf	NA,1.05956	0.00091076	0.00181572
3	chr11:62219984:T:C	62219984	NA,C	NA,T	NA,1	NA,-inf	NA,inf	NA,1.05755	0.000907586	0.00180939
3	chr11:62221654:A:G	62221654	NA,G	NA,A	NA,1	NA,-inf	NA,inf	NA,1.05553	0.000904085	0.00180242
3	chr11:62219036:T:C	62219036	NA,C	NA,T	NA,1	NA,-inf	NA,inf	NA,1.05381	0.000901358	0.00179698
3	chr11:62036063:C:T	62036063	NA,T	NA,C	NA,1	NA,inf	NA,inf	NA,1.31191	0.000898639	0.00179099
3	chr11:62218472:A:G	62218472	NA,G	NA,A	NA,1	NA,-inf	NA,inf	NA,1.05216	0.000898465	0.00179121
3	chr11:62223088:C:T	62223088	NA,T	NA,C	NA,1	NA,-inf	NA,inf	NA,1.05092	0.000895815	0.00178594
3	chr11:62216880:T:C	62216880	NA,C	NA,T	NA,1	NA,-inf	NA,inf	NA,1.04714	0.000889974	0.00177429
3	chr11:62202064:G:T	62202064	T,T	G,G	1,1	inf,inf	inf,inf	0.0670241,2.21485	0.00088913	0.00177404
3	chr11:62220712:C:T	62220712	NA,T	NA,C	NA,1	NA,-inf	NA,inf	NA,1.04555	0.000886884	0.00176814
3	chr11:62220262:A:C	62220262	NA,C	NA,A	NA,1	NA,-inf	NA,inf	NA,1.04517	0.000886508	0.00176739
3	chr11:62224009:G:T	62224009	NA,T	NA,G	NA,1	NA,-inf	NA,inf	NA,1.04497	0.000885845	0.00176607
3	chr11:62217518:GA:G	62217518	NA,G	NA,GA	NA,1	NA,-inf	NA,inf	NA,1.03944	0.000879607	0.00175361
3	chr11:62259016:T:A	62259016	NA,A	NA,T	NA,1	NA,inf	NA,inf	NA,1.52631	0.000875833	0.00174715
3	chr11:61639256:G:A	61639256	A,NA	G,NA	1,NA	-inf,NA	inf,NA	1.66026,NA	0.000874582	0.00174243
3	chr11:61414313:T:C	61414313	NA,C	NA,T	NA,1	NA,-inf	NA,inf	NA,1.15007	0.000874079	0.00173983
3	chr11:61798104:C:G	61798104	NA,G	NA,C	NA,1	NA,inf	NA,inf	NA,1.47053	0.000868365	0.00173104
3	chr11:62031031:C:T	62031031	NA,T	NA,C	NA,1	NA,inf	NA,inf	NA,1.28574	0.0008672	0.00172826
3	chr11:62198864:TG:T	62198864	NA,T	NA,TG	NA,1	NA,-inf	NA,inf	NA,1.13264	0.000865092	0.00172086
3	chr11:61655701:G:A	61655701	NA,A	NA,G	NA,1	NA,inf	NA,inf	NA,1.32421	0.000859615	0.00171285
3	chr11:62024567:C:T	62024567	NA,T	NA,C	NA,1	NA,-inf	NA,inf	NA,1.11952	0.000847732	0.00168744
3	chr11:61856812:C:T	61856812	NA,T	NA,C	NA,1	NA,inf	NA,inf	NA,1.31842	0.000846592	0.00168663
3	chr11:62025502:GAC:G	62025502	NA,G	NA,GAC	NA,1	NA,-inf	NA,inf	NA,1.11711	0.000845255	0.00168251
3	chr11:62196953:C:T	62196953	T,NA	C,NA	1,NA	inf,NA	inf,NA	1.9494,NA	0.00083805	0.00167315
3	chr11:61674176:G:A	61674176	NA,A	NA,G	NA,1	NA,inf	NA,inf	NA,1.32227	0.000834796	0.00166365
3	chr11:61655065:C:T	61655065	NA,T	NA,C	NA,1	NA,inf	NA,inf	NA,1.3055	0.00083464	0.0016631
3	chr11:61764338:A:G	61764338	G,NA	A,NA	1,NA	-inf,NA	inf,NA	3.53758,NA	0.000833507	0.00166099
3	chr11:62030890:T:C	62030890	NA,C	NA,T	NA,1	NA,inf	NA,inf	NA,1.57161	0.000814013	0.00162446
3	chr11:61902966:G:C	61902966	NA,C	NA,G	NA,1	NA,-inf	NA,inf	NA,0.974887	0.000805784	0.00160383
3	chr11:62204373:C:T	62204373	NA,T	NA,C	NA,1	NA,-inf	NA,inf	NA,1.09034	0.000802349	0.00159614
3	chr11:61542186:C:T	61542186	NA,T	NA,C	NA,1	NA,-inf	NA,inf	NA,1.06879	0.000793115	0.00157895
3	chr11:62297134:C:A	62297134	NA,A	NA,C	NA,1	NA,inf	NA,inf	NA,1.48024	0.000788436	0.00157306
3	chr11:61365664:T:C	61365664	NA,C	NA,T	NA,1	NA,-inf	NA,inf	NA,0.990884	0.000784579	0.00156143
3	chr11:62211049:G:A	62211049	NA,A	NA,G	NA,1	NA,-inf	NA,inf	NA,1.0367	0.000780055	0.00155173
3	chr11:62187157:A:G	62187157	NA,G	NA,A	NA,1	NA,-inf	NA,inf	NA,1.02584	0.000775152	0.00154269
3	chr11:61632716:G:T	61632716	NA,T	NA,G	NA,1	NA,inf	NA,inf	NA,1.26514	0.000772387	0.00153934
3	chr11:62186203:G:T	62186203	NA,T	NA,G	NA,1	NA,-inf	NA,inf	NA,1.01525	0.000760247	0.00151305
3	chr11:62107486:C:T	62107486	NA,T	NA,C	NA,1	NA,inf	NA,inf	NA,1.20905	0.000754976	0.00150562
3	chr11:61910202:G:C	61910202	NA,C	NA,G	NA,1	NA,-inf	NA,inf	NA,0.965434	0.000746598	0.00148618
3	chr11:61349145:A:G	61349145	NA,G	NA,A	NA,1	NA,-inf	NA,inf	NA,1.00149	0.000739106	0.00147204
3	chr11:62289796:G:C	62289796	NA,C	NA,G	NA,1	NA,-inf	NA,inf	NA,1.00885	0.00073882	0.00147106
3	chr11:61917719:C:G	61917719	NA,G	NA,C	NA,1	NA,inf	NA,inf	NA,1.50741	0.000738602	0.00147269
3	chr11:61320658:A:G	61320658	G,G	A,A	1,1	inf,inf	inf,inf	2.84315,0.857763	0.000733439	0.00146798
3	chr11:62017316:C:T	62017316	NA,T	NA,C	NA,1	NA,inf	NA,inf	NA,1.18449	0.00072969	0.00145435
3	chr11:61859364:T:G	61859364	NA,G	NA,T	NA,1	NA,-inf	NA,inf	NA,1.04047	0.000728656	0.00145113
3	chr11:61869632:A:C	61869632	NA,C	NA,A	NA,1	NA,-inf	NA,inf	NA,1.07995	0.000727236	0.00144824
3	chr11:62257096:C:T	62257096	T,NA	C,NA	1,NA	inf,NA	inf,NA	1.30542,NA	0.000709952	0.00141787
3	chr11:62197516:G:A	62197516	A,A	G,G	1,1	inf,inf	inf,inf	0.0611056,2.09999	0.000709596	0.00141578
3	chr11:62008643:C:T	62008643	NA,T	NA,C	NA,1	NA,inf	NA,inf	NA,1.19539	0.000705951	0.00140738
3	chr11:61357305:T:G	61357305	NA,G	NA,T	NA,1	NA,-inf	NA,inf	NA,0.950877	0.000705543	0.00140434
3	chr11:61978474:C:A	61978474	NA,A	NA,C	NA,1	NA,inf	NA,inf	NA,1.16165	0.000699879	0.00139499
3	chr11:61355406:G:A	61355406	A,A	G,G	1,1	-inf,-inf	inf,inf	3.0219,0.147083	0.00069735	0.00139401
3	chr11:61914887:T:G	61914887	NA,G	NA,T	NA,1	NA,inf	NA,inf	NA,1.21888	0.000696265	0.00138782
3	chr11:62313220:C:T	62313220	T,T	C,C	1,1	inf,inf	inf,inf	1.2465,0.0641302	0.000693953	0.0014207
3	chr11:61903273:C:T	61903273	T,T	C,C	1,1	-inf,inf	inf,inf	1.27437,0.232877	0.000690593	0.00137645
3	chr11:61558742:C:T	61558742	T,T	C,C	1,1	inf,inf	inf,inf	0.718631,0.32569	0.000689194	0.0013733
3	chr11:61756545:G:C	61756545	NA,C	NA,G	NA,1	NA,inf	NA,inf	NA,1.14716	0.000686556	0.00136853
3	chr11:61657220:TATA:T	61657220	NA,T	NA,TATA	NA,1	NA,inf	NA,inf	NA,1.12075	0.000681378	0.00135789
3	chr11:62051700:A:G	62051700	NA,G	NA,A	NA,1	NA,-inf	NA,inf	NA,0.934634	0.00067802	0.00134991
3	chr11:61331600:G:A	61331600	A,A	G,G	1,1	-inf,inf	inf,inf	0.950307,1.04984	0.000676061	0.00134702
3	chr11:62207659:G:A	62207659	NA,A	NA,G	NA,1	NA,-inf	NA,inf	NA,1.28357	0.000670616	0.00134025
3	chr11:61325864:G:A	61325864	NA,A	NA,G	NA,1	NA,inf	NA,inf	NA,1.15293	0.000665482	0.00132649
3	chr11:61644298:C:T	61644298	NA,T	NA,C	NA,1	NA,inf	NA,inf	NA,1.17335	0.000662588	0.00132055
3	chr11:61852166:C:G	61852166	NA,G	NA,C	NA,1	NA,inf	NA,inf	NA,1.15486	0.000657678	0.00131097
3	chr11:61619647:T:C	61619647	NA,C	NA,T	NA,1	NA,inf	NA,inf	NA,1.14148	0.000656606	0.00130859
3	chr11:61348349:C:CATCAA	61348349	CATCAA,CATCAA	C,C	1,1	-inf,-inf	inf,inf	2.98822,0.136378	0.000655772	0.00131082
3	chr11:62251351:C:T	62251351	T,NA	C,NA	1,NA	inf,NA	inf,NA	1.97402,NA	0.000651796	0.00130224
3	chr11:62297366:C:T	62297366	T,NA	C,NA	1,NA	inf,NA	inf,NA	1.64123,NA	0.000646282	0.00128269
3	chr11:61663469:A:G	61663469	NA,G	NA,A	NA,1	NA,inf	NA,inf	NA,1.2236	0.000637599	0.00127112
3	chr11:61618307:C:G	61618307	NA,G	NA,C	NA,1	NA,-inf	NA,inf	NA,0.993719	0.000633855	0.00126262
3	chr11:61920221:T:C	61920221	C,NA	T,NA	1,NA	-inf,NA	inf,NA	1.03086,NA	0.000633092	0.00126062
3	chr11:61773336:A:C	61773336	NA,C	NA,A	NA,1	NA,-inf	NA,inf	NA,0.909756	0.000633044	0.00126052
3	chr11:61830342:A:G	61830342	NA,G	NA,A	NA,1	NA,-inf	NA,inf	NA,0.896005	0.000626575	0.00124763
3	chr11:61316708:A:G	61316708	G,G	A,A	1,1	inf,inf	inf,inf	2.96153,0.139416	0.000626369	0.00125205
3	chr11:62257352:G:A	62257352	NA,A	NA,G	NA,1	NA,inf	NA,inf	NA,1.29738	0.000625044	0.00124682
3	chr11:62251753:C:T	62251753	NA,T	NA,C	NA,1	NA,inf	NA,inf	NA,1.29568	0.00062261	0.00124187
3	chr11:61610395:C:T	61610395	NA,T	NA,C	NA,1	NA,inf	NA,inf	NA,1.02762	0.000621066	0.00123736
3	chr11:62235211:G:A	62235211	NA,A	NA,G	NA,1	NA,-inf	NA,inf	NA,0.988757	0.000618942	0.00123146
3	chr11:61384556:C:A	61384556	A,A	C,C	1,1	-inf,-inf	inf,inf	2.63436,0.363078	0.000618275	0.001237
3	chr11:61723147:G:T	61723147	T,NA	G,NA	1,NA	-inf,NA	inf,NA	1.43119,NA	0.000608467	0.00121235
3	chr11:62180211:T:A	62180211	NA,A	NA,T	NA,1	NA,-inf	NA,inf	NA,0.90721	0.000601355	0.0011977
3	chr11:61705369:T:C	61705369	C,NA	T,NA	1,NA	inf,NA	inf,NA	0.979172,NA	0.000598282	0.0011917
3	chr11:62282889:T:A	62282889	NA,A	NA,T	NA,1	NA,-inf	NA,inf	NA,0.877196	0.000596085	0.00118698
3	chr11:61514878:C:T	61514878	NA,T	NA,C	NA,1	NA,-inf	NA,inf	NA,1.246	0.000592343	0.00118012
3	chr11:62302359:T:C	62302359	NA,C	NA,T	NA,1	NA,inf	NA,inf	NA,1.13097	0.000591271	0.00117908
3	chr11:62239348:G:A	62239348	NA,A	NA,G	NA,1	NA,inf	NA,inf	NA,1.27074	0.00059058	0.00117848
3	chr11:62282521:C:A	62282521	NA,A	NA,C	NA,1	NA,-inf	NA,inf	NA,0.893667	0.000587981	0.00117101
3	chr11:61921571:T:C	61921571	NA,C	NA,T	NA,1	NA,inf	NA,inf	NA,0.922206	0.00058798	0.00117131
3	chr11:61920703:G:C	61920703	NA,C	NA,G	NA,1	NA,inf	NA,inf	NA,0.922206	0.00058798	0.00117131
3	chr11:62311384:C:T	62311384	NA,T	NA,C	NA,1	NA,inf	NA,inf	NA,1.03671	0.000584934	0.00116592
3	chr11:61341395:A:T	61341395	NA,T	NA,A	NA,1	NA,-inf	NA,inf	NA,0.883339	0.000582995	0.00116127
3	chr11:61869088:G:A	61869088	NA,A	NA,G	NA,1	NA,-inf	NA,inf	NA,0.880174	0.000581871	0.00115888
3	chr11:61758345:C:T	61758345	T,T	C,C	1,1	inf,inf	inf,inf	0.570591,0.68796	0.000580229	0.00115764
3	chr11:62197591:T:A	62197591	A,A	T,T	1,1	inf,inf	inf,inf	0.031763,2.05987	0.000576546	0.00115041
3	chr11:62084326:C:T	62084326	NA,T	NA,C	NA,1	NA,-inf	NA,inf	NA,0.893762	0.000576189	0.00114767
3	chr11:61833377:G:A	61833377	NA,A	NA,G	NA,1	NA,inf	NA,inf	NA,1.07064	0.000574654	0.00114549
3	chr11:61680536:C:T	61680536	NA,T	NA,C	NA,1	NA,inf	NA,inf	NA,1.08327	0.000572966	0.00114193
3	chr11:62269960:G:A	62269960	NA,A	NA,G	NA,1	NA,-inf	NA,inf	NA,0.926898	0.000572878	0.00114071
3	chr11:62096031:C:T	62096031	T,NA	C,NA	1,NA	-inf,NA	inf,NA	0.842866,NA	0.000571445	0.00113575
3	chr11:62250760:C:G	62250760	NA,G	NA,C	NA,1	NA,inf	NA,inf	NA,1.23715	0.000570741	0.00113843
3	chr11:62016395:GATCTTAGAT:G	62016395	NA,G	NA,GATCTTAGAT	NA,1	NA,-inf	NA,inf	NA,0.869112	0.000568881	0.00113292
3	chr11:62069307:A:G	62069307	NA,G	NA,A	NA,1	NA,inf	NA,inf	NA,0.999979	0.00056815	0.00113239
3	chr11:61370047:A:G	61370047	NA,G	NA,A	NA,1	NA,-inf	NA,inf	NA,0.899804	0.000568068	0.00113101
3	chr11:61654113:C:T	61654113	NA,T	NA,C	NA,1	NA,inf	NA,inf	NA,1.04176	0.00056412	0.00112443
3	chr11:61991195:A:C	61991195	NA,C	NA,A	NA,1	NA,inf	NA,inf	NA,1.01669	0.000564047	0.00112406
3	chr11:62001941:C:T	62001941	NA,T	NA,C	NA,1	NA,inf	NA,inf	NA,1.03003	0.000563826	0.00112404
3	chr11:62066098:A:G	62066098	NA,G	NA,A	NA,1	NA,inf	NA,inf	NA,1.02298	0.000562688	0.00112173
3	chr11:62238709:G:A	62238709	NA,A	NA,G	NA,1	NA,inf	NA,inf	NA,1.23717	0.000562615	0.00112266
3	chr11:62300282:G:A	62300282	NA,A	NA,G	NA,1	NA,inf	NA,inf	NA,1.28935	0.00056161	0.00112069
3	chr11:61395693:C:T	61395693	NA,T	NA,C	NA,1	NA,inf	NA,inf	NA,0.998153	0.000561071	0.00111826
3	chr11:61308900:T:C	61308900	C,C	T,T	1,1	inf,inf	inf,inf	2.9021,0.154211	0.00056001	0.00111943
3	chr11:61924179:C:T	61924179	NA,T	NA,C	NA,1	NA,inf	NA,inf	NA,1.08064	0.000558779	0.00111387
3	chr11:61467965:C:T	61467965	NA,T	NA,C	NA,1	NA,-inf	NA,inf	NA,0.844379	0.000556103	0.00110761
3	chr11:61876205:C:T	61876205	NA,T	NA,C	NA,1	NA,-inf	NA,inf	NA,0.856948	0.000555912	0.0011072
3	chr11:62017062:C:T	62017062	NA,T	NA,C	NA,1	NA,-inf	NA,inf	NA,0.840476	0.00055283	0.00110095
3	chr11:61918491:T:C	61918491	NA,C	NA,T	NA,1	NA,inf	NA,inf	NA,0.867198	0.00054963	0.00109487
3	chr11:61396776:A:G	61396776	NA,G	NA,A	NA,1	NA,-inf	NA,inf	NA,0.873399	0.000545162	0.00108544
3	chr11:61919658:A:G	61919658	G,NA	A,NA	1,NA	inf,NA	inf,NA	2.39297,NA	0.000544926	0.00108511
3	chr11:61762859:G:A	61762859	A,A	G,G	1,1	-inf,-inf	inf,inf	1.79733,0.783665	0.000544252	0.0010831
3	chr11:62197249:G:A	62197249	A,A	G,G	1,1	inf,inf	inf,inf	0.0310067,2.02696	0.000543521	0.00108451
3	chr11:62042137:G:A	62042137	NA,A	NA,G	NA,1	NA,inf	NA,inf	NA,1.22177	0.000543389	0.00108389
3	chr11:61839193:C:T	61839193	NA,T	NA,C	NA,1	NA,inf	NA,inf	NA,0.969649	0.000543228	0.00108259
3	chr11:61840265:A:G	61840265	NA,G	NA,A	NA,1	NA,inf	NA,inf	NA,0.969342	0.000542948	0.00108204
3	chr11:61674779:C:T	61674779	NA,T	NA,C	NA,1	NA,inf	NA,inf	NA,1.04677	0.000540941	0.00107812
3	chr11:61393552:C:T	61393552	NA,T	NA,C	NA,1	NA,-inf	NA,inf	NA,0.865197	0.000537834	0.00107087
3	chr11:61705715:C:T	61705715	T,NA	C,NA	1,NA	-inf,NA	inf,NA	0.854112,NA	0.000535878	0.00106772
3	chr11:61602239:C:T	61602239	NA,T	NA,C	NA,1	NA,-inf	NA,inf	NA,0.761902	0.000534844	0.00106516
3	chr11:62276121:A:G	62276121	NA,G	NA,A	NA,1	NA,inf	NA,inf	NA,1.28487	0.000534767	0.00106706
3	chr11:61714055:A:G	61714055	NA,G	NA,A	NA,1	NA,inf	NA,inf	NA,1.03632	0.000532907	0.00106211
3	chr11:61418366:T:C	61418366	NA,C	NA,T	NA,1	NA,-inf	NA,inf	NA,0.859146	0.000532322	0.00105989
3	chr11:61391828:A:T	61391828	NA,T	NA,A	NA,1	NA,-inf	NA,inf	NA,0.857001	0.000530352	0.00105597
3	chr11:61846036:C:G	61846036	NA,G	NA,C	NA,1	NA,inf	NA,inf	NA,1.13068	0.000529056	0.00105367
3	chr11:61396796:A:T	61396796	NA,T	NA,A	NA,1	NA,-inf	NA,inf	NA,0.855347	0.000527707	0.00105071
3	chr11:61351532:G:A	61351532	A,A	G,G	1,1	-inf,-inf	inf,inf	2.62306,0.893394	0.000527065	0.0010548
3	chr11:61675302:C:T	61675302	NA,T	NA,C	NA,1	NA,inf	NA,inf	NA,1.02727	0.000525153	0.00104666
3	chr11:61491499:G:A	61491499	A,NA	G,NA	1,NA	-inf,NA	inf,NA	0.982442,NA	0.000524057	0.0010441
3	chr11:61308052:C:T	61308052	T,T	C,C	1,1	inf,inf	inf,inf	2.65216,0.843878	0.000523373	0.00104737
3	chr11:61858689:G:A	61858689	NA,A	NA,G	NA,1	NA,inf	NA,inf	NA,0.991795	0.000521874	0.00104023
3	chr11:61747285:G:T	61747285	T,NA	G,NA	1,NA	-inf,NA	inf,NA	2.3891,NA	0.00051896	0.00103332
3	chr11:62217416:C:T	62217416	NA,T	NA,C	NA,1	NA,-inf	NA,inf	NA,0.744107	0.000517371	0.00103151
3	chr11:62199157:T:A	62199157	A,A	T,T	1,1	inf,inf	inf,inf	0.0683726,1.5653	0.000517039	0.00103026
3	chr11:61825894:A:G	61825894	NA,G	NA,A	NA,1	NA,inf	NA,inf	NA,0.936555	0.000514926	0.00102619
3	chr11:62214945:C:T	62214945	NA,T	NA,C	NA,1	NA,-inf	NA,inf	NA,0.84182	0.000513006	0.00102548
3	chr11:62040838:TG:T	62040838	NA,T	NA,TG	NA,1	NA,inf	NA,inf	NA,0.959936	0.00051183	0.00102018
3	chr11:61826205:C:T	61826205	NA,T	NA,C	NA,1	NA,inf	NA,inf	NA,0.928078	0.00050908	0.00101453
3	chr11:62244289:C:T	62244289	NA,T	NA,C	NA,1	NA,inf	NA,inf	NA,1.15304	0.000509001	0.0010152
3	chr11:61341502:G:A	61341502	A,A	G,G	1,1	-inf,-inf	inf,inf	2.59621,0.931499	0.000508968	0.00101867
3	chr11:61746095:C:T	61746095	NA,T	NA,C	NA,1	NA,inf	NA,inf	NA,0.900474	0.000507507	0.00101101
3	chr11:61747363:G:A	61747363	NA,A	NA,G	NA,1	NA,inf	NA,inf	NA,0.900474	0.000507507	0.00101101
3	chr11:62136087:G:A	62136087	NA,A	NA,G	NA,1	NA,-inf	NA,inf	NA,0.805556	0.000507229	0.00101337
3	chr11:61369682:T:TGTCAGCTGCAGGTCAGCTA	61369682	NA,TGTCAGCTGCAGGTCAGCTA	NA,T	NA,1	NA,-inf	NA,inf	NA,0.83016	0.000506815	0.00100913
3	chr11:61699472:A:C	61699472	NA,C	NA,A	NA,1	NA,inf	NA,inf	NA,0.997781	0.000502224	0.00100096
3	chr11:62235225:A:T	62235225	NA,T	NA,A	NA,1	NA,-inf	NA,inf	NA,0.868373	0.000502084	0.000999158
3	chr11:61682357:T:C	61682357	NA,C	NA,T	NA,1	NA,inf	NA,inf	NA,0.996856	0.000501526	0.000999574
3	chr11:61855496:G:A	61855496	NA,A	NA,G	NA,1	NA,inf	NA,inf	NA,1.20323	0.000501221	0.000998899
3	chr11:61900645:G:C	61900645	NA,C	NA,G	NA,1	NA,inf	NA,inf	NA,1.02469	0.000500474	0.000997177
3	chr11:61697560:C:T	61697560	T,NA	C,NA	1,NA	inf,NA	inf,NA	0.899801,NA	0.000499802	0.000995607
3	chr11:61824639:G:T	61824639	NA,T	NA,G	NA,1	NA,inf	NA,inf	NA,0.916331	0.000498946	0.00099436
3	chr11:61443243:A:G	61443243	NA,G	NA,A	NA,1	NA,-inf	NA,inf	NA,0.820352	0.000498638	0.000992865
3	chr11:61430466:C:T	61430466	NA,T	NA,C	NA,1	NA,-inf	NA,inf	NA,0.820352	0.000498638	0.000992865
3	chr11:61823587:G:A	61823587	A,NA	G,NA	1,NA	-inf,NA	inf,NA	0.707939,NA	0.000496369	0.000990605
3	chr11:61854719:A:G	61854719	NA,G	NA,A	NA,1	NA,inf	NA,inf	NA,1.19348	0.000492712	0.00098195
3	chr11:61627040:C:G	61627040	NA,G	NA,C	NA,1	NA,inf	NA,inf	NA,1.03217	0.000488457	0.000973719
3	chr11:61484233:ACT:A	61484233	NA,A	NA,ACT	NA,1	NA,-inf	NA,inf	NA,0.788741	0.000488282	0.000972659
3	chr11:61839821:C:T	61839821	NA,T	NA,C	NA,1	NA,inf	NA,inf	NA,0.935422	0.000487908	0.000972469
3	chr11:61840248:T:C	61840248	NA,C	NA,T	NA,1	NA,inf	NA,inf	NA,0.957931	0.000487769	0.000972475
3	chr11:61474090:G:A	61474090	NA,A	NA,G	NA,1	NA,-inf	NA,inf	NA,0.799189	0.000487753	0.000971206
3	chr11:61894440:A:G	61894440	NA,G	NA,A	NA,1	NA,inf	NA,inf	NA,0.942805	0.000487297	0.000971262
3	chr11:61652472:A:T	61652472	NA,T	NA,A	NA,1	NA,inf	NA,inf	NA,0.965871	0.0004861	0.000968748
3	chr11:61443897:C:T	61443897	NA,T	NA,C	NA,1	NA,inf	NA,inf	NA,0.878183	0.000482391	0.000961233
3	chr11:62306718:T:C	62306718	C,C	T,T	1,1	-inf,-inf	inf,inf	1.52529,0.760664	0.000481123	0.000973206
3	chr11:61446486:A:G	61446486	NA,G	NA,A	NA,1	NA,inf	NA,inf	NA,0.980589	0.000480339	0.000957648
3	chr11:61347144:T:C	61347144	C,C	T,T	1,1	-inf,-inf	inf,inf	2.69125,0.880535	0.000479968	0.000960785
3	chr11:61836312:G:A	61836312	NA,A	NA,G	NA,1	NA,inf	NA,inf	NA,1.05328	0.000476075	0.000948227
3	chr11:62108139:G:T	62108139	T,T	G,G	1,1	-inf,-inf	inf,inf	0.85131,0.177638	0.000475787	0.000953773
3	chr11:61365138:T:C	61365138	NA,C	NA,T	NA,1	NA,-inf	NA,inf	NA,0.715915	0.000475247	0.000946139
3	chr11:61790331:T:C	61790331	NA,C	NA,T	NA,1	NA,inf	NA,inf	NA,0.469392	0.000468505	0.000934393
3	chr11:61806464:A:G	61806464	NA,G	NA,A	NA,1	NA,inf	NA,inf	NA,0.914623	0.00046829	0.000933371
3	chr11:61899265:G:A	61899265	A,NA	G,NA	1,NA	-inf,NA	inf,NA	0.00289918,NA	0.000466536	0.000931405
3	chr11:62042058:T:G	62042058	NA,G	NA,T	NA,1	NA,inf	NA,inf	NA,1.11593	0.000466348	0.00093018
3	chr11:61964505:G:A	61964505	A,NA	G,NA	1,NA	-inf,NA	inf,NA	3.15603,NA	0.000465891	0.00092728
3	chr11:61693496:C:T	61693496	T,NA	C,NA	1,NA	inf,NA	inf,NA	0.868621,NA	0.000465421	0.000927141
3	chr11:62308362:A:G	62308362	NA,G	NA,A	NA,1	NA,inf	NA,inf	NA,1.12788	0.00046446	0.000926609
3	chr11:62243763:A:G	62243763	NA,G	NA,A	NA,1	NA,inf	NA,inf	NA,1.0887	0.00046365	0.000924753
3	chr11:61747286:G:T	61747286	T,NA	G,NA	1,NA	-inf,NA	inf,NA	2.30478,NA	0.000461322	0.000918602
3	chr11:62304855:G:A	62304855	A,A	G,G	1,1	-inf,-inf	inf,inf	1.51275,0.747189	0.000461291	0.000933015
3	chr11:61637294:C:T	61637294	T,NA	C,NA	1,NA	-inf,NA	inf,NA	2.90613,NA	0.000460971	0.000917451
3	chr11:61948885:G:A	61948885	A,A	G,G	1,1	inf,-inf	inf,inf	1.24524,0.601083	0.000460543	0.000918715
3	chr11:61457550:A:AG	61457550	NA,AG	NA,A	NA,1	NA,inf	NA,inf	NA,0.848781	0.000460304	0.00091723
3	chr11:61594792:A:G	61594792	NA,G	NA,A	NA,1	NA,-inf	NA,inf	NA,0.762931	0.000460264	0.000916813
3	chr11:61711962:G:A	61711962	NA,A	NA,G	NA,1	NA,inf	NA,inf	NA,0.938738	0.000459373	0.000915574
3	chr11:61649532:C:T	61649532	NA,T	NA,C	NA,1	NA,inf	NA,inf	NA,0.924861	0.000457073	0.000910906
3	chr11:61329890:T:C	61329890	NA,C	NA,T	NA,1	NA,-inf	NA,inf	NA,0.750651	0.000456104	0.000908602
3	chr11:61585517:C:T	61585517	NA,T	NA,C	NA,1	NA,inf	NA,inf	NA,1.06473	0.000455655	0.00090882
3	chr11:62126496:A:G	62126496	NA,G	NA,A	NA,1	NA,inf	NA,inf	NA,0.822044	0.000454271	0.000904928
3	chr11:62126234:T:C	62126234	NA,C	NA,T	NA,1	NA,inf	NA,inf	NA,0.822678	0.000454243	0.000904872
3	chr11:62126561:T:C	62126561	NA,C	NA,T	NA,1	NA,inf	NA,inf	NA,0.821198	0.000453301	0.000902997
3	chr11:61406787:G:A	61406787	NA,A	NA,G	NA,1	NA,inf	NA,inf	NA,0.838047	0.000452455	0.000901594
3	chr11:61877172:C:T	61877172	NA,T	NA,C	NA,1	NA,inf	NA,inf	NA,0.876091	0.000452132	0.000901175
3	chr11:62276457:C:T	62276457	T,T	C,C	1,1	-inf,inf	inf,inf	2.1298,0.286212	0.000451206	0.000901672
3	chr11:61896385:C:T	61896385	NA,T	NA,C	NA,1	NA,inf	NA,inf	NA,0.894827	0.000449523	0.000895975
3	chr11:61932439:A:AT	61932439	NA,AT	NA,A	NA,1	NA,-inf	NA,inf	NA,0.640664	0.000448645	0.000893673
3	chr11:61865710:C:T	61865710	T,T	C,C	1,1	inf,-inf	inf,inf	1.27631,1.98728	0.000448394	0.000894967
3	chr11:62126808:T:C	62126808	NA,C	NA,T	NA,1	NA,inf	NA,inf	NA,0.814464	0.000448241	0.000892923
3	chr11:62125797:C:T	62125797	NA,T	NA,C	NA,1	NA,inf	NA,inf	NA,0.811843	0.000446788	0.000890029
3	chr11:61838136:C:A	61838136	A,NA	C,NA	1,NA	-inf,NA	inf,NA	0.666985,NA	0.000446617	0.000891304
3	chr11:61934187:A:C	61934187	NA,C	NA,A	NA,1	NA,-inf	NA,inf	NA,0.63714	0.000446428	0.000889262
3	chr11:61906745:C:T	61906745	NA,T	NA,C	NA,1	NA,-inf	NA,inf	NA,0.721399	0.000446337	0.000889037
3	chr11:62020465:G:A	62020465	NA,A	NA,G	NA,1	NA,inf	NA,inf	NA,0.936683	0.000444113	0.000885578
3	chr11:62126341:G:A	62126341	NA,A	NA,G	NA,1	NA,inf	NA,inf	NA,0.806047	0.000442559	0.000881606
3	chr11:62126357:A:G	62126357	NA,G	NA,A	NA,1	NA,inf	NA,inf	NA,0.805909	0.000442463	0.000881414
3	chr11:61362252:A:G	61362252	NA,G	NA,A	NA,1	NA,-inf	NA,inf	NA,0.603797	0.000442203	0.000880257
3	chr11:62307345:A:G	62307345	NA,G	NA,A	NA,1	NA,inf	NA,inf	NA,1.0912	0.00044162	0.000881023
3	chr11:62287596:G:T	62287596	T,T	G,G	1,1	inf,-inf	inf,inf	0.752051,1.87726	0.000441547	0.000888422
3	chr11:62006726:A:G	62006726	NA,G	NA,A	NA,1	NA,inf	NA,inf	NA,1.11928	0.000441425	0.000880468
3	chr11:61478657:A:C	61478657	NA,C	NA,A	NA,1	NA,-inf	NA,inf	NA,0.744172	0.000440702	0.000877587
3	chr11:62126822:T:TA	62126822	NA,TA	NA,T	NA,1	NA,inf	NA,inf	NA,0.803618	0.000440645	0.000877795
3	chr11:62308460:G:A	62308460	NA,A	NA,G	NA,1	NA,inf	NA,inf	NA,0.856633	0.000437629	0.000872283
3	chr11:61378332:C:T	61378332	NA,T	NA,C	NA,1	NA,inf	NA,inf	NA,0.838921	0.000437268	0.000871501
3	chr11:61473949:T:A	61473949	NA,A	NA,T	NA,1	NA,-inf	NA,inf	NA,0.726816	0.000436108	0.000868803
3	chr11:61452121:G:A	61452121	NA,A	NA,G	NA,1	NA,-inf	NA,inf	NA,0.726493	0.000435339	0.000866873
3	chr11:62302796:A:G	62302796	NA,G	NA,A	NA,1	NA,inf	NA,inf	NA,1.08009	0.000434681	0.000867175
3	chr11:61983676:G:A	61983676	NA,A	NA,G	NA,1	NA,inf	NA,inf	NA,1.33172	0.000434639	0.000867141
3	chr11:62242783:A:G	62242783	NA,G	NA,A	NA,1	NA,inf	NA,inf	NA,0.836316	0.000434584	0.000866219
3	chr11:61367657:A:G	61367657	NA,G	NA,A	NA,1	NA,-inf	NA,inf	NA,0.848755	0.000434338	0.00086581
3	chr11:61513393:G:A	61513393	NA,A	NA,G	NA,1	NA,inf	NA,inf	NA,0.855585	0.000433759	0.000864404
3	chr11:61983258:C:T	61983258	NA,T	NA,C	NA,1	NA,inf	NA,inf	NA,1.32858	0.000433283	0.000864433
3	chr11:61812198:C:T	61812198	NA,T	NA,C	NA,1	NA,inf	NA,inf	NA,0.86046	0.000432333	0.000861709
3	chr11:61646986:A:G	61646986	NA,G	NA,A	NA,1	NA,inf	NA,inf	NA,0.897709	0.000431565	0.000860124
3	chr11:61862275:A:G	61862275	G,G	A,A	1,1	-inf,-inf	inf,inf	5.1533,0.384841	0.000428299	0.000853895
3	chr11:61983351:C:T	61983351	NA,T	NA,C	NA,1	NA,inf	NA,inf	NA,1.31942	0.000428125	0.000854139
3	chr11:62194308:T:G	62194308	NA,G	NA,T	NA,1	NA,-inf	NA,inf	NA,0.90185	0.000427576	0.000852623
3	chr11:62137085:G:A	62137085	A,NA	G,NA	1,NA	inf,NA	inf,NA	1.04757,NA	0.000423186	0.000845031
3	chr11:62234428:G:T	62234428	NA,T	NA,G	NA,1	NA,inf	NA,inf	NA,1.02292	0.000422787	0.000843239
3	chr11:62194466:G:A	62194466	A,NA	G,NA	1,NA	inf,NA	inf,NA	1.54147,NA	0.000422729	0.000843858
3	chr11:62021251:C:T	62021251	NA,T	NA,C	NA,1	NA,inf	NA,inf	NA,0.902275	0.000422347	0.000842169
3	chr11:62057769:A:T	62057769	T,NA	A,NA	1,NA	inf,NA	inf,NA	2.08639,NA	0.000421928	0.000841786
3	chr11:61893107:G:C	61893107	NA,C	NA,G	NA,1	NA,inf	NA,inf	NA,0.852245	0.000421511	0.000840147
3	chr11:61942374:T:G	61942374	G,NA	T,NA	1,NA	-inf,NA	inf,NA	2.58948,NA	0.0004214	0.000838798
3	chr11:61505253:TC:T	61505253	NA,T	NA,TC	NA,1	NA,inf	NA,inf	NA,0.857766	0.000421248	0.000839715
3	chr11:61310017:A:G	61310017	NA,G	NA,A	NA,1	NA,inf	NA,inf	NA,0.867645	0.000421138	0.000839465
3	chr11:62303749:G:A	62303749	NA,A	NA,G	NA,1	NA,inf	NA,inf	NA,1.05626	0.000421076	0.00084002
3	chr11:62203574:C:G	62203574	NA,G	NA,C	NA,1	NA,-inf	NA,inf	NA,0.71267	0.000420929	0.000841138
3	chr11:61914730:A:T	61914730	NA,T	NA,A	NA,1	NA,-inf	NA,inf	NA,0.663601	0.000420685	0.000837804
3	chr11:61894277:A:G	61894277	NA,G	NA,A	NA,1	NA,inf	NA,inf	NA,0.851049	0.000420662	0.000838455
3	chr11:61894751:G:A	61894751	NA,A	NA,G	NA,1	NA,inf	NA,inf	NA,0.850363	0.000420239	0.000837613
3	chr11:61482055:C:T	61482055	NA,T	NA,C	NA,1	NA,-inf	NA,inf	NA,0.700245	0.000419846	0.000836382
3	chr11:61616114:A:G	61616114	NA,G	NA,A	NA,1	NA,-inf	NA,inf	NA,0.687305	0.000419681	0.000836117
3	chr11:61893741:A:G	61893741	NA,G	NA,A	NA,1	NA,inf	NA,inf	NA,0.848361	0.000418995	0.000835134
3	chr11:61893566:G:C	61893566	NA,C	NA,G	NA,1	NA,inf	NA,inf	NA,0.848348	0.000418981	0.000835104
3	chr11:61893465:T:C	61893465	NA,C	NA,T	NA,1	NA,inf	NA,inf	NA,0.846539	0.000417842	0.000832835
3	chr11:61893222:A:AATCCAGCCC	61893222	NA,AATCCAGCCC	NA,A	NA,1	NA,inf	NA,inf	NA,0.844961	0.000416923	0.000831004
3	chr11:61854965:C:T	61854965	NA,T	NA,C	NA,1	NA,-inf	NA,inf	NA,0.669164	0.000416734	0.000829994
3	chr11:62169860:T:A	62169860	NA,A	NA,T	NA,1	NA,inf	NA,inf	NA,0.653648	0.000415863	0.00082889
3	chr11:62255015:A:G	62255015	NA,G	NA,A	NA,1	NA,inf	NA,inf	NA,0.825469	0.000415776	0.000828751
3	chr11:61646275:C:T	61646275	NA,T	NA,C	NA,1	NA,inf	NA,inf	NA,0.88474	0.000415493	0.000828174
3	chr11:61894005:G:A	61894005	NA,A	NA,G	NA,1	NA,inf	NA,inf	NA,0.843305	0.000415447	0.000828063
3	chr11:61690421:A:G	61690421	NA,G	NA,A	NA,1	NA,inf	NA,inf	NA,0.755611	0.000415342	0.000827601
3	chr11:62130327:G:A	62130327	NA,A	NA,G	NA,1	NA,inf	NA,inf	NA,0.815908	0.000415021	0.000827237
3	chr11:61896163:T:C	61896163	NA,C	NA,T	NA,1	NA,inf	NA,inf	NA,0.840009	0.000414669	0.000826509
3	chr11:62060957:G:A	62060957	NA,A	NA,G	NA,1	NA,inf	NA,inf	NA,0.860054	0.000413889	0.000825207
3	chr11:61890685:G:A	61890685	NA,A	NA,G	NA,1	NA,inf	NA,inf	NA,0.815374	0.000413538	0.000824357
3	chr11:61895275:C:T	61895275	NA,T	NA,C	NA,1	NA,inf	NA,inf	NA,0.839221	0.000413417	0.000824014
3	chr11:61896422:G:A	61896422	NA,A	NA,G	NA,1	NA,inf	NA,inf	NA,0.839179	0.00041341	0.000824001
3	chr11:61894610:A:G	61894610	NA,G	NA,A	NA,1	NA,inf	NA,inf	NA,0.837954	0.000412582	0.00082235
3	chr11:62306054:A:G	62306054	NA,G	NA,A	NA,1	NA,inf	NA,inf	NA,0.797626	0.000411498	0.00082018
3	chr11:62002831:C:T	62002831	T,NA	C,NA	1,NA	inf,NA	inf,NA	0.87892,NA	0.000410319	0.000818301
3	chr11:62210120:T:C	62210120	NA,C	NA,T	NA,1	NA,-inf	NA,inf	NA,0.978934	0.000406902	0.000811573
3	chr11:61688911:G:A	61688911	NA,A	NA,G	NA,1	NA,inf	NA,inf	NA,0.812356	0.000406749	0.000810796
3	chr11:62131387:T:C	62131387	NA,C	NA,T	NA,1	NA,inf	NA,inf	NA,0.523767	0.000404549	0.00080503
3	chr11:61565076:C:T	61565076	NA,T	NA,C	NA,1	NA,-inf	NA,inf	NA,0.646003	0.000403143	0.000803102
3	chr11:61979317:A:G	61979317	NA,G	NA,A	NA,1	NA,inf	NA,inf	NA,1.25663	0.000401576	0.000801134
3	chr11:61452029:T:TA	61452029	NA,TA	NA,T	NA,1	NA,-inf	NA,inf	NA,0.67678	0.000401457	0.000799446
3	chr11:61924768:C:T	61924768	NA,T	NA,C	NA,1	NA,inf	NA,inf	NA,0.794307	0.000401206	0.00079966
3	chr11:61926794:C:T	61926794	NA,T	NA,C	NA,1	NA,-inf	NA,inf	NA,0.647722	0.000400785	0.000798321
3	chr11:62194302:T:C	62194302	NA,C	NA,T	NA,1	NA,-inf	NA,inf	NA,0.852573	0.000400597	0.000798806
3	chr11:61579561:G:C	61579561	C,NA	G,NA	1,NA	-inf,NA	inf,NA	0.813854,NA	0.000399631	0.000796211
3	chr11:62131862:C:T	62131862	NA,T	NA,C	NA,1	NA,inf	NA,inf	NA,0.516342	0.000399074	0.000794148
3	chr11:62129181:A:G	62129181	NA,G	NA,A	NA,1	NA,inf	NA,inf	NA,0.515472	0.000398451	0.00079291
3	chr11:62169507:G:GC	62169507	NA,GC	NA,G	NA,1	NA,inf	NA,inf	NA,0.628153	0.000398052	0.000793392
3	chr11:62028914:G:A	62028914	A,A	G,G	1,1	inf,inf	inf,inf	2.59311,0.102824	0.000398021	0.000795623
3	chr11:61910665:T:TGGGTCCC	61910665	TGGGTCCC,NA	T,NA	1,NA	-inf,NA	inf,NA	0.496221,NA	0.000396863	0.00079123
3	chr11:62128743:G:A	62128743	NA,A	NA,G	NA,1	NA,inf	NA,inf	NA,0.511905	0.000395897	0.000787831
3	chr11:61569469:C:T	61569469	NA,T	NA,C	NA,1	NA,inf	NA,inf	NA,0.900075	0.000395709	0.000789125
3	chr11:61892477:G:C	61892477	NA,C	NA,G	NA,1	NA,inf	NA,inf	NA,0.82628	0.000395126	0.000786982
3	chr11:61970097:A:G	61970097	NA,G	NA,A	NA,1	NA,inf	NA,inf	NA,0.799252	0.000393721	0.000784971
3	chr11:61983342:G:T	61983342	NA,T	NA,G	NA,1	NA,-inf	NA,inf	NA,0.677924	0.000393623	0.000783942
3	chr11:62131926:C:T	62131926	NA,T	NA,C	NA,1	NA,inf	NA,inf	NA,0.508104	0.000393266	0.000782602
3	chr11:61483252:C:T	61483252	NA,T	NA,C	NA,1	NA,inf	NA,inf	NA,0.808686	0.000392559	0.000782501
3	chr11:61922025:A:T	61922025	NA,T	NA,A	NA,1	NA,inf	NA,inf	NA,0.783428	0.000392056	0.000781463
3	chr11:61318317:G:A	61318317	NA,A	NA,G	NA,1	NA,inf	NA,inf	NA,0.817181	0.000391635	0.000780656
3	chr11:62127198:A:G	62127198	NA,G	NA,A	NA,1	NA,inf	NA,inf	NA,0.728606	0.000391363	0.000779655
3	chr11:62268370:A:C	62268370	C,NA	A,NA	1,NA	inf,NA	inf,NA	1.3542,NA	0.000391267	0.000776426
3	chr11:62090739:G:A	62090739	NA,A	NA,G	NA,1	NA,-inf	NA,inf	NA,0.662825	0.000391223	0.000779862
3	chr11:62048694:G:T	62048694	T,NA	G,NA	1,NA	-inf,NA	inf,NA	1.20696,NA	0.000390201	0.000777686
3	chr11:62129887:C:T	62129887	NA,T	NA,C	NA,1	NA,inf	NA,inf	NA,0.499758	0.000387221	0.000770586
3	chr11:62129725:C:T	62129725	NA,T	NA,C	NA,1	NA,inf	NA,inf	NA,0.49929	0.000386899	0.000769945
3	chr11:61516771:T:C	61516771	NA,C	NA,T	NA,1	NA,inf	NA,inf	NA,0.762016	0.000386629	0.00077061
3	chr11:62042890:GAGA:G	62042890	NA,G	NA,GAGA	NA,1	NA,-inf	NA,inf	NA,0.656038	0.000386222	0.000769292
3	chr11:61551067:T:C	61551067	NA,C	NA,T	NA,1	NA,inf	NA,inf	NA,0.790364	0.000385881	0.000769122
3	chr11:61310002:T:C	61310002	NA,C	NA,T	NA,1	NA,-inf	NA,inf	NA,0.590182	0.000385708	0.000768234
3	chr11:62088896:A:G	62088896	NA,G	NA,A	NA,1	NA,inf	NA,inf	NA,0.944486	0.000384872	0.000767467
3	chr11:61988426:C:T	61988426	NA,T	NA,C	NA,1	NA,inf	NA,inf	NA,1.10545	0.00038426	0.000766007
3	chr11:62016926:A:G	62016926	NA,G	NA,A	NA,1	NA,inf	NA,inf	NA,0.974926	0.000384135	0.000766152
3	chr11:61311247:G:A	61311247	NA,A	NA,G	NA,1	NA,-inf	NA,inf	NA,0.587743	0.000384058	0.000764952
3	chr11:61890871:C:A	61890871	NA,A	NA,C	NA,1	NA,inf	NA,inf	NA,0.767409	0.000383848	0.000765174
3	chr11:62196164:G:C	62196164	NA,C	NA,G	NA,1	NA,-inf	NA,inf	NA,0.824546	0.000383728	0.000765145
3	chr11:62091789:C:A	62091789	NA,A	NA,C	NA,1	NA,inf	NA,inf	NA,0.942154	0.000383641	0.000765012
3	chr11:62138383:A:G	62138383	NA,G	NA,A	NA,1	NA,inf	NA,inf	NA,0.771487	0.000383344	0.000764141
3	chr11:62131743:A:G	62131743	NA,G	NA,A	NA,1	NA,inf	NA,inf	NA,0.492956	0.000382831	0.000761855
3	chr11:62296080:A:G	62296080	NA,G	NA,A	NA,1	NA,inf	NA,inf	NA,0.760661	0.000382625	0.00076278
3	chr11:61465637:C:T	61465637	NA,T	NA,C	NA,1	NA,inf	NA,inf	NA,0.811581	0.000382408	0.000762368
3	chr11:61479196:G:A	61479196	NA,A	NA,G	NA,1	NA,-inf	NA,inf	NA,0.590955	0.000380892	0.000758723
3	chr11:61306933:A:C	61306933	NA,C	NA,A	NA,1	NA,inf	NA,inf	NA,0.798398	0.000380363	0.000758186
3	chr11:61926213:G:A	61926213	A,NA	G,NA	1,NA	-inf,NA	inf,NA	0.851052,NA	0.000380001	0.000757897
3	chr11:61599014:G:C	61599014	NA,C	NA,G	NA,1	NA,inf	NA,inf	NA,0.737937	0.000379586	0.000756453
3	chr11:61786294:C:T	61786294	NA,T	NA,C	NA,1	NA,inf	NA,inf	NA,0.766711	0.000379539	0.000756461
3	chr11:62295791:A:C	62295791	NA,C	NA,A	NA,1	NA,inf	NA,inf	NA,0.749442	0.000378406	0.000754272
3	chr11:62307014:A:G	62307014	NA,G	NA,A	NA,1	NA,inf	NA,inf	NA,0.760365	0.000378379	0.000754195
3	chr11:61489755:C:T	61489755	NA,T	NA,C	NA,1	NA,inf	NA,inf	NA,0.776516	0.000376726	0.00075092
3	chr11:62048693:A:G	62048693	G,NA	A,NA	1,NA	-inf,NA	inf,NA	1.18804,NA	0.0003765	0.000750382
3	chr11:62117490:A:G	62117490	NA,G	NA,A	NA,1	NA,inf	NA,inf	NA,0.76417	0.000376279	0.00075007
3	chr11:62089621:T:C	62089621	NA,C	NA,T	NA,1	NA,inf	NA,inf	NA,0.926259	0.000376264	0.000750305
3	chr11:61611275:A:G	61611275	NA,G	NA,A	NA,1	NA,inf	NA,inf	NA,0.744864	0.000376087	0.000749561
3	chr11:62308384:G:T	62308384	NA,T	NA,G	NA,1	NA,inf	NA,inf	NA,0.968329	0.000376078	0.000750203
3	chr11:61743342:G:A	61743342	NA,A	NA,G	NA,1	NA,inf	NA,inf	NA,0.795927	0.000375789	0.000748993
3	chr11:61578484:A:G	61578484	NA,G	NA,A	NA,1	NA,inf	NA,inf	NA,0.860722	0.000375776	0.000749311
3	chr11:62131089:G:A	62131089	NA,A	NA,G	NA,1	NA,inf	NA,inf	NA,0.486159	0.000375116	0.00074637
3	chr11:61764056:C:T	61764056	NA,T	NA,C	NA,1	NA,inf	NA,inf	NA,0.74482	0.000374556	0.000746559
3	chr11:61412359:G:A	61412359	NA,A	NA,G	NA,1	NA,-inf	NA,inf	NA,0.585087	0.000373921	0.000744665
3	chr11:62301108:T:C	62301108	C,C	T,T	1,1	-inf,-inf	inf,inf	1.1467,1.29305	0.000373761	0.000752578
3	chr11:61455412:A:T	61455412	NA,T	NA,A	NA,1	NA,-inf	NA,inf	NA,0.63098	0.000373444	0.000744004
3	chr11:62298492:C:T	62298492	NA,T	NA,C	NA,1	NA,inf	NA,inf	NA,0.849658	0.000373374	0.000744615
3	chr11:61653438:T:C	61653438	NA,C	NA,T	NA,1	NA,inf	NA,inf	NA,0.800977	0.000372152	0.000741787
3	chr11:62130720:G:A	62130720	NA,A	NA,G	NA,1	NA,inf	NA,inf	NA,0.481608	0.000372097	0.000740372
3	chr11:61918789:C:T	61918789	NA,T	NA,C	NA,1	NA,-inf	NA,inf	NA,0.61033	0.000371625	0.000740302
3	chr11:61577893:G:A	61577893	NA,A	NA,G	NA,1	NA,-inf	NA,inf	NA,0.620799	0.000371488	0.000740045
3	chr11:61766428:A:G	61766428	NA,G	NA,A	NA,1	NA,inf	NA,inf	NA,0.758022	0.00037128	0.000739824
3	chr11:62225010:C:T	62225010	NA,T	NA,C	NA,1	NA,inf	NA,inf	NA,0.926132	0.000370968	0.000739849
3	chr11:62129247:C:T	62129247	NA,T	NA,C	NA,1	NA,inf	NA,inf	NA,0.750148	0.000370839	0.000739213
3	chr11:62129996:G:A	62129996	NA,A	NA,G	NA,1	NA,inf	NA,inf	NA,0.750148	0.000370839	0.000739213
3	chr11:62133883:C:T	62133883	NA,T	NA,C	NA,1	NA,inf	NA,inf	NA,0.472844	0.000369806	0.000735965
3	chr11:61611328:G:A	61611328	NA,A	NA,G	NA,1	NA,-inf	NA,inf	NA,0.58223	0.000369358	0.000735769
3	chr11:62132040:T:C	62132040	NA,C	NA,T	NA,1	NA,inf	NA,inf	NA,0.471628	0.000368865	0.000734094
3	chr11:62253887:C:T	62253887	NA,T	NA,C	NA,1	NA,inf	NA,inf	NA,0.744097	0.000368745	0.000735011
3	chr11:62270457:G:A	62270457	NA,A	NA,G	NA,1	NA,-inf	NA,inf	NA,0.630574	0.000368375	0.000733664
3	chr11:62107369:C:G	62107369	G,G	C,C	1,1	inf,inf	inf,inf	0.270803,0.723691	0.000367301	0.000735531
3	chr11:61666742:C:G	61666742	NA,G	NA,C	NA,1	NA,-inf	NA,inf	NA,0.860328	0.000366911	0.000730971
3	chr11:61796587:C:T	61796587	NA,T	NA,C	NA,1	NA,inf	NA,inf	NA,0.713546	0.000365692	0.000728787
3	chr11:61585305:G:A	61585305	NA,A	NA,G	NA,1	NA,inf	NA,inf	NA,0.84046	0.000365264	0.000728348
3	chr11:61959966:C:T	61959966	T,T	C,C	1,1	inf,-inf	inf,inf	1.07794,0.690864	0.000364938	0.000727968
3	chr11:62259356:A:G	62259356	NA,G	NA,A	NA,1	NA,-inf	NA,inf	NA,0.788	0.000364891	0.000727834
3	chr11:61892712:G:A	61892712	NA,A	NA,G	NA,1	NA,inf	NA,inf	NA,0.753187	0.00036418	0.000725882
3	chr11:62036720:A:G	62036720	G,G	A,A	1,1	-inf,-inf	inf,inf	0.36181,1.72894	0.000363861	0.000725938
3	chr11:61766496:A:T	61766496	NA,T	NA,A	NA,1	NA,inf	NA,inf	NA,0.741771	0.000362815	0.000722961
3	chr11:61980797:C:T	61980797	NA,T	NA,C	NA,1	NA,inf	NA,inf	NA,1.17072	0.000362191	0.000722507
3	chr11:61763871:A:C	61763871	NA,C	NA,A	NA,1	NA,inf	NA,inf	NA,0.737961	0.000361658	0.000720671
3	chr11:62133268:G:A	62133268	NA,A	NA,G	NA,1	NA,inf	NA,inf	NA,0.459479	0.000361252	0.000718959
3	chr11:62133612:T:G	62133612	NA,G	NA,T	NA,1	NA,inf	NA,inf	NA,0.459215	0.000361065	0.000718587
3	chr11:61563119:C:T	61563119	NA,T	NA,C	NA,1	NA,inf	NA,inf	NA,0.833112	0.000360974	0.000719835
3	chr11:62205611:A:G	62205611	NA,G	NA,A	NA,1	NA,-inf	NA,inf	NA,0.601821	0.000360243	0.000717371
3	chr11:61844564:A:G	61844564	NA,G	NA,A	NA,1	NA,-inf	NA,inf	NA,0.573363	0.000360215	0.000717495
3	chr11:62290445:G:A	62290445	A,A	G,G	1,1	inf,-inf	inf,inf	0.720242,1.75823	0.000360159	0.000724379
3	chr11:62133542:C:G	62133542	NA,G	NA,C	NA,1	NA,inf	NA,inf	NA,0.456664	0.000359489	0.000715454
3	chr11:62028007:G:A	62028007	NA,A	NA,G	NA,1	NA,inf	NA,inf	NA,0.918571	0.000359478	0.000716868
3	chr11:61482790:G:A	61482790	NA,A	NA,G	NA,1	NA,inf	NA,inf	NA,0.745816	0.00035944	0.000716467
3	chr11:62131906:C:T	62131906	NA,T	NA,C	NA,1	NA,-inf	NA,inf	NA,0.607506	0.000359275	0.000717669
3	chr11:61961009:G:A	61961009	NA,A	NA,G	NA,1	NA,inf	NA,inf	NA,0.731389	0.000358457	0.000714435
3	chr11:61591405:ACCTCCTCCTTGGG:A	61591405	NA,A	NA,ACCTCCTCCTTGGG	NA,1	NA,inf	NA,inf	NA,0.692886	0.000357903	0.000713259
3	chr11:62134012:A:G	62134012	NA,G	NA,A	NA,1	NA,-inf	NA,inf	NA,0.604587	0.000357602	0.000714322
3	chr11:62141405:G:A	62141405	NA,A	NA,G	NA,1	NA,inf	NA,inf	NA,0.746294	0.000356862	0.000711483
3	chr11:62204152:C:T	62204152	NA,T	NA,C	NA,1	NA,-inf	NA,inf	NA,0.605422	0.000356675	0.000710041
3	chr11:61767566:C:G	61767566	NA,G	NA,C	NA,1	NA,inf	NA,inf	NA,0.730096	0.000356674	0.000710729
3	chr11:62100272:G:A	62100272	NA,A	NA,G	NA,1	NA,-inf	NA,inf	NA,0.465404	0.000356324	0.000709468
3	chr11:61797904:T:C	61797904	NA,C	NA,T	NA,1	NA,inf	NA,inf	NA,0.730376	0.000356292	0.000710155
3	chr11:61596558:G:A	61596558	NA,A	NA,G	NA,1	NA,-inf	NA,inf	NA,0.553465	0.000355148	0.000707493
3	chr11:61566330:C:T	61566330	NA,T	NA,C	NA,1	NA,inf	NA,inf	NA,0.821565	0.000355122	0.00070816
3	chr11:62133107:G:A	62133107	NA,A	NA,G	NA,1	NA,inf	NA,inf	NA,0.449641	0.000355079	0.000706687
3	chr11:62248090:T:C	62248090	NA,C	NA,T	NA,1	NA,inf	NA,inf	NA,0.51713	0.000355069	0.000707953
3	chr11:61741036:G:A	61741036	NA,A	NA,G	NA,1	NA,inf	NA,inf	NA,0.75441	0.000353797	0.000705181
3	chr11:62284636:A:G	62284636	NA,G	NA,A	NA,1	NA,inf	NA,inf	NA,0.879567	0.000353213	0.000704467
3	chr11:61546330:G:A	61546330	NA,A	NA,G	NA,1	NA,-inf	NA,inf	NA,0.584284	0.0003531	0.000703479
3	chr11:61488140:C:T	61488140	NA,T	NA,C	NA,1	NA,inf	NA,inf	NA,0.731229	0.000353034	0.000703696
3	chr11:61520928:G:A	61520928	NA,A	NA,G	NA,1	NA,inf	NA,inf	NA,0.754584	0.000352818	0.000703313
3	chr11:62175052:C:T	62175052	NA,T	NA,C	NA,1	NA,inf	NA,inf	NA,0.767757	0.000352646	0.000703152
3	chr11:61908717:A:G	61908717	NA,G	NA,A	NA,1	NA,inf	NA,inf	NA,0.772365	0.000351941	0.000701519
3	chr11:62150661:T:C	62150661	NA,C	NA,T	NA,1	NA,inf	NA,inf	NA,0.477914	0.000351538	0.000699589
3	chr11:61760455:C:T	61760455	T,T	C,C	1,1	-inf,inf	inf,inf	0.430084,1.34337	0.000351503	0.000699879
3	chr11:61575490:C:T	61575490	NA,T	NA,C	NA,1	NA,inf	NA,inf	NA,0.815179	0.000351483	0.000700906
3	chr11:62031194:G:A	62031194	NA,A	NA,G	NA,1	NA,inf	NA,inf	NA,0.725007	0.000351164	0.000699829
3	chr11:62147322:A:G	62147322	NA,G	NA,A	NA,1	NA,inf	NA,inf	NA,0.476785	0.000351022	0.000698564
3	chr11:61549532:C:T	61549532	NA,T	NA,C	NA,1	NA,inf	NA,inf	NA,0.723679	0.000350129	0.000697793
3	chr11:62151161:G:A	62151161	NA,A	NA,G	NA,1	NA,inf	NA,inf	NA,0.473758	0.000349074	0.000694691
3	chr11:61741456:C:T	61741456	NA,T	NA,C	NA,1	NA,inf	NA,inf	NA,0.682653	0.000348746	0.000694918
3	chr11:62227977:A:C	62227977	NA,C	NA,A	NA,1	NA,-inf	NA,inf	NA,0.587273	0.000348477	0.00069412
3	chr11:61807420:A:G	61807420	NA,G	NA,A	NA,1	NA,-inf	NA,inf	NA,0.525899	0.000348276	0.000693625
3	chr11:62157900:A:G	62157900	NA,G	NA,A	NA,1	NA,inf	NA,inf	NA,0.472733	0.000348238	0.000693029
3	chr11:61566598:C:T	61566598	NA,T	NA,C	NA,1	NA,inf	NA,inf	NA,0.807483	0.000348215	0.000694383
3	chr11:62228573:C:T	62228573	NA,T	NA,C	NA,1	NA,-inf	NA,inf	NA,0.592874	0.000347844	0.00069494
3	chr11:62147503:T:A	62147503	NA,A	NA,T	NA,1	NA,inf	NA,inf	NA,0.468651	0.000346174	0.000688926
3	chr11:62247613:A:C	62247613	NA,C	NA,A	NA,1	NA,inf	NA,inf	NA,0.497611	0.00034554	0.000688929
3	chr11:61798141:G:A	61798141	NA,A	NA,G	NA,1	NA,inf	NA,inf	NA,0.674507	0.000345226	0.000688001
3	chr11:61575516:A:C	61575516	NA,C	NA,A	NA,1	NA,inf	NA,inf	NA,0.801322	0.000344884	0.000687743
3	chr11:61909963:C:T	61909963	NA,T	NA,C	NA,1	NA,-inf	NA,inf	NA,0.47534	0.000344575	0.000686235
3	chr11:61980999:T:G	61980999	NA,G	NA,T	NA,1	NA,inf	NA,inf	NA,1.12489	0.000344522	0.000687225
3	chr11:61601337:C:T	61601337	NA,T	NA,C	NA,1	NA,inf	NA,inf	NA,0.673071	0.000344034	0.000685612
3	chr11:61751727:G:A	61751727	NA,A	NA,G	NA,1	NA,inf	NA,inf	NA,0.729709	0.00034331	0.000684241
3	chr11:61819610:C:T	61819610	NA,T	NA,C	NA,1	NA,inf	NA,inf	NA,0.673063	0.000342805	0.000683184
3	chr11:61379267:CAGG:C	61379267	NA,C	NA,CAGG	NA,1	NA,inf	NA,inf	NA,0.722116	0.000342781	0.000683295
3	chr11:62272211:G:A	62272211	NA,A	NA,G	NA,1	NA,-inf	NA,inf	NA,0.581244	0.000341907	0.000680977
3	chr11:61336014:G:A	61336014	NA,A	NA,G	NA,1	NA,-inf	NA,inf	NA,0.576547	0.000341397	0.000680181
3	chr11:61951915:T:C	61951915	NA,C	NA,T	NA,1	NA,inf	NA,inf	NA,0.950169	0.000340828	0.000679806
3	chr11:62133281:A:G	62133281	NA,G	NA,A	NA,1	NA,inf	NA,inf	NA,0.711161	0.000340552	0.000678936
3	chr11:62028173:C:T	62028173	NA,T	NA,C	NA,1	NA,-inf	NA,inf	NA,0.549279	0.000339732	0.0006767
3	chr11:61879910:G:A	61879910	NA,A	NA,G	NA,1	NA,inf	NA,inf	NA,0.689032	0.000339093	0.000675984
3	chr11:62239893:A:G	62239893	NA,G	NA,A	NA,1	NA,inf	NA,inf	NA,0.846008	0.000338722	0.000675501
3	chr11:61943236:G:A	61943236	NA,A	NA,G	NA,1	NA,inf	NA,inf	NA,0.913716	0.000338579	0.000675009
3	chr11:61460218:C:T	61460218	NA,T	NA,C	NA,1	NA,inf	NA,inf	NA,0.677597	0.000338365	0.000674367
3	chr11:61366454:T:C	61366454	NA,C	NA,T	NA,1	NA,-inf	NA,inf	NA,0.551928	0.000337495	0.000672352
3	chr11:62255526:A:G	62255526	NA,G	NA,A	NA,1	NA,inf	NA,inf	NA,0.483036	0.000337386	0.000672668
3	chr11:61890627:G:A	61890627	NA,A	NA,G	NA,1	NA,inf	NA,inf	NA,0.692295	0.000337143	0.000672097
3	chr11:61366653:A:G	61366653	NA,G	NA,A	NA,1	NA,inf	NA,inf	NA,0.669728	0.000337069	0.000671859
3	chr11:62115686:C:T	62115686	NA,T	NA,C	NA,1	NA,-inf	NA,inf	NA,0.540217	0.000335854	0.000668962
3	chr11:61502132:C:T	61502132	T,NA	C,NA	1,NA	inf,NA	inf,NA	0.160703,NA	0.000335368	0.000669011
3	chr11:62247448:G:C	62247448	NA,C	NA,G	NA,1	NA,inf	NA,inf	NA,0.478919	0.000335147	0.000668203
3	chr11:61443930:C:T	61443930	NA,T	NA,C	NA,1	NA,inf	NA,inf	NA,0.718004	0.000334956	0.000667754
3	chr11:61935512:T:G	61935512	NA,G	NA,T	NA,1	NA,-inf	NA,inf	NA,0.51845	0.00033485	0.00066699
3	chr11:62252668:T:C	62252668	NA,C	NA,T	NA,1	NA,inf	NA,inf	NA,0.477435	0.000334419	0.000666751
3	chr11:61954112:T:C	61954112	C,C	T,T	1,1	inf,inf	inf,inf	0.53733,2.13889	0.000334117	0.000665682
3	chr11:61918682:C:T	61918682	NA,T	NA,C	NA,1	NA,inf	NA,inf	NA,0.714688	0.000333597	0.000664999
3	chr11:62118629:G:C	62118629	NA,C	NA,G	NA,1	NA,-inf	NA,inf	NA,0.535845	0.000333189	0.000663656
3	chr11:61476756:C:T	61476756	NA,T	NA,C	NA,1	NA,inf	NA,inf	NA,0.712484	0.000333049	0.000663951
3	chr11:61569971:C:T	61569971	T,NA	C,NA	1,NA	-inf,NA	inf,NA	0.7317,NA	0.000333022	0.000663528
3	chr11:61733193:C:T	61733193	NA,T	NA,C	NA,1	NA,inf	NA,inf	NA,0.627773	0.000332986	0.00066345
3	chr11:62209591:A:G	62209591	NA,G	NA,A	NA,1	NA,-inf	NA,inf	NA,0.825458	0.000332906	0.000663927
3	chr11:61899230:G:A	61899230	NA,A	NA,G	NA,1	NA,-inf	NA,inf	NA,0.533885	0.000332887	0.000663147
3	chr11:62186070:T:C	62186070	C,NA	T,NA	1,NA	inf,NA	inf,NA	1.6089,NA	0.000332523	0.000664048
3	chr11:62229818:G:A	62229818	NA,A	NA,G	NA,1	NA,inf	NA,inf	NA,0.44279	0.00033239	0.000662416
3	chr11:61928531:A:T	61928531	NA,T	NA,A	NA,1	NA,inf	NA,inf	NA,0.665359	0.000332012	0.00066175
3	chr11:61884204:C:T	61884204	NA,T	NA,C	NA,1	NA,inf	NA,inf	NA,0.769763	0.000331511	0.000661026
3	chr11:62255449:C:T	62255449	NA,T	NA,C	NA,1	NA,inf	NA,inf	NA,0.474449	0.000331379	0.000660707
3	chr11:62044024:C:T	62044024	NA,T	NA,C	NA,1	NA,inf	NA,inf	NA,0.689183	0.000331194	0.000660208
3	chr11:61444585:T:C	61444585	NA,C	NA,T	NA,1	NA,inf	NA,inf	NA,0.708131	0.000330478	0.000658826
3	chr11:62205830:C:G	62205830	NA,G	NA,C	NA,1	NA,inf	NA,inf	NA,0.834072	0.000329275	0.000656682
3	chr11:61673724:G:A	61673724	NA,A	NA,G	NA,1	NA,inf	NA,inf	NA,0.619485	0.000329199	0.000655953
3	chr11:61638336:G:A	61638336	NA,A	NA,G	NA,1	NA,inf	NA,inf	NA,0.627337	0.000328581	0.000654973
3	chr11:62206585:G:A	62206585	NA,A	NA,G	NA,1	NA,inf	NA,inf	NA,0.830814	0.000328147	0.000654432
3	chr11:62229170:A:G	62229170	NA,G	NA,A	NA,1	NA,inf	NA,inf	NA,0.46783	0.000327707	0.000653314
3	chr11:61489461:T:A	61489461	NA,A	NA,T	NA,1	NA,inf	NA,inf	NA,0.622951	0.000327625	0.000652887
3	chr11:61527628:T:C	61527628	NA,C	NA,T	NA,1	NA,-inf	NA,inf	NA,0.538493	0.000327068	0.000651604
3	chr11:62300880:T:C	62300880	C,C	T,T	1,1	-inf,-inf	inf,inf	1.52271,0.2183	0.000327006	0.000660549
3	chr11:62121672:G:A	62121672	NA,A	NA,G	NA,1	NA,inf	NA,inf	NA,0.704019	0.000326888	0.00065173
3	chr11:61722416:T:C	61722416	NA,C	NA,T	NA,1	NA,inf	NA,inf	NA,0.650486	0.000326873	0.000651542
3	chr11:62125586:T:C	62125586	NA,C	NA,T	NA,1	NA,inf	NA,inf	NA,0.546199	0.0003266	0.000650487
3	chr11:61870209:G:T	61870209	NA,T	NA,G	NA,1	NA,inf	NA,inf	NA,0.690315	0.000326558	0.0006509
3	chr11:61953762:G:A	61953762	NA,A	NA,G	NA,1	NA,inf	NA,inf	NA,0.843879	0.000326528	0.000651193
3	chr11:62106404:A:G	62106404	G,G	A,A	1,1	-inf,inf	inf,inf	0.0196683,1.18234	0.000326171	0.000652286
3	chr11:61870169:C:T	61870169	NA,T	NA,C	NA,1	NA,inf	NA,inf	NA,0.688738	0.00032585	0.000649487
3	chr11:62207627:T:C	62207627	NA,C	NA,T	NA,1	NA,inf	NA,inf	NA,0.825773	0.000325845	0.000649839
3	chr11:61516230:T:A	61516230	A,NA	T,NA	1,NA	-inf,NA	inf,NA	0.906442,NA	0.000325789	0.00064927
3	chr11:62292730:C:T	62292730	NA,T	NA,C	NA,1	NA,-inf	NA,inf	NA,0.531368	0.000325667	0.000648753
3	chr11:62125246:C:G	62125246	NA,G	NA,C	NA,1	NA,inf	NA,inf	NA,0.544189	0.000325634	0.000648564
3	chr11:62117792:C:G	62117792	NA,G	NA,C	NA,1	NA,inf	NA,inf	NA,0.699898	0.000325471	0.000648896
3	chr11:62163473:G:T	62163473	NA,T	NA,G	NA,1	NA,inf	NA,inf	NA,0.681712	0.000325175	0.000648264
3	chr11:61978797:T:G	61978797	NA,G	NA,T	NA,1	NA,inf	NA,inf	NA,0.558324	0.000325062	0.000647965
3	chr11:62207011:G:A	62207011	NA,A	NA,G	NA,1	NA,inf	NA,inf	NA,0.822946	0.000324697	0.000647549
3	chr11:61375782:A:G	61375782	NA,G	NA,A	NA,1	NA,inf	NA,inf	NA,0.662718	0.000323976	0.000645656
3	chr11:62011301:G:C	62011301	NA,C	NA,G	NA,1	NA,inf	NA,inf	NA,0.881991	0.000323916	0.000646011
3	chr11:61398720:T:C	61398720	NA,C	NA,T	NA,1	NA,inf	NA,inf	NA,0.696391	0.000323915	0.00064574
3	chr11:61925416:T:C	61925416	NA,C	NA,T	NA,1	NA,inf	NA,inf	NA,0.695482	0.000323578	0.00064503
3	chr11:62037016:T:C	62037016	C,NA	T,NA	1,NA	inf,NA	inf,NA	1.149,NA	0.000323074	0.000643478
3	chr11:62114494:C:T	62114494	NA,T	NA,C	NA,1	NA,-inf	NA,inf	NA,0.610066	0.000322488	0.000642934
3	chr11:62126438:T:C	62126438	NA,C	NA,T	NA,1	NA,inf	NA,inf	NA,0.607679	0.000321895	0.000641424
3	chr11:62110130:T:C	62110130	NA,C	NA,T	NA,1	NA,inf	NA,inf	NA,0.690751	0.000321467	0.000640911
3	chr11:62251070:C:T	62251070	NA,T	NA,C	NA,1	NA,inf	NA,inf	NA,0.750752	0.000321109	0.000640128
3	chr11:61444757:T:A	61444757	NA,A	NA,T	NA,1	NA,inf	NA,inf	NA,0.684979	0.000320779	0.000639486
3	chr11:61935111:A:C	61935111	NA,C	NA,A	NA,1	NA,-inf	NA,inf	NA,0.491856	0.000320642	0.000638709
3	chr11:61693842:C:T	61693842	NA,T	NA,C	NA,1	NA,inf	NA,inf	NA,0.646192	0.000320333	0.000638534
3	chr11:61941135:C:T	61941135	NA,T	NA,C	NA,1	NA,-inf	NA,inf	NA,0.484818	0.000319785	0.00063698
3	chr11:61760161:G:A	61760161	NA,A	NA,G	NA,1	NA,inf	NA,inf	NA,0.656949	0.00031973	0.000637274
3	chr11:62207692:A:C	62207692	NA,C	NA,A	NA,1	NA,inf	NA,inf	NA,0.810415	0.000319615	0.000637409
3	chr11:62252359:T:C	62252359	NA,C	NA,T	NA,1	NA,inf	NA,inf	NA,0.449333	0.000319581	0.000637158
3	chr11:62207012:C:A	62207012	NA,A	NA,C	NA,1	NA,inf	NA,inf	NA,0.809524	0.000319287	0.000636753
3	chr11:61741940:C:T	61741940	NA,T	NA,C	NA,1	NA,inf	NA,inf	NA,0.614249	0.000319169	0.000636161
3	chr11:61337880:C:T	61337880	NA,T	NA,C	NA,1	NA,-inf	NA,inf	NA,0.528447	0.0003186	0.000634775
3	chr11:61313669:G:A	61313669	NA,A	NA,G	NA,1	NA,-inf	NA,inf	NA,0.528172	0.000318473	0.000634522
3	chr11:62240545:T:C	62240545	NA,C	NA,T	NA,1	NA,inf	NA,inf	NA,0.448448	0.000318396	0.000634786
3	chr11:62199831:A:T	62199831	NA,T	NA,A	NA,1	NA,inf	NA,inf	NA,0.812498	0.000318304	0.000634797
3	chr11:61336224:G:A	61336224	NA,A	NA,G	NA,1	NA,-inf	NA,inf	NA,0.527551	0.000318171	0.00063392
3	chr11:61906805:G:A	61906805	NA,A	NA,G	NA,1	NA,-inf	NA,inf	NA,0.425006	0.000318132	0.000633606
3	chr11:62241340:T:A	62241340	NA,A	NA,T	NA,1	NA,inf	NA,inf	NA,0.447568	0.00031795	0.000633896
3	chr11:62233658:A:G	62233658	NA,G	NA,A	NA,1	NA,inf	NA,inf	NA,0.416526	0.000317536	0.000632822
3	chr11:61628621:G:A	61628621	NA,A	NA,G	NA,1	NA,-inf	NA,inf	NA,0.51347	0.000316896	0.000631255
3	chr11:61323155:T:C	61323155	NA,C	NA,T	NA,1	NA,-inf	NA,inf	NA,0.524471	0.000316874	0.000631336
3	chr11:61889981:G:A	61889981	NA,A	NA,G	NA,1	NA,inf	NA,inf	NA,0.646005	0.000316195	0.00063033
3	chr11:62229116:C:T	62229116	NA,T	NA,C	NA,1	NA,inf	NA,inf	NA,0.414012	0.000315025	0.000627797
3	chr11:62254829:T:G	62254829	NA,G	NA,T	NA,1	NA,inf	NA,inf	NA,0.439161	0.000314539	0.000627105
3	chr11:61415898:A:G	61415898	NA,G	NA,A	NA,1	NA,inf	NA,inf	NA,0.670917	0.000313948	0.000625867
3	chr11:61663902:C:A	61663902	NA,A	NA,C	NA,1	NA,-inf	NA,inf	NA,0.739438	0.000313014	0.00062363
3	chr11:62253667:A:G	62253667	NA,G	NA,A	NA,1	NA,inf	NA,inf	NA,0.716563	0.000312969	0.000623805
3	chr11:62214019:G:A	62214019	NA,A	NA,G	NA,1	NA,-inf	NA,inf	NA,0.503317	0.000312669	0.000622875
3	chr11:62199571:T:A	62199571	NA,A	NA,T	NA,1	NA,inf	NA,inf	NA,0.794463	0.000312568	0.000623348
3	chr11:62272557:G:A	62272557	NA,A	NA,G	NA,1	NA,inf	NA,inf	NA,0.630026	0.000312406	0.00062279
3	chr11:62213591:G:C	62213591	NA,C	NA,G	NA,1	NA,inf	NA,inf	NA,0.650674	0.000312338	0.000622687
3	chr11:62041786:C:G	62041786	NA,G	NA,C	NA,1	NA,inf	NA,inf	NA,0.614787	0.000312063	0.000621936
3	chr11:62251866:G:T	62251866	NA,T	NA,G	NA,1	NA,inf	NA,inf	NA,0.728188	0.000311882	0.000621731
3	chr11:62251865:T:C	62251865	NA,C	NA,T	NA,1	NA,inf	NA,inf	NA,0.72796	0.000311781	0.00062153
3	chr11:61478551:C:G	61478551	NA,G	NA,C	NA,1	NA,inf	NA,inf	NA,0.643171	0.000311756	0.000621419
3	chr11:61696393:C:T	61696393	NA,T	NA,C	NA,1	NA,inf	NA,inf	NA,0.572511	0.000311142	0.000620003
3	chr11:61853722:G:A	61853722	NA,A	NA,G	NA,1	NA,inf	NA,inf	NA,0.122037	0.000310805	0.000619073
3	chr11:61584966:G:A	61584966	NA,A	NA,G	NA,1	NA,inf	NA,inf	NA,0.850342	0.000310518	0.000619243
3	chr11:62118716:T:G	62118716	NA,G	NA,T	NA,1	NA,-inf	NA,inf	NA,0.512781	0.000310441	0.000619948
3	chr11:61553544:C:T	61553544	NA,T	NA,C	NA,1	NA,-inf	NA,inf	NA,0.461726	0.000310326	0.000618125
3	chr11:61314729:A:G	61314729	NA,G	NA,A	NA,1	NA,-inf	NA,inf	NA,0.513933	0.000310075	0.000617793
3	chr11:61990275:A:G	61990275	NA,G	NA,A	NA,1	NA,inf	NA,inf	NA,0.642504	0.000309445	0.00061681
3	chr11:61518086:G:C	61518086	NA,C	NA,G	NA,1	NA,-inf	NA,inf	NA,0.459332	0.000309387	0.000616375
3	chr11:62113645:G:T	62113645	NA,T	NA,G	NA,1	NA,-inf	NA,inf	NA,0.508405	0.000308454	0.000615971
3	chr11:62112451:G:A	62112451	NA,A	NA,G	NA,1	NA,-inf	NA,inf	NA,0.508405	0.000308454	0.000615971
3	chr11:62237083:C:G	62237083	NA,G	NA,C	NA,1	NA,inf	NA,inf	NA,0.398325	0.000308004	0.00061383
3	chr11:61308216:CCA:C	61308216	NA,C	NA,CCA	NA,1	NA,-inf	NA,inf	NA,0.508929	0.000307168	0.00061201
3	chr11:62238650:C:A	62238650	NA,A	NA,C	NA,1	NA,inf	NA,inf	NA,0.396119	0.000306952	0.000611735
3	chr11:62014577:G:A	62014577	NA,A	NA,G	NA,1	NA,inf	NA,inf	NA,0.80383	0.000306624	0.000611498
3	chr11:61655894:T:C	61655894	NA,C	NA,T	NA,1	NA,-inf	NA,inf	NA,0.475397	0.000306468	0.00061059
3	chr11:61364367:G:A	61364367	NA,A	NA,G	NA,1	NA,inf	NA,inf	NA,0.612016	0.00030633	0.000610604
3	chr11:62079190:C:T	62079190	NA,T	NA,C	NA,1	NA,-inf	NA,inf	NA,0.486121	0.000306057	0.000610072
3	chr11:62291453:T:C	62291453	NA,C	NA,T	NA,1	NA,inf	NA,inf	NA,0.578473	0.000306056	0.000610026
3	chr11:61950135:C:T	61950135	NA,T	NA,C	NA,1	NA,-inf	NA,inf	NA,0.703471	0.000305905	0.000609825
3	chr11:61666810:C:T	61666810	NA,T	NA,C	NA,1	NA,inf	NA,inf	NA,0.650498	0.000305449	0.00060889
3	chr11:61478724:A:G	61478724	NA,G	NA,A	NA,1	NA,inf	NA,inf	NA,0.628224	0.000305447	0.000608844
3	chr11:61668851:T:C	61668851	NA,C	NA,T	NA,1	NA,inf	NA,inf	NA,0.543839	0.000305396	0.000608479
3	chr11:61558239:T:C	61558239	NA,C	NA,T	NA,1	NA,inf	NA,inf	NA,0.707248	0.000305298	0.000608771
3	chr11:61874622:G:C	61874622	NA,C	NA,G	NA,1	NA,inf	NA,inf	NA,0.641507	0.000305112	0.00060816
3	chr11:62111568:A:T	62111568	NA,T	NA,A	NA,1	NA,-inf	NA,inf	NA,0.500274	0.000304872	0.000608807
3	chr11:62119226:T:C	62119226	NA,C	NA,T	NA,1	NA,inf	NA,inf	NA,0.651841	0.000304539	0.000607157
3	chr11:61983023:T:C	61983023	NA,C	NA,T	NA,1	NA,inf	NA,inf	NA,0.612014	0.000304066	0.000606105
3	chr11:62010222:A:G	62010222	NA,G	NA,A	NA,1	NA,inf	NA,inf	NA,0.492656	0.000303832	0.00060526
3	chr11:61688205:C:T	61688205	NA,T	NA,C	NA,1	NA,-inf	NA,inf	NA,0.525609	0.00030378	0.000605215
3	chr11:61444749:A:C	61444749	NA,C	NA,A	NA,1	NA,-inf	NA,inf	NA,0.49898	0.000303362	0.000604435
3	chr11:62084264:C:T	62084264	NA,T	NA,C	NA,1	NA,-inf	NA,inf	NA,0.479851	0.000302892	0.000603749
3	chr11:61330995:T:C	61330995	NA,C	NA,T	NA,1	NA,-inf	NA,inf	NA,0.497795	0.000302824	0.000603356
3	chr11:61558527:CACACACACAT:C	61558527	NA,C	NA,CACACACACAT	NA,1	NA,-inf	NA,inf	NA,0.4855	0.000302692	0.000603075
3	chr11:61520737:C:T	61520737	NA,T	NA,C	NA,1	NA,-inf	NA,inf	NA,0.470986	0.00030182	0.000601286
3	chr11:62018826:C:T	62018826	NA,T	NA,C	NA,1	NA,inf	NA,inf	NA,0.468179	0.000301761	0.000601094
3	chr11:62017793:G:T	62017793	NA,T	NA,G	NA,1	NA,inf	NA,inf	NA,0.467747	0.000301567	0.000600706
3	chr11:61918230:C:T	61918230	NA,T	NA,C	NA,1	NA,-inf	NA,inf	NA,0.475382	0.000301506	0.000600671
3	chr11:62255860:C:T	62255860	NA,T	NA,C	NA,1	NA,inf	NA,inf	NA,0.683132	0.000300562	0.000599074
3	chr11:62141074:G:C	62141074	NA,C	NA,G	NA,1	NA,inf	NA,inf	NA,0.612902	0.000300256	0.000598559
3	chr11:62288455:G:A	62288455	A,A	G,G	1,1	inf,inf	inf,inf	0.0585645,0.760471	0.000299651	0.000600451
3	chr11:61896889:A:C	61896889	NA,C	NA,A	NA,1	NA,inf	NA,inf	NA,0.615572	0.000299237	0.000596468
3	chr11:62209427:AC:A	62209427	NA,A	NA,AC	NA,1	NA,inf	NA,inf	NA,0.623972	0.000299117	0.000596258
3	chr11:62014574:G:A	62014574	NA,A	NA,G	NA,1	NA,-inf	NA,inf	NA,0.469851	0.00029864	0.000594931
3	chr11:61833990:G:A	61833990	NA,A	NA,G	NA,1	NA,-inf	NA,inf	NA,0.468858	0.000298275	0.000594252
3	chr11:62290596:T:C	62290596	C,C	T,T	1,1	inf,inf	inf,inf	0.0571912,0.757742	0.000297695	0.00059653
3	chr11:61788988:T:C	61788988	NA,C	NA,T	NA,1	NA,-inf	NA,inf	NA,0.448281	0.000297053	0.00059175
3	chr11:61533325:C:G	61533325	NA,G	NA,C	NA,1	NA,inf	NA,inf	NA,0.630467	0.000296965	0.000591956
3	chr11:61468927:C:T	61468927	NA,T	NA,C	NA,1	NA,inf	NA,inf	NA,0.633431	0.000296894	0.000591817
3	chr11:62017153:A:G	62017153	NA,G	NA,A	NA,1	NA,inf	NA,inf	NA,0.439685	0.000296866	0.000591311
3	chr11:61829956:C:T	61829956	NA,T	NA,C	NA,1	NA,-inf	NA,inf	NA,0.462435	0.000295794	0.000589311
3	chr11:61539165:T:C	61539165	NA,C	NA,T	NA,1	NA,-inf	NA,inf	NA,0.414063	0.000295446	0.000588549
3	chr11:61374004:G:A	61374004	A,A	G,G	1,1	-inf,-inf	inf,inf	2.49628,0.179101	0.000295326	0.000590184
3	chr11:62233818:A:G	62233818	NA,G	NA,A	NA,1	NA,inf	NA,inf	NA,0.371687	0.000295294	0.0005885
3	chr11:62030204:G:A	62030204	NA,A	NA,G	NA,1	NA,-inf	NA,inf	NA,0.47516	0.000294773	0.0005873
3	chr11:62185021:C:G	62185021	NA,G	NA,C	NA,1	NA,inf	NA,inf	NA,0.741211	0.000294751	0.000587733
3	chr11:62052749:C:A	62052749	NA,A	NA,C	NA,1	NA,-inf	NA,inf	NA,0.416377	0.000294133	0.000585855
3	chr11:61547037:G:T	61547037	NA,T	NA,G	NA,1	NA,-inf	NA,inf	NA,0.439201	0.000293959	0.000585674
3	chr11:62111709:G:T	62111709	NA,T	NA,G	NA,1	NA,-inf	NA,inf	NA,0.475206	0.000293878	0.000586811
3	chr11:61970002:T:C	61970002	NA,C	NA,T	NA,1	NA,inf	NA,inf	NA,0.810182	0.000293515	0.000585364
3	chr11:61711804:C:T	61711804	NA,T	NA,C	NA,1	NA,inf	NA,inf	NA,0.529877	0.000293234	0.000584323
3	chr11:62208729:G:A	62208729	NA,A	NA,G	NA,1	NA,inf	NA,inf	NA,0.608911	0.000292958	0.000583978
3	chr11:61325111:G:A	61325111	NA,A	NA,G	NA,1	NA,-inf	NA,inf	NA,0.474771	0.000292849	0.000583487
3	chr11:61497304:TGA:T	61497304	NA,T	NA,TGA	NA,1	NA,-inf	NA,inf	NA,0.400326	0.000292712	0.000583107
3	chr11:61870238:CA:C	61870238	C,C	CA,CA	1,1	inf,-inf	inf,inf	1.40134,1.74958	0.000292663	0.000584083
3	chr11:62200900:G:A	62200900	NA,A	NA,G	NA,1	NA,inf	NA,inf	NA,0.739176	0.000292473	0.000583248
3	chr11:61337391:C:T	61337391	NA,T	NA,C	NA,1	NA,-inf	NA,inf	NA,0.473535	0.000292322	0.000582437
3	chr11:61337799:C:T	61337799	NA,T	NA,C	NA,1	NA,-inf	NA,inf	NA,0.473186	0.000292173	0.000582141
3	chr11:61335150:G:A	61335150	NA,A	NA,G	NA,1	NA,-inf	NA,inf	NA,0.473186	0.000292173	0.000582141
3	chr11:61353531:T:G	61353531	NA,G	NA,T	NA,1	NA,-inf	NA,inf	NA,0.473186	0.000292173	0.000582141
3	chr11:61329616:C:T	61329616	NA,T	NA,C	NA,1	NA,-inf	NA,inf	NA,0.473186	0.000292173	0.000582141
3	chr11:62153547:A:C	62153547	NA,C	NA,A	NA,1	NA,inf	NA,inf	NA,0.634162	0.000291953	0.000582107
3	chr11:61305308:A:G	61305308	NA,G	NA,A	NA,1	NA,-inf	NA,inf	NA,0.472442	0.000291849	0.000581494
3	chr11:62165519:A:G	62165519	NA,G	NA,A	NA,1	NA,-inf	NA,inf	NA,0.473989	0.00029183	0.000582775
3	chr11:62225757:A:G	62225757	NA,G	NA,A	NA,1	NA,inf	NA,inf	NA,0.36358	0.000291697	0.000581288
3	chr11:62015589:G:T	62015589	NA,T	NA,G	NA,1	NA,inf	NA,inf	NA,0.628114	0.000291657	0.000581494
3	chr11:62127697:C:T	62127697	NA,T	NA,C	NA,1	NA,inf	NA,inf	NA,0.38563	0.000291023	0.000579559
3	chr11:61682723:G:A	61682723	NA,A	NA,G	NA,1	NA,-inf	NA,inf	NA,0.495095	0.00029099	0.000579744
3	chr11:61690138:A:G	61690138	NA,G	NA,A	NA,1	NA,-inf	NA,inf	NA,0.494062	0.000290569	0.000578905
3	chr11:61574435:A:G	61574435	NA,G	NA,A	NA,1	NA,-inf	NA,inf	NA,0.465207	0.000290416	0.00057863
3	chr11:62242643:T:C	62242643	C,NA	T,NA	1,NA	inf,NA	inf,NA	1.55702,NA	0.000290189	0.000579581
3	chr11:62195129:A:G	62195129	NA,G	NA,A	NA,1	NA,-inf	NA,inf	NA,0.712624	0.000290138	0.000578602
3	chr11:61303751:G:A	61303751	NA,A	NA,G	NA,1	NA,-inf	NA,inf	NA,0.465315	0.000290035	0.000577875
3	chr11:62224835:C:T	62224835	NA,T	NA,C	NA,1	NA,inf	NA,inf	NA,0.359203	0.000289744	0.000577394
3	chr11:61778734:G:GC	61778734	NA,GC	NA,G	NA,1	NA,-inf	NA,inf	NA,0.444175	0.000289672	0.000577124
3	chr11:61689490:G:C	61689490	NA,C	NA,G	NA,1	NA,-inf	NA,inf	NA,0.491588	0.000289595	0.000576965
3	chr11:62228836:C:T	62228836	NA,T	NA,C	NA,1	NA,inf	NA,inf	NA,0.359849	0.000289517	0.000576946
3	chr11:62015627:C:T	62015627	NA,T	NA,C	NA,1	NA,inf	NA,inf	NA,0.621822	0.000289236	0.000576666
3	chr11:62312782:T:C	62312782	NA,C	NA,T	NA,1	NA,inf	NA,inf	NA,0.526317	0.000289221	0.000576508
3	chr11:61864029:C:T	61864029	NA,T	NA,C	NA,1	NA,inf	NA,inf	NA,0.599429	0.000288725	0.000575487
3	chr11:62024415:A:T	62024415	NA,T	NA,A	NA,1	NA,-inf	NA,inf	NA,0.448243	0.000288598	0.00057483
3	chr11:62013696:C:T	62013696	NA,T	NA,C	NA,1	NA,inf	NA,inf	NA,0.420516	0.000288534	0.000574726
3	chr11:62128069:A:G	62128069	NA,G	NA,A	NA,1	NA,inf	NA,inf	NA,0.42263	0.00028848	0.000574494
3	chr11:62198714:C:T	62198714	NA,T	NA,C	NA,1	NA,inf	NA,inf	NA,0.723687	0.000288394	0.00057505
3	chr11:61786092:C:T	61786092	NA,T	NA,C	NA,1	NA,-inf	NA,inf	NA,0.45823	0.000288287	0.00057438
3	chr11:61556432:G:A	61556432	A,NA	G,NA	1,NA	-inf,NA	inf,NA	1.01744,NA	0.000287951	0.000573918
3	chr11:61693590:G:A	61693590	NA,A	NA,G	NA,1	NA,-inf	NA,inf	NA,0.292594	0.000287274	0.000572196
3	chr11:61517064:G:T	61517064	NA,T	NA,G	NA,1	NA,-inf	NA,inf	NA,0.461216	0.000287203	0.000572241
3	chr11:62234189:G:T	62234189	NA,T	NA,G	NA,1	NA,inf	NA,inf	NA,0.353633	0.00028696	0.000571891
3	chr11:62234381:T:A	62234381	NA,A	NA,T	NA,1	NA,inf	NA,inf	NA,0.353516	0.00028694	0.000571851
3	chr11:62157384:G:A	62157384	NA,A	NA,G	NA,1	NA,inf	NA,inf	NA,0.620186	0.000286809	0.000571847
3	chr11:62156149:A:G	62156149	NA,G	NA,A	NA,1	NA,inf	NA,inf	NA,0.620122	0.000286796	0.000571822
3	chr11:61596542:A:C	61596542	NA,C	NA,A	NA,1	NA,-inf	NA,inf	NA,0.452272	0.000286438	0.000570754
3	chr11:61894533:A:G	61894533	NA,G	NA,A	NA,1	NA,-inf	NA,inf	NA,0.43225	0.000286316	0.000570398
3	chr11:62224773:G:A	62224773	NA,A	NA,G	NA,1	NA,inf	NA,inf	NA,0.351439	0.000286264	0.000570462
3	chr11:62242411:C:T	62242411	NA,T	NA,C	NA,1	NA,inf	NA,inf	NA,0.659052	0.000286245	0.000570606
3	chr11:62024805:A:G	62024805	NA,G	NA,A	NA,1	NA,-inf	NA,inf	NA,0.687207	0.000286235	0.000570319
3	chr11:62147868:G:A	62147868	NA,A	NA,G	NA,1	NA,inf	NA,inf	NA,0.617032	0.000285613	0.00056946
3	chr11:62142948:A:G	62142948	NA,G	NA,A	NA,1	NA,inf	NA,inf	NA,0.616793	0.000285605	0.000569445
3	chr11:61934995:C:G	61934995	G,NA	C,NA	1,NA	-inf,NA	inf,NA	2.31174,NA	0.00028544	0.000568275
3	chr11:62147804:G:A	62147804	NA,A	NA,G	NA,1	NA,inf	NA,inf	NA,0.615905	0.000285218	0.000568674
3	chr11:62234503:G:A	62234503	NA,A	NA,G	NA,1	NA,inf	NA,inf	NA,0.349344	0.000285067	0.000568118
3	chr11:61343548:G:A	61343548	NA,A	NA,G	NA,1	NA,inf	NA,inf	NA,0.710671	0.000284722	0.00056772
3	chr11:61436450:A:G	61436450	NA,G	NA,A	NA,1	NA,-inf	NA,inf	NA,0.454105	0.000284706	0.000567271
3	chr11:62154535:G:A	62154535	NA,A	NA,G	NA,1	NA,inf	NA,inf	NA,0.614451	0.000284593	0.000567428
3	chr11:62145413:G:T	62145413	NA,T	NA,G	NA,1	NA,inf	NA,inf	NA,0.582493	0.000284356	0.000566875
3	chr11:62176044:G:A	62176044	NA,A	NA,G	NA,1	NA,-inf	NA,inf	NA,0.460721	0.000284354	0.00056647
3	chr11:61975264:G:A	61975264	NA,A	NA,G	NA,1	NA,inf	NA,inf	NA,0.587862	0.000284351	0.00056692
3	chr11:62150868:C:T	62150868	NA,T	NA,C	NA,1	NA,inf	NA,inf	NA,0.613294	0.00028427	0.000566782
3	chr11:61743799:G:A	61743799	A,NA	G,NA	1,NA	inf,NA	inf,NA	0.625255,NA	0.000284238	0.000566266
3	chr11:62154081:T:TTTGAG	62154081	NA,TTTGAG	NA,T	NA,1	NA,inf	NA,inf	NA,0.611715	0.000283768	0.000565782
3	chr11:62155175:G:A	62155175	NA,A	NA,G	NA,1	NA,inf	NA,inf	NA,0.611685	0.000283762	0.000565769
3	chr11:61461786:A:G	61461786	NA,G	NA,A	NA,1	NA,-inf	NA,inf	NA,0.366955	0.000283522	0.000564734
3	chr11:61732693:C:G	61732693	NA,G	NA,C	NA,1	NA,inf	NA,inf	NA,0.539962	0.000283357	0.000564787
3	chr11:62204785:C:T	62204785	NA,T	NA,C	NA,1	NA,-inf	NA,inf	NA,0.421668	0.000283223	0.00056423
3	chr11:61728671:A:G	61728671	NA,G	NA,A	NA,1	NA,inf	NA,inf	NA,0.515982	0.000283217	0.00056434
3	chr11:61355895:C:G	61355895	NA,G	NA,C	NA,1	NA,-inf	NA,inf	NA,0.45074	0.000283114	0.0005641
3	chr11:62263136:A:G	62263136	NA,G	NA,A	NA,1	NA,inf	NA,inf	NA,0.596187	0.000282718	0.000563712
3	chr11:62147730:G:A	62147730	NA,A	NA,G	NA,1	NA,inf	NA,inf	NA,0.607878	0.000282424	0.000563101
3	chr11:61868414:C:T	61868414	NA,T	NA,C	NA,1	NA,inf	NA,inf	NA,0.62894	0.00028234	0.000562794
3	chr11:61753141:TG:T	61753141	NA,T	NA,TG	NA,1	NA,inf	NA,inf	NA,0.619295	0.000282328	0.000562872
3	chr11:62237579:C:T	62237579	NA,T	NA,C	NA,1	NA,inf	NA,inf	NA,0.414477	0.000282256	0.000562569
3	chr11:62295350:G:T	62295350	NA,T	NA,G	NA,1	NA,inf	NA,inf	NA,0.522587	0.000282241	0.000562571
3	chr11:62225379:C:T	62225379	NA,T	NA,C	NA,1	NA,inf	NA,inf	NA,0.342319	0.000282179	0.000562321
3	chr11:62225100:T:C	62225100	NA,C	NA,T	NA,1	NA,inf	NA,inf	NA,0.342956	0.000282147	0.000562259
3	chr11:62242892:G:A	62242892	NA,A	NA,G	NA,1	NA,inf	NA,inf	NA,0.371619	0.000282143	0.000562489
3	chr11:61902099:A:G	61902099	NA,G	NA,A	NA,1	NA,-inf	NA,inf	NA,0.341781	0.000281701	0.000561063
3	chr11:62145607:C:T	62145607	NA,T	NA,C	NA,1	NA,inf	NA,inf	NA,0.605786	0.000281687	0.00056163
3	chr11:62147080:A:G	62147080	NA,G	NA,A	NA,1	NA,inf	NA,inf	NA,0.605435	0.000281569	0.000561393
3	chr11:62147675:G:A	62147675	NA,A	NA,G	NA,1	NA,inf	NA,inf	NA,0.605435	0.000281569	0.000561393
3	chr11:62147680:T:C	62147680	NA,C	NA,T	NA,1	NA,inf	NA,inf	NA,0.605435	0.000281569	0.000561393
3	chr11:62146650:T:C	62146650	NA,C	NA,T	NA,1	NA,inf	NA,inf	NA,0.605292	0.000281513	0.000561282
3	chr11:61875181:T:C	61875181	NA,C	NA,T	NA,1	NA,inf	NA,inf	NA,0.595662	0.000281471	0.000561067
3	chr11:62156348:A:G	62156348	NA,G	NA,A	NA,1	NA,inf	NA,inf	NA,0.605002	0.000281421	0.0005611
3	chr11:62150041:A:G	62150041	NA,G	NA,A	NA,1	NA,inf	NA,inf	NA,0.60453	0.000281292	0.000560841
3	chr11:62153683:T:C	62153683	NA,C	NA,T	NA,1	NA,inf	NA,inf	NA,0.604648	0.000281177	0.000560614
3	chr11:61479185:C:T	61479185	NA,T	NA,C	NA,1	NA,-inf	NA,inf	NA,0.389299	0.000281077	0.000559967
3	chr11:62144928:G:A	62144928	NA,A	NA,G	NA,1	NA,inf	NA,inf	NA,0.604159	0.000281013	0.000560285
3	chr11:62152711:G:A	62152711	NA,A	NA,G	NA,1	NA,inf	NA,inf	NA,0.603586	0.000280891	0.000560041
3	chr11:62143274:A:G	62143274	NA,G	NA,A	NA,1	NA,inf	NA,inf	NA,0.603009	0.000280731	0.000559723
3	chr11:62145760:A:G	62145760	NA,G	NA,A	NA,1	NA,inf	NA,inf	NA,0.603008	0.00028071	0.00055968
3	chr11:62155274:G:A	62155274	NA,A	NA,G	NA,1	NA,inf	NA,inf	NA,0.60292	0.000280656	0.000559573
3	chr11:62155107:A:C	62155107	NA,C	NA,A	NA,1	NA,inf	NA,inf	NA,0.602604	0.000280545	0.000559353
3	chr11:62148435:C:G	62148435	NA,G	NA,C	NA,1	NA,inf	NA,inf	NA,0.602517	0.000280521	0.000559305
3	chr11:62145924:T:C	62145924	NA,C	NA,T	NA,1	NA,inf	NA,inf	NA,0.602427	0.000280506	0.000559274
3	chr11:62146305:G:A	62146305	NA,A	NA,G	NA,1	NA,inf	NA,inf	NA,0.601709	0.000280463	0.000559189
3	chr11:62150856:T:C	62150856	NA,C	NA,T	NA,1	NA,inf	NA,inf	NA,0.600851	0.000279957	0.000558179
3	chr11:62148229:C:T	62148229	NA,T	NA,C	NA,1	NA,inf	NA,inf	NA,0.600722	0.000279889	0.000558043
3	chr11:61560240:T:C	61560240	C,NA	T,NA	1,NA	-inf,NA	inf,NA	1.00207,NA	0.000279794	0.000557663
3	chr11:62227180:T:C	62227180	NA,C	NA,T	NA,1	NA,inf	NA,inf	NA,0.336671	0.000279667	0.000557318
3	chr11:62152006:G:A	62152006	NA,A	NA,G	NA,1	NA,inf	NA,inf	NA,0.59995	0.000279624	0.000557515
3	chr11:62150634:A:G	62150634	NA,G	NA,A	NA,1	NA,inf	NA,inf	NA,0.59995	0.000279624	0.000557515
3	chr11:62149047:C:G	62149047	NA,G	NA,C	NA,1	NA,inf	NA,inf	NA,0.59995	0.000279624	0.000557515
3	chr11:62148851:C:A	62148851	NA,A	NA,C	NA,1	NA,inf	NA,inf	NA,0.59995	0.000279624	0.000557515
3	chr11:62148981:T:A	62148981	NA,A	NA,T	NA,1	NA,inf	NA,inf	NA,0.59995	0.000279624	0.000557515
3	chr11:62148840:C:T	62148840	NA,T	NA,C	NA,1	NA,inf	NA,inf	NA,0.59995	0.000279624	0.000557515
3	chr11:62148574:G:A	62148574	NA,A	NA,G	NA,1	NA,inf	NA,inf	NA,0.59995	0.000279624	0.000557515
3	chr11:62155997:T:C	62155997	NA,C	NA,T	NA,1	NA,inf	NA,inf	NA,0.599791	0.000279615	0.000557496
3	chr11:62150370:T:C	62150370	NA,C	NA,T	NA,1	NA,inf	NA,inf	NA,0.599756	0.000279553	0.000557372
3	chr11:62146038:C:T	62146038	NA,T	NA,C	NA,1	NA,inf	NA,inf	NA,0.599015	0.000279321	0.000556909
3	chr11:61939959:A:G	61939959	NA,G	NA,A	NA,1	NA,inf	NA,inf	NA,0.583057	0.000278993	0.000556143
3	chr11:62156168:A:G	62156168	NA,G	NA,A	NA,1	NA,inf	NA,inf	NA,0.597963	0.000278923	0.000556116
3	chr11:62197522:C:T	62197522	NA,T	NA,C	NA,1	NA,inf	NA,inf	NA,0.695101	0.000278899	0.00055611
3	chr11:62156623:G:T	62156623	NA,T	NA,G	NA,1	NA,inf	NA,inf	NA,0.596879	0.000278596	0.000555464
3	chr11:62154639:C:CTATT	62154639	NA,CTATT	NA,C	NA,1	NA,inf	NA,inf	NA,0.596302	0.000278358	0.000554989
3	chr11:62155914:A:G	62155914	NA,G	NA,A	NA,1	NA,inf	NA,inf	NA,0.596005	0.000278249	0.000554772
3	chr11:62154635:G:A	62154635	NA,A	NA,G	NA,1	NA,inf	NA,inf	NA,0.595548	0.000278097	0.000554469
3	chr11:62156953:A:G	62156953	NA,G	NA,A	NA,1	NA,inf	NA,inf	NA,0.594284	0.000277704	0.000553684
3	chr11:62155919:TTGA:T	62155919	NA,T	NA,TTGA	NA,1	NA,inf	NA,inf	NA,0.594367	0.00027769	0.000553656
3	chr11:61470059:G:C	61470059	NA,C	NA,G	NA,1	NA,-inf	NA,inf	NA,0.356789	0.000277672	0.000553125
3	chr11:62227908:A:G	62227908	NA,G	NA,A	NA,1	NA,inf	NA,inf	NA,0.331814	0.000277536	0.000553071
3	chr11:61984156:T:A	61984156	NA,A	NA,T	NA,1	NA,inf	NA,inf	NA,0.804166	0.000277027	0.000552684
3	chr11:62151576:G:A	62151576	NA,A	NA,G	NA,1	NA,inf	NA,inf	NA,0.592366	0.000276996	0.000552273
3	chr11:61572237:C:T	61572237	NA,T	NA,C	NA,1	NA,inf	NA,inf	NA,0.620033	0.000276809	0.00055191
3	chr11:61966293:A:G	61966293	NA,G	NA,A	NA,1	NA,inf	NA,inf	NA,0.47497	0.000276694	0.000551579
3	chr11:62107479:G:A	62107479	NA,A	NA,G	NA,1	NA,-inf	NA,inf	NA,0.432098	0.000276682	0.000552401
3	chr11:62148114:T:C	62148114	NA,C	NA,T	NA,1	NA,inf	NA,inf	NA,0.590928	0.000276498	0.000551279
3	chr11:62111089:T:A	62111089	NA,A	NA,T	NA,1	NA,inf	NA,inf	NA,0.513025	0.00027647	0.000551024
3	chr11:62148618:C:T	62148618	NA,T	NA,C	NA,1	NA,inf	NA,inf	NA,0.589497	0.000276242	0.000550769
3	chr11:61518056:C:A	61518056	NA,A	NA,C	NA,1	NA,-inf	NA,inf	NA,0.400362	0.000276069	0.000549999
3	chr11:61455194:C:T	61455194	NA,T	NA,C	NA,1	NA,-inf	NA,inf	NA,0.43067	0.000275399	0.000548734
3	chr11:62149968:A:G	62149968	NA,G	NA,A	NA,1	NA,inf	NA,inf	NA,0.587502	0.000275323	0.000548936
3	chr11:62156378:G:A	62156378	NA,A	NA,G	NA,1	NA,inf	NA,inf	NA,0.585883	0.00027479	0.000547873
3	chr11:61982958:G:A	61982958	NA,A	NA,G	NA,1	NA,inf	NA,inf	NA,0.932086	0.000274727	0.000547951
3	chr11:61982955:T:C	61982955	NA,C	NA,T	NA,1	NA,inf	NA,inf	NA,0.932455	0.000274447	0.000547393
3	chr11:61351375:C:T	61351375	NA,T	NA,C	NA,1	NA,inf	NA,inf	NA,0.540822	0.000274369	0.000546909
3	chr11:61734879:C:T	61734879	NA,T	NA,C	NA,1	NA,inf	NA,inf	NA,0.511919	0.000273938	0.000545888
3	chr11:62311347:A:G	62311347	G,G	A,A	1,1	inf,inf	inf,inf	2.81535,0.278475	0.000273793	0.000550541
3	chr11:61597107:T:A	61597107	NA,A	NA,T	NA,1	NA,inf	NA,inf	NA,0.5094	0.000273603	0.000545309
3	chr11:61438273:C:T	61438273	NA,T	NA,C	NA,1	NA,-inf	NA,inf	NA,0.425872	0.000273598	0.000545147
3	chr11:62153630:A:G	62153630	NA,G	NA,A	NA,1	NA,inf	NA,inf	NA,0.582277	0.000273572	0.000545444
3	chr11:62149083:C:G	62149083	NA,G	NA,C	NA,1	NA,inf	NA,inf	NA,0.580536	0.000272983	0.000544267
3	chr11:61982952:T:C	61982952	NA,C	NA,T	NA,1	NA,inf	NA,inf	NA,0.926103	0.000272954	0.000544414
3	chr11:62312497:T:C	62312497	C,C	T,T	1,1	inf,inf	inf,inf	1.40839,0.333387	0.000272847	0.000550718
3	chr11:62153335:G:C	62153335	NA,C	NA,G	NA,1	NA,inf	NA,inf	NA,0.578911	0.00027244	0.000543186
3	chr11:61896763:C:A	61896763	NA,A	NA,C	NA,1	NA,-inf	NA,inf	NA,0.319945	0.000272399	0.000542603
3	chr11:61839461:T:A	61839461	NA,A	NA,T	NA,1	NA,-inf	NA,inf	NA,0.388134	0.000271885	0.000541651
3	chr11:61339460:G:GA	61339460	NA,GA	NA,G	NA,1	NA,-inf	NA,inf	NA,0.422765	0.000271708	0.000541377
3	chr11:61693699:C:T	61693699	NA,T	NA,C	NA,1	NA,-inf	NA,inf	NA,0.445547	0.00027142	0.000540772
3	chr11:61712706:G:A	61712706	NA,A	NA,G	NA,1	NA,inf	NA,inf	NA,0.631119	0.000271378	0.000541018
3	chr11:62308201:T:C	62308201	NA,C	NA,T	NA,1	NA,-inf	NA,inf	NA,0.409281	0.000271214	0.000540584
3	chr11:62000191:C:T	62000191	NA,T	NA,C	NA,1	NA,-inf	NA,inf	NA,0.332594	0.000271096	0.000539926
3	chr11:61366500:G:A	61366500	NA,A	NA,G	NA,1	NA,-inf	NA,inf	NA,0.409877	0.00027108	0.000540117
3	chr11:62297372:G:C	62297372	C,C	G,G	1,1	-inf,-inf	inf,inf	1.01745,1.03411	0.00027085	0.000553709
3	chr11:61462851:G:A	61462851	NA,A	NA,G	NA,1	NA,inf	NA,inf	NA,0.477139	0.000270669	0.000539427
3	chr11:61405235:CAT:C	61405235	NA,C	NA,CAT	NA,1	NA,-inf	NA,inf	NA,0.419021	0.000270599	0.000539174
3	chr11:62116237:T:C	62116237	NA,C	NA,T	NA,1	NA,inf	NA,inf	NA,0.664092	0.000270489	0.000539325
3	chr11:61424285:T:C	61424285	NA,C	NA,T	NA,1	NA,-inf	NA,inf	NA,0.418701	0.000270482	0.000538941
3	chr11:62065336:A:C	62065336	NA,C	NA,A	NA,1	NA,inf	NA,inf	NA,0.499647	0.000270383	0.000539003
3	chr11:61913875:C:T	61913875	NA,T	NA,C	NA,1	NA,-inf	NA,inf	NA,0.326984	0.000270287	0.000538377
3	chr11:62056104:G:A	62056104	A,A	G,G	1,1	inf,-inf	inf,inf	0.254372,0.317123	0.00027005	0.000540957
3	chr11:61997810:C:T	61997810	NA,T	NA,C	NA,1	NA,inf	NA,inf	NA,0.537516	0.000269997	0.000538176
3	chr11:61715276:T:TA	61715276	TA,NA	T,NA	1,NA	-inf,NA	inf,NA	1.00603,NA	0.000269831	0.00053773
3	chr11:61885768:G:A	61885768	NA,A	NA,G	NA,1	NA,-inf	NA,inf	NA,0.380831	0.000269251	0.000536521
3	chr11:61533232:G:C	61533232	NA,C	NA,G	NA,1	NA,-inf	NA,inf	NA,0.490026	0.000268577	0.000535269
3	chr11:62039219:A:G	62039219	NA,G	NA,A	NA,1	NA,inf	NA,inf	NA,0.504956	0.000268551	0.000535296
3	chr11:62039506:C:T	62039506	NA,T	NA,C	NA,1	NA,inf	NA,inf	NA,0.504742	0.000268457	0.000535108
3	chr11:61531401:G:A	61531401	A,NA	G,NA	1,NA	-inf,NA	inf,NA	0.757227,NA	0.00026834	0.000534867
3	chr11:61355553:C:A	61355553	NA,A	NA,C	NA,1	NA,-inf	NA,inf	NA,0.408908	0.00026805	0.000534087
3	chr11:61932001:A:C	61932001	NA,C	NA,A	NA,1	NA,inf	NA,inf	NA,0.549583	0.000267877	0.000533976
3	chr11:62130695:A:G	62130695	NA,G	NA,A	NA,1	NA,inf	NA,inf	NA,0.528267	0.000267841	0.000533884
3	chr11:61307554:TC:T	61307554	NA,T	NA,TC	NA,1	NA,-inf	NA,inf	NA,0.407691	0.000267674	0.000533338
3	chr11:62142810:T:C	62142810	NA,C	NA,T	NA,1	NA,inf	NA,inf	NA,0.564449	0.000267659	0.000533648
3	chr11:62292610:A:T	62292610	T,T	A,A	1,1	-inf,-inf	inf,inf	0.99279,1.22414	0.000267527	0.000546712
3	chr11:61342099:A:G	61342099	NA,G	NA,A	NA,1	NA,-inf	NA,inf	NA,0.407028	0.000267429	0.000532849
3	chr11:61322539:G:T	61322539	NA,T	NA,G	NA,1	NA,-inf	NA,inf	NA,0.4067	0.000267307	0.000532607
3	chr11:61311926:C:T	61311926	NA,T	NA,C	NA,1	NA,-inf	NA,inf	NA,0.4067	0.000267307	0.000532607
3	chr11:61337905:C:G	61337905	NA,G	NA,C	NA,1	NA,-inf	NA,inf	NA,0.4067	0.000267307	0.000532607
3	chr11:61350290:G:C	61350290	NA,C	NA,G	NA,1	NA,-inf	NA,inf	NA,0.4067	0.000267307	0.000532607
3	chr11:61855258:G:A	61855258	NA,A	NA,G	NA,1	NA,inf	NA,inf	NA,0.510798	0.000267145	0.000532523
3	chr11:61761479:G:A	61761479	NA,A	NA,G	NA,1	NA,inf	NA,inf	NA,0.507658	0.000267016	0.000532244
3	chr11:61321284:TCA:T	61321284	NA,T	NA,TCA	NA,1	NA,-inf	NA,inf	NA,0.405899	0.000267015	0.000532024
3	chr11:61319721:C:T	61319721	NA,T	NA,C	NA,1	NA,-inf	NA,inf	NA,0.405807	0.00026698	0.000531955
3	chr11:62295281:G:A	62295281	NA,A	NA,G	NA,1	NA,inf	NA,inf	NA,0.477921	0.000266918	0.000532025
3	chr11:61951598:T:C	61951598	NA,C	NA,T	NA,1	NA,inf	NA,inf	NA,0.591179	0.000266744	0.000531814
3	chr11:61932547:C:T	61932547	T,NA	C,NA	1,NA	-inf,NA	inf,NA	2.25806,NA	0.000266652	0.000530888
3	chr11:61800988:A:C	61800988	NA,C	NA,A	NA,1	NA,inf	NA,inf	NA,0.534299	0.000266536	0.000531308
3	chr11:61615415:C:A	61615415	NA,A	NA,C	NA,1	NA,inf	NA,inf	NA,0.489526	0.00026629	0.000530732
3	chr11:62073647:A:T	62073647	NA,T	NA,A	NA,1	NA,inf	NA,inf	NA,0.479623	0.000266137	0.000530466
3	chr11:61454647:C:T	61454647	NA,T	NA,C	NA,1	NA,inf	NA,inf	NA,0.51621	0.000266087	0.000530364
3	chr11:62181396:G:A	62181396	NA,A	NA,G	NA,1	NA,-inf	NA,inf	NA,0.407595	0.000265624	0.00053034
3	chr11:61375535:C:G	61375535	NA,G	NA,C	NA,1	NA,-inf	NA,inf	NA,0.391347	0.000265559	0.000529103
3	chr11:62131189:G:A	62131189	NA,A	NA,G	NA,1	NA,inf	NA,inf	NA,0.520596	0.000265483	0.000529238
3	chr11:61935640:G:A	61935640	NA,A	NA,G	NA,1	NA,-inf	NA,inf	NA,0.35848	0.000264702	0.000527321
3	chr11:62287172:G:A	62287172	NA,A	NA,G	NA,1	NA,inf	NA,inf	NA,0.48086	0.000264486	0.000526945
3	chr11:61852556:C:T	61852556	NA,T	NA,C	NA,1	NA,inf	NA,inf	NA,0.62243	0.000264327	0.000526661
3	chr11:62289992:A:T	62289992	T,T	A,A	1,1	-inf,-inf	inf,inf	0.974695,1.24886	0.000264219	0.000539887
3	chr11:62254970:C:A	62254970	A,A	C,C	1,1	-inf,inf	inf,inf	1.19213,0.707174	0.000264192	0.000528626
3	chr11:62005114:C:T	62005114	NA,T	NA,C	NA,1	NA,inf	NA,inf	NA,0.608217	0.00026402	0.000525963
3	chr11:61928814:T:C	61928814	NA,C	NA,T	NA,1	NA,-inf	NA,inf	NA,0.353983	0.00026342	0.000524764
3	chr11:62200412:G:T	62200412	T,T	G,G	1,1	inf,inf	inf,inf	0.870159,1.47266	0.000263403	0.000526271
3	chr11:61893641:T:C	61893641	C,C	T,T	1,1	inf,inf	inf,inf	0.784825,0.834337	0.000263357	0.000524169
3	chr11:62142148:T:C	62142148	NA,C	NA,T	NA,1	NA,inf	NA,inf	NA,0.417363	0.000263286	0.00052444
3	chr11:61975806:T:C	61975806	NA,C	NA,T	NA,1	NA,inf	NA,inf	NA,0.441574	0.00026291	0.000524101
3	chr11:62254796:G:A	62254796	NA,A	NA,G	NA,1	NA,-inf	NA,inf	NA,0.317658	0.000262895	0.000523575
3	chr11:61852607:G:A	61852607	A,NA	G,NA	1,NA	-inf,NA	inf,NA	0.199159,NA	0.000262867	0.000524042
3	chr11:61790956:G:A	61790956	NA,A	NA,G	NA,1	NA,-inf	NA,inf	NA,0.390431	0.000262083	0.000522189
3	chr11:62138925:A:G	62138925	NA,G	NA,A	NA,1	NA,inf	NA,inf	NA,0.473166	0.000261954	0.000522094
3	chr11:61389354:CAGGCAAGGGTCAACCTTGCAG:C	61389354	NA,C	NA,CAGGCAAGGGTCAACCTTGCAG	NA,1	NA,inf	NA,inf	NA,0.509384	0.000261649	0.000521537
3	chr11:61376327:T:C	61376327	NA,C	NA,T	NA,1	NA,-inf	NA,inf	NA,0.380327	0.000261573	0.000521163
3	chr11:62073899:T:C	62073899	NA,C	NA,T	NA,1	NA,inf	NA,inf	NA,0.632413	0.000261413	0.000521206
3	chr11:62260623:A:G	62260623	NA,G	NA,A	NA,1	NA,-inf	NA,inf	NA,0.314622	0.000260709	0.00051982
3	chr11:61525096:G:A	61525096	NA,A	NA,G	NA,1	NA,-inf	NA,inf	NA,0.37634	0.000260455	0.000519014
3	chr11:62282133:C:T	62282133	NA,T	NA,C	NA,1	NA,inf	NA,inf	NA,0.461823	0.000260426	0.000519083
3	chr11:61522509:A:G	61522509	NA,G	NA,A	NA,1	NA,inf	NA,inf	NA,0.480726	0.000260268	0.00051872
3	chr11:61652642:C:T	61652642	NA,T	NA,C	NA,1	NA,inf	NA,inf	NA,0.527783	0.000259983	0.000518186
3	chr11:62119805:T:C	62119805	NA,C	NA,T	NA,1	NA,-inf	NA,inf	NA,0.345047	0.000259856	0.000517657
3	chr11:62252665:C:T	62252665	NA,T	NA,C	NA,1	NA,-inf	NA,inf	NA,0.309115	0.000259545	0.00051691
3	chr11:61784882:G:A	61784882	NA,A	NA,G	NA,1	NA,-inf	NA,inf	NA,0.329379	0.000258791	0.000515507
3	chr11:61690943:G:A	61690943	NA,A	NA,G	NA,1	NA,inf	NA,inf	NA,0.590789	0.000258641	0.000515618
3	chr11:62289554:A:G	62289554	NA,G	NA,A	NA,1	NA,inf	NA,inf	NA,0.479262	0.000258476	0.000515088
3	chr11:61573342:C:G	61573342	NA,G	NA,C	NA,1	NA,-inf	NA,inf	NA,0.367132	0.000258408	0.000514903
3	chr11:62117601:A:C	62117601	NA,C	NA,A	NA,1	NA,inf	NA,inf	NA,0.326908	0.000258371	0.000514568
3	chr11:62155999:C:T	62155999	NA,T	NA,C	NA,1	NA,inf	NA,inf	NA,0.528716	0.000258358	0.000515095
3	chr11:62004578:C:G	62004578	NA,G	NA,C	NA,1	NA,inf	NA,inf	NA,0.360943	0.000258209	0.000514394
3	chr11:61691990:G:A	61691990	NA,A	NA,G	NA,1	NA,inf	NA,inf	NA,0.532437	0.000257887	0.000514089
3	chr11:61738432:G:A	61738432	NA,A	NA,G	NA,1	NA,inf	NA,inf	NA,0.480095	0.000257747	0.000513758
3	chr11:62123328:T:C	62123328	NA,C	NA,T	NA,1	NA,inf	NA,inf	NA,0.555665	0.000257562	0.000513595
3	chr11:62289162:C:G	62289162	NA,G	NA,C	NA,1	NA,inf	NA,inf	NA,0.475064	0.000257147	0.000512439
3	chr11:62019989:G:C	62019989	NA,C	NA,G	NA,1	NA,inf	NA,inf	NA,0.576937	0.000257119	0.000512192
3	chr11:61950564:G:A	61950564	NA,A	NA,G	NA,1	NA,inf	NA,inf	NA,0.696154	0.000256877	0.00051225
3	chr11:61950243:T:C	61950243	NA,C	NA,T	NA,1	NA,inf	NA,inf	NA,0.695305	0.000256635	0.000511765
3	chr11:62295397:A:G	62295397	G,G	A,A	1,1	-inf,-inf	inf,inf	0.992194,1.02896	0.000256525	0.000524275
3	chr11:61498657:A:G	61498657	NA,G	NA,A	NA,1	NA,inf	NA,inf	NA,0.515393	0.000256518	0.00051132
3	chr11:62129826:G:A	62129826	NA,A	NA,G	NA,1	NA,inf	NA,inf	NA,0.61806	0.000256394	0.000511207
3	chr11:61524754:C:T	61524754	NA,T	NA,C	NA,1	NA,-inf	NA,inf	NA,0.339619	0.000256362	0.000510756
3	chr11:61353609:G:A	61353609	NA,A	NA,G	NA,1	NA,-inf	NA,inf	NA,0.322935	0.000256303	0.000510632
3	chr11:61460952:C:T	61460952	NA,T	NA,C	NA,1	NA,inf	NA,inf	NA,0.463285	0.000256254	0.000510776
3	chr11:61334591:G:A	61334591	NA,A	NA,G	NA,1	NA,inf	NA,inf	NA,0.482057	0.000256192	0.000510643
3	chr11:61337172:G:A	61337172	NA,A	NA,G	NA,1	NA,inf	NA,inf	NA,0.46776	0.000256167	0.000510575
3	chr11:62064668:G:A	62064668	NA,A	NA,G	NA,1	NA,inf	NA,inf	NA,0.653762	0.000255776	0.000510071
3	chr11:61690999:C:T	61690999	NA,T	NA,C	NA,1	NA,inf	NA,inf	NA,0.52514	0.000255711	0.000509751
3	chr11:61544371:G:A	61544371	NA,A	NA,G	NA,1	NA,inf	NA,inf	NA,0.522492	0.000255655	0.000509635
3	chr11:61326327:T:TG	61326327	NA,TG	NA,T	NA,1	NA,-inf	NA,inf	NA,0.372842	0.000255549	0.000509187
3	chr11:62035796:G:A	62035796	NA,A	NA,G	NA,1	NA,-inf	NA,inf	NA,0.373201	0.000255495	0.000509059
3	chr11:62286215:A:G	62286215	G,G	A,A	1,1	-inf,-inf	inf,inf	0.430321,2.05682	0.000255464	0.000513818
3	chr11:62004504:T:G	62004504	NA,G	NA,T	NA,1	NA,inf	NA,inf	NA,0.458941	0.000255352	0.000508929
3	chr11:62030879:T:C	62030879	NA,C	NA,T	NA,1	NA,-inf	NA,inf	NA,0.340279	0.00025496	0.000507933
3	chr11:62177012:C:T	62177012	NA,T	NA,C	NA,1	NA,inf	NA,inf	NA,0.613965	0.000254876	0.00050818
3	chr11:61358452:T:C	61358452	NA,C	NA,T	NA,1	NA,-inf	NA,inf	NA,0.355842	0.000254781	0.000507647
3	chr11:61906340:A:G	61906340	NA,G	NA,A	NA,1	NA,inf	NA,inf	NA,0.496137	0.000254626	0.000507545
3	chr11:62253805:T:C	62253805	NA,C	NA,T	NA,1	NA,inf	NA,inf	NA,0.441256	0.000254435	0.000507128
3	chr11:62035803:C:T	62035803	NA,T	NA,C	NA,1	NA,-inf	NA,inf	NA,0.369517	0.000254344	0.000506769
3	chr11:61430192:G:A	61430192	NA,A	NA,G	NA,1	NA,inf	NA,inf	NA,0.48662	0.000254069	0.000506425
3	chr11:62256945:C:T	62256945	NA,T	NA,C	NA,1	NA,inf	NA,inf	NA,0.473246	0.000253984	0.000506298
3	chr11:61692490:C:T	61692490	NA,T	NA,C	NA,1	NA,inf	NA,inf	NA,0.473634	0.000253946	0.000506146
3	chr11:61528337:T:C	61528337	NA,C	NA,T	NA,1	NA,inf	NA,inf	NA,0.585588	0.000253829	0.000506083
3	chr11:62081300:G:A	62081300	NA,A	NA,G	NA,1	NA,inf	NA,inf	NA,0.498701	0.000253785	0.00050593
3	chr11:61963761:C:A	61963761	NA,A	NA,C	NA,1	NA,inf	NA,inf	NA,0.406462	0.000253661	0.000505649
3	chr11:62117678:T:C	62117678	NA,C	NA,T	NA,1	NA,-inf	NA,inf	NA,0.336991	0.00025345	0.000504834
3	chr11:61476304:C:T	61476304	NA,T	NA,C	NA,1	NA,inf	NA,inf	NA,0.483248	0.000253165	0.000504624
3	chr11:62008646:A:G	62008646	NA,G	NA,A	NA,1	NA,-inf	NA,inf	NA,0.754514	0.000252845	0.000504307
3	chr11:62149258:A:G	62149258	NA,G	NA,A	NA,1	NA,-inf	NA,inf	NA,0.251711	0.000252745	0.000503385
3	chr11:61408532:G:C	61408532	NA,C	NA,G	NA,1	NA,inf	NA,inf	NA,0.48241	0.00025271	0.000503716
3	chr11:61894823:GC:G	61894823	NA,G	NA,GC	NA,1	NA,inf	NA,inf	NA,0.619991	0.000252609	0.000503725
3	chr11:61576062:G:A	61576062	NA,A	NA,G	NA,1	NA,-inf	NA,inf	NA,0.350135	0.000252541	0.000503216
3	chr11:61930523:A:T	61930523	NA,T	NA,A	NA,1	NA,inf	NA,inf	NA,0.482321	0.000252521	0.000503361
3	chr11:62292698:T:C	62292698	C,C	T,T	1,1	inf,inf	inf,inf	0.0296877,0.730409	0.000252417	0.000505716
3	chr11:61727443:C:T	61727443	NA,T	NA,C	NA,1	NA,inf	NA,inf	NA,0.447874	0.000252088	0.000502457
3	chr11:62247431:C:G	62247431	NA,G	NA,C	NA,1	NA,-inf	NA,inf	NA,0.287822	0.000251754	0.000501408
3	chr11:61513820:G:A	61513820	NA,A	NA,G	NA,1	NA,-inf	NA,inf	NA,0.362781	0.000251275	0.000500718
3	chr11:61742925:A:G	61742925	NA,G	NA,A	NA,1	NA,-inf	NA,inf	NA,0.348705	0.000251209	0.000500554
3	chr11:61574886:G:A	61574886	NA,A	NA,G	NA,1	NA,-inf	NA,inf	NA,0.345831	0.000251093	0.000500331
3	chr11:61914414:C:T	61914414	NA,T	NA,C	NA,1	NA,-inf	NA,inf	NA,0.280562	0.000250572	0.000499135
3	chr11:62002763:G:A	62002763	NA,A	NA,G	NA,1	NA,-inf	NA,inf	NA,0.736661	0.00025025	0.000499083
3	chr11:62126249:GC:G	62126249	NA,G	NA,GC	NA,1	NA,inf	NA,inf	NA,0.594732	0.000250231	0.000498911
3	chr11:61423692:G:GT	61423692	NA,GT	NA,G	NA,1	NA,inf	NA,inf	NA,0.470172	0.000249743	0.000497795
3	chr11:61980336:C:T	61980336	NA,T	NA,C	NA,1	NA,-inf	NA,inf	NA,0.331239	0.000249532	0.000497151
3	chr11:62177847:C:T	62177847	NA,T	NA,C	NA,1	NA,-inf	NA,inf	NA,0.366741	0.000249521	0.000498117
3	chr11:61723495:C:T	61723495	NA,T	NA,C	NA,1	NA,inf	NA,inf	NA,0.44141	0.0002495	0.0004973
3	chr11:62144738:C:T	62144738	NA,T	NA,C	NA,1	NA,-inf	NA,inf	NA,0.242707	0.00024938	0.000496689
3	chr11:61380195:C:T	61380195	NA,T	NA,C	NA,1	NA,-inf	NA,inf	NA,0.357805	0.000249094	0.000496336
3	chr11:61879527:C:T	61879527	NA,T	NA,C	NA,1	NA,-inf	NA,inf	NA,0.279313	0.000248961	0.000495957
3	chr11:61769579:C:T	61769579	NA,T	NA,C	NA,1	NA,-inf	NA,inf	NA,0.361689	0.000248808	0.000495727
3	chr11:61336176:A:G	61336176	NA,G	NA,A	NA,1	NA,inf	NA,inf	NA,0.457598	0.000248726	0.000495758
3	chr11:62036904:G:A	62036904	NA,A	NA,G	NA,1	NA,-inf	NA,inf	NA,0.329928	0.000248299	0.000494667
3	chr11:61460832:C:A	61460832	NA,A	NA,C	NA,1	NA,-inf	NA,inf	NA,0.280549	0.000248283	0.000494603
3	chr11:62295037:A:G	62295037	G,G	A,A	1,1	-inf,-inf	inf,inf	0.975962,1.03254	0.000248195	0.000507159
3	chr11:61474403:T:C	61474403	NA,C	NA,T	NA,1	NA,inf	NA,inf	NA,0.465621	0.000247902	0.000494132
3	chr11:61743661:G:A	61743661	A,A	G,G	1,1	inf,-inf	inf,inf	0.260667,0.190532	0.000247733	0.000493625
3	chr11:61317354:C:T	61317354	NA,T	NA,C	NA,1	NA,inf	NA,inf	NA,0.647301	0.000247732	0.000493954
3	chr11:61906610:G:A	61906610	NA,A	NA,G	NA,1	NA,-inf	NA,inf	NA,0.266276	0.000247681	0.000493387
3	chr11:61366177:G:A	61366177	NA,A	NA,G	NA,1	NA,inf	NA,inf	NA,0.473654	0.000247657	0.000493683
3	chr11:62126772:C:A	62126772	NA,A	NA,C	NA,1	NA,inf	NA,inf	NA,0.583374	0.00024715	0.000492764
3	chr11:62039507:A:G	62039507	NA,G	NA,A	NA,1	NA,inf	NA,inf	NA,0.444516	0.000246919	0.000492196
3	chr11:62209706:A:T	62209706	NA,T	NA,A	NA,1	NA,inf	NA,inf	NA,0.584526	0.000246913	0.000492319
3	chr11:62117767:T:C	62117767	NA,C	NA,T	NA,1	NA,inf	NA,inf	NA,0.283402	0.000246869	0.00049167
3	chr11:61764319:C:T	61764319	NA,T	NA,C	NA,1	NA,inf	NA,inf	NA,0.473325	0.000246854	0.000492006
3	chr11:62100040:CT:C	62100040	NA,C	NA,CT	NA,1	NA,-inf	NA,inf	NA,0.350431	0.0002468	0.000491561
3	chr11:62142397:C:T	62142397	NA,T	NA,C	NA,1	NA,-inf	NA,inf	NA,0.235388	0.000246648	0.000491254
3	chr11:61704426:A:G	61704426	NA,G	NA,A	NA,1	NA,-inf	NA,inf	NA,0.371513	0.000246189	0.00049052
3	chr11:61704766:A:T	61704766	NA,T	NA,A	NA,1	NA,-inf	NA,inf	NA,0.371103	0.000246068	0.000490278
3	chr11:61692192:C:T	61692192	NA,T	NA,C	NA,1	NA,-inf	NA,inf	NA,0.371052	0.000246051	0.000490244
3	chr11:61704992:C:T	61704992	NA,T	NA,C	NA,1	NA,-inf	NA,inf	NA,0.371052	0.000246051	0.000490244
3	chr11:62122488:T:C	62122488	NA,C	NA,T	NA,1	NA,inf	NA,inf	NA,0.578675	0.000245895	0.000490258
3	chr11:61928049:C:T	61928049	NA,T	NA,C	NA,1	NA,inf	NA,inf	NA,0.447938	0.000245736	0.000489785
3	chr11:61642305:T:C	61642305	NA,C	NA,T	NA,1	NA,inf	NA,inf	NA,0.219457	0.0002457	0.000489618
3	chr11:61646361:C:T	61646361	NA,T	NA,C	NA,1	NA,-inf	NA,inf	NA,0.199856	0.000245442	0.000488951
3	chr11:62135971:G:A	62135971	NA,A	NA,G	NA,1	NA,inf	NA,inf	NA,0.416595	0.000245427	0.000489111
3	chr11:61624170:C:T	61624170	NA,T	NA,C	NA,1	NA,inf	NA,inf	NA,0.473974	0.000245282	0.000488884
3	chr11:61440651:A:G	61440651	NA,G	NA,A	NA,1	NA,-inf	NA,inf	NA,0.230527	0.000245143	0.000488349
3	chr11:61658601:AG:A	61658601	NA,A	NA,AG	NA,1	NA,-inf	NA,inf	NA,0.547461	0.000245065	0.000488362
3	chr11:61489429:G:T	61489429	NA,T	NA,G	NA,1	NA,inf	NA,inf	NA,0.540725	0.000244937	0.000488224
3	chr11:61943462:T:C	61943462	NA,C	NA,T	NA,1	NA,-inf	NA,inf	NA,0.247106	0.000244804	0.000487738
3	chr11:61370632:C:T	61370632	NA,T	NA,C	NA,1	NA,-inf	NA,inf	NA,0.304063	0.000244739	0.000487648
3	chr11:61909726:C:T	61909726	NA,T	NA,C	NA,1	NA,inf	NA,inf	NA,0.435018	0.000244707	0.00048772
3	chr11:61481004:G:A	61481004	NA,A	NA,G	NA,1	NA,inf	NA,inf	NA,0.426559	0.000244525	0.000487398
3	chr11:62035909:A:C	62035909	NA,C	NA,A	NA,1	NA,inf	NA,inf	NA,0.409228	0.000244398	0.000487128
3	chr11:62043402:C:T	62043402	NA,T	NA,C	NA,1	NA,-inf	NA,inf	NA,0.331486	0.000244379	0.000486931
3	chr11:62259044:G:C	62259044	NA,C	NA,G	NA,1	NA,-inf	NA,inf	NA,0.325038	0.000244248	0.000486632
3	chr11:62062572:G:T	62062572	NA,T	NA,G	NA,1	NA,inf	NA,inf	NA,0.567861	0.00024419	0.000486846
3	chr11:61570461:A:G	61570461	NA,G	NA,A	NA,1	NA,-inf	NA,inf	NA,0.326861	0.000244114	0.000486433
3	chr11:62067812:T:C	62067812	NA,C	NA,T	NA,1	NA,inf	NA,inf	NA,0.568344	0.000243961	0.000486389
3	chr11:61894738:T:C	61894738	NA,C	NA,T	NA,1	NA,inf	NA,inf	NA,0.683645	0.000243931	0.000486516
3	chr11:62288741:A:C	62288741	C,C	A,A	1,1	-inf,-inf	inf,inf	0.967057,1.19081	0.000243651	0.000497705
3	chr11:61880661:G:A	61880661	NA,A	NA,G	NA,1	NA,inf	NA,inf	NA,0.433639	0.000243569	0.000485443
3	chr11:62139714:G:A	62139714	NA,A	NA,G	NA,1	NA,-inf	NA,inf	NA,0.339215	0.000243146	0.000485329
3	chr11:62120803:C:G	62120803	NA,G	NA,C	NA,1	NA,inf	NA,inf	NA,0.218405	0.000243098	0.000484024
3	chr11:62002685:C:T	62002685	NA,T	NA,C	NA,1	NA,-inf	NA,inf	NA,0.284852	0.000243036	0.000484169
3	chr11:61925033:G:A	61925033	NA,A	NA,G	NA,1	NA,inf	NA,inf	NA,0.449406	0.000242925	0.000484177
3	chr11:62182544:C:A	62182544	NA,A	NA,C	NA,1	NA,inf	NA,inf	NA,0.415849	0.000242923	0.000484215
3	chr11:61870091:C:T	61870091	NA,T	NA,C	NA,1	NA,-inf	NA,inf	NA,0.286262	0.00024276	0.000483613
3	chr11:61697430:G:A	61697430	NA,A	NA,G	NA,1	NA,inf	NA,inf	NA,0.532267	0.000242738	0.000483903
3	chr11:62009959:C:A	62009959	NA,A	NA,C	NA,1	NA,-inf	NA,inf	NA,0.730115	0.000242613	0.000483868
3	chr11:61433712:C:T	61433712	NA,T	NA,C	NA,1	NA,-inf	NA,inf	NA,0.223242	0.000242603	0.000483293
3	chr11:61899652:G:A	61899652	NA,A	NA,G	NA,1	NA,inf	NA,inf	NA,0.461584	0.000242594	0.000483532
3	chr11:61330516:T:C	61330516	NA,C	NA,T	NA,1	NA,inf	NA,inf	NA,0.418301	0.000242576	0.000483464
3	chr11:62280819:C:T	62280819	T,T	C,C	1,1	-inf,-inf	inf,inf	1.20657,1.11102	0.000242407	0.000493565
3	chr11:62190003:G:A	62190003	NA,A	NA,G	NA,1	NA,inf	NA,inf	NA,0.398212	0.000242347	0.000482969
3	chr11:62146484:C:T	62146484	NA,T	NA,C	NA,1	NA,-inf	NA,inf	NA,0.222675	0.000242225	0.000482453
3	chr11:61489938:C:T	61489938	NA,T	NA,C	NA,1	NA,-inf	NA,inf	NA,0.330913	0.000242138	0.000482353
3	chr11:61889723:T:G	61889723	NA,G	NA,T	NA,1	NA,inf	NA,inf	NA,0.466289	0.000242113	0.000482633
3	chr11:61473520:T:C	61473520	NA,C	NA,T	NA,1	NA,inf	NA,inf	NA,0.401503	0.000241976	0.000482306
3	chr11:61702639:T:C	61702639	NA,C	NA,T	NA,1	NA,-inf	NA,inf	NA,0.595381	0.000241942	0.00048221
3	chr11:62142132:T:C	62142132	NA,C	NA,T	NA,1	NA,inf	NA,inf	NA,0.483412	0.000241777	0.000482023
3	chr11:61914834:A:G	61914834	NA,G	NA,A	NA,1	NA,inf	NA,inf	NA,0.582469	0.000241666	0.000481796
3	chr11:61876339:GC:G	61876339	NA,G	NA,GC	NA,1	NA,inf	NA,inf	NA,0.45373	0.000241613	0.000481595
3	chr11:62070869:A:G	62070869	NA,G	NA,A	NA,1	NA,-inf	NA,inf	NA,0.293234	0.000241553	0.00048137
3	chr11:61604382:C:T	61604382	NA,T	NA,C	NA,1	NA,inf	NA,inf	NA,0.437371	0.000241426	0.000481165
3	chr11:61363163:A:G	61363163	NA,G	NA,A	NA,1	NA,-inf	NA,inf	NA,0.253797	0.000241233	0.000480608
3	chr11:61359181:G:A	61359181	NA,A	NA,G	NA,1	NA,-inf	NA,inf	NA,0.302574	0.000241047	0.000480278
3	chr11:62030683:G:A	62030683	NA,A	NA,G	NA,1	NA,inf	NA,inf	NA,0.397352	0.000240645	0.00047964
3	chr11:61728592:G:A	61728592	NA,A	NA,G	NA,1	NA,inf	NA,inf	NA,0.400721	0.000240462	0.000479281
3	chr11:61955084:TCCACCC:T	61955084	NA,T	NA,TCCACCC	NA,1	NA,inf	NA,inf	NA,0.553994	0.000240435	0.000479331
3	chr11:61891157:T:C	61891157	NA,C	NA,T	NA,1	NA,inf	NA,inf	NA,0.529299	0.000240387	0.000478834
3	chr11:62010034:A:G	62010034	NA,G	NA,A	NA,1	NA,-inf	NA,inf	NA,0.72478	0.000240285	0.00047922
3	chr11:62026889:A:G	62026889	NA,G	NA,A	NA,1	NA,-inf	NA,inf	NA,0.276238	0.000239691	0.000477486
3	chr11:62007581:G:A	62007581	NA,A	NA,G	NA,1	NA,-inf	NA,inf	NA,0.721279	0.000239507	0.000477667
3	chr11:61595855:G:A	61595855	NA,A	NA,G	NA,1	NA,-inf	NA,inf	NA,0.305949	0.000239461	0.00047709
3	chr11:62035990:T:G	62035990	NA,G	NA,T	NA,1	NA,inf	NA,inf	NA,0.391341	0.000239292	0.000476948
3	chr11:61695985:C:G	61695985	NA,G	NA,C	NA,1	NA,inf	NA,inf	NA,0.464732	0.000239088	0.000476599
3	chr11:62105804:C:A	62105804	NA,A	NA,C	NA,1	NA,inf	NA,inf	NA,0.445584	0.00023895	0.000476367
3	chr11:61703184:C:T	61703184	NA,T	NA,C	NA,1	NA,inf	NA,inf	NA,0.516992	0.000238944	0.000476333
3	chr11:61534227:T:A	61534227	NA,A	NA,T	NA,1	NA,inf	NA,inf	NA,0.503898	0.000238936	0.000476341
3	chr11:61921746:C:T	61921746	NA,T	NA,C	NA,1	NA,-inf	NA,inf	NA,0.304219	0.000238804	0.000475802
3	chr11:61694185:G:A	61694185	NA,A	NA,G	NA,1	NA,inf	NA,inf	NA,0.418548	0.000238767	0.000475882
3	chr11:61870948:G:A	61870948	A,A	G,G	1,1	inf,-inf	inf,inf	1.48395,1.62261	0.000238165	0.000475275
3	chr11:61552781:C:T	61552781	NA,T	NA,C	NA,1	NA,-inf	NA,inf	NA,0.319857	0.000238164	0.000474557
3	chr11:61530071:C:G	61530071	NA,G	NA,C	NA,1	NA,inf	NA,inf	NA,0.49777	0.000238144	0.000474759
3	chr11:61957533:G:GCACCTA	61957533	NA,GCACCTA	NA,G	NA,1	NA,inf	NA,inf	NA,0.542673	0.000238017	0.000474512
3	chr11:62011041:A:C	62011041	NA,C	NA,A	NA,1	NA,inf	NA,inf	NA,0.297873	0.000237958	0.000474071
3	chr11:61305400:G:A	61305400	NA,A	NA,G	NA,1	NA,inf	NA,inf	NA,0.418836	0.000237599	0.000473578
3	chr11:61361094:C:T	61361094	NA,T	NA,C	NA,1	NA,-inf	NA,inf	NA,0.245466	0.000237593	0.000473358
3	chr11:62074910:G:A	62074910	NA,A	NA,G	NA,1	NA,inf	NA,inf	NA,0.419703	0.000237554	0.000473526
3	chr11:61892568:A:G	61892568	NA,G	NA,A	NA,1	NA,inf	NA,inf	NA,0.43978	0.000237537	0.00047345
3	chr11:61860409:T:C	61860409	C,C	T,T	1,1	-inf,-inf	inf,inf	7.25636,1.13714	0.00023748	0.000473793
3	chr11:61406142:T:C	61406142	NA,C	NA,T	NA,1	NA,inf	NA,inf	NA,0.321154	0.000237337	0.000472908
3	chr11:61327825:G:A	61327825	NA,A	NA,G	NA,1	NA,inf	NA,inf	NA,0.41624	0.000237086	0.000472555
3	chr11:61462150:G:A	61462150	NA,A	NA,G	NA,1	NA,-inf	NA,inf	NA,0.247709	0.000237024	0.000472188
3	chr11:62025094:G:A	62025094	NA,A	NA,G	NA,1	NA,-inf	NA,inf	NA,0.25869	0.000236947	0.000472006
3	chr11:62287395:A:G	62287395	G,G	A,A	1,1	-inf,-inf	inf,inf	1.00577,0.95817	0.000236745	0.000483557
3	chr11:62229258:T:C	62229258	NA,C	NA,T	NA,1	NA,inf	NA,inf	NA,0.549125	0.000236553	0.000471684
3	chr11:62190544:T:G	62190544	NA,G	NA,T	NA,1	NA,inf	NA,inf	NA,0.551041	0.000236391	0.000471377
3	chr11:61930599:G:C	61930599	NA,C	NA,G	NA,1	NA,inf	NA,inf	NA,0.414082	0.000236319	0.000471014
3	chr11:62067942:C:T	62067942	NA,T	NA,C	NA,1	NA,inf	NA,inf	NA,0.408728	0.000236173	0.000470753
3	chr11:62049728:A:G	62049728	G,G	A,A	1,1	inf,-inf	inf,inf	0.132367,0.73393	0.000236094	0.000470663
3	chr11:61665264:T:A	61665264	NA,A	NA,T	NA,1	NA,inf	NA,inf	NA,0.449812	0.000236069	0.000470582
3	chr11:61494986:G:A	61494986	NA,A	NA,G	NA,1	NA,-inf	NA,inf	NA,0.309149	0.000235631	0.000469406
3	chr11:61603151:G:A	61603151	NA,A	NA,G	NA,1	NA,-inf	NA,inf	NA,0.306803	0.000235547	0.00046935
3	chr11:62150651:A:G	62150651	NA,G	NA,A	NA,1	NA,-inf	NA,inf	NA,0.20852	0.000235346	0.000468809
3	chr11:62287883:G:A	62287883	NA,A	NA,G	NA,1	NA,inf	NA,inf	NA,0.401439	0.000235313	0.000468947
3	chr11:61318223:A:G	61318223	NA,G	NA,A	NA,1	NA,inf	NA,inf	NA,0.416332	0.00023512	0.000468649
3	chr11:61933661:C:T	61933661	NA,T	NA,C	NA,1	NA,inf	NA,inf	NA,0.402891	0.000235023	0.000468417
3	chr11:61866626:G:A	61866626	NA,A	NA,G	NA,1	NA,-inf	NA,inf	NA,0.311337	0.000234913	0.000468056
3	chr11:61471120:A:AGCTAGTCAC	61471120	NA,AGCTAGTCAC	NA,A	NA,1	NA,inf	NA,inf	NA,0.389264	0.000234848	0.000468098
3	chr11:62002735:C:T	62002735	T,T	C,C	1,1	-inf,-inf	inf,inf	0.0575124,1.61251	0.000234483	0.000468174
3	chr11:62188493:G:A	62188493	NA,A	NA,G	NA,1	NA,-inf	NA,inf	NA,0.303512	0.00023444	0.00046708
3	chr11:61373692:C:T	61373692	T,T	C,C	1,1	-inf,-inf	inf,inf	2.34114,0.145586	0.000234367	0.000468264
3	chr11:61791974:C:T	61791974	NA,T	NA,C	NA,1	NA,-inf	NA,inf	NA,0.289446	0.000234327	0.000466871
3	chr11:61915852:A:G	61915852	NA,G	NA,A	NA,1	NA,inf	NA,inf	NA,0.425863	0.00023424	0.000466914
3	chr11:61440172:G:A	61440172	NA,A	NA,G	NA,1	NA,inf	NA,inf	NA,0.398393	0.000234159	0.000466692
3	chr11:61316696:A:C	61316696	NA,C	NA,A	NA,1	NA,inf	NA,inf	NA,0.412529	0.000234152	0.000466717
3	chr11:62008114:A:C	62008114	NA,C	NA,A	NA,1	NA,-inf	NA,inf	NA,0.695091	0.000233847	0.000466363
3	chr11:61355757:TGA:T	61355757	NA,T	NA,TGA	NA,1	NA,inf	NA,inf	NA,0.403278	0.000233723	0.000465851
3	chr11:61913650:C:T	61913650	NA,T	NA,C	NA,1	NA,-inf	NA,inf	NA,0.302267	0.000233699	0.000465629
3	chr11:62306660:G:A	62306660	NA,A	NA,G	NA,1	NA,-inf	NA,inf	NA,0.296788	0.000233589	0.000465575
3	chr11:62297766:C:T	62297766	NA,T	NA,C	NA,1	NA,-inf	NA,inf	NA,0.231793	0.000233554	0.000465019
3	chr11:62053551:T:C	62053551	NA,C	NA,T	NA,1	NA,inf	NA,inf	NA,0.427279	0.000233487	0.000465444
3	chr11:62006320:G:A	62006320	NA,A	NA,G	NA,1	NA,-inf	NA,inf	NA,0.692712	0.000233343	0.000465357
3	chr11:61602189:A:G	61602189	NA,G	NA,A	NA,1	NA,inf	NA,inf	NA,0.417854	0.000233212	0.000464819
3	chr11:61794752:T:G	61794752	NA,G	NA,T	NA,1	NA,inf	NA,inf	NA,0.395985	0.000233053	0.000464532
3	chr11:61547499:T:TACACGC	61547499	NA,TACACGC	NA,T	NA,1	NA,-inf	NA,inf	NA,0.267698	0.000232257	0.000462744
3	chr11:61917158:A:T	61917158	NA,T	NA,A	NA,1	NA,-inf	NA,inf	NA,0.226628	0.000232205	0.000462585
3	chr11:62039499:T:A	62039499	NA,A	NA,T	NA,1	NA,inf	NA,inf	NA,0.331882	0.000231899	0.000462067
3	chr11:61656426:T:C	61656426	NA,C	NA,T	NA,1	NA,inf	NA,inf	NA,0.443551	0.000231788	0.000462051
3	chr11:62012986:C:T	62012986	NA,T	NA,C	NA,1	NA,-inf	NA,inf	NA,0.28886	0.000231699	0.000461672
3	chr11:61899884:C:T	61899884	NA,T	NA,C	NA,1	NA,inf	NA,inf	NA,0.43178	0.000231595	0.00046135
3	chr11:61856550:G:A	61856550	NA,A	NA,G	NA,1	NA,inf	NA,inf	NA,0.48046	0.000231407	0.000461046
3	chr11:62034331:T:TC	62034331	NA,TC	NA,T	NA,1	NA,-inf	NA,inf	NA,0.294948	0.000231376	0.000461023
3	chr11:61406013:C:T	61406013	NA,T	NA,C	NA,1	NA,inf	NA,inf	NA,0.376398	0.000231351	0.000461126
3	chr11:61999097:C:T	61999097	T,T	C,C	1,1	inf,-inf	inf,inf	0.755013,1.81689	0.000231097	0.000460479
3	chr11:62024243:T:C	62024243	NA,C	NA,T	NA,1	NA,inf	NA,inf	NA,0.433048	0.00023095	0.000460347
3	chr11:62227892:G:A	62227892	NA,A	NA,G	NA,1	NA,inf	NA,inf	NA,0.524201	0.000230945	0.000460491
3	chr11:61573446:G:C	61573446	NA,C	NA,G	NA,1	NA,-inf	NA,inf	NA,0.293065	0.00023092	0.000460163
3	chr11:61805050:G:A	61805050	NA,A	NA,G	NA,1	NA,-inf	NA,inf	NA,0.230689	0.000230748	0.000459661
3	chr11:61375471:C:T	61375471	T,T	C,C	1,1	-inf,-inf	inf,inf	2.14387,0.078909	0.000230685	0.000460732
3	chr11:62040945:G:T	62040945	NA,T	NA,G	NA,1	NA,-inf	NA,inf	NA,0.287685	0.000230425	0.000459132
3	chr11:61841661:T:C	61841661	NA,C	NA,T	NA,1	NA,-inf	NA,inf	NA,0.29654	0.000230309	0.000458931
3	chr11:62037066:CCTT:C	62037066	NA,C	NA,CCTT	NA,1	NA,inf	NA,inf	NA,0.366084	0.00023026	0.000458945
3	chr11:61450111:A:C	61450111	NA,C	NA,A	NA,1	NA,inf	NA,inf	NA,0.372494	0.000230259	0.000458951
3	chr11:62010046:G:A	62010046	NA,A	NA,G	NA,1	NA,-inf	NA,inf	NA,0.676164	0.000230103	0.000458887
3	chr11:62203942:G:A	62203942	A,A	G,G	1,1	inf,inf	inf,inf	0.908018,1.36074	0.000229775	0.000459094
3	chr11:61472921:C:T	61472921	NA,T	NA,C	NA,1	NA,inf	NA,inf	NA,0.369455	0.000229733	0.0004579
3	chr11:61303558:G:C	61303558	NA,C	NA,G	NA,1	NA,inf	NA,inf	NA,0.388219	0.000229706	0.000457842
3	chr11:61892423:G:A	61892423	NA,A	NA,G	NA,1	NA,-inf	NA,inf	NA,0.269615	0.000229503	0.000457269
3	chr11:61319264:G:A	61319264	NA,A	NA,G	NA,1	NA,inf	NA,inf	NA,0.403042	0.00022942	0.000457304
3	chr11:61877867:C:T	61877867	NA,T	NA,C	NA,1	NA,inf	NA,inf	NA,0.411501	0.00022938	0.000457207
3	chr11:61893156:T:C	61893156	NA,C	NA,T	NA,1	NA,inf	NA,inf	NA,0.407094	0.000229257	0.000456944
3	chr11:61702089:T:A	61702089	NA,A	NA,T	NA,1	NA,-inf	NA,inf	NA,0.261645	0.000229181	0.000456673
3	chr11:62292195:C:G	62292195	G,G	C,C	1,1	-inf,-inf	inf,inf	0.99254,0.947424	0.000228918	0.000467524
3	chr11:62004920:T:C	62004920	NA,C	NA,T	NA,1	NA,-inf	NA,inf	NA,0.667984	0.000228705	0.000456093
3	chr11:61521368:G:A	61521368	NA,A	NA,G	NA,1	NA,inf	NA,inf	NA,0.414658	0.000228536	0.000455583
3	chr11:61953036:G:A	61953036	NA,A	NA,G	NA,1	NA,inf	NA,inf	NA,0.501569	0.000228483	0.000455493
3	chr11:62047714:C:T	62047714	NA,T	NA,C	NA,1	NA,inf	NA,inf	NA,0.455859	0.000228476	0.000455508
3	chr11:61812781:A:G	61812781	NA,G	NA,A	NA,1	NA,-inf	NA,inf	NA,0.284187	0.000228376	0.00045506
3	chr11:61454539:A:G	61454539	NA,G	NA,A	NA,1	NA,-inf	NA,inf	NA,0.193394	0.000228373	0.000454915
3	chr11:62005783:C:T	62005783	NA,T	NA,C	NA,1	NA,-inf	NA,inf	NA,0.66622	0.000228157	0.000455001
3	chr11:61536630:G:C	61536630	NA,C	NA,G	NA,1	NA,inf	NA,inf	NA,0.529583	0.000228139	0.000454805
3	chr11:61770218:G:A	61770218	A,NA	G,NA	1,NA	-inf,NA	inf,NA	0.184975,NA	0.000228119	0.000455362
3	chr11:61416639:G:A	61416639	NA,A	NA,G	NA,1	NA,inf	NA,inf	NA,0.362249	0.000228	0.000454449
3	chr11:62290887:T:C	62290887	C,C	T,T	1,1	-inf,-inf	inf,inf	0.933008,1.06076	0.000227849	0.000465239
3	chr11:62029578:C:T	62029578	NA,T	NA,C	NA,1	NA,-inf	NA,inf	NA,0.275596	0.000227754	0.000453788
3	chr11:62036067:C:T	62036067	NA,T	NA,C	NA,1	NA,inf	NA,inf	NA,0.349236	0.00022767	0.000453776
3	chr11:62123896:G:C	62123896	NA,C	NA,G	NA,1	NA,inf	NA,inf	NA,0.147262	0.000227658	0.000453632
3	chr11:61884556:G:A	61884556	NA,A	NA,G	NA,1	NA,-inf	NA,inf	NA,0.199439	0.000227658	0.00045356
3	chr11:62157233:G:A	62157233	NA,A	NA,G	NA,1	NA,inf	NA,inf	NA,0.134724	0.000227652	0.00045319
3	chr11:61588950:G:T	61588950	NA,T	NA,G	NA,1	NA,-inf	NA,inf	NA,0.277383	0.000227634	0.000453591
3	chr11:61313988:T:C	61313988	NA,C	NA,T	NA,1	NA,inf	NA,inf	NA,0.377834	0.000227135	0.000452717
3	chr11:61522757:C:T	61522757	T,NA	C,NA	1,NA	-inf,NA	inf,NA	0.456356,NA	0.000227008	0.000452507
3	chr11:62147419:A:T	62147419	NA,T	NA,A	NA,1	NA,inf	NA,inf	NA,0.132612	0.000226988	0.000451872
3	chr11:61312846:A:G	61312846	NA,G	NA,A	NA,1	NA,inf	NA,inf	NA,0.376976	0.000226936	0.000452319
3	chr11:62060922:G:A	62060922	NA,A	NA,G	NA,1	NA,-inf	NA,inf	NA,0.106713	0.000226904	0.000452039
3	chr11:61797722:C:T	61797722	NA,T	NA,C	NA,1	NA,-inf	NA,inf	NA,0.217474	0.000226836	0.000451876
3	chr11:61310416:A:G	61310416	NA,G	NA,A	NA,1	NA,inf	NA,inf	NA,0.376355	0.000226779	0.000452007
3	chr11:61610198:G:A	61610198	NA,A	NA,G	NA,1	NA,-inf	NA,inf	NA,0.169129	0.000226662	0.000451613
3	chr11:61630008:C:T	61630008	NA,T	NA,C	NA,1	NA,-inf	NA,inf	NA,0.264271	0.00022666	0.000451651
3	chr11:61975573:C:T	61975573	T,T	C,C	1,1	-inf,-inf	inf,inf	3.20966,0.406642	0.000226596	0.000451278
3	chr11:61784624:C:T	61784624	NA,T	NA,C	NA,1	NA,-inf	NA,inf	NA,0.230512	0.000226411	0.000451141
3	chr11:62035649:A:G	62035649	NA,G	NA,A	NA,1	NA,inf	NA,inf	NA,0.342405	0.00022638	0.000451207
3	chr11:62036613:A:G	62036613	NA,G	NA,A	NA,1	NA,inf	NA,inf	NA,0.341697	0.000226295	0.000451038
3	chr11:62157321:CTCTT:C	62157321	NA,C	NA,CTCTT	NA,1	NA,inf	NA,inf	NA,0.130366	0.000226234	0.000450373
3	chr11:61660181:G:A	61660181	NA,A	NA,G	NA,1	NA,inf	NA,inf	NA,0.403789	0.000226194	0.000450868
3	chr11:62050266:A:G	62050266	NA,G	NA,A	NA,1	NA,inf	NA,inf	NA,0.344369	0.000226162	0.000450756
3	chr11:61369672:C:T	61369672	NA,T	NA,C	NA,1	NA,inf	NA,inf	NA,0.341627	0.000226132	0.000450681
3	chr11:62040788:G:T	62040788	NA,T	NA,G	NA,1	NA,inf	NA,inf	NA,0.348675	0.000225973	0.000450406
3	chr11:61618246:A:G	61618246	NA,G	NA,A	NA,1	NA,inf	NA,inf	NA,0.395461	0.000225664	0.000449774
3	chr11:62259080:G:A	62259080	A,A	G,G	1,1	-inf,-inf	inf,inf	1.73492,1.12273	0.000225592	0.000453485
3	chr11:61977200:A:G	61977200	G,G	A,A	1,1	-inf,-inf	inf,inf	3.2447,0.338259	0.00022558	0.000449192
3	chr11:62006858:A:T	62006858	NA,T	NA,A	NA,1	NA,inf	NA,inf	NA,0.354098	0.000225414	0.000449279
3	chr11:62005016:G:A	62005016	NA,A	NA,G	NA,1	NA,-inf	NA,inf	NA,0.651364	0.000225332	0.000449358
3	chr11:61538732:G:C	61538732	NA,C	NA,G	NA,1	NA,inf	NA,inf	NA,0.411469	0.000225285	0.000449083
3	chr11:61524825:T:C	61524825	NA,C	NA,T	NA,1	NA,-inf	NA,inf	NA,0.211947	0.000225207	0.000448688
3	chr11:62041840:C:T	62041840	NA,T	NA,C	NA,1	NA,inf	NA,inf	NA,0.4119	0.000225146	0.000448832
3	chr11:62149246:C:T	62149246	NA,T	NA,C	NA,1	NA,inf	NA,inf	NA,0.126578	0.000225047	0.000448017
3	chr11:62295905:G:T	62295905	NA,T	NA,G	NA,1	NA,inf	NA,inf	NA,0.35643	0.00022456	0.000447501
3	chr11:61941684:G:A	61941684	NA,A	NA,G	NA,1	NA,-inf	NA,inf	NA,0.253113	0.000224481	0.000447273
3	chr11:62051978:T:A	62051978	A,A	T,T	1,1	inf,-inf	inf,inf	0.162524,0.597625	0.000224422	0.000447612
3	chr11:61339910:A:G	61339910	NA,G	NA,A	NA,1	NA,inf	NA,inf	NA,0.366781	0.000224395	0.000447255
3	chr11:61332442:G:A	61332442	NA,A	NA,G	NA,1	NA,-inf	NA,inf	NA,0.257393	0.000224257	0.000446855
3	chr11:62187116:T:A	62187116	NA,A	NA,T	NA,1	NA,-inf	NA,inf	NA,0.17753	0.000224211	0.000446655
3	chr11:62001840:C:T	62001840	NA,T	NA,C	NA,1	NA,-inf	NA,inf	NA,0.271325	0.000224197	0.000446701
3	chr11:62155376:T:C	62155376	NA,C	NA,T	NA,1	NA,inf	NA,inf	NA,0.123672	0.000224089	0.000446114
3	chr11:61319568:A:G	61319568	NA,G	NA,A	NA,1	NA,inf	NA,inf	NA,0.337246	0.000224085	0.000446617
3	chr11:61306644:CT:C	61306644	NA,C	NA,CT	NA,1	NA,inf	NA,inf	NA,0.337057	0.000224046	0.000446539
3	chr11:62146333:A:G	62146333	NA,G	NA,A	NA,1	NA,inf	NA,inf	NA,0.123079	0.000224006	0.00044595
3	chr11:62146235:A:G	62146235	NA,G	NA,A	NA,1	NA,inf	NA,inf	NA,0.122947	0.000223984	0.000445906
3	chr11:62108817:T:C	62108817	NA,C	NA,T	NA,1	NA,inf	NA,inf	NA,0.211067	0.000223944	0.000446063
3	chr11:62249229:A:T	62249229	NA,T	NA,A	NA,1	NA,-inf	NA,inf	NA,0.212731	0.000223793	0.000445788
3	chr11:62027549:T:C	62027549	NA,C	NA,T	NA,1	NA,-inf	NA,inf	NA,0.158614	0.000223706	0.00044585
3	chr11:62020621:C:T	62020621	NA,T	NA,C	NA,1	NA,inf	NA,inf	NA,0.435225	0.000223636	0.000445519
3	chr11:61763041:G:A	61763041	NA,A	NA,G	NA,1	NA,-inf	NA,inf	NA,0.258321	0.000223413	0.000445179
3	chr11:61828314:G:A	61828314	NA,A	NA,G	NA,1	NA,-inf	NA,inf	NA,0.263941	0.000223302	0.000444954
3	chr11:61442536:A:G	61442536	NA,G	NA,A	NA,1	NA,inf	NA,inf	NA,0.343821	0.000223228	0.000444933
3	chr11:61343928:T:G	61343928	NA,G	NA,T	NA,1	NA,inf	NA,inf	NA,0.364367	0.000223156	0.000444796
3	chr11:61554007:A:C	61554007	NA,C	NA,A	NA,1	NA,-inf	NA,inf	NA,0.251891	0.000223137	0.00044464
3	chr11:62017419:G:T	62017419	NA,T	NA,G	NA,1	NA,inf	NA,inf	NA,0.341713	0.000223087	0.000444619
3	chr11:62136758:G:A	62136758	NA,A	NA,G	NA,1	NA,inf	NA,inf	NA,0.328112	0.000223024	0.000444518
3	chr11:62049845:A:G	62049845	G,G	A,A	1,1	inf,-inf	inf,inf	0.12705,0.726429	0.000222977	0.000444606
3	chr11:62002792:G:C	62002792	NA,C	NA,G	NA,1	NA,-inf	NA,inf	NA,0.221865	0.000222894	0.000444087
3	chr11:61689096:C:T	61689096	NA,T	NA,C	NA,1	NA,inf	NA,inf	NA,0.326737	0.000222855	0.00044417
3	chr11:62302830:A:G	62302830	NA,G	NA,A	NA,1	NA,-inf	NA,inf	NA,0.257964	0.00022273	0.000443926
3	chr11:61436929:T:C	61436929	NA,C	NA,T	NA,1	NA,inf	NA,inf	NA,0.341722	0.000222728	0.000443935
3	chr11:62301991:C:T	62301991	NA,T	NA,C	NA,1	NA,-inf	NA,inf	NA,0.257337	0.000222569	0.000443604
3	chr11:62234340:AAGGAC:A	62234340	NA,A	NA,AAGGAC	NA,1	NA,-inf	NA,inf	NA,0.251629	0.000222557	0.000443451
3	chr11:61405333:A:G	61405333	NA,G	NA,A	NA,1	NA,inf	NA,inf	NA,0.357673	0.000222524	0.000443525
3	chr11:62208040:G:A	62208040	NA,A	NA,G	NA,1	NA,-inf	NA,inf	NA,0.246236	0.000222522	0.000443399
3	chr11:61587957:C:A	61587957	NA,A	NA,C	NA,1	NA,-inf	NA,inf	NA,0.242158	0.000222506	0.000443364
3	chr11:61992044:C:T	61992044	NA,T	NA,C	NA,1	NA,-inf	NA,inf	NA,0.24256	0.000222459	0.000443241
3	chr11:62029172:T:C	62029172	NA,C	NA,T	NA,1	NA,inf	NA,inf	NA,0.334133	0.000222428	0.000443296
3	chr11:61758255:A:G	61758255	NA,G	NA,A	NA,1	NA,-inf	NA,inf	NA,0.558294	0.000222427	0.000443395
3	chr11:61670676:C:G	61670676	NA,G	NA,C	NA,1	NA,inf	NA,inf	NA,0.327547	0.000222299	0.000443066
3	chr11:62029187:A:C	62029187	NA,C	NA,A	NA,1	NA,inf	NA,inf	NA,0.33302	0.000222146	0.000442735
3	chr11:62155653:A:G	62155653	NA,G	NA,A	NA,1	NA,inf	NA,inf	NA,0.117446	0.000222102	0.000442169
3	chr11:61628530:ACGACCCAGG:A	61628530	NA,A	NA,ACGACCCAGG	NA,1	NA,inf	NA,inf	NA,0.351727	0.0002221	0.000442689
3	chr11:62015176:C:T	62015176	T,T	C,C	1,1	inf,-inf	inf,inf	0.146148,1.50478	0.000221871	0.000442539
3	chr11:62146584:G:A	62146584	NA,A	NA,G	NA,1	NA,inf	NA,inf	NA,0.115874	0.000221864	0.000441697
3	chr11:61860488:C:T	61860488	NA,T	NA,C	NA,1	NA,-inf	NA,inf	NA,0.449797	0.000221606	0.000441524
3	chr11:62081961:G:A	62081961	NA,A	NA,G	NA,1	NA,inf	NA,inf	NA,0.378001	0.00022114	0.000440828
3	chr11:62288886:C:T	62288886	NA,T	NA,C	NA,1	NA,inf	NA,inf	NA,0.316943	0.000220967	0.00044041
3	chr11:62295800:A:C	62295800	NA,C	NA,A	NA,1	NA,inf	NA,inf	NA,0.340488	0.000220813	0.000440035
3	chr11:61924416:G:C	61924416	NA,C	NA,G	NA,1	NA,inf	NA,inf	NA,0.340707	0.000220747	0.000439988
3	chr11:61610825:G:A	61610825	NA,A	NA,G	NA,1	NA,inf	NA,inf	NA,0.330678	0.000220711	0.000439885
3	chr11:61305691:CCA:C	61305691	NA,C	NA,CCA	NA,1	NA,inf	NA,inf	NA,0.353561	0.000220686	0.000439873
3	chr11:61860012:A:G	61860012	G,G	A,A	1,1	-inf,-inf	inf,inf	7.20766,1.08168	0.000220563	0.00044002
3	chr11:62011430:T:C	62011430	NA,C	NA,T	NA,1	NA,inf	NA,inf	NA,0.44144	0.000220562	0.000439446
3	chr11:61962942:C:A	61962942	NA,A	NA,C	NA,1	NA,-inf	NA,inf	NA,0.194194	0.000220515	0.000439622
3	chr11:62297374:G:A	62297374	NA,A	NA,G	NA,1	NA,inf	NA,inf	NA,0.342893	0.000220483	0.000439442
3	chr11:61815361:G:A	61815361	NA,A	NA,G	NA,1	NA,-inf	NA,inf	NA,0.253887	0.000220378	0.00043913
3	chr11:61823166:C:T	61823166	NA,T	NA,C	NA,1	NA,-inf	NA,inf	NA,0.252082	0.000220281	0.000438934
3	chr11:61902139:A:G	61902139	NA,G	NA,A	NA,1	NA,inf	NA,inf	NA,0.359445	0.000220212	0.000438976
3	chr11:61838307:CT:C	61838307	NA,C	NA,CT	NA,1	NA,-inf	NA,inf	NA,0.237473	0.000220188	0.000438726
3	chr11:61317143:C:A	61317143	NA,A	NA,C	NA,1	NA,inf	NA,inf	NA,0.351215	0.000220151	0.000438806
3	chr11:62146366:G:T	62146366	NA,T	NA,G	NA,1	NA,inf	NA,inf	NA,0.110393	0.000220131	0.000438256
3	chr11:62293074:G:A	62293074	A,A	G,G	1,1	-inf,-inf	inf,inf	0.964407,0.967795	0.0002201	0.000449408
3	chr11:61473354:C:A	61473354	NA,A	NA,C	NA,1	NA,inf	NA,inf	NA,0.382602	0.000220045	0.000438604
3	chr11:62108251:TG:T	62108251	NA,T	NA,TG	NA,1	NA,inf	NA,inf	NA,0.336077	0.000219909	0.000438297
3	chr11:61921652:G:A	61921652	NA,A	NA,G	NA,1	NA,-inf	NA,inf	NA,0.235584	0.000219756	0.000437869
3	chr11:61320918:T:C	61320918	NA,C	NA,T	NA,1	NA,-inf	NA,inf	NA,0.223371	0.00021974	0.000437822
3	chr11:61630088:C:T	61630088	NA,T	NA,C	NA,1	NA,-inf	NA,inf	NA,0.137182	0.000219686	0.000437707
3	chr11:61876652:C:T	61876652	NA,T	NA,C	NA,1	NA,inf	NA,inf	NA,0.299922	0.000219606	0.000437697
3	chr11:61305589:G:C	61305589	NA,C	NA,G	NA,1	NA,-inf	NA,inf	NA,0.222413	0.000219568	0.000437479
3	chr11:62193291:T:TC	62193291	TC,TC	T,T	1,1	-inf,-inf	inf,inf	1.01847,1.48441	0.000219288	0.000438757
3	chr11:62073314:G:A	62073314	NA,A	NA,G	NA,1	NA,inf	NA,inf	NA,0.417563	0.000219278	0.000437183
3	chr11:62112755:T:C	62112755	NA,C	NA,T	NA,1	NA,inf	NA,inf	NA,0.197662	0.000219266	0.00043677
3	chr11:62016352:C:T	62016352	NA,T	NA,C	NA,1	NA,-inf	NA,inf	NA,0.245001	0.00021924	0.000436849
3	chr11:61471490:T:C	61471490	NA,C	NA,T	NA,1	NA,inf	NA,inf	NA,0.378948	0.000219229	0.000436978
3	chr11:62145724:G:T	62145724	NA,T	NA,G	NA,1	NA,inf	NA,inf	NA,0.108978	0.000219184	0.000436374
3	chr11:61922702:C:G	61922702	NA,G	NA,C	NA,1	NA,-inf	NA,inf	NA,0.232632	0.00021898	0.000436324
3	chr11:62212047:G:A	62212047	NA,A	NA,G	NA,1	NA,-inf	NA,inf	NA,0.242085	0.000218931	0.000436278
3	chr11:61826039:C:T	61826039	NA,T	NA,C	NA,1	NA,-inf	NA,inf	NA,0.246377	0.000218883	0.000436151
3	chr11:61535726:C:T	61535726	NA,T	NA,C	NA,1	NA,-inf	NA,inf	NA,0.154026	0.000218829	0.000435943
3	chr11:61861211:G:A	61861211	NA,A	NA,G	NA,1	NA,-inf	NA,inf	NA,0.233616	0.000218675	0.000435685
3	chr11:61766436:T:C	61766436	C,C	T,T	1,1	inf,inf	inf,inf	0.220158,0.139974	0.000218638	0.000436348
3	chr11:61517497:T:G	61517497	NA,G	NA,T	NA,1	NA,-inf	NA,inf	NA,0.243505	0.000218595	0.000435583
3	chr11:61424965:G:C	61424965	NA,C	NA,G	NA,1	NA,inf	NA,inf	NA,0.339443	0.000218391	0.000435284
3	chr11:61465758:G:T	61465758	NA,T	NA,G	NA,1	NA,inf	NA,inf	NA,0.374323	0.000218332	0.000435189
3	chr11:61517490:G:T	61517490	NA,T	NA,G	NA,1	NA,inf	NA,inf	NA,0.356869	0.000218303	0.000435099
3	chr11:62005350:T:C	62005350	NA,C	NA,T	NA,1	NA,-inf	NA,inf	NA,0.204413	0.000218281	0.000434904
3	chr11:61430317:C:G	61430317	NA,G	NA,C	NA,1	NA,inf	NA,inf	NA,0.339077	0.000218277	0.000435058
3	chr11:61857601:C:T	61857601	NA,T	NA,C	NA,1	NA,-inf	NA,inf	NA,0.228486	0.000218179	0.000434735
3	chr11:61700649:G:T	61700649	NA,T	NA,G	NA,1	NA,inf	NA,inf	NA,0.358207	0.000218172	0.000434832
3	chr11:61333268:G:A	61333268	NA,A	NA,G	NA,1	NA,inf	NA,inf	NA,0.350563	0.000218159	0.000434836
3	chr11:61870313:T:C	61870313	NA,C	NA,T	NA,1	NA,inf	NA,inf	NA,0.375303	0.000218132	0.000434788
3	chr11:61817159:A:G	61817159	NA,G	NA,A	NA,1	NA,-inf	NA,inf	NA,0.439528	0.000217863	0.000434323
3	chr11:61960366:G:C	61960366	NA,C	NA,G	NA,1	NA,inf	NA,inf	NA,0.409878	0.000217855	0.000434294
3	chr11:61424320:T:C	61424320	NA,C	NA,T	NA,1	NA,inf	NA,inf	NA,0.336829	0.000217854	0.000434217
3	chr11:62054857:G:C	62054857	NA,C	NA,G	NA,1	NA,inf	NA,inf	NA,0.13364	0.000217841	0.000434222
3	chr11:61706724:C:T	61706724	NA,T	NA,C	NA,1	NA,-inf	NA,inf	NA,0.233371	0.000217836	0.000434053
3	chr11:61905239:A:G	61905239	NA,G	NA,A	NA,1	NA,-inf	NA,inf	NA,0.223386	0.000217782	0.000433953
3	chr11:61518501:C:T	61518501	T,NA	C,NA	1,NA	-inf,NA	inf,NA	0.981727,NA	0.000217772	0.000434188
3	chr11:61312464:G:A	61312464	NA,A	NA,G	NA,1	NA,inf	NA,inf	NA,0.337625	0.000217579	0.000433666
3	chr11:62287562:G:A	62287562	A,A	G,G	1,1	-inf,-inf	inf,inf	0.974202,0.939769	0.00021757	0.000444229
3	chr11:61607214:T:A	61607214	NA,A	NA,T	NA,1	NA,-inf	NA,inf	NA,0.236556	0.000217317	0.000433016
3	chr11:62135544:G:A	62135544	NA,A	NA,G	NA,1	NA,inf	NA,inf	NA,0.368775	0.000217292	0.000433171
3	chr11:61641551:C:T	61641551	NA,T	NA,C	NA,1	NA,inf	NA,inf	NA,0.360905	0.000217268	0.000433036
3	chr11:61591782:T:C	61591782	NA,C	NA,T	NA,1	NA,-inf	NA,inf	NA,0.221468	0.000217137	0.000432681
3	chr11:62034779:G:A	62034779	NA,A	NA,G	NA,1	NA,inf	NA,inf	NA,0.373311	0.000217017	0.000432513
3	chr11:61861130:G:A	61861130	NA,A	NA,G	NA,1	NA,inf	NA,inf	NA,0.319334	0.000216998	0.000432451
3	chr11:61315454:C:T	61315454	NA,T	NA,C	NA,1	NA,inf	NA,inf	NA,0.337089	0.000216995	0.000432513
3	chr11:61607206:G:A	61607206	NA,A	NA,G	NA,1	NA,-inf	NA,inf	NA,0.235043	0.000216945	0.000432275
3	chr11:62295045:G:A	62295045	NA,A	NA,G	NA,1	NA,inf	NA,inf	NA,0.322574	0.000216821	0.000432082
3	chr11:61457114:C:T	61457114	NA,T	NA,C	NA,1	NA,inf	NA,inf	NA,0.392171	0.000216677	0.000431841
3	chr11:62145885:G:T	62145885	NA,T	NA,G	NA,1	NA,inf	NA,inf	NA,0.0983253	0.00021658	0.000431204
3	chr11:62033990:A:G	62033990	NA,G	NA,A	NA,1	NA,inf	NA,inf	NA,0.300672	0.000216477	0.000431465
3	chr11:61596752:A:G	61596752	NA,G	NA,A	NA,1	NA,inf	NA,inf	NA,0.316759	0.000216466	0.000431433
3	chr11:61569657:T:TACAGAAGG	61569657	NA,TACAGAAGG	NA,T	NA,1	NA,-inf	NA,inf	NA,0.23619	0.000216452	0.000431318
3	chr11:62195165:C:T	62195165	NA,T	NA,C	NA,1	NA,-inf	NA,inf	NA,0.39875	0.000216287	0.000431485
3	chr11:61880994:G:A	61880994	NA,A	NA,G	NA,1	NA,-inf	NA,inf	NA,0.226724	0.000216234	0.000430868
3	chr11:62288415:G:T	62288415	T,T	G,G	1,1	-inf,-inf	inf,inf	0.96669,0.948582	0.000216162	0.000441335
3	chr11:62293877:G:A	62293877	A,A	G,G	1,1	-inf,-inf	inf,inf	0.948107,0.983971	0.000216135	0.000441259
3	chr11:61348085:C:G	61348085	NA,G	NA,C	NA,1	NA,inf	NA,inf	NA,0.294718	0.000216059	0.000430617
3	chr11:62117017:G:A	62117017	NA,A	NA,G	NA,1	NA,inf	NA,inf	NA,0.358394	0.00021586	0.000430326
3	chr11:61669330:C:T	61669330	NA,T	NA,C	NA,1	NA,-inf	NA,inf	NA,0.397044	0.000215526	0.000429451
3	chr11:61515530:G:A	61515530	NA,A	NA,G	NA,1	NA,-inf	NA,inf	NA,0.210859	0.000215503	0.000429395
3	chr11:62155614:G:A	62155614	NA,A	NA,G	NA,1	NA,inf	NA,inf	NA,0.0939873	0.000215225	0.000428515
3	chr11:61743346:G:C	61743346	NA,C	NA,G	NA,1	NA,-inf	NA,inf	NA,0.250914	0.000215097	0.000428624
3	chr11:61471018:G:T	61471018	NA,T	NA,G	NA,1	NA,-inf	NA,inf	NA,0.169409	0.000215069	0.000428483
3	chr11:61337434:C:G	61337434	NA,G	NA,C	NA,1	NA,inf	NA,inf	NA,0.302211	0.000215056	0.000428629
3	chr11:62066136:C:T	62066136	NA,T	NA,C	NA,1	NA,inf	NA,inf	NA,0.309173	0.000215037	0.000428599
3	chr11:61907821:A:G	61907821	NA,G	NA,A	NA,1	NA,-inf	NA,inf	NA,0.233352	0.00021499	0.000428404
3	chr11:62290001:T:C	62290001	C,C	T,T	1,1	-inf,-inf	inf,inf	0.961907,0.951792	0.000214943	0.000438833
3	chr11:62178484:C:T	62178484	NA,T	NA,C	NA,1	NA,-inf	NA,inf	NA,0.233927	0.000214757	0.000427947
3	chr11:61618398:A:G	61618398	NA,G	NA,A	NA,1	NA,inf	NA,inf	NA,0.136591	0.000214728	0.000427915
3	chr11:62139712:G:T	62139712	NA,T	NA,G	NA,1	NA,-inf	NA,inf	NA,0.380783	0.000214668	0.000427983
3	chr11:61405365:T:C	61405365	NA,C	NA,T	NA,1	NA,inf	NA,inf	NA,0.306961	0.000214642	0.000427816
3	chr11:61604101:A:C	61604101	NA,C	NA,A	NA,1	NA,-inf	NA,inf	NA,0.223876	0.000214617	0.000427638
3	chr11:61489531:G:A	61489531	NA,A	NA,G	NA,1	NA,-inf	NA,inf	NA,0.211541	0.000214456	0.000427242
3	chr11:61611929:G:C	61611929	NA,C	NA,G	NA,1	NA,inf	NA,inf	NA,0.30664	0.000214408	0.000427335
3	chr11:61783653:C:G	61783653	NA,G	NA,C	NA,1	NA,-inf	NA,inf	NA,0.23283	0.000214359	0.000427156
3	chr11:61625069:A:G	61625069	NA,G	NA,A	NA,1	NA,inf	NA,inf	NA,0.129115	0.000214162	0.000426796
3	chr11:61317142:T:A	61317142	NA,A	NA,T	NA,1	NA,inf	NA,inf	NA,0.322888	0.000214018	0.000426577
3	chr11:61613145:C:G	61613145	NA,G	NA,C	NA,1	NA,inf	NA,inf	NA,0.3417	0.000213992	0.000426509
3	chr11:61348088:G:C	61348088	NA,C	NA,G	NA,1	NA,inf	NA,inf	NA,0.4655	0.000213925	0.000426498
3	chr11:61942794:G:A	61942794	NA,A	NA,G	NA,1	NA,inf	NA,inf	NA,0.267161	0.000213838	0.000426186
3	chr11:61453493:A:G	61453493	NA,G	NA,A	NA,1	NA,inf	NA,inf	NA,0.379838	0.000213786	0.000426079
3	chr11:62073285:T:C	62073285	NA,C	NA,T	NA,1	NA,inf	NA,inf	NA,0.386818	0.000213707	0.000426058
3	chr11:62014850:T:C	62014850	C,C	T,T	1,1	-inf,-inf	inf,inf	0.508553,1.42565	0.000213664	0.000427178
3	chr11:61574573:G:A	61574573	NA,A	NA,G	NA,1	NA,inf	NA,inf	NA,0.325671	0.000213288	0.00042512
3	chr11:62128166:G:T	62128166	NA,T	NA,G	NA,1	NA,inf	NA,inf	NA,0.348848	0.000213203	0.000425013
3	chr11:61547058:G:T	61547058	NA,T	NA,G	NA,1	NA,-inf	NA,inf	NA,0.212411	0.00021305	0.000424524
3	chr11:62050989:G:A	62050989	NA,A	NA,G	NA,1	NA,inf	NA,inf	NA,0.17316	0.000212979	0.00042456
3	chr11:61350230:G:T	61350230	NA,T	NA,G	NA,1	NA,inf	NA,inf	NA,0.428573	0.000212973	0.000424569
3	chr11:61471461:G:A	61471461	NA,A	NA,G	NA,1	NA,-inf	NA,inf	NA,0.161113	0.000212972	0.000424311
3	chr11:62187715:A:G	62187715	NA,G	NA,A	NA,1	NA,-inf	NA,inf	NA,0.45237	0.00021287	0.000424427
3	chr11:62041587:C:T	62041587	NA,T	NA,C	NA,1	NA,inf	NA,inf	NA,0.291681	0.00021286	0.00042426
3	chr11:61491641:G:T	61491641	NA,T	NA,G	NA,1	NA,-inf	NA,inf	NA,0.224052	0.000212854	0.000424125
3	chr11:62091711:G:A	62091711	NA,A	NA,G	NA,1	NA,-inf	NA,inf	NA,0.221778	0.000212751	0.000423926
3	chr11:62290268:T:A	62290268	A,A	T,T	1,1	-inf,-inf	inf,inf	0.948077,0.969054	0.00021265	0.000434113
3	chr11:61875571:T:C	61875571	NA,C	NA,T	NA,1	NA,inf	NA,inf	NA,0.32532	0.000212631	0.000423807
3	chr11:61520011:G:C	61520011	NA,C	NA,G	NA,1	NA,inf	NA,inf	NA,0.279722	0.000212598	0.000423719
3	chr11:61607838:G:A	61607838	NA,A	NA,G	NA,1	NA,-inf	NA,inf	NA,0.216138	0.00021232	0.000423061
3	chr11:62307314:C:T	62307314	NA,T	NA,C	NA,1	NA,-inf	NA,inf	NA,0.215191	0.000212287	0.0004231
3	chr11:62166596:T:A	62166596	NA,A	NA,T	NA,1	NA,-inf	NA,inf	NA,0.13469	0.000212214	0.000422783
3	chr11:61572608:C:A	61572608	NA,A	NA,C	NA,1	NA,inf	NA,inf	NA,0.297563	0.000212202	0.000422951
3	chr11:61513638:T:C	61513638	NA,C	NA,T	NA,1	NA,-inf	NA,inf	NA,0.201819	0.000212177	0.000422793
3	chr11:61919141:C:T	61919141	NA,T	NA,C	NA,1	NA,inf	NA,inf	NA,0.299342	0.000212159	0.000422866
3	chr11:62201320:A:G	62201320	NA,G	NA,A	NA,1	NA,inf	NA,inf	NA,0.293634	0.000212074	0.000422688
3	chr11:62290479:C:T	62290479	T,T	C,C	1,1	-inf,-inf	inf,inf	0.939463,0.985007	0.000211854	0.000432468
3	chr11:61893441:A:G	61893441	NA,G	NA,A	NA,1	NA,-inf	NA,inf	NA,0.199894	0.00021182	0.000422059
3	chr11:62105854:C:G	62105854	NA,G	NA,C	NA,1	NA,-inf	NA,inf	NA,0.296039	0.000211757	0.000422125
3	chr11:61884217:G:C	61884217	NA,C	NA,G	NA,1	NA,inf	NA,inf	NA,0.332466	0.000211625	0.000421797
3	chr11:61575750:C:T	61575750	NA,T	NA,C	NA,1	NA,inf	NA,inf	NA,0.313782	0.000211426	0.000421392
3	chr11:61348873:T:C	61348873	NA,C	NA,T	NA,1	NA,inf	NA,inf	NA,0.165127	0.000211399	0.000421194
3	chr11:61557365:T:G	61557365	NA,G	NA,T	NA,1	NA,inf	NA,inf	NA,0.292841	0.000211166	0.000420886
3	chr11:61349308:C:G	61349308	NA,G	NA,C	NA,1	NA,-inf	NA,inf	NA,0.187229	0.000210838	0.000420097
3	chr11:61387933:C:T	61387933	NA,T	NA,C	NA,1	NA,inf	NA,inf	NA,0.302957	0.000210809	0.000420168
3	chr11:61931905:G:A	61931905	NA,A	NA,G	NA,1	NA,-inf	NA,inf	NA,0.203098	0.000210802	0.000420047
3	chr11:62007439:A:C	62007439	NA,C	NA,A	NA,1	NA,-inf	NA,inf	NA,0.1724	0.000210757	0.000419923
3	chr11:61549057:C:T	61549057	NA,T	NA,C	NA,1	NA,inf	NA,inf	NA,0.331291	0.000210755	0.00042009
3	chr11:61539398:T:C	61539398	NA,C	NA,T	NA,1	NA,-inf	NA,inf	NA,0.217867	0.000210751	0.00041996
3	chr11:61694767:C:T	61694767	NA,T	NA,C	NA,1	NA,inf	NA,inf	NA,0.311929	0.000210733	0.00042002
3	chr11:62165468:G:T	62165468	NA,T	NA,G	NA,1	NA,inf	NA,inf	NA,0.0830693	0.000210621	0.000419418
3	chr11:61901911:C:A	61901911	NA,A	NA,C	NA,1	NA,inf	NA,inf	NA,0.321489	0.000210606	0.000419759
3	chr11:61586468:G:A	61586468	NA,A	NA,G	NA,1	NA,-inf	NA,inf	NA,0.147094	0.000210598	0.00041962
3	chr11:61890194:G:A	61890194	NA,A	NA,G	NA,1	NA,-inf	NA,inf	NA,0.896726	0.000210506	0.00041958
3	chr11:61786960:T:C	61786960	NA,C	NA,T	NA,1	NA,inf	NA,inf	NA,0.302989	0.000210393	0.000419355
3	chr11:62191256:A:G	62191256	NA,G	NA,A	NA,1	NA,-inf	NA,inf	NA,0.179991	0.000210328	0.000419034
3	chr11:62181792:T:C	62181792	NA,C	NA,T	NA,1	NA,-inf	NA,inf	NA,0.440828	0.000210229	0.000419156
3	chr11:62155352:T:A	62155352	A,NA	T,NA	1,NA	-inf,NA	inf,NA	0.8483,NA	0.000210195	0.000418403
3	chr11:62214668:G:A	62214668	NA,A	NA,G	NA,1	NA,inf	NA,inf	NA,0.308474	0.00021017	0.000418896
3	chr11:62155528:G:A	62155528	NA,A	NA,G	NA,1	NA,inf	NA,inf	NA,0.328069	0.000209995	0.000418543
3	chr11:62288489:T:C	62288489	C,C	T,T	1,1	-inf,-inf	inf,inf	0.950707,0.95205	0.000209733	0.000428138
3	chr11:62077212:G:A	62077212	NA,A	NA,G	NA,1	NA,-inf	NA,inf	NA,0.191116	0.00020961	0.000417659
3	chr11:61778501:G:C	61778501	NA,C	NA,G	NA,1	NA,inf	NA,inf	NA,0.299918	0.000209603	0.000417779
3	chr11:61659762:G:A	61659762	NA,A	NA,G	NA,1	NA,inf	NA,inf	NA,0.325958	0.000209409	0.0004174
3	chr11:62290758:A:G	62290758	G,G	A,A	1,1	-inf,-inf	inf,inf	0.945529,0.960319	0.000209401	0.000427452
3	chr11:61386758:T:C	61386758	NA,C	NA,T	NA,1	NA,-inf	NA,inf	NA,0.113512	0.000209369	0.000417143
3	chr11:61598904:C:T	61598904	NA,T	NA,C	NA,1	NA,inf	NA,inf	NA,0.300735	0.000209292	0.000417117
3	chr11:61579492:C:T	61579492	NA,T	NA,C	NA,1	NA,inf	NA,inf	NA,0.286593	0.000209265	0.000417094
3	chr11:62296431:A:AG	62296431	NA,AG	NA,A	NA,1	NA,inf	NA,inf	NA,0.285139	0.000209074	0.000416652
3	chr11:61918831:C:A	61918831	NA,A	NA,C	NA,1	NA,inf	NA,inf	NA,0.271484	0.000208877	0.000416309
3	chr11:62096247:ACTGCACTCCAGCCTGGGCAACAGAGACCAGG:A	62096247	NA,A	NA,ACTGCACTCCAGCCTGGGCAACAGAGACCAGG	NA,1	NA,inf	NA,inf	NA,0.339684	0.000208755	0.000416152
3	chr11:61798410:C:T	61798410	NA,T	NA,C	NA,1	NA,-inf	NA,inf	NA,0.20258	0.00020874	0.000415937
3	chr11:62157970:G:A	62157970	NA,A	NA,G	NA,1	NA,-inf	NA,inf	NA,0.112721	0.000208661	0.000415708
3	chr11:62299816:T:A	62299816	NA,A	NA,T	NA,1	NA,-inf	NA,inf	NA,0.197836	0.000208562	0.000415677
3	chr11:62033841:C:T	62033841	NA,T	NA,C	NA,1	NA,inf	NA,inf	NA,0.263067	0.000208543	0.000415647
3	chr11:61542694:G:A	61542694	NA,A	NA,G	NA,1	NA,inf	NA,inf	NA,0.271236	0.000208497	0.000415528
3	chr11:61820590:G:C	61820590	NA,C	NA,G	NA,1	NA,-inf	NA,inf	NA,0.147159	0.000208452	0.00041529
3	chr11:61532824:G:A	61532824	NA,A	NA,G	NA,1	NA,-inf	NA,inf	NA,0.113933	0.000208446	0.000415265
3	chr11:62044241:C:T	62044241	NA,T	NA,C	NA,1	NA,-inf	NA,inf	NA,0.187669	0.000208345	0.000415152
3	chr11:61586975:T:G	61586975	NA,G	NA,T	NA,1	NA,inf	NA,inf	NA,0.282947	0.000208337	0.000415222
3	chr11:61973298:G:A	61973298	NA,A	NA,G	NA,1	NA,inf	NA,inf	NA,0.321193	0.000208205	0.000414991
3	chr11:62216291:C:T	62216291	NA,T	NA,C	NA,1	NA,-inf	NA,inf	NA,0.130828	0.000207761	0.000413943
3	chr11:61930505:A:G	61930505	NA,G	NA,A	NA,1	NA,inf	NA,inf	NA,0.298864	0.000207698	0.000413963
3	chr11:61377235:C:T	61377235	T,T	C,C	1,1	-inf,-inf	inf,inf	2.2637,0.135988	0.000207531	0.000414605
3	chr11:61925821:T:A	61925821	NA,A	NA,T	NA,1	NA,-inf	NA,inf	NA,0.152747	0.000207474	0.000413387
3	chr11:61846019:T:C	61846019	NA,C	NA,T	NA,1	NA,-inf	NA,inf	NA,0.144183	0.000207401	0.000413204
3	chr11:61599050:AGGTTTAGGGCTGGGGGCT:A	61599050	NA,A	NA,AGGTTTAGGGCTGGGGGCT	NA,1	NA,-inf	NA,inf	NA,0.206199	0.000207348	0.000413194
3	chr11:62127326:A:G	62127326	NA,G	NA,A	NA,1	NA,inf	NA,inf	NA,0.163026	0.000207264	0.000412765
3	chr11:61864038:A:T	61864038	NA,T	NA,A	NA,1	NA,-inf	NA,inf	NA,0.80644	0.000207205	0.000412994
3	chr11:61775900:A:C	61775900	NA,C	NA,A	NA,1	NA,-inf	NA,inf	NA,0.19292	0.000206955	0.000412385
3	chr11:62114225:C:T	62114225	NA,T	NA,C	NA,1	NA,-inf	NA,inf	NA,0.162449	0.0002068	0.000412
3	chr11:61591162:G:C	61591162	NA,C	NA,G	NA,1	NA,-inf	NA,inf	NA,0.194438	0.00020676	0.000412029
3	chr11:62036266:G:A	62036266	NA,A	NA,G	NA,1	NA,inf	NA,inf	NA,0.281724	0.000206695	0.000411968
3	chr11:61521198:G:A	61521198	NA,A	NA,G	NA,1	NA,-inf	NA,inf	NA,0.0653967	0.00020661	0.000411671
3	chr11:61364146:A:G	61364146	NA,G	NA,A	NA,1	NA,-inf	NA,inf	NA,0.120365	0.000206608	0.00041165
3	chr11:62290209:A:G	62290209	NA,G	NA,A	NA,1	NA,-inf	NA,inf	NA,0.124735	0.000206585	0.000411591
3	chr11:61768917:G:A	61768917	NA,A	NA,G	NA,1	NA,-inf	NA,inf	NA,0.147685	0.000206554	0.00041157
3	chr11:62290632:C:T	62290632	T,T	C,C	1,1	-inf,-inf	inf,inf	0.945155,0.947308	0.000206343	0.000421184
3	chr11:62289220:A:G	62289220	G,G	A,A	1,1	-inf,-inf	inf,inf	0.954184,0.929839	0.00020628	0.000421066
3	chr11:62144397:AAATT:A	62144397	NA,A	NA,AAATT	NA,1	NA,inf	NA,inf	NA,0.284686	0.000206188	0.000410972
3	chr11:61484537:TC:T	61484537	NA,T	NA,TC	NA,1	NA,-inf	NA,inf	NA,0.0925555	0.00020612	0.000410651
3	chr11:61519907:G:A	61519907	NA,A	NA,G	NA,1	NA,inf	NA,inf	NA,0.251546	0.000206022	0.000410617
3	chr11:61860793:A:G	61860793	NA,G	NA,A	NA,1	NA,-inf	NA,inf	NA,0.163095	0.000206002	0.000410513
3	chr11:62287657:A:G	62287657	G,G	A,A	1,1	-inf,-inf	inf,inf	0.959583,0.917576	0.000205995	0.000420485
3	chr11:62071885:C:T	62071885	NA,T	NA,C	NA,1	NA,inf	NA,inf	NA,0.277429	0.000205976	0.000410549
3	chr11:62139968:C:T	62139968	NA,T	NA,C	NA,1	NA,inf	NA,inf	NA,0.251714	0.000205957	0.00041049
3	chr11:61762604:G:A	61762604	NA,A	NA,G	NA,1	NA,-inf	NA,inf	NA,0.142493	0.000205913	0.000410276
3	chr11:61987491:C:T	61987491	NA,T	NA,C	NA,1	NA,-inf	NA,inf	NA,0.170468	0.000205905	0.000410281
3	chr11:61874464:T:C	61874464	NA,C	NA,T	NA,1	NA,inf	NA,inf	NA,0.167262	0.000205788	0.000410096
3	chr11:62169376:A:G	62169376	NA,G	NA,A	NA,1	NA,inf	NA,inf	NA,0.0671602	0.000205769	0.000409752
3	chr11:61669668:C:T	61669668	NA,T	NA,C	NA,1	NA,inf	NA,inf	NA,0.273445	0.000205766	0.000410105
3	chr11:61889106:A:T	61889106	NA,T	NA,A	NA,1	NA,inf	NA,inf	NA,0.380245	0.000205686	0.00041
3	chr11:62140437:A:G	62140437	NA,G	NA,A	NA,1	NA,-inf	NA,inf	NA,0.346947	0.000205677	0.000410049
3	chr11:62260807:G:A	62260807	NA,A	NA,G	NA,1	NA,-inf	NA,inf	NA,0.179337	0.00020564	0.000409836
3	chr11:61389342:G:C	61389342	NA,C	NA,G	NA,1	NA,inf	NA,inf	NA,0.247498	0.000205357	0.000409277
3	chr11:62258652:G:A	62258652	NA,A	NA,G	NA,1	NA,inf	NA,inf	NA,0.285752	0.000205258	0.000409167
3	chr11:62161184:G:A	62161184	NA,A	NA,G	NA,1	NA,inf	NA,inf	NA,0.0558871	0.000205201	0.000408616
3	chr11:61593229:T:C	61593229	NA,C	NA,T	NA,1	NA,-inf	NA,inf	NA,0.167412	0.000205146	0.000408788
3	chr11:62051493:C:G	62051493	NA,G	NA,C	NA,1	NA,-inf	NA,inf	NA,0.155983	0.000205139	0.000408742
3	chr11:62293697:T:C	62293697	C,C	T,T	1,1	-inf,-inf	inf,inf	0.944688,0.942716	0.000205097	0.000418631
3	chr11:61484830:C:G	61484830	NA,G	NA,C	NA,1	NA,-inf	NA,inf	NA,0.0872318	0.00020496	0.000408343
3	chr11:62054965:A:G	62054965	NA,G	NA,A	NA,1	NA,-inf	NA,inf	NA,0.154815	0.00020493	0.000408326
3	chr11:62204065:C:T	62204065	T,T	C,C	1,1	inf,inf	inf,inf	0.876227,1.31969	0.000204852	0.000409276
3	chr11:61548572:C:T	61548572	NA,T	NA,C	NA,1	NA,-inf	NA,inf	NA,0.183941	0.000204843	0.00040817
3	chr11:62114309:G:A	62114309	NA,A	NA,G	NA,1	NA,inf	NA,inf	NA,0.301143	0.000204784	0.000408216
3	chr11:61841818:C:T	61841818	NA,T	NA,C	NA,1	NA,-inf	NA,inf	NA,0.170466	0.000204731	0.000407943
3	chr11:61856942:T:C	61856942	NA,C	NA,T	NA,1	NA,inf	NA,inf	NA,0.366166	0.000204596	0.000407922
3	chr11:62091128:G:A	62091128	NA,A	NA,G	NA,1	NA,inf	NA,inf	NA,0.269031	0.00020456	0.000407734
3	chr11:61312387:T:A	61312387	NA,A	NA,T	NA,1	NA,-inf	NA,inf	NA,0.0976085	0.000204523	0.000407529
3	chr11:61987671:A:G	61987671	NA,G	NA,A	NA,1	NA,inf	NA,inf	NA,0.261189	0.000204443	0.000407485
3	chr11:61932983:C:T	61932983	T,T	C,C	1,1	inf,-inf	inf,inf	1.01868,1.58135	0.000204415	0.000407527
3	chr11:62289929:A:G	62289929	G,NA	A,NA	1,NA	inf,NA	inf,NA	1.22402,NA	0.000204325	0.000407924
3	chr11:62014801:T:A	62014801	NA,A	NA,T	NA,1	NA,-inf	NA,inf	NA,0.17459	0.000204278	0.000407044
3	chr11:61833884:C:T	61833884	NA,T	NA,C	NA,1	NA,inf	NA,inf	NA,0.26968	0.000204065	0.000406741
3	chr11:61610311:C:G	61610311	NA,G	NA,C	NA,1	NA,-inf	NA,inf	NA,0.0861333	0.000203963	0.000406412
3	chr11:61476082:A:G	61476082	NA,G	NA,A	NA,1	NA,-inf	NA,inf	NA,0.122097	0.000203884	0.000406222
3	chr11:61543858:T:A	61543858	NA,A	NA,T	NA,1	NA,-inf	NA,inf	NA,0.15918	0.000203858	0.000406205
3	chr11:61611894:A:G	61611894	NA,G	NA,A	NA,1	NA,-inf	NA,inf	NA,0.169409	0.000203855	0.0004062
3	chr11:61623696:C:G	61623696	NA,G	NA,C	NA,1	NA,-inf	NA,inf	NA,0.113668	0.000203754	0.000405948
3	chr11:61472862:C:T	61472862	NA,T	NA,C	NA,1	NA,-inf	NA,inf	NA,0.174055	0.000203677	0.000405868
3	chr11:62246843:G:T	62246843	NA,T	NA,G	NA,1	NA,inf	NA,inf	NA,0.269843	0.000203617	0.000405819
3	chr11:61388205:A:G	61388205	NA,G	NA,A	NA,1	NA,inf	NA,inf	NA,0.259331	0.000203482	0.000405545
3	chr11:61753597:C:A	61753597	NA,A	NA,C	NA,1	NA,inf	NA,inf	NA,0.281309	0.000203244	0.000405105
3	chr11:61559920:C:T	61559920	NA,T	NA,C	NA,1	NA,inf	NA,inf	NA,0.250843	0.000203217	0.000405033
3	chr11:61387054:A:AATG	61387054	NA,AATG	NA,A	NA,1	NA,-inf	NA,inf	NA,0.140178	0.000203145	0.000404781
3	chr11:61754030:G:A	61754030	NA,A	NA,G	NA,1	NA,inf	NA,inf	NA,0.239484	0.000203143	0.00040488
3	chr11:61856511:C:T	61856511	NA,T	NA,C	NA,1	NA,inf	NA,inf	NA,0.247891	0.000203101	0.000404805
3	chr11:62127010:A:G	62127010	NA,G	NA,A	NA,1	NA,inf	NA,inf	NA,0.088121	0.000203086	0.000404534
3	chr11:62208209:A:G	62208209	NA,G	NA,A	NA,1	NA,-inf	NA,inf	NA,0.375625	0.000203048	0.000404802
3	chr11:62196390:T:C	62196390	NA,C	NA,T	NA,1	NA,-inf	NA,inf	NA,0.360371	0.000202451	0.000403601
3	chr11:62239695:A:T	62239695	T,T	A,A	1,1	inf,inf	inf,inf	1.18273,1.18082	0.000202411	0.000406262
3	chr11:62001402:C:T	62001402	NA,T	NA,C	NA,1	NA,inf	NA,inf	NA,0.303739	0.000202282	0.000402992
3	chr11:61966228:C:G	61966228	NA,G	NA,C	NA,1	NA,inf	NA,inf	NA,0.23159	0.00020228	0.000403137
3	chr11:62259368:T:A	62259368	A,NA	T,NA	1,NA	inf,NA	inf,NA	0.778702,NA	0.000202255	0.000402399
3	chr11:61765412:T:TGTG	61765412	NA,TGTG	NA,T	NA,1	NA,inf	NA,inf	NA,0.241184	0.000202239	0.000403064
3	chr11:62114891:C:T	62114891	NA,T	NA,C	NA,1	NA,inf	NA,inf	NA,0.286069	0.000202211	0.000403082
3	chr11:62158747:G:A	62158747	NA,A	NA,G	NA,1	NA,inf	NA,inf	NA,0.262239	0.000202115	0.00040285
3	chr11:62159382:T:C	62159382	NA,C	NA,T	NA,1	NA,inf	NA,inf	NA,0.261659	0.000202114	0.000402847
3	chr11:61409948:C:T	61409948	NA,T	NA,C	NA,1	NA,inf	NA,inf	NA,0.314038	0.000202046	0.000402678
3	chr11:61780686:C:T	61780686	NA,T	NA,C	NA,1	NA,inf	NA,inf	NA,0.249758	0.000201944	0.000402489
3	chr11:61787702:G:A	61787702	NA,A	NA,G	NA,1	NA,-inf	NA,inf	NA,0.140444	0.000201934	0.000402393
3	chr11:62203852:C:T	62203852	NA,T	NA,C	NA,1	NA,-inf	NA,inf	NA,0.35819	0.000201918	0.000402532
3	chr11:61769938:G:A	61769938	NA,A	NA,G	NA,1	NA,-inf	NA,inf	NA,0.151002	0.000201915	0.000402332
3	chr11:61648702:G:A	61648702	NA,A	NA,G	NA,1	NA,-inf	NA,inf	NA,0.14151	0.000201897	0.000402302
3	chr11:61448502:G:A	61448502	NA,A	NA,G	NA,1	NA,inf	NA,inf	NA,0.284101	0.000201861	0.000402288
3	chr11:62292961:A:G	62292961	G,G	A,A	1,1	-inf,-inf	inf,inf	0.934861,0.946916	0.000201803	0.000411868
3	chr11:61876380:G:A	61876380	NA,A	NA,G	NA,1	NA,-inf	NA,inf	NA,0.159795	0.000201758	0.000402036
3	chr11:61944149:C:T	61944149	T,T	C,C	1,1	inf,inf	inf,inf	1.2443,0.0404232	0.000201743	0.000402616
3	chr11:61587386:A:T	61587386	NA,T	NA,A	NA,1	NA,inf	NA,inf	NA,0.219328	0.000201708	0.00040202
3	chr11:61306656:C:T	61306656	NA,T	NA,C	NA,1	NA,inf	NA,inf	NA,0.258486	0.000201316	0.000401243
3	chr11:61519619:T:C	61519619	NA,C	NA,T	NA,1	NA,inf	NA,inf	NA,0.346004	0.000201213	0.000401105
3	chr11:61875540:A:G	61875540	NA,G	NA,A	NA,1	NA,inf	NA,inf	NA,0.298259	0.000201188	0.000401028
3	chr11:61329002:A:G	61329002	NA,G	NA,A	NA,1	NA,inf	NA,inf	NA,0.260848	0.000201071	0.000400761
3	chr11:61485635:C:T	61485635	NA,T	NA,C	NA,1	NA,-inf	NA,inf	NA,0.145955	0.00020102	0.000400504
3	chr11:61834696:A:G	61834696	NA,G	NA,A	NA,1	NA,-inf	NA,inf	NA,0.16153	0.000200961	0.000400445
3	chr11:62260765:G:A	62260765	NA,A	NA,G	NA,1	NA,inf	NA,inf	NA,0.233297	0.000200932	0.000400324
3	chr11:61878943:G:A	61878943	NA,A	NA,G	NA,1	NA,inf	NA,inf	NA,0.234473	0.000200889	0.000400387
3	chr11:62292723:C:T	62292723	T,T	C,C	1,1	-inf,-inf	inf,inf	0.941943,0.928541	0.000200858	0.00040994
3	chr11:61713500:G:A	61713500	NA,A	NA,G	NA,1	NA,inf	NA,inf	NA,0.257675	0.00020078	0.000400173
3	chr11:61748491:G:C	61748491	NA,C	NA,G	NA,1	NA,inf	NA,inf	NA,0.312171	0.000200711	0.000400085
3	chr11:61764577:C:T	61764577	NA,T	NA,C	NA,1	NA,-inf	NA,inf	NA,0.112238	0.0002007	0.000399895
3	chr11:62249933:C:T	62249933	T,T	C,C	1,1	inf,-inf	inf,inf	1.4667,0.496394	0.000200647	0.000398466
3	chr11:61864455:G:A	61864455	A,A	G,G	1,1	-inf,-inf	inf,inf	6.82246,0.687539	0.000200584	0.000400075
3	chr11:61595731:G:A	61595731	NA,A	NA,G	NA,1	NA,-inf	NA,inf	NA,0.140383	0.000200543	0.000399612
3	chr11:61511368:G:A	61511368	NA,A	NA,G	NA,1	NA,-inf	NA,inf	NA,0.13622	0.000200536	0.00039961
3	chr11:61946118:A:G	61946118	NA,G	NA,A	NA,1	NA,inf	NA,inf	NA,0.318206	0.000200522	0.000399732
3	chr11:62016396:A:T	62016396	NA,T	NA,A	NA,1	NA,inf	NA,inf	NA,0.274017	0.000200504	0.000399667
3	chr11:61870076:G:A	61870076	NA,A	NA,G	NA,1	NA,-inf	NA,inf	NA,0.147671	0.000200384	0.000399292
3	chr11:61933994:T:C	61933994	NA,C	NA,T	NA,1	NA,inf	NA,inf	NA,0.22851	0.000200353	0.000399326
3	chr11:61358679:C:T	61358679	NA,T	NA,C	NA,1	NA,-inf	NA,inf	NA,0.098497	0.000200294	0.000399087
3	chr11:61896279:C:T	61896279	NA,T	NA,C	NA,1	NA,-inf	NA,inf	NA,0.146156	0.000200277	0.00039911
3	chr11:61873739:A:G	61873739	NA,G	NA,A	NA,1	NA,inf	NA,inf	NA,0.138979	0.00020021	0.000398983
3	chr11:61607967:T:C	61607967	NA,C	NA,T	NA,1	NA,-inf	NA,inf	NA,0.0688821	0.000200203	0.000398925
3	chr11:61436769:T:G	61436769	NA,G	NA,T	NA,1	NA,-inf	NA,inf	NA,0.134134	0.000200195	0.00039892
3	chr11:62292714:G:A	62292714	A,A	G,G	1,1	-inf,-inf	inf,inf	0.950326,0.907458	0.000200078	0.000408352
3	chr11:61370498:G:A	61370498	NA,A	NA,G	NA,1	NA,-inf	NA,inf	NA,0.131948	0.000199964	0.000398471
3	chr11:61628536:C:T	61628536	NA,T	NA,C	NA,1	NA,-inf	NA,inf	NA,0.0631903	0.000199887	0.000398339
3	chr11:62264580:T:C	62264580	NA,C	NA,T	NA,1	NA,inf	NA,inf	NA,0.26615	0.000199867	0.000398372
3	chr11:61759208:A:T	61759208	NA,T	NA,A	NA,1	NA,-inf	NA,inf	NA,0.104272	0.00019982	0.000398143
3	chr11:61961275:C:T	61961275	NA,T	NA,C	NA,1	NA,inf	NA,inf	NA,0.292593	0.00019967	0.000397989
3	chr11:61836350:G:A	61836350	NA,A	NA,G	NA,1	NA,inf	NA,inf	NA,0.240015	0.00019955	0.000397731
3	chr11:61445342:G:A	61445342	NA,A	NA,G	NA,1	NA,-inf	NA,inf	NA,0.129978	0.000199404	0.000397346
3	chr11:61555007:G:A	61555007	NA,A	NA,G	NA,1	NA,-inf	NA,inf	NA,0.110008	0.000199198	0.000396933
3	chr11:62260762:T:C	62260762	NA,C	NA,T	NA,1	NA,inf	NA,inf	NA,0.222607	0.000199168	0.000396815
3	chr11:62050290:A:G	62050290	NA,G	NA,A	NA,1	NA,-inf	NA,inf	NA,0.156832	0.00019914	0.000396805
3	chr11:61348016:T:C	61348016	NA,C	NA,T	NA,1	NA,inf	NA,inf	NA,0.292064	0.000199139	0.000396883
3	chr11:61432504:ATTAT:A	61432504	NA,A	NA,ATTAT	NA,1	NA,inf	NA,inf	NA,0.296645	0.000199136	0.000396877
3	chr11:62103401:C:T	62103401	NA,T	NA,C	NA,1	NA,-inf	NA,inf	NA,0.13404	0.000199115	0.000396765
3	chr11:61807739:GTC:G	61807739	NA,G	NA,GTC	NA,1	NA,-inf	NA,inf	NA,0.154547	0.000199049	0.00039664
3	chr11:61442818:A:G	61442818	NA,G	NA,A	NA,1	NA,-inf	NA,inf	NA,0.127947	0.000199033	0.000396607
3	chr11:62009751:A:G	62009751	NA,G	NA,A	NA,1	NA,-inf	NA,inf	NA,0.483438	0.000198983	0.000396723
3	chr11:61400275:A:G	61400275	NA,G	NA,A	NA,1	NA,-inf	NA,inf	NA,0.0701725	0.000198978	0.000396463
3	chr11:61413141:T:C	61413141	NA,C	NA,T	NA,1	NA,inf	NA,inf	NA,0.21866	0.000198924	0.000396466
3	chr11:61891840:C:T	61891840	NA,T	NA,C	NA,1	NA,inf	NA,inf	NA,0.23741	0.000198871	0.000396393
3	chr11:61430199:T:C	61430199	NA,C	NA,T	NA,1	NA,-inf	NA,inf	NA,0.148212	0.000198853	0.00039626
3	chr11:61953360:G:A	61953360	NA,A	NA,G	NA,1	NA,inf	NA,inf	NA,0.305078	0.000198817	0.000396278
3	chr11:62077998:T:C	62077998	NA,C	NA,T	NA,1	NA,-inf	NA,inf	NA,0.11865	0.000198744	0.000395976
3	chr11:61488190:T:C	61488190	NA,C	NA,T	NA,1	NA,-inf	NA,inf	NA,0.16474	0.000198705	0.000395966
3	chr11:61449746:G:A	61449746	NA,A	NA,G	NA,1	NA,inf	NA,inf	NA,0.216005	0.000198666	0.00039595
3	chr11:61715857:T:C	61715857	NA,C	NA,T	NA,1	NA,inf	NA,inf	NA,0.285972	0.000198662	0.000395977
3	chr11:61891328:C:T	61891328	NA,T	NA,C	NA,1	NA,-inf	NA,inf	NA,0.262208	0.000198546	0.000396022
3	chr11:62239572:G:A	62239572	NA,A	NA,G	NA,1	NA,-inf	NA,inf	NA,0.0871257	0.000198342	0.000395199
3	chr11:62035197:G:C	62035197	NA,C	NA,G	NA,1	NA,inf	NA,inf	NA,0.256796	0.000198341	0.000395314
3	chr11:61450879:A:G	61450879	NA,G	NA,A	NA,1	NA,-inf	NA,inf	NA,0.0890648	0.000198308	0.000395137
3	chr11:61980202:G:A	61980202	NA,A	NA,G	NA,1	NA,inf	NA,inf	NA,0.269544	0.00019828	0.000395161
3	chr11:61654738:G:A	61654738	NA,A	NA,G	NA,1	NA,-inf	NA,inf	NA,0.133157	0.000198246	0.000395032
3	chr11:61843122:T:C	61843122	NA,C	NA,T	NA,1	NA,-inf	NA,inf	NA,0.141836	0.000198188	0.000394939
3	chr11:61550601:A:G	61550601	NA,G	NA,A	NA,1	NA,inf	NA,inf	NA,0.082114	0.000198155	0.00039492
3	chr11:61515227:G:A	61515227	NA,A	NA,G	NA,1	NA,-inf	NA,inf	NA,0.130526	0.000198151	0.000394859
3	chr11:61861143:A:G	61861143	NA,G	NA,A	NA,1	NA,inf	NA,inf	NA,0.329055	0.000198145	0.000394857
3	chr11:61913197:C:T	61913197	NA,T	NA,C	NA,1	NA,inf	NA,inf	NA,0.250283	0.000198105	0.000394836
3	chr11:61988679:A:G	61988679	NA,G	NA,A	NA,1	NA,inf	NA,inf	NA,0.269207	0.000198055	0.000394716
3	chr11:62050465:G:A	62050465	NA,A	NA,G	NA,1	NA,inf	NA,inf	NA,0.234952	0.000198053	0.000394755
3	chr11:62260841:G:A	62260841	NA,A	NA,G	NA,1	NA,-inf	NA,inf	NA,0.138162	0.000198044	0.000394694
3	chr11:61762983:G:A	61762983	NA,A	NA,G	NA,1	NA,-inf	NA,inf	NA,0.0896347	0.000198011	0.000394534
3	chr11:61483951:T:A	61483951	NA,A	NA,T	NA,1	NA,-inf	NA,inf	NA,0.055192	0.000197972	0.00039444
3	chr11:61606308:C:G	61606308	NA,G	NA,C	NA,1	NA,-inf	NA,inf	NA,0.0564974	0.00019787	0.000394281
3	chr11:62129937:C:T	62129937	NA,T	NA,C	NA,1	NA,-inf	NA,inf	NA,0.0515068	0.000197848	0.00039416
3	chr11:62117356:A:G	62117356	NA,G	NA,A	NA,1	NA,-inf	NA,inf	NA,0.116929	0.000197803	0.000394101
3	chr11:61726349:TA:T	61726349	NA,T	NA,TA	NA,1	NA,-inf	NA,inf	NA,0.299641	0.000197752	0.000394047
3	chr11:61823566:G:C	61823566	NA,C	NA,G	NA,1	NA,-inf	NA,inf	NA,0.145516	0.000197719	0.00039399
3	chr11:61597408:A:G	61597408	NA,G	NA,A	NA,1	NA,inf	NA,inf	NA,0.230258	0.000197602	0.000393822
3	chr11:61633677:C:T	61633677	NA,T	NA,C	NA,1	NA,-inf	NA,inf	NA,0.0485909	0.00019758	0.000393696
3	chr11:62207095:G:A	62207095	NA,A	NA,G	NA,1	NA,inf	NA,inf	NA,0.236409	0.00019753	0.000393691
3	chr11:61530839:C:T	61530839	NA,T	NA,C	NA,1	NA,-inf	NA,inf	NA,0.136624	0.000197483	0.000393523
3	chr11:61640809:A:C	61640809	NA,C	NA,A	NA,1	NA,inf	NA,inf	NA,0.24648	0.000197433	0.000393497
3	chr11:61966933:G:A	61966933	NA,A	NA,G	NA,1	NA,-inf	NA,inf	NA,0.107445	0.000197407	0.000393547
3	chr11:61508382:T:C	61508382	NA,C	NA,T	NA,1	NA,-inf	NA,inf	NA,0.0958155	0.000197376	0.000393293
3	chr11:61484250:G:A	61484250	NA,A	NA,G	NA,1	NA,-inf	NA,inf	NA,0.0529969	0.000197367	0.000393238
3	chr11:62117987:A:G	62117987	NA,G	NA,A	NA,1	NA,-inf	NA,inf	NA,0.132394	0.000197344	0.000393039
3	chr11:62087974:CAGTT:C	62087974	NA,C	NA,CAGTT	NA,1	NA,inf	NA,inf	NA,0.218175	0.000197325	0.000393273
3	chr11:62043602:G:A	62043602	NA,A	NA,G	NA,1	NA,-inf	NA,inf	NA,0.134886	0.0001973	0.000393155
3	chr11:61669054:G:T	61669054	NA,T	NA,G	NA,1	NA,inf	NA,inf	NA,0.209861	0.0001973	0.00039323
3	chr11:61836119:T:A	61836119	NA,A	NA,T	NA,1	NA,inf	NA,inf	NA,0.225004	0.000197187	0.000393017
3	chr11:62272305:G:A	62272305	NA,A	NA,G	NA,1	NA,-inf	NA,inf	NA,0.134726	0.000197145	0.000392879
3	chr11:62122982:T:G	62122982	NA,G	NA,T	NA,1	NA,-inf	NA,inf	NA,0.142336	0.000197114	0.000392789
3	chr11:62285221:C:A	62285221	NA,A	NA,C	NA,1	NA,-inf	NA,inf	NA,0.133684	0.000197056	0.000392734
3	chr11:61710237:G:A	61710237	NA,A	NA,G	NA,1	NA,-inf	NA,inf	NA,0.146553	0.000196966	0.000392488
3	chr11:62290857:A:G	62290857	NA,G	NA,A	NA,1	NA,-inf	NA,inf	NA,0.133948	0.000196947	0.00039252
3	chr11:62288635:G:C	62288635	NA,C	NA,G	NA,1	NA,-inf	NA,inf	NA,0.133895	0.000196939	0.000392503
3	chr11:62048331:T:C	62048331	NA,C	NA,T	NA,1	NA,-inf	NA,inf	NA,0.352585	0.000196863	0.000392315
3	chr11:62168095:C:T	62168095	NA,T	NA,C	NA,1	NA,-inf	NA,inf	NA,0.0274095	0.000196757	0.00039215
3	chr11:61484146:G:A	61484146	NA,A	NA,G	NA,1	NA,-inf	NA,inf	NA,0.0494994	0.000196737	0.000391984
3	chr11:62288313:T:G	62288313	NA,G	NA,T	NA,1	NA,-inf	NA,inf	NA,0.132703	0.000196734	0.000392094
3	chr11:61639510:C:T	61639510	NA,T	NA,C	NA,1	NA,inf	NA,inf	NA,0.243626	0.000196621	0.000391879
3	chr11:62125796:A:G	62125796	NA,G	NA,A	NA,1	NA,-inf	NA,inf	NA,0.128635	0.000196513	0.0003916
3	chr11:61549850:T:C	61549850	NA,C	NA,T	NA,1	NA,inf	NA,inf	NA,0.21535	0.000196512	0.000391663
3	chr11:61814686:G:A	61814686	NA,A	NA,G	NA,1	NA,inf	NA,inf	NA,0.215875	0.000196453	0.00039154
3	chr11:61406265:G:A	61406265	NA,A	NA,G	NA,1	NA,inf	NA,inf	NA,0.202593	0.000196432	0.000391496
3	chr11:62102513:T:C	62102513	NA,C	NA,T	NA,1	NA,inf	NA,inf	NA,0.236695	0.000196408	0.000391489
3	chr11:61470469:G:A	61470469	NA,A	NA,G	NA,1	NA,inf	NA,inf	NA,0.277191	0.000196379	0.000391383
3	chr11:62289561:A:G	62289561	G,G	A,A	1,1	-inf,-inf	inf,inf	0.925239,0.941887	0.000196339	0.000400658
3	chr11:61448666:C:G	61448666	NA,G	NA,C	NA,1	NA,-inf	NA,inf	NA,0.0785782	0.000196331	0.000391202
3	chr11:62126492:G:A	62126492	NA,A	NA,G	NA,1	NA,-inf	NA,inf	NA,0.133014	0.000196309	0.00039152
3	chr11:62065076:G:A	62065076	NA,A	NA,G	NA,1	NA,-inf	NA,inf	NA,0.106661	0.000196261	0.000391115
3	chr11:62138827:A:G	62138827	NA,G	NA,A	NA,1	NA,-inf	NA,inf	NA,0.284391	0.00019626	0.000391264
3	chr11:61638966:C:T	61638966	NA,T	NA,C	NA,1	NA,-inf	NA,inf	NA,0.115191	0.000196134	0.000390822
3	chr11:61634861:T:G	61634861	NA,G	NA,T	NA,1	NA,-inf	NA,inf	NA,0.123439	0.000196104	0.000390778
3	chr11:61975266:A:G	61975266	NA,G	NA,A	NA,1	NA,-inf	NA,inf	NA,0.146016	0.000196071	0.000390671
3	chr11:62056158:T:C	62056158	NA,C	NA,T	NA,1	NA,inf	NA,inf	NA,0.0567917	0.000196009	0.0003907
3	chr11:61852357:C:A	61852357	NA,A	NA,C	NA,1	NA,-inf	NA,inf	NA,0.0787159	0.000195827	0.000390496
3	chr11:61446922:ATATAT:A	61446922	NA,A	NA,ATATAT	NA,1	NA,-inf	NA,inf	NA,0.115355	0.000195772	0.000390146
3	chr11:61355916:T:C	61355916	NA,C	NA,T	NA,1	NA,inf	NA,inf	NA,0.195688	0.000195757	0.000390126
3	chr11:61965778:G:A	61965778	NA,A	NA,G	NA,1	NA,-inf	NA,inf	NA,0.0980628	0.000195743	0.000390224
3	chr11:61903246:T:G	61903246	NA,G	NA,T	NA,1	NA,inf	NA,inf	NA,0.0580916	0.000195725	0.00038997
3	chr11:61882121:T:G	61882121	NA,G	NA,T	NA,1	NA,-inf	NA,inf	NA,0.125631	0.000195704	0.000390067
3	chr11:61723625:A:G	61723625	NA,G	NA,A	NA,1	NA,-inf	NA,inf	NA,0.277745	0.000195688	0.000389929
3	chr11:61862661:T:C	61862661	NA,C	NA,T	NA,1	NA,-inf	NA,inf	NA,0.305542	0.000195669	0.000389904
3	chr11:61961831:C:A	61961831	NA,A	NA,C	NA,1	NA,inf	NA,inf	NA,0.24942	0.000195633	0.000389888
3	chr11:61548401:G:A	61548401	NA,A	NA,G	NA,1	NA,inf	NA,inf	NA,0.23156	0.000195553	0.000389754
3	chr11:62032773:T:C	62032773	NA,C	NA,T	NA,1	NA,inf	NA,inf	NA,0.238703	0.000195534	0.000389712
3	chr11:61505173:C:T	61505173	NA,T	NA,C	NA,1	NA,-inf	NA,inf	NA,0.134212	0.000195496	0.000389524
3	chr11:61878945:G:A	61878945	NA,A	NA,G	NA,1	NA,inf	NA,inf	NA,0.230306	0.000195488	0.000389613
3	chr11:61444994:T:A	61444994	NA,A	NA,T	NA,1	NA,-inf	NA,inf	NA,0.0738586	0.000195478	0.000389504
3	chr11:62260336:C:T	62260336	NA,T	NA,C	NA,1	NA,-inf	NA,inf	NA,0.142754	0.000195445	0.000389481
3	chr11:61335410:A:G	61335410	NA,G	NA,A	NA,1	NA,inf	NA,inf	NA,0.265325	0.000195369	0.000389367
3	chr11:61676450:G:A	61676450	A,A	G,G	1,1	inf,-inf	inf,inf	0.317558,0.0551228	0.000195336	0.000389352
3	chr11:61806640:CCT:C	61806640	NA,C	NA,CCT	NA,1	NA,-inf	NA,inf	NA,0.122391	0.00019533	0.000389223
3	chr11:62084499:T:C	62084499	NA,C	NA,T	NA,1	NA,-inf	NA,inf	NA,0.0969425	0.000195279	0.000389082
3	chr11:62118667:GTC:G	62118667	NA,G	NA,GTC	NA,1	NA,-inf	NA,inf	NA,0.12127	0.000195209	0.000389004
3	chr11:61461817:T:A	61461817	NA,A	NA,T	NA,1	NA,inf	NA,inf	NA,0.267624	0.000195192	0.000389016
3	chr11:61637116:A:G	61637116	NA,G	NA,A	NA,1	NA,inf	NA,inf	NA,0.208043	0.000195089	0.000388823
3	chr11:61966422:G:A	61966422	NA,A	NA,G	NA,1	NA,-inf	NA,inf	NA,0.0941419	0.000195071	0.000388881
3	chr11:62035684:A:G	62035684	NA,G	NA,A	NA,1	NA,inf	NA,inf	NA,0.234592	0.000195067	0.000388783
3	chr11:62264717:T:C	62264717	NA,C	NA,T	NA,1	NA,inf	NA,inf	NA,0.179999	0.000195036	0.000388654
3	chr11:61785189:C:T	61785189	NA,T	NA,C	NA,1	NA,inf	NA,inf	NA,0.205688	0.000195025	0.000388705
3	chr11:61490124:T:C	61490124	NA,C	NA,T	NA,1	NA,inf	NA,inf	NA,0.231495	0.00019497	0.000388624
3	chr11:61333104:C:A	61333104	NA,A	NA,C	NA,1	NA,inf	NA,inf	NA,0.187443	0.000194923	0.000388459
3	chr11:62203655:G:A	62203655	A,A	G,G	1,1	-inf,-inf	inf,inf	0.210185,1.23681	0.000194908	0.000393153
3	chr11:61447048:G:A	61447048	NA,A	NA,G	NA,1	NA,inf	NA,inf	NA,0.265034	0.000194895	0.000388424
3	chr11:61589390:A:T	61589390	NA,T	NA,A	NA,1	NA,-inf	NA,inf	NA,0.0406931	0.000194821	0.000388202
3	chr11:61964408:C:T	61964408	NA,T	NA,C	NA,1	NA,-inf	NA,inf	NA,0.0897902	0.000194802	0.000388333
3	chr11:61890004:C:T	61890004	NA,T	NA,C	NA,1	NA,-inf	NA,inf	NA,0.111817	0.000194794	0.000388186
3	chr11:61855011:A:G	61855011	NA,G	NA,A	NA,1	NA,-inf	NA,inf	NA,0.0930972	0.000194781	0.000388115
3	chr11:62212646:A:C	62212646	NA,C	NA,A	NA,1	NA,-inf	NA,inf	NA,0.0766365	0.000194769	0.000388052
3	chr11:61482294:C:T	61482294	NA,T	NA,C	NA,1	NA,-inf	NA,inf	NA,0.0818729	0.00019472	0.00038799
3	chr11:61800198:T:G	61800198	G,NA	T,NA	1,NA	-inf,NA	inf,NA	0.171339,NA	0.000194705	0.000387888
3	chr11:62175558:A:G	62175558	NA,G	NA,A	NA,1	NA,inf	NA,inf	NA,0.219451	0.000194704	0.000388057
3	chr11:62130853:A:G	62130853	NA,G	NA,A	NA,1	NA,-inf	NA,inf	NA,0.0348752	0.000194666	0.000387832
3	chr11:61571270:T:C	61571270	NA,C	NA,T	NA,1	NA,-inf	NA,inf	NA,0.118444	0.000194629	0.000387846
3	chr11:61875401:T:G	61875401	NA,G	NA,T	NA,1	NA,-inf	NA,inf	NA,0.0416929	0.000194616	0.000387845
3	chr11:61926648:G:T	61926648	NA,T	NA,G	NA,1	NA,inf	NA,inf	NA,0.214582	0.000194567	0.000387819
3	chr11:61719496:T:G	61719496	NA,G	NA,T	NA,1	NA,inf	NA,inf	NA,0.183447	0.000194558	0.000387761
3	chr11:61522465:C:T	61522465	NA,T	NA,C	NA,1	NA,inf	NA,inf	NA,0.243203	0.000194531	0.000387753
3	chr11:62080377:A:G	62080377	NA,G	NA,A	NA,1	NA,inf	NA,inf	NA,0.282205	0.000194518	0.000387785
3	chr11:62314177:C:T	62314177	NA,T	NA,C	NA,1	NA,-inf	NA,inf	NA,0.121029	0.000194479	0.000387523
3	chr11:61875397:T:G	61875397	NA,G	NA,T	NA,1	NA,inf	NA,inf	NA,0.23899	0.000194444	0.000387571
3	chr11:61303658:C:T	61303658	NA,T	NA,C	NA,1	NA,inf	NA,inf	NA,0.217638	0.000194425	0.000387505
3	chr11:61382721:C:T	61382721	NA,T	NA,C	NA,1	NA,-inf	NA,inf	NA,0.107462	0.000194422	0.000387417
3	chr11:61375367:G:T	61375367	NA,T	NA,G	NA,1	NA,-inf	NA,inf	NA,0.0650573	0.000194393	0.000387345
3	chr11:61989201:T:C	61989201	NA,C	NA,T	NA,1	NA,-inf	NA,inf	NA,0.0884753	0.000194302	0.000387171
3	chr11:61534371:A:G	61534371	NA,G	NA,A	NA,1	NA,inf	NA,inf	NA,0.290075	0.000194257	0.000387175
3	chr11:62288047:T:C	62288047	C,C	T,T	1,1	-inf,-inf	inf,inf	0.928255,0.926655	0.000194238	0.000396356
3	chr11:61452750:A:G	61452750	NA,G	NA,A	NA,1	NA,inf	NA,inf	NA,0.260604	0.000194203	0.000387043
3	chr11:61413820:A:G	61413820	NA,G	NA,A	NA,1	NA,-inf	NA,inf	NA,0.0997124	0.000194202	0.000386986
3	chr11:62264334:C:T	62264334	NA,T	NA,C	NA,1	NA,-inf	NA,inf	NA,0.119859	0.000194155	0.00038695
3	chr11:62200291:C:A	62200291	NA,A	NA,C	NA,1	NA,-inf	NA,inf	NA,0.309441	0.000194148	0.000387018
3	chr11:62115338:C:T	62115338	NA,T	NA,C	NA,1	NA,-inf	NA,inf	NA,0.0413298	0.000194103	0.000386898
3	chr11:61883868:C:T	61883868	NA,T	NA,C	NA,1	NA,inf	NA,inf	NA,0.217741	0.000194102	0.000386859
3	chr11:62287106:C:T	62287106	NA,T	NA,C	NA,1	NA,inf	NA,inf	NA,0.173912	0.000193984	0.000386449
3	chr11:62176062:C:T	62176062	NA,T	NA,C	NA,1	NA,inf	NA,inf	NA,0.205515	0.000193897	0.000386459
3	chr11:61301517:G:A	61301517	NA,A	NA,G	NA,1	NA,inf	NA,inf	NA,0.30539	0.000193852	0.000386327
3	chr11:61863915:G:A	61863915	NA,A	NA,G	NA,1	NA,-inf	NA,inf	NA,0.0931926	0.000193849	0.000386264
3	chr11:61997759:G:A	61997759	NA,A	NA,G	NA,1	NA,inf	NA,inf	NA,0.211106	0.000193845	0.000386345
3	chr11:61970890:G:A	61970890	NA,A	NA,G	NA,1	NA,-inf	NA,inf	NA,0.0868277	0.000193762	0.000386266
3	chr11:62206336:C:T	62206336	NA,T	NA,C	NA,1	NA,inf	NA,inf	NA,0.172651	0.000193743	0.00038611
3	chr11:61864305:G:T	61864305	NA,T	NA,G	NA,1	NA,-inf	NA,inf	NA,0.0925208	0.000193743	0.000386053
3	chr11:61864170:T:C	61864170	NA,C	NA,T	NA,1	NA,-inf	NA,inf	NA,0.0922978	0.000193716	0.000386
3	chr11:61863905:G:A	61863905	NA,A	NA,G	NA,1	NA,-inf	NA,inf	NA,0.0921519	0.00019368	0.000385927
3	chr11:61944003:T:G	61944003	NA,G	NA,T	NA,1	NA,inf	NA,inf	NA,0.216212	0.000193643	0.000385867
3	chr11:61352272:C:T	61352272	NA,T	NA,C	NA,1	NA,inf	NA,inf	NA,0.182443	0.000193608	0.000385865
3	chr11:61864491:T:A	61864491	NA,A	NA,T	NA,1	NA,-inf	NA,inf	NA,0.0916176	0.000193589	0.000385746
3	chr11:61945404:G:A	61945404	NA,A	NA,G	NA,1	NA,inf	NA,inf	NA,0.193825	0.000193562	0.000385776
3	chr11:61456881:A:T	61456881	NA,T	NA,A	NA,1	NA,-inf	NA,inf	NA,0.0399249	0.000193499	0.000385578
3	chr11:61633141:A:G	61633141	NA,G	NA,A	NA,1	NA,-inf	NA,inf	NA,0.241115	0.000193488	0.000385543
3	chr11:61800623:C:T	61800623	NA,T	NA,C	NA,1	NA,inf	NA,inf	NA,0.189518	0.000193405	0.000385468
3	chr11:61890750:AG:A	61890750	NA,A	NA,AG	NA,1	NA,inf	NA,inf	NA,0.210599	0.00019335	0.000385385
3	chr11:62294756:G:A	62294756	NA,A	NA,G	NA,1	NA,inf	NA,inf	NA,0.16856	0.000193339	0.000385167
3	chr11:61423417:C:T	61423417	NA,T	NA,C	NA,1	NA,-inf	NA,inf	NA,0.0391905	0.000193322	0.000385207
3	chr11:62042830:T:C	62042830	NA,C	NA,T	NA,1	NA,inf	NA,inf	NA,0.22537	0.000193277	0.000385233
3	chr11:61594148:C:T	61594148	NA,T	NA,C	NA,1	NA,-inf	NA,inf	NA,0.114948	0.000193276	0.000385146
3	chr11:61490953:G:A	61490953	NA,A	NA,G	NA,1	NA,inf	NA,inf	NA,0.256268	0.000193259	0.000385167
3	chr11:61957111:T:G	61957111	NA,G	NA,T	NA,1	NA,-inf	NA,inf	NA,0.534949	0.000193034	0.000384963
3	chr11:62190511:C:G	62190511	NA,G	NA,C	NA,1	NA,-inf	NA,inf	NA,0.0929894	0.000192989	0.000384533
3	chr11:61589344:G:C	61589344	NA,C	NA,G	NA,1	NA,inf	NA,inf	NA,0.427236	0.000192981	0.000384747
3	chr11:61360113:C:G	61360113	NA,G	NA,C	NA,1	NA,-inf	NA,inf	NA,0.0643891	0.000192978	0.00038452
3	chr11:62167963:C:T	62167963	NA,T	NA,C	NA,1	NA,-inf	NA,inf	NA,0.0118576	0.000192971	0.000384601
3	chr11:62123130:G:A	62123130	NA,A	NA,G	NA,1	NA,-inf	NA,inf	NA,0.094324	0.000192943	0.000384459
3	chr11:61774416:A:G	61774416	NA,G	NA,A	NA,1	NA,-inf	NA,inf	NA,0.334268	0.000192893	0.000384442
3	chr11:62123361:T:G	62123361	NA,G	NA,T	NA,1	NA,-inf	NA,inf	NA,0.0939524	0.000192881	0.000384336
3	chr11:61319534:T:C	61319534	NA,C	NA,T	NA,1	NA,-inf	NA,inf	NA,0.026946	0.000192875	0.000384301
3	chr11:62165162:C:T	62165162	NA,T	NA,C	NA,1	NA,inf	NA,inf	NA,0.166905	0.000192857	0.000384346
3	chr11:61773387:G:A	61773387	NA,A	NA,G	NA,1	NA,inf	NA,inf	NA,0.20617	0.000192845	0.000384357
3	chr11:61585076:GA:G	61585076	NA,G	NA,GA	NA,1	NA,-inf	NA,inf	NA,0.0721551	0.000192816	0.000384223
3	chr11:61864295:C:T	61864295	NA,T	NA,C	NA,1	NA,-inf	NA,inf	NA,0.0865752	0.000192798	0.000384173
3	chr11:62135034:C:G	62135034	NA,G	NA,C	NA,1	NA,inf	NA,inf	NA,0.0135089	0.000192722	0.000383928
3	chr11:62039129:G:T	62039129	NA,T	NA,G	NA,1	NA,inf	NA,inf	NA,0.221304	0.000192699	0.000384083
3	chr11:61455327:G:A	61455327	NA,A	NA,G	NA,1	NA,inf	NA,inf	NA,0.18736	0.000192603	0.000383855
3	chr11:62018203:C:T	62018203	NA,T	NA,C	NA,1	NA,inf	NA,inf	NA,0.272795	0.000192595	0.000383778
3	chr11:61920798:C:CTGTAATCTCA	61920798	NA,CTGTAATCTCA	NA,C	NA,1	NA,inf	NA,inf	NA,0.221083	0.000192488	0.000383654
3	chr11:61884731:G:C	61884731	NA,C	NA,G	NA,1	NA,-inf	NA,inf	NA,0.259094	0.000192487	0.000383697
3	chr11:61599301:C:T	61599301	NA,T	NA,C	NA,1	NA,-inf	NA,inf	NA,0.0249563	0.000192425	0.000383438
3	chr11:61754435:C:T	61754435	NA,T	NA,C	NA,1	NA,inf	NA,inf	NA,0.229803	0.000192354	0.000383391
3	chr11:62043245:C:T	62043245	NA,T	NA,C	NA,1	NA,inf	NA,inf	NA,0.253746	0.000192188	0.000383068
3	chr11:61985235:G:A	61985235	NA,A	NA,G	NA,1	NA,inf	NA,inf	NA,0.22502	0.000192131	0.00038291
3	chr11:62038006:T:C	62038006	NA,C	NA,T	NA,1	NA,inf	NA,inf	NA,0.162826	0.00019201	0.000382681
3	chr11:61683645:G:A	61683645	NA,A	NA,G	NA,1	NA,-inf	NA,inf	NA,0.0967372	0.000192006	0.000382608
3	chr11:61522965:A:G	61522965	NA,G	NA,A	NA,1	NA,inf	NA,inf	NA,0.282902	0.000191964	0.000382647
3	chr11:62027810:G:A	62027810	NA,A	NA,G	NA,1	NA,-inf	NA,inf	NA,0.0410746	0.000191927	0.000382444
3	chr11:62168901:T:C	62168901	NA,C	NA,T	NA,1	NA,inf	NA,inf	NA,0.0256689	0.000191906	0.000382397
3	chr11:61768160:C:T	61768160	NA,T	NA,C	NA,1	NA,-inf	NA,inf	NA,0.104552	0.000191865	0.000382334
3	chr11:61482546:G:A	61482546	NA,A	NA,G	NA,1	NA,inf	NA,inf	NA,0.0159285	0.000191833	0.000382175
3	chr11:62261398:T:C	62261398	NA,C	NA,T	NA,1	NA,-inf	NA,inf	NA,0.116864	0.000191826	0.000382309
3	chr11:61962955:G:T	61962955	NA,T	NA,G	NA,1	NA,-inf	NA,inf	NA,0.0712644	0.000191809	0.000382354
3	chr11:62084752:C:A	62084752	NA,A	NA,C	NA,1	NA,-inf	NA,inf	NA,0.103961	0.00019168	0.000381933
3	chr11:62015961:A:C	62015961	NA,C	NA,A	NA,1	NA,-inf	NA,inf	NA,0.314103	0.000191617	0.000381874
3	chr11:61484418:G:T	61484418	NA,T	NA,G	NA,1	NA,inf	NA,inf	NA,0.216219	0.000191617	0.000381913
3	chr11:62299522:A:C	62299522	NA,C	NA,A	NA,1	NA,inf	NA,inf	NA,0.158277	0.000191616	0.000381735
3	chr11:61838744:A:G	61838744	NA,G	NA,A	NA,1	NA,-inf	NA,inf	NA,0.095161	0.000191599	0.000381801
3	chr11:62037508:T:A	62037508	NA,A	NA,T	NA,1	NA,inf	NA,inf	NA,0.159597	0.000191584	0.000381832
3	chr11:62257611:C:T	62257611	NA,T	NA,C	NA,1	NA,-inf	NA,inf	NA,0.0645341	0.000191533	0.00038162
3	chr11:61632494:G:A	61632494	NA,A	NA,G	NA,1	NA,-inf	NA,inf	NA,0.113904	0.000191476	0.00038156
3	chr11:62186000:C:T	62186000	NA,T	NA,C	NA,1	NA,inf	NA,inf	NA,0.184455	0.000191367	0.000381409
3	chr11:61935135:T:C	61935135	NA,C	NA,T	NA,1	NA,inf	NA,inf	NA,0.165005	0.000191233	0.000381131
3	chr11:62169612:G:A	62169612	NA,A	NA,G	NA,1	NA,inf	NA,inf	NA,0.0291798	0.000191228	0.000381048
3	chr11:62196240:C:T	62196240	NA,T	NA,C	NA,1	NA,inf	NA,inf	NA,0.223581	0.000191173	0.00038103
3	chr11:61862861:C:T	61862861	NA,T	NA,C	NA,1	NA,-inf	NA,inf	NA,0.109392	0.000191116	0.000380864
3	chr11:61773182:G:T	61773182	NA,T	NA,G	NA,1	NA,inf	NA,inf	NA,0.190256	0.000191033	0.000380749
3	chr11:62213393:G:C	62213393	NA,C	NA,G	NA,1	NA,-inf	NA,inf	NA,0.0545548	0.000191009	0.000380583
3	chr11:61600439:C:A	61600439	NA,A	NA,C	NA,1	NA,-inf	NA,inf	NA,0.0952466	0.000190998	0.000380616
```
