## Supplementary material for "Characterization of shared and ancestry-specific signals driving complex traits using multi-ancestry fine-mapping": susiex_nc3.cs80.snp

```
BP	SNP	PIP(CS1)	LogBF(CS1,Pop1)	LogBF(CS1,Pop2)	PIP(CS2)	LogBF(CS2,Pop1)	LogBF(CS2,Pop2)	PIP(CS3)	LogBF(CS3,Pop1)	LogBF(CS3,Pop2)
61301517	chr11:61301517:G:A	5.85992e-18	-3.75216e-10	-1.02814	0.000192512	-3.75216e-10	-1.17438	0.000193852	-3.75216e-10	-1.1744
61301886	chr11:61301886:T:C	3.29744e-18	-0.561675	-1.04146	5.75127e-05	-1.14239	-1.24014	5.77812e-05	-1.14469	-1.24014
61303558	chr11:61303558:G:C	6.36049e-18	-3.75216e-10	-0.946174	0.000228188	-3.75216e-10	-1.00437	0.000229706	-3.75216e-10	-1.00469
61303658	chr11:61303658:C:T	5.30738e-18	-3.75216e-10	-1.12718	0.000193117	-3.75216e-10	-1.17124	0.000194425	-3.75216e-10	-1.17144
61303751	chr11:61303751:G:A	6.98123e-18	-3.75216e-10	-0.853054	0.000287924	-3.75216e-10	-0.771844	0.000290035	-3.75216e-10	-0.771492
61303859	chr11:61303859:C:T	4.74934e-18	-3.75216e-10	-1.23827	0.000181336	-3.75216e-10	-1.23419	0.000182616	-3.75216e-10	-1.23411
61305308	chr11:61305308:A:G	7.04448e-18	-3.75216e-10	-0.844035	0.00028973	-3.75216e-10	-0.765591	0.000291849	-3.75216e-10	-0.765258
61305400	chr11:61305400:G:A	6.6061e-18	-3.75216e-10	-0.908287	0.000236035	-3.75216e-10	-0.970561	0.000237599	-3.75216e-10	-0.970908
61305484	chr11:61305484:C:T	5.03964e-18	-3.75216e-10	-1.17894	0.00018089	-3.75216e-10	-1.23665	0.000182132	-3.75216e-10	-1.23676
61305589	chr11:61305589:G:C	5.37101e-18	-3.75216e-10	-1.11526	0.000217959	-3.75216e-10	-1.05023	0.000219568	-3.75216e-10	-1.04983
61305691	chr11:61305691:CCA:C	6.11079e-18	-3.75216e-10	-0.986223	0.000219235	-3.75216e-10	-1.04439	0.000220686	-3.75216e-10	-1.04475
61306137	chr11:61306137:AC:A	1.09012e-18	-1.70899	-1.001	2.81767e-05	-2.14673	-0.949311	2.83903e-05	-2.14679	-0.948656
61306219	chr11:61306219:G:T	2.07343e-18	-2.06707	-2.74067e-10	7.21853e-05	-2.1553	-2.74067e-10	7.26892e-05	-2.1553	-2.74067e-10
61306644	chr11:61306644:CT:C	6.06536e-18	-3.75216e-10	-0.993685	0.000222543	-3.75216e-10	-1.02942	0.000224046	-3.75216e-10	-1.02964
61306656	chr11:61306656:C:T	5.52202e-18	-3.75216e-10	-1.08754	0.000199968	-3.75216e-10	-1.13638	0.000201316	-3.75216e-10	-1.13662
61306901	chr11:61306901:A:C	6.22883e-17	-3.75216e-10	1.33549	0.00326175	-3.75216e-10	1.65548	0.00329356	-3.75216e-10	1.65823
61306933	chr11:61306933:A:C	1.11888e-17	-3.75216e-10	-0.381363	0.000377967	-3.75216e-10	-0.499732	0.000380363	-3.75216e-10	-0.500368
61307385	chr11:61307385:TTA:T	4.7636e-18	-3.75216e-10	-1.23528	0.000180428	-3.75216e-10	-1.23921	0.000181684	-3.75216e-10	-1.23923
61307554	chr11:61307554:TC:T	6.49316e-18	-3.75216e-10	-0.925531	0.000265735	-3.75216e-10	-0.852042	0.000267674	-3.75216e-10	-0.851722
61308052	chr11:61308052:C:T	6.1609e-17	1.70378	-0.37925	0.000524267	0.765646	-0.938185	0.000523373	0.75897	-0.940168
61308053	chr11:61308053:C:CT	6.90423e-17	-3.75216e-10	1.43844	0.00364473	-3.75216e-10	1.7665	0.0036804	-3.75216e-10	1.76928
61308216	chr11:61308216:CCA:C	7.39493e-18	-3.75216e-10	-0.795484	0.000304936	-3.75216e-10	-0.714439	0.000307168	-3.75216e-10	-0.714099
61308228	chr11:61308228:G:A	2.2708e-17	-3.75216e-10	0.326437	0.0010777	-3.75216e-10	0.548047	0.0010874	-3.75216e-10	0.550055
61308518	chr11:61308518:C:G	4.74049e-18	-3.75216e-10	-1.24014	0.000181109	-3.75216e-10	-1.23544	0.000182383	-3.75216e-10	-1.23539
61308542	chr11:61308542:A:G	4.75326e-18	-3.75216e-10	-1.23745	0.000189413	-3.75216e-10	-1.19061	0.000190803	-3.75216e-10	-1.19025
61308900	chr11:61308900:T:C	4.37017e-17	2.17669	-1.19558	0.000559736	1.067	-1.17407	0.00056001	1.0593	-1.17284
61309299	chr11:61309299:G:A	5.63776e-18	-0.805812	-0.260981	8.40255e-05	-1.32716	-0.676256	8.4199e-05	-1.33036	-0.67795
61309342	chr11:61309342:C:A	4.8584e-18	-3.75216e-10	-1.21557	0.000187167	-3.75216e-10	-1.20254	0.000188496	-3.75216e-10	-1.20242
61310002	chr11:61310002:T:C	8.53873e-18	-3.75216e-10	-0.651667	0.000382673	-3.75216e-10	-0.487358	0.000385708	-3.75216e-10	-0.486412
61310017	chr11:61310017:A:G	1.24767e-17	-3.75216e-10	-0.272421	0.000418502	-3.75216e-10	-0.397857	0.000421138	-3.75216e-10	-0.398531
61310164	chr11:61310164:A:G	1.7599e-16	2.72438	-0.350229	0.00107149	1.46816	-0.925901	0.00106774	1.45975	-0.927946
61310416	chr11:61310416:A:G	6.2698e-18	-3.75216e-10	-0.960535	0.000225279	-3.75216e-10	-1.0172	0.000226779	-3.75216e-10	-1.01752
61310996	chr11:61310996:G:A	6.61056e-18	-0.907612	-2.74067e-10	0.000150569	-1.42012	-2.74067e-10	0.000151684	-1.41969	-2.74067e-10
61311247	chr11:61311247:G:A	8.50875e-18	-3.75216e-10	-0.655184	0.000381041	-3.75216e-10	-0.491633	0.000384058	-3.75216e-10	-0.4907
61311516	chr11:61311516:C:T	3.76137e-16	3.07055	0.0631212	0.00191473	1.76243	-0.639637	0.00190635	1.75381	-0.642358
61311926	chr11:61311926:C:T	6.48517e-18	-3.75216e-10	-0.926761	0.00026537	-3.75216e-10	-0.853413	0.000267307	-3.75216e-10	-0.853094
61312387	chr11:61312387:T:A	4.92482e-18	-3.75216e-10	-1.20199	0.000203048	-3.75216e-10	-1.1211	0.000204523	-3.75216e-10	-1.12081
61312464	chr11:61312464:G:A	5.99001e-18	-3.75216e-10	-1.00619	0.000216134	-3.75216e-10	-1.05864	0.000217579	-3.75216e-10	-1.05893
61312846	chr11:61312846:A:G	6.27451e-18	-3.75216e-10	-0.959784	0.000225434	-3.75216e-10	-1.01651	0.000226936	-3.75216e-10	-1.01683
61313669	chr11:61313669:G:A	7.59448e-18	-3.75216e-10	-0.768858	0.000316149	-3.75216e-10	-0.678325	0.000318473	-3.75216e-10	-0.677955
61313822	chr11:61313822:T:C	5.06089e-18	-3.75216e-10	-1.17474	0.000189246	-3.75216e-10	-1.19149	0.000190543	-3.75216e-10	-1.19161
61313988	chr11:61313988:T:C	6.281e-18	-3.75216e-10	-0.958751	0.000225633	-3.75216e-10	-1.01563	0.000227135	-3.75216e-10	-1.01595
61314729	chr11:61314729:A:G	7.44285e-18	-3.75216e-10	-0.789025	0.000307814	-3.75216e-10	-0.705044	0.000310075	-3.75216e-10	-0.704679
61315454	chr11:61315454:C:T	5.99552e-18	-3.75216e-10	-1.00527	0.000215565	-3.75216e-10	-1.06128	0.000216995	-3.75216e-10	-1.06162
61315472	chr11:61315472:C:A	4.8795e-18	-3.75216e-10	-1.21124	0.000183811	-3.75216e-10	-1.22063	0.000185085	-3.75216e-10	-1.22068
61315919	chr11:61315919:A:G	4.22605e-16	3.25016	-2.74067e-10	0.00374132	1.79265	-2.74067e-10	0.00378164	1.79642	-2.74067e-10
61316000	chr11:61316000:C:T	2.07711e-16	2.53987	-2.74067e-10	0.00212908	1.2289	-2.74067e-10	0.00215147	1.23241	-2.74067e-10
61316243	chr11:61316243:A:T	4.87848e-18	-3.75216e-10	-1.21145	0.000180309	-3.75216e-10	-1.23987	0.000181573	-3.75216e-10	-1.23983
61316696	chr11:61316696:A:C	6.56927e-18	-3.75216e-10	-0.913877	0.00023262	-3.75216e-10	-0.985134	0.000234152	-3.75216e-10	-0.985524
61316708	chr11:61316708:A:G	4.85868e-17	2.29143	-1.20436	0.000626077	1.16686	-1.16192	0.000626369	1.15903	-1.16058
61317142	chr11:61317142:T:A	5.89975e-18	-3.75216e-10	-1.02137	0.000212604	-3.75216e-10	-1.07511	0.000214018	-3.75216e-10	-1.07543
61317143	chr11:61317143:C:A	6.09425e-18	-3.75216e-10	-0.988934	0.000218703	-3.75216e-10	-1.04683	0.000220151	-3.75216e-10	-1.04718
61317315	chr11:61317315:A:G	1.21353e-18	-1.41976	-1.18299	2.63855e-05	-1.95088	-1.21084	2.65822e-05	-1.95112	-1.21013
61317354	chr11:61317354:C:T	8.62617e-18	-3.75216e-10	-0.64148	0.000246282	-3.75216e-10	-0.928061	0.000247732	-3.75216e-10	-0.929145
61317403	chr11:61317403:C:T	4.75198e-18	-3.75216e-10	-1.23772	0.000189242	-3.75216e-10	-1.19151	0.000190629	-3.75216e-10	-1.19116
61318027	chr11:61318027:T:C	1.21311e-18	-1.4247	-1.17839	2.62552e-05	-1.954	-1.21267	2.64504e-05	-1.95425	-1.21197
61318223	chr11:61318223:A:G	6.60081e-18	-3.75216e-10	-0.909087	0.000233583	-3.75216e-10	-0.981002	0.00023512	-3.75216e-10	-0.981396
61318317	chr11:61318317:G:A	1.153e-17	-3.75216e-10	-0.351328	0.000389173	-3.75216e-10	-0.470517	0.000391635	-3.75216e-10	-0.471161
61318434	chr11:61318434:C:A	5.25619e-18	-3.75216e-10	-1.13687	0.000183148	-3.75216e-10	-1.22424	0.000184387	-3.75216e-10	-1.22446
61318746	chr11:61318746:T:C	1.92699e-18	-2.14032	-2.74067e-10	7.29704e-05	-2.14449	-2.74067e-10	7.3476e-05	-2.14453	-2.74067e-10
61319264	chr11:61319264:G:A	6.50939e-18	-3.75216e-10	-0.923034	0.000227936	-3.75216e-10	-1.00548	0.00022942	-3.75216e-10	-1.00594
61319534	chr11:61319534:T:C	4.76605e-18	-3.75216e-10	-1.23476	0.000191463	-3.75216e-10	-1.17985	0.000192875	-3.75216e-10	-1.17945
61319568	chr11:61319568:A:G	6.06676e-18	-3.75216e-10	-0.993455	0.000222582	-3.75216e-10	-1.02924	0.000224085	-3.75216e-10	-1.02947
61319721	chr11:61319721:C:T	6.47796e-18	-3.75216e-10	-0.927875	0.000265046	-3.75216e-10	-0.854638	0.00026698	-3.75216e-10	-0.854319
61320537	chr11:61320537:T:C	4.91924e-18	-3.75216e-10	-1.20313	0.000180266	-3.75216e-10	-1.24011	0.000181522	-3.75216e-10	-1.24012
61320658	chr11:61320658:A:G	9.02504e-17	2.06475	-0.358438	0.000735076	1.09165	-0.92622	0.000733439	1.08449	-0.928243
61320918	chr11:61320918:T:C	5.37558e-18	-3.75216e-10	-1.11441	0.00021813	-3.75216e-10	-1.04945	0.00021974	-3.75216e-10	-1.04905
61321284	chr11:61321284:TCA:T	6.47875e-18	-3.75216e-10	-0.927752	0.00026508	-3.75216e-10	-0.854507	0.000267015	-3.75216e-10	-0.854188
61321833	chr11:61321833:G:A	2.56969e-18	-1.85249	-2.74067e-10	8.26212e-05	-2.02027	-2.74067e-10	8.31859e-05	-2.02041	-2.74067e-10
61322539	chr11:61322539:G:T	6.48517e-18	-3.75216e-10	-0.926761	0.00026537	-3.75216e-10	-0.853413	0.000267307	-3.75216e-10	-0.853094
61323155	chr11:61323155:T:C	7.55697e-18	-3.75216e-10	-0.773809	0.000314562	-3.75216e-10	-0.683359	0.000316874	-3.75216e-10	-0.682988
61323484	chr11:61323484:T:C	5.67808e-19	-2.14226	-1.21999	2.49867e-05	-1.98158	-1.23462	2.51465e-05	-1.98233	-1.23445
61325005	chr11:61325005:G:A	2.06329e-18	-2.07198	-2.74067e-10	7.41784e-05	-2.12807	-2.74067e-10	7.47076e-05	-2.12791	-2.74067e-10
61325111	chr11:61325111:G:A	7.06619e-18	-3.75216e-10	-0.840958	0.000290723	-3.75216e-10	-0.76217	0.000292849	-3.75216e-10	-0.761835
61325773	chr11:61325773:A:G	1.70072e-16	2.69433	-0.354392	0.00104658	1.44776	-0.929014	0.00104296	1.43937	-0.931051
61325864	chr11:61325864:G:A	1.99564e-17	-3.75216e-10	0.197272	0.000661443	-3.75216e-10	0.0598839	0.000665482	-3.75216e-10	0.0590195
61325885	chr11:61325885:C:A	5.12382e-18	-3.75216e-10	-1.16238	0.000181503	-3.75216e-10	-1.23327	0.000182744	-3.75216e-10	-1.23341
61326327	chr11:61326327:T:TG	6.22413e-18	-3.75216e-10	-0.967847	0.000253702	-3.75216e-10	-0.898378	0.000255549	-3.75216e-10	-0.898077
61327428	chr11:61327428:G:A	4.74185e-18	-3.75216e-10	-1.23985	0.000181131	-3.75216e-10	-1.23532	0.000182407	-3.75216e-10	-1.23525
61327825	chr11:61327825:G:A	6.58602e-18	-3.75216e-10	-0.911331	0.000235524	-3.75216e-10	-0.972727	0.000237086	-3.75216e-10	-0.973068
61327875	chr11:61327875:A:T	1.92749e-18	-2.14006	-2.74067e-10	7.29696e-05	-2.1445	-2.74067e-10	7.3475e-05	-2.14455	-2.74067e-10
61327896	chr11:61327896:C:T	3.38548e-16	3.11822	-0.0898365	0.00180026	1.80315	-0.742003	0.00179271	1.79448	-0.744486
61328096	chr11:61328096:A:C	2.11411e-18	-2.04764	-2.74067e-10	7.52854e-05	-2.11325	-2.74067e-10	7.58238e-05	-2.11308	-2.74067e-10
61328311	chr11:61328311:C:T	3.01013e-16	2.98021	-0.0693352	0.00161994	1.68435	-0.728747	0.0016133	1.67581	-0.731265
61328433	chr11:61328433:T:C	5.44258e-17	-3.75216e-10	1.20056	0.00282772	-3.75216e-10	1.51269	0.00285511	-3.75216e-10	1.51537
61328698	chr11:61328698:A:G	5.04426e-18	-3.75216e-10	-1.17803	0.000180797	-3.75216e-10	-1.23717	0.000182042	-3.75216e-10	-1.23726
61329002	chr11:61329002:A:G	5.52969e-18	-3.75216e-10	-1.08615	0.00019973	-3.75216e-10	-1.13757	0.000201071	-3.75216e-10	-1.13784
61329616	chr11:61329616:C:T	7.05141e-18	-3.75216e-10	-0.843053	0.000290052	-3.75216e-10	-0.764479	0.000292173	-3.75216e-10	-0.764146
61329697	chr11:61329697:C:T	4.93558e-18	-3.75216e-10	-1.19981	0.0001803	-3.75216e-10	-1.23992	0.000181553	-3.75216e-10	-1.23995
61329890	chr11:61329890:T:C	1.09589e-17	-3.75216e-10	-0.402131	0.000452705	-3.75216e-10	-0.3193	0.000456104	-3.75216e-10	-0.318773
61330321	chr11:61330321:A:T	5.10567e-18	-3.75216e-10	-1.16593	0.000181342	-3.75216e-10	-1.23416	0.000182584	-3.75216e-10	-1.23428
61330430	chr11:61330430:AG:A	1.21044e-18	-2.03952	-0.565773	3.46939e-05	-2.02184	-0.866135	3.49331e-05	-2.02074	-0.867314
61330516	chr11:61330516:T:C	6.66905e-18	-3.75216e-10	-0.898802	0.000240947	-3.75216e-10	-0.949965	0.000242576	-3.75216e-10	-0.950179
61330784	chr11:61330784:T:C	4.91363e-18	-3.75216e-10	-1.20427	0.00018042	-3.75216e-10	-1.23925	0.000181671	-3.75216e-10	-1.2393
61330995	chr11:61330995:T:C	7.28559e-18	-3.75216e-10	-0.810382	0.000300622	-3.75216e-10	-0.728685	0.000302824	-3.75216e-10	-0.72834
61331600	chr11:61331600:G:A	6.81689e-18	-0.978861	0.101985	0.000671409	-0.191353	0.266192	0.000676061	-0.193097	0.267888
61332442	chr11:61332442:G:A	5.5733e-18	-3.75216e-10	-1.07829	0.000222648	-3.75216e-10	-1.02895	0.000224257	-3.75216e-10	-1.0287
61332603	chr11:61332603:G:A	1.82803e-16	2.68587	-0.273736	0.00108532	1.43549	-0.880394	0.00108142	1.42712	-0.882585
61332623	chr11:61332623:A:G	4.74784e-18	-3.75216e-10	-1.23859	0.000181657	-3.75216e-10	-1.23242	0.000182943	-3.75216e-10	-1.23232
61333104	chr11:61333104:C:A	5.22e-18	-3.75216e-10	-1.14378	0.000193574	-3.75216e-10	-1.16888	0.000194923	-3.75216e-10	-1.16889
61333268	chr11:61333268:G:A	6.09876e-18	-3.75216e-10	-0.988195	0.000216724	-3.75216e-10	-1.05591	0.000218159	-3.75216e-10	-1.05627
61334591	chr11:61334591:G:A	7.17261e-18	-3.75216e-10	-0.82601	0.000254516	-3.75216e-10	-0.895177	0.000256192	-3.75216e-10	-0.895566
61335149	chr11:61335149:T:C	2.05785e-16	2.80045	-0.269894	0.00120201	1.53435	-0.877147	0.00119752	1.52587	-0.879352
61335150	chr11:61335150:G:A	7.05141e-18	-3.75216e-10	-0.843053	0.000290052	-3.75216e-10	-0.764479	0.000292173	-3.75216e-10	-0.764146
61335410	chr11:61335410:A:G	5.5187e-18	-3.75216e-10	-1.08814	0.000194036	-3.75216e-10	-1.1665	0.000195369	-3.75216e-10	-1.1666
61335851	chr11:61335851:A:G	2.72367e-18	-1.7943	-2.74067e-10	9.13697e-05	-1.91963	-2.74067e-10	9.20428e-05	-1.91924	-2.74067e-10
61336014	chr11:61336014:G:A	8.12495e-18	-3.75216e-10	-0.70134	0.0003389	-3.75216e-10	-0.608836	0.000341397	-3.75216e-10	-0.608447
61336176	chr11:61336176:A:G	6.9446e-18	-3.75216e-10	-0.858315	0.000247094	-3.75216e-10	-0.924771	0.000248726	-3.75216e-10	-0.925143
61336224	chr11:61336224:G:A	7.58798e-18	-3.75216e-10	-0.769714	0.00031585	-3.75216e-10	-0.679273	0.000318171	-3.75216e-10	-0.678904
61337172	chr11:61337172:G:A	7.13814e-18	-3.75216e-10	-0.830827	0.000254473	-3.75216e-10	-0.895343	0.000256167	-3.75216e-10	-0.895664
61337391	chr11:61337391:C:T	7.05462e-18	-3.75216e-10	-0.842597	0.0002902	-3.75216e-10	-0.76397	0.000292322	-3.75216e-10	-0.763637
61337434	chr11:61337434:C:G	5.78237e-18	-3.75216e-10	-1.04147	0.000213618	-3.75216e-10	-1.07035	0.000215056	-3.75216e-10	-1.07059
61337799	chr11:61337799:C:T	7.05141e-18	-3.75216e-10	-0.843053	0.000290052	-3.75216e-10	-0.764479	0.000292173	-3.75216e-10	-0.764146
61337880	chr11:61337880:C:T	7.59731e-18	-3.75216e-10	-0.768485	0.000316276	-3.75216e-10	-0.677926	0.0003186	-3.75216e-10	-0.677555
61337905	chr11:61337905:C:G	6.48517e-18	-3.75216e-10	-0.926761	0.00026537	-3.75216e-10	-0.853413	0.000267307	-3.75216e-10	-0.853094
61338536	chr11:61338536:G:T	4.81111e-18	-3.75216e-10	-1.22535	0.000186608	-3.75216e-10	-1.20553	0.00018793	-3.75216e-10	-1.20542
61339053	chr11:61339053:C:T	3.66252e-18	-0.359128	-1.139	6.76111e-05	-0.993197	-1.22757	6.78501e-05	-0.997112	-1.22708
61339460	chr11:61339460:G:GA	6.6078e-18	-3.75216e-10	-0.908029	0.000269743	-3.75216e-10	-0.837072	0.000271708	-3.75216e-10	-0.836764
61339910	chr11:61339910:A:G	6.19754e-18	-3.75216e-10	-0.972127	0.00022291	-3.75216e-10	-1.02777	0.000224395	-3.75216e-10	-1.02808
61340650	chr11:61340650:G:A	4.84388e-18	-3.75216e-10	-1.21856	0.000180262	-3.75216e-10	-1.24013	0.000181519	-3.75216e-10	-1.24013
61341395	chr11:61341395:A:T	1.35698e-17	-3.75216e-10	-0.188436	0.000578607	-3.75216e-10	-0.0739165	0.000582995	-3.75216e-10	-0.0733134
61341502	chr11:61341502:G:A	6.2977e-17	1.59609	-0.249603	0.000509964	0.671371	-0.87157	0.000508968	0.664748	-0.873856
61341564	chr11:61341564:C:T	1.95089e-18	-2.128	-2.74067e-10	7.41904e-05	-2.12791	-2.74067e-10	7.47101e-05	-2.12788	-2.74067e-10
61341833	chr11:61341833:G:A	1.89692e-18	-2.15605	-2.74067e-10	7.726e-05	-2.08736	-2.74067e-10	7.77898e-05	-2.08748	-2.74067e-10
61342099	chr11:61342099:A:G	6.48777e-18	-3.75216e-10	-0.92636	0.000265491	-3.75216e-10	-0.852958	0.000267429	-3.75216e-10	-0.852638
61342203	chr11:61342203:G:A	1.89578e-16	2.67423	-0.225716	0.00108824	1.42032	-0.862543	0.00108411	1.4119	-0.864885
61343548	chr11:61343548:G:A	9.64473e-18	-3.75216e-10	-0.529868	0.000283079	-3.75216e-10	-0.788815	0.000284722	-3.75216e-10	-0.789979
61343874	chr11:61343874:C:G	5.81815e-19	-2.13468	-1.2032	2.54178e-05	-1.95962	-1.23947	2.55763e-05	-1.96042	-1.23941
61343928	chr11:61343928:T:G	6.18914e-18	-3.75216e-10	-0.973484	0.00022169	-3.75216e-10	-1.03326	0.000223156	-3.75216e-10	-1.03362
61344447	chr11:61344447:T:G	4.92532e-18	-3.75216e-10	-1.20189	0.000182625	-3.75216e-10	-1.22711	0.000183883	-3.75216e-10	-1.22719
61344614	chr11:61344614:C:T	3.00459e-16	2.99994	-0.0909086	0.00160211	1.70028	-0.755743	0.00159535	1.69166	-0.7583
61344869	chr11:61344869:C:T	4.74755e-18	-3.75216e-10	-1.23865	0.000181612	-3.75216e-10	-1.23267	0.000182884	-3.75216e-10	-1.23264
61345998	chr11:61345998:A:T	5.45265e-17	-3.75216e-10	1.20241	0.00283741	-3.75216e-10	1.51611	0.0028649	-3.75216e-10	1.5188
61346116	chr11:61346116:G:A	2.08948e-18	-2.05937	-2.74067e-10	0.000101809	-1.81144	-2.74067e-10	0.000102537	-1.81127	-2.74067e-10
61346537	chr11:61346537:CTCACTGCTGTGCTGAGGTG:C	4.94386e-18	-1.19813	-2.74067e-10	0.000105271	-1.778	-2.74067e-10	0.000106031	-1.77777	-2.74067e-10
61346982	chr11:61346982:T:C	4.98322e-18	-3.75216e-10	-1.1902	0.000182128	-3.75216e-10	-1.22983	0.000183391	-3.75216e-10	-1.22987
61347144	chr11:61347144:T:C	6.63929e-17	1.72659	-0.32728	0.000481048	0.628093	-0.886665	0.000479968	0.620923	-0.888697
61347410	chr11:61347410:T:C	3.82612e-18	-1.45443	-2.74067e-10	0.000130259	-1.56502	-2.74067e-10	0.000131292	-1.56407	-2.74067e-10
61348016	chr11:61348016:T:C	5.67085e-18	-3.75216e-10	-1.06094	0.000197784	-3.75216e-10	-1.14737	0.000199139	-3.75216e-10	-1.14749
61348085	chr11:61348085:C:G	5.73598e-18	-3.75216e-10	-1.04952	0.000214605	-3.75216e-10	-1.06574	0.000216059	-3.75216e-10	-1.06594
61348088	chr11:61348088:G:C	6.82833e-18	-3.75216e-10	-0.8752	0.000212619	-3.75216e-10	-1.07504	0.000213925	-3.75216e-10	-1.07587
61348349	chr11:61348349:C:CATCAA	5.10781e-17	2.34317	-1.20609	0.000655483	1.21023	-1.1594	0.000655772	1.20235	-1.15803
61348873	chr11:61348873:T:C	5.17168e-18	-3.75216e-10	-1.15308	0.00020984	-3.75216e-10	-1.08819	0.000211399	-3.75216e-10	-1.08775
61349145	chr11:61349145:A:G	1.67067e-17	-3.75216e-10	0.01953	0.000733476	-3.75216e-10	0.163256	0.000739106	-3.75216e-10	0.163948
61349308	chr11:61349308:C:G	5.20034e-18	-3.75216e-10	-1.14756	0.000209303	-3.75216e-10	-1.09076	0.000210838	-3.75216e-10	-1.0904
61349857	chr11:61349857:A:T	2.00264e-18	-2.10181	-2.74067e-10	7.19277e-05	-2.15888	-2.74067e-10	7.24295e-05	-2.15888	-2.74067e-10
61350141	chr11:61350141:G:C	5.04671e-18	-3.75216e-10	-1.17754	0.000184153	-3.75216e-10	-1.21877	0.000185406	-3.75216e-10	-1.21894
61350230	chr11:61350230:G:T	6.55474e-18	-3.75216e-10	-0.916092	0.000211641	-3.75216e-10	-1.07965	0.000212973	-3.75216e-10	-1.08033
61350290	chr11:61350290:G:C	6.48517e-18	-3.75216e-10	-0.926761	0.00026537	-3.75216e-10	-0.853413	0.000267307	-3.75216e-10	-0.853094
61351375	chr11:61351375:C:T	7.83013e-18	-3.75216e-10	-0.7383	0.000272614	-3.75216e-10	-0.826483	0.000274369	-3.75216e-10	-0.827017
61351532	chr11:61351532:G:A	6.28899e-17	1.64936	-0.304257	0.000528014	0.728523	-0.893941	0.000527065	0.721905	-0.896074
61352272	chr11:61352272:C:T	5.1511e-18	-3.75216e-10	-1.15707	0.000192295	-3.75216e-10	-1.17551	0.000193608	-3.75216e-10	-1.17566
61352275	chr11:61352275:C:T	4.74185e-18	-3.75216e-10	-1.23985	0.000183235	-3.75216e-10	-1.22377	0.000184555	-3.75216e-10	-1.22355
61352443	chr11:61352443:T:C	4.76438e-18	-3.75216e-10	-1.23511	0.000180314	-3.75216e-10	-1.23984	0.000181575	-3.75216e-10	-1.23982
61352575	chr11:61352575:T:G	4.78483e-18	-3.75216e-10	-1.23083	0.000180328	-3.75216e-10	-1.23976	0.000181584	-3.75216e-10	-1.23977
61352604	chr11:61352604:C:T	3.77652e-16	3.28721	-0.149515	0.00197173	1.93944	-0.787313	0.00196336	1.93063	-0.789706
61353531	chr11:61353531:T:G	7.05141e-18	-3.75216e-10	-0.843053	0.000290052	-3.75216e-10	-0.764479	0.000292173	-3.75216e-10	-0.764146
61353609	chr11:61353609:G:A	6.04882e-18	-3.75216e-10	-0.996417	0.000254394	-3.75216e-10	-0.895656	0.000256303	-3.75216e-10	-0.895133
61354599	chr11:61354599:C:T	5.42259e-17	-3.75216e-10	1.19688	0.0028169	-3.75216e-10	1.50885	0.00284395	-3.75216e-10	1.51146
61354900	chr11:61354900:G:A	4.78545e-18	-3.75216e-10	-1.2307	0.000180722	-3.75216e-10	-1.23758	0.000181977	-3.75216e-10	-1.23761
61355218	chr11:61355218:C:T	4.80451e-18	-3.75216e-10	-1.22672	0.000181302	-3.75216e-10	-1.23437	0.000182558	-3.75216e-10	-1.23443
61355406	chr11:61355406:G:A	5.49143e-17	2.4094	-1.19991	0.000697145	1.28103	-1.16858	0.00069735	1.27308	-1.16729
61355553	chr11:61355553:C:A	6.50334e-18	-3.75216e-10	-0.923963	0.000266108	-3.75216e-10	-0.850636	0.00026805	-3.75216e-10	-0.850318
61355638	chr11:61355638:G:A	1.94613e-18	-2.13043	-2.74067e-10	7.35444e-05	-2.13665	-2.74067e-10	7.40526e-05	-2.13672	-2.74067e-10
61355757	chr11:61355757:TGA:T	6.47695e-18	-3.75216e-10	-0.92803	0.000232182	-3.75216e-10	-0.987018	0.000233723	-3.75216e-10	-0.987355
61355895	chr11:61355895:C:G	6.84872e-18	-3.75216e-10	-0.872218	0.000281065	-3.75216e-10	-0.795953	0.000283114	-3.75216e-10	-0.795644
61355916	chr11:61355916:T:C	5.25524e-18	-3.75216e-10	-1.13705	0.000194407	-3.75216e-10	-1.16458	0.000195757	-3.75216e-10	-1.16462
61356493	chr11:61356493:A:G	4.74066e-18	-3.75216e-10	-1.2401	0.000180551	-3.75216e-10	-1.23853	0.000181816	-3.75216e-10	-1.2385
61357305	chr11:61357305:T:G	1.39791e-17	-3.75216e-10	-0.158719	0.000699287	-3.75216e-10	0.115522	0.000705543	-3.75216e-10	0.117475
61358452	chr11:61358452:T:C	6.24089e-18	-3.75216e-10	-0.965157	0.000252931	-3.75216e-10	-0.901422	0.000254781	-3.75216e-10	-0.90109
61358679	chr11:61358679:C:T	4.92021e-18	-3.75216e-10	-1.20293	0.000198833	-3.75216e-10	-1.14207	0.000200294	-3.75216e-10	-1.14171
61359181	chr11:61359181:G:A	5.85302e-18	-3.75216e-10	-1.02932	0.000239288	-3.75216e-10	-0.956871	0.000241047	-3.75216e-10	-0.956499
61359386	chr11:61359386:C:T	6.61966e-19	-1.99767	-1.21115	2.19463e-05	-2.15887	-1.18707	2.21204e-05	-2.15887	-1.18612
61360113	chr11:61360113:C:G	4.80892e-18	-3.75216e-10	-1.22581	0.000191579	-3.75216e-10	-1.17924	0.000192978	-3.75216e-10	-1.17892
61361094	chr11:61361094:C:T	5.59035e-18	-3.75216e-10	-1.07524	0.000235822	-3.75216e-10	-0.971464	0.000237593	-3.75216e-10	-0.970935
61361954	chr11:61361954:A:C	4.95044e-18	-3.75216e-10	-1.1968	0.000181516	-3.75216e-10	-1.2332	0.000182776	-3.75216e-10	-1.23323
61362252	chr11:61362252:A:G	8.41682e-18	-3.75216e-10	-0.666047	0.000438248	-3.75216e-10	-0.351754	0.000442203	-3.75216e-10	-0.349725
61363163	chr11:61363163:A:G	5.63984e-18	-3.75216e-10	-1.06642	0.000239433	-3.75216e-10	-0.956267	0.000241233	-3.75216e-10	-0.955729
61364146	chr11:61364146:A:G	4.98874e-18	-3.75216e-10	-1.1891	0.000205085	-3.75216e-10	-1.11112	0.000206608	-3.75216e-10	-1.11067
61364367	chr11:61364367:G:A	8.53186e-18	-3.75216e-10	-0.652472	0.000304367	-3.75216e-10	-0.716305	0.00030633	-3.75216e-10	-0.71683
61364864	chr11:61364864:C:T	2.67032e-18	-1.94386	0.129782	5.31001e-05	-2.14634	-0.316024	5.337e-05	-2.14617	-0.318075
61365138	chr11:61365138:T:C	9.70989e-18	-3.75216e-10	-0.523135	0.000471116	-3.75216e-10	-0.279435	0.000475247	-3.75216e-10	-0.277659
61365272	chr11:61365272:T:A	2.26788e-18	-0.791146	-1.18629	6.667e-05	-1.30194	-0.932842	6.70604e-05	-1.30477	-0.93113
61365664	chr11:61365664:T:C	1.46935e-17	-3.75216e-10	-0.108874	0.00077746	-3.75216e-10	0.221493	0.000784579	-3.75216e-10	0.223655
61365919	chr11:61365919:G:A	3.19461e-18	-1.63482	-2.74067e-10	9.21189e-05	-1.91146	-2.74067e-10	9.27443e-05	-1.91165	-2.74067e-10
61366177	chr11:61366177:G:A	7.1164e-18	-3.75216e-10	-0.833877	0.000246087	-3.75216e-10	-0.928855	0.000247657	-3.75216e-10	-0.929448
61366454	chr11:61366454:T:C	7.83449e-18	-3.75216e-10	-0.737743	0.00033497	-3.75216e-10	-0.620498	0.000337495	-3.75216e-10	-0.619943
61366500	chr11:61366500:G:A	6.50839e-18	-3.75216e-10	-0.923188	0.000269109	-3.75216e-10	-0.839422	0.00027108	-3.75216e-10	-0.839078
61366653	chr11:61366653:A:G	9.41893e-18	-3.75216e-10	-0.553558	0.000334903	-3.75216e-10	-0.620698	0.000337069	-3.75216e-10	-0.621205
61367361	chr11:61367361:G:A	4.77535e-18	-3.75216e-10	-1.23281	0.000188758	-3.75216e-10	-1.19407	0.000190131	-3.75216e-10	-1.19378
61367657	chr11:61367657:A:G	1.23798e-17	-3.75216e-10	-0.280217	0.00043166	-3.75216e-10	-0.366902	0.000434338	-3.75216e-10	-0.367671
61369672	chr11:61369672:C:T	6.09315e-18	-3.75216e-10	-0.989115	0.0002246	-3.75216e-10	-1.02022	0.000226132	-3.75216e-10	-1.02037
61369682	chr11:61369682:T:TGTCAGCTGCAGGTCAGCTA	1.12049e-17	-3.75216e-10	-0.379929	0.00050257	-3.75216e-10	-0.214804	0.000506815	-3.75216e-10	-0.213346
61370047	chr11:61370047:A:G	1.24752e-17	-3.75216e-10	-0.272541	0.000563266	-3.75216e-10	-0.100789	0.000568068	-3.75216e-10	-0.0992513
61370498	chr11:61370498:G:A	5.00177e-18	-3.75216e-10	-1.18649	0.000198546	-3.75216e-10	-1.14352	0.000199964	-3.75216e-10	-1.14335
61370632	chr11:61370632:C:T	5.88242e-18	-3.75216e-10	-1.02431	0.000242969	-3.75216e-10	-0.941605	0.000244739	-3.75216e-10	-0.941302
61371739	chr11:61371739:A:C	4.7442e-18	-3.75216e-10	-1.23936	0.000184989	-3.75216e-10	-1.21424	0.000186336	-3.75216e-10	-1.21394
61373246	chr11:61373246:A:G	4.77898e-18	-3.75216e-10	-1.23205	0.000184342	-3.75216e-10	-1.21775	0.000185639	-3.75216e-10	-1.21769
61373692	chr11:61373692:C:T	1.51597e-17	1.11612	-1.19375	0.000233952	0.221277	-1.2007	0.000234367	0.215277	-1.19988
61373787	chr11:61373787:C:T	5.70359e-18	0.16915	-1.22433	0.000134919	-0.30912	-1.22074	0.00013535	-0.313321	-1.22031
61374004	chr11:61374004:G:A	2.07943e-17	1.40875	-1.17035	0.000294945	0.470014	-1.21776	0.000295326	0.46373	-1.21714
61374240	chr11:61374240:C:T	4.7487e-18	-3.75216e-10	-1.23841	0.000181773	-3.75216e-10	-1.23178	0.000183073	-3.75216e-10	-1.23161
61375017	chr11:61375017:T:C	4.74604e-18	-3.75216e-10	-1.23897	0.000185038	-3.75216e-10	-1.21398	0.000186384	-3.75216e-10	-1.21369
61375367	chr11:61375367:G:T	4.83235e-18	-3.75216e-10	-1.22095	0.000192989	-3.75216e-10	-1.17191	0.000194393	-3.75216e-10	-1.17161
61375471	chr11:61375471:C:T	1.05759e-17	0.784164	-1.22186	0.0002301	0.226491	-1.22252	0.000230685	0.22165	-1.22209
61375535	chr11:61375535:C:G	6.39381e-18	-3.75216e-10	-0.940949	0.000263613	-3.75216e-10	-0.860057	0.000265559	-3.75216e-10	-0.859655
61375782	chr11:61375782:A:G	9.29935e-18	-3.75216e-10	-0.566335	0.000321785	-3.75216e-10	-0.660658	0.000323976	-3.75216e-10	-0.660824
61376067	chr11:61376067:G:A	4.7453e-18	-3.75216e-10	-1.23913	0.000184843	-3.75216e-10	-1.21503	0.000186167	-3.75216e-10	-1.21485
61376077	chr11:61376077:G:A	8.97127e-17	1.70033	-2.74067e-10	0.00110963	0.577245	-2.74067e-10	0.00111582	0.575856	-2.74067e-10
61376327	chr11:61376327:T:C	6.30845e-18	-3.75216e-10	-0.954389	0.000259658	-3.75216e-10	-0.875175	0.000261573	-3.75216e-10	-0.874781
61377235	chr11:61377235:C:T	1.30344e-17	0.971074	-1.19976	0.000207117	0.0935325	-1.19479	0.000207531	0.0877009	-1.19391
61378332	chr11:61378332:C:T	1.24109e-17	-3.75216e-10	-0.277703	0.000434423	-3.75216e-10	-0.360522	0.000437268	-3.75216e-10	-0.360946
61378875	chr11:61378875:C:G	4.74484e-18	-3.75216e-10	-1.23922	0.000185091	-3.75216e-10	-1.21369	0.00018644	-3.75216e-10	-1.21338
61379267	chr11:61379267:CAGG:C	9.96143e-18	-3.75216e-10	-0.497559	0.000340631	-3.75216e-10	-0.60374	0.000342781	-3.75216e-10	-0.604401
61379813	chr11:61379813:G:C	4.75724e-18	-3.75216e-10	-1.23661	0.000187028	-3.75216e-10	-1.20328	0.000188402	-3.75216e-10	-1.20292
61380195	chr11:61380195:C:T	6.1064e-18	-3.75216e-10	-0.986942	0.000247304	-3.75216e-10	-0.923922	0.000249094	-3.75216e-10	-0.923664
61380697	chr11:61380697:A:G	7.80643e-19	-1.9843	-1.05962	2.08173e-05	-2.15861	-1.24014	2.09624e-05	-2.15863	-1.24014
61381854	chr11:61381854:C:T	4.78699e-18	-3.75216e-10	-1.23038	0.000180564	-3.75216e-10	-1.23845	0.000181818	-3.75216e-10	-1.23849
61382638	chr11:61382638:G:A	5.23683e-18	-3.75216e-10	-1.14056	0.000186864	-3.75216e-10	-1.20416	0.000188154	-3.75216e-10	-1.20423
61382721	chr11:61382721:C:T	4.92729e-18	-3.75216e-10	-1.20149	0.000193032	-3.75216e-10	-1.17169	0.000194422	-3.75216e-10	-1.17146
61382754	chr11:61382754:A:G	1.88792e-18	-1.5692	-0.5916	0.000120213	-1.09455	-0.55073	0.000121091	-1.09495	-0.550004
61383203	chr11:61383203:T:C	4.78042e-18	-3.75216e-10	-1.23175	0.000185585	-3.75216e-10	-1.21103	0.000186899	-3.75216e-10	-1.21093
61383431	chr11:61383431:C:T	4.8323e-18	-3.75216e-10	-1.22096	0.000180731	-3.75216e-10	-1.23753	0.000181984	-3.75216e-10	-1.23758
61384556	chr11:61384556:C:A	2.92771e-17	1.58681	-1.00628	0.00061911	1.23379	-1.24005	0.000618275	1.22544	-1.24
61384868	chr11:61384868:A:G	4.74153e-18	-3.75216e-10	-1.23992	0.000182648	-3.75216e-10	-1.22698	0.000183947	-3.75216e-10	-1.22684
61385158	chr11:61385158:T:C	1.32647e-16	3.2816	-1.19019	0.0177137	4.58731	-1.23976	0.0176492	4.57675	-1.2398
61385317	chr11:61385317:A:G	4.74053e-18	-3.75216e-10	-1.24013	0.000180788	-3.75216e-10	-1.23722	0.000182053	-3.75216e-10	-1.23719
61385929	chr11:61385929:T:C	1.20802e-16	3.18514	-1.18726	0.0160617	4.48899	-1.23934	0.0160044	4.47853	-1.2394
61386758	chr11:61386758:T:C	4.9368e-18	-3.75216e-10	-1.19956	0.000207818	-3.75216e-10	-1.09788	0.000209369	-3.75216e-10	-1.0974
61386835	chr11:61386835:G:A	5.49042e-19	-2.15665	-1.23921	2.14236e-05	-2.14567	-1.22437	2.15767e-05	-2.14563	-1.22425
61387054	chr11:61387054:A:AATG	5.03345e-18	-3.75216e-10	-1.18017	0.000201677	-3.75216e-10	-1.12787	0.000203145	-3.75216e-10	-1.12757
61387933	chr11:61387933:C:T	5.77215e-18	-3.75216e-10	-1.04324	0.000209402	-3.75216e-10	-1.09028	0.000210809	-3.75216e-10	-1.09054
61388205	chr11:61388205:A:G	5.57269e-18	-3.75216e-10	-1.0784	0.000202105	-3.75216e-10	-1.12575	0.000203482	-3.75216e-10	-1.12592
61389195	chr11:61389195:G:T	5.06848e-18	-3.75216e-10	-1.17324	0.000187326	-3.75216e-10	-1.20169	0.000188616	-3.75216e-10	-1.20178
61389342	chr11:61389342:G:C	5.50294e-18	-3.75216e-10	-1.091	0.000203963	-3.75216e-10	-1.1166	0.000205357	-3.75216e-10	-1.11674
61389354	chr11:61389354:CAGGCAAGGGTCAACCTTGCAG:C	7.31122e-18	-3.75216e-10	-0.80687	0.000259955	-3.75216e-10	-0.87403	0.000261649	-3.75216e-10	-0.874487
61389584	chr11:61389584:A:G	5.07011e-18	-3.75216e-10	-1.17292	0.000180434	-3.75216e-10	-1.23917	0.000181682	-3.75216e-10	-1.23924
61391068	chr11:61391068:C:A	1.8918e-18	-2.15875	-2.74067e-10	7.98067e-05	-2.05493	-2.74067e-10	8.03269e-05	-2.05539	-2.74067e-10
61391828	chr11:61391828:A:T	1.16891e-17	-3.75216e-10	-0.337623	0.000525901	-3.75216e-10	-0.169427	0.000530352	-3.75216e-10	-0.167951
61392099	chr11:61392099:C:T	2.74461e-18	-1.78664	-2.74067e-10	9.66211e-05	-1.86374	-2.74067e-10	9.73607e-05	-1.86307	-2.74067e-10
61393552	chr11:61393552:C:T	1.18363e-17	-3.75216e-10	-0.325111	0.000533322	-3.75216e-10	-0.155414	0.000537834	-3.75216e-10	-0.153943
61394401	chr11:61394401:A:G	6.35338e-19	-2.13155	-1.11832	2.53282e-05	-2.03137	-1.17126	2.54942e-05	-2.0315	-1.17154
61395693	chr11:61395693:C:T	1.61819e-17	-3.75216e-10	-0.0123879	0.000557499	-3.75216e-10	-0.11108	0.000561071	-3.75216e-10	-0.111646
61395830	chr11:61395830:A:T	1.58731e-18	-1.42802	-0.906217	7.98248e-05	-0.967912	-1.08679	8.02463e-05	-0.968932	-1.08746
61396776	chr11:61396776:A:G	1.19833e-17	-3.75216e-10	-0.312769	0.000540574	-3.75216e-10	-0.141908	0.000545162	-3.75216e-10	-0.140409
61396796	chr11:61396796:A:T	1.16563e-17	-3.75216e-10	-0.340432	0.000523276	-3.75216e-10	-0.174431	0.000527707	-3.75216e-10	-0.172952
61397377	chr11:61397377:C:T	7.06639e-19	-2.05461	-1.0889	3.77683e-05	-1.76636	-1.03671	3.8008e-05	-1.76729	-1.03641
61397808	chr11:61397808:G:A	5.66907e-19	-2.13795	-1.22589	2.44552e-05	-2.05445	-1.18325	2.46318e-05	-2.05454	-1.18292
61398720	chr11:61398720:T:C	9.50858e-18	-3.75216e-10	-0.544085	0.000321929	-3.75216e-10	-0.660208	0.000323915	-3.75216e-10	-0.661011
61399572	chr11:61399572:G:A	2.23265e-18	-1.99309	-2.74067e-10	7.85036e-05	-2.0714	-2.74067e-10	7.90588e-05	-2.0713	-2.74067e-10
61399637	chr11:61399637:A:G	8.16127e-19	-2.08646	-0.913003	3.84536e-05	-1.83832	-0.946765	3.86872e-05	-1.83892	-0.947066
61399988	chr11:61399988:A:C	6.34919e-19	-2.15305	-1.09749	2.19855e-05	-2.10603	-1.23812	2.21476e-05	-2.10584	-1.23793
61400275	chr11:61400275:A:G	4.82174e-18	-3.75216e-10	-1.22314	0.000197525	-3.75216e-10	-1.14868	0.000198978	-3.75216e-10	-1.1483
61400759	chr11:61400759:T:C	7.52405e-19	-1.96691	-1.11385	4.2994e-05	-1.61097	-1.06251	4.32588e-05	-1.61208	-1.06221
61404594	chr11:61404594:G:C	4.74097e-18	-3.75216e-10	-1.24004	0.00018131	-3.75216e-10	-1.23433	0.000182585	-3.75216e-10	-1.23428
61405235	chr11:61405235:CAT:C	6.59092e-18	-3.75216e-10	-0.910586	0.000268648	-3.75216e-10	-0.841138	0.000270599	-3.75216e-10	-0.840856
61405333	chr11:61405333:A:G	6.1463e-18	-3.75216e-10	-0.98043	0.00022105	-3.75216e-10	-1.03615	0.000222524	-3.75216e-10	-1.03646
61405365	chr11:61405365:T:C	5.816e-18	-3.75216e-10	-1.03567	0.000213219	-3.75216e-10	-1.07222	0.000214642	-3.75216e-10	-1.07252
61405864	chr11:61405864:C:T	5.61121e-19	-2.1341	-1.23999	2.37474e-05	-2.04431	-1.22276	2.39155e-05	-2.0444	-1.22257
61406013	chr11:61406013:C:T	6.30412e-18	-3.75216e-10	-0.955077	0.000229829	-3.75216e-10	-0.997204	0.000231351	-3.75216e-10	-0.997559
61406142	chr11:61406142:T:C	6.02261e-18	-3.75216e-10	-1.00076	0.000235627	-3.75216e-10	-0.972292	0.000237337	-3.75216e-10	-0.972011
61406265	chr11:61406265:G:A	5.23756e-18	-3.75216e-10	-1.14042	0.000195103	-3.75216e-10	-1.16101	0.000196432	-3.75216e-10	-1.16118
61406403	chr11:61406403:C:G	1.90317e-18	-2.15276	-2.74067e-10	7.76044e-05	-2.08292	-2.74067e-10	7.81264e-05	-2.08316	-2.74067e-10
61406787	chr11:61406787:G:A	1.22159e-17	-3.75216e-10	-0.293544	0.000449342	-3.75216e-10	-0.326756	0.000452455	-3.75216e-10	-0.326805
61408353	chr11:61408353:C:G	4.91647e-18	-3.75216e-10	-1.20369	0.00018204	-3.75216e-10	-1.23031	0.000183293	-3.75216e-10	-1.2304
61408532	chr11:61408532:G:C	7.05873e-18	-3.75216e-10	-0.842015	0.000251069	-3.75216e-10	-0.908812	0.00025271	-3.75216e-10	-0.90925
61409167	chr11:61409167:A:C	1.36071e-18	-1.45079	-1.03749	2.78706e-05	-1.8861	-1.22087	2.80013e-05	-1.88795	-1.22129
61409333	chr11:61409333:G:A	6.4346e-19	-2.15291	-1.08427	2.19322e-05	-2.10722	-1.23936	2.20922e-05	-2.10703	-1.23924
61409948	chr11:61409948:C:T	5.80191e-18	-3.75216e-10	-1.03809	0.000200672	-3.75216e-10	-1.13287	0.000202046	-3.75216e-10	-1.133
61411534	chr11:61411534:T:C	5.69658e-19	-2.12627	-1.23273	2.4686e-05	-2.02861	-1.19969	2.48626e-05	-2.02871	-1.19942
61411653	chr11:61411653:G:A	3.83431e-18	-1.45229	-2.74067e-10	9.26081e-05	-1.90616	-2.74067e-10	9.32819e-05	-1.90587	-2.74067e-10
61411813	chr11:61411813:G:A	6.48161e-19	-2.15093	-1.07897	2.18182e-05	-2.11212	-1.23968	2.19766e-05	-2.11194	-1.23958
61412256	chr11:61412256:G:A	6.499e-19	-2.15334	-1.07388	2.19578e-05	-2.10551	-1.2399	2.21168e-05	-2.10532	-1.23983
61412359	chr11:61412359:G:A	8.16657e-18	-3.75216e-10	-0.696231	0.000370883	-3.75216e-10	-0.518652	0.000373921	-3.75216e-10	-0.517449
61413141	chr11:61413141:T:C	5.31295e-18	-3.75216e-10	-1.12613	0.000197581	-3.75216e-10	-1.14839	0.000198924	-3.75216e-10	-1.14857
61413820	chr11:61413820:A:G	4.9041e-18	-3.75216e-10	-1.20621	0.000192821	-3.75216e-10	-1.17278	0.000194202	-3.75216e-10	-1.17259
61414313	chr11:61414313:T:C	1.84445e-17	-3.75216e-10	0.118486	0.000866508	-3.75216e-10	0.329931	0.000874079	-3.75216e-10	0.331678
61415857	chr11:61415857:T:C	2.70004e-18	-1.80301	-2.74067e-10	7.22296e-05	-2.15469	-2.74067e-10	7.27255e-05	-2.1548	-2.74067e-10
61415898	chr11:61415898:A:G	9.151e-18	-3.75216e-10	-0.582416	0.000312017	-3.75216e-10	-0.691483	0.000313948	-3.75216e-10	-0.692265
61416082	chr11:61416082:C:G	4.30976e-18	-0.69158	-0.643816	4.75337e-05	-1.83498	-0.738117	4.78184e-05	-1.83495	-0.739128
61416557	chr11:61416557:T:A	4.82458e-18	-3.75216e-10	-1.22256	0.000181266	-3.75216e-10	-1.23457	0.000182525	-3.75216e-10	-1.23461
61416569	chr11:61416569:C:T	4.79195e-18	-3.75216e-10	-1.22934	0.00018059	-3.75216e-10	-1.23831	0.000181861	-3.75216e-10	-1.23825
61416639	chr11:61416639:G:A	6.19612e-18	-3.75216e-10	-0.972356	0.0002265	-3.75216e-10	-1.0118	0.000228	-3.75216e-10	-1.01215
61416755	chr11:61416755:T:G	1.95259e-18	-2.12712	-2.74067e-10	8.86392e-05	-1.94997	-2.74067e-10	8.93505e-05	-1.94893	-2.74067e-10
61417178	chr11:61417178:T:C	4.77323e-18	-3.75216e-10	-1.23326	0.000184371	-3.75216e-10	-1.21759	0.000185678	-3.75216e-10	-1.21748
61417967	chr11:61417967:C:T	4.90339e-18	-3.75216e-10	-1.20635	0.000184282	-3.75216e-10	-1.21807	0.000185552	-3.75216e-10	-1.21816
61418366	chr11:61418366:T:C	1.17259e-17	-3.75216e-10	-0.334479	0.00052785	-3.75216e-10	-0.165727	0.000532322	-3.75216e-10	-0.164243
61419349	chr11:61419349:A:C	1.07519e-18	-1.70161	-1.02217	2.40218e-05	-2.04041	-1.21517	2.4156e-05	-2.04132	-1.21564
61422507	chr11:61422507:G:A	1.9035e-18	-2.15258	-2.74067e-10	7.5082e-05	-2.11596	-2.74067e-10	7.55982e-05	-2.11606	-2.74067e-10
61422987	chr11:61422987:G:A	4.84862e-18	-3.75216e-10	-1.21759	0.000181367	-3.75216e-10	-1.23402	0.000182621	-3.75216e-10	-1.23408
61423417	chr11:61423417:C:T	4.76835e-18	-3.75216e-10	-1.23428	0.000191922	-3.75216e-10	-1.17745	0.000193322	-3.75216e-10	-1.17714
61423692	chr11:61423692:G:GT	6.95179e-18	-3.75216e-10	-0.85728	0.000248113	-3.75216e-10	-0.920654	0.000249743	-3.75216e-10	-0.921059
61424285	chr11:61424285:T:C	6.5883e-18	-3.75216e-10	-0.910985	0.000268532	-3.75216e-10	-0.841571	0.000270482	-3.75216e-10	-0.841288
61424320	chr11:61424320:T:C	5.99828e-18	-3.75216e-10	-1.00481	0.000216409	-3.75216e-10	-1.05737	0.000217854	-3.75216e-10	-1.05767
61424965	chr11:61424965:G:C	6.01716e-18	-3.75216e-10	-1.00166	0.000216941	-3.75216e-10	-1.05491	0.000218391	-3.75216e-10	-1.05521
61428817	chr11:61428817:G:A	6.19841e-19	-2.15751	-1.11706	2.24723e-05	-2.0873	-1.23496	2.26414e-05	-2.08707	-1.23464
61429516	chr11:61429516:T:G	7.3744e-19	-2.08524	-1.01561	2.93822e-05	-1.96607	-1.08808	2.957e-05	-1.96622	-1.08852
61430192	chr11:61430192:G:A	7.09611e-18	-3.75216e-10	-0.836733	0.00025242	-3.75216e-10	-0.903444	0.000254069	-3.75216e-10	-0.903889
61430199	chr11:61430199:T:C	5.06237e-18	-3.75216e-10	-1.17444	0.000197446	-3.75216e-10	-1.14907	0.000198853	-3.75216e-10	-1.14893
61430317	chr11:61430317:C:G	6.01572e-18	-3.75216e-10	-1.0019	0.000216829	-3.75216e-10	-1.05543	0.000218277	-3.75216e-10	-1.05573
61430466	chr11:61430466:C:T	1.10468e-17	-3.75216e-10	-0.394139	0.000494473	-3.75216e-10	-0.231047	0.000498638	-3.75216e-10	-0.229612
61430598	chr11:61430598:A:G	4.74289e-18	-3.75216e-10	-1.23963	0.000181726	-3.75216e-10	-1.23204	0.000183011	-3.75216e-10	-1.23194
61430942	chr11:61430942:A:G	2.55774e-18	-0.805722	-1.05143	2.66684e-05	-2.03716	-1.1139	2.68382e-05	-2.03704	-1.11463
61431256	chr11:61431256:A:C	5.97374e-19	-2.10249	-1.209	2.48422e-05	-1.98624	-1.23576	2.50107e-05	-1.98634	-1.23585
61431280	chr11:61431280:C:T	4.74111e-18	-3.75216e-10	-1.24001	0.000182105	-3.75216e-10	-1.22996	0.000183395	-3.75216e-10	-1.22985
61432192	chr11:61432192:G:A	7.20923e-19	-2.10934	-1.01417	2.82307e-05	-2.00678	-1.08735	2.84114e-05	-2.00691	-1.0878
61432504	chr11:61432504:ATTAT:A	5.69673e-18	-3.75216e-10	-1.05639	0.000197781	-3.75216e-10	-1.14738	0.000199136	-3.75216e-10	-1.14751
61433327	chr11:61433327:C:T	4.74062e-18	-3.75216e-10	-1.24011	0.000182339	-3.75216e-10	-1.22867	0.000183632	-3.75216e-10	-1.22856
61433712	chr11:61433712:C:T	5.37054e-18	-3.75216e-10	-1.11535	0.000240749	-3.75216e-10	-0.950787	0.000242603	-3.75216e-10	-0.950066
61434522	chr11:61434522:C:T	5.03085e-18	-3.75216e-10	-1.18069	0.000182491	-3.75216e-10	-1.22784	0.000183737	-3.75216e-10	-1.22799
61434831	chr11:61434831:G:A	6.25892e-19	-2.15623	-1.10863	2.21236e-05	-2.10131	-1.23659	2.22885e-05	-2.1011	-1.23633
61435171	chr11:61435171:C:T	2.5506e-18	-1.85995	-2.74067e-10	0.000102889	-1.80089	-2.74067e-10	0.000103576	-1.80119	-2.74067e-10
61435440	chr11:61435440:T:C	5.83913e-19	-2.11025	-1.22404	2.42498e-05	-2.00636	-1.23977	2.44159e-05	-2.00646	-1.2398
61435974	chr11:61435974:C:T	7.95575e-19	-1.83249	-1.19248	2.24983e-05	-2.09109	-1.23	2.2647e-05	-2.09177	-1.2297
61436450	chr11:61436450:A:G	6.89331e-18	-3.75216e-10	-0.865728	0.000282646	-3.75216e-10	-0.790346	0.000284706	-3.75216e-10	-0.790035
61436769	chr11:61436769:T:G	5.01569e-18	-3.75216e-10	-1.18371	0.000198765	-3.75216e-10	-1.14242	0.000200195	-3.75216e-10	-1.1422
61436929	chr11:61436929:T:C	6.04987e-18	-3.75216e-10	-0.996243	0.000221257	-3.75216e-10	-1.03522	0.000222728	-3.75216e-10	-1.03554
61436937	chr11:61436937:C:T	4.76155e-18	-3.75216e-10	-1.23571	0.000181128	-3.75216e-10	-1.23534	0.000182409	-3.75216e-10	-1.23524
61437449	chr11:61437449:G:A	4.98325e-18	-3.75216e-10	-1.1902	0.000184489	-3.75216e-10	-1.21695	0.000185761	-3.75216e-10	-1.21703
61437871	chr11:61437871:T:C	2.08543e-18	-2.0613	-2.74067e-10	7.49393e-05	-2.11786	-2.74067e-10	7.54669e-05	-2.1178	-2.74067e-10
61437962	chr11:61437962:G:A	6.05802e-19	-2.15888	-1.1386	2.29074e-05	-2.07414	-1.22894	2.30837e-05	-2.07388	-1.22848
61438273	chr11:61438273:C:T	6.6485e-18	-3.75216e-10	-0.901888	0.000271623	-3.75216e-10	-0.830126	0.000273598	-3.75216e-10	-0.829832
61438430	chr11:61438430:C:A	4.888e-18	-3.75216e-10	-1.2095	0.000182349	-3.75216e-10	-1.22862	0.000183611	-3.75216e-10	-1.22867
61438799	chr11:61438799:C:T	4.85668e-18	-3.75216e-10	-1.21593	0.000182827	-3.75216e-10	-1.226	0.000184091	-3.75216e-10	-1.22606
61438958	chr11:61438958:C:T	3.41542e-18	-1.56798	-2.74067e-10	0.000182959	-1.22528	-2.74067e-10	0.000184232	-1.2253	-2.74067e-10
61439326	chr11:61439326:G:A	6.20305e-19	-2.158	-1.11582	2.31943e-05	-2.0556	-1.23504	2.337e-05	-2.05532	-1.23472
61439838	chr11:61439838:T:G	5.93236e-19	-2.08691	-1.23153	2.57983e-05	-1.94422	-1.24001	2.59744e-05	-1.94438	-1.24
61440172	chr11:61440172:G:A	6.54252e-18	-3.75216e-10	-0.917958	0.000232588	-3.75216e-10	-0.985273	0.000234159	-3.75216e-10	-0.985492
61440209	chr11:61440209:G:C	4.74403e-18	-3.75216e-10	-1.23939	0.000182752	-3.75216e-10	-1.22641	0.000184058	-3.75216e-10	-1.22624
61440501	chr11:61440501:T:C	4.86352e-18	-3.75216e-10	-1.21452	0.000183028	-3.75216e-10	-1.2249	0.000184293	-3.75216e-10	-1.22496
61440651	chr11:61440651:A:G	5.408e-18	-3.75216e-10	-1.1084	0.000243266	-3.75216e-10	-0.940386	0.000245143	-3.75216e-10	-0.939652
61440987	chr11:61440987:G:A	4.75218e-18	-3.75216e-10	-1.23768	0.000183668	-3.75216e-10	-1.22141	0.000184974	-3.75216e-10	-1.22128
61441413	chr11:61441413:T:C	6.17619e-19	-2.15867	-1.11949	2.29778e-05	-2.06543	-1.23459	2.31519e-05	-2.06516	-1.23426
61441661	chr11:61441661:T:C	5.905e-19	-2.1033	-1.21977	2.45644e-05	-1.99433	-1.23891	2.47319e-05	-1.99444	-1.23896
61442536	chr11:61442536:A:G	6.06476e-18	-3.75216e-10	-0.993785	0.000221754	-3.75216e-10	-1.03297	0.000223228	-3.75216e-10	-1.0333
61442818	chr11:61442818:A:G	4.99369e-18	-3.75216e-10	-1.1881	0.000197613	-3.75216e-10	-1.14823	0.000199033	-3.75216e-10	-1.14802
61442973	chr11:61442973:T:C	6.21208e-19	-2.1578	-1.11457	2.23589e-05	-2.09183	-1.23549	2.25268e-05	-2.0916	-1.23519
61443243	chr11:61443243:A:G	1.10468e-17	-3.75216e-10	-0.394139	0.000494473	-3.75216e-10	-0.231047	0.000498638	-3.75216e-10	-0.229612
61443634	chr11:61443634:T:C	4.81271e-18	-3.75216e-10	-1.22502	0.000181631	-3.75216e-10	-1.23256	0.000182889	-3.75216e-10	-1.23261
61443897	chr11:61443897:C:T	1.30295e-17	-3.75216e-10	-0.22906	0.000479072	-3.75216e-10	-0.262688	0.000482391	-3.75216e-10	-0.262737
61443930	chr11:61443930:C:T	9.81527e-18	-3.75216e-10	-0.51234	0.00033291	-3.75216e-10	-0.626669	0.000334956	-3.75216e-10	-0.627494
61444033	chr11:61444033:A:G	2.5941e-18	-1.84304	-2.74067e-10	0.00012224	-1.62855	-2.74067e-10	0.000123092	-1.62856	-2.74067e-10
61444461	chr11:61444461:G:A	4.87205e-18	-3.75216e-10	-1.21276	0.000181251	-3.75216e-10	-1.23466	0.000182503	-3.75216e-10	-1.23473
61444585	chr11:61444585:T:C	9.67056e-18	-3.75216e-10	-0.527193	0.000328457	-3.75216e-10	-0.640133	0.000330478	-3.75216e-10	-0.640954
61444648	chr11:61444648:C:T	4.74101e-18	-3.75216e-10	-1.24003	0.000183499	-3.75216e-10	-1.22233	0.000184815	-3.75216e-10	-1.22214
61444731	chr11:61444731:A:G	2.53379e-18	-1.86656	-2.74067e-10	0.000118517	-1.65948	-2.74067e-10	0.000119343	-1.65949	-2.74067e-10
61444749	chr11:61444749:A:C	7.3098e-18	-3.75216e-10	-0.807064	0.000301164	-3.75216e-10	-0.726884	0.000303362	-3.75216e-10	-0.726566
61444757	chr11:61444757:T:A	9.3467e-18	-3.75216e-10	-0.561256	0.000318809	-3.75216e-10	-0.669949	0.000320779	-3.75216e-10	-0.67074
61444994	chr11:61444994:T:A	4.85255e-18	-3.75216e-10	-1.21678	0.000194064	-3.75216e-10	-1.16635	0.000195478	-3.75216e-10	-1.16605
61445020	chr11:61445020:G:A	7.12337e-19	-1.99002	-1.14546	3.9595e-05	-1.65263	-1.10321	3.98387e-05	-1.6537	-1.10295
61445342	chr11:61445342:G:A	5.00079e-18	-3.75216e-10	-1.18668	0.000197981	-3.75216e-10	-1.14637	0.000199404	-3.75216e-10	-1.14616
61446448	chr11:61446448:T:C	5.87211e-19	-2.10656	-1.22209	2.44041e-05	-2.00035	-1.23943	2.4571e-05	-2.00046	-1.23947
61446486	chr11:61446486:A:G	1.47321e-17	-3.75216e-10	-0.10625	0.000477538	-3.75216e-10	-0.265895	0.000480339	-3.75216e-10	-0.267001
61446527	chr11:61446527:A:G	8.4974e-19	-1.78728	-1.17183	2.31053e-05	-2.05799	-1.23649	2.32466e-05	-2.05903	-1.2363
61446922	chr11:61446922:ATATAT:A	4.94556e-18	-3.75216e-10	-1.19779	0.000194412	-3.75216e-10	-1.16456	0.000195772	-3.75216e-10	-1.16454
61446930	chr11:61446930:G:C	4.88664e-18	-3.75216e-10	-1.20978	0.000181286	-3.75216e-10	-1.23446	0.000182535	-3.75216e-10	-1.23455
61447048	chr11:61447048:G:A	5.51349e-18	-3.75216e-10	-1.08908	0.000193566	-3.75216e-10	-1.16892	0.000194895	-3.75216e-10	-1.16903
61447102	chr11:61447102:C:A	1.89394e-18	-2.15762	-2.74067e-10	7.96183e-05	-2.0573	-2.74067e-10	8.01508e-05	-2.05758	-2.74067e-10
61447580	chr11:61447580:G:A	6.16172e-19	-2.15886	-1.12165	2.28582e-05	-2.07124	-1.23399	2.30315e-05	-2.07098	-1.23365
61447740	chr11:61447740:A:G	6.15498e-19	-2.158	-1.12361	2.32284e-05	-2.0556	-1.23357	2.34052e-05	-2.05532	-1.23322
61447877	chr11:61447877:C:A	4.74192e-18	-3.75216e-10	-1.23984	0.000183181	-3.75216e-10	-1.22407	0.000184493	-3.75216e-10	-1.22388
61447993	chr11:61447993:C:T	5.04637e-18	-0.690468	-0.487142	0.000154616	-0.595375	-0.798218	0.000155603	-0.594612	-0.799574
61448147	chr11:61448147:G:T	6.14795e-19	-2.15879	-1.12395	2.29409e-05	-2.06812	-1.2335	2.31153e-05	-2.06786	-1.23314
61448502	chr11:61448502:G:A	5.68762e-18	-3.75216e-10	-1.05799	0.000200468	-3.75216e-10	-1.13389	0.000201861	-3.75216e-10	-1.13391
61448590	chr11:61448590:A:G	2.56464e-18	-1.85446	-2.74067e-10	0.000106777	-1.7638	-2.74067e-10	0.000107563	-1.76342	-2.74067e-10
61448666	chr11:61448666:C:G	4.86457e-18	-3.75216e-10	-1.2143	0.000194909	-3.75216e-10	-1.162	0.000196331	-3.75216e-10	-1.16169
61448782	chr11:61448782:G:A	4.76575e-18	-3.75216e-10	-1.23483	0.0001804	-3.75216e-10	-1.23937	0.000181658	-3.75216e-10	-1.23937
61449126	chr11:61449126:A:G	8.00123e-19	-1.83303	-1.18624	2.24324e-05	-2.09141	-1.23263	2.25797e-05	-2.09208	-1.23236
61449406	chr11:61449406:T:G	2.25925e-18	-1.98125	-2.74067e-10	9.3271e-05	-1.89903	-2.74067e-10	9.3925e-05	-1.899	-2.74067e-10
61449551	chr11:61449551:C:T	7.49694e-19	-1.98756	-1.09681	4.22493e-05	-1.64251	-1.04844	4.25116e-05	-1.64356	-1.04816
61449610	chr11:61449610:G:T	4.88229e-18	-3.75216e-10	-1.21066	0.000181412	-3.75216e-10	-1.23377	0.000182664	-3.75216e-10	-1.23384
61449653	chr11:61449653:G:T	6.19681e-19	-2.15853	-1.1163	2.25363e-05	-2.08423	-1.23518	2.27059e-05	-2.08399	-1.23487
61449746	chr11:61449746:G:A	5.30075e-18	-3.75216e-10	-1.12843	0.000197323	-3.75216e-10	-1.1497	0.000198666	-3.75216e-10	-1.14987
61449871	chr11:61449871:T:C	9.49707e-18	-0.545296	-2.74067e-10	0.000170304	-1.29695	-2.74067e-10	0.000171541	-1.29667	-2.74067e-10
61450111	chr11:61450111:A:C	6.2745e-18	-3.75216e-10	-0.959785	0.000228745	-3.75216e-10	-1.00193	0.000230259	-3.75216e-10	-1.00229
61450868	chr11:61450868:G:A	7.88095e-19	-1.972	-1.06242	4.51896e-05	-1.61388	-1.00979	4.547e-05	-1.61496	-1.00948
61450879	chr11:61450879:A:G	4.89327e-18	-3.75216e-10	-1.20842	0.000196868	-3.75216e-10	-1.152	0.000198308	-3.75216e-10	-1.15167
61451504	chr11:61451504:A:G	5.73619e-19	-2.13219	-1.21988	2.32994e-05	-2.04722	-1.2389	2.34588e-05	-2.04731	-1.23894
61451709	chr11:61451709:T:C	6.16421e-19	-2.15571	-1.12439	2.21551e-05	-2.1031	-1.23337	2.23223e-05	-2.1029	-1.23301
61451793	chr11:61451793:G:A	5.84612e-19	-2.11744	-1.21565	2.39935e-05	-2.01894	-1.23782	2.4157e-05	-2.01904	-1.23788
61452029	chr11:61452029:T:TA	8.9791e-18	-3.75216e-10	-0.60138	0.000398149	-3.75216e-10	-0.447714	0.000401457	-3.75216e-10	-0.446392
61452121	chr11:61452121:G:A	9.65437e-18	-3.75216e-10	-0.528869	0.000431722	-3.75216e-10	-0.366758	0.000435339	-3.75216e-10	-0.365367
61452227	chr11:61452227:C:T	1.94173e-18	-2.1327	-2.74067e-10	7.4707e-05	-2.12097	-2.74067e-10	7.52219e-05	-2.12105	-2.74067e-10
61452750	chr11:61452750:A:G	5.49019e-18	-3.75216e-10	-1.09332	0.000192878	-3.75216e-10	-1.17248	0.000194203	-3.75216e-10	-1.17259
61453493	chr11:61453493:A:G	6.25987e-18	-3.75216e-10	-0.96212	0.000212338	-3.75216e-10	-1.07636	0.000213786	-3.75216e-10	-1.07652
61453620	chr11:61453620:A:C	2.64846e-18	-1.8223	-2.74067e-10	8.13726e-05	-2.0355	-2.74067e-10	8.19487e-05	-2.0354	-2.74067e-10
61454263	chr11:61454263:G:A	6.3196e-19	-2.15725	-1.09796	2.22082e-05	-2.09601	-1.23807	2.23725e-05	-2.09579	-1.23786
61454539	chr11:61454539:A:G	5.24675e-18	-3.75216e-10	-1.13867	0.000226594	-3.75216e-10	-1.01138	0.000228373	-3.75216e-10	-1.01051
61454647	chr11:61454647:C:T	7.51992e-18	-3.75216e-10	-0.778724	0.000264348	-3.75216e-10	-0.857273	0.000266087	-3.75216e-10	-0.857671
61455194	chr11:61455194:C:T	6.6888e-18	-3.75216e-10	-0.895845	0.00027341	-3.75216e-10	-0.823568	0.000275399	-3.75216e-10	-0.823271
61455327	chr11:61455327:G:A	5.20351e-18	-3.75216e-10	-1.14695	0.000191288	-3.75216e-10	-1.18076	0.000192603	-3.75216e-10	-1.18086
61455412	chr11:61455412:A:T	8.80054e-18	-3.75216e-10	-0.621467	0.000370698	-3.75216e-10	-0.519153	0.000373444	-3.75216e-10	-0.518724
61455641	chr11:61455641:A:G	6.25692e-19	-2.15751	-1.10766	2.22871e-05	-2.09383	-1.2367	2.24535e-05	-2.09361	-1.23644
61456808	chr11:61456808:G:T	5.89596e-19	-2.15784	-1.16676	2.27767e-05	-2.0912	-1.2176	2.29558e-05	-2.09097	-1.21695
61456881	chr11:61456881:A:T	4.77918e-18	-3.75216e-10	-1.23201	0.000192116	-3.75216e-10	-1.17644	0.000193499	-3.75216e-10	-1.17622
61457114	chr11:61457114:C:T	6.35472e-18	-3.75216e-10	-0.947081	0.00021521	-3.75216e-10	-1.06292	0.000216677	-3.75216e-10	-1.06309
61457550	chr11:61457550:A:AG	1.24279e-17	-3.75216e-10	-0.276338	0.000457136	-3.75216e-10	-0.309559	0.000460304	-3.75216e-10	-0.309605
61458926	chr11:61458926:G:A	6.03355e-19	-2.15839	-1.14314	2.26531e-05	-2.08627	-1.22797	2.28274e-05	-2.08604	-1.22749
61458997	chr11:61458997:T:G	8.01882e-19	-2.01171	-1.00536	4.50347e-05	-1.68463	-0.94248	4.53194e-05	-1.68563	-0.942124
61460218	chr11:61460218:C:T	9.48572e-18	-3.75216e-10	-0.546492	0.000336115	-3.75216e-10	-0.617085	0.000338365	-3.75216e-10	-0.617368
61460832	chr11:61460832:C:A	5.73762e-18	-3.75216e-10	-1.04924	0.000246381	-3.75216e-10	-0.927659	0.000248283	-3.75216e-10	-0.926925
61460952	chr11:61460952:C:T	7.03853e-18	-3.75216e-10	-0.84488	0.000254587	-3.75216e-10	-0.894897	0.000256254	-3.75216e-10	-0.895322
61461229	chr11:61461229:A:T	1.06036e-17	-0.435082	-2.74067e-10	0.0001864	-1.20664	-2.74067e-10	0.000187733	-1.20647	-2.74067e-10
61461721	chr11:61461721:G:A	2.00128e-18	-2.10249	-2.74067e-10	8.84988e-05	-1.95155	-2.74067e-10	8.90999e-05	-1.95173	-2.74067e-10
61461786	chr11:61461786:A:G	6.33303e-18	-3.75216e-10	-0.950501	0.000281292	-3.75216e-10	-0.795148	0.000283522	-3.75216e-10	-0.794204
61461817	chr11:61461817:T:A	5.52854e-18	-3.75216e-10	-1.08636	0.000193861	-3.75216e-10	-1.1674	0.000195192	-3.75216e-10	-1.16751
61462011	chr11:61462011:G:A	8.86927e-19	-1.76192	-1.15435	2.32519e-05	-2.04802	-1.24013	2.33954e-05	-2.04883	-1.24013
61462150	chr11:61462150:G:A	5.54431e-18	-3.75216e-10	-1.08351	0.000235219	-3.75216e-10	-0.974022	0.000237024	-3.75216e-10	-0.973331
61462317	chr11:61462317:C:T	1.31304e-18	-1.37894	-1.14499	2.98899e-05	-1.79698	-1.24004	3.00401e-05	-1.79889	-1.24007
61462320	chr11:61462320:T:C	4.844e-18	-3.75216e-10	-1.21854	0.000181469	-3.75216e-10	-1.23345	0.000182766	-3.75216e-10	-1.23328
61462336	chr11:61462336:C:T	5.0772e-18	-3.75216e-10	-1.17152	0.000182919	-3.75216e-10	-1.22549	0.000184159	-3.75216e-10	-1.22569
61462851	chr11:61462851:G:A	7.22989e-18	-3.75216e-10	-0.818055	0.000268831	-3.75216e-10	-0.840458	0.000270669	-3.75216e-10	-0.840595
61464815	chr11:61464815:C:T	8.84313e-19	-1.68985	-1.22937	5.21027e-05	-1.25565	-1.22568	5.24027e-05	-1.25711	-1.22542
61465282	chr11:61465282:A:T	2.44067e-18	-1.90401	-2.74067e-10	7.68284e-05	-2.09297	-2.74067e-10	7.73716e-05	-2.09287	-2.74067e-10
61465637	chr11:61465637:C:T	1.13215e-17	-3.75216e-10	-0.369575	0.000380105	-3.75216e-10	-0.494091	0.000382408	-3.75216e-10	-0.495005
61465714	chr11:61465714:T:C	7.6062e-18	-0.767316	-2.74067e-10	0.000145895	-1.45165	-2.74067e-10	0.000146977	-1.45121	-2.74067e-10
61465758	chr11:61465758:G:T	6.24902e-18	-3.75216e-10	-0.963855	0.000216904	-3.75216e-10	-1.05508	0.000218332	-3.75216e-10	-1.05547
61465977	chr11:61465977:G:C	1.23392e-18	-1.42156	-1.16452	2.93212e-05	-1.81663	-1.2396	2.94728e-05	-1.81849	-1.23953
61466005	chr11:61466005:T:C	8.45857e-19	-1.80554	-1.15814	2.28267e-05	-2.06658	-1.24003	2.29698e-05	-2.06731	-1.24
61466059	chr11:61466059:C:T	6.3234e-19	-2.1569	-1.09771	2.21771e-05	-2.09737	-1.23811	2.2341e-05	-2.09716	-1.23792
61466803	chr11:61466803:ACTCT:A	5.85311e-19	-2.11883	-1.21307	2.41276e-05	-2.01202	-1.23917	2.42931e-05	-2.01208	-1.23922
61466919	chr11:61466919:T:C	5.04792e-18	-3.75216e-10	-1.1773	0.000187649	-3.75216e-10	-1.19997	0.000188928	-3.75216e-10	-1.20012
61467965	chr11:61467965:C:T	1.25028e-17	-3.75216e-10	-0.270323	0.000551811	-3.75216e-10	-0.121334	0.000556103	-3.75216e-10	-0.12054
61468927	chr11:61468927:C:T	8.85366e-18	-3.75216e-10	-0.615449	0.000295011	-3.75216e-10	-0.747528	0.000296894	-3.75216e-10	-0.748119
61469236	chr11:61469236:T:TG	4.78147e-18	-3.75216e-10	-1.23153	0.000180661	-3.75216e-10	-1.23792	0.000181918	-3.75216e-10	-1.23794
61469366	chr11:61469366:A:G	6.43806e-19	-2.15796	-1.07868	2.22949e-05	-2.09043	-1.23975	2.24575e-05	-2.09021	-1.23966
61470059	chr11:61470059:G:C	6.29923e-18	-3.75216e-10	-0.955853	0.00027553	-3.75216e-10	-0.815845	0.000277672	-3.75216e-10	-0.815051
61470469	chr11:61470469:G:A	5.58206e-18	-3.75216e-10	-1.07672	0.000195042	-3.75216e-10	-1.16133	0.000196379	-3.75216e-10	-1.16144
61471018	chr11:61471018:G:T	5.15326e-18	-3.75216e-10	-1.15665	0.00021346	-3.75216e-10	-1.07109	0.000215069	-3.75216e-10	-1.07053
61471120	chr11:61471120:A:AGCTAGTCAC	6.40602e-18	-3.75216e-10	-0.939041	0.000233305	-3.75216e-10	-0.982192	0.000234848	-3.75216e-10	-0.982555
61471461	chr11:61471461:G:A	5.1181e-18	-3.75216e-10	-1.1635	0.000211384	-3.75216e-10	-1.08086	0.000212972	-3.75216e-10	-1.08033
61471490	chr11:61471490:T:C	6.28283e-18	-3.75216e-10	-0.958458	0.000217796	-3.75216e-10	-1.05098	0.000219229	-3.75216e-10	-1.05138
61472862	chr11:61472862:C:T	5.16811e-18	-3.75216e-10	-1.15377	0.000202233	-3.75216e-10	-1.12512	0.000203677	-3.75216e-10	-1.12496
61472921	chr11:61472921:C:T	6.25361e-18	-3.75216e-10	-0.96312	0.00022822	-3.75216e-10	-1.00423	0.000229733	-3.75216e-10	-1.00458
61473217	chr11:61473217:G:A	6.27941e-19	-2.02648	-1.2351	3.33733e-05	-1.70895	-1.21784	3.35744e-05	-1.71001	-1.21772
61473276	chr11:61473276:C:T	1.3623e-18	-1.36133	-1.12577	3.03746e-05	-1.78208	-1.23886	3.05232e-05	-1.78405	-1.23896
61473354	chr11:61473354:C:A	6.30979e-18	-3.75216e-10	-0.954177	0.000218607	-3.75216e-10	-1.04726	0.000220045	-3.75216e-10	-1.04766
61473371	chr11:61473371:T:A	6.83796e-19	-1.96545	-1.21093	2.76218e-05	-1.88026	-1.23568	2.78646e-05	-1.87861	-1.23553
61473520	chr11:61473520:T:C	6.64358e-18	-3.75216e-10	-0.902629	0.000240388	-3.75216e-10	-0.952285	0.000241976	-3.75216e-10	-0.952653
61473908	chr11:61473908:T:C	6.17938e-19	-2.06699	-1.21065	2.62368e-05	-1.92926	-1.23812	2.6416e-05	-1.92934	-1.23818
61473949	chr11:61473949:T:A	1.01499e-17	-3.75216e-10	-0.478811	0.000432884	-3.75216e-10	-0.364069	0.000436108	-3.75216e-10	-0.363603
61474090	chr11:61474090:G:A	1.07446e-17	-3.75216e-10	-0.421873	0.000483689	-3.75216e-10	-0.253097	0.000487753	-3.75216e-10	-0.251684
61474403	chr11:61474403:T:C	6.90694e-18	-3.75216e-10	-0.863754	0.000246291	-3.75216e-10	-0.928025	0.000247902	-3.75216e-10	-0.92846
61474469	chr11:61474469:T:G	8.5277e-19	-1.85111	-1.10444	5.21497e-05	-1.47499	-1.00543	5.24732e-05	-1.47615	-1.00504
61474751	chr11:61474751:T:C	5.95545e-19	-2.12748	-1.18708	2.39195e-05	-2.02851	-1.23134	2.40819e-05	-2.02855	-1.23148
61475269	chr11:61475269:G:T	7.79281e-19	-1.83375	-1.21192	2.28636e-05	-2.0802	-1.22479	2.30158e-05	-2.08087	-1.22444
61476082	chr11:61476082:A:G	4.97124e-18	-3.75216e-10	-1.19261	0.00020238	-3.75216e-10	-1.12439	0.000203884	-3.75216e-10	-1.12394
61476304	chr11:61476304:C:T	7.0658e-18	-3.75216e-10	-0.841014	0.000251523	-3.75216e-10	-0.907006	0.000253165	-3.75216e-10	-0.907451
61476756	chr11:61476756:C:T	9.73727e-18	-3.75216e-10	-0.520319	0.000331013	-3.75216e-10	-0.632382	0.000333049	-3.75216e-10	-0.633205
61478142	chr11:61478142:G:T	6.11701e-19	-2.14424	-1.14355	2.14136e-05	-2.15732	-1.2132	2.15571e-05	-2.15731	-1.21347
61478471	chr11:61478471:G:A	7.88907e-19	-1.90825	-1.12514	4.78706e-05	-1.56372	-1.00232	4.81815e-05	-1.56484	-1.00168
61478480	chr11:61478480:A:G	6.62076e-19	-2.11926	-1.08939	2.20853e-05	-2.15754	-1.18208	2.22305e-05	-2.15755	-1.18248
61478551	chr11:61478551:C:G	8.82745e-18	-3.75216e-10	-0.618414	0.00030976	-3.75216e-10	-0.698743	0.000311756	-3.75216e-10	-0.699273
61478657	chr11:61478657:A:C	9.85485e-18	-3.75216e-10	-0.508316	0.000437077	-3.75216e-10	-0.35443	0.000440702	-3.75216e-10	-0.353124
61478724	chr11:61478724:A:G	8.64065e-18	-3.75216e-10	-0.639801	0.00030349	-3.75216e-10	-0.719193	0.000305447	-3.75216e-10	-0.719717
61479053	chr11:61479053:C:T	6.27621e-19	-2.11264	-1.14946	2.13349e-05	-2.1583	-1.21589	2.14786e-05	-2.1583	-1.21613
61479185	chr11:61479185:C:T	6.57151e-18	-3.75216e-10	-0.913537	0.000278969	-3.75216e-10	-0.803439	0.000281077	-3.75216e-10	-0.802866
61479196	chr11:61479196:G:A	8.61886e-18	-3.75216e-10	-0.642327	0.000377975	-3.75216e-10	-0.499711	0.000380892	-3.75216e-10	-0.498977
61479386	chr11:61479386:T:C	6.38587e-19	-2.13323	-1.11155	2.17637e-05	-2.15888	-1.19542	2.19079e-05	-2.15888	-1.19577
61479816	chr11:61479816:T:C	4.85637e-18	-3.75216e-10	-1.21599	0.000181019	-3.75216e-10	-1.23594	0.000182271	-3.75216e-10	-1.236
61481004	chr11:61481004:G:A	6.69875e-18	-3.75216e-10	-0.894358	0.000242932	-3.75216e-10	-0.941758	0.000244525	-3.75216e-10	-0.942175
61481351	chr11:61481351:C:T	4.82986e-18	-3.75216e-10	-1.22146	0.000188221	-3.75216e-10	-1.19692	0.00018957	-3.75216e-10	-1.19673
61481911	chr11:61481911:C:A	7.84719e-19	-2.0296	-1.00911	2.20442e-05	-2.1523	-1.18919	2.21843e-05	-2.15226	-1.18985
61482055	chr11:61482055:C:T	9.79521e-18	-3.75216e-10	-0.514386	0.000416712	-3.75216e-10	-0.402145	0.000419846	-3.75216e-10	-0.401606
61482294	chr11:61482294:C:T	4.8489e-18	-3.75216e-10	-1.21753	0.000193308	-3.75216e-10	-1.17026	0.00019472	-3.75216e-10	-1.16993
61482546	chr11:61482546:G:A	4.7416e-18	-3.75216e-10	-1.23991	0.000190378	-3.75216e-10	-1.18553	0.000191833	-3.75216e-10	-1.18487
61482790	chr11:61482790:G:A	1.02873e-17	-3.75216e-10	-0.465373	0.000357155	-3.75216e-10	-0.556371	0.00035944	-3.75216e-10	-0.556944
61483236	chr11:61483236:G:A	4.82979e-18	-3.75216e-10	-1.22148	0.000187547	-3.75216e-10	-1.20051	0.000188872	-3.75216e-10	-1.20042
61483252	chr11:61483252:C:T	1.13584e-17	-3.75216e-10	-0.366323	0.000390095	-3.75216e-10	-0.468151	0.000392559	-3.75216e-10	-0.468806
61483598	chr11:61483598:G:T	7.79781e-19	-1.84445	-1.20057	4.60463e-05	-1.48916	-1.11573	4.63351e-05	-1.49032	-1.11528
61483951	chr11:61483951:T:A	4.79363e-18	-3.75216e-10	-1.22899	0.000196507	-3.75216e-10	-1.15384	0.000197972	-3.75216e-10	-1.15337
61484146	chr11:61484146:G:A	4.78387e-18	-3.75216e-10	-1.23103	0.000195285	-3.75216e-10	-1.16008	0.000196737	-3.75216e-10	-1.15962
61484233	chr11:61484233:ACT:A	1.12098e-17	-3.75216e-10	-0.379487	0.000484614	-3.75216e-10	-0.251187	0.000488282	-3.75216e-10	-0.2506
61484250	chr11:61484250:G:A	4.78986e-18	-3.75216e-10	-1.22978	0.000195909	-3.75216e-10	-1.15689	0.000197367	-3.75216e-10	-1.15643
61484418	chr11:61484418:G:T	5.26557e-18	-3.75216e-10	-1.13509	0.000190333	-3.75216e-10	-1.18577	0.000191617	-3.75216e-10	-1.186
61484537	chr11:61484537:TC:T	4.8768e-18	-3.75216e-10	-1.21179	0.000204573	-3.75216e-10	-1.11361	0.00020612	-3.75216e-10	-1.11304
61484830	chr11:61484830:C:G	4.86246e-18	-3.75216e-10	-1.21473	0.000203425	-3.75216e-10	-1.11924	0.00020496	-3.75216e-10	-1.11868
61484831	chr11:61484831:A:G	6.28341e-19	-2.0324	-1.22855	3.25213e-05	-1.79936	-1.15328	3.2788e-05	-1.7986	-1.15283
61485237	chr11:61485237:T:C	1.92917e-18	-2.13919	-2.74067e-10	7.20286e-05	-2.15748	-2.74067e-10	7.25294e-05	-2.1575	-2.74067e-10
61485635	chr11:61485635:C:T	4.94927e-18	-3.75216e-10	-1.19704	0.000199524	-3.75216e-10	-1.1386	0.00020102	-3.75216e-10	-1.13809
61485728	chr11:61485728:G:A	6.11528e-19	-2.14073	-1.14734	2.29189e-05	-2.06256	-1.24002	2.30696e-05	-2.06299	-1.23998
61486336	chr11:61486336:A:C	8.84851e-19	-1.68016	-1.23846	4.81103e-05	-1.3625	-1.19855	4.84973e-05	-1.36167	-1.19832
61486983	chr11:61486983:T:C	8.56637e-19	-1.71241	-1.23861	4.61252e-05	-1.4039	-1.19928	4.64951e-05	-1.4031	-1.19905
61487543	chr11:61487543:G:A	4.74442e-18	-3.75216e-10	-1.23931	0.000183746	-3.75216e-10	-1.22098	0.000185061	-3.75216e-10	-1.22081
61487586	chr11:61487586:C:T	4.86479e-18	-3.75216e-10	-1.21426	0.000180491	-3.75216e-10	-1.23886	0.000181747	-3.75216e-10	-1.23888
61487986	chr11:61487986:TTC:T	4.75246e-18	-3.75216e-10	-1.23762	0.000181338	-3.75216e-10	-1.23418	0.00018261	-3.75216e-10	-1.23414
61488063	chr11:61488063:C:T	1.24255e-18	-1.57041	-1.0087	6.21588e-05	-1.16027	-1.14458	6.26586e-05	-1.1588	-1.145
61488078	chr11:61488078:A:C	1.2591e-18	-1.56286	-1.00302	6.29163e-05	-1.15181	-1.14093	6.34217e-05	-1.15033	-1.14136
61488140	chr11:61488140:C:T	1.00896e-17	-3.75216e-10	-0.484771	0.000350786	-3.75216e-10	-0.574363	0.000353034	-3.75216e-10	-0.574928
61488184	chr11:61488184:G:A	5.9935e-19	-2.08775	-1.22044	3.8587e-05	-1.5637	-1.21792	3.8847e-05	-1.56401	-1.21785
61488190	chr11:61488190:T:C	5.10695e-18	-3.75216e-10	-1.16568	0.0001973	-3.75216e-10	-1.14982	0.000198705	-3.75216e-10	-1.14967
61488290	chr11:61488290:A:G	5.73785e-19	-2.14365	-1.20813	3.23751e-05	-1.75182	-1.20533	3.25954e-05	-1.75208	-1.20524
61488497	chr11:61488497:G:A	5.84935e-19	-2.11472	-1.21782	3.55508e-05	-1.64849	-1.21508	3.57912e-05	-1.64878	-1.21501
61488771	chr11:61488771:G:A	5.02992e-18	-3.75216e-10	-1.18087	0.000184471	-3.75216e-10	-1.21705	0.00018573	-3.75216e-10	-1.2172
61488988	chr11:61488988:G:A	4.85202e-18	-3.75216e-10	-1.21689	0.000180397	-3.75216e-10	-1.23938	0.000181653	-3.75216e-10	-1.23939
61489025	chr11:61489025:C:G	4.75239e-18	-3.75216e-10	-1.23763	0.000188922	-3.75216e-10	-1.19321	0.000190292	-3.75216e-10	-1.19293
61489153	chr11:61489153:G:GCCAGAGGCTCAGTCTGGGTGTGAGGA	1.18462e-18	-1.53844	-1.08842	6.16307e-05	-1.12088	-1.1925	6.21352e-05	-1.11938	-1.1928
61489429	chr11:61489429:G:T	7.56494e-18	-3.75216e-10	-0.772755	0.000243346	-3.75216e-10	-0.940054	0.000244937	-3.75216e-10	-0.94049
61489461	chr11:61489461:T:A	8.79064e-18	-3.75216e-10	-0.622592	0.000325368	-3.75216e-10	-0.649584	0.000327625	-3.75216e-10	-0.649622
61489531	chr11:61489531:G:A	5.18765e-18	-3.75216e-10	-1.15	0.000212832	-3.75216e-10	-1.07404	0.000214456	-3.75216e-10	-1.07339
61489543	chr11:61489543:G:A	4.87212e-18	-3.75216e-10	-1.21275	0.000183081	-3.75216e-10	-1.22461	0.000184347	-3.75216e-10	-1.22467
61489656	chr11:61489656:T:C	1.25434e-18	-1.51302	-1.05665	6.47627e-05	-1.08973	-1.17408	6.52913e-05	-1.0882	-1.17443
61489755	chr11:61489755:C:T	1.08066e-17	-3.75216e-10	-0.416122	0.000374335	-3.75216e-10	-0.509389	0.000376726	-3.75216e-10	-0.509975
61489883	chr11:61489883:G:C	5.82756e-19	-2.09667	-1.23959	3.68427e-05	-1.58869	-1.23919	3.7089e-05	-1.589	-1.23917
61489938	chr11:61489938:C:T	5.77027e-18	-3.75216e-10	-1.04356	0.000240274	-3.75216e-10	-0.95276	0.000242138	-3.75216e-10	-0.951986
61489951	chr11:61489951:C:T	1.93665e-18	-2.13532	-2.74067e-10	0.00011071	-1.72763	-2.74067e-10	0.00011145	-1.72792	-2.74067e-10
61490124	chr11:61490124:T:C	5.45673e-18	-3.75216e-10	-1.09943	0.000193692	-3.75216e-10	-1.16827	0.00019497	-3.75216e-10	-1.16865
61490223	chr11:61490223:G:A	4.86234e-18	-3.75216e-10	-1.21476	0.000180462	-3.75216e-10	-1.23902	0.000181718	-3.75216e-10	-1.23903
61490953	chr11:61490953:G:A	5.46615e-18	-3.75216e-10	-1.09771	0.000191945	-3.75216e-10	-1.17733	0.000193259	-3.75216e-10	-1.17746
61490996	chr11:61490996:T:C	6.81592e-19	-2.14424	-1.03537	2.09528e-05	-2.15702	-1.23525	2.1092e-05	-2.15707	-1.23553
61491087	chr11:61491087:G:A	5.58436e-19	-2.14054	-1.23836	2.48467e-05	-2.01608	-1.20573	2.50204e-05	-2.0164	-1.2054
61491143	chr11:61491143:G:A	4.91449e-18	-3.75216e-10	-1.20409	0.000180989	-3.75216e-10	-1.23611	0.000182246	-3.75216e-10	-1.23613
61491413	chr11:61491413:A:G	4.77191e-18	-3.75216e-10	-1.23353	0.000180282	-3.75216e-10	-1.24002	0.000181541	-3.75216e-10	-1.24001
61491416	chr11:61491416:A:G	4.77254e-18	-3.75216e-10	-1.2334	0.000180279	-3.75216e-10	-1.24004	0.000181538	-3.75216e-10	-1.24003
61491499	chr11:61491499:G:A	6.81329e-18	-0.877405	-2.74067e-10	0.000520314	-0.180108	-2.74067e-10	0.000524057	-0.179892	-2.74067e-10
61491641	chr11:61491641:G:T	5.39192e-18	-3.75216e-10	-1.11138	0.000211316	-3.75216e-10	-1.08119	0.000212854	-3.75216e-10	-1.08089
61491714	chr11:61491714:A:G	6.9537e-19	-2.11228	-1.04731	4.25308e-05	-1.62893	-1.05538	4.2824e-05	-1.62913	-1.05526
61491808	chr11:61491808:C:T	4.8872e-18	-3.75216e-10	-1.20966	0.000180718	-3.75216e-10	-1.2376	0.000181975	-3.75216e-10	-1.23763
61491914	chr11:61491914:C:T	5.53338e-19	-2.15678	-1.23128	5.75656e-05	-1.16436	-1.21725	5.78568e-05	-1.16621	-1.21731
61492341	chr11:61492341:C:T	4.77182e-18	-3.75216e-10	-1.23355	0.000186787	-3.75216e-10	-1.20457	0.00018814	-3.75216e-10	-1.20431
61492542	chr11:61492542:C:T	4.87858e-18	-3.75216e-10	-1.21142	0.0001891	-3.75216e-10	-1.19227	0.00019045	-3.75216e-10	-1.1921
61492720	chr11:61492720:C:T	6.07714e-19	-2.15354	-1.14079	4.81138e-05	-1.36028	-1.20069	4.8372e-05	-1.36187	-1.2007
61493410	chr11:61493410:C:T	5.58537e-19	-2.15868	-1.22003	2.24049e-05	-2.09118	-1.23408	2.25558e-05	-2.09135	-1.23415
61493546	chr11:61493546:C:A	4.95048e-18	-3.75216e-10	-1.1968	0.000184798	-3.75216e-10	-1.21528	0.000186064	-3.75216e-10	-1.2154
61493651	chr11:61493651:T:C	6.98848e-19	-1.96679	-1.18781	5.35781e-05	-1.22741	-1.22599	5.39528e-05	-1.22737	-1.22601
61493753	chr11:61493753:A:G	5.57788e-19	-2.15589	-1.22417	4.52037e-05	-1.39022	-1.23314	4.54405e-05	-1.39184	-1.23325
61493827	chr11:61493827:G:A	5.76404e-19	-2.12059	-1.22663	3.47153e-05	-1.66433	-1.22303	3.49514e-05	-1.66457	-1.22296
61494045	chr11:61494045:G:A	6.18858e-19	-2.08266	-1.1935	2.27497e-05	-2.07084	-1.23915	2.2911e-05	-2.07066	-1.23921
61494641	chr11:61494641:A:T	6.05469e-19	-2.15635	-1.14168	4.98343e-05	-1.31979	-1.20605	5.00996e-05	-1.3214	-1.20608
61494693	chr11:61494693:C:T	5.48545e-19	-2.15846	-1.23831	5.46414e-05	-1.19677	-1.23697	5.49243e-05	-1.19856	-1.23698
61494944	chr11:61494944:C:T	4.99057e-18	-3.75216e-10	-1.18873	0.00018245	-3.75216e-10	-1.22806	0.000183695	-3.75216e-10	-1.22822
61494986	chr11:61494986:G:A	5.64567e-18	-3.75216e-10	-1.06539	0.00023383	-3.75216e-10	-0.979945	0.000235631	-3.75216e-10	-0.979227
61495082	chr11:61495082:G:A	5.53693e-19	-2.15887	-1.22855	5.26094e-05	-1.23164	-1.24	5.28839e-05	-1.23339	-1.24
61495557	chr11:61495557:A:C	6.08706e-19	-2.11682	-1.17588	2.1043e-05	-2.15667	-1.23131	2.11852e-05	-2.15674	-1.23145
61495644	chr11:61495644:C:G	6.22955e-19	-2.10409	-1.16547	2.10883e-05	-2.15856	-1.22726	2.12312e-05	-2.15859	-1.22743
61495722	chr11:61495722:T:C	5.86617e-19	-2.15144	-1.17822	4.953e-05	-1.33523	-1.19673	4.97789e-05	-1.33692	-1.19698
61496109	chr11:61496109:T:C	7.13461e-19	-2.13406	-0.999846	2.28459e-05	-2.1518	-1.15397	2.29892e-05	-2.15194	-1.15453
61496168	chr11:61496168:T:C	5.64551e-19	-2.14815	-1.21985	4.92723e-05	-1.30714	-1.23004	4.95249e-05	-1.30885	-1.23017
61496201	chr11:61496201:A:G	6.18951e-19	-2.13753	-1.13848	2.67154e-05	-2.01325	-1.13605	2.68967e-05	-2.01356	-1.13593
61496238	chr11:61496238:A:G	5.73599e-19	-2.14369	-1.20841	5.21629e-05	-1.25939	-1.22078	5.24252e-05	-1.26115	-1.22095
61496448	chr11:61496448:C:T	5.57075e-19	-2.14952	-1.23182	6.55037e-05	-1.04928	-1.20315	6.58333e-05	-1.0512	-1.20316
61496907	chr11:61496907:T:C	5.74076e-19	-2.14813	-1.20315	3.04571e-05	-1.78972	-1.2285	3.06643e-05	-1.78983	-1.22857
61497042	chr11:61497042:T:TAA	5.683e-19	-2.15634	-1.20505	4.56828e-05	-1.39533	-1.21749	4.59199e-05	-1.39693	-1.21767
61497304	chr11:61497304:TGA:T	6.65246e-18	-3.75216e-10	-0.901293	0.00029048	-3.75216e-10	-0.763006	0.000292712	-3.75216e-10	-0.762303
61497560	chr11:61497560:G:A	1.02161e-18	-2.11114	-0.663766	2.86741e-05	-2.10541	-0.97314	2.88413e-05	-2.10519	-0.974497
61497563	chr11:61497563:T:C	3.11066e-18	-1.66144	-2.74067e-10	0.000127546	-1.58606	-2.74067e-10	0.000128513	-1.58547	-2.74067e-10
61497695	chr11:61497695:T:G	5.50179e-19	-2.15578	-1.23801	5.98069e-05	-1.12471	-1.21871	6.01107e-05	-1.12659	-1.21872
61497975	chr11:61497975:C:T	4.74158e-18	-3.75216e-10	-1.23991	0.0001834	-3.75216e-10	-1.22287	0.000184706	-3.75216e-10	-1.22273
61498048	chr11:61498048:C:T	5.77456e-19	-2.14993	-1.19547	4.95817e-05	-1.32026	-1.21066	4.98322e-05	-1.32197	-1.21087
61498065	chr11:61498065:C:T	5.79493e-19	-2.1535	-1.18838	3.03618e-05	-1.83407	-1.18729	3.05709e-05	-1.83426	-1.18718
61498223	chr11:61498223:A:G	4.98572e-18	-3.75216e-10	-1.1897	0.000182103	-3.75216e-10	-1.22997	0.000183366	-3.75216e-10	-1.23001
61498657	chr11:61498657:A:G	7.49868e-18	-3.75216e-10	-0.781552	0.000254867	-3.75216e-10	-0.893799	0.000256518	-3.75216e-10	-0.894292
61499355	chr11:61499355:A:C	6.54167e-19	-2.03496	-1.18571	9.53667e-05	-0.674322	-1.20249	9.57869e-05	-0.676646	-1.20272
61499431	chr11:61499431:C:T	4.89101e-18	-3.75216e-10	-1.20888	0.000180905	-3.75216e-10	-1.23657	0.000182152	-3.75216e-10	-1.23665
61499805	chr11:61499805:A:G	4.74253e-18	-3.75216e-10	-1.23971	0.000183661	-3.75216e-10	-1.22145	0.000184969	-3.75216e-10	-1.2213
61500065	chr11:61500065:A:T	2.13508e-18	-2.03777	-2.74067e-10	7.20337e-05	-2.15741	-2.74067e-10	7.25367e-05	-2.1574	-2.74067e-10
61500636	chr11:61500636:A:C	4.99001e-18	-3.75216e-10	-1.18884	0.000182201	-3.75216e-10	-1.22943	0.000183464	-3.75216e-10	-1.22948
61501280	chr11:61501280:G:C	4.74127e-18	-3.75216e-10	-1.23997	0.000181589	-3.75216e-10	-1.23279	0.000182867	-3.75216e-10	-1.23273
61502132	chr11:61502132:C:T	1.98683e-18	-2.10974	-2.74067e-10	0.000333755	-0.624133	-2.74067e-10	0.000335368	-0.626263	-2.74067e-10
61502177	chr11:61502177:A:G	5.7402e-19	-2.15856	-1.19281	2.22832e-05	-2.10019	-1.23051	2.24323e-05	-2.10031	-1.23068
61502178	chr11:61502178:C:T	5.72459e-19	-2.15784	-1.19626	2.20965e-05	-2.10709	-1.23203	2.22448e-05	-2.1072	-1.23218
61502300	chr11:61502300:A:G	4.78904e-18	-3.75216e-10	-1.22995	0.000181027	-3.75216e-10	-1.2359	0.000182283	-3.75216e-10	-1.23593
61502559	chr11:61502559:GC:G	7.54663e-19	-2.15102	-0.926747	2.19115e-05	-2.15499	-1.19254	2.20454e-05	-2.15507	-1.19332
61503050	chr11:61503050:A:G	6.95722e-19	-1.97323	-1.18585	0.000180425	-0.111128	-1.12809	0.000181198	-0.113803	-1.1281
61503122	chr11:61503122:T:C	6.17216e-19	-2.09197	-1.18685	8.87381e-05	-0.818897	-1.12995	8.91895e-05	-0.820832	-1.1299
61503259	chr11:61503259:C:T	6.34299e-19	-2.01605	-1.23547	0.000140895	-0.248801	-1.23772	0.00014152	-0.251338	-1.23772
61503466	chr11:61503466:T:C	7.2681e-19	-1.98357	-1.1318	0.00011735	-0.512678	-1.1567	0.00011784	-0.515112	-1.15705
61503514	chr11:61503514:A:G	6.41327e-19	-2.00466	-1.23584	0.000146526	-0.210003	-1.23734	0.000147173	-0.212555	-1.23733
61503847	chr11:61503847:C:G	6.87726e-19	-1.977	-1.19365	0.000176975	-0.119802	-1.13873	0.000177734	-0.122476	-1.13873
61504228	chr11:61504228:TG:T	1.94232e-17	-3.75216e-10	0.17019	0.000907852	-3.75216e-10	0.376541	0.000915636	-3.75216e-10	0.378127
61504837	chr11:61504837:C:T	6.52482e-18	-3.75216e-10	-0.920666	0.000188355	-3.75216e-10	-1.19621	0.000189636	-3.75216e-10	-1.19639
61505093	chr11:61505093:T:C	1.62109e-17	1.21064	-1.22123	3.77404e-05	-1.59902	-1.20479	3.8072e-05	-1.59722	-1.20479
61505173	chr11:61505173:C:T	4.89912e-18	-3.75216e-10	-1.20722	0.000194066	-3.75216e-10	-1.16634	0.000195496	-3.75216e-10	-1.16595
61505190	chr11:61505190:C:T	5.11016e-18	-3.75216e-10	-1.16505	0.000184608	-3.75216e-10	-1.2163	0.000185855	-3.75216e-10	-1.21652
61505253	chr11:61505253:TC:T	1.23524e-17	-3.75216e-10	-0.28243	0.000418643	-3.75216e-10	-0.39752	0.000421248	-3.75216e-10	-0.398271
61505510	chr11:61505510:G:C	7.20326e-19	-1.93191	-1.19242	0.000144675	-0.251179	-1.20887	0.000145249	-0.253938	-1.20911
61505642	chr11:61505642:G:A	6.14826e-19	-2.15555	-1.12715	3.12736e-05	-1.84201	-1.14976	3.1487e-05	-1.84215	-1.14977
61506114	chr11:61506114:G:A	6.23013e-19	-2.06132	-1.20815	0.000120181	-0.407879	-1.23766	0.000120726	-0.410293	-1.23767
61506461	chr11:61506461:G:C	6.74385e-19	-1.95897	-1.23126	0.000178328	-0.0499762	-1.20094	0.000179088	-0.0526731	-1.20094
61506468	chr11:61506468:G:A	6.16022e-19	-2.15567	-1.12508	3.14574e-05	-1.83856	-1.14735	3.16731e-05	-1.8387	-1.14732
61506807	chr11:61506807:T:C	4.86174e-18	-3.75216e-10	-1.21488	0.000180531	-3.75216e-10	-1.23864	0.000181787	-3.75216e-10	-1.23866
61506909	chr11:61506909:G:A	1.08812e-18	-2.13406	-0.577764	2.63409e-05	-2.14154	-1.02187	2.64752e-05	-2.14171	-1.02358
61507293	chr11:61507293:A:C	4.80044e-18	-3.75216e-10	-1.22757	0.000187112	-3.75216e-10	-1.20283	0.000188444	-3.75216e-10	-1.20269
61507632	chr11:61507632:G:A	5.61321e-19	-2.14414	-1.2296	5.95391e-05	-1.10845	-1.23945	5.9855e-05	-1.11012	-1.23945
61507706	chr11:61507706:A:T	5.74624e-19	-2.13068	-1.21964	6.61362e-05	-1.00291	-1.23992	6.64808e-05	-1.00466	-1.23992
61508078	chr11:61508078:G:A	4.92565e-18	-3.75216e-10	-1.20182	0.0001813	-3.75216e-10	-1.23439	0.000182559	-3.75216e-10	-1.23442
61508212	chr11:61508212:G:A	4.89294e-18	-3.75216e-10	-1.20849	0.00018087	-3.75216e-10	-1.23676	0.000182127	-3.75216e-10	-1.23679
61508382	chr11:61508382:T:C	4.88347e-18	-3.75216e-10	-1.21042	0.000195956	-3.75216e-10	-1.15665	0.000197376	-3.75216e-10	-1.15638
61509178	chr11:61509178:G:A	4.9157e-18	-3.75216e-10	-1.20385	0.000184278	-3.75216e-10	-1.21809	0.000185555	-3.75216e-10	-1.21814
61510226	chr11:61510226:A:G	1.12146e-17	0.772595	-1.15165	2.86489e-05	-1.84981	-1.22961	2.88849e-05	-1.84853	-1.22964
61510303	chr11:61510303:A:G	1.065e-17	0.692131	-1.12285	2.82461e-05	-1.87511	-1.21847	2.84768e-05	-1.87389	-1.21851
61510413	chr11:61510413:G:A	1.42128e-17	0.993924	-1.13606	3.10372e-05	-1.77551	-1.22384	3.1297e-05	-1.77409	-1.22388
61510774	chr11:61510774:T:C	1.08167e-17	0.818002	-1.23319	3.22895e-05	-1.72887	-1.23093	3.25727e-05	-1.72721	-1.23081
61511118	chr11:61511118:C:T	1.72893e-17	0.996456	-0.942647	3.3807e-05	-1.78076	-1.13312	3.40851e-05	-1.77936	-1.13327
61511368	chr11:61511368:G:A	5.00087e-18	-3.75216e-10	-1.18667	0.000199114	-3.75216e-10	-1.14066	0.000200536	-3.75216e-10	-1.1405
61511446	chr11:61511446:C:T	1.00693e-17	0.695156	-1.18195	2.73962e-05	-1.88446	-1.23968	2.762e-05	-1.88326	-1.23969
61512089	chr11:61512089:A:G	4.74069e-18	-3.75216e-10	-1.2401	0.000181413	-3.75216e-10	-1.23377	0.00018269	-3.75216e-10	-1.2337
61512094	chr11:61512094:T:C	4.82057e-18	-3.75216e-10	-1.22339	0.000181757	-3.75216e-10	-1.23187	0.000183016	-3.75216e-10	-1.23192
61512870	chr11:61512870:A:G	2.50227e-18	-2.12561	0.246528	6.09307e-05	-2.15743	-0.16737	6.12651e-05	-2.15741	-0.168867
61513165	chr11:61513165:G:A	5.11222e-18	-0.0884283	-1.07622	4.91869e-05	-1.35954	-1.17937	4.95798e-05	-1.35793	-1.17998
61513248	chr11:61513248:A:G	2.40359e-18	-0.723872	-1.19545	2.96999e-05	-1.81973	-1.22367	2.99327e-05	-1.81867	-1.22387
61513393	chr11:61513393:G:A	1.25636e-17	-3.75216e-10	-0.265478	0.000430832	-3.75216e-10	-0.368823	0.000433759	-3.75216e-10	-0.369003
61513638	chr11:61513638:T:C	5.28733e-18	-3.75216e-10	-1.13097	0.000210661	-3.75216e-10	-1.08429	0.000212177	-3.75216e-10	-1.08407
61513820	chr11:61513820:G:A	6.26673e-18	-3.75216e-10	-0.961025	0.000249506	-3.75216e-10	-0.915058	0.000251275	-3.75216e-10	-0.914946
61514012	chr11:61514012:TCA:T	4.83535e-18	-3.75216e-10	-1.22033	0.000182192	-3.75216e-10	-1.22948	0.000183453	-3.75216e-10	-1.22953
61514079	chr11:61514079:G:A	4.7465e-18	-3.75216e-10	-1.23887	0.000182451	-3.75216e-10	-1.22806	0.000183741	-3.75216e-10	-1.22797
61514435	chr11:61514435:C:T	5.01391e-18	-3.75216e-10	-1.18406	0.000184244	-3.75216e-10	-1.21828	0.000185502	-3.75216e-10	-1.21843
61514878	chr11:61514878:C:T	2.43042e-17	-3.75216e-10	0.394372	0.000588127	-3.75216e-10	-0.0575976	0.000592343	-3.75216e-10	-0.0574065
61515032	chr11:61515032:G:A	4.69777e-18	-0.948966	-0.300225	3.83928e-05	-2.15694	-0.629734	3.86534e-05	-2.15704	-0.629819
61515227	chr11:61515227:G:A	4.99217e-18	-3.75216e-10	-1.18841	0.000196747	-3.75216e-10	-1.15262	0.000198151	-3.75216e-10	-1.15246
61515530	chr11:61515530:G:A	5.35654e-18	-3.75216e-10	-1.11796	0.000213938	-3.75216e-10	-1.06885	0.000215503	-3.75216e-10	-1.06852
61516230	chr11:61516230:T:A	5.90794e-18	-1.01998	-2.74067e-10	0.000323586	-0.655074	-2.74067e-10	0.000325789	-0.655243	-2.74067e-10
61516771	chr11:61516771:T:C	1.08507e-17	-3.75216e-10	-0.412047	0.00038413	-3.75216e-10	-0.48356	0.000386629	-3.75216e-10	-0.484027
61517064	chr11:61517064:G:T	7.11004e-18	-3.75216e-10	-0.834772	0.000285119	-3.75216e-10	-0.781632	0.000287203	-3.75216e-10	-0.781302
61517490	chr11:61517490:G:T	6.09525e-18	-3.75216e-10	-0.98877	0.000216843	-3.75216e-10	-1.05536	0.000218303	-3.75216e-10	-1.05561
61517497	chr11:61517497:T:G	5.51072e-18	-3.75216e-10	-1.08958	0.000217036	-3.75216e-10	-1.05448	0.000218595	-3.75216e-10	-1.05427
61518056	chr11:61518056:C:A	6.6328e-18	-3.75216e-10	-0.904253	0.000274005	-3.75216e-10	-0.821393	0.000276069	-3.75216e-10	-0.820841
61518086	chr11:61518086:G:C	7.2254e-18	-3.75216e-10	-0.818677	0.000307083	-3.75216e-10	-0.707422	0.000309387	-3.75216e-10	-0.706901
61518501	chr11:61518501:C:T	6.74903e-18	-0.886881	-2.74067e-10	0.000216463	-1.05712	-2.74067e-10	0.000217772	-1.05804	-2.74067e-10
61518856	chr11:61518856:T:TACCCCACAG	1.02527e-18	-1.83516	-0.93617	4.46792e-05	-1.75122	-0.883814	4.49982e-05	-1.75143	-0.883443
61519220	chr11:61519220:G:A	1.02238e-18	-1.9311	-0.843048	2.24731e-05	-2.14134	-1.18088	2.26197e-05	-2.14118	-1.1815
61519619	chr11:61519619:T:C	6.00288e-18	-3.75216e-10	-1.00404	0.000199932	-3.75216e-10	-1.13656	0.000201213	-3.75216e-10	-1.13713
61519907	chr11:61519907:G:A	5.51739e-18	-3.75216e-10	-1.08837	0.000204637	-3.75216e-10	-1.1133	0.000206022	-3.75216e-10	-1.11351
61519914	chr11:61519914:A:G	2.39159e-18	-1.51457	-0.409753	2.6367e-05	-2.13664	-1.02579	2.65045e-05	-2.13693	-1.02725
61520011	chr11:61520011:G:C	5.6806e-18	-3.75216e-10	-1.05922	0.000211166	-3.75216e-10	-1.08189	0.000212598	-3.75216e-10	-1.08209
61520737	chr11:61520737:C:T	7.29553e-18	-3.75216e-10	-0.809018	0.000299556	-3.75216e-10	-0.732238	0.00030182	-3.75216e-10	-0.731661
61520797	chr11:61520797:C:T	2.11822e-18	-2.0457	-2.74067e-10	0.00014688	-1.44493	-2.74067e-10	0.000147854	-1.44527	-2.74067e-10
61520885	chr11:61520885:C:T	1.08103e-18	-2.13982	-0.578545	3.41973e-05	-1.93721	-0.965182	3.4401e-05	-1.93686	-0.966548
61520928	chr11:61520928:G:A	1.06494e-17	-3.75216e-10	-0.430778	0.000350619	-3.75216e-10	-0.57484	0.000352818	-3.75216e-10	-0.57554
61521198	chr11:61521198:G:A	4.82764e-18	-3.75216e-10	-1.22192	0.000205103	-3.75216e-10	-1.11103	0.00020661	-3.75216e-10	-1.11066
61521350	chr11:61521350:T:C	1.88183e-18	-2.15353	-0.0104985	5.78972e-05	-1.67829	-0.697576	5.82055e-05	-1.67732	-0.700191
61521368	chr11:61521368:G:A	6.7444e-18	-3.75216e-10	-0.887568	0.000227099	-3.75216e-10	-1.00916	0.000228536	-3.75216e-10	-1.0098
61521444	chr11:61521444:A:G	2.29487e-18	-1.96561	-2.74067e-10	0.000177648	-1.25474	-2.74067e-10	0.000178818	-1.25512	-2.74067e-10
61521711	chr11:61521711:A:G	2.22996e-18	-1.9943	-2.74067e-10	0.000166958	-1.3168	-2.74067e-10	0.000168058	-1.31719	-2.74067e-10
61521747	chr11:61521747:C:T	2.25353e-18	-1.98378	-2.74067e-10	0.000170527	-1.29565	-2.74067e-10	0.000171651	-1.29603	-2.74067e-10
61521921	chr11:61521921:A:C	4.77389e-18	-3.75216e-10	-1.23312	0.00018035	-3.75216e-10	-1.23964	0.000181613	-3.75216e-10	-1.23961
61521954	chr11:61521954:A:G	2.17236e-18	-2.02047	-2.74067e-10	0.000157338	-1.37614	-2.74067e-10	0.000158378	-1.37651	-2.74067e-10
61522465	chr11:61522465:C:T	5.48479e-18	-3.75216e-10	-1.0943	0.00019326	-3.75216e-10	-1.17051	0.000194531	-3.75216e-10	-1.1709
61522509	chr11:61522509:A:G	7.20015e-18	-3.75216e-10	-0.822177	0.000258519	-3.75216e-10	-0.87957	0.000260268	-3.75216e-10	-0.879782
61522730	chr11:61522730:A:G	5.64823e-19	-2.15738	-1.21015	2.26657e-05	-2.09488	-1.2188	2.28217e-05	-2.09495	-1.21883
61522757	chr11:61522757:C:T	2.83551e-18	-1.75406	-2.74067e-10	0.000225549	-1.016	-2.74067e-10	0.000227008	-1.01651	-2.74067e-10
61522965	chr11:61522965:A:G	5.64242e-18	-3.75216e-10	-1.06597	0.00019072	-3.75216e-10	-1.18373	0.000191964	-3.75216e-10	-1.18418
61523309	chr11:61523309:G:A	4.78584e-18	-3.75216e-10	-1.23062	0.000180707	-3.75216e-10	-1.23767	0.000181962	-3.75216e-10	-1.2377
61523605	chr11:61523605:A:G	1.1471e-18	-2.11025	-0.548791	3.21642e-05	-1.99203	-0.971658	3.23559e-05	-1.99153	-0.973163
61524127	chr11:61524127:G:A	4.76784e-18	-3.75216e-10	-1.23439	0.000182381	-3.75216e-10	-1.22844	0.000183666	-3.75216e-10	-1.22838
61524477	chr11:61524477:A:G	4.90864e-18	-3.75216e-10	-1.20528	0.000182832	-3.75216e-10	-1.22597	0.000184101	-3.75216e-10	-1.22601
61524619	chr11:61524619:G:A	1.91566e-18	-2.14621	-2.74067e-10	0.000107951	-1.75286	-2.74067e-10	0.000108688	-1.75301	-2.74067e-10
61524754	chr11:61524754:C:T	6.1395e-18	-3.75216e-10	-0.981536	0.000254459	-3.75216e-10	-0.895399	0.000256362	-3.75216e-10	-0.894904
61524759	chr11:61524759:C:T	4.75562e-18	-3.75216e-10	-1.23695	0.000181792	-3.75216e-10	-1.23168	0.000183071	-3.75216e-10	-1.23162
61524825	chr11:61524825:T:C	5.41205e-18	-3.75216e-10	-1.10765	0.000223532	-3.75216e-10	-1.02499	0.000225207	-3.75216e-10	-1.02447
61525096	chr11:61525096:G:A	6.39725e-18	-3.75216e-10	-0.940411	0.000258626	-3.75216e-10	-0.879155	0.000260455	-3.75216e-10	-0.879063
61525226	chr11:61525226:A:T	1.99039e-18	-2.10795	-2.74067e-10	0.000123955	-1.61462	-2.74067e-10	0.000124781	-1.61494	-2.74067e-10
61525387	chr11:61525387:T:G	1.95504e-18	-2.12587	-2.74067e-10	0.000116514	-1.67653	-2.74067e-10	0.000117292	-1.67683	-2.74067e-10
61525894	chr11:61525894:G:A	1.98967e-18	-2.10831	-2.74067e-10	0.000123753	-1.61626	-2.74067e-10	0.000124577	-1.61657	-2.74067e-10
61525910	chr11:61525910:G:A	1.97391e-18	-2.11626	-2.74067e-10	0.000120477	-1.64308	-2.74067e-10	0.00012128	-1.64339	-2.74067e-10
61526174	chr11:61526174:T:C	4.77411e-18	-3.75216e-10	-1.23307	0.000183208	-3.75216e-10	-1.22392	0.00018449	-3.75216e-10	-1.2239
61526748	chr11:61526748:A:G	4.83291e-18	-3.75216e-10	-1.22083	0.000180867	-3.75216e-10	-1.23678	0.00018212	-3.75216e-10	-1.23683
61526786	chr11:61526786:C:T	5.96354e-19	-2.09602	-1.21718	3.91634e-05	-1.5735	-1.1933	3.94316e-05	-1.57373	-1.1932
61527561	chr11:61527561:G:T	1.97011e-18	-2.11819	-2.74067e-10	0.000119223	-1.65354	-2.74067e-10	0.000120019	-1.65384	-2.74067e-10
61527628	chr11:61527628:T:C	7.92032e-18	-3.75216e-10	-0.726848	0.000324642	-3.75216e-10	-0.651818	0.000327068	-3.75216e-10	-0.651324
61527711	chr11:61527711:G:A	2.03528e-18	-2.08565	-2.74067e-10	0.000132396	-1.54875	-2.74067e-10	0.000133274	-1.54909	-2.74067e-10
61527844	chr11:61527844:A:T	5.50712e-18	-0.839111	-0.251127	4.3265e-05	-1.63023	-1.03697	4.33835e-05	-1.63257	-1.03885
61528337	chr11:61528337:T:C	8.28546e-18	-3.75216e-10	-0.681777	0.000252317	-3.75216e-10	-0.903852	0.000253829	-3.75216e-10	-0.904831
61528523	chr11:61528523:G:A	1.93166e-18	-2.1379	-2.74067e-10	8.12121e-05	-2.03748	-2.74067e-10	8.17758e-05	-2.03751	-2.74067e-10
61530071	chr11:61530071:C:G	7.32448e-18	-3.75216e-10	-0.805058	0.000236672	-3.75216e-10	-0.967866	0.000238144	-3.75216e-10	-0.968617
61530218	chr11:61530218:G:A	4.7436e-18	-3.75216e-10	-1.23948	0.000181636	-3.75216e-10	-1.23254	0.000182913	-3.75216e-10	-1.23248
61530839	chr11:61530839:C:T	5.00683e-18	-3.75216e-10	-1.18548	0.000196078	-3.75216e-10	-1.15603	0.000197483	-3.75216e-10	-1.15584
61531401	chr11:61531401:G:A	4.56838e-18	-1.27712	-2.74067e-10	0.000266598	-0.848797	-2.74067e-10	0.00026834	-0.849236	-2.74067e-10
61532313	chr11:61532313:C:T	1.11424e-18	-2.13054	-0.557567	3.76174e-05	-2.15571	-0.651362	3.78604e-05	-2.15572	-0.651872
61532824	chr11:61532824:G:A	4.97076e-18	-3.75216e-10	-1.19271	0.000206862	-3.75216e-10	-1.10249	0.000208446	-3.75216e-10	-1.10181
61533232	chr11:61533232:G:C	7.29521e-18	-3.75216e-10	-0.809061	0.000266764	-3.75216e-10	-0.848176	0.000268577	-3.75216e-10	-0.848356
61533325	chr11:61533325:C:G	8.8518e-18	-3.75216e-10	-0.615659	0.000295079	-3.75216e-10	-0.747298	0.000296965	-3.75216e-10	-0.747878
61533447	chr11:61533447:G:A	3.16831e-18	-1.64308	-2.74067e-10	0.000189286	-1.19128	-2.74067e-10	0.000190548	-1.19159	-2.74067e-10
61533448	chr11:61533448:G:C	5.26501e-18	-3.75216e-10	-1.1352	0.000181397	-3.75216e-10	-1.23385	0.000182633	-3.75216e-10	-1.23401
61534227	chr11:61534227:T:A	7.38487e-18	-3.75216e-10	-0.796847	0.000237462	-3.75216e-10	-0.964533	0.000238936	-3.75216e-10	-0.965296
61534371	chr11:61534371:A:G	5.62405e-18	-3.75216e-10	-1.06923	0.000192956	-3.75216e-10	-1.17208	0.000194257	-3.75216e-10	-1.17231
61534751	chr11:61534751:A:G	6.1651e-19	-2.14783	-1.13213	2.28584e-05	-2.14555	-1.15967	2.30139e-05	-2.14557	-1.15983
61534772	chr11:61534772:C:T	1.52625e-16	3.3202	-1.08849	0.000100272	-0.771898	-1.05476	0.000101235	-0.770168	-1.05388
61535232	chr11:61535232:G:T	9.26797e-19	-2.09602	-0.776276	2.37065e-05	-2.14886	-1.11993	2.38512e-05	-2.14864	-1.12102
61535726	chr11:61535726:C:T	5.10418e-18	-3.75216e-10	-1.16622	0.000217162	-3.75216e-10	-1.0539	0.000218829	-3.75216e-10	-1.0532
61536138	chr11:61536138:T:C	7.26909e-19	-2.12361	-0.991625	2.10993e-05	-2.15193	-1.23337	2.1258e-05	-2.15175	-1.23301
61536298	chr11:61536298:G:A	4.36411e-18	-1.32287	-2.74067e-10	0.000184941	-1.2145	-2.74067e-10	0.000186132	-1.21503	-2.74067e-10
61536331	chr11:61536331:C:T	6.61463e-19	-1.96972	-1.23986	2.95559e-05	-1.96005	-1.08821	2.97638e-05	-1.96147	-1.08673
61536590	chr11:61536590:G:A	5.18478e-18	-3.75216e-10	-1.15055	0.00018424	-3.75216e-10	-1.2183	0.000185501	-3.75216e-10	-1.21843
61536592	chr11:61536592:T:C	4.95114e-18	-3.75216e-10	-1.19666	0.000180644	-3.75216e-10	-1.23801	0.000181907	-3.75216e-10	-1.238
61536630	chr11:61536630:G:C	7.52816e-18	-3.75216e-10	-0.777629	0.000226718	-3.75216e-10	-1.01083	0.000228139	-3.75216e-10	-1.01154
61537256	chr11:61537256:CAG:C	5.41458e-18	-3.75216e-10	-1.10719	0.00018856	-3.75216e-10	-1.19512	0.00018984	-3.75216e-10	-1.19531
61537634	chr11:61537634:GC:G	8.35735e-19	-2.02933	-0.946398	2.29461e-05	-2.14171	-1.15968	2.30965e-05	-2.14157	-1.16024
61538732	chr11:61538732:G:C	6.63569e-18	-3.75216e-10	-0.903817	0.000223848	-3.75216e-10	-1.02357	0.000225285	-3.75216e-10	-1.02412
61539165	chr11:61539165:T:C	6.79992e-18	-3.75216e-10	-0.879369	0.000293189	-3.75216e-10	-0.753721	0.000295446	-3.75216e-10	-0.753007
61539275	chr11:61539275:G:A	1.0707e-16	1.87721	-2.74067e-10	0.000103967	-1.79046	-2.74067e-10	0.00010488	-1.78867	-2.74067e-10
61539398	chr11:61539398:T:C	5.37053e-18	-3.75216e-10	-1.11535	0.000209253	-3.75216e-10	-1.091	0.000210751	-3.75216e-10	-1.09082
61539457	chr11:61539457:G:C	5.91969e-19	-2.11535	-1.20523	2.41221e-05	-2.15484	-1.09658	2.43358e-05	-2.15467	-1.09488
61539766	chr11:61539766:T:C	7.43146e-19	-2.01109	-1.08205	2.81542e-05	-2.08241	-1.01443	2.83665e-05	-2.08224	-1.01404
61541503	chr11:61541503:T:C	4.94332e-18	-3.75216e-10	-1.19824	0.000180434	-3.75216e-10	-1.23918	0.000181683	-3.75216e-10	-1.23923
61542186	chr11:61542186:C:T	1.70177e-17	-3.75216e-10	0.0379721	0.000786457	-3.75216e-10	0.232998	0.000793115	-3.75216e-10	0.234476
61542694	chr11:61542694:G:A	5.59679e-18	-3.75216e-10	-1.07409	0.000207074	-3.75216e-10	-1.10146	0.000208497	-3.75216e-10	-1.10157
61542750	chr11:61542750:G:A	5.16616e-18	-3.75216e-10	-1.15415	0.000183874	-3.75216e-10	-1.22029	0.000185134	-3.75216e-10	-1.22041
61543858	chr11:61543858:T:A	5.1191e-18	-3.75216e-10	-1.1633	0.000202388	-3.75216e-10	-1.12435	0.000203858	-3.75216e-10	-1.12407
61544371	chr11:61544371:G:A	7.71722e-18	-3.75216e-10	-0.752826	0.000254045	-3.75216e-10	-0.897027	0.000255655	-3.75216e-10	-0.897664
61544946	chr11:61544946:A:G	4.91517e-18	-3.75216e-10	-1.20395	0.000180527	-3.75216e-10	-1.23866	0.000181791	-3.75216e-10	-1.23864
61545731	chr11:61545731:G:C	4.76733e-18	-3.75216e-10	-1.23449	0.000182531	-3.75216e-10	-1.22762	0.000183813	-3.75216e-10	-1.22757
61546330	chr11:61546330:G:A	8.53897e-18	-3.75216e-10	-0.651639	0.000350503	-3.75216e-10	-0.575171	0.0003531	-3.75216e-10	-0.574741
61547037	chr11:61547037:G:T	7.0119e-18	-3.75216e-10	-0.848671	0.000291801	-3.75216e-10	-0.758469	0.000293959	-3.75216e-10	-0.758051
61547058	chr11:61547058:G:T	5.36411e-18	-3.75216e-10	-1.11655	0.000211519	-3.75216e-10	-1.08022	0.00021305	-3.75216e-10	-1.07997
61547499	chr11:61547499:T:TACACGC	5.68624e-18	-3.75216e-10	-1.05823	0.00023054	-3.75216e-10	-0.994114	0.000232257	-3.75216e-10	-0.993649
61548401	chr11:61548401:G:A	5.35254e-18	-3.75216e-10	-1.11871	0.000194239	-3.75216e-10	-1.16545	0.000195553	-3.75216e-10	-1.16566
61548418	chr11:61548418:G:A	4.90064e-18	-3.75216e-10	-1.20691	0.000188647	-3.75216e-10	-1.19466	0.000189982	-3.75216e-10	-1.19456
61548572	chr11:61548572:C:T	5.25082e-18	-3.75216e-10	-1.1379	0.000203369	-3.75216e-10	-1.11952	0.000204843	-3.75216e-10	-1.11925
61548618	chr11:61548618:C:T	4.74177e-18	-3.75216e-10	-1.23987	0.000180904	-3.75216e-10	-1.23657	0.000182168	-3.75216e-10	-1.23656
61548662	chr11:61548662:C:T	7.00842e-19	-1.92047	-1.23128	5.35178e-05	-1.71931	-0.735221	5.39593e-05	-1.72148	-0.731782
61548835	chr11:61548835:T:C	6.09319e-19	-2.06639	-1.2253	4.40423e-05	-1.95043	-0.698962	4.44406e-05	-1.95188	-0.695458
61549057	chr11:61549057:C:T	6.03411e-18	-3.75216e-10	-0.998852	0.000209379	-3.75216e-10	-1.09039	0.000210755	-3.75216e-10	-1.0908
61549532	chr11:61549532:C:T	1.01903e-17	-3.75216e-10	-0.474844	0.000347786	-3.75216e-10	-0.582952	0.000350129	-3.75216e-10	-0.583192
61549850	chr11:61549850:T:C	5.313e-18	-3.75216e-10	-1.12612	0.00019519	-3.75216e-10	-1.16057	0.000196512	-3.75216e-10	-1.16077
61549995	chr11:61549995:T:C	5.53292e-19	-2.15259	-1.23556	2.16328e-05	-2.15719	-1.20313	2.17907e-05	-2.15715	-1.20286
61550601	chr11:61550601:A:G	4.82728e-18	-3.75216e-10	-1.222	0.000196804	-3.75216e-10	-1.15233	0.000198155	-3.75216e-10	-1.15245
61550732	chr11:61550732:G:T	4.74107e-18	-3.75216e-10	-1.24002	0.000181056	-3.75216e-10	-1.23573	0.000182326	-3.75216e-10	-1.23569
61551067	chr11:61551067:T:C	1.12352e-17	-3.75216e-10	-0.377231	0.000383389	-3.75216e-10	-0.48549	0.000385881	-3.75216e-10	-0.485965
61551099	chr11:61551099:G:T	4.82861e-18	-3.75216e-10	-1.22172	0.00018026	-3.75216e-10	-1.24014	0.000181518	-3.75216e-10	-1.24014
61552641	chr11:61552641:C:A	5.10538e-18	-3.75216e-10	-1.16599	0.00018292	-3.75216e-10	-1.22549	0.000184177	-3.75216e-10	-1.22559
61552781	chr11:61552781:C:T	5.9491e-18	-3.75216e-10	-1.01304	0.000236449	-3.75216e-10	-0.968807	0.000238164	-3.75216e-10	-0.968532
61553047	chr11:61553047:C:T	3.48253e-18	-0.41312	-1.1354	0.000141386	-0.330172	-1.15287	0.00014235	-0.330366	-1.15284
61553544	chr11:61553544:C:T	7.01855e-18	-3.75216e-10	-0.847723	0.000307894	-3.75216e-10	-0.704783	0.000310326	-3.75216e-10	-0.703868
61554007	chr11:61554007:A:C	5.51949e-18	-3.75216e-10	-1.08799	0.000221552	-3.75216e-10	-1.03388	0.000223137	-3.75216e-10	-1.03371
61554288	chr11:61554288:A:G	5.03029e-18	-3.75216e-10	-1.1808	0.000181003	-3.75216e-10	-1.23603	0.000182268	-3.75216e-10	-1.23602
61555007	chr11:61555007:G:A	4.94967e-18	-3.75216e-10	-1.19696	0.000197774	-3.75216e-10	-1.14742	0.000199198	-3.75216e-10	-1.14719
61555293	chr11:61555293:G:T	5.03926e-18	-3.75216e-10	-1.17902	0.00018479	-3.75216e-10	-1.21532	0.000186061	-3.75216e-10	-1.21542
61555316	chr11:61555316:C:T	1.90355e-18	-2.15256	-2.74067e-10	7.20879e-05	-2.15665	-2.74067e-10	7.25934e-05	-2.15662	-2.74067e-10
61555360	chr11:61555360:G:C	2.86101e-17	1.45886	-0.901384	3.35565e-05	-2.00993	-0.911376	3.37536e-05	-2.00939	-0.913019
61555406	chr11:61555406:G:C	4.98726e-18	-3.75216e-10	-1.18939	0.000183564	-3.75216e-10	-1.22197	0.000184829	-3.75216e-10	-1.22206
61555873	chr11:61555873:T:C	1.39034e-18	-1.60196	-0.864774	3.02995e-05	-1.96147	-1.06194	3.04934e-05	-1.96127	-1.06271
61556343	chr11:61556343:C:T	4.83806e-18	-3.75216e-10	-1.21977	0.000181208	-3.75216e-10	-1.23489	0.000182463	-3.75216e-10	-1.23494
61556432	chr11:61556432:G:A	7.22395e-18	-0.818877	-2.74067e-10	0.00028605	-0.778373	-2.74067e-10	0.000287951	-0.778704	-2.74067e-10
61556516	chr11:61556516:G:T	4.76076e-18	-3.75216e-10	-1.23587	0.000181711	-3.75216e-10	-1.23212	0.000182994	-3.75216e-10	-1.23204
61556570	chr11:61556570:C:T	8.05505e-19	-1.99604	-1.01652	2.96637e-05	-1.8583	-1.18632	2.9877e-05	-1.85743	-1.18698
61556993	chr11:61556993:A:ATGAGACC	7.88519e-19	-2.01719	-1.01669	2.87916e-05	-1.88805	-1.18641	2.89972e-05	-1.88723	-1.18707
61557165	chr11:61557165:T:G	8.02828e-19	-2.02078	-0.995118	2.89607e-05	-1.89314	-1.17546	2.91654e-05	-1.89232	-1.17619
61557365	chr11:61557365:T:G	5.76556e-18	-3.75216e-10	-1.04438	0.000209763	-3.75216e-10	-1.08856	0.000211166	-3.75216e-10	-1.08885
61557980	chr11:61557980:C:T	4.75416e-18	-3.75216e-10	-1.23726	0.00018426	-3.75216e-10	-1.21819	0.000185572	-3.75216e-10	-1.21805
61558239	chr11:61558239:T:C	9.97996e-18	-3.75216e-10	-0.4957	0.000303566	-3.75216e-10	-0.718942	0.000305298	-3.75216e-10	-0.720204
61558527	chr11:61558527:CACACACACAT:C	7.35269e-18	-3.75216e-10	-0.801213	0.000300474	-3.75216e-10	-0.72918	0.000302692	-3.75216e-10	-0.728775
61558742	chr11:61558742:C:T	1.5824e-18	-1.35209	-0.985247	0.000684576	0.482374	-0.388113	0.000689194	0.480246	-0.386215
61559635	chr11:61559635:C:T	4.78568e-18	-3.75216e-10	-1.23065	0.000180393	-3.75216e-10	-1.2394	0.000181648	-3.75216e-10	-1.23942
61559920	chr11:61559920:C:T	5.51714e-18	-3.75216e-10	-1.08842	0.000201857	-3.75216e-10	-1.12698	0.000203217	-3.75216e-10	-1.12722
61560240	chr11:61560240:T:C	7.02747e-18	-0.846453	-2.74067e-10	0.000277946	-0.807113	-2.74067e-10	0.000279794	-0.807438	-2.74067e-10
61560366	chr11:61560366:T:C	1.17269e-18	-1.58854	-1.04843	5.28393e-05	-1.23632	-1.23097	5.33064e-05	-1.23414	-1.23129
61561260	chr11:61561260:C:G	1.43022e-18	-1.24196	-1.19649	6.18369e-05	-1.14319	-1.16685	6.22831e-05	-1.14319	-1.16661
61562013	chr11:61562013:C:T	8.08142e-19	-1.87395	-1.13535	3.88383e-05	-1.78025	-0.994879	3.91653e-05	-1.77979	-0.993906
61562138	chr11:61562138:C:T	7.42116e-19	-1.85507	-1.23946	3.17779e-05	-1.76657	-1.2092	3.20223e-05	-1.76619	-1.20888
61562309	chr11:61562309:T:C	7.89907e-19	-1.90219	-1.12993	3.79301e-05	-1.81281	-0.985983	3.82493e-05	-1.81238	-0.984992
61562732	chr11:61562732:G:A	1.02262e-18	-1.85189	-0.922023	5.26771e-05	-1.75994	-0.710416	5.31427e-05	-1.75951	-0.709002
61562869	chr11:61562869:G:GCC	8.08468e-19	-1.90339	-1.10551	3.92841e-05	-1.81418	-0.949543	3.96173e-05	-1.81374	-0.948484
61563119	chr11:61563119:C:T	1.21339e-17	-3.75216e-10	-0.300279	0.00035899	-3.75216e-10	-0.551244	0.000360974	-3.75216e-10	-0.552687
61563477	chr11:61563477:C:T	4.77363e-18	-3.75216e-10	-1.23317	0.000180461	-3.75216e-10	-1.23903	0.000181717	-3.75216e-10	-1.23904
61563505	chr11:61563505:A:G	1.00483e-18	-1.75827	-1.03319	4.13469e-05	-1.49051	-1.22203	4.16852e-05	-1.48889	-1.22246
61565076	chr11:61565076:C:T	9.20373e-18	-3.75216e-10	-0.57667	0.00040012	-3.75216e-10	-0.442774	0.000403143	-3.75216e-10	-0.442201
61565121	chr11:61565121:A:G	1.50985e-18	-1.24996	-1.1343	6.66949e-05	-1.14454	-1.08987	6.71863e-05	-1.14451	-1.08951
61565175	chr11:61565175:T:C	4.85057e-18	-3.75216e-10	-1.21718	0.000181107	-3.75216e-10	-1.23545	0.000182362	-3.75216e-10	-1.2355
61565444	chr11:61565444:C:T	4.85097e-18	-3.75216e-10	-1.2171	0.000185708	-3.75216e-10	-1.21037	0.000187025	-3.75216e-10	-1.21025
61565672	chr11:61565672:C:T	4.75333e-18	-3.75216e-10	-1.23743	0.000180593	-3.75216e-10	-1.23829	0.000181861	-3.75216e-10	-1.23825
61565844	chr11:61565844:C:T	3.96845e-17	-3.75216e-10	0.884682	0.00128332	-3.75216e-10	0.722664	0.0012915	-3.75216e-10	0.722068
61566330	chr11:61566330:C:T	1.19154e-17	-3.75216e-10	-0.318448	0.000353164	-3.75216e-10	-0.567607	0.000355122	-3.75216e-10	-0.569032
61566476	chr11:61566476:C:A	9.44355e-18	-0.550948	-2.74067e-10	0.000164955	-1.32886	-2.74067e-10	0.000166233	-1.32811	-2.74067e-10
61566598	chr11:61566598:C:T	1.16512e-17	-3.75216e-10	-0.340873	0.000346289	-3.75216e-10	-0.587267	0.000348215	-3.75216e-10	-0.588673
61568124	chr11:61568124:T:C	7.60868e-19	-1.96107	-1.10851	3.65753e-05	-1.88154	-0.953628	3.68839e-05	-1.88114	-0.952573
61568202	chr11:61568202:T:TG	1.15614e-18	-1.60755	-1.04364	5.1627e-05	-1.26062	-1.22988	5.20803e-05	-1.25848	-1.23022
61568328	chr11:61568328:C:T	2.06397e-18	-2.07165	-2.74067e-10	8.62733e-05	-1.97702	-2.74067e-10	8.6925e-05	-1.97645	-2.74067e-10
61569469	chr11:61569469:C:T	1.35159e-17	-3.75216e-10	-0.19241	0.000393572	-3.75216e-10	-0.459276	0.000395709	-3.75216e-10	-0.460813
61569657	chr11:61569657:T:TACAGAAGG	5.45929e-18	-3.75216e-10	-1.09896	0.000214912	-3.75216e-10	-1.06431	0.000216452	-3.75216e-10	-1.06412
61569971	chr11:61569971:C:T	4.36346e-18	-1.32301	-2.74067e-10	0.000330616	-0.633581	-2.74067e-10	0.000333022	-0.633284	-2.74067e-10
61570164	chr11:61570164:C:T	2.09627e-18	-2.05612	-2.74067e-10	9.61584e-05	-1.86854	-2.74067e-10	9.68146e-05	-1.86869	-2.74067e-10
61570359	chr11:61570359:G:A	4.75123e-18	-3.75216e-10	-1.23788	0.000182264	-3.75216e-10	-1.22908	0.000183547	-3.75216e-10	-1.22902
61570461	chr11:61570461:A:G	6.0321e-18	-3.75216e-10	-0.999184	0.000242379	-3.75216e-10	-0.944039	0.000244114	-3.75216e-10	-0.943858
61570921	chr11:61570921:A:ACT	8.21309e-19	-1.89532	-1.09782	4.00791e-05	-1.80439	-0.939296	4.04204e-05	-1.80395	-0.93821
61571270	chr11:61571270:T:C	4.96653e-18	-3.75216e-10	-1.19356	0.000193255	-3.75216e-10	-1.17053	0.000194629	-3.75216e-10	-1.1704
61571291	chr11:61571291:T:C	4.76977e-18	-3.75216e-10	-1.23398	0.000181289	-3.75216e-10	-1.23445	0.000182566	-3.75216e-10	-1.23438
61571395	chr11:61571395:T:C	7.39226e-19	-1.94333	-1.1551	3.04903e-05	-1.7793	-1.23783	3.07259e-05	-1.77842	-1.23797
61571717	chr11:61571717:A:C	8.38856e-19	-1.90698	-1.06501	4.13928e-05	-1.81853	-0.892901	4.1748e-05	-1.8181	-0.891736
61572237	chr11:61572237:C:T	8.78224e-18	-3.75216e-10	-0.623548	0.000275178	-3.75216e-10	-0.817122	0.000276809	-3.75216e-10	-0.818166
61572303	chr11:61572303:G:A	4.74438e-18	-3.75216e-10	-1.23932	0.000183055	-3.75216e-10	-1.22475	0.000184356	-3.75216e-10	-1.22462
61572608	chr11:61572608:C:A	5.79513e-18	-3.75216e-10	-1.03926	0.000210794	-3.75216e-10	-1.08366	0.000212202	-3.75216e-10	-1.08396
61572847	chr11:61572847:AG:A	2.0579e-18	-2.07459	-2.74067e-10	7.2444e-05	-2.15173	-2.74067e-10	7.29528e-05	-2.15168	-2.74067e-10
61573071	chr11:61573071:GA:G	4.77862e-18	-3.75216e-10	-1.23213	0.000181182	-3.75216e-10	-1.23504	0.000182459	-3.75216e-10	-1.23497
61573342	chr11:61573342:C:G	6.27731e-18	-3.75216e-10	-0.959339	0.000256562	-3.75216e-10	-0.887171	0.000258408	-3.75216e-10	-0.886955
61573428	chr11:61573428:T:G	4.75142e-18	-3.75216e-10	-1.23784	0.000180381	-3.75216e-10	-1.23947	0.000181643	-3.75216e-10	-1.23945
61573441	chr11:61573441:G:A	8.79818e-18	-0.621734	-2.74067e-10	0.000156392	-1.38217	-2.74067e-10	0.0001576	-1.38143	-2.74067e-10
61573446	chr11:61573446:G:C	5.77582e-18	-3.75216e-10	-1.0426	0.000229295	-3.75216e-10	-0.999529	0.00023092	-3.75216e-10	-0.99942
61573567	chr11:61573567:T:C	4.86421e-18	-3.75216e-10	-1.21438	0.000183826	-3.75216e-10	-1.22055	0.0001851	-3.75216e-10	-1.2206
61574314	chr11:61574314:G:T	8.40886e-19	-1.78842	-1.18116	3.77662e-05	-1.7065	-1.09663	3.80665e-05	-1.70615	-1.096
61574435	chr11:61574435:A:G	7.14576e-18	-3.75216e-10	-0.82976	0.000288298	-3.75216e-10	-0.770546	0.000290416	-3.75216e-10	-0.77018
61574573	chr11:61574573:G:A	6.07553e-18	-3.75216e-10	-0.99201	0.000211877	-3.75216e-10	-1.07853	0.000213288	-3.75216e-10	-1.07885
61574886	chr11:61574886:G:A	6.11901e-18	-3.75216e-10	-0.984879	0.000249301	-3.75216e-10	-0.915879	0.000251093	-3.75216e-10	-0.915671
61575185	chr11:61575185:C:T	7.48168e-19	-2.00852	-1.07789	2.83739e-05	-1.87524	-1.21383	2.85824e-05	-1.87441	-1.21429
61575224	chr11:61575224:C:T	1.26108e-18	-1.52096	-1.04335	5.77786e-05	-1.14809	-1.22983	5.82929e-05	-1.14584	-1.23018
61575490	chr11:61575490:C:T	1.18117e-17	-3.75216e-10	-0.327187	0.000349546	-3.75216e-10	-0.577906	0.000351483	-3.75216e-10	-0.579332
61575516	chr11:61575516:A:C	1.1556e-17	-3.75216e-10	-0.349076	0.000342977	-3.75216e-10	-0.596878	0.000344884	-3.75216e-10	-0.598284
61575601	chr11:61575601:G:A	6.69109e-19	-1.99152	-1.20657	2.81307e-05	-1.95612	-1.14156	2.83482e-05	-1.95586	-1.14107
61575750	chr11:61575750:C:T	5.96582e-18	-3.75216e-10	-1.01023	0.00021001	-3.75216e-10	-1.08738	0.000211426	-3.75216e-10	-1.08762
61576062	chr11:61576062:G:A	6.15033e-18	-3.75216e-10	-0.979774	0.000250739	-3.75216e-10	-0.910129	0.000252541	-3.75216e-10	-0.909919
61576553	chr11:61576553:C:T	6.55332e-19	-2.07578	-1.14311	2.99357e-05	-2.02781	-1.00768	3.01817e-05	-2.02754	-1.00672
61577147	chr11:61577147:C:A	6.66913e-19	-2.11202	-1.08936	2.46302e-05	-2.01198	-1.21859	2.48066e-05	-2.01138	-1.21901
61577624	chr11:61577624:G:A	6.33225e-19	-2.01684	-1.23637	2.6735e-05	-1.9461	-1.20247	2.69359e-05	-1.94586	-1.20217
61577636	chr11:61577636:G:A	4.76407e-18	-3.75216e-10	-1.23518	0.000186242	-3.75216e-10	-1.2075	0.00018758	-3.75216e-10	-1.20729
61577893	chr11:61577893:G:A	8.84675e-18	-3.75216e-10	-0.616229	0.000368693	-3.75216e-10	-0.524575	0.000371488	-3.75216e-10	-0.523976
61578020	chr11:61578020:A:G	6.99606e-19	-2.12204	-1.03147	2.44105e-05	-2.045	-1.19453	2.45788e-05	-2.04445	-1.19516
61578206	chr11:61578206:G:C	4.74407e-18	-3.75216e-10	-1.23938	0.000180398	-3.75216e-10	-1.23937	0.000181659	-3.75216e-10	-1.23936
61578484	chr11:61578484:A:G	1.2616e-17	-3.75216e-10	-0.261314	0.000373675	-3.75216e-10	-0.511152	0.000375776	-3.75216e-10	-0.512501
61579152	chr11:61579152:C:A	3.80606e-17	0.8429	-2.74067e-10	7.75326e-05	-2.08384	-2.74067e-10	7.8139e-05	-2.083	-2.74067e-10
61579299	chr11:61579299:C:T	4.79413e-18	-3.75216e-10	-1.22889	0.000180341	-3.75216e-10	-1.23969	0.000181596	-3.75216e-10	-1.23971
61579492	chr11:61579492:C:T	5.72098e-18	-3.75216e-10	-1.05214	0.000207872	-3.75216e-10	-1.09762	0.000209265	-3.75216e-10	-1.09789
61579561	chr11:61579561:G:C	5.00836e-18	-1.18517	-2.74067e-10	0.000396738	-0.451264	-2.74067e-10	0.000399631	-0.45095	-2.74067e-10
61580197	chr11:61580197:C:T	4.78709e-18	-3.75216e-10	-1.23036	0.000180627	-3.75216e-10	-1.2381	0.000181884	-3.75216e-10	-1.23812
61580265	chr11:61580265:A:G	1.5057e-18	-2.15884	-0.228181	3.97229e-05	-2.11848	-0.634135	3.99566e-05	-2.11798	-0.635714
61582770	chr11:61582770:C:T	4.98034e-18	-3.75216e-10	-1.19078	0.00018118	-3.75216e-10	-1.23505	0.000182433	-3.75216e-10	-1.23511
61583091	chr11:61583091:G:A	4.94096e-18	-3.75216e-10	-1.19872	0.000180685	-3.75216e-10	-1.23779	0.000181938	-3.75216e-10	-1.23783
61583097	chr11:61583097:C:T	2.39653e-18	-1.92226	-2.74067e-10	7.41623e-05	-2.12828	-2.74067e-10	7.46693e-05	-2.12842	-2.74067e-10
61583168	chr11:61583168:A:G	4.75345e-18	-3.75216e-10	-1.23741	0.00018295	-3.75216e-10	-1.22533	0.000184251	-3.75216e-10	-1.22519
61583494	chr11:61583494:A:G	1.02897e-18	-1.90663	-0.861097	3.70467e-05	-1.65284	-1.16953	3.73321e-05	-1.65119	-1.17045
61583635	chr11:61583635:G:A	2.60061e-17	1.20013	-0.73808	3.76466e-05	-2.06061	-0.745685	3.78493e-05	-2.06018	-0.747696
61584410	chr11:61584410:A:G	1.9285e-18	-2.13954	-2.74067e-10	7.73059e-05	-2.08677	-2.74067e-10	7.78573e-05	-2.08662	-2.74067e-10
61584499	chr11:61584499:A:T	9.90915e-19	-1.76296	-1.04244	4.59488e-05	-1.68119	-0.925826	4.63247e-05	-1.68087	-0.924945
61584886	chr11:61584886:A:G	9.29977e-19	-1.87507	-0.993803	3.7548e-05	-1.58012	-1.2288	3.78681e-05	-1.57818	-1.2292
61584966	chr11:61584966:G:A	1.19427e-17	-3.75216e-10	-0.316156	0.00030882	-3.75216e-10	-0.701781	0.000310518	-3.75216e-10	-0.70325
61585076	chr11:61585076:GA:G	4.84353e-18	-3.75216e-10	-1.21864	0.000191443	-3.75216e-10	-1.17995	0.000192816	-3.75216e-10	-1.17975
61585165	chr11:61585165:T:C	8.26277e-19	-1.94815	-1.03896	3.28639e-05	-1.71114	-1.23103	3.31336e-05	-1.70959	-1.23136
61585207	chr11:61585207:C:T	1.13106e-18	-2.00919	-0.663934	6.03455e-05	-1.93894	-0.395519	6.0895e-05	-1.93861	-0.393734
61585305	chr11:61585305:G:A	1.22102e-17	-3.75216e-10	-0.294004	0.000363216	-3.75216e-10	-0.539541	0.000365264	-3.75216e-10	-0.540872
61585517	chr11:61585517:C:T	1.74163e-17	-3.75216e-10	0.0611279	0.000453371	-3.75216e-10	-0.317829	0.000455655	-3.75216e-10	-0.319756
61585760	chr11:61585760:G:T	4.74589e-18	-3.75216e-10	-1.239	0.000181413	-3.75216e-10	-1.23376	0.00018269	-3.75216e-10	-1.2337
61585841	chr11:61585841:C:T	3.83639e-17	-3.75216e-10	0.850837	0.00123825	-3.75216e-10	0.686916	0.00124614	-3.75216e-10	0.686316
61585842	chr11:61585842:CTACCT:C	3.83639e-17	-3.75216e-10	0.850837	0.00123825	-3.75216e-10	0.686916	0.00124614	-3.75216e-10	0.686316
61586048	chr11:61586048:A:G	4.95908e-18	-3.75216e-10	-1.19506	0.000180864	-3.75216e-10	-1.23679	0.000182117	-3.75216e-10	-1.23684
61586468	chr11:61586468:G:A	5.06152e-18	-3.75216e-10	-1.17461	0.000209066	-3.75216e-10	-1.09189	0.000210598	-3.75216e-10	-1.09154
61586975	chr11:61586975:T:G	5.66505e-18	-3.75216e-10	-1.06196	0.000206929	-3.75216e-10	-1.10217	0.000208337	-3.75216e-10	-1.10234
61587386	chr11:61587386:A:T	5.3466e-18	-3.75216e-10	-1.11982	0.000200352	-3.75216e-10	-1.13446	0.000201708	-3.75216e-10	-1.13467
61587555	chr11:61587555:G:GCCACCC	4.78131e-18	-3.75216e-10	-1.23156	0.000182505	-3.75216e-10	-1.22776	0.000183792	-3.75216e-10	-1.22769
61587699	chr11:61587699:C:T	4.82706e-18	-3.75216e-10	-1.22204	0.000187201	-3.75216e-10	-1.20236	0.00018853	-3.75216e-10	-1.20224
61587896	chr11:61587896:A:G	9.21105e-19	-1.94076	-0.937702	3.47195e-05	-1.68731	-1.19993	3.49936e-05	-1.68571	-1.20062
61587957	chr11:61587957:C:A	5.47356e-18	-3.75216e-10	-1.09635	0.000220907	-3.75216e-10	-1.0368	0.000222506	-3.75216e-10	-1.03654
61588950	chr11:61588950:G:T	5.69931e-18	-3.75216e-10	-1.05593	0.000226009	-3.75216e-10	-1.01397	0.000227634	-3.75216e-10	-1.01375
61589092	chr11:61589092:C:T	4.76247e-18	-3.75216e-10	-1.23551	0.000180518	-3.75216e-10	-1.23871	0.000181775	-3.75216e-10	-1.23872
61589341	chr11:61589341:CT:C	1.21077e-18	-1.86335	-0.741673	4.08823e-05	-1.61086	-1.11298	4.11902e-05	-1.60903	-1.11427
61589344	chr11:61589344:G:C	6.63014e-18	-3.75216e-10	-0.904654	0.000191803	-3.75216e-10	-1.17807	0.000192981	-3.75216e-10	-1.1789
61589390	chr11:61589390:A:T	4.79016e-18	-3.75216e-10	-1.22972	0.000193419	-3.75216e-10	-1.16968	0.000194821	-3.75216e-10	-1.16941
61589611	chr11:61589611:G:T	4.74809e-18	-3.75216e-10	-1.23854	0.000180278	-3.75216e-10	-1.24004	0.000181535	-3.75216e-10	-1.24004
61590943	chr11:61590943:C:T	4.84837e-18	-3.75216e-10	-1.21764	0.000186989	-3.75216e-10	-1.20349	0.000188313	-3.75216e-10	-1.20339
61591162	chr11:61591162:G:C	5.23481e-18	-3.75216e-10	-1.14095	0.000205311	-3.75216e-10	-1.11001	0.00020676	-3.75216e-10	-1.10993
61591384	chr11:61591384:C:T	4.7712e-18	-3.75216e-10	-1.23368	0.000180622	-3.75216e-10	-1.23813	0.000181879	-3.75216e-10	-1.23815
61591405	chr11:61591405:ACCTCCTCCTTGGG:A	9.72927e-18	-3.75216e-10	-0.521141	0.000355483	-3.75216e-10	-0.561064	0.000357903	-3.75216e-10	-0.56123
61591453	chr11:61591453:G:A	1.91097e-18	-0.989379	-1.15929	8.09072e-05	-0.850599	-1.19064	8.14493e-05	-0.850663	-1.19085
61591782	chr11:61591782:T:C	5.3685e-18	-3.75216e-10	-1.11573	0.00021559	-3.75216e-10	-1.06116	0.000217137	-3.75216e-10	-1.06096
61593229	chr11:61593229:T:C	5.12087e-18	-3.75216e-10	-1.16296	0.000203684	-3.75216e-10	-1.11797	0.000205146	-3.75216e-10	-1.11777
61593256	chr11:61593256:AG:A	4.84588e-18	-3.75216e-10	-1.21815	0.000181039	-3.75216e-10	-1.23583	0.000182289	-3.75216e-10	-1.2359
61593258	chr11:61593258:CTAT:C	4.84752e-18	-3.75216e-10	-1.21781	0.000181066	-3.75216e-10	-1.23568	0.000182317	-3.75216e-10	-1.23575
61594148	chr11:61594148:C:T	4.95211e-18	-3.75216e-10	-1.19647	0.000191907	-3.75216e-10	-1.17753	0.000193276	-3.75216e-10	-1.17737
61594227	chr11:61594227:A:G	4.81813e-18	-3.75216e-10	-1.22389	0.00018026	-3.75216e-10	-1.24014	0.000181517	-3.75216e-10	-1.24014
61594792	chr11:61594792:A:G	1.09573e-17	-3.75216e-10	-0.402278	0.000456759	-3.75216e-10	-0.310384	0.000460264	-3.75216e-10	-0.309693
61594851	chr11:61594851:C:T	2.69147e-18	-1.80619	-2.74067e-10	0.000118301	-1.66131	-2.74067e-10	0.000119096	-1.66156	-2.74067e-10
61594967	chr11:61594967:A:G	1.14355e-18	-1.56935	-1.09279	7.54101e-05	-1.33928	-0.772317	7.61931e-05	-1.33775	-0.770473
61595257	chr11:61595257:G:A	4.753e-18	-3.75216e-10	-1.2375	0.000182183	-3.75216e-10	-1.22953	0.00018347	-3.75216e-10	-1.22944
61595731	chr11:61595731:G:A	5.02195e-18	-3.75216e-10	-1.18246	0.000199109	-3.75216e-10	-1.14069	0.000200543	-3.75216e-10	-1.14046
61595855	chr11:61595855:G:A	5.813e-18	-3.75216e-10	-1.03618	0.000237686	-3.75216e-10	-0.963588	0.000239461	-3.75216e-10	-0.963102
61596122	chr11:61596122:C:T	4.76029e-18	-3.75216e-10	-1.23597	0.00018174	-3.75216e-10	-1.23196	0.000183022	-3.75216e-10	-1.23189
61596542	chr11:61596542:A:C	7.02918e-18	-3.75216e-10	-0.846209	0.000284398	-3.75216e-10	-0.784167	0.000286438	-3.75216e-10	-0.783971
61596558	chr11:61596558:G:A	8.08899e-18	-3.75216e-10	-0.705775	0.00035247	-3.75216e-10	-0.569575	0.000355148	-3.75216e-10	-0.568958
61596649	chr11:61596649:G:A	1.8925e-18	-2.15838	-2.74067e-10	7.24152e-05	-2.15212	-2.74067e-10	7.29221e-05	-2.1521	-2.74067e-10
61596752	chr11:61596752:A:G	5.99881e-18	-3.75216e-10	-1.00472	0.000215014	-3.75216e-10	-1.06384	0.000216466	-3.75216e-10	-1.06406
61597107	chr11:61597107:T:A	7.54172e-18	-3.75216e-10	-0.775829	0.00027178	-3.75216e-10	-0.829545	0.000273603	-3.75216e-10	-0.829814
61597408	chr11:61597408:A:G	5.36171e-18	-3.75216e-10	-1.117	0.000196259	-3.75216e-10	-1.15511	0.000197602	-3.75216e-10	-1.15524
61598753	chr11:61598753:AC:A	7.86422e-19	-1.89029	-1.14625	2.1723e-05	-2.11622	-1.23995	2.18721e-05	-2.11635	-1.23993
61598904	chr11:61598904:C:T	5.75474e-18	-3.75216e-10	-1.04626	0.000207869	-3.75216e-10	-1.09763	0.000209292	-3.75216e-10	-1.09776
61598926	chr11:61598926:C:T	1.65269e-18	-1.6239	-0.669979	3.75035e-05	-1.94122	-0.868889	3.77746e-05	-1.94109	-0.868762
61598927	chr11:61598927:T:G	1.72044e-18	-1.61183	-0.641872	3.86633e-05	-1.93361	-0.846039	3.89429e-05	-1.93349	-0.845909
61599014	chr11:61599014:G:C	1.04099e-17	-3.75216e-10	-0.453526	0.000377011	-3.75216e-10	-0.502267	0.000379586	-3.75216e-10	-0.502413
61599050	chr11:61599050:AGGTTTAGGGCTGGGGGCT:A	5.3265e-18	-3.75216e-10	-1.12358	0.000205889	-3.75216e-10	-1.1072	0.000207348	-3.75216e-10	-1.10709
61599301	chr11:61599301:C:T	4.77032e-18	-3.75216e-10	-1.23387	0.00019105	-3.75216e-10	-1.18201	0.000192425	-3.75216e-10	-1.18179
61600437	chr11:61600437:CT:C	4.88611e-18	-3.75216e-10	-1.20988	0.000189655	-3.75216e-10	-1.18933	0.000190998	-3.75216e-10	-1.18923
61600439	chr11:61600439:C:A	4.88611e-18	-3.75216e-10	-1.20988	0.000189655	-3.75216e-10	-1.18933	0.000190998	-3.75216e-10	-1.18923
61600625	chr11:61600625:C:T	5.53528e-18	-1.08514	-2.74067e-10	0.000113514	-1.70261	-2.74067e-10	0.000114357	-1.70217	-2.74067e-10
61601337	chr11:61601337:C:T	9.43991e-18	-3.75216e-10	-0.551333	0.000341695	-3.75216e-10	-0.60062	0.000344034	-3.75216e-10	-0.600751
61602189	chr11:61602189:A:G	6.63037e-18	-3.75216e-10	-0.904619	0.000231661	-3.75216e-10	-0.989263	0.000233212	-3.75216e-10	-0.989545
61602239	chr11:61602239:C:T	1.11053e-17	-3.75216e-10	-0.388853	0.000530599	-3.75216e-10	-0.160534	0.000534844	-3.75216e-10	-0.159518
61603126	chr11:61603126:G:A	4.76197e-18	-3.75216e-10	-1.23562	0.000182505	-3.75216e-10	-1.22776	0.000183791	-3.75216e-10	-1.22769
61603151	chr11:61603151:G:A	5.91089e-18	-3.75216e-10	-1.01948	0.000233858	-3.75216e-10	-0.979824	0.000235547	-3.75216e-10	-0.979583
61603175	chr11:61603175:C:T	2.22596e-18	-1.99609	-2.74067e-10	8.12806e-05	-2.03663	-2.74067e-10	8.18382e-05	-2.03675	-2.74067e-10
61603381	chr11:61603381:A:G	1.21908e-18	-1.57846	-1.01972	2.91524e-05	-1.92968	-1.13232	2.93634e-05	-1.92953	-1.13222
61603462	chr11:61603462:T:C	4.75084e-18	-3.75216e-10	-1.23796	0.000181616	-3.75216e-10	-1.23265	0.000182892	-3.75216e-10	-1.2326
61603811	chr11:61603811:C:T	7.94212e-19	-1.83765	-1.18903	2.21783e-05	-2.10386	-1.23157	2.23327e-05	-2.10399	-1.23145
61604101	chr11:61604101:A:C	5.36394e-18	-3.75216e-10	-1.11658	0.000213067	-3.75216e-10	-1.07294	0.000214617	-3.75216e-10	-1.07264
61604382	chr11:61604382:C:T	6.77199e-18	-3.75216e-10	-0.883485	0.000239797	-3.75216e-10	-0.954749	0.000241426	-3.75216e-10	-0.954929
61604597	chr11:61604597:C:G	5.85226e-17	1.27313	-2.74067e-10	0.00010742	-1.75779	-2.74067e-10	0.000108151	-1.75796	-2.74067e-10
61605008	chr11:61605008:C:T	1.22289e-17	-0.292481	-2.74067e-10	7.22249e-05	-2.15476	-2.74067e-10	7.27151e-05	-2.15494	-2.74067e-10
61605424	chr11:61605424:C:T	7.24695e-19	-1.92922	-1.18906	2.22877e-05	-2.09148	-1.23903	2.24475e-05	-2.09122	-1.23909
61606308	chr11:61606308:C:G	4.82897e-18	-3.75216e-10	-1.22165	0.000196449	-3.75216e-10	-1.15414	0.00019787	-3.75216e-10	-1.15388
61606379	chr11:61606379:T:C	1.96023e-17	-3.75216e-10	0.179368	0.00101809	-3.75216e-10	0.491148	0.00102657	-3.75216e-10	0.492485
61606921	chr11:61606921:G:A	1.89535e-18	-2.15688	-2.74067e-10	7.52546e-05	-2.11366	-2.74067e-10	7.57709e-05	-2.11378	-2.74067e-10
61607206	chr11:61607206:G:A	5.41965e-18	-3.75216e-10	-1.10625	0.000215376	-3.75216e-10	-1.06215	0.000216945	-3.75216e-10	-1.06185
61607214	chr11:61607214:T:A	5.42763e-18	-3.75216e-10	-1.10478	0.000215745	-3.75216e-10	-1.06044	0.000217317	-3.75216e-10	-1.06013
61607838	chr11:61607838:G:A	5.32313e-18	-3.75216e-10	-1.12422	0.000210786	-3.75216e-10	-1.08369	0.00021232	-3.75216e-10	-1.0834
61607967	chr11:61607967:T:C	4.86063e-18	-3.75216e-10	-1.21511	0.000198762	-3.75216e-10	-1.14243	0.000200203	-3.75216e-10	-1.14216
61608013	chr11:61608013:C:A	4.77273e-18	-3.75216e-10	-1.23336	0.000180525	-3.75216e-10	-1.23867	0.000181791	-3.75216e-10	-1.23863
61608802	chr11:61608802:C:T	2.41992e-18	-1.91255	-2.74067e-10	7.23309e-05	-2.15329	-2.74067e-10	7.28366e-05	-2.15327	-2.74067e-10
61608841	chr11:61608841:G:A	1.89186e-18	-2.15872	-2.74067e-10	7.3812e-05	-2.13302	-2.74067e-10	7.43358e-05	-2.1329	-2.74067e-10
61609128	chr11:61609128:G:A	6.5543e-17	-3.75216e-10	1.38643	0.00168304	-3.75216e-10	0.993818	0.001691	-3.75216e-10	0.991582
61609208	chr11:61609208:C:T	8.75798e-18	0.568655	-1.19497	2.21413e-05	-2.09701	-1.24008	2.23022e-05	-2.09673	-1.24008
61609498	chr11:61609498:A:G	9.27373e-18	0.664565	-1.23366	2.71706e-05	-2.09312	-1.03928	2.73786e-05	-2.09295	-1.03878
61609612	chr11:61609612:G:A	2.09271e-17	0.244766	-2.74067e-10	7.41069e-05	-2.12903	-2.74067e-10	7.46355e-05	-2.12888	-2.74067e-10
61609629	chr11:61609629:T:C	2.611e-17	-3.75216e-10	0.466041	0.00138861	-3.75216e-10	0.801522	0.0014004	-3.75216e-10	0.803018
61609683	chr11:61609683:C:T	4.77478e-18	-3.75216e-10	-1.23293	0.000180376	-3.75216e-10	-1.2395	0.000181632	-3.75216e-10	-1.23951
61610198	chr11:61610198:G:A	5.23046e-18	-3.75216e-10	-1.14178	0.000225002	-3.75216e-10	-1.01843	0.000226662	-3.75216e-10	-1.01803
61610311	chr11:61610311:C:G	4.90844e-18	-3.75216e-10	-1.20532	0.000202491	-3.75216e-10	-1.12385	0.000203963	-3.75216e-10	-1.12356
61610395	chr11:61610395:C:T	1.67248e-17	-3.75216e-10	0.0206116	0.000616679	-3.75216e-10	-0.0101913	0.000621066	-3.75216e-10	-0.0100551
61610825	chr11:61610825:G:A	5.99368e-18	-3.75216e-10	-1.00557	0.000219222	-3.75216e-10	-1.04445	0.000220711	-3.75216e-10	-1.04464
61610951	chr11:61610951:A:G	2.05656e-18	-2.07524	-2.74067e-10	7.29511e-05	-2.14475	-2.74067e-10	7.34508e-05	-2.14488	-2.74067e-10
61611275	chr11:61611275:A:G	1.06931e-17	-3.75216e-10	-0.426683	0.000373614	-3.75216e-10	-0.511318	0.000376087	-3.75216e-10	-0.511671
61611328	chr11:61611328:G:A	8.3737e-18	-3.75216e-10	-0.671184	0.000366546	-3.75216e-10	-0.530415	0.000369358	-3.75216e-10	-0.529727
61611894	chr11:61611894:A:G	5.12509e-18	-3.75216e-10	-1.16213	0.000202386	-3.75216e-10	-1.12436	0.000203855	-3.75216e-10	-1.12408
61611929	chr11:61611929:G:C	5.9276e-18	-3.75216e-10	-1.01666	0.000212972	-3.75216e-10	-1.07338	0.000214408	-3.75216e-10	-1.07361
61612174	chr11:61612174:C:T	4.49563e-18	-0.180015	-1.11316	2.13747e-05	-2.14823	-1.22411	2.1522e-05	-2.14836	-1.22406
61612389	chr11:61612389:G:A	4.90108e-18	-3.75216e-10	-1.20682	0.000180278	-3.75216e-10	-1.24004	0.000181536	-3.75216e-10	-1.24004
61612710	chr11:61612710:TC:T	2.16782e-18	-2.12278	0.100223	5.88797e-05	-2.01096	-0.348086	5.92088e-05	-2.01056	-0.349861
61613145	chr11:61613145:C:G	5.9783e-18	-3.75216e-10	-1.00814	0.000212562	-3.75216e-10	-1.07531	0.000213992	-3.75216e-10	-1.07555
61614729	chr11:61614729:G:A	3.00641e-18	-1.69553	-2.74067e-10	7.56598e-05	-2.10829	-2.74067e-10	7.6184e-05	-2.10834	-2.74067e-10
61614907	chr11:61614907:G:A	2.29184e-18	-0.908393	-1.05853	2.36523e-05	-2.14439	-1.12669	2.38114e-05	-2.14421	-1.12712
61615170	chr11:61615170:T:C	2.16465e-18	-0.842595	-1.18143	2.18913e-05	-2.12367	-1.22479	2.20465e-05	-2.12338	-1.22497
61615415	chr11:61615415:C:A	7.33537e-18	-3.75216e-10	-0.803572	0.000264513	-3.75216e-10	-0.856651	0.00026629	-3.75216e-10	-0.856907
61616114	chr11:61616114:A:G	9.7076e-18	-3.75216e-10	-0.52337	0.000416611	-3.75216e-10	-0.402388	0.000419681	-3.75216e-10	-0.401997
61617091	chr11:61617091:T:C	1.49829e-18	-1.15816	-1.2338	2.09971e-05	-2.15218	-1.23797	2.11477e-05	-2.15206	-1.2379
61617953	chr11:61617953:C:T	2.23693e-18	-1.99118	-2.74067e-10	7.54715e-05	-2.11078	-2.74067e-10	7.60073e-05	-2.11066	-2.74067e-10
61618246	chr11:61618246:A:G	6.36812e-18	-3.75216e-10	-0.944976	0.00022416	-3.75216e-10	-1.02218	0.000225664	-3.75216e-10	-1.02244
61618307	chr11:61618307:C:G	1.61795e-17	-3.75216e-10	-0.0125358	0.000629166	-3.75216e-10	0.00985526	0.000633855	-3.75216e-10	0.0103277
61618325	chr11:61618325:A:T	2.22384e-18	-1.99704	-2.74067e-10	0.000126258	-1.59621	-2.74067e-10	0.000127118	-1.59637	-2.74067e-10
61618398	chr11:61618398:A:G	4.96592e-18	-3.75216e-10	-1.19368	0.000213233	-3.75216e-10	-1.07215	0.000214728	-3.75216e-10	-1.07212
61618580	chr11:61618580:A:G	1.95922e-18	-2.12373	-2.74067e-10	7.73769e-05	-2.08585	-2.74067e-10	7.79332e-05	-2.08564	-2.74067e-10
61619647	chr11:61619647:T:C	1.9963e-17	-3.75216e-10	0.197603	0.000652417	-3.75216e-10	0.0461445	0.000656606	-3.75216e-10	0.045591
61619777	chr11:61619777:A:T	5.00628e-18	-3.75216e-10	-1.18559	0.000186984	-3.75216e-10	-1.20351	0.000188272	-3.75216e-10	-1.2036
61620188	chr11:61620188:G:T	2.25345e-18	-1.98382	-2.74067e-10	7.57793e-05	-2.10671	-2.74067e-10	7.63183e-05	-2.10658	-2.74067e-10
61620385	chr11:61620385:G:A	2.77879e-17	-3.75216e-10	0.52832	0.00121567	-3.75216e-10	0.66851	0.00122483	-3.75216e-10	0.669061
61620544	chr11:61620544:A:G	9.49039e-19	-2.00596	-0.842628	2.35099e-05	-2.0859	-1.19122	2.36566e-05	-2.08583	-1.19202
61620618	chr11:61620618:C:T	7.43754e-19	-2.00838	-1.08395	2.23387e-05	-2.09103	-1.23719	2.24912e-05	-2.09103	-1.23734
61620885	chr11:61620885:G:A	7.39502e-19	-2.03841	-1.05965	2.29898e-05	-2.06637	-1.23312	2.31447e-05	-2.06637	-1.23336
61621149	chr11:61621149:C:A	5.02353e-18	-3.75216e-10	-1.18215	0.000186621	-3.75216e-10	-1.20546	0.0001879	-3.75216e-10	-1.20558
61621196	chr11:61621196:G:A	7.48081e-19	-2.04559	-1.04094	2.32364e-05	-2.05987	-1.22895	2.33914e-05	-2.05987	-1.22925
61621393	chr11:61621393:G:A	7.15561e-19	-2.04657	-1.08439	2.30636e-05	-2.05902	-1.23726	2.3221e-05	-2.05902	-1.23741
61622528	chr11:61622528:T:C	9.28769e-19	-2.05947	-0.81071	2.49711e-05	-2.03651	-1.18031	2.51252e-05	-2.03641	-1.18121
61622732	chr11:61622732:C:T	7.37118e-19	-2.11015	-0.991142	2.8668e-05	-1.9445	-1.13426	2.88458e-05	-1.9449	-1.13463
61623525	chr11:61623525:G:T	4.88684e-18	-3.75216e-10	-1.20973	0.000187551	-3.75216e-10	-1.20049	0.000188886	-3.75216e-10	-1.20035
61623604	chr11:61623604:G:C	8.10988e-19	-2.0899	-0.915885	2.8951e-05	-1.98331	-1.08563	2.91443e-05	-1.98301	-1.08623
61623696	chr11:61623696:C:G	4.94987e-18	-3.75216e-10	-1.19692	0.000202235	-3.75216e-10	-1.12511	0.000203754	-3.75216e-10	-1.12458
61623984	chr11:61623984:G:A	7.09714e-19	-2.14037	-0.998804	3.11294e-05	-1.85722	-1.13917	3.13205e-05	-1.85769	-1.13953
61624123	chr11:61624123:T:C	4.74333e-18	-3.75216e-10	-1.23954	0.000184474	-3.75216e-10	-1.21703	0.000185806	-3.75216e-10	-1.21679
61624170	chr11:61624170:C:T	7.02096e-18	-3.75216e-10	-0.84738	0.000243662	-3.75216e-10	-0.938759	0.000245282	-3.75216e-10	-0.939083
61624210	chr11:61624210:A:T	4.86555e-18	-3.75216e-10	-1.2141	0.000180514	-3.75216e-10	-1.23873	0.000181762	-3.75216e-10	-1.23879
61624351	chr11:61624351:A:G	4.80973e-18	-3.75216e-10	-1.22564	0.00018026	-3.75216e-10	-1.24014	0.000181518	-3.75216e-10	-1.24014
61625069	chr11:61625069:A:G	4.94398e-18	-3.75216e-10	-1.19811	0.00021268	-3.75216e-10	-1.07475	0.000214162	-3.75216e-10	-1.07476
61625152	chr11:61625152:G:A	5.84737e-19	-2.13354	-1.19934	2.72683e-05	-1.89189	-1.23692	2.74429e-05	-1.89242	-1.23697
61626128	chr11:61626128:C:T	5.64092e-19	-2.12978	-1.23904	2.63791e-05	-1.93193	-1.23004	2.65522e-05	-1.93243	-1.22995
61626331	chr11:61626331:T:C	1.16823e-18	-2.10715	-0.533637	3.00115e-05	-1.95993	-1.07303	3.01781e-05	-1.9598	-1.07458
61627040	chr11:61627040:C:G	1.62367e-17	-3.75216e-10	-0.00900551	0.000485499	-3.75216e-10	-0.249364	0.000488457	-3.75216e-10	-0.25024
61627764	chr11:61627764:G:A	1.98382e-18	-2.14627	0.03502	6.74507e-05	-2.11456	-0.108582	6.78635e-05	-2.11455	-0.109448
61627777	chr11:61627777:T:C	6.53984e-19	-2.15862	-1.06233	2.30754e-05	-2.13057	-1.1652	2.32269e-05	-2.13044	-1.16574
61627958	chr11:61627958:C:T	4.20298e-18	-0.558329	-0.802157	4.25488e-05	-1.84764	-0.83625	4.28293e-05	-1.84678	-0.83749
61628530	chr11:61628530:ACGACCCAGG:A	6.13917e-18	-3.75216e-10	-0.981591	0.000220638	-3.75216e-10	-1.03801	0.0002221	-3.75216e-10	-1.03837
61628536	chr11:61628536:C:T	4.78713e-18	-3.75216e-10	-1.23035	0.000198492	-3.75216e-10	-1.14379	0.000199887	-3.75216e-10	-1.14374
61628621	chr11:61628621:G:A	7.52122e-18	-3.75216e-10	-0.778551	0.000314459	-3.75216e-10	-0.683687	0.000316896	-3.75216e-10	-0.682921
61629111	chr11:61629111:A:G	4.79036e-18	-3.75216e-10	-1.22967	0.000188517	-3.75216e-10	-1.19535	0.00018988	-3.75216e-10	-1.1951
61629296	chr11:61629296:A:G	7.08418e-19	-2.15593	-0.98507	2.37629e-05	-2.14737	-1.11905	2.39139e-05	-2.14729	-1.11975
61629682	chr11:61629682:G:A	1.16056e-18	-2.11132	-0.536059	3.47441e-05	-2.1554	-0.731135	3.4941e-05	-2.15542	-0.732408
61629834	chr11:61629834:A:G	6.18342e-19	-2.15666	-1.12033	2.15029e-05	-2.13677	-1.22959	2.16519e-05	-2.13658	-1.22982
61629851	chr11:61629851:G:A	8.70308e-18	-0.448008	-0.184595	3.86669e-05	-2.08115	-0.698409	3.88567e-05	-2.08068	-0.700936
61629960	chr11:61629960:C:A	2.54996e-18	-2.13919	0.278986	8.37823e-05	-2.15817	0.151847	8.42955e-05	-2.15816	0.150999
61630008	chr11:61630008:C:T	5.56989e-18	-3.75216e-10	-1.0789	0.000225042	-3.75216e-10	-1.01825	0.00022666	-3.75216e-10	-1.01804
61630088	chr11:61630088:C:T	5.08438e-18	-3.75216e-10	-1.17011	0.000218069	-3.75216e-10	-1.04973	0.000219686	-3.75216e-10	-1.04929
61630621	chr11:61630621:A:T	4.76172e-18	-3.75216e-10	-1.23567	0.00018026	-3.75216e-10	-1.24014	0.000181517	-3.75216e-10	-1.24014
61630795	chr11:61630795:A:G	5.93243e-19	-2.15804	-1.16039	2.20397e-05	-2.10294	-1.23875	2.21978e-05	-2.10266	-1.23884
61631123	chr11:61631123:A:G	2.89065e-18	-0.495617	-1.23918	2.20644e-05	-2.10947	-1.23111	2.2225e-05	-2.10924	-1.23103
61631217	chr11:61631217:C:T	4.68451e-18	-2.14468	0.89266	0.000153316	-2.15885	0.756808	0.000154261	-2.15885	0.756005
61631246	chr11:61631246:G:A	2.46153e-18	-2.15881	0.263314	8.35048e-05	-2.14516	0.135524	8.40171e-05	-2.14518	0.134704
61631667	chr11:61631667:C:G	6.14804e-19	-2.14286	-1.13987	2.14266e-05	-2.15648	-1.21343	2.15698e-05	-2.15645	-1.21375
61632166	chr11:61632166:G:A	1.3953e-17	-0.124662	-0.0359205	4.73959e-05	-1.99026	-0.585744	4.76268e-05	-1.98957	-0.588527
61632283	chr11:61632283:C:T	3.93955e-17	-3.75216e-10	0.877372	0.00171907	-3.75216e-10	1.015	0.00173274	-3.75216e-10	1.01597
61632494	chr11:61632494:G:A	4.94442e-18	-3.75216e-10	-1.19802	0.00019012	-3.75216e-10	-1.18688	0.000191476	-3.75216e-10	-1.18673
61632682	chr11:61632682:T:C	6.19353e-19	-2.15887	-1.11649	2.23746e-05	-2.12547	-1.20114	2.25248e-05	-2.12535	-1.20153
61632716	chr11:61632716:G:T	2.46046e-17	-3.75216e-10	0.406653	0.000767545	-3.75216e-10	0.208658	0.000772387	-3.75216e-10	0.207994
61632872	chr11:61632872:G:A	1.90578e-18	-2.15139	-2.74067e-10	7.19282e-05	-2.15887	-2.74067e-10	7.24299e-05	-2.15887	-2.74067e-10
61633141	chr11:61633141:A:G	5.54913e-18	-3.75216e-10	-1.08264	0.000192092	-3.75216e-10	-1.17657	0.000193488	-3.75216e-10	-1.17628
61633350	chr11:61633350:T:C	3.85344e-18	-0.352811	-1.0945	2.33348e-05	-2.08992	-1.19467	2.34973e-05	-2.08968	-1.19493
61633643	chr11:61633643:T:C	9.23341e-19	-2.11956	-0.756475	2.87919e-05	-2.15828	-0.916164	2.89626e-05	-2.15829	-0.917193
61633677	chr11:61633677:C:T	4.81006e-18	-3.75216e-10	-1.22557	0.000196154	-3.75216e-10	-1.15564	0.00019758	-3.75216e-10	-1.15535
61634084	chr11:61634084:C:G	5.11599e-18	-3.75216e-10	-1.16391	0.000182463	-3.75216e-10	-1.22799	0.000183752	-3.75216e-10	-1.22791
61634697	chr11:61634697:T:A	9.32627e-19	-2.13494	-0.731086	2.9402e-05	-2.15853	-0.89495	2.9576e-05	-2.15852	-0.896011
61634861	chr11:61634861:T:G	4.9471e-18	-3.75216e-10	-1.19748	0.000194712	-3.75216e-10	-1.16302	0.000196104	-3.75216e-10	-1.16285
61636689	chr11:61636689:G:A	9.43924e-19	-1.86252	-0.991464	2.62731e-05	-2.07294	-1.09306	2.64314e-05	-2.07349	-1.09345
61637116	chr11:61637116:A:G	5.27711e-18	-3.75216e-10	-1.1329	0.000193772	-3.75216e-10	-1.16786	0.000195089	-3.75216e-10	-1.16804
61637152	chr11:61637152:C:T	4.84056e-18	-3.75216e-10	-1.21925	0.000188625	-3.75216e-10	-1.19478	0.000189965	-3.75216e-10	-1.19465
61637294	chr11:61637294:C:T	3.51868e-16	3.06698	-2.74067e-10	0.000456691	-0.310533	-2.74067e-10	0.000460971	-0.308158	-2.74067e-10
61637632	chr11:61637632:T:G	5.51938e-18	-0.192626	-0.895389	2.88158e-05	-2.01454	-1.05908	2.90083e-05	-2.01391	-1.06
61638044	chr11:61638044:A:G	2.93718e-17	0.583754	-2.74067e-10	0.00105995	0.531434	-2.74067e-10	0.00106722	0.531321	-2.74067e-10
61638336	chr11:61638336:G:A	9.21991e-18	-3.75216e-10	-0.574914	0.000326499	-3.75216e-10	-0.646114	0.000328581	-3.75216e-10	-0.646708
61638966	chr11:61638966:C:T	4.96226e-18	-3.75216e-10	-1.19442	0.000194727	-3.75216e-10	-1.16294	0.000196134	-3.75216e-10	-1.16269
61639070	chr11:61639070:A:G	2.16525e-17	1.2815	-1.00265	2.41311e-05	-2.08524	-1.1658	2.43057e-05	-2.08471	-1.16607
61639256	chr11:61639256:G:A	2.38262e-17	0.374506	-2.74067e-10	0.000868611	0.332356	-2.74067e-10	0.000874582	0.332254	-2.74067e-10
61639510	chr11:61639510:C:T	5.46211e-18	-3.75216e-10	-1.09844	0.000195296	-3.75216e-10	-1.16002	0.000196621	-3.75216e-10	-1.16021
61640366	chr11:61640366:C:A	3.99961e-18	-0.191267	-1.21882	2.44815e-05	-2.03501	-1.20161	2.46618e-05	-2.03456	-1.20168
61640809	chr11:61640809:A:C	5.47678e-18	-3.75216e-10	-1.09576	0.000196103	-3.75216e-10	-1.1559	0.000197433	-3.75216e-10	-1.15609
61640929	chr11:61640929:A:T	4.20931e-18	-0.152052	-1.20693	2.50354e-05	-2.0186	-1.19565	2.52195e-05	-2.01811	-1.19577
61640934	chr11:61640934:G:A	5.37244e-18	-3.75216e-10	-1.115	0.000187737	-3.75216e-10	-1.1995	0.00018899	-3.75216e-10	-1.1998
61640977	chr11:61640977:T:C	4.24064e-18	-0.142833	-1.20873	2.50448e-05	-2.01625	-1.19763	2.52291e-05	-2.01576	-1.19774
61641293	chr11:61641293:C:T	7.29802e-19	-2.1585	-0.952765	3.03537e-05	-2.10214	-0.919483	3.05702e-05	-2.10197	-0.919494
61641551	chr11:61641551:C:T	6.09452e-18	-3.75216e-10	-0.98889	0.000215815	-3.75216e-10	-1.06012	0.000217268	-3.75216e-10	-1.06036
61641775	chr11:61641775:G:A	2.61731e-18	-1.40772	-0.426417	3.50582e-05	-2.1545	-0.72303	3.52651e-05	-2.15458	-0.724021
61642305	chr11:61642305:T:C	5.31283e-18	-3.75216e-10	-1.12616	0.000243977	-3.75216e-10	-0.937465	0.0002457	-3.75216e-10	-0.93738
61642429	chr11:61642429:GT:G	1.0455e-18	-1.72128	-1.0305	2.51357e-05	-2.09054	-1.11972	2.52934e-05	-2.09094	-1.12001
61642475	chr11:61642475:G:A	4.75598e-18	-3.75216e-10	-1.23688	0.000182777	-3.75216e-10	-1.22627	0.000184078	-3.75216e-10	-1.22613
61642486	chr11:61642486:T:C	2.31275e-18	-1.46397	-0.493869	3.34509e-05	-2.14859	-0.775873	3.36488e-05	-2.14871	-0.776809
61642707	chr11:61642707:C:G	3.40648e-18	-0.341813	-1.22879	2.33924e-05	-2.06812	-1.21401	2.35633e-05	-2.06774	-1.21406
61642873	chr11:61642873:C:T	2.00853e-18	-1.55495	-0.543925	4.17633e-05	-2.12201	-0.580517	4.19582e-05	-2.12242	-0.582401
61642879	chr11:61642879:G:A	4.74281e-18	-3.75216e-10	-1.23965	0.000187186	-3.75216e-10	-1.20244	0.000188534	-3.75216e-10	-1.20221
61642886	chr11:61642886:G:A	2.54725e-17	1.15379	-0.712474	2.84816e-05	-2.10598	-0.979304	2.86781e-05	-2.10554	-0.979823
61643108	chr11:61643108:AAGACGGGTGGATCACCTG:A	9.53413e-19	-1.7497	-1.09429	2.42905e-05	-2.07793	-1.16652	2.44436e-05	-2.07837	-1.16675
61643358	chr11:61643358:G:A	4.49493e-18	-0.0727811	-1.22055	2.50315e-05	-2.00468	-1.20972	2.52171e-05	-2.00416	-1.20981
61643494	chr11:61643494:A:G	2.6627e-17	1.07182	-0.586173	3.11119e-05	-2.1138	-0.883154	3.13235e-05	-2.11339	-0.883733
61643675	chr11:61643675:TAA:T	7.85928e-17	2.50331	-0.93531	8.66436e-05	-0.754408	-1.21833	8.73471e-05	-0.753058	-1.21854
61644079	chr11:61644079:C:T	4.76252e-18	-3.75216e-10	-1.2355	0.000183653	-3.75216e-10	-1.22149	0.00018495	-3.75216e-10	-1.22141
61644119	chr11:61644119:C:T	4.77159e-18	-3.75216e-10	-1.2336	0.000184339	-3.75216e-10	-1.21776	0.000185643	-3.75216e-10	-1.21767
61644229	chr11:61644229:C:T	8.39649e-19	-1.9798	-0.991254	2.55251e-05	-2.04148	-1.15339	2.57006e-05	-2.04103	-1.15395
61644298	chr11:61644298:C:T	2.09942e-17	-3.75216e-10	0.247968	0.000658402	-3.75216e-10	0.0552755	0.000662588	-3.75216e-10	0.0546604
61645638	chr11:61645638:G:A	5.5177e-17	-3.75216e-10	1.21427	0.001676	-3.75216e-10	0.989628	0.00168599	-3.75216e-10	0.988616
61645799	chr11:61645799:G:A	2.08897e-18	-2.05961	-2.74067e-10	0.000108546	-1.74737	-2.74067e-10	0.000109339	-1.74704	-2.74067e-10
61646250	chr11:61646250:C:T	3.19684e-17	-0.845542	1.51401	0.000151704	-2.14679	0.734183	0.000152365	-2.14669	0.731477
61646275	chr11:61646275:C:T	1.29839e-17	-3.75216e-10	-0.232567	0.000412852	-3.75216e-10	-0.41145	0.000415493	-3.75216e-10	-0.412026
61646361	chr11:61646361:C:T	5.3805e-18	-3.75216e-10	-1.1135	0.00024357	-3.75216e-10	-0.939137	0.000245442	-3.75216e-10	-0.938434
61646986	chr11:61646986:A:G	1.29934e-17	-3.75216e-10	-0.23184	0.000428744	-3.75216e-10	-0.37368	0.000431565	-3.75216e-10	-0.374076
61647397	chr11:61647397:C:T	2.93247e-18	-1.25151	-0.468918	3.56362e-05	-2.10009	-0.761089	3.58139e-05	-2.10052	-0.762635
61648062	chr11:61648062:A:C	4.86609e-18	-3.75216e-10	-1.21399	0.000180712	-3.75216e-10	-1.23764	0.000181963	-3.75216e-10	-1.23769
61648096	chr11:61648096:C:T	1.51378e-18	-1.45442	-0.927252	2.81225e-05	-2.13577	-0.962201	2.83022e-05	-2.13548	-0.963074
61648702	chr11:61648702:G:A	5.02065e-18	-3.75216e-10	-1.18272	0.000200445	-3.75216e-10	-1.134	0.000201897	-3.75216e-10	-1.13373
61649134	chr11:61649134:C:T	3.16787e-18	-1.64322	-2.74067e-10	0.000106626	-1.76522	-2.74067e-10	0.000107195	-1.76684	-2.74067e-10
61649498	chr11:61649498:A:G	2.53312e-17	-0.787889	1.22365	0.000117979	-2.14041	0.476384	0.000118505	-2.1403	0.473761
61649532	chr11:61649532:C:T	1.36165e-17	-3.75216e-10	-0.185	0.000454041	-3.75216e-10	-0.316353	0.000457073	-3.75216e-10	-0.316651
61650000	chr11:61650000:G:A	1.6941e-17	0.42721	-0.393755	3.95804e-05	-2.13899	-0.617219	3.9828e-05	-2.1393	-0.617624
61650574	chr11:61650574:G:C	2.97798e-18	-1.31152	-0.393511	3.86288e-05	-2.07981	-0.700737	3.88131e-05	-2.08032	-0.702416
61652472	chr11:61652472:A:T	1.45497e-17	-3.75216e-10	-0.118712	0.000482883	-3.75216e-10	-0.254766	0.0004861	-3.75216e-10	-0.255078
61652642	chr11:61652642:C:T	7.50754e-18	-3.75216e-10	-0.780372	0.00025827	-3.75216e-10	-0.880534	0.000259983	-3.75216e-10	-0.880875
61653438	chr11:61653438:T:C	1.11968e-17	-3.75216e-10	-0.380649	0.000369772	-3.75216e-10	-0.521654	0.000372152	-3.75216e-10	-0.522189
61654113	chr11:61654113:C:T	1.72252e-17	-3.75216e-10	0.0500963	0.000560629	-3.75216e-10	-0.10548	0.00056412	-3.75216e-10	-0.106226
61654218	chr11:61654218:G:T	4.05367e-18	-1.39666	-2.74067e-10	9.62804e-05	-1.86728	-2.74067e-10	9.69031e-05	-1.86778	-2.74067e-10
61654738	chr11:61654738:G:A	5.00876e-18	-3.75216e-10	-1.18509	0.000196825	-3.75216e-10	-1.15222	0.000198246	-3.75216e-10	-1.15199
61655065	chr11:61655065:C:T	2.58639e-17	-3.75216e-10	0.45657	0.000829148	-3.75216e-10	0.285859	0.00083464	-3.75216e-10	0.285508
61655211	chr11:61655211:G:C	2.94812e-18	-1.21909	-0.496026	3.49287e-05	-2.10535	-0.775881	3.51043e-05	-2.10577	-0.777402
61655701	chr11:61655701:G:A	2.67128e-17	-3.75216e-10	0.488864	0.000853967	-3.75216e-10	0.315353	0.000859615	-3.75216e-10	0.314992
61655894	chr11:61655894:T:C	7.16933e-18	-3.75216e-10	-0.826467	0.000304215	-3.75216e-10	-0.716806	0.000306468	-3.75216e-10	-0.716378
61656291	chr11:61656291:A:G	2.96455e-18	-1.18107	-0.528486	3.36607e-05	-2.11399	-0.804224	3.38328e-05	-2.11437	-0.805691
61656426	chr11:61656426:T:C	6.99663e-18	-3.75216e-10	-0.850851	0.000230317	-3.75216e-10	-0.995084	0.000231788	-3.75216e-10	-0.995671
61657220	chr11:61657220:TATA:T	1.98233e-17	-3.75216e-10	0.19058	0.00067697	-3.75216e-10	0.0830864	0.000681378	-3.75216e-10	0.0826246
61657992	chr11:61657992:T:C	2.9654e-18	-1.17842	-0.530848	3.40086e-05	-2.1104	-0.797529	3.41839e-05	-2.1108	-0.798944
61658601	chr11:61658601:AG:A	7.99299e-18	-3.75216e-10	-0.717714	0.000243357	-3.75216e-10	-0.94001	0.000245065	-3.75216e-10	-0.939971
61658868	chr11:61658868:AC:A	2.88195e-18	-1.26673	-0.471078	3.64316e-05	-2.08826	-0.750844	3.66137e-05	-2.08874	-0.752331
61659110	chr11:61659110:A:T	2.88025e-18	-1.22958	-0.508821	3.51184e-05	-2.09689	-0.778925	3.52963e-05	-2.09734	-0.780372
61659460	chr11:61659460:G:A	2.91294e-18	-1.23824	-0.488879	3.56495e-05	-2.09605	-0.764758	3.58295e-05	-2.0965	-0.766223
61659762	chr11:61659762:G:A	6.01291e-18	-3.75216e-10	-1.00237	0.000208034	-3.75216e-10	-1.09684	0.000209409	-3.75216e-10	-1.0972
61660181	chr11:61660181:G:A	6.61883e-18	-3.75216e-10	-0.90636	0.000224725	-3.75216e-10	-1.01966	0.000226194	-3.75216e-10	-1.0201
61660492	chr11:61660492:G:A	4.81847e-18	-3.75216e-10	-1.22382	0.000186009	-3.75216e-10	-1.20875	0.000187319	-3.75216e-10	-1.20868
61660905	chr11:61660905:T:C	4.80114e-18	-3.75216e-10	-1.22743	0.000181325	-3.75216e-10	-1.23425	0.000182584	-3.75216e-10	-1.23428
61661279	chr11:61661279:GC:G	2.81524e-18	-1.19047	-0.570762	3.29039e-05	-2.10737	-0.833577	3.30738e-05	-2.10778	-0.834967
61662999	chr11:61662999:G:A	9.49654e-18	-0.434827	-0.110526	4.00173e-05	-2.1313	-0.613932	4.01963e-05	-2.13099	-0.616729
61663469	chr11:61663469:A:G	2.31136e-17	-3.75216e-10	0.344142	0.000633925	-3.75216e-10	0.0173907	0.000637599	-3.75216e-10	0.0162163
61663515	chr11:61663515:G:A	1.24123e-18	-1.4474	-1.13278	2.56253e-05	-2.13315	-1.05781	2.57972e-05	-2.13347	-1.05776
61663516	chr11:61663516:C:A	3.21236e-18	-0.412312	-1.21696	2.52295e-05	-1.96664	-1.23988	2.53795e-05	-1.96768	-1.23987
61663902	chr11:61663902:C:A	1.07994e-17	-3.75216e-10	-0.41679	0.000310713	-3.75216e-10	-0.695671	0.000313014	-3.75216e-10	-0.695245
61664655	chr11:61664655:C:T	5.12903e-18	-3.75216e-10	-1.16136	0.000186955	-3.75216e-10	-1.20367	0.000188233	-3.75216e-10	-1.20381
61665264	chr11:61665264:T:A	7.08308e-18	-3.75216e-10	-0.838571	0.000234569	-3.75216e-10	-0.976789	0.000236069	-3.75216e-10	-0.977371
61665352	chr11:61665352:G:A	2.45935e-18	-1.29074	-0.605637	3.30095e-05	-2.08133	-0.856411	3.31792e-05	-2.08184	-0.857731
61665813	chr11:61665813:C:T	2.82335e-18	-0.533179	-1.22518	2.63791e-05	-1.92203	-1.23994	2.65325e-05	-1.92317	-1.23995
61666742	chr11:61666742:C:G	1.31019e-17	-3.75216e-10	-0.22352	0.000364194	-3.75216e-10	-0.536853	0.000366911	-3.75216e-10	-0.536375
61666810	chr11:61666810:C:T	9.3768e-18	-3.75216e-10	-0.558041	0.000303534	-3.75216e-10	-0.719046	0.000305449	-3.75216e-10	-0.71971
61666948	chr11:61666948:A:T	4.02464e-18	-1.22313	-0.180713	4.48432e-05	-2.09923	-0.532138	4.50486e-05	-2.09968	-0.53407
61667135	chr11:61667135:C:T	4.02559e-18	-1.26001	-0.143596	4.66604e-05	-2.09019	-0.501453	4.68706e-05	-2.09068	-0.503426
61668270	chr11:61668270:A:G	1.88243e-18	-1.01945	-1.14426	4.23746e-05	-1.44794	-1.24005	4.26853e-05	-1.44761	-1.24003
61668826	chr11:61668826:A:G	4.75641e-18	-3.75216e-10	-1.23679	0.000180728	-3.75216e-10	-1.23755	0.000182	-3.75216e-10	-1.23749
61668851	chr11:61668851:T:C	7.86333e-18	-3.75216e-10	-0.734069	0.000303176	-3.75216e-10	-0.720225	0.000305396	-3.75216e-10	-0.719885
61669054	chr11:61669054:G:T	5.36771e-18	-3.75216e-10	-1.11588	0.000195969	-3.75216e-10	-1.15658	0.0001973	-3.75216e-10	-1.15677
61669330	chr11:61669330:C:T	6.60116e-18	-3.75216e-10	-0.909034	0.000213971	-3.75216e-10	-1.0687	0.000215526	-3.75216e-10	-1.06841
61669616	chr11:61669616:A:G	2.88908e-18	-0.496555	-1.23878	2.4024e-05	-2.01615	-1.23934	2.42028e-05	-2.01574	-1.23929
61669668	chr11:61669668:C:T	5.67312e-18	-3.75216e-10	-1.06054	0.000204381	-3.75216e-10	-1.11455	0.000205766	-3.75216e-10	-1.11475
61670092	chr11:61670092:G:C	5.96091e-19	-2.09481	-1.21884	5.51756e-05	-1.32619	-1.09783	5.55011e-05	-1.32738	-1.09771
61670676	chr11:61670676:C:G	6.10684e-18	-3.75216e-10	-0.986871	0.000220816	-3.75216e-10	-1.03721	0.000222299	-3.75216e-10	-1.03747
61671636	chr11:61671636:T:A	1.66956e-18	-1.21758	-1.06614	4.34034e-05	-1.44155	-1.22246	4.37115e-05	-1.44114	-1.22274
61672210	chr11:61672210:G:A	3.23225e-18	-1.6231	-2.74067e-10	7.19322e-05	-2.15882	-2.74067e-10	7.24343e-05	-2.15881	-2.74067e-10
61673290	chr11:61673290:C:T	1.9585e-18	-2.1241	-2.74067e-10	7.19823e-05	-2.15812	-2.74067e-10	7.24833e-05	-2.15814	-2.74067e-10
61673644	chr11:61673644:G:A	2.13101e-18	-2.03968	-2.74067e-10	7.45816e-05	-2.12265	-2.74067e-10	7.5114e-05	-2.12249	-2.74067e-10
61673724	chr11:61673724:G:A	8.74684e-18	-3.75216e-10	-0.627587	0.000326862	-3.75216e-10	-0.645002	0.000329199	-3.75216e-10	-0.64483
61674176	chr11:61674176:G:A	2.64022e-17	-3.75216e-10	0.477168	0.000829551	-3.75216e-10	0.286345	0.000834796	-3.75216e-10	0.285694
61674348	chr11:61674348:GGATGGATGGATGGATA:G	4.74507e-18	-3.75216e-10	-1.23917	0.000180761	-3.75216e-10	-1.23736	0.000182032	-3.75216e-10	-1.23731
61674779	chr11:61674779:C:T	1.65295e-17	-3.75216e-10	0.00886816	0.000537472	-3.75216e-10	-0.147662	0.000540941	-3.75216e-10	-0.148182
61675020	chr11:61675020:G:A	6.90828e-19	-2.08841	-1.07774	4.1036e-05	-1.68738	-1.03271	4.12864e-05	-1.68813	-1.03283
61675302	chr11:61675302:C:T	1.60093e-17	-3.75216e-10	-0.0231091	0.00052178	-3.75216e-10	-0.177294	0.000525153	-3.75216e-10	-0.177802
61675341	chr11:61675341:C:T	1.29193e-17	0.999114	-1.23667	2.71937e-05	-1.98984	-1.14171	2.73994e-05	-1.98927	-1.1417
61676450	chr11:61676450:G:A	6.91904e-19	-1.93262	-1.23196	0.000194055	0.0621758	-1.22858	0.000195336	0.0617451	-1.22852
61678566	chr11:61678566:G:A	4.79647e-18	-3.75216e-10	-1.2284	0.000180683	-3.75216e-10	-1.2378	0.000181939	-3.75216e-10	-1.23782
61678880	chr11:61678880:A:G	2.48579e-18	-0.759447	-1.12624	2.50171e-05	-2.01995	-1.19504	2.51958e-05	-2.01955	-1.19527
61679029	chr11:61679029:C:A	4.99613e-18	-3.75216e-10	-1.18762	0.000182829	-3.75216e-10	-1.22599	0.000184079	-3.75216e-10	-1.22613
61679045	chr11:61679045:C:T	2.78527e-18	-1.77194	-2.74067e-10	8.32142e-05	-2.01312	-2.74067e-10	8.38017e-05	-2.01304	-2.74067e-10
61679511	chr11:61679511:C:A	7.02565e-19	-1.92217	-1.22713	2.16423e-05	-2.15536	-1.20453	2.17932e-05	-2.15545	-1.20445
61679851	chr11:61679851:C:T	1.00459e-18	-1.59168	-1.20003	2.30832e-05	-2.05819	-1.23725	2.32363e-05	-2.05849	-1.23729
61680536	chr11:61680536:C:T	1.75662e-17	-3.75216e-10	0.0696973	0.000569295	-3.75216e-10	-0.0901406	0.000572966	-3.75216e-10	-0.0906669
61680912	chr11:61680912:G:A	2.58423e-18	-1.21895	-0.627901	3.03674e-05	-2.12418	-0.896991	3.05182e-05	-2.12435	-0.898819
61682039	chr11:61682039:G:GTATTGGAGAC	1.39388e-18	-1.80664	-0.657541	3.80842e-05	-1.71603	-1.07871	3.83226e-05	-1.71574	-1.07972
61682076	chr11:61682076:TG:T	9.78678e-18	0.676486	-1.19173	2.88365e-05	-1.97521	-1.09768	2.90507e-05	-1.97457	-1.09788
61682357	chr11:61682357:T:C	1.52324e-17	-3.75216e-10	-0.0728551	0.000498297	-3.75216e-10	-0.223343	0.000501526	-3.75216e-10	-0.223836
61682723	chr11:61682723:G:A	7.40401e-18	-3.75216e-10	-0.794259	0.000288838	-3.75216e-10	-0.768675	0.00029099	-3.75216e-10	-0.768203
61682956	chr11:61682956:C:T	6.34321e-18	-0.948894	-2.74067e-10	9.3947e-05	-1.89181	-2.74067e-10	9.45831e-05	-1.89201	-2.74067e-10
61683645	chr11:61683645:G:A	4.88672e-18	-3.75216e-10	-1.20976	0.000190638	-3.75216e-10	-1.18416	0.000192006	-3.75216e-10	-1.18396
61684023	chr11:61684023:C:T	4.7507e-18	-3.75216e-10	-1.23799	0.000183287	-3.75216e-10	-1.22349	0.000184577	-3.75216e-10	-1.22343
61684076	chr11:61684076:C:G	1.06751e-18	-1.57619	-1.15476	2.57403e-05	-2.07574	-1.11075	2.59091e-05	-2.07608	-1.11082
61684343	chr11:61684343:T:C	4.74293e-18	-3.75216e-10	-1.23962	0.000180802	-3.75216e-10	-1.23714	0.00018207	-3.75216e-10	-1.2371
61685544	chr11:61685544:CTG:C	4.83831e-18	-3.75216e-10	-1.21971	0.000180476	-3.75216e-10	-1.23894	0.000181728	-3.75216e-10	-1.23898
61685949	chr11:61685949:A:G	2.73802e-18	-0.759383	-1.02966	2.48097e-05	-2.11158	-1.11172	2.49712e-05	-2.1122	-1.11157
61686513	chr11:61686513:A:G	3.27737e-18	-1.60924	-2.74067e-10	9.35645e-05	-1.89589	-2.74067e-10	9.42319e-05	-1.89573	-2.74067e-10
61686718	chr11:61686718:A:G	1.23592e-18	-1.83979	-0.74468	3.46035e-05	-1.76934	-1.12125	3.48267e-05	-1.769	-1.12211
61687658	chr11:61687658:CTT:C	1.17482e-18	-1.67056	-0.964606	3.40996e-05	-2.03305	-0.872207	3.43233e-05	-2.03345	-0.872216
61688205	chr11:61688205:C:T	7.72175e-18	-3.75216e-10	-0.752238	0.000301527	-3.75216e-10	-0.725682	0.00030378	-3.75216e-10	-0.725189
61688267	chr11:61688267:G:A	5.12521e-18	-3.75216e-10	-1.16211	0.000184022	-3.75216e-10	-1.21948	0.000185347	-3.75216e-10	-1.21926
61688688	chr11:61688688:C:T	1.81755e-18	-1.08767	-1.11112	2.56442e-05	-2.01609	-1.17413	2.57981e-05	-2.01716	-1.17403
61688911	chr11:61688911:G:A	1.17733e-17	-3.75216e-10	-0.330444	0.000404211	-3.75216e-10	-0.432602	0.000406749	-3.75216e-10	-0.433296
61688948	chr11:61688948:T:C	1.96418e-18	-2.12121	-2.74067e-10	7.81934e-05	-2.07535	-2.74067e-10	7.87449e-05	-2.07528	-2.74067e-10
61688954	chr11:61688954:G:A	1.15065e-18	-1.65389	-1.00207	3.24007e-05	-2.04129	-0.915072	3.26141e-05	-2.04168	-0.915069
61689096	chr11:61689096:C:T	6.09753e-18	-3.75216e-10	-0.988396	0.000221364	-3.75216e-10	-1.03473	0.000222855	-3.75216e-10	-1.03497
61689490	chr11:61689490:G:C	7.36868e-18	-3.75216e-10	-0.799041	0.000287454	-3.75216e-10	-0.773479	0.000289595	-3.75216e-10	-0.773009
61690138	chr11:61690138:A:G	7.39354e-18	-3.75216e-10	-0.795674	0.00028842	-3.75216e-10	-0.770122	0.000290569	-3.75216e-10	-0.769651
61690385	chr11:61690385:C:T	1.14165e-18	-1.63616	-1.02765	3.07921e-05	-2.04982	-0.957459	3.09937e-05	-2.0502	-0.957509
61690421	chr11:61690421:A:G	1.08038e-17	-3.75216e-10	-0.416382	0.00041243	-3.75216e-10	-0.412473	0.000415342	-3.75216e-10	-0.41239
61690943	chr11:61690943:G:A	8.21837e-18	-3.75216e-10	-0.689908	0.000257043	-3.75216e-10	-0.885295	0.000258641	-3.75216e-10	-0.886053
61690999	chr11:61690999:C:T	7.80786e-18	-3.75216e-10	-0.741149	0.000254104	-3.75216e-10	-0.896795	0.000255711	-3.75216e-10	-0.897444
61691123	chr11:61691123:G:A	1.24171e-18	-1.66337	-0.91642	3.59341e-05	-2.03582	-0.81703	3.61701e-05	-2.03622	-0.817036
61691201	chr11:61691201:C:G	5.00182e-18	-3.75216e-10	-1.18648	0.000183034	-3.75216e-10	-1.22487	0.000184285	-3.75216e-10	-1.22501
61691540	chr11:61691540:C:T	6.29336e-19	-2.07576	-1.18361	5.40459e-05	-1.20695	-1.23776	5.44073e-05	-1.20728	-1.23771
61691990	chr11:61691990:G:A	7.89012e-18	-3.75216e-10	-0.730668	0.000256269	-3.75216e-10	-0.888314	0.000257887	-3.75216e-10	-0.888972
61692192	chr11:61692192:C:T	6.30128e-18	-3.75216e-10	-0.955527	0.000244254	-3.75216e-10	-0.936332	0.000246051	-3.75216e-10	-0.935955
61692490	chr11:61692490:C:T	7.25117e-18	-3.75216e-10	-0.815116	0.000252264	-3.75216e-10	-0.904063	0.000253946	-3.75216e-10	-0.904371
61692839	chr11:61692839:G:A	3.17794e-18	-1.64005	-2.74067e-10	9.16491e-05	-1.91657	-2.74067e-10	9.2302e-05	-1.91643	-2.74067e-10
61693201	chr11:61693201:G:A	3.45561e-17	0.746305	-2.74067e-10	0.000165171	-1.32756	-2.74067e-10	0.000166355	-1.32737	-2.74067e-10
61693496	chr11:61693496:C:T	5.72114e-18	-1.05211	-2.74067e-10	0.000461935	-0.299115	-2.74067e-10	0.000465421	-0.298551	-2.74067e-10
61693590	chr11:61693590:G:A	5.9437e-18	-3.75216e-10	-1.01395	0.000285004	-3.75216e-10	-0.782038	0.000287274	-3.75216e-10	-0.781055
61693699	chr11:61693699:C:T	6.92365e-18	-3.75216e-10	-0.861336	0.000269425	-3.75216e-10	-0.838249	0.00027142	-3.75216e-10	-0.837825
61693842	chr11:61693842:C:T	9.13478e-18	-3.75216e-10	-0.58419	0.000318304	-3.75216e-10	-0.671534	0.000320333	-3.75216e-10	-0.672133
61694185	chr11:61694185:G:A	6.73942e-18	-3.75216e-10	-0.888305	0.000237172	-3.75216e-10	-0.965756	0.000238767	-3.75216e-10	-0.966004
61694585	chr11:61694585:T:G	4.78461e-18	-3.75216e-10	-1.23088	0.000180466	-3.75216e-10	-1.239	0.000181722	-3.75216e-10	-1.23902
61694767	chr11:61694767:C:T	5.94e-18	-3.75216e-10	-1.01457	0.00020933	-3.75216e-10	-1.09063	0.000210733	-3.75216e-10	-1.0909
61695289	chr11:61695289:CTCTG:C	1.37009e-18	-1.25571	-1.2257	2.12022e-05	-2.14292	-1.23751	2.13492e-05	-2.14302	-1.23746
61695916	chr11:61695916:A:G	2.51922e-18	-0.82955	-1.04278	3.48937e-05	-2.03423	-0.848005	3.51009e-05	-2.03469	-0.848575
61695937	chr11:61695937:C:T	1.89243e-18	-2.15842	-2.74067e-10	7.19292e-05	-2.15886	-2.74067e-10	7.24309e-05	-2.15886	-2.74067e-10
61695985	chr11:61695985:C:G	7.1871e-18	-3.75216e-10	-0.823991	0.000237568	-3.75216e-10	-0.964087	0.000239088	-3.75216e-10	-0.964662
61696297	chr11:61696297:C:T	1.36091e-18	-1.26485	-1.22328	2.12036e-05	-2.14192	-1.23845	2.13503e-05	-2.14202	-1.23841
61696393	chr11:61696393:C:T	8.19252e-18	-3.75216e-10	-0.693058	0.000308957	-3.75216e-10	-0.701338	0.000311142	-3.75216e-10	-0.701243
61696652	chr11:61696652:G:A	3.03877e-18	-1.68483	-2.74067e-10	7.55573e-05	-2.10965	-2.74067e-10	7.60909e-05	-2.10956	-2.74067e-10
61696964	chr11:61696964:G:A	4.80759e-18	-1.22608	-2.74067e-10	8.68238e-05	-1.97066	-2.74067e-10	8.73854e-05	-1.97116	-2.74067e-10
61697053	chr11:61697053:C:T	7.06762e-19	-1.90321	-1.24013	4.30165e-05	-1.43471	-1.23824	4.3319e-05	-1.43464	-1.23826
61697078	chr11:61697078:C:T	1.04927e-17	0.745066	-1.19067	2.93243e-05	-1.95951	-1.09662	2.95433e-05	-1.95882	-1.09682
61697138	chr11:61697138:G:A	4.93655e-18	-3.75216e-10	-1.19961	0.000181371	-3.75216e-10	-1.23399	0.00018262	-3.75216e-10	-1.23409
61697430	chr11:61697430:G:A	7.57907e-18	-3.75216e-10	-0.770889	0.000241223	-3.75216e-10	-0.948818	0.000242738	-3.75216e-10	-0.949508
61697560	chr11:61697560:C:T	6.0453e-18	-0.996999	-2.74067e-10	0.000496054	-0.227856	-2.74067e-10	0.000499802	-0.227281	-2.74067e-10
61698795	chr11:61698795:G:T	1.17148e-18	-1.49764	-1.14036	2.55341e-05	-2.10077	-1.09375	2.5703e-05	-2.10106	-1.09383
61699472	chr11:61699472:A:C	1.52562e-17	-3.75216e-10	-0.0712951	0.00049899	-3.75216e-10	-0.221954	0.000502224	-3.75216e-10	-0.222447
61699580	chr11:61699580:A:G	3.58047e-18	-0.356298	-1.16449	3.1304e-05	-1.77363	-1.21716	3.15367e-05	-1.77303	-1.21731
61699829	chr11:61699829:G:A	9.30365e-18	-0.565873	-2.74067e-10	0.000116866	-1.67351	-2.74067e-10	0.000117672	-1.67359	-2.74067e-10
61700131	chr11:61700131:G:A	9.60977e-19	-1.83347	-1.00262	3.14982e-05	-1.75771	-1.2269	3.17196e-05	-1.75736	-1.2272
61700649	chr11:61700649:G:T	6.13556e-18	-3.75216e-10	-0.982179	0.000216707	-3.75216e-10	-1.05599	0.000218172	-3.75216e-10	-1.05621
61701485	chr11:61701485:A:C	4.74597e-18	-3.75216e-10	-1.23898	0.000181863	-3.75216e-10	-1.23128	0.000183145	-3.75216e-10	-1.23122
61701753	chr11:61701753:G:A	5.64588e-18	-3.75216e-10	-1.06535	0.000189233	-3.75216e-10	-1.19156	0.000190475	-3.75216e-10	-1.19197
61701894	chr11:61701894:C:A	4.84604e-18	-3.75216e-10	-1.21812	0.000180381	-3.75216e-10	-1.23947	0.000181635	-3.75216e-10	-1.2395
61702031	chr11:61702031:T:A	2.93743e-18	-1.59808	-0.120659	6.0027e-05	-2.07239	-0.267358	6.02712e-05	-2.07282	-0.269823
61702089	chr11:61702089:T:A	5.69412e-18	-3.75216e-10	-1.05685	0.000227545	-3.75216e-10	-1.00719	0.000229181	-3.75216e-10	-1.00698
61702639	chr11:61702639:T:C	8.69026e-18	-3.75216e-10	-0.634076	0.000240327	-3.75216e-10	-0.952541	0.000241942	-3.75216e-10	-0.952795
61703076	chr11:61703076:T:C	4.90136e-18	-3.75216e-10	-1.20677	0.000180349	-3.75216e-10	-1.23965	0.000181616	-3.75216e-10	-1.2396
61703184	chr11:61703184:C:T	7.42246e-18	-3.75216e-10	-0.79177	0.000237447	-3.75216e-10	-0.964597	0.000238944	-3.75216e-10	-0.965265
61704165	chr11:61704165:G:C	9.33527e-18	-0.56248	-2.74067e-10	0.000117028	-1.67213	-2.74067e-10	0.000117835	-1.67221	-2.74067e-10
61704206	chr11:61704206:C:T	2.28196e-17	1.49542	-1.16408	2.35116e-05	-2.13707	-1.13997	2.36612e-05	-2.13683	-1.14083
61704426	chr11:61704426:A:G	6.30481e-18	-3.75216e-10	-0.954967	0.000244391	-3.75216e-10	-0.935771	0.000246189	-3.75216e-10	-0.935393
61704766	chr11:61704766:A:T	6.30168e-18	-3.75216e-10	-0.955463	0.00024427	-3.75216e-10	-0.936264	0.000246068	-3.75216e-10	-0.935887
61704992	chr11:61704992:C:T	6.30128e-18	-3.75216e-10	-0.955527	0.000244254	-3.75216e-10	-0.936332	0.000246051	-3.75216e-10	-0.935955
61705369	chr11:61705369:T:C	6.96974e-18	-0.854702	-2.74067e-10	0.000593775	-0.0480393	-2.74067e-10	0.000598282	-0.0474311	-2.74067e-10
61705715	chr11:61705715:C:T	5.37748e-18	-1.11406	-2.74067e-10	0.000532125	-0.157661	-2.74067e-10	0.000535878	-0.157586	-2.74067e-10
61706396	chr11:61706396:C:T	4.84875e-18	-3.75216e-10	-1.21756	0.000180572	-3.75216e-10	-1.23841	0.000181823	-3.75216e-10	-1.23846
61706724	chr11:61706724:C:T	5.46795e-18	-3.75216e-10	-1.09738	0.000216264	-3.75216e-10	-1.05804	0.000217836	-3.75216e-10	-1.05775
61707723	chr11:61707723:G:A	1.99058e-18	-2.10785	-2.74067e-10	7.20277e-05	-2.15749	-2.74067e-10	7.25328e-05	-2.15745	-2.74067e-10
61707983	chr11:61707983:TTATTTATG:T	5.15873e-18	-3.75216e-10	-1.15559	0.000185707	-3.75216e-10	-1.21037	0.000186967	-3.75216e-10	-1.21056
61708978	chr11:61708978:G:A	9.79423e-18	0.698268	-1.21275	2.88333e-05	-1.97693	-1.09608	2.90508e-05	-1.97631	-1.09614
61710237	chr11:61710237:G:A	5.04793e-18	-3.75216e-10	-1.1773	0.00019556	-3.75216e-10	-1.15867	0.000196966	-3.75216e-10	-1.15846
61711058	chr11:61711058:A:C	9.89771e-19	-1.77993	-1.02664	2.13797e-05	-2.13353	-1.23856	2.15278e-05	-2.1335	-1.23865
61711270	chr11:61711270:C:T	4.79589e-18	-3.75216e-10	-1.22852	0.00018026	-3.75216e-10	-1.24014	0.000181518	-3.75216e-10	-1.24014
61711733	chr11:61711733:G:A	3.43165e-18	-1.56324	-2.74067e-10	7.19286e-05	-2.15887	-2.74067e-10	7.24301e-05	-2.15887	-2.74067e-10
61711804	chr11:61711804:C:T	7.71397e-18	-3.75216e-10	-0.753246	0.000291175	-3.75216e-10	-0.760615	0.000293234	-3.75216e-10	-0.760523
61711850	chr11:61711850:G:A	1.5483e-18	-1.84693	-0.512195	3.68283e-05	-1.76587	-1.0624	3.70485e-05	-1.76546	-1.0638
61711962	chr11:61711962:G:A	1.38473e-17	-3.75216e-10	-0.168192	0.000456411	-3.75216e-10	-0.311147	0.000459373	-3.75216e-10	-0.311631
61712706	chr11:61712706:G:A	8.70372e-18	-3.75216e-10	-0.632529	0.000269713	-3.75216e-10	-0.83718	0.000271378	-3.75216e-10	-0.837979
61712719	chr11:61712719:T:C	1.41298e-18	-1.23116	-1.21942	2.11e-05	-2.14583	-1.23943	2.12459e-05	-2.14592	-1.23941
61713376	chr11:61713376:A:G	8.29391e-19	-1.84011	-1.14323	2.22038e-05	-2.10654	-1.22774	2.23645e-05	-2.10652	-1.2275
61713500	chr11:61713500:G:A	5.59561e-18	-3.75216e-10	-1.0743	0.000199433	-3.75216e-10	-1.13906	0.00020078	-3.75216e-10	-1.13928
61713762	chr11:61713762:G:A	1.28758e-17	0.974244	-1.21518	2.83569e-05	-1.9485	-1.14117	2.85718e-05	-1.94771	-1.14136
61714011	chr11:61714011:T:C	4.77631e-18	-3.75216e-10	-1.23261	0.000180347	-3.75216e-10	-1.23966	0.00018161	-3.75216e-10	-1.23963
61714055	chr11:61714055:A:G	1.62506e-17	-3.75216e-10	-0.00814936	0.000529482	-3.75216e-10	-0.162641	0.000532907	-3.75216e-10	-0.163145
61714395	chr11:61714395:C:T	1.61093e-17	1.01526	-1.03214	4.44503e-05	-1.40335	-1.23682	4.47774e-05	-1.40308	-1.23671
61714456	chr11:61714456:G:A	2.36595e-18	-1.35692	-0.57818	3.23601e-05	-2.09308	-0.864528	3.25156e-05	-2.09332	-0.866447
61714460	chr11:61714460:G:A	1.895e-18	-0.973815	-1.18325	2.97221e-05	-1.98304	-1.05961	2.99034e-05	-1.98357	-1.05995
61714923	chr11:61714923:T:G	3.03131e-18	-1.55168	-0.135602	5.8221e-05	-2.08873	-0.281567	5.84612e-05	-2.08911	-0.284015
61715276	chr11:61715276:T:TA	7.03229e-18	-0.845767	-2.74067e-10	0.000267971	-0.843662	-2.74067e-10	0.000269831	-0.843697	-2.74067e-10
61715852	chr11:61715852:G:C	7.10784e-18	0.390966	-1.22605	2.56479e-05	-1.95398	-1.2361	2.58402e-05	-1.95353	-1.23604
61715857	chr11:61715857:T:C	5.70885e-18	-3.75216e-10	-1.05426	0.000197354	-3.75216e-10	-1.14954	0.000198662	-3.75216e-10	-1.14989
61716543	chr11:61716543:G:GA	5.04021e-18	-3.75216e-10	-1.17883	0.000181616	-3.75216e-10	-1.23265	0.000182893	-3.75216e-10	-1.23259
61717104	chr11:61717104:A:G	2.77096e-18	-0.692285	-1.0848	3.60637e-05	-1.96974	-0.879509	3.62733e-05	-1.9704	-0.880016
61717509	chr11:61717509:C:A	8.2528e-18	0.538277	-1.224	2.62138e-05	-2.05881	-1.10944	2.64076e-05	-2.05835	-1.10949
61717637	chr11:61717637:G:A	4.88646e-18	-3.75216e-10	-1.20981	0.000180955	-3.75216e-10	-1.23629	0.000182204	-3.75216e-10	-1.23637
61717684	chr11:61717684:C:T	7.16937e-19	-2.15739	-0.971654	8.07129e-05	-0.826648	-1.21699	8.10978e-05	-0.828572	-1.21726
61717963	chr11:61717963:G:A	4.87836e-18	-3.75216e-10	-1.21147	0.000187113	-3.75216e-10	-1.20283	0.000188442	-3.75216e-10	-1.2027
61718297	chr11:61718297:G:A	8.073e-18	0.530163	-1.23792	2.48754e-05	-2.05948	-1.16118	2.50594e-05	-2.05903	-1.16122
61719496	chr11:61719496:T:G	5.1644e-18	-3.75216e-10	-1.15449	0.000193241	-3.75216e-10	-1.1706	0.000194558	-3.75216e-10	-1.17076
61719708	chr11:61719708:T:G	3.50056e-18	-1.54336	-2.74067e-10	9.78044e-05	-1.85157	-2.74067e-10	9.85017e-05	-1.85142	-2.74067e-10
61720218	chr11:61720218:G:A	1.21826e-17	0.935419	-1.23169	2.67143e-05	-2.01755	-1.13179	2.69155e-05	-2.01693	-1.13186
61720472	chr11:61720472:G:A	1.108e-17	0.839502	-1.23064	2.63106e-05	-2.03639	-1.12817	2.65074e-05	-2.03582	-1.12824
61721369	chr11:61721369:G:A	1.4351e-17	1.06686	-1.19932	3.03237e-05	-1.99218	-1.03043	3.05554e-05	-1.99154	-1.03042
61721759	chr11:61721759:T:G	4.79767e-18	-3.75216e-10	-1.22815	0.000180548	-3.75216e-10	-1.23854	0.000181805	-3.75216e-10	-1.23856
61722233	chr11:61722233:A:T	3.75195e-18	-0.256539	-1.21747	2.32736e-05	-2.06979	-1.21744	2.34277e-05	-2.07014	-1.21743
61722402	chr11:61722402:A:G	5.04782e-18	-3.75216e-10	-1.17732	0.000183899	-3.75216e-10	-1.22015	0.000185153	-3.75216e-10	-1.22031
61722416	chr11:61722416:T:C	9.16901e-18	-3.75216e-10	-0.580451	0.000324775	-3.75216e-10	-0.651407	0.000326873	-3.75216e-10	-0.65192
61722461	chr11:61722461:G:A	1.0293e-17	0.757802	-1.22261	2.65591e-05	-2.0522	-1.10297	2.67566e-05	-2.05167	-1.10304
61722773	chr11:61722773:G:A	1.43025e-18	-1.82656	-0.61187	5.87351e-05	-1.3741	-0.987405	5.90942e-05	-1.37457	-0.987792
61723147	chr11:61723147:G:T	1.55142e-17	-0.054523	-2.74067e-10	0.000604251	-0.0305508	-2.74067e-10	0.000608467	-0.0305495	-2.74067e-10
61723408	chr11:61723408:C:A	1.18712e-18	-1.3954	-1.22935	2.18054e-05	-2.11224	-1.24014	2.19527e-05	-2.11246	-1.24014
61723495	chr11:61723495:C:T	6.84453e-18	-3.75216e-10	-0.872829	0.000247862	-3.75216e-10	-0.921668	0.0002495	-3.75216e-10	-0.922033
61723625	chr11:61723625:A:G	5.73609e-18	-3.75216e-10	-1.0495	0.000194279	-3.75216e-10	-1.16524	0.000195688	-3.75216e-10	-1.16497
61723959	chr11:61723959:A:T	7.93329e-18	0.394916	-1.12013	3.00001e-05	-2.10309	-0.930253	3.02145e-05	-2.10268	-0.930494
61724567	chr11:61724567:C:A	1.71118e-18	-1.72734	-0.531756	4.99428e-05	-1.59398	-0.929681	5.0253e-05	-1.59426	-0.930166
61724684	chr11:61724684:G:A	4.92938e-18	-3.75216e-10	-1.20107	0.000181558	-3.75216e-10	-1.23297	0.000182806	-3.75216e-10	-1.23307
61724899	chr11:61724899:T:C	4.76941e-18	-3.75216e-10	-1.23406	0.000182782	-3.75216e-10	-1.22625	0.00018407	-3.75216e-10	-1.22617
61726349	chr11:61726349:TA:T	5.87404e-18	-3.75216e-10	-1.02574	0.000196334	-3.75216e-10	-1.15472	0.000197752	-3.75216e-10	-1.15448
61726855	chr11:61726855:G:A	1.19214e-18	-1.60991	-1.01062	2.79711e-05	-2.0485	-1.05487	2.81296e-05	-2.04895	-1.05572
61727443	chr11:61727443:C:T	7.13325e-18	-3.75216e-10	-0.831513	0.000250432	-3.75216e-10	-0.911353	0.000252088	-3.75216e-10	-0.911714
61728592	chr11:61728592:G:A	6.50034e-18	-3.75216e-10	-0.924425	0.000238876	-3.75216e-10	-0.958593	0.000240462	-3.75216e-10	-0.958931
61728671	chr11:61728671:A:G	7.56119e-18	-3.75216e-10	-0.773251	0.000281203	-3.75216e-10	-0.795464	0.000283217	-3.75216e-10	-0.795279
61729185	chr11:61729185:C:T	7.78541e-18	0.495824	-1.23985	2.30535e-05	-2.09651	-1.20022	2.32224e-05	-2.09608	-1.2003
61729210	chr11:61729210:A:G	6.99108e-18	0.386962	-1.23861	2.24889e-05	-2.11247	-1.20904	2.26526e-05	-2.1121	-1.20912
61729279	chr11:61729279:T:C	6.17596e-19	-2.12982	-1.14838	2.93164e-05	-1.90025	-1.15614	2.95189e-05	-1.90005	-1.15642
61729766	chr11:61729766:G:A	4.87975e-18	-3.75216e-10	-1.21119	0.000180681	-3.75216e-10	-1.23781	0.000181932	-3.75216e-10	-1.23786
61731683	chr11:61731683:C:T	4.74887e-18	-3.75216e-10	-1.23837	0.000181018	-3.75216e-10	-1.23594	0.000182288	-3.75216e-10	-1.2359
61732188	chr11:61732188:G:A	5.00374e-18	-3.75216e-10	-1.18609	0.000182638	-3.75216e-10	-1.22703	0.000183889	-3.75216e-10	-1.22716
61732277	chr11:61732277:G:A	5.17103e-18	-3.75216e-10	-1.15321	0.000188014	-3.75216e-10	-1.19802	0.000189288	-3.75216e-10	-1.19823
61732693	chr11:61732693:C:G	8.12073e-18	-3.75216e-10	-0.70186	0.00028151	-3.75216e-10	-0.794374	0.000283357	-3.75216e-10	-0.794785
61733015	chr11:61733015:C:T	1.58139e-18	-1.10322	-1.23475	2.68001e-05	-1.9092	-1.23693	2.69987e-05	-1.90874	-1.23696
61733193	chr11:61733193:C:T	8.86028e-18	-3.75216e-10	-0.614701	0.000330574	-3.75216e-10	-0.633709	0.000332986	-3.75216e-10	-0.633393
61733804	chr11:61733804:G:A	8.22777e-19	-2.10435	-0.887002	7.80192e-05	-0.918481	-1.1591	7.85099e-05	-0.918798	-1.15947
61733924	chr11:61733924:ACAGAGGCC:A	2.09669e-17	1.48424	-1.23757	2.6193e-05	-1.96698	-1.20207	2.63951e-05	-1.96619	-1.20212
61734120	chr11:61734120:A:G	2.82992e-18	-0.560071	-1.19596	3.81147e-05	-1.66403	-1.12991	3.83991e-05	-1.66332	-1.13014
61734192	chr11:61734192:T:A	5.07523e-18	-3.75216e-10	-1.17191	0.000183775	-3.75216e-10	-1.22083	0.000185028	-3.75216e-10	-1.22099
61734258	chr11:61734258:TG:T	8.12776e-19	-2.13539	-0.86819	0.00010204	-0.792276	-1.0169	0.00010268	-0.79302	-1.01686
61734447	chr11:61734447:C:G	7.81947e-19	-2.14261	-0.899639	0.000104461	-0.748961	-1.03677	0.000105119	-0.749671	-1.03673
61734879	chr11:61734879:C:T	7.48311e-18	-3.75216e-10	-0.783631	0.000272025	-3.75216e-10	-0.828648	0.000273938	-3.75216e-10	-0.82859
61735909	chr11:61735909:G:A	3.32158e-17	1.92571	-1.21896	3.17282e-05	-1.86256	-1.11478	3.19756e-05	-1.86163	-1.11489
61736021	chr11:61736021:A:G	4.76009e-18	-3.75216e-10	-1.23601	0.000180306	-3.75216e-10	-1.23989	0.000181562	-3.75216e-10	-1.2399
61736040	chr11:61736040:C:T	4.74357e-18	-3.75216e-10	-1.23949	0.000181781	-3.75216e-10	-1.23174	0.000183068	-3.75216e-10	-1.23163
61736710	chr11:61736710:G:A	1.13107e-17	0.341756	-0.71229	2.8779e-05	-2.15538	-0.919512	2.89263e-05	-2.15527	-0.921475
61737696	chr11:61737696:G:A	3.38145e-18	-0.352139	-1.22584	3.75043e-05	-1.65041	-1.15968	3.7792e-05	-1.64967	-1.15973
61738111	chr11:61738111:G:A	1.06924e-18	-1.49537	-1.23396	2.2711e-05	-2.07225	-1.23944	2.28626e-05	-2.07256	-1.23943
61738224	chr11:61738224:G:T	4.20835e-18	-0.133731	-1.22548	4.05529e-05	-1.57457	-1.15736	4.08651e-05	-1.5738	-1.15741
61738432	chr11:61738432:G:A	7.19553e-18	-3.75216e-10	-0.82282	0.000256077	-3.75216e-10	-0.889064	0.000257747	-3.75216e-10	-0.889514
61738778	chr11:61738778:C:T	6.0027e-19	-2.15882	-1.14783	6.84154e-05	-0.971501	-1.23744	6.89101e-05	-0.971193	-1.2375
61738982	chr11:61738982:T:C	9.6613e-19	-1.62368	-1.20706	2.53022e-05	-2.02958	-1.17407	2.54682e-05	-2.02998	-1.17408
61739112	chr11:61739112:C:T	6.29623e-19	-2.15886	-1.10006	6.83343e-05	-0.981525	-1.2286	6.88219e-05	-0.981249	-1.22872
61740134	chr11:61740134:G:A	9.22815e-19	-1.65124	-1.22537	2.4893e-05	-2.01821	-1.20174	2.50563e-05	-2.01861	-1.20175
61740602	chr11:61740602:C:T	6.35477e-19	-2.14854	-1.10112	8.48319e-05	-0.827972	-1.1659	8.54236e-05	-0.82802	-1.16585
61740793	chr11:61740793:A:G	4.7444e-18	-3.75216e-10	-1.23931	0.000180262	-3.75216e-10	-1.24013	0.000181519	-3.75216e-10	-1.24013
61740907	chr11:61740907:A:G	1.06393e-17	0.180495	-0.612218	3.10771e-05	-2.15888	-0.839194	3.12252e-05	-2.15888	-0.841388
61740937	chr11:61740937:A:G	4.5084e-18	-0.0974099	-1.19293	2.43043e-05	-2.15698	-1.0869	2.4468e-05	-2.15711	-1.08702
61740980	chr11:61740980:G:A	4.9677e-18	-3.75216e-10	-1.19332	0.000183206	-3.75216e-10	-1.22393	0.000184461	-3.75216e-10	-1.22405
61741036	chr11:61741036:G:A	1.04198e-17	-3.75216e-10	-0.452575	0.000351508	-3.75216e-10	-0.572308	0.000353797	-3.75216e-10	-0.572768
61741456	chr11:61741456:C:T	9.56262e-18	-3.75216e-10	-0.538418	0.000346293	-3.75216e-10	-0.587254	0.000348746	-3.75216e-10	-0.587149
61741641	chr11:61741641:C:T	5.6173e-19	-2.15717	-1.21584	6.89689e-05	-0.965163	-1.23572	6.94397e-05	-0.965328	-1.23571
61741757	chr11:61741757:G:A	5.54866e-19	-2.14544	-1.23987	8.31752e-05	-0.785046	-1.22855	8.3761e-05	-0.785001	-1.22852
61741767	chr11:61741767:G:A	5.58148e-19	-2.15651	-1.2229	6.86717e-05	-0.967797	-1.23741	6.9135e-05	-0.968048	-1.23738
61741940	chr11:61741940:C:T	9.07241e-18	-3.75216e-10	-0.591041	0.000317093	-3.75216e-10	-0.675345	0.000319169	-3.75216e-10	-0.675772
61742925	chr11:61742925:A:G	6.26112e-18	-3.75216e-10	-0.961921	0.000249407	-3.75216e-10	-0.915452	0.000251209	-3.75216e-10	-0.915206
61743342	chr11:61743342:G:A	1.10977e-17	-3.75216e-10	-0.389544	0.000373344	-3.75216e-10	-0.51204	0.000375789	-3.75216e-10	-0.512464
61743346	chr11:61743346:G:C	5.5742e-18	-3.75216e-10	-1.07813	0.000213574	-3.75216e-10	-1.07056	0.000215097	-3.75216e-10	-1.07041
61743462	chr11:61743462:C:T	5.05295e-18	-3.75216e-10	-1.17631	0.00018746	-3.75216e-10	-1.20097	0.000188747	-3.75216e-10	-1.20108
61743564	chr11:61743564:G:T	4.8765e-18	-3.75216e-10	-1.21185	0.00018071	-3.75216e-10	-1.23765	0.00018196	-3.75216e-10	-1.2377
61743661	chr11:61743661:G:A	7.05958e-19	-1.99524	-1.14924	0.000245952	0.307758	-1.23716	0.000247733	0.30807	-1.23721
61743799	chr11:61743799:G:A	3.79324e-18	-1.46306	-2.74067e-10	0.000282108	-0.79225	-2.74067e-10	0.000284238	-0.791681	-2.74067e-10
61744026	chr11:61744026:C:T	8.36488e-19	-2.15319	-0.821636	7.41151e-05	-1.66564	-0.463283	7.4764e-05	-1.66541	-0.461746
61745088	chr11:61745088:G:A	9.28495e-19	-2.15584	-0.714634	7.54255e-05	-0.919933	-1.19146	7.59461e-05	-0.919327	-1.19214
61745928	chr11:61745928:G:A	6.35587e-17	1.91075	-0.555064	3.50244e-05	-1.68337	-1.19512	3.52712e-05	-1.68283	-1.19559
61746095	chr11:61746095:C:T	1.35817e-17	-3.75216e-10	-0.187556	0.000503761	-3.75216e-10	-0.212438	0.000507507	-3.75216e-10	-0.211981
61746253	chr11:61746253:A:G	5.99091e-18	-0.271117	-0.734919	2.86788e-05	-2.1402	-0.938182	2.88193e-05	-2.14045	-0.939996
61746480	chr11:61746480:G:A	7.90931e-19	-2.15859	-0.872237	8.02455e-05	-0.938317	-1.11113	8.08048e-05	-0.938026	-1.11143
61746613	chr11:61746613:C:T	1.28073e-18	-1.48042	-1.06843	3.6304e-05	-1.60324	-1.23937	3.65525e-05	-1.60331	-1.23943
61747198	chr11:61747198:G:C	8.93271e-17	2.90639	-1.21037	3.28323e-05	-1.72496	-1.21816	3.31015e-05	-1.72383	-1.21809
61747227	chr11:61747227:TTGTC:T	4.74277e-18	-3.75216e-10	-1.23966	0.000180295	-3.75216e-10	-1.23994	0.000181555	-3.75216e-10	-1.23993
61747285	chr11:61747285:G:T	1.08768e-16	1.89293	-2.74067e-10	0.000514625	-0.191101	-2.74067e-10	0.00051896	-0.189666	-2.74067e-10
61747286	chr11:61747286:G:T	9.14589e-17	1.71961	-2.74067e-10	0.000457491	-0.308783	-2.74067e-10	0.000461322	-0.307396	-2.74067e-10
61747349	chr11:61747349:A:G	1.17922e-18	-1.53749	-1.09394	3.53753e-05	-2.03016	-0.838369	3.56488e-05	-2.03035	-0.837426
61747363	chr11:61747363:G:A	1.35817e-17	-3.75216e-10	-0.187556	0.000503761	-3.75216e-10	-0.212438	0.000507507	-3.75216e-10	-0.211981
61747379	chr11:61747379:C:T	7.49028e-19	-2.14368	-0.941576	9.30129e-05	-0.752736	-1.14907	9.36648e-05	-0.752447	-1.14932
61748295	chr11:61748295:T:C	5.21882e-18	-0.0625583	-1.08145	4.34715e-05	-1.56064	-1.10179	4.3836e-05	-1.55961	-1.10142
61748397	chr11:61748397:TA:T	7.19626e-19	-2.14504	-0.980266	5.73566e-05	-1.21312	-1.17214	5.77633e-05	-1.21275	-1.17239
61748491	chr11:61748491:G:C	5.82088e-18	-3.75216e-10	-1.03483	0.000199414	-3.75216e-10	-1.13916	0.000200711	-3.75216e-10	-1.13963
61749004	chr11:61749004:G:A	1.58293e-18	-1.16956	-1.16745	2.88077e-05	-2.1324	-0.941499	2.90334e-05	-2.13248	-0.94057
61750765	chr11:61750765:G:A	5.51924e-17	2.23931	-1.02476	2.81547e-05	-2.11769	-0.979141	2.83216e-05	-2.11733	-0.98054
61751514	chr11:61751514:T:C	9.7171e-18	0.68498	-1.20737	2.32367e-05	-2.11073	-1.17808	2.34083e-05	-2.11044	-1.17796
61751727	chr11:61751727:G:A	1.00531e-17	-3.75216e-10	-0.4884	0.000341048	-3.75216e-10	-0.602516	0.00034331	-3.75216e-10	-0.602859
61752070	chr11:61752070:T:C	6.61966e-18	-0.175207	-0.731028	3.08921e-05	-2.15666	-0.847386	3.10642e-05	-2.15673	-0.848703
61753141	chr11:61753141:TG:T	8.80525e-18	-3.75216e-10	-0.620931	0.000280623	-3.75216e-10	-0.797527	0.000282328	-3.75216e-10	-0.798424
61753597	chr11:61753597:C:A	5.69782e-18	-3.75216e-10	-1.0562	0.000201902	-3.75216e-10	-1.12676	0.000203244	-3.75216e-10	-1.12708
61753846	chr11:61753846:G:A	1.02799e-16	2.51592	-0.679423	4.79805e-05	-2.15289	-0.41085	4.82957e-05	-2.15306	-0.411089
61753974	chr11:61753974:C:A	5.6968e-17	2.40659	-1.16038	2.81928e-05	-2.1531	-0.942369	2.84017e-05	-2.15323	-0.94181
61754030	chr11:61754030:G:A	5.43941e-18	-3.75216e-10	-1.10261	0.000201778	-3.75216e-10	-1.12737	0.000203143	-3.75216e-10	-1.12758
61754149	chr11:61754149:G:A	1.15892e-16	2.79805	-0.841673	4.01647e-05	-2.15852	-0.583026	4.04426e-05	-2.15856	-0.583044
61754435	chr11:61754435:C:T	5.36732e-18	-3.75216e-10	-1.11595	0.000191073	-3.75216e-10	-1.18188	0.000192354	-3.75216e-10	-1.18215
61755828	chr11:61755828:GA:G	1.60242e-16	2.89194	-0.611532	5.47379e-05	-2.15717	-0.274812	5.51262e-05	-2.15725	-0.274617
61755975	chr11:61755975:G:A	5.02177e-18	-3.75216e-10	-1.1825	0.000184051	-3.75216e-10	-1.21933	0.000185311	-3.75216e-10	-1.21946
61756545	chr11:61756545:G:C	2.05145e-17	-3.75216e-10	0.22485	0.000682446	-3.75216e-10	0.0911434	0.000686556	-3.75216e-10	0.0901949
61756647	chr11:61756647:G:A	6.37643e-17	2.49181	-1.1329	2.7688e-05	-2.13987	-0.97367	2.78775e-05	-2.14012	-0.97355
61757035	chr11:61757035:T:C	1.7469e-18	-1.3623	-0.876134	4.54976e-05	-2.14243	-0.474452	4.58855e-05	-2.14243	-0.472912
61757502	chr11:61757502:G:A	2.87344e-17	1.55288	-0.99107	3.32461e-05	-2.15868	-0.771919	3.34879e-05	-2.15867	-0.771641
61757548	chr11:61757548:G:A	3.74947e-17	1.71791	-0.889996	3.13824e-05	-2.15601	-0.832281	3.15488e-05	-2.15592	-0.834038
61758255	chr11:61758255:A:G	8.00981e-18	-3.75216e-10	-0.715612	0.000221017	-3.75216e-10	-1.0363	0.000222427	-3.75216e-10	-1.03689
61758258	chr11:61758258:G:A	4.48511e-17	1.77581	-0.76874	4.30216e-05	-2.15331	-0.519525	4.33264e-05	-2.15323	-0.519501
61758345	chr11:61758345:C:T	1.92746e-18	-1.61442	-0.525655	0.000577746	0.451874	-0.52728	0.000580229	0.449702	-0.527771
61758572	chr11:61758572:G:C	4.83093e-18	-3.75216e-10	-1.22124	0.000181405	-3.75216e-10	-1.23381	0.000182661	-3.75216e-10	-1.23386
61758599	chr11:61758599:T:C	1.08997e-18	-1.96156	-0.748574	3.28333e-05	-2.07233	-0.870769	3.3039e-05	-2.07247	-0.871336
61759084	chr11:61759084:G:A	1.58183e-18	-2.15878	-0.17892	8.98474e-05	-1.53566	-0.40077	9.0332e-05	-1.53622	-0.401782
61759208	chr11:61759208:A:T	4.92357e-18	-3.75216e-10	-1.20225	0.000198363	-3.75216e-10	-1.14444	0.00019982	-3.75216e-10	-1.14408
61759651	chr11:61759651:C:T	4.16303e-17	0.936565	-0.00401725	2.8455e-05	-2.06723	-1.01899	2.86149e-05	-2.06706	-1.0205
61759794	chr11:61759794:G:A	1.80381e-18	-2.04733	-0.159048	5.72477e-05	-2.0001	-0.387055	5.75751e-05	-2.00031	-0.388093
61760161	chr11:61760161:G:A	9.44306e-18	-3.75216e-10	-0.550999	0.000317646	-3.75216e-10	-0.673603	0.00031973	-3.75216e-10	-0.674016
61760455	chr11:61760455:C:T	5.03841e-18	-1.78756	0.608373	0.000348499	-2.06658	1.48567	0.000351503	-2.06644	1.48717
61760629	chr11:61760629:T:C	1.14052e-18	-1.99464	-0.670155	3.60345e-05	-2.05008	-0.799984	3.62583e-05	-2.05025	-0.800577
61760834	chr11:61760834:C:A	6.04082e-18	-0.227601	-0.770139	2.74834e-05	-2.15227	-0.968691	2.76357e-05	-2.15218	-0.970207
61761342	chr11:61761342:C:T	2.12591e-18	-1.57079	-0.471296	9.44974e-05	-2.15341	0.267446	9.53139e-05	-2.15339	0.26907
61761479	chr11:61761479:G:A	7.52513e-18	-3.75216e-10	-0.778031	0.000265299	-3.75216e-10	-0.853684	0.000267016	-3.75216e-10	-0.854183
61761795	chr11:61761795:T:G	1.9478e-18	-1.45854	-0.671037	7.3194e-05	-2.15028	0.00885635	7.38111e-05	-2.15025	0.0102654
61762604	chr11:61762604:G:A	5.04655e-18	-3.75216e-10	-1.17757	0.000204405	-3.75216e-10	-1.11444	0.000205913	-3.75216e-10	-1.11404
61762859	chr11:61762859:G:A	2.65458e-17	0.779869	-0.297276	0.000539138	-0.190383	0.0458138	0.000544252	-0.189918	0.047838
61762983	chr11:61762983:G:A	4.89039e-18	-3.75216e-10	-1.20901	0.000196561	-3.75216e-10	-1.15357	0.000198011	-3.75216e-10	-1.15317
61763028	chr11:61763028:A:G	8.24575e-18	-0.686582	-2.74067e-10	0.000122596	-1.62564	-2.74067e-10	0.000123472	-1.62548	-2.74067e-10
61763041	chr11:61763041:G:A	5.62512e-18	-3.75216e-10	-1.06904	0.000221816	-3.75216e-10	-1.03269	0.000223413	-3.75216e-10	-1.03247
61763229	chr11:61763229:G:A	4.84076e-18	-3.75216e-10	-1.21921	0.000188272	-3.75216e-10	-1.19665	0.000189619	-3.75216e-10	-1.19647
61763244	chr11:61763244:A:G	4.97333e-18	-3.75216e-10	-1.19219	0.000180584	-3.75216e-10	-1.23835	0.000181852	-3.75216e-10	-1.2383
61763871	chr11:61763871:A:C	1.0471e-17	-3.75216e-10	-0.447668	0.000359143	-3.75216e-10	-0.55082	0.000361658	-3.75216e-10	-0.550793
61764056	chr11:61764056:C:T	1.07059e-17	-3.75216e-10	-0.425482	0.000372143	-3.75216e-10	-0.515262	0.000374556	-3.75216e-10	-0.515752
61764319	chr11:61764319:C:T	6.98441e-18	-3.75216e-10	-0.852599	0.000245212	-3.75216e-10	-0.932417	0.000246854	-3.75216e-10	-0.932694
61764338	chr11:61764338:A:G	1.07859e-15	4.18713	-2.74067e-10	0.000828168	0.284677	-2.74067e-10	0.000833507	0.284149	-2.74067e-10
61764519	chr11:61764519:A:G	2.97147e-18	-0.468094	-1.23913	6.01124e-05	-1.50065	-0.837669	6.05561e-05	-1.50146	-0.836464
61764577	chr11:61764577:C:T	4.91246e-18	-3.75216e-10	-1.20451	0.000199235	-3.75216e-10	-1.14005	0.0002007	-3.75216e-10	-1.13968
61764728	chr11:61764728:C:T	5.78973e-19	-2.12555	-1.21723	2.29872e-05	-2.0669	-1.2327	2.31418e-05	-2.06709	-1.23276
61765412	chr11:61765412:T:TGTG	5.46368e-18	-3.75216e-10	-1.09816	0.000200865	-3.75216e-10	-1.1319	0.000202239	-3.75216e-10	-1.13204
61766325	chr11:61766325:A:T	7.90112e-19	-1.8074	-1.22446	0.000129091	-0.354348	-1.21967	0.000129582	-0.357336	-1.21984
61766428	chr11:61766428:A:G	1.08006e-17	-3.75216e-10	-0.416681	0.000368682	-3.75216e-10	-0.524606	0.00037128	-3.75216e-10	-0.524537
61766436	chr11:61766436:T:C	6.98536e-19	-1.97976	-1.17528	0.000217757	0.100413	-1.15157	0.000218638	0.0969162	-1.15099
61766496	chr11:61766496:A:T	1.0533e-17	-3.75216e-10	-0.441767	0.000360276	-3.75216e-10	-0.54767	0.000362815	-3.75216e-10	-0.547598
61766538	chr11:61766538:C:T	7.79335e-19	-1.83798	-1.20761	2.92124e-05	-1.8263	-1.23365	2.94033e-05	-1.82666	-1.23372
61766837	chr11:61766837:C:T	4.79011e-18	-3.75216e-10	-1.22973	0.000180267	-3.75216e-10	-1.2401	0.000181524	-3.75216e-10	-1.24011
61766856	chr11:61766856:G:A	4.97489e-18	-3.75216e-10	-1.19188	0.000183847	-3.75216e-10	-1.22044	0.000185109	-3.75216e-10	-1.22055
61767400	chr11:61767400:A:C	1.19039e-18	-1.40263	-1.21937	7.07934e-05	-1.08629	-1.08848	7.11655e-05	-1.08796	-1.08853
61767566	chr11:61767566:C:G	1.03471e-17	-3.75216e-10	-0.459577	0.000354181	-3.75216e-10	-0.564733	0.000356674	-3.75216e-10	-0.56467
61767674	chr11:61767674:A:C	7.02643e-19	-1.95356	-1.19563	0.000188133	-0.0220975	-1.17529	0.000188903	-0.0254624	-1.1748
61768160	chr11:61768160:C:T	4.91911e-18	-3.75216e-10	-1.20315	0.000190505	-3.75216e-10	-1.18486	0.000191865	-3.75216e-10	-1.1847
61768917	chr11:61768917:G:A	5.09172e-18	-3.75216e-10	-1.16866	0.000205059	-3.75216e-10	-1.11124	0.000206554	-3.75216e-10	-1.11093
61768958	chr11:61768958:C:T	1.79349e-18	-1.35263	-0.859489	0.000125014	-0.967044	-0.639074	0.000125675	-0.96912	-0.638671
61769111	chr11:61769111:G:A	1.48947e-18	-1.19059	-1.20727	7.13866e-05	-1.11619	-1.05024	7.17562e-05	-1.11795	-1.05027
61769579	chr11:61769579:C:T	6.31641e-18	-3.75216e-10	-0.953129	0.00024698	-3.75216e-10	-0.925231	0.000248808	-3.75216e-10	-0.924811
61769788	chr11:61769788:G:A	4.7934e-18	-3.75216e-10	-1.22904	0.000180535	-3.75216e-10	-1.23862	0.000181804	-3.75216e-10	-1.23856
61769938	chr11:61769938:G:A	5.07505e-18	-3.75216e-10	-1.17194	0.000200458	-3.75216e-10	-1.13394	0.000201915	-3.75216e-10	-1.13365
61770057	chr11:61770057:T:G	7.51728e-17	2.55628	-1.03277	2.32235e-05	-2.1075	-1.18188	2.33912e-05	-2.10769	-1.18145
61770176	chr11:61770176:TG:T	1.24444e-18	-1.34709	-1.2305	0.000125378	-0.368206	-1.235	0.000125863	-0.371427	-1.23487
61770218	chr11:61770218:G:A	2.16744e-18	-2.02273	-2.74067e-10	0.000227295	-1.00829	-2.74067e-10	0.000228119	-1.01163	-2.74067e-10
61771134	chr11:61771134:A:G	1.65354e-18	-1.08359	-1.20977	8.59684e-05	-0.76	-1.22056	8.63578e-05	-0.76265	-1.22034
61772269	chr11:61772269:A:T	4.7611e-18	-3.75216e-10	-1.2358	0.000185238	-3.75216e-10	-1.2129	0.000186562	-3.75216e-10	-1.21273
61773182	chr11:61773182:G:T	5.21183e-18	-3.75216e-10	-1.14535	0.000189752	-3.75216e-10	-1.18882	0.000191033	-3.75216e-10	-1.18905
61773336	chr11:61773336:A:C	1.409e-17	-3.75216e-10	-0.150815	0.000627869	-3.75216e-10	0.00779159	0.000633044	-3.75216e-10	0.00904681
61773387	chr11:61773387:G:A	5.36086e-18	-3.75216e-10	-1.11716	0.000191549	-3.75216e-10	-1.1794	0.000192845	-3.75216e-10	-1.17961
61773840	chr11:61773840:G:A	4.84251e-18	-3.75216e-10	-1.21885	0.000181157	-3.75216e-10	-1.23518	0.000182418	-3.75216e-10	-1.23519
61773855	chr11:61773855:G:A	4.7776e-18	-3.75216e-10	-1.23234	0.000180483	-3.75216e-10	-1.2389	0.00018174	-3.75216e-10	-1.23892
61774416	chr11:61774416:A:G	6.09538e-18	-3.75216e-10	-0.988749	0.000191586	-3.75216e-10	-1.1792	0.000192893	-3.75216e-10	-1.17936
61775250	chr11:61775250:G:A	4.87877e-18	-3.75216e-10	-1.21139	0.000182113	-3.75216e-10	-1.22991	0.000183375	-3.75216e-10	-1.22996
61775900	chr11:61775900:A:C	5.261e-18	-3.75216e-10	-1.13596	0.000205473	-3.75216e-10	-1.10923	0.000206955	-3.75216e-10	-1.10899
61776027	chr11:61776027:T:C	4.95942e-08	22.7117	-0.880856	2.1227e-05	-2.1484	-1.23087	2.13689e-05	-2.1487	-1.23086
61776489	chr11:61776489:T:C	8.88501e-06	25.827	1.19215	2.91853e-05	-2.1509	-0.909969	2.93744e-05	-2.15067	-0.910702
61778370	chr11:61778370:C:T	1.66493e-17	0.016086	-2.74067e-10	0.000101874	-1.8108	-2.74067e-10	0.000102561	-1.81104	-2.74067e-10
61778501	chr11:61778501:G:C	5.7633e-18	-3.75216e-10	-1.04477	0.00020822	-3.75216e-10	-1.09595	0.000209603	-3.75216e-10	-1.09628
61778734	chr11:61778734:G:GC	7.01531e-18	-3.75216e-10	-0.848184	0.000287536	-3.75216e-10	-0.773192	0.000289672	-3.75216e-10	-0.772745
61779120	chr11:61779120:A:G	1.96825e-05	25.5642	2.25028	2.27465e-05	-2.15888	-1.15125	2.2879e-05	-2.15887	-1.1524
61779416	chr11:61779416:G:A	2.91744e-18	-1.72557	-2.74067e-10	0.000129938	-1.56748	-2.74067e-10	0.000130562	-1.56965	-2.74067e-10
61779596	chr11:61779596:G:A	6.03159e-14	6.65706	1.55402	2.88427e-05	-2.15323	-0.919456	2.90069e-05	-2.15321	-0.920748
61779765	chr11:61779765:C:T	2.28874e-07	21.2919	2.06829	2.33708e-05	-2.1524	-1.13065	2.34997e-05	-2.15261	-1.13189
61780479	chr11:61780479:C:T	1.32579e-18	-1.9998	-0.514468	4.20175e-05	-2.07332	-0.623131	4.23197e-05	-2.07363	-0.622607
61780686	chr11:61780686:C:T	5.54345e-18	-3.75216e-10	-1.08366	0.000200585	-3.75216e-10	-1.1333	0.000201944	-3.75216e-10	-1.1335
61781087	chr11:61781087:A:G	2.51289e-14	5.37782	1.95768	3.81656e-05	-2.11377	-0.678839	3.82965e-05	-2.11402	-0.682112
61781324	chr11:61781324:G:A	1.96836e-18	-2.11908	-2.74067e-10	8.56017e-05	-1.98483	-2.74067e-10	8.61434e-05	-1.98548	-2.74067e-10
61781402	chr11:61781402:G:A	3.33447e-15	5.84066	-0.524874	5.47696e-05	-2.12635	-0.305059	5.50004e-05	-2.12612	-0.308029
61781553	chr11:61781553:G:A	0.000929375	30.3139	1.35538	2.14901e-05	-2.12838	-1.23857	2.16462e-05	-2.12796	-1.23871
61781959	chr11:61781959:G:C	4.82284e-18	-3.75216e-10	-1.22292	0.000180841	-3.75216e-10	-1.23692	0.000182094	-3.75216e-10	-1.23697
61783653	chr11:61783653:C:G	5.44546e-18	-3.75216e-10	-1.1015	0.000212842	-3.75216e-10	-1.07399	0.000214359	-3.75216e-10	-1.07384
61783884	chr11:61783884:T:C	0.000446863	29.6424	1.29454	3.05542e-05	-2.12485	-0.890183	3.0762e-05	-2.12436	-0.890853
61784455	chr11:61784455:A:C	0.000500569	29.4861	1.5644	2.12691e-05	-2.14576	-1.23152	2.14161e-05	-2.14549	-1.23186
61784624	chr11:61784624:C:T	5.45689e-18	-3.75216e-10	-1.0994	0.000224781	-3.75216e-10	-1.01941	0.000226411	-3.75216e-10	-1.01914
61784882	chr11:61784882:G:A	6.04868e-18	-3.75216e-10	-0.996439	0.000256783	-3.75216e-10	-0.886308	0.000258791	-3.75216e-10	-0.885473
61785189	chr11:61785189:C:T	5.27526e-18	-3.75216e-10	-1.13325	0.000193717	-3.75216e-10	-1.16814	0.000195025	-3.75216e-10	-1.16836
61785208	chr11:61785208:G:T	0.00151992	30.0105	2.15069	2.25729e-05	-2.14154	-1.17624	2.2717e-05	-2.14123	-1.17715
61785729	chr11:61785729:G:A	5.55358e-19	-2.14478	-1.23964	5.50053e-05	-1.1928	-1.23431	5.52871e-05	-1.19449	-1.23446
61786092	chr11:61786092:C:T	7.15024e-18	-3.75216e-10	-0.829133	0.000286176	-3.75216e-10	-0.777935	0.000288287	-3.75216e-10	-0.777535
61786294	chr11:61786294:C:T	1.0891e-17	-3.75216e-10	-0.408342	0.000377066	-3.75216e-10	-0.502121	0.000379539	-3.75216e-10	-0.502536
61786960	chr11:61786960:T:C	5.78295e-18	-3.75216e-10	-1.04137	0.000209006	-3.75216e-10	-1.09218	0.000210393	-3.75216e-10	-1.09251
61787702	chr11:61787702:G:A	5.03314e-18	-3.75216e-10	-1.18024	0.000200499	-3.75216e-10	-1.13373	0.000201934	-3.75216e-10	-1.13355
61788567	chr11:61788567:A:C	3.15241e-14	6.33463	1.2276	2.64082e-05	-2.11462	-1.04624	2.65668e-05	-2.11454	-1.04729
61788602	chr11:61788602:C:T	1.89157e-18	-2.15888	-2.74067e-10	0.000100604	-1.82335	-2.74067e-10	0.000101198	-1.82441	-2.74067e-10
61788988	chr11:61788988:T:C	7.03351e-18	-3.75216e-10	-0.845594	0.000294785	-3.75216e-10	-0.748293	0.000297053	-3.75216e-10	-0.747583
61790331	chr11:61790331:T:C	7.15711e-18	-3.75216e-10	-0.828174	0.000466106	-3.75216e-10	-0.290127	0.000468505	-3.75216e-10	-0.291946
61790354	chr11:61790354:T:C	0.00135354	30.1015	1.94376	2.20607e-05	-2.13859	-1.20215	2.22068e-05	-2.13825	-1.20285
61790396	chr11:61790396:T:C	7.84427e-19	-1.87537	-1.16371	4.75222e-05	-1.37935	-1.194	4.78238e-05	-1.38041	-1.19356
61790956	chr11:61790956:G:A	6.54106e-18	-3.75216e-10	-0.91818	0.000260174	-3.75216e-10	-0.873189	0.000262083	-3.75216e-10	-0.872833
61791717	chr11:61791717:T:C	4.75204e-18	-3.75216e-10	-1.23771	0.000181733	-3.75216e-10	-1.232	0.000183008	-3.75216e-10	-1.23196
61791974	chr11:61791974:C:T	5.75109e-18	-3.75216e-10	-1.04689	0.000232598	-3.75216e-10	-0.985227	0.000234327	-3.75216e-10	-0.984776
61792563	chr11:61792563:C:T	1.89364e-18	-2.15778	-2.74067e-10	0.000160175	-1.35827	-2.74067e-10	0.000161463	-1.35722	-2.74067e-10
61792609	chr11:61792609:G:A	9.8708e-17	-3.75216e-10	1.79589	0.00018756	-3.75216e-10	-1.20044	0.00018873	-3.75216e-10	-1.20117
61792789	chr11:61792789:C:T	1.12233e-16	3.15348	-1.22918	3.19094e-05	-1.77009	-1.20154	3.21158e-05	-1.77021	-1.20193
61793816	chr11:61793816:A:G	2.71799e-18	-1.79639	-2.74067e-10	7.33694e-05	-2.13903	-2.74067e-10	7.38722e-05	-2.13916	-2.74067e-10
61794420	chr11:61794420:C:T	4.74852e-18	-3.75216e-10	-1.23845	0.000180297	-3.75216e-10	-1.23993	0.000181557	-3.75216e-10	-1.23993
61794525	chr11:61794525:A:T	5.04683e-18	-3.75216e-10	-1.17752	0.00018523	-3.75216e-10	-1.21294	0.000186495	-3.75216e-10	-1.21309
61794752	chr11:61794752:T:G	6.51402e-18	-3.75216e-10	-0.922323	0.000231533	-3.75216e-10	-0.989817	0.000233053	-3.75216e-10	-0.990229
61796587	chr11:61796587:C:T	9.95299e-18	-3.75216e-10	-0.498407	0.000363228	-3.75216e-10	-0.539511	0.000365692	-3.75216e-10	-0.5397
61797722	chr11:61797722:C:T	5.3731e-18	-3.75216e-10	-1.11487	0.000225091	-3.75216e-10	-1.01803	0.000226836	-3.75216e-10	-1.01727
61797904	chr11:61797904:T:C	1.02787e-17	-3.75216e-10	-0.46621	0.000353989	-3.75216e-10	-0.565274	0.000356292	-3.75216e-10	-0.565741
61798104	chr11:61798104:C:G	3.41262e-17	-3.75216e-10	0.733787	0.000863422	-3.75216e-10	0.326364	0.000868365	-3.75216e-10	0.325119
61798141	chr11:61798141:G:A	9.38643e-18	-3.75216e-10	-0.557015	0.000342894	-3.75216e-10	-0.597119	0.000345226	-3.75216e-10	-0.597293
61798410	chr11:61798410:C:T	5.30909e-18	-3.75216e-10	-1.12686	0.00020724	-3.75216e-10	-1.10066	0.00020874	-3.75216e-10	-1.1004
61798436	chr11:61798436:T:C	0.0116804	31.9125	2.28787	2.65171e-05	-1.98273	-1.17402	2.66965e-05	-1.98193	-1.17503
61798885	chr11:61798885:C:T	4.77534e-18	-3.75216e-10	-1.23281	0.000183114	-3.75216e-10	-1.22443	0.000184401	-3.75216e-10	-1.22438
61800198	chr11:61800198:T:G	2.04622e-18	-2.08028	-2.74067e-10	0.000193221	-1.17071	-2.74067e-10	0.000194705	-1.17001	-2.74067e-10
61800281	chr11:61800281:C:A	0.277915	34.7036	2.66619	2.25421e-05	-2.14286	-1.1763	2.26868e-05	-2.14252	-1.17719
61800623	chr11:61800623:C:T	5.20327e-18	-3.75216e-10	-1.14699	0.000192101	-3.75216e-10	-1.17652	0.000193405	-3.75216e-10	-1.17671
61800988	chr11:61800988:A:C	7.79269e-18	-3.75216e-10	-0.743093	0.000264842	-3.75216e-10	-0.855405	0.000266536	-3.75216e-10	-0.855983
61802358	chr11:61802358:C:T	0.000905042	29.3358	2.30687	2.21105e-05	-2.15559	-1.18289	2.22477e-05	-2.15546	-1.1838
61802601	chr11:61802601:T:C	4.23257e-18	-1.35347	-2.74067e-10	7.22313e-05	-2.15467	-2.74067e-10	7.27329e-05	-2.1547	-2.74067e-10
61803311	chr11:61803311:T:C	0.000967069	29.3981	2.31086	2.21369e-05	-2.15491	-1.18238	2.22744e-05	-2.15476	-1.18329
61803910	chr11:61803910:G:A	0.182312	34.2317	2.71656	2.25413e-05	-2.14961	-1.16958	2.26832e-05	-2.14934	-1.17053
61804006	chr11:61804006:T:C	0.000928809	29.3754	2.29329	2.20818e-05	-2.15518	-1.1846	2.22193e-05	-2.15504	-1.18549
61805050	chr11:61805050:G:A	5.4426e-18	-3.75216e-10	-1.10202	0.000228966	-3.75216e-10	-1.00096	0.000230748	-3.75216e-10	-1.00017
61806212	chr11:61806212:T:C	0.000879108	29.288	2.32566	2.23285e-05	-2.15639	-1.17228	2.24651e-05	-2.15628	-1.17325
61806464	chr11:61806464:A:G	1.3767e-17	-3.75216e-10	-0.174006	0.000465299	-3.75216e-10	-0.291859	0.00046829	-3.75216e-10	-0.292406
61806640	chr11:61806640:CCT:C	4.97792e-18	-3.75216e-10	-1.19127	0.00019393	-3.75216e-10	-1.16704	0.00019533	-3.75216e-10	-1.1668
61807420	chr11:61807420:A:G	7.82482e-18	-3.75216e-10	-0.738979	0.000345469	-3.75216e-10	-0.589638	0.000348276	-3.75216e-10	-0.588496
61807686	chr11:61807686:A:G	0.000727084	29.2415	2.18226	2.17795e-05	-2.15623	-1.19734	2.1917e-05	-2.1561	-1.19813
61807739	chr11:61807739:GTC:G	5.093e-18	-3.75216e-10	-1.16841	0.00019763	-3.75216e-10	-1.14814	0.000199049	-3.75216e-10	-1.14794
61808793	chr11:61808793:C:T	4.81621e-18	-3.75216e-10	-1.22429	0.000185435	-3.75216e-10	-1.21184	0.000186746	-3.75216e-10	-1.21175
61811586	chr11:61811586:G:A	2.59965e-17	0.461683	-2.74067e-10	0.000136089	-1.52123	-2.74067e-10	0.000137047	-1.52117	-2.74067e-10
61811909	chr11:61811909:T:G	1.9176e-17	0.15738	-2.74067e-10	7.84239e-05	-2.07241	-2.74067e-10	7.89564e-05	-2.0726	-2.74067e-10
61811991	chr11:61811991:A:G	0.00201762	30.216	2.22846	2.22311e-05	-2.1407	-1.19235	2.2375e-05	-2.14037	-1.19318
61812198	chr11:61812198:C:T	1.2613e-17	-3.75216e-10	-0.261553	0.000429561	-3.75216e-10	-0.371775	0.000432333	-3.75216e-10	-0.372296
61812288	chr11:61812288:T:C	0.0821332	33.6121	2.53873	2.18759e-05	-2.15751	-1.19164	2.20136e-05	-2.15741	-1.19242
61812781	chr11:61812781:A:G	5.76333e-18	-3.75216e-10	-1.04476	0.000226735	-3.75216e-10	-1.01076	0.000228376	-3.75216e-10	-1.0105
61813163	chr11:61813163:C:T	0.234839	34.6434	2.558	2.22197e-05	-2.1441	-1.18946	2.23643e-05	-2.14377	-1.19026
61814184	chr11:61814184:G:A	1.44433e-16	-3.75216e-10	2.17654	0.000188973	-3.75216e-10	-1.19294	0.000190149	-3.75216e-10	-1.19368
61814292	chr11:61814292:T:C	0.0352565	34.8085	0.496632	2.55327e-05	-2.08804	-1.10654	2.57251e-05	-2.08726	-1.10677
61814686	chr11:61814686:G:A	5.33802e-18	-3.75216e-10	-1.12142	0.000195126	-3.75216e-10	-1.1609	0.000196453	-3.75216e-10	-1.16107
61814825	chr11:61814825:C:G	2.75869e-18	-1.78152	-2.74067e-10	7.22414e-05	-2.15453	-2.74067e-10	7.27407e-05	-2.15459	-2.74067e-10
61815236	chr11:61815236:T:C	0.151094	34.1447	2.61571	2.21978e-05	-2.15221	-1.18233	2.23386e-05	-2.15199	-1.18319
61815361	chr11:61815361:G:A	5.579e-18	-3.75216e-10	-1.07727	0.000218799	-3.75216e-10	-1.04638	0.000220378	-3.75216e-10	-1.04615
61817159	chr11:61817159:A:G	6.96565e-18	-3.75216e-10	-0.855288	0.000216507	-3.75216e-10	-1.05692	0.000217863	-3.75216e-10	-1.05763
61818856	chr11:61818856:C:CT	0.00143127	29.6922	2.40891	2.25255e-05	-2.15097	-1.16892	2.26647e-05	-2.15076	-1.16993
61819414	chr11:61819414:C:T	1.0479e-18	-1.51013	-1.23936	2.83028e-05	-1.8533	-1.23829	2.84777e-05	-1.85399	-1.23838
61819610	chr11:61819610:C:T	9.35904e-18	-3.75216e-10	-0.559936	0.000340495	-3.75216e-10	-0.604138	0.000342805	-3.75216e-10	-0.604331
61820590	chr11:61820590:G:C	5.05603e-18	-3.75216e-10	-1.1757	0.000206881	-3.75216e-10	-1.10239	0.000208452	-3.75216e-10	-1.10178
61820833	chr11:61820833:A:G	0.000518137	30.2216	0.863347	2.218e-05	-2.11577	-1.21958	2.23373e-05	-2.11528	-1.21995
61822009	chr11:61822009:A:G	0.00971095	33.9398	0.0759096	2.15074e-05	-2.12736	-1.23878	2.16671e-05	-2.12686	-1.23884
61822576	chr11:61822576:G:T	4.79217e-18	-3.75216e-10	-1.2293	0.000183989	-3.75216e-10	-1.21966	0.000185283	-3.75216e-10	-1.21961
61823166	chr11:61823166:C:T	5.56847e-18	-3.75216e-10	-1.07916	0.000218701	-3.75216e-10	-1.04683	0.000220281	-3.75216e-10	-1.04659
61823566	chr11:61823566:G:C	5.05702e-18	-3.75216e-10	-1.1755	0.000196309	-3.75216e-10	-1.15485	0.000197719	-3.75216e-10	-1.15465
61823587	chr11:61823587:G:A	4.07417e-18	-1.39161	-2.74067e-10	0.000494481	-0.23103	-2.74067e-10	0.000496369	-0.234174	-2.74067e-10
61824639	chr11:61824639:G:T	1.36249e-17	-3.75216e-10	-0.184384	0.000495661	-3.75216e-10	-0.228647	0.000498946	-3.75216e-10	-0.228995
61824890	chr11:61824890:A:G	0.000126838	29.7319	-0.0542012	2.35301e-05	-2.10629	-1.16997	2.37063e-05	-2.10567	-1.17008
61825016	chr11:61825016:C:A	3.94054e-18	-1.42496	-2.74067e-10	8.2579e-05	-2.02078	-2.74067e-10	8.3133e-05	-2.02105	-2.74067e-10
61825533	chr11:61825533:A:G	0.0001721	29.7642	0.21866	2.57084e-05	-2.10252	-1.0852	2.59005e-05	-2.10187	-1.08536
61825744	chr11:61825744:T:A	4.79301e-18	-3.75216e-10	-1.22912	0.000189485	-3.75216e-10	-1.19023	0.000190857	-3.75216e-10	-1.18997
61825894	chr11:61825894:A:G	1.40817e-17	-3.75216e-10	-0.151401	0.000511532	-3.75216e-10	-0.19713	0.000514926	-3.75216e-10	-0.19747
61826039	chr11:61826039:C:T	5.53593e-18	-3.75216e-10	-1.08502	0.000217315	-3.75216e-10	-1.05319	0.000218883	-3.75216e-10	-1.05296
61826205	chr11:61826205:C:T	1.38931e-17	-3.75216e-10	-0.164887	0.000505711	-3.75216e-10	-0.208575	0.00050908	-3.75216e-10	-0.208888
61827448	chr11:61827448:CT:C	0.00107678	29.9494	1.86711	2.14599e-05	-2.14385	-1.2245	2.16056e-05	-2.14357	-1.22497
61828092	chr11:61828092:C:T	3.11413e-14	6.06071	1.4893	2.91911e-05	-2.09802	-0.962655	2.936e-05	-2.09795	-0.963915
61828314	chr11:61828314:G:A	5.63969e-18	-3.75216e-10	-1.06645	0.000221701	-3.75216e-10	-1.03321	0.000223302	-3.75216e-10	-1.03297
61828850	chr11:61828850:CA:C	4.43522e-05	28.0088	0.61807	2.21228e-05	-2.15855	-1.17938	2.22655e-05	-2.1586	-1.17986
61829161	chr11:61829161:C:T	3.87097e-06	27.1914	-1.00315	2.1036e-05	-2.15663	-1.23167	2.11863e-05	-2.1565	-1.23164
61829956	chr11:61829956:C:T	7.17138e-18	-3.75216e-10	-0.826181	0.000293604	-3.75216e-10	-0.752307	0.000295794	-3.75216e-10	-0.751831
61829989	chr11:61829989:T:C	5.9226e-17	1.28508	-2.74067e-10	0.000149385	-1.42801	-2.74067e-10	0.000150347	-1.42855	-2.74067e-10
61830342	chr11:61830342:A:G	1.37711e-17	-3.75216e-10	-0.173705	0.000621449	-3.75216e-10	-0.00248617	0.000626575	-3.75216e-10	-0.00122377
61830500	chr11:61830500:A:G	0.000373616	29.3182	1.43973	2.79529e-05	-2.14506	-0.958954	2.81274e-05	-2.14477	-0.959977
61830816	chr11:61830816:C:T	1.60769e-13	8.08967	1.10177	3.27959e-05	-1.75734	-1.1869	3.29859e-05	-1.75778	-1.18763
61830919	chr11:61830919:A:G	2.88251e-17	0.564965	-2.74067e-10	8.73363e-05	-1.96477	-2.74067e-10	8.79196e-05	-1.96507	-2.74067e-10
61831875	chr11:61831875:G:A	6.84395e-14	7.03844	1.29898	2.60904e-05	-2.1565	-1.01647	2.62428e-05	-2.15648	-1.01762
61832519	chr11:61832519:C:T	3.81111e-18	-1.45836	-2.74067e-10	7.9057e-05	-2.06437	-2.74067e-10	7.96418e-05	-2.06395	-2.74067e-10
61832855	chr11:61832855:G:A	2.12212e-13	8.55809	0.910966	2.92095e-05	-1.84818	-1.21187	2.93864e-05	-1.84856	-1.2124
61832870	chr11:61832870:A:C	4.99441e-18	-3.75216e-10	-1.18796	0.000183687	-3.75216e-10	-1.22131	0.000184928	-3.75216e-10	-1.22153
61833377	chr11:61833377:G:A	1.83011e-17	-3.75216e-10	0.110681	0.000571168	-3.75216e-10	-0.0868567	0.000574654	-3.75216e-10	-0.0877251
61833730	chr11:61833730:G:A	3.09896e-17	0.637371	-2.74067e-10	8.93123e-05	-1.9424	-2.74067e-10	8.99092e-05	-1.94269	-2.74067e-10
61833884	chr11:61833884:C:T	5.59268e-18	-3.75216e-10	-1.07482	0.000202717	-3.75216e-10	-1.12273	0.000204065	-3.75216e-10	-1.12305
61833906	chr11:61833906:C:T	9.97764e-18	-3.75216e-10	-0.495933	0.000181445	-3.75216e-10	-1.23359	0.000182741	-3.75216e-10	-1.23342
61833990	chr11:61833990:G:A	7.23359e-18	-3.75216e-10	-0.817544	0.000296066	-3.75216e-10	-0.743959	0.000298275	-3.75216e-10	-0.743477
61834400	chr11:61834400:C:T	7.18334e-18	-3.75216e-10	-0.824515	0.000181861	-3.75216e-10	-1.2313	0.000183153	-3.75216e-10	-1.23117
61834436	chr11:61834436:A:G	7.39909e-18	-3.75216e-10	-0.794923	0.000181229	-3.75216e-10	-1.23478	0.000182512	-3.75216e-10	-1.23468
61834531	chr11:61834531:C:G	5.47708e-15	7.05009	-1.23804	4.23981e-05	-1.73458	-0.952856	4.27082e-05	-1.73512	-0.951984
61834696	chr11:61834696:A:G	5.12083e-18	-3.75216e-10	-1.16296	0.000199525	-3.75216e-10	-1.1386	0.000200961	-3.75216e-10	-1.13838
61835756	chr11:61835756:C:G	4.74604e-18	-3.75216e-10	-1.23897	0.000184391	-3.75216e-10	-1.21748	0.000185722	-3.75216e-10	-1.21724
61835765	chr11:61835765:C:T	6.77969e-10	17.607	-0.068666	4.37781e-05	-1.41561	-1.2398	4.41606e-05	-1.41391	-1.23975
61835886	chr11:61835886:A:T	8.94693e-10	17.8423	-0.0265444	4.61682e-05	-1.36211	-1.24014	4.65717e-05	-1.36036	-1.24014
61836038	chr11:61836038:C:A	8.74542e-06	28.185	-1.18178	2.69833e-05	-2.14383	-0.995496	2.72049e-05	-2.14351	-0.994581
61836119	chr11:61836119:T:A	5.43725e-18	-3.75216e-10	-1.10301	0.000195869	-3.75216e-10	-1.15709	0.000197187	-3.75216e-10	-1.15734
61836312	chr11:61836312:G:A	1.82187e-17	-3.75216e-10	0.106168	0.000472377	-3.75216e-10	-0.276763	0.000476075	-3.75216e-10	-0.275917
61836350	chr11:61836350:G:A	5.52053e-18	-3.75216e-10	-1.08781	0.00019822	-3.75216e-10	-1.14516	0.00019955	-3.75216e-10	-1.14543
61837310	chr11:61837310:A:T	5.11408e-11	15.8295	-0.875715	9.7183e-05	-1.46235	-0.395592	9.81293e-05	-1.46064	-0.394565
61837342	chr11:61837342:C:A	5.256e-06	27.7058	-1.21165	2.56533e-05	-2.1441	-1.04577	2.58495e-05	-2.14376	-1.04544
61837495	chr11:61837495:C:T	4.27902e-11	15.944	-1.16846	5.65659e-05	-1.61754	-0.781598	5.71232e-05	-1.61596	-0.780322
61837743	chr11:61837743:A:G	3.53736e-10	18.063	-1.17522	7.70412e-05	-1.31481	-0.775386	7.7838e-05	-1.31278	-0.774081
61838027	chr11:61838027:T:A	4.37181e-06	27.5373	-1.22742	2.68562e-05	-2.14563	-0.998417	2.70618e-05	-2.14531	-0.998061
61838106	chr11:61838106:T:G	1.52959e-17	0.557705	-0.626403	4.30514e-05	-2.08181	-0.590333	4.33875e-05	-2.0819	-0.589423
61838136	chr11:61838136:C:A	3.81675e-18	-1.45688	-2.74067e-10	0.000444886	-0.336722	-2.74067e-10	0.000446617	-0.339791	-2.74067e-10
61838141	chr11:61838141:C:T	2.13955e-15	3.82357	1.0485	5.08609e-05	-1.42673	-1.07872	5.11129e-05	-1.42756	-1.07989
61838307	chr11:61838307:CT:C	5.50071e-18	-3.75216e-10	-1.0914	0.000218585	-3.75216e-10	-1.04736	0.000220188	-3.75216e-10	-1.04701
61838744	chr11:61838744:A:G	4.87844e-18	-3.75216e-10	-1.21145	0.000190239	-3.75216e-10	-1.18626	0.000191599	-3.75216e-10	-1.18609
61838803	chr11:61838803:C:T	4.9034e-18	-3.75216e-10	-1.20635	0.000181204	-3.75216e-10	-1.23492	0.000182447	-3.75216e-10	-1.23503
61839028	chr11:61839028:C:T	2.50015e-16	2.72524	-2.74067e-10	0.000966019	0.438643	-2.74067e-10	0.000970303	0.436115	-2.74067e-10
61839170	chr11:61839170:A:G	7.47796e-06	28.0772	-1.23054	2.78434e-05	-2.12462	-0.983324	2.80623e-05	-2.12411	-0.982957
61839193	chr11:61839193:C:T	1.48442e-17	-3.75216e-10	-0.098671	0.00053966	-3.75216e-10	-0.1436	0.000543228	-3.75216e-10	-0.143964
61839461	chr11:61839461:T:A	6.49783e-18	-3.75216e-10	-0.924811	0.00026984	-3.75216e-10	-0.836711	0.000271885	-3.75216e-10	-0.836115
61839575	chr11:61839575:G:A	8.04615e-17	1.5915	-2.74067e-10	7.29033e-05	-2.14541	-2.74067e-10	7.33893e-05	-2.14571	-2.74067e-10
61839635	chr11:61839635:G:A	1.38083e-17	0.477877	-0.648888	4.18667e-05	-2.08328	-0.616765	4.21925e-05	-2.08339	-0.615858
61839696	chr11:61839696:A:G	3.01313e-16	3.46651	-0.554637	4.71611e-05	-1.36855	-1.21242	4.74318e-05	-1.36956	-1.21264
61839821	chr11:61839821:C:T	1.42551e-17	-3.75216e-10	-0.139164	0.000484798	-3.75216e-10	-0.250809	0.000487908	-3.75216e-10	-0.251366
61839911	chr11:61839911:C:A	4.86785e-18	-3.75216e-10	-1.21363	0.000182912	-3.75216e-10	-1.22553	0.000184179	-3.75216e-10	-1.22558
61839985	chr11:61839985:G:A	2.87658e-18	-1.73968	-2.74067e-10	0.000101254	-1.81691	-2.74067e-10	0.000102	-1.81652	-2.74067e-10
61840248	chr11:61840248:T:C	1.49693e-17	-3.75216e-10	-0.0902772	0.000484943	-3.75216e-10	-0.250509	0.000487769	-3.75216e-10	-0.251651
61840265	chr11:61840265:A:G	1.48367e-17	-3.75216e-10	-0.0991784	0.000539382	-3.75216e-10	-0.144115	0.000542948	-3.75216e-10	-0.144479
61841145	chr11:61841145:G:A	5.17358e-18	-3.75216e-10	-1.15272	0.000187355	-3.75216e-10	-1.20153	0.000188616	-3.75216e-10	-1.20178
61841661	chr11:61841661:T:C	5.82389e-18	-3.75216e-10	-1.03431	0.000228675	-3.75216e-10	-1.00224	0.000230309	-3.75216e-10	-1.00207
61841818	chr11:61841818:C:T	5.06024e-18	-3.75216e-10	-1.17486	0.000203254	-3.75216e-10	-1.12008	0.000204731	-3.75216e-10	-1.1198
61841976	chr11:61841976:A:G	2.73436e-18	-1.79038	-2.74067e-10	7.20865e-05	-2.15667	-2.74067e-10	7.25856e-05	-2.15673	-2.74067e-10
61842170	chr11:61842170:C:T	4.82205e-18	-3.75216e-10	-1.22308	0.00018116	-3.75216e-10	-1.23516	0.000182413	-3.75216e-10	-1.23522
61842236	chr11:61842236:C:G	2.26364e-18	-1.97931	-2.74067e-10	7.69734e-05	-2.09108	-2.74067e-10	7.74854e-05	-2.0914	-2.74067e-10
61842278	chr11:61842278:C:T	7.42537e-06	28.0381	-1.19848	2.81667e-05	-2.13079	-0.965613	2.84024e-05	-2.13038	-0.964636
61842371	chr11:61842371:G:A	4.934e-18	-3.75216e-10	-1.20013	0.000182152	-3.75216e-10	-1.2297	0.000183401	-3.75216e-10	-1.22982
61843122	chr11:61843122:T:C	5.05032e-18	-3.75216e-10	-1.17683	0.00019679	-3.75216e-10	-1.1524	0.000198188	-3.75216e-10	-1.15228
61843278	chr11:61843278:G:A	1.39725e-06	26.3851	-1.21585	2.46664e-05	-2.15383	-1.07527	2.48479e-05	-2.15364	-1.07509
61843561	chr11:61843561:T:C	6.27535e-18	0.187588	-1.14724	2.19895e-05	-2.14132	-1.20265	2.21438e-05	-2.14143	-1.20251
61843744	chr11:61843744:C:T	1.59149e-17	-3.75216e-10	-0.0290254	0.000185456	-3.75216e-10	-1.21172	0.000186686	-3.75216e-10	-1.21206
61844238	chr11:61844238:T:C	2.87599e-18	-1.73988	-2.74067e-10	0.000114249	-1.69616	-2.74067e-10	0.000115013	-1.69645	-2.74067e-10
61844461	chr11:61844461:A:G	4.88053e-18	-3.75216e-10	-1.21103	0.000182802	-3.75216e-10	-1.22614	0.00018406	-3.75216e-10	-1.22623
61844564	chr11:61844564:A:G	8.32592e-18	-3.75216e-10	-0.676906	0.000357409	-3.75216e-10	-0.55566	0.000360215	-3.75216e-10	-0.554792
61845358	chr11:61845358:C:T	7.55533e-16	3.37866	0.452485	4.54218e-05	-1.42798	-1.19056	4.56735e-05	-1.42877	-1.19121
61845665	chr11:61845665:C:T	6.18311e-18	-0.626091	-0.348366	5.2715e-05	-2.15719	-0.312448	5.31423e-05	-2.15717	-0.31135
61846019	chr11:61846019:T:C	4.98108e-18	-3.75216e-10	-1.19063	0.000205845	-3.75216e-10	-1.10742	0.000207401	-3.75216e-10	-1.10684
61846036	chr11:61846036:C:G	2.08632e-17	-3.75216e-10	0.241708	0.000524895	-3.75216e-10	-0.171341	0.000529056	-3.75216e-10	-0.170399
61846369	chr11:61846369:A:G	2.03231e-18	-0.975465	-1.11164	2.17584e-05	-2.15401	-1.20053	2.19086e-05	-2.15402	-1.2006
61846551	chr11:61846551:C:T	3.66015e-18	-0.563039	-0.935736	2.50778e-05	-2.15214	-1.06042	2.52532e-05	-2.15214	-1.0604
61847123	chr11:61847123:G:A	1.55849e-17	-3.75216e-10	-0.0499748	0.000183312	-3.75216e-10	-1.22335	0.00018454	-3.75216e-10	-1.22363
61847240	chr11:61847240:C:T	4.78519e-18	-3.75216e-10	-1.23075	0.000184804	-3.75216e-10	-1.21524	0.000186117	-3.75216e-10	-1.21512
61848037	chr11:61848037:G:T	4.74164e-18	-3.75216e-10	-1.2399	0.000182841	-3.75216e-10	-1.22592	0.000184134	-3.75216e-10	-1.22583
61848070	chr11:61848070:C:T	3.90387e-18	-0.561976	-0.872335	2.63809e-05	-2.15214	-1.00976	2.65654e-05	-2.15214	-1.00975
61848540	chr11:61848540:A:G	1.41405e-17	-3.75216e-10	-0.147234	0.000181437	-3.75216e-10	-1.23363	0.000182672	-3.75216e-10	-1.2338
61848597	chr11:61848597:A:G	5.56592e-18	-0.190194	-0.889422	2.72083e-05	-2.10634	-1.02468	2.73988e-05	-2.10633	-1.02467
61848850	chr11:61848850:A:G	1.00919e-17	0.755549	-1.2401	2.58369e-05	-1.94304	-1.23969	2.60154e-05	-1.94313	-1.23968
61849505	chr11:61849505:G:C	6.49317e-17	2.57407	-1.19702	4.84915e-05	-1.31436	-1.23879	4.8766e-05	-1.31569	-1.23877
61849543	chr11:61849543:C:G	8.42894e-18	0.485126	-1.14974	2.58231e-05	-2.03768	-1.14559	2.60072e-05	-2.03775	-1.14537
61849867	chr11:61849867:G:A	9.39515e-18	0.682862	-1.23895	2.53538e-05	-1.96387	-1.23774	2.55297e-05	-1.96395	-1.2377
61849939	chr11:61849939:G:A	4.83799e-18	-3.75216e-10	-1.21978	0.00018167	-3.75216e-10	-1.23235	0.000182927	-3.75216e-10	-1.23241
61850281	chr11:61850281:T:C	1.38923e-17	1.07468	-1.23962	3.18162e-05	-1.73591	-1.23866	3.20359e-05	-1.736	-1.23863
61850540	chr11:61850540:C:T	4.59133e-13	9.90815	0.332665	5.17947e-05	-1.41914	-1.06811	5.21474e-05	-1.41839	-1.06903
61850544	chr11:61850544:T:C	5.60286e-17	2.35389	-1.12431	6.44729e-05	-1.15058	-1.11771	6.49301e-05	-1.15072	-1.11746
61851136	chr11:61851136:A:G	6.7473e-05	30.1156	-1.06912	3.03063e-05	-1.78305	-1.24013	3.05789e-05	-1.78105	-1.24013
61851359	chr11:61851359:T:C	3.06879e-13	10.4406	-0.602649	2.25836e-05	-2.14482	-1.1725	2.27384e-05	-2.1447	-1.17274
61851709	chr11:61851709:T:C	2.72362e-17	1.54644	-1.03818	5.15085e-05	-1.47874	-1.01406	5.18855e-05	-1.4788	-1.01365
61851822	chr11:61851822:G:A	1.42962e-17	1.01978	-1.15606	3.22515e-05	-1.80878	-1.15219	3.24806e-05	-1.80886	-1.15199
61852166	chr11:61852166:C:G	2.11286e-17	-3.75216e-10	0.254347	0.000653722	-3.75216e-10	0.0481416	0.000657678	-3.75216e-10	0.0472231
61852357	chr11:61852357:C:A	4.78377e-18	-3.75216e-10	-1.23105	0.000194708	-3.75216e-10	-1.16304	0.000195827	-3.75216e-10	-1.16426
61852421	chr11:61852421:C:T	5.03337e-15	5.95834	-0.230773	2.11658e-05	-2.14237	-1.23978	2.13114e-05	-2.14253	-1.23972
61852556	chr11:61852556:C:T	9.28374e-18	-3.75216e-10	-0.568015	0.000262403	-3.75216e-10	-0.864659	0.000264327	-3.75216e-10	-0.864306
61852607	chr11:61852607:G:A	2.08243e-18	-2.06275	-2.74067e-10	0.000261244	-0.869086	-2.74067e-10	0.000262867	-0.869846	-2.74067e-10
61853722	chr11:61853722:G:A	5.00273e-18	-3.75216e-10	-1.1863	0.000308364	-3.75216e-10	-0.70326	0.000310805	-3.75216e-10	-0.702325
61853797	chr11:61853797:G:A	4.80991e-18	-3.75216e-10	-1.2256	0.000185435	-3.75216e-10	-1.21184	0.000186746	-3.75216e-10	-1.21174
61854084	chr11:61854084:G:C	4.69449e-06	27.6161	-1.23493	2.76517e-05	-1.96067	-1.15418	2.78811e-05	-1.95917	-1.15437
61854139	chr11:61854139:A:G	5.16809e-17	1.97802	-0.829215	2.64406e-05	-2.06618	-1.09346	2.66301e-05	-2.0652	-1.09425
61854719	chr11:61854719:A:G	2.35197e-17	-3.75216e-10	0.36156	0.000489479	-3.75216e-10	-0.241198	0.000492712	-3.75216e-10	-0.241567
61854755	chr11:61854755:T:C	1.27114e-09	19.3637	-1.19675	3.91693e-05	-2.15083	-0.615813	3.94879e-05	-2.15109	-0.614407
61854965	chr11:61854965:C:T	9.61747e-18	-3.75216e-10	-0.532698	0.000413432	-3.75216e-10	-0.410048	0.000416734	-3.75216e-10	-0.409044
61855011	chr11:61855011:A:G	4.8526e-18	-3.75216e-10	-1.21676	0.000193372	-3.75216e-10	-1.16992	0.000194781	-3.75216e-10	-1.16962
61855258	chr11:61855258:G:A	7.76786e-18	-3.75216e-10	-0.746285	0.000265449	-3.75216e-10	-0.853116	0.000267145	-3.75216e-10	-0.853702
61855496	chr11:61855496:G:A	2.39205e-17	-3.75216e-10	0.378457	0.000497928	-3.75216e-10	-0.224084	0.000501221	-3.75216e-10	-0.224447
61855565	chr11:61855565:A:C	5.70467e-17	-3.75216e-10	1.24759	0.00110585	-3.75216e-10	0.573829	0.00111411	-3.75216e-10	0.57432
61855668	chr11:61855668:C:T	1.36838e-06	26.388	-1.23966	2.67054e-05	-2.02634	-1.12333	2.69188e-05	-2.02512	-1.12355
61856321	chr11:61856321:G:A	2.80573e-13	9.24362	0.504694	5.07569e-05	-1.49693	-1.01057	5.10902e-05	-1.49628	-1.01162
61856511	chr11:61856511:C:T	5.49187e-18	-3.75216e-10	-1.09301	0.000201745	-3.75216e-10	-1.12754	0.000203101	-3.75216e-10	-1.12779
61856550	chr11:61856550:G:A	7.49983e-18	-3.75216e-10	-0.781399	0.000229693	-3.75216e-10	-0.997798	0.000231407	-3.75216e-10	-0.997315
61856812	chr11:61856812:C:T	2.63512e-17	-3.75216e-10	0.475234	0.000840754	-3.75216e-10	0.299759	0.000846592	-3.75216e-10	0.299726
61856942	chr11:61856942:T:C	6.10644e-18	-3.75216e-10	-0.986936	0.000203367	-3.75216e-10	-1.11953	0.000204596	-3.75216e-10	-1.12045
61856978	chr11:61856978:A:C	4.76086e-18	-3.75216e-10	-1.23585	0.000185305	-3.75216e-10	-1.21254	0.000186634	-3.75216e-10	-1.21234
61857233	chr11:61857233:T:C	1.02223e-15	4.61877	-0.485308	0.000163778	-0.689315	-0.64671	0.000165036	-0.688454	-0.646876
61857601	chr11:61857601:C:T	5.46817e-18	-3.75216e-10	-1.09734	0.000216604	-3.75216e-10	-1.05647	0.000218179	-3.75216e-10	-1.05618
61858536	chr11:61858536:T:C	4.76537e-18	-3.75216e-10	-1.23491	0.000180309	-3.75216e-10	-1.23987	0.000181565	-3.75216e-10	-1.23988
61858689	chr11:61858689:G:A	1.58109e-17	-3.75216e-10	-0.0355819	0.000518625	-3.75216e-10	-0.183359	0.000521874	-3.75216e-10	-0.184066
61858695	chr11:61858695:C:T	5.20323e-16	-0.0720406	3.53021	0.00395991	-2.11715	3.96658	0.00398383	-2.11685	3.96536
61858798	chr11:61858798:C:G	8.38449e-09	21.2882	-1.23483	7.19661e-05	-0.948215	-1.21013	7.26893e-05	-0.945025	-1.21027
61859364	chr11:61859364:T:G	1.67535e-17	-3.75216e-10	0.0223297	0.000723	-3.75216e-10	0.148869	0.000728656	-3.75216e-10	0.149708
61859384	chr11:61859384:A:C	5.16318e-18	-3.75216e-10	-1.15473	0.000183121	-3.75216e-10	-1.22439	0.000184424	-3.75216e-10	-1.22426
61859449	chr11:61859449:G:T	2.05248e-12	11.6207	0.117565	0.000176959	-0.137649	-1.12098	0.000177819	-0.138866	-1.12186
61859501	chr11:61859501:G:T	9.84954e-12	13.8023	-0.49562	8.46641e-05	-1.15638	-0.839469	8.54466e-05	-1.15438	-0.839221
61859553	chr11:61859553:C:G	4.75294e-18	-3.75216e-10	-1.23752	0.000180553	-3.75216e-10	-1.23851	0.000181808	-3.75216e-10	-1.23854
61859712	chr11:61859712:C:T	4.84089e-18	-3.75216e-10	-1.21918	0.000181572	-3.75216e-10	-1.23289	0.00018282	-3.75216e-10	-1.23299
61859731	chr11:61859731:T:C	1.69758e-16	1.99698	0.341113	0.000994578	0.398069	0.0697097	0.00100047	0.398895	0.0678371
61859732	chr11:61859732:AT:A	1.70325e-16	2.00993	0.331501	0.000994554	0.406406	0.0613492	0.00100046	0.407239	0.059483
61859814	chr11:61859814:G:A	5.22368e-18	-3.75216e-10	-1.14308	0.00018359	-3.75216e-10	-1.22183	0.000184876	-3.75216e-10	-1.22181
61859883	chr11:61859883:G:A	5.06593e-18	-3.75216e-10	-1.17374	0.000181651	-3.75216e-10	-1.23245	0.000182935	-3.75216e-10	-1.23236
61860012	chr11:61860012:A:G	2.76542e-12	11.9574	0.0790193	0.000219505	0.080184	-1.12335	0.000220563	0.078911	-1.12422
61860339	chr11:61860339:T:C	2.43659e-12	12.6477	-0.737882	6.06861e-05	-1.33311	-0.995719	6.12365e-05	-1.33129	-0.995458
61860361	chr11:61860361:A:G	6.99977e-12	13.5894	-0.624277	7.49764e-05	-1.20349	-0.91388	7.5675e-05	-1.20154	-0.913504
61860409	chr11:61860409:T:C	3.37385e-12	12.063	0.172324	0.00023637	0.125184	-1.09433	0.00023748	0.123891	-1.0953
61860488	chr11:61860488:C:T	6.90233e-18	-3.75216e-10	-0.864421	0.000219967	-3.75216e-10	-1.04106	0.000221606	-3.75216e-10	-1.04059
61860793	chr11:61860793:A:G	5.11537e-18	-3.75216e-10	-1.16403	0.000204554	-3.75216e-10	-1.11371	0.000206002	-3.75216e-10	-1.11361
61860794	chr11:61860794:C:G	5.7826e-12	13.3455	-0.571438	7.31454e-05	-1.26729	-0.874799	7.3824e-05	-1.26541	-0.874402
61860818	chr11:61860818:G:C	1.52617e-16	-0.381055	2.61271	0.00132594	-2.15062	2.90596	0.00133227	-2.15048	2.90363
61861020	chr11:61861020:G:A	1.96633e-12	12.4068	-0.711412	5.84329e-05	-1.39012	-0.976541	5.89608e-05	-1.38835	-0.976268
61861130	chr11:61861130:G:A	5.93025e-18	-3.75216e-10	-1.01621	0.0002155	-3.75216e-10	-1.06158	0.000216998	-3.75216e-10	-1.0616
61861143	chr11:61861143:A:G	6.04624e-18	-3.75216e-10	-0.996842	0.000196751	-3.75216e-10	-1.1526	0.000198145	-3.75216e-10	-1.15249
61861211	chr11:61861211:G:A	5.3438e-18	-3.75216e-10	-1.12034	0.000217057	-3.75216e-10	-1.05438	0.000218675	-3.75216e-10	-1.05391
61861443	chr11:61861443:T:C	4.7458e-12	13.4791	-0.902593	6.87925e-05	-1.10108	-1.10237	6.94301e-05	-1.09901	-1.10217
61861492	chr11:61861492:T:A	1.98637e-12	12.4623	-0.756763	5.78441e-05	-1.36866	-1.00812	5.83672e-05	-1.36687	-1.00787
61861649	chr11:61861649:C:T	4.96738e-18	-3.75216e-10	-1.19339	0.000189545	-3.75216e-10	-1.18991	0.000190891	-3.75216e-10	-1.18979
61861650	chr11:61861650:G:A	1.93993e-12	12.3882	-0.706337	5.87567e-05	-1.38846	-0.972671	5.92872e-05	-1.3867	-0.9724
61861664	chr11:61861664:T:A	4.76267e-18	-3.75216e-10	-1.23547	0.00018028	-3.75216e-10	-1.24003	0.000181536	-3.75216e-10	-1.24004
61861694	chr11:61861694:A:G	9.44445e-12	13.8585	-0.593829	8.3883e-05	-1.13136	-0.873757	8.46897e-05	-1.12926	-0.873237
61862036	chr11:61862036:G:C	4.7414e-18	-3.75216e-10	-1.23995	0.000181171	-3.75216e-10	-1.2351	0.000182451	-3.75216e-10	-1.23501
61862194	chr11:61862194:A:G	1.92309e-13	10.3626	-0.992063	3.46882e-05	-1.84085	-1.04729	3.50165e-05	-1.83953	-1.04615
61862275	chr11:61862275:A:G	1.27312e-14	7.61128	-0.955742	0.000425779	0.662896	-1.04352	0.000428299	0.661633	-1.0433
61862384	chr11:61862384:C:T	4.8021e-18	-3.75216e-10	-1.22723	0.000182807	-3.75216e-10	-1.22611	0.000184095	-3.75216e-10	-1.22604
61862632	chr11:61862632:G:A	2.14707e-13	10.3904	-0.909637	0.000142478	-0.336315	-1.13904	0.000143343	-0.337393	-1.13886
61862661	chr11:61862661:T:C	5.8637e-18	-3.75216e-10	-1.0275	0.000194273	-3.75216e-10	-1.16527	0.000195669	-3.75216e-10	-1.16507
61862691	chr11:61862691:C:T	4.7482e-18	-3.75216e-10	-1.23851	0.000183098	-3.75216e-10	-1.22452	0.000184401	-3.75216e-10	-1.22438
61862814	chr11:61862814:C:T	4.76634e-18	-3.75216e-10	-1.2347	0.000180273	-3.75216e-10	-1.24007	0.000181529	-3.75216e-10	-1.24008
61862861	chr11:61862861:C:T	4.91566e-18	-3.75216e-10	-1.20385	0.000189784	-3.75216e-10	-1.18865	0.000191116	-3.75216e-10	-1.18861
61862912	chr11:61862912:G:A	5.08142e-18	-3.75216e-10	-1.17069	0.000181961	-3.75216e-10	-1.23075	0.00018325	-3.75216e-10	-1.23064
61863162	chr11:61863162:T:C	4.74286e-18	-3.75216e-10	-1.23964	0.00018166	-3.75216e-10	-1.23241	0.00018294	-3.75216e-10	-1.23233
61863497	chr11:61863497:T:C	4.76757e-18	-3.75216e-10	-1.23444	0.000184951	-3.75216e-10	-1.21445	0.000186274	-3.75216e-10	-1.21427
61863529	chr11:61863529:G:A	4.76879e-18	-3.75216e-10	-1.23419	0.000183368	-3.75216e-10	-1.22305	0.000184662	-3.75216e-10	-1.22296
61863597	chr11:61863597:T:A	4.75269e-18	-3.75216e-10	-1.23757	0.00018363	-3.75216e-10	-1.22162	0.00018494	-3.75216e-10	-1.22146
61863859	chr11:61863859:A:G	2.56862e-18	-1.23675	-0.616158	4.83935e-05	-2.12758	-0.42759	4.87228e-05	-2.12782	-0.427522
61863905	chr11:61863905:G:A	4.87402e-18	-3.75216e-10	-1.21236	0.000192285	-3.75216e-10	-1.17556	0.00019368	-3.75216e-10	-1.17529
61863915	chr11:61863915:G:A	4.87679e-18	-3.75216e-10	-1.21179	0.000192452	-3.75216e-10	-1.17469	0.000193849	-3.75216e-10	-1.17441
61863982	chr11:61863982:T:G	2.78468e-18	-1.19216	-0.579984	5.00617e-05	-2.13491	-0.386374	5.04039e-05	-2.13512	-0.386303
61864029	chr11:61864029:C:T	8.46531e-18	-3.75216e-10	-0.660303	0.000286844	-3.75216e-10	-0.7756	0.000288725	-3.75216e-10	-0.776018
61864038	chr11:61864038:A:T	1.17563e-17	-3.75216e-10	-0.331889	0.000205832	-3.75216e-10	-1.10748	0.000207205	-3.75216e-10	-1.10778
61864049	chr11:61864049:G:A	3.08788e-18	-1.6688	-2.74067e-10	7.25073e-05	-2.15085	-2.74067e-10	7.30016e-05	-2.15101	-2.74067e-10
61864076	chr11:61864076:C:T	4.75714e-18	-3.75216e-10	-1.23663	0.000182521	-3.75216e-10	-1.22767	0.000183808	-3.75216e-10	-1.2276
61864170	chr11:61864170:T:C	4.87441e-18	-3.75216e-10	-1.21228	0.000192321	-3.75216e-10	-1.17538	0.000193716	-3.75216e-10	-1.1751
61864295	chr11:61864295:C:T	4.85963e-18	-3.75216e-10	-1.21532	0.000191412	-3.75216e-10	-1.18011	0.000192798	-3.75216e-10	-1.17985
61864305	chr11:61864305:G:T	4.875e-18	-3.75216e-10	-1.21216	0.000192347	-3.75216e-10	-1.17524	0.000193743	-3.75216e-10	-1.17496
61864455	chr11:61864455:G:A	6.71081e-13	11.1407	-0.520353	0.000199531	-0.109691	-1.02888	0.000200584	-0.111146	-1.02912
61864491	chr11:61864491:T:A	4.87259e-18	-3.75216e-10	-1.21265	0.000192195	-3.75216e-10	-1.17603	0.000193589	-3.75216e-10	-1.17576
61864838	chr11:61864838:A:G	4.74766e-18	-3.75216e-10	-1.23863	0.000181336	-3.75216e-10	-1.23419	0.000182599	-3.75216e-10	-1.2342
61865441	chr11:61865441:G:A	4.85004e-18	-3.75216e-10	-1.21729	0.000180516	-3.75216e-10	-1.23872	0.000181772	-3.75216e-10	-1.23874
61865710	chr11:61865710:C:T	6.52173e-17	-0.251701	1.63315	0.000446774	-2.13719	1.8047	0.000448394	-2.13694	1.80112
61866086	chr11:61866086:G:A	4.75368e-18	-3.75216e-10	-1.23736	0.000182397	-3.75216e-10	-1.22836	0.000183694	-3.75216e-10	-1.22822
61866116	chr11:61866116:A:G	4.83093e-18	-3.75216e-10	-1.22124	0.000189621	-3.75216e-10	-1.18951	0.000190991	-3.75216e-10	-1.18927
61866248	chr11:61866248:G:A	4.9124e-18	-3.75216e-10	-1.20452	0.00018273	-3.75216e-10	-1.22653	0.000183982	-3.75216e-10	-1.22665
61866298	chr11:61866298:C:T	4.05759e-18	-0.172595	-1.22309	3.89513e-05	-1.5418	-1.23043	3.92484e-05	-1.541	-1.23058
61866475	chr11:61866475:C:T	1.68539e-17	1.05313	-1.02483	8.01316e-05	-0.911359	-1.13951	8.07243e-05	-0.910803	-1.13965
61866626	chr11:61866626:G:A	5.81161e-18	-3.75216e-10	-1.03642	0.000233197	-3.75216e-10	-0.982655	0.000234913	-3.75216e-10	-0.982276
61866957	chr11:61866957:C:A	4.74779e-18	-3.75216e-10	-1.2386	0.000180575	-3.75216e-10	-1.2384	0.000181841	-3.75216e-10	-1.23836
61867080	chr11:61867080:C:G	4.99076e-18	-3.75216e-10	-1.18869	0.000181859	-3.75216e-10	-1.23131	0.000183099	-3.75216e-10	-1.23146
61867728	chr11:61867728:T:C	2.37186e-17	1.59385	-1.22387	9.94858e-05	-0.610271	-1.22425	0.000100236	-0.609816	-1.22415
61867822	chr11:61867822:G:A	3.26283e-13	10.1993	-0.300035	5.29013e-05	-1.81435	-0.651761	5.33697e-05	-1.81316	-0.651086
61868217	chr11:61868217:C:T	1.50844e-17	0.919192	-1.00181	7.60091e-05	-0.978004	-1.12568	7.65655e-05	-0.97749	-1.12586
61868342	chr11:61868342:A:G	1.41478e-17	0.872231	-1.01895	7.30463e-05	-1.00648	-1.13697	7.35807e-05	-1.00598	-1.13713
61868414	chr11:61868414:C:T	8.65992e-18	-3.75216e-10	-0.637574	0.000280533	-3.75216e-10	-0.797848	0.00028234	-3.75216e-10	-0.79838
61868520	chr11:61868520:G:A	1.21585e-17	0.719418	-1.01767	6.65395e-05	-1.10065	-1.13609	6.70243e-05	-1.10018	-1.13626
61868734	chr11:61868734:A:G	4.74433e-18	-3.75216e-10	-1.23933	0.000181581	-3.75216e-10	-1.23284	0.000182868	-3.75216e-10	-1.23273
61869088	chr11:61869088:G:A	1.34805e-17	-3.75216e-10	-0.195038	0.000577349	-3.75216e-10	-0.0760936	0.000581871	-3.75216e-10	-0.075244
61869192	chr11:61869192:G:A	2.54617e-18	-1.86169	-2.74067e-10	8.42648e-05	-2.00058	-2.74067e-10	8.47576e-05	-2.0017	-2.74067e-10
61869491	chr11:61869491:C:A	1.22929e-17	-0.28726	-2.74067e-10	0.000181844	-1.23139	-2.74067e-10	0.000183124	-1.23133	-2.74067e-10
61869585	chr11:61869585:G:A	8.54756e-13	10.9685	-0.106255	7.25141e-05	-1.6703	-0.480462	7.31851e-05	-1.66886	-0.479639
61869632	chr11:61869632:A:C	1.8036e-17	-3.75216e-10	0.0960904	0.000721525	-3.75216e-10	0.146827	0.000727236	-3.75216e-10	0.147759
61869877	chr11:61869877:C:T	2.38107e-17	1.42093	-1.04707	0.000104869	-0.629347	-1.15249	0.00010565	-0.628744	-1.15261
61869994	chr11:61869994:G:A	7.36398e-16	2.84742	0.958069	4.81215e-05	-2.08838	-0.472428	4.83792e-05	-2.08877	-0.473656
61870076	chr11:61870076:G:A	5.07436e-18	-3.75216e-10	-1.17208	0.000198948	-3.75216e-10	-1.1415	0.000200384	-3.75216e-10	-1.14126
61870091	chr11:61870091:C:T	5.76035e-18	-3.75216e-10	-1.04528	0.000240912	-3.75216e-10	-0.95011	0.00024276	-3.75216e-10	-0.949421
61870115	chr11:61870115:T:C	1.67027e-13	9.61567	-0.386046	0.000163069	-0.34152	-0.998848	0.000163978	-0.342636	-0.999127
61870169	chr11:61870169:C:T	9.65853e-18	-3.75216e-10	-0.528438	0.000323743	-3.75216e-10	-0.65459	0.00032585	-3.75216e-10	-0.655057
61870209	chr11:61870209:G:T	9.68157e-18	-3.75216e-10	-0.526055	0.000324447	-3.75216e-10	-0.652417	0.000326558	-3.75216e-10	-0.652884
61870238	chr11:61870238:CA:C	5.37885e-17	-0.0112856	1.20007	0.000291506	-2.09808	1.3386	0.000292663	-2.0977	1.33523
61870313	chr11:61870313:T:C	6.32563e-18	-3.75216e-10	-0.95167	0.000216703	-3.75216e-10	-1.05601	0.000218132	-3.75216e-10	-1.05639
61870839	chr11:61870839:T:C	4.98261e-18	-3.75216e-10	-1.19033	0.000185235	-3.75216e-10	-1.21292	0.0001865	-3.75216e-10	-1.21306
61870948	chr11:61870948:G:A	4.99408e-17	0.141885	0.972674	0.000237166	-2.07435	1.10856	0.000238165	-2.0739	1.10537
61871112	chr11:61871112:AG:A	4.74814e-18	-3.75216e-10	-1.23853	0.000180314	-3.75216e-10	-1.23984	0.000181576	-3.75216e-10	-1.23982
61871179	chr11:61871179:G:A	4.7489e-18	-3.75216e-10	-1.23837	0.000186734	-3.75216e-10	-1.20486	0.000188064	-3.75216e-10	-1.20471
61871886	chr11:61871886:C:T	1.56649e-17	0.881764	-0.926621	2.95034e-05	-1.98514	-1.0649	2.97382e-05	-1.98431	-1.06474
61872016	chr11:61872016:T:C	2.08798e-11	14.2602	-0.20217	0.000980867	1.10956	-0.65566	0.000986991	1.10952	-0.656351
61872101	chr11:61872101:G:A	2.1573e-08	21.1071	-0.108639	0.00017016	-0.56198	-0.735823	0.000171879	-0.558486	-0.736217
61872233	chr11:61872233:C:T	1.93298e-18	-0.992104	-1.14511	3.18762e-05	-1.8174	-1.15528	3.21022e-05	-1.81694	-1.15563
61872493	chr11:61872493:C:T	4.7482e-18	-3.75216e-10	-1.23851	0.000183431	-3.75216e-10	-1.2227	0.000184738	-3.75216e-10	-1.22255
61872726	chr11:61872726:G:A	2.64882e-18	-0.761457	-1.06071	3.42724e-05	-1.75184	-1.14836	3.45174e-05	-1.75158	-1.14846
61872907	chr11:61872907:G:A	2.60239e-09	19.8494	-0.965989	8.89601e-05	-0.829218	-1.11713	8.99282e-05	-0.82573	-1.11675
61873049	chr11:61873049:G:A	4.05251e-18	-0.181705	-1.21524	4.26692e-05	-1.50046	-1.18061	4.29911e-05	-1.49982	-1.18068
61873739	chr11:61873739:A:G	5.01749e-18	-3.75216e-10	-1.18335	0.000198812	-3.75216e-10	-1.14218	0.00020021	-3.75216e-10	-1.14213
61873924	chr11:61873924:C:T	8.59976e-19	-1.80691	-1.14022	3.5298e-05	-1.78462	-1.08609	3.55461e-05	-1.78448	-1.08619
61874245	chr11:61874245:T:G	4.89685e-18	-3.75216e-10	-1.20769	0.00018341	-3.75216e-10	-1.22282	0.00018465	-3.75216e-10	-1.22303
61874464	chr11:61874464:T:C	5.12724e-18	-3.75216e-10	-1.16171	0.000204351	-3.75216e-10	-1.1147	0.000205788	-3.75216e-10	-1.11465
61874622	chr11:61874622:G:C	8.99908e-18	-3.75216e-10	-0.599158	0.000303141	-3.75216e-10	-0.720343	0.000305112	-3.75216e-10	-0.720815
61875181	chr11:61875181:T:C	8.52061e-18	-3.75216e-10	-0.653792	0.000279674	-3.75216e-10	-0.800914	0.000281471	-3.75216e-10	-0.801463
61875291	chr11:61875291:C:T	1.53518e-14	7.61915	-0.776446	8.68811e-05	-0.806584	-1.16342	8.74301e-05	-0.807082	-1.16357
61875347	chr11:61875347:T:C	5.06932e-18	-3.75216e-10	-1.17307	0.000180315	-3.75216e-10	-1.23984	0.000181568	-3.75216e-10	-1.23987
61875394	chr11:61875394:T:G	1.38064e-14	7.73373	-0.997123	8.75985e-05	-0.729523	-1.23225	8.81654e-05	-0.729975	-1.2323
61875397	chr11:61875397:T:G	5.39964e-18	-3.75216e-10	-1.10995	0.000193164	-3.75216e-10	-1.171	0.000194444	-3.75216e-10	-1.17135
61875401	chr11:61875401:T:G	4.75746e-18	-3.75216e-10	-1.23657	0.000193267	-3.75216e-10	-1.17047	0.000194616	-3.75216e-10	-1.17046
61875540	chr11:61875540:A:G	5.82054e-18	-3.75216e-10	-1.03489	0.00019988	-3.75216e-10	-1.13682	0.000201188	-3.75216e-10	-1.13726
61875571	chr11:61875571:T:C	5.89849e-18	-3.75216e-10	-1.02158	0.000211222	-3.75216e-10	-1.08163	0.000212631	-3.75216e-10	-1.08194
61876205	chr11:61876205:C:T	1.30187e-17	-3.75216e-10	-0.229895	0.000551592	-3.75216e-10	-0.121732	0.000555912	-3.75216e-10	-0.120883
61876339	chr11:61876339:GC:G	6.91464e-18	-3.75216e-10	-0.862639	0.00024004	-3.75216e-10	-0.953735	0.000241613	-3.75216e-10	-0.954156
61876380	chr11:61876380:G:A	5.11552e-18	-3.75216e-10	-1.164	0.000200319	-3.75216e-10	-1.13463	0.000201758	-3.75216e-10	-1.13443
61876652	chr11:61876652:C:T	5.81247e-18	-3.75216e-10	-1.03627	0.00021814	-3.75216e-10	-1.0494	0.000219606	-3.75216e-10	-1.04966
61876762	chr11:61876762:T:C	5.08936e-18	-3.75216e-10	-1.16913	0.000186444	-3.75216e-10	-1.20641	0.000187718	-3.75216e-10	-1.20655
61877172	chr11:61877172:C:T	1.30011e-17	-3.75216e-10	-0.231244	0.000449246	-3.75216e-10	-0.32697	0.000452132	-3.75216e-10	-0.327518
61877710	chr11:61877710:GC:G	4.84306e-18	-3.75216e-10	-1.21873	0.00018276	-3.75216e-10	-1.22637	0.00018408	-3.75216e-10	-1.22612
61877867	chr11:61877867:C:T	6.54237e-18	-3.75216e-10	-0.91798	0.00022788	-3.75216e-10	-1.00572	0.00022938	-3.75216e-10	-1.00611
61878941	chr11:61878941:C:T	4.74395e-18	-3.75216e-10	-1.23941	0.000180619	-3.75216e-10	-1.23815	0.000181884	-3.75216e-10	-1.23812
61878943	chr11:61878943:G:A	5.43023e-18	-3.75216e-10	-1.1043	0.000199538	-3.75216e-10	-1.13853	0.000200889	-3.75216e-10	-1.13874
61878945	chr11:61878945:G:A	5.34475e-18	-3.75216e-10	-1.12017	0.000194164	-3.75216e-10	-1.16584	0.000195488	-3.75216e-10	-1.166
61879527	chr11:61879527:C:T	5.79358e-18	-3.75216e-10	-1.03953	0.000247058	-3.75216e-10	-0.924917	0.000248961	-3.75216e-10	-0.924198
61879816	chr11:61879816:G:A	3.66588e-18	-0.259655	-1.23756	3.75391e-05	-1.57539	-1.23377	3.78496e-05	-1.57417	-1.2337
61879910	chr11:61879910:G:A	9.79088e-18	-3.75216e-10	-0.514828	0.000337005	-3.75216e-10	-0.614442	0.000339093	-3.75216e-10	-0.615217
61880661	chr11:61880661:G:A	6.81615e-18	-3.75216e-10	-0.876984	0.000241933	-3.75216e-10	-0.945881	0.000243569	-3.75216e-10	-0.946092
61880994	chr11:61880994:G:A	5.43269e-18	-3.75216e-10	-1.10384	0.00021468	-3.75216e-10	-1.06539	0.000216234	-3.75216e-10	-1.06513
61881042	chr11:61881042:T:C	2.76397e-18	-1.77961	-2.74067e-10	7.39033e-05	-2.13178	-2.74067e-10	7.44345e-05	-2.13157	-2.74067e-10
61881177	chr11:61881177:AAATG:A	4.83592e-18	-1.22021	-2.74067e-10	8.15224e-05	-2.03366	-2.74067e-10	8.20578e-05	-2.03407	-2.74067e-10
61881193	chr11:61881193:A:G	4.74059e-18	-3.75216e-10	-1.24012	0.00018245	-3.75216e-10	-1.22807	0.000183749	-3.75216e-10	-1.22792
61881739	chr11:61881739:C:T	7.06374e-19	-2.14976	-0.994133	2.88092e-05	-1.96347	-1.11038	2.89843e-05	-1.96377	-1.11096
61882121	chr11:61882121:T:G	4.97287e-18	-3.75216e-10	-1.19228	0.000194401	-3.75216e-10	-1.16461	0.000195704	-3.75216e-10	-1.16489
61882271	chr11:61882271:C:T	4.88119e-18	-3.75216e-10	-1.21089	0.000186695	-3.75216e-10	-1.20506	0.000188016	-3.75216e-10	-1.20497
61883048	chr11:61883048:G:A	1.54801e-18	-1.59361	-0.765702	2.91088e-05	-1.90513	-1.15837	2.92292e-05	-1.90687	-1.15945
61883151	chr11:61883151:C:G	4.94201e-18	-3.75216e-10	-1.19851	0.000189287	-3.75216e-10	-1.19127	0.000190632	-3.75216e-10	-1.19115
61883275	chr11:61883275:G:A	4.2046e-14	8.74342	-0.893178	2.16167e-05	-2.15819	-1.20289	2.17695e-05	-2.15811	-1.20287
61883699	chr11:61883699:T:C	5.01078e-18	-3.75216e-10	-1.18469	0.000181495	-3.75216e-10	-1.23331	0.000182734	-3.75216e-10	-1.23346
61883868	chr11:61883868:C:T	5.29197e-18	-3.75216e-10	-1.13009	0.000192795	-3.75216e-10	-1.17291	0.000194102	-3.75216e-10	-1.17311
61884204	chr11:61884204:C:T	1.09609e-17	-3.75216e-10	-0.401948	0.000329625	-3.75216e-10	-0.636586	0.000331511	-3.75216e-10	-0.637832
61884217	chr11:61884217:G:C	5.92813e-18	-3.75216e-10	-1.01657	0.000210216	-3.75216e-10	-1.0864	0.000211625	-3.75216e-10	-1.08668
61884556	chr11:61884556:G:A	5.30234e-18	-3.75216e-10	-1.12813	0.000225953	-3.75216e-10	-1.01421	0.000227658	-3.75216e-10	-1.01365
61884731	chr11:61884731:G:C	5.56873e-18	-3.75216e-10	-1.07911	0.000191247	-3.75216e-10	-1.18097	0.000192487	-3.75216e-10	-1.18147
61884917	chr11:61884917:C:T	5.14292e-18	-3.75216e-10	-1.15866	0.000188433	-3.75216e-10	-1.1958	0.000189726	-3.75216e-10	-1.19591
61885692	chr11:61885692:C:T	9.77993e-19	-1.58246	-1.23607	2.40803e-05	-2.0163	-1.23684	2.42584e-05	-2.01585	-1.23688
61885768	chr11:61885768:G:A	6.41241e-18	-3.75216e-10	-0.938044	0.000267342	-3.75216e-10	-0.846012	0.000269251	-3.75216e-10	-0.845847
61887833	chr11:61887833:A:G	4.74869e-18	-3.75216e-10	-1.23841	0.000180273	-3.75216e-10	-1.24007	0.00018154	-3.75216e-10	-1.24002
61888618	chr11:61888618:T:C	4.74473e-18	-3.75216e-10	-1.23924	0.000183254	-3.75216e-10	-1.22367	0.000184557	-3.75216e-10	-1.22353
61888710	chr11:61888710:C:A	4.79473e-18	-3.75216e-10	-1.22876	0.00018076	-3.75216e-10	-1.23737	0.000181975	-3.75216e-10	-1.23762
61888782	chr11:61888782:T:TC	4.74095e-18	-3.75216e-10	-1.24004	0.000180539	-3.75216e-10	-1.23859	0.000181835	-3.75216e-10	-1.23839
61889106	chr11:61889106:A:T	6.05375e-18	-3.75216e-10	-0.995602	0.000204356	-3.75216e-10	-1.11468	0.000205686	-3.75216e-10	-1.11514
61889113	chr11:61889113:T:C	4.75443e-18	-3.75216e-10	-1.2372	0.00018026	-3.75216e-10	-1.24014	0.000181518	-3.75216e-10	-1.24014
61889405	chr11:61889405:G:A	4.75537e-18	-3.75216e-10	-1.23701	0.000189377	-3.75216e-10	-1.1908	0.000190774	-3.75216e-10	-1.1904
61889516	chr11:61889516:G:A	4.74923e-18	-3.75216e-10	-1.2383	0.000182489	-3.75216e-10	-1.22785	0.000183779	-3.75216e-10	-1.22776
61889523	chr11:61889523:C:T	4.9e-18	-3.75216e-10	-1.20705	0.000188414	-3.75216e-10	-1.1959	0.000189517	-3.75216e-10	-1.19701
61889578	chr11:61889578:C:T	4.80479e-18	-3.75216e-10	-1.22667	0.000180952	-3.75216e-10	-1.23631	0.000182159	-3.75216e-10	-1.23661
61889638	chr11:61889638:C:T	4.89645e-18	-3.75216e-10	-1.20777	0.000188262	-3.75216e-10	-1.1967	0.000189367	-3.75216e-10	-1.19781
61889723	chr11:61889723:T:G	7.04617e-18	-3.75216e-10	-0.843795	0.000240578	-3.75216e-10	-0.951494	0.000242113	-3.75216e-10	-0.952087
61889929	chr11:61889929:A:C	4.79062e-18	-3.75216e-10	-1.22962	0.000180686	-3.75216e-10	-1.23778	0.000181904	-3.75216e-10	-1.23801
61889981	chr11:61889981:G:A	9.17713e-18	-3.75216e-10	-0.579565	0.000314234	-3.75216e-10	-0.684401	0.000316195	-3.75216e-10	-0.685135
61890004	chr11:61890004:C:T	4.92718e-18	-3.75216e-10	-1.20151	0.000193431	-3.75216e-10	-1.16962	0.000194794	-3.75216e-10	-1.16955
61890194	chr11:61890194:G:A	1.34609e-17	-3.75216e-10	-0.196488	0.000209117	-3.75216e-10	-1.09164	0.000210506	-3.75216e-10	-1.09198
61890366	chr11:61890366:G:A	4.85726e-18	-3.75216e-10	-1.2158	0.00018214	-3.75216e-10	-1.22977	0.000183318	-3.75216e-10	-1.23027
61890627	chr11:61890627:G:A	9.84242e-18	-3.75216e-10	-0.509578	0.000335067	-3.75216e-10	-0.620209	0.000337143	-3.75216e-10	-0.620986
61890685	chr11:61890685:G:A	1.1877e-17	-3.75216e-10	-0.321672	0.000410989	-3.75216e-10	-0.415975	0.000413538	-3.75216e-10	-0.416743
61890750	chr11:61890750:AG:A	5.38583e-18	-3.75216e-10	-1.11251	0.000192072	-3.75216e-10	-1.17667	0.00019335	-3.75216e-10	-1.17699
61890871	chr11:61890871:C:A	1.10019e-17	-3.75216e-10	-0.398211	0.000381472	-3.75216e-10	-0.490503	0.000383848	-3.75216e-10	-0.491245
61891157	chr11:61891157:T:C	7.87679e-18	-3.75216e-10	-0.732359	0.000238504	-3.75216e-10	-0.960153	0.000240387	-3.75216e-10	-0.959241
61891328	chr11:61891328:C:T	5.32514e-18	-3.75216e-10	-1.12384	0.000197516	-3.75216e-10	-1.14872	0.000198546	-3.75216e-10	-1.15047
61891840	chr11:61891840:C:T	5.53201e-18	-3.75216e-10	-1.08573	0.000197562	-3.75216e-10	-1.14849	0.000198871	-3.75216e-10	-1.14884
61892423	chr11:61892423:G:A	5.66159e-18	-3.75216e-10	-1.06257	0.000227819	-3.75216e-10	-1.00599	0.000229503	-3.75216e-10	-1.00558
61892477	chr11:61892477:G:C	1.20029e-17	-3.75216e-10	-0.311135	0.00039201	-3.75216e-10	-0.463253	0.000395126	-3.75216e-10	-0.462287
61892568	chr11:61892568:A:G	6.75159e-18	-3.75216e-10	-0.886501	0.000235969	-3.75216e-10	-0.970841	0.000237537	-3.75216e-10	-0.971169
61892712	chr11:61892712:G:A	1.0537e-17	-3.75216e-10	-0.441388	0.000361834	-3.75216e-10	-0.543355	0.00036418	-3.75216e-10	-0.543844
61893107	chr11:61893107:G:C	1.23019e-17	-3.75216e-10	-0.286524	0.000418812	-3.75216e-10	-0.397117	0.000421511	-3.75216e-10	-0.397646
61893156	chr11:61893156:T:C	6.48032e-18	-3.75216e-10	-0.92751	0.000227739	-3.75216e-10	-1.00634	0.000229257	-3.75216e-10	-1.00665
61893222	chr11:61893222:A:AATCCAGCCC	1.21612e-17	-3.75216e-10	-0.298027	0.000414253	-3.75216e-10	-0.408063	0.000416923	-3.75216e-10	-0.408591
61893232	chr11:61893232:A:G	1.37087e-18	-2.1572	-0.323642	8.55482e-05	-1.39113	-0.594334	8.61178e-05	-1.39132	-0.594456
61893441	chr11:61893441:A:G	5.24891e-18	-3.75216e-10	-1.13826	0.000210284	-3.75216e-10	-1.08608	0.00021182	-3.75216e-10	-1.08576
61893465	chr11:61893465:T:C	1.21917e-17	-3.75216e-10	-0.295526	0.000415166	-3.75216e-10	-0.40586	0.000417842	-3.75216e-10	-0.406389
61893566	chr11:61893566:G:C	1.22269e-17	-3.75216e-10	-0.29264	0.000416298	-3.75216e-10	-0.403138	0.000418981	-3.75216e-10	-0.403668
61893641	chr11:61893641:T:C	3.74082e-18	-1.21143	-0.265542	0.00026088	-0.769461	-0.101017	0.000263357	-0.7681	-0.0998825
61893741	chr11:61893741:A:G	1.2227e-17	-3.75216e-10	-0.292636	0.000416313	-3.75216e-10	-0.403103	0.000418995	-3.75216e-10	-0.403633
61894005	chr11:61894005:G:A	1.2128e-17	-3.75216e-10	-0.300766	0.000412788	-3.75216e-10	-0.411607	0.000415447	-3.75216e-10	-0.412137
61894277	chr11:61894277:A:G	1.22793e-17	-3.75216e-10	-0.288368	0.000417969	-3.75216e-10	-0.399132	0.000420662	-3.75216e-10	-0.399664
61894440	chr11:61894440:A:G	1.42251e-17	-3.75216e-10	-0.14127	0.000484202	-3.75216e-10	-0.252039	0.000487297	-3.75216e-10	-0.252619
61894533	chr11:61894533:A:G	6.89381e-18	-3.75216e-10	-0.865655	0.000284164	-3.75216e-10	-0.784989	0.000286316	-3.75216e-10	-0.784397
61894610	chr11:61894610:A:G	1.20278e-17	-3.75216e-10	-0.309063	0.000409938	-3.75216e-10	-0.418534	0.000412582	-3.75216e-10	-0.419059
61894738	chr11:61894738:T:C	9.20302e-18	-3.75216e-10	-0.576747	0.000242644	-3.75216e-10	-0.942946	0.000243931	-3.75216e-10	-0.944605
61894751	chr11:61894751:G:A	1.22659e-17	-3.75216e-10	-0.289453	0.000417549	-3.75216e-10	-0.400138	0.000420239	-3.75216e-10	-0.400668
61894823	chr11:61894823:GC:G	8.44933e-18	-3.75216e-10	-0.662192	0.000251179	-3.75216e-10	-0.908373	0.000252609	-3.75216e-10	-0.909649
61894976	chr11:61894976:C:T	3.05604e-18	-1.67916	-2.74067e-10	7.43435e-05	-2.12584	-2.74067e-10	7.48694e-05	-2.12575	-2.74067e-10
61895189	chr11:61895189:T:G	2.01033e-17	1.40959	-1.20498	2.50909e-05	-1.99055	-1.22149	2.526e-05	-1.99102	-1.22125
61895275	chr11:61895275:C:T	1.20518e-17	-3.75216e-10	-0.307062	0.000410767	-3.75216e-10	-0.416513	0.000413417	-3.75216e-10	-0.417037
61895308	chr11:61895308:G:A	2.73054e-18	-0.993593	-0.798189	0.000181416	-0.518005	-0.71574	0.000183109	-0.516322	-0.71509
61896163	chr11:61896163:T:C	1.20675e-17	-3.75216e-10	-0.305764	0.00041201	-3.75216e-10	-0.413492	0.000414669	-3.75216e-10	-0.414011
61896219	chr11:61896219:G:A	4.67573e-16	4.52156	-1.17028	2.33041e-05	-2.14201	-1.14389	2.34949e-05	-2.14193	-1.14278
61896279	chr11:61896279:C:T	5.04375e-18	-3.75216e-10	-1.17813	0.000198873	-3.75216e-10	-1.14187	0.000200277	-3.75216e-10	-1.14179
61896385	chr11:61896385:C:T	1.31712e-17	-3.75216e-10	-0.218245	0.000446653	-3.75216e-10	-0.332758	0.000449523	-3.75216e-10	-0.333306
61896422	chr11:61896422:G:A	1.20512e-17	-3.75216e-10	-0.307117	0.000410761	-3.75216e-10	-0.416529	0.00041341	-3.75216e-10	-0.417053
61896763	chr11:61896763:C:A	5.97927e-18	-3.75216e-10	-1.00798	0.000270278	-3.75216e-10	-0.835089	0.000272399	-3.75216e-10	-0.834226
61896889	chr11:61896889:A:C	8.69828e-18	-3.75216e-10	-0.633154	0.00029732	-3.75216e-10	-0.739732	0.000299237	-3.75216e-10	-0.740257
61897285	chr11:61897285:G:A	9.97473e-19	-1.79718	-1.00163	3.09314e-05	-1.79467	-1.2081	3.11296e-05	-1.79512	-1.20821
61897336	chr11:61897336:C:T	4.86342e-18	-3.75216e-10	-1.21454	0.000181494	-3.75216e-10	-1.23332	0.000182747	-3.75216e-10	-1.23339
61897520	chr11:61897520:T:C	2.05496e-18	-0.83781	-1.23821	3.59296e-05	-1.68052	-1.17246	3.61739e-05	-1.68054	-1.17262
61898945	chr11:61898945:G:A	4.82605e-18	-3.75216e-10	-1.22225	0.000188191	-3.75216e-10	-1.19708	0.000189531	-3.75216e-10	-1.19694
61899230	chr11:61899230:G:A	7.98352e-18	-3.75216e-10	-0.7189	0.000330369	-3.75216e-10	-0.634329	0.000332887	-3.75216e-10	-0.633688
61899265	chr11:61899265:G:A	1.89813e-18	-2.15541	-2.74067e-10	0.000465086	-0.292318	-2.74067e-10	0.000466536	-0.296157	-2.74067e-10
61899652	chr11:61899652:G:A	6.94614e-18	-3.75216e-10	-0.858094	0.000240997	-3.75216e-10	-0.949756	0.000242594	-3.75216e-10	-0.950104
61899884	chr11:61899884:C:T	7.01154e-18	-3.75216e-10	-0.848723	0.000229809	-3.75216e-10	-0.997292	0.000231595	-3.75216e-10	-0.996504
61900407	chr11:61900407:C:T	9.47675e-19	-1.79137	-1.05866	3.03346e-05	-1.79532	-1.22693	3.05299e-05	-1.79578	-1.227
61900535	chr11:61900535:G:GGGA	5.15506e-18	-3.75216e-10	-1.1563	0.000187107	-3.75216e-10	-1.20286	0.000188364	-3.75216e-10	-1.20311
61900645	chr11:61900645:G:C	1.66282e-17	-3.75216e-10	0.0148177	0.000496951	-3.75216e-10	-0.226048	0.000500474	-3.75216e-10	-0.225936
61901911	chr11:61901911:C:A	5.87223e-18	-3.75216e-10	-1.02605	0.000209198	-3.75216e-10	-1.09126	0.000210606	-3.75216e-10	-1.0915
61902099	chr11:61902099:A:G	6.0954e-18	-3.75216e-10	-0.988745	0.000279441	-3.75216e-10	-0.801747	0.000281701	-3.75216e-10	-0.800647
61902139	chr11:61902139:A:G	6.35881e-18	-3.75216e-10	-0.946438	0.000218812	-3.75216e-10	-1.04633	0.000220212	-3.75216e-10	-1.0469
61902565	chr11:61902565:C:T	7.70434e-16	4.93952	-1.08885	2.63845e-05	-2.11563	-1.04613	2.6615e-05	-2.11549	-1.04453
61902966	chr11:61902966:G:C	1.50993e-17	-3.75216e-10	-0.0816322	0.000798689	-3.75216e-10	0.248431	0.000805784	-3.75216e-10	0.250323
61902987	chr11:61902987:AC:A	4.56866e-16	3.8687	-0.540587	0.00383409	2.74656	-0.929408	0.00386653	2.74849	-0.929874
61903174	chr11:61903174:A:G	1.80178e-17	0.0950788	-2.74067e-10	0.000140129	-1.49198	-2.74067e-10	0.000141106	-1.49198	-2.74067e-10
61903246	chr11:61903246:T:G	4.81363e-18	-3.75216e-10	-1.22483	0.000194283	-3.75216e-10	-1.16522	0.000195725	-3.75216e-10	-1.16478
61903273	chr11:61903273:C:T	3.84654e-18	-0.36177	-1.08734	0.00068633	1.26891	-1.17209	0.000690593	1.26769	-1.17163
61903684	chr11:61903684:C:T	1.07602e-16	3.09287	-1.21071	2.23499e-05	-2.0911	-1.23661	2.25027e-05	-2.09122	-1.23664
61904484	chr11:61904484:A:G	3.83604e-18	-0.88898	-0.562858	5.75304e-05	-1.41049	-0.971733	5.79086e-05	-1.40965	-0.972972
61904675	chr11:61904675:A:C	1.98736e-18	-1.40488	-0.704593	0.000100961	-1.30812	-0.511693	0.000101678	-1.3091	-0.510581
61904763	chr11:61904763:T:C	6.97529e-17	2.68882	-1.24014	2.36956e-05	-2.03164	-1.23761	2.38565e-05	-2.03182	-1.23762
61904793	chr11:61904793:T:C	2.1123e-16	3.74402	-1.18736	3.15272e-05	-1.87346	-1.11023	3.17386e-05	-1.87401	-1.10995
61905157	chr11:61905157:G:T	4.74602e-18	-3.75216e-10	-1.23897	0.000180351	-3.75216e-10	-1.23963	0.000181611	-3.75216e-10	-1.23963
61905173	chr11:61905173:G:C	1.45474e-16	3.3573	-1.17358	2.16901e-05	-2.15755	-1.20013	2.18512e-05	-2.15759	-1.19965
61905239	chr11:61905239:A:G	5.38331e-18	-3.75216e-10	-1.11298	0.000216218	-3.75216e-10	-1.05825	0.000217782	-3.75216e-10	-1.058
61905671	chr11:61905671:TC:T	2.30785e-15	5.65264	-0.704844	3.65051e-05	-2.03231	-0.804779	3.68246e-05	-2.03216	-0.803171
61906340	chr11:61906340:A:G	7.26795e-18	-3.75216e-10	-0.812805	0.000252984	-3.75216e-10	-0.901215	0.000254626	-3.75216e-10	-0.901696
61906610	chr11:61906610:G:A	5.65797e-18	-3.75216e-10	-1.06321	0.000245767	-3.75216e-10	-0.930157	0.000247681	-3.75216e-10	-0.929351
61906646	chr11:61906646:C:T	1.13621e-15	5.41906	-1.17988	2.52481e-05	-2.05178	-1.15401	2.54566e-05	-2.05158	-1.15294
61906745	chr11:61906745:C:T	1.0591e-17	-3.75216e-10	-0.436279	0.000442898	-3.75216e-10	-0.341201	0.000446337	-3.75216e-10	-0.340418
61906805	chr11:61906805:G:A	6.83719e-18	-3.75216e-10	-0.873903	0.000315574	-3.75216e-10	-0.680146	0.000318132	-3.75216e-10	-0.679026
61906826	chr11:61906826:G:A	3.35946e-18	-1.5845	-2.74067e-10	7.95256e-05	-2.05846	-2.74067e-10	8.0113e-05	-2.05805	-2.74067e-10
61906882	chr11:61906882:G:A	5.63309e-17	-3.75216e-10	1.23496	0.00168144	-3.75216e-10	0.992864	0.00169134	-3.75216e-10	0.991786
61907821	chr11:61907821:A:G	5.44725e-18	-3.75216e-10	-1.10117	0.000213459	-3.75216e-10	-1.07109	0.00021499	-3.75216e-10	-1.0709
61908172	chr11:61908172:T:C	1.27452e-17	0.955953	-1.20708	2.3483e-05	-2.03935	-1.23891	2.3635e-05	-2.03994	-1.23882
61908242	chr11:61908242:T:C	1.54151e-18	-1.49121	-0.87231	5.61831e-05	-1.50404	-0.901888	5.64842e-05	-1.50545	-0.902078
61908717	chr11:61908717:A:G	1.0901e-17	-3.75216e-10	-0.407424	0.000349701	-3.75216e-10	-0.577462	0.000351941	-3.75216e-10	-0.578029
61909033	chr11:61909033:C:T	1.11999e-17	-0.380374	-2.74067e-10	0.000110035	-1.73374	-2.74067e-10	0.000111112	-1.73096	-2.74067e-10
61909182	chr11:61909182:A:G	2.09448e-18	-1.22792	-0.829052	7.17845e-05	-1.27568	-0.885191	7.21421e-05	-1.27741	-0.885447
61909425	chr11:61909425:C:T	1.84689e-18	-1.35964	-0.823138	6.54593e-05	-1.37307	-0.880042	6.57952e-05	-1.37465	-0.880299
61909726	chr11:61909726:C:T	6.74313e-18	-3.75216e-10	-0.887755	0.000243072	-3.75216e-10	-0.941182	0.000244707	-3.75216e-10	-0.941431
61909963	chr11:61909963:C:T	7.31994e-18	-3.75216e-10	-0.805677	0.000341777	-3.75216e-10	-0.600381	0.000344575	-3.75216e-10	-0.59918
61910202	chr11:61910202:G:C	1.52925e-17	-3.75216e-10	-0.0689191	0.000740134	-3.75216e-10	0.172291	0.000746598	-3.75216e-10	0.174034
61910665	chr11:61910665:T:TGGGTCCC	2.97267e-18	-1.70682	-2.74067e-10	0.000394523	-0.456861	-2.74067e-10	0.000396863	-0.457902	-2.74067e-10
61911104	chr11:61911104:T:G	2.80723e-15	5.771	-0.627326	4.08202e-05	-2.01575	-0.709615	4.11882e-05	-2.01559	-0.707755
61911282	chr11:61911282:C:G	9.81819e-17	3.03062	-1.24008	2.3331e-05	-2.10408	-1.18068	2.34999e-05	-2.10418	-1.18032
61911874	chr11:61911874:C:T	1.97289e-18	-2.11678	-2.74067e-10	7.51773e-05	-2.11469	-2.74067e-10	7.56865e-05	-2.11489	-2.74067e-10
61912489	chr11:61912489:C:T	2.36644e-18	-1.20435	-0.730545	9.16882e-05	-1.20454	-0.711611	9.21878e-05	-1.20615	-0.711514
61913061	chr11:61913061:G:C	4.74206e-18	-3.75216e-10	-1.23981	0.000180718	-3.75216e-10	-1.2376	0.000181984	-3.75216e-10	-1.23758
61913197	chr11:61913197:C:T	5.4531e-18	-3.75216e-10	-1.1001	0.00019677	-3.75216e-10	-1.1525	0.000198105	-3.75216e-10	-1.1527
61913398	chr11:61913398:T:C	7.03767e-18	0.334171	-1.17917	0.00121729	1.82943	-1.15959	0.00122513	1.82856	-1.15924
61913650	chr11:61913650:C:T	5.76639e-18	-3.75216e-10	-1.04423	0.000231984	-3.75216e-10	-0.98787	0.000233699	-3.75216e-10	-0.987461
61913875	chr11:61913875:C:T	6.05367e-18	-3.75216e-10	-0.995615	0.000268163	-3.75216e-10	-0.842944	0.000270287	-3.75216e-10	-0.84201
61914414	chr11:61914414:C:T	5.74346e-18	-3.75216e-10	-1.04822	0.000248625	-3.75216e-10	-0.918592	0.000250572	-3.75216e-10	-0.917746
61914730	chr11:61914730:A:T	9.29189e-18	-3.75216e-10	-0.567138	0.000417294	-3.75216e-10	-0.400749	0.000420685	-3.75216e-10	-0.399608
61914834	chr11:61914834:A:G	7.74268e-18	-3.75216e-10	-0.749532	0.000240189	-3.75216e-10	-0.953115	0.000241666	-3.75216e-10	-0.953937
61914887	chr11:61914887:T:G	2.22106e-17	-3.75216e-10	0.304289	0.000692037	-3.75216e-10	0.105099	0.000696265	-3.75216e-10	0.104238
61915852	chr11:61915852:A:G	6.73266e-18	-3.75216e-10	-0.88931	0.000232729	-3.75216e-10	-0.984665	0.00023424	-3.75216e-10	-0.985147
61915920	chr11:61915920:C:A	4.07039e-18	-2.15608	0.76354	5.61865e-05	-2.04723	-0.358631	5.6388e-05	-2.04661	-0.362627
61917158	chr11:61917158:A:T	5.4176e-18	-3.75216e-10	-1.10663	0.000230433	-3.75216e-10	-0.99458	0.000232205	-3.75216e-10	-0.993872
61917497	chr11:61917497:G:A	1.82709e-18	-1.02904	-1.16452	3.14148e-05	-2.02122	-0.966038	3.17069e-05	-2.02108	-0.963881
61917719	chr11:61917719:C:G	3.35444e-17	-3.75216e-10	0.71659	0.000734626	-3.75216e-10	0.164822	0.000738602	-3.75216e-10	0.163266
61918230	chr11:61918230:C:T	7.15507e-18	-3.75216e-10	-0.828458	0.000299256	-3.75216e-10	-0.733241	0.000301506	-3.75216e-10	-0.732704
61918318	chr11:61918318:C:G	1.01367e-17	0.323377	-0.803493	5.71884e-05	-1.20287	-1.18532	5.75288e-05	-1.20357	-1.18564
61918491	chr11:61918491:T:C	1.31085e-17	-3.75216e-10	-0.22302	0.000545539	-3.75216e-10	-0.132765	0.00054963	-3.75216e-10	-0.132247
61918517	chr11:61918517:T:C	2.01741e-18	-0.880128	-1.21434	2.57082e-05	-1.9512	-1.23653	2.58841e-05	-1.9512	-1.23666
61918682	chr11:61918682:C:T	1.01125e-17	-3.75216e-10	-0.48251	0.000331512	-3.75216e-10	-0.630875	0.000333597	-3.75216e-10	-0.631559
61918789	chr11:61918789:C:T	8.64428e-18	-3.75216e-10	-0.639382	0.000368814	-3.75216e-10	-0.524247	0.000371625	-3.75216e-10	-0.523608
61918831	chr11:61918831:C:A	5.6274e-18	-3.75216e-10	-1.06863	0.000207475	-3.75216e-10	-1.09953	0.000208877	-3.75216e-10	-1.09975
61918864	chr11:61918864:G:A	1.97807e-18	-0.910982	-1.20317	2.55546e-05	-1.96187	-1.23185	2.57279e-05	-1.96186	-1.23205
61919141	chr11:61919141:C:T	5.74503e-18	-3.75216e-10	-1.04794	0.000210752	-3.75216e-10	-1.08386	0.000212159	-3.75216e-10	-1.08416
61919561	chr11:61919561:A:G	2.02826e-18	-0.877312	-1.21179	2.57649e-05	-1.95001	-1.23552	2.59408e-05	-1.95001	-1.23567
61919658	chr11:61919658:A:G	1.17251e-16	1.96803	-2.74067e-10	0.000540481	-0.14208	-2.74067e-10	0.000544926	-0.140842	-2.74067e-10
61919982	chr11:61919982:G:A	1.07583e-17	-1.14316	0.722553	0.000105264	-2.14638	0.368304	0.00010583	-2.14611	0.366451
61920202	chr11:61920202:G:A	4.55118e-18	-2.11625	0.835361	5.26866e-05	-2.12325	-0.346927	5.28586e-05	-2.12289	-0.350984
61920221	chr11:61920221:T:C	7.48625e-18	-0.783211	-2.74067e-10	0.000627927	0.00788332	-2.74067e-10	0.000633092	0.00912223	-2.74067e-10
61920301	chr11:61920301:C:A	4.74107e-18	-3.75216e-10	-1.24002	0.000182018	-3.75216e-10	-1.23044	0.000183308	-3.75216e-10	-1.23032
61920703	chr11:61920703:G:C	1.42748e-17	-3.75216e-10	-0.137785	0.000583678	-3.75216e-10	-0.0651903	0.00058798	-3.75216e-10	-0.0647998
61920798	chr11:61920798:C:CTGTAATCTCA	5.33787e-18	-3.75216e-10	-1.12145	0.000191202	-3.75216e-10	-1.18121	0.000192488	-3.75216e-10	-1.18146
61920884	chr11:61920884:T:C	4.41961e-18	-2.12578	0.815554	5.25847e-05	-2.11299	-0.359122	5.27606e-05	-2.11258	-0.363147
61921571	chr11:61921571:T:C	1.42748e-17	-3.75216e-10	-0.137785	0.000583678	-3.75216e-10	-0.0651903	0.00058798	-3.75216e-10	-0.0647998
61921652	chr11:61921652:G:A	5.41093e-18	-3.75216e-10	-1.10786	0.00021816	-3.75216e-10	-1.04931	0.000219756	-3.75216e-10	-1.04897
61921746	chr11:61921746:C:T	5.80958e-18	-3.75216e-10	-1.03677	0.000237055	-3.75216e-10	-0.96625	0.000238804	-3.75216e-10	-0.965849
61921762	chr11:61921762:C:A	5.22439e-18	-3.75216e-10	-1.14294	0.000188448	-3.75216e-10	-1.19572	0.000189722	-3.75216e-10	-1.19593
61921807	chr11:61921807:G:A	4.98358e-18	-3.75216e-10	-1.19013	0.000186605	-3.75216e-10	-1.20555	0.000187886	-3.75216e-10	-1.20566
61921940	chr11:61921940:G:A	3.09106e-18	-1.66777	-2.74067e-10	0.000926917	0.397324	-2.74067e-10	0.000930831	0.394585	-2.74067e-10
61922025	chr11:61922025:A:T	1.10531e-17	-3.75216e-10	-0.393573	0.000389559	-3.75216e-10	-0.469524	0.000392056	-3.75216e-10	-0.470088
61922259	chr11:61922259:G:A	1.05803e-18	-1.75983	-0.980044	2.87263e-05	-2.03316	-1.04357	2.89127e-05	-2.03378	-1.04343
61922606	chr11:61922606:TG:T	1.39858e-18	-1.23186	-1.22896	2.42199e-05	-2.0519	-1.19546	2.44018e-05	-2.0519	-1.19493
61922631	chr11:61922631:G:A	4.98797e-18	-3.75216e-10	-1.18925	0.0001833	-3.75216e-10	-1.22342	0.000184546	-3.75216e-10	-1.2236
61922702	chr11:61922702:C:G	5.39575e-18	-3.75216e-10	-1.11067	0.000217391	-3.75216e-10	-1.05284	0.00021898	-3.75216e-10	-1.05251
61922711	chr11:61922711:G:A	2.38771e-18	-1.92595	-2.74067e-10	8.54075e-05	-1.98711	-2.74067e-10	8.59719e-05	-1.98747	-2.74067e-10
61922933	chr11:61922933:T:G	2.00473e-18	-1.52467	-0.576095	3.80304e-05	-2.14361	-0.652545	3.82606e-05	-2.14394	-0.653137
61922948	chr11:61922948:T:C	7.11799e-19	-1.89708	-1.23916	2.64793e-05	-1.91804	-1.24014	2.66511e-05	-1.91852	-1.24014
61923073	chr11:61923073:G:A	4.85271e-18	-3.75216e-10	-1.21674	0.000182542	-3.75216e-10	-1.22756	0.000183804	-3.75216e-10	-1.22763
61923235	chr11:61923235:G:A	1.43907e-18	-1.20414	-1.22814	2.44955e-05	-2.04223	-1.19382	2.46797e-05	-2.04223	-1.19328
61923717	chr11:61923717:C:G	4.75391e-18	-3.75216e-10	-1.23731	0.000180311	-3.75216e-10	-1.23986	0.000181571	-3.75216e-10	-1.23985
61924179	chr11:61924179:C:T	1.75755e-17	-3.75216e-10	0.0702251	0.000555397	-3.75216e-10	-0.114856	0.000558779	-3.75216e-10	-0.11574
61924416	chr11:61924416:G:C	6.13786e-18	-3.75216e-10	-0.981804	0.00021929	-3.75216e-10	-1.04415	0.000220747	-3.75216e-10	-1.04448
61924658	chr11:61924658:T:C	1.63212e-18	-1.71792	-0.588487	4.15995e-05	-2.11442	-0.592036	4.19345e-05	-2.11435	-0.59104
61924768	chr11:61924768:C:T	1.12526e-17	-3.75216e-10	-0.375681	0.000398613	-3.75216e-10	-0.446548	0.000401206	-3.75216e-10	-0.447017
61924869	chr11:61924869:C:T	8.72612e-19	-1.90317	-1.02937	2.56473e-05	-2.13575	-1.05435	2.58212e-05	-2.13588	-1.05442
61925033	chr11:61925033:G:A	6.82418e-18	-3.75216e-10	-0.875807	0.00024131	-3.75216e-10	-0.948457	0.000242925	-3.75216e-10	-0.948739
61925416	chr11:61925416:T:C	9.80948e-18	-3.75216e-10	-0.51293	0.000321556	-3.75216e-10	-0.661368	0.000323578	-3.75216e-10	-0.662054
61925821	chr11:61925821:T:A	5.08492e-18	-3.75216e-10	-1.17	0.000205955	-3.75216e-10	-1.10688	0.000207474	-3.75216e-10	-1.10649
61926212	chr11:61926212:C:T	2.12469e-18	-1.94346	-0.0991934	0.000119266	-1.33456	-0.318616	0.000119799	-1.33539	-0.32029
61926213	chr11:61926213:G:A	5.26552e-18	-1.1351	-2.74067e-10	0.00037804	-0.49954	-2.74067e-10	0.000380001	-0.50132	-2.74067e-10
61926593	chr11:61926593:G:A	5.12365e-18	-3.75216e-10	-1.16241	0.000187133	-3.75216e-10	-1.20272	0.000188424	-3.75216e-10	-1.2028
61926648	chr11:61926648:G:T	5.39949e-18	-3.75216e-10	-1.10997	0.00019329	-3.75216e-10	-1.17035	0.000194567	-3.75216e-10	-1.17072
61926794	chr11:61926794:C:T	9.15656e-18	-3.75216e-10	-0.581809	0.000397696	-3.75216e-10	-0.448853	0.000400785	-3.75216e-10	-0.448067
61927091	chr11:61927091:G:A	9.13414e-19	-1.68857	-1.19828	2.30323e-05	-2.12287	-1.17477	2.32046e-05	-2.12282	-1.17432
61928049	chr11:61928049:C:T	6.87942e-18	-3.75216e-10	-0.867745	0.000244109	-3.75216e-10	-0.936924	0.000245736	-3.75216e-10	-0.937235
61928086	chr11:61928086:G:A	5.14573e-18	-3.75216e-10	-1.15811	0.000187913	-3.75216e-10	-1.19856	0.000189212	-3.75216e-10	-1.19863
61928531	chr11:61928531:A:T	9.24423e-18	-3.75216e-10	-0.57228	0.000329847	-3.75216e-10	-0.63591	0.000332012	-3.75216e-10	-0.636321
61928814	chr11:61928814:T:C	6.16876e-18	-3.75216e-10	-0.976781	0.000261413	-3.75216e-10	-0.868438	0.00026342	-3.75216e-10	-0.867742
61928862	chr11:61928862:G:A	9.16524e-19	-1.7059	-1.17755	2.37824e-05	-2.11594	-1.14965	2.39624e-05	-2.11588	-1.14913
61929203	chr11:61929203:A:G	9.80024e-19	-1.67661	-1.13985	2.43994e-05	-2.12323	-1.11675	2.45851e-05	-2.12317	-1.11619
61929413	chr11:61929413:A:G	1.25922e-18	-1.58839	-0.977392	2.87778e-05	-2.14374	-0.931196	2.90091e-05	-2.1437	-0.930182
61929451	chr11:61929451:CT:C	6.7246e-19	-2.02783	-1.16526	2.37106e-05	-2.06557	-1.20305	2.38905e-05	-2.06572	-1.20229
61929739	chr11:61929739:C:A	1.08054e-18	-1.88754	-0.831281	2.25095e-05	-2.13538	-1.18523	2.26467e-05	-2.13545	-1.18603
61930186	chr11:61930186:A:G	1.1407e-18	-2.09244	-0.572204	4.98325e-05	-2.02166	-0.504214	5.01735e-05	-2.02212	-0.503886
61930432	chr11:61930432:G:A	1.16543e-18	-2.13276	-0.510436	4.98642e-05	-2.07341	-0.451826	5.02113e-05	-2.07374	-0.451516
61930500	chr11:61930500:G:A	3.02964e-18	-1.68783	-2.74067e-10	8.36522e-05	-2.00787	-2.74067e-10	8.42897e-05	-2.00723	-2.74067e-10
61930505	chr11:61930505:A:G	5.75086e-18	-3.75216e-10	-1.04693	0.000206308	-3.75216e-10	-1.10517	0.000207698	-3.75216e-10	-1.10541
61930523	chr11:61930523:A:T	7.24228e-18	-3.75216e-10	-0.816343	0.000250904	-3.75216e-10	-0.909469	0.000252521	-3.75216e-10	-0.91
61930599	chr11:61930599:G:C	6.58691e-18	-3.75216e-10	-0.911195	0.000234751	-3.75216e-10	-0.976016	0.000236319	-3.75216e-10	-0.976311
61931016	chr11:61931016:C:G	3.3222e-18	-2.15211	0.556453	0.000130454	-2.12481	0.561297	0.000131319	-2.12503	0.561169
61931326	chr11:61931326:C:G	5.13966e-18	-3.75216e-10	-1.15929	0.000186833	-3.75216e-10	-1.20432	0.000188086	-3.75216e-10	-1.20459
61931432	chr11:61931432:G:A	4.75952e-18	-3.75216e-10	-1.23613	0.000180314	-3.75216e-10	-1.23984	0.000181573	-3.75216e-10	-1.23983
61931583	chr11:61931583:G:A	2.62325e-18	-1.30588	-0.525983	3.80744e-05	-2.15816	-0.636839	3.83569e-05	-2.15814	-0.636416
61931905	chr11:61931905:G:A	5.30232e-18	-3.75216e-10	-1.12814	0.000209289	-3.75216e-10	-1.09082	0.000210802	-3.75216e-10	-1.09057
61932001	chr11:61932001:A:C	7.91841e-18	-3.75216e-10	-0.72709	0.00026617	-3.75216e-10	-0.850404	0.000267877	-3.75216e-10	-0.850964
61932439	chr11:61932439:A:AT	9.212e-18	-3.75216e-10	-0.575773	0.000445228	-3.75216e-10	-0.335953	0.000448645	-3.75216e-10	-0.335261
61932547	chr11:61932547:C:T	9.40116e-17	1.74714	-2.74067e-10	0.000264306	-0.857433	-2.74067e-10	0.000266652	-0.855547	-2.74067e-10
61932983	chr11:61932983:C:T	1.96231e-17	-0.750351	0.930779	0.000203154	-1.67492	0.554347	0.000204415	-1.67318	0.551839
61933347	chr11:61933347:A:G	1.14262e-18	-2.12599	-0.536971	4.75016e-05	-2.0888	-0.484973	4.78339e-05	-2.08909	-0.484668
61933461	chr11:61933461:G:C	1.69683e-18	-1.04739	-1.22013	3.2887e-05	-1.80462	-1.13684	3.30943e-05	-1.80518	-1.13695
61933661	chr11:61933661:C:T	6.49315e-18	-3.75216e-10	-0.925532	0.000233449	-3.75216e-10	-0.981575	0.000235023	-3.75216e-10	-0.981809
61933856	chr11:61933856:A:T	1.20097e-18	-2.12237	-0.490783	5.01342e-05	-2.08319	-0.436644	5.04846e-05	-2.08349	-0.436331
61933929	chr11:61933929:A:G	4.99645e-18	-3.75216e-10	-1.18755	0.000186598	-3.75216e-10	-1.20559	0.000187879	-3.75216e-10	-1.20569
61933979	chr11:61933979:T:C	4.99916e-18	-3.75216e-10	-1.18701	0.000186679	-3.75216e-10	-1.20515	0.000187961	-3.75216e-10	-1.20526
61933994	chr11:61933994:T:C	5.38105e-18	-3.75216e-10	-1.1134	0.000199012	-3.75216e-10	-1.14117	0.000200353	-3.75216e-10	-1.14141
61934187	chr11:61934187:A:C	9.16288e-18	-3.75216e-10	-0.581119	0.000443031	-3.75216e-10	-0.3409	0.000446428	-3.75216e-10	-0.340214
61934995	chr11:61934995:C:G	1.05106e-16	1.85869	-2.74067e-10	0.000282916	-0.789391	-2.74067e-10	0.00028544	-0.787462	-2.74067e-10
61935111	chr11:61935111:A:C	7.36035e-18	-3.75216e-10	-0.800173	0.000318169	-3.75216e-10	-0.671958	0.000320642	-3.75216e-10	-0.671166
61935131	chr11:61935131:C:T	2.60787e-18	-1.39881	-0.438939	4.44455e-05	-2.15362	-0.486655	4.47948e-05	-2.15358	-0.485817
61935135	chr11:61935135:T:C	5.10477e-18	-3.75216e-10	-1.1661	0.000189934	-3.75216e-10	-1.18786	0.000191233	-3.75216e-10	-1.188
61935424	chr11:61935424:AAAAAAAAAAAAAAAG:A	2.19019e-18	-0.775403	-1.23689	2.75653e-05	-1.9294	-1.18858	2.77454e-05	-1.92975	-1.18867
61935512	chr11:61935512:T:G	7.6353e-18	-3.75216e-10	-0.763497	0.000332251	-3.75216e-10	-0.62865	0.00033485	-3.75216e-10	-0.627809
61935640	chr11:61935640:G:A	6.20101e-18	-3.75216e-10	-0.971568	0.000262688	-3.75216e-10	-0.863571	0.000264702	-3.75216e-10	-0.862887
61936284	chr11:61936284:T:C	1.30735e-18	-1.33224	-1.19603	4.01527e-05	-1.55144	-1.19041	4.04399e-05	-1.55144	-1.19023
61936432	chr11:61936432:C:T	2.0815e-18	-2.02195	-0.0412365	5.64131e-05	-2.08728	-0.314561	5.67415e-05	-2.08688	-0.31611
61936862	chr11:61936862:A:G	1.8736e-18	-0.928305	-1.24011	2.89479e-05	-1.86094	-1.20811	2.91366e-05	-1.86133	-1.20817
61937735	chr11:61937735:G:A	1.11409e-18	-1.86038	-0.827863	2.28282e-05	-2.12647	-1.18008	2.29662e-05	-2.12655	-1.18092
61938021	chr11:61938021:C:A	2.43798e-18	-2.15794	0.252833	9.77028e-05	-2.14455	0.291943	9.84403e-05	-2.14446	0.29242
61938160	chr11:61938160:G:A	7.61722e-19	-1.91499	-1.15346	2.28007e-05	-2.1396	-1.16814	2.29561e-05	-2.13972	-1.16819
61938644	chr11:61938644:G:A	1.44118e-18	-1.19108	-1.23974	3.30855e-05	-1.71967	-1.21578	3.32936e-05	-1.72029	-1.21584
61938866	chr11:61938866:C:T	2.68425e-18	-2.13529	0.326408	0.00010321	-2.11582	0.318049	0.000103889	-2.11606	0.317892
61939573	chr11:61939573:A:G	2.96101e-17	-3.75216e-10	0.591835	0.00124935	-3.75216e-10	0.695838	0.00125949	-3.75216e-10	0.696968
61939959	chr11:61939959:A:G	8.30393e-18	-3.75216e-10	-0.679551	0.000277227	-3.75216e-10	-0.809705	0.000278993	-3.75216e-10	-0.810305
61940173	chr11:61940173:A:G	1.6797e-18	-1.0381	-1.23956	3.03368e-05	-1.80368	-1.2185	3.05337e-05	-1.8041	-1.21856
61940557	chr11:61940557:C:T	4.42427e-17	-3.75216e-10	0.99341	0.00134028	-3.75216e-10	0.766092	0.00134809	-3.75216e-10	0.764949
61940688	chr11:61940688:C:T	3.33904e-18	-2.15131	0.560717	0.000129314	-2.15835	0.58606	0.000130205	-2.15833	0.585944
61941135	chr11:61941135:C:T	7.28802e-18	-3.75216e-10	-0.810048	0.000317296	-3.75216e-10	-0.674703	0.000319785	-3.75216e-10	-0.673845
61941684	chr11:61941684:G:A	5.51098e-18	-3.75216e-10	-1.08954	0.000222843	-3.75216e-10	-1.02807	0.000224481	-3.75216e-10	-1.0277
61942374	chr11:61942374:T:G	1.88138e-16	2.4409	-2.74067e-10	0.000417574	-0.400078	-2.74067e-10	0.0004214	-0.39791	-2.74067e-10
61942794	chr11:61942794:G:A	5.54518e-18	-3.75216e-10	-1.08335	0.000212394	-3.75216e-10	-1.0761	0.000213838	-3.75216e-10	-1.07627
61942859	chr11:61942859:A:G	3.39295e-18	-1.57458	-2.74067e-10	8.86491e-05	-1.94985	-2.74067e-10	8.9163e-05	-1.95103	-2.74067e-10
61943066	chr11:61943066:A:C	2.74976e-18	-1.25052	-0.534249	4.47103e-05	-2.13684	-0.497493	4.5094e-05	-2.13684	-0.495908
61943075	chr11:61943075:G:A	1.28813e-17	-0.240503	-2.74067e-10	8.00862e-05	-2.05144	-2.74067e-10	8.06872e-05	-2.05091	-2.74067e-10
61943184	chr11:61943184:C:T	1.31418e-18	-1.95008	-0.572988	3.47447e-05	-2.14048	-0.746036	3.4988e-05	-2.14032	-0.746172
61943236	chr11:61943236:G:A	1.42964e-17	-3.75216e-10	-0.136269	0.000336544	-3.75216e-10	-0.615811	0.000338579	-3.75216e-10	-0.616735
61943350	chr11:61943350:A:G	1.41851e-18	-1.64161	-0.805056	3.09735e-05	-2.14205	-0.859358	3.12118e-05	-2.1421	-0.858597
61943400	chr11:61943400:C:T	2.16744e-18	-0.799624	-1.22311	2.15673e-05	-2.14616	-1.2172	2.17248e-05	-2.14598	-1.21706
61943462	chr11:61943462:T:C	5.54769e-18	-3.75216e-10	-1.0829	0.000242994	-3.75216e-10	-0.941504	0.000244804	-3.75216e-10	-0.941037
61944003	chr11:61944003:T:G	5.34014e-18	-3.75216e-10	-1.12103	0.000192261	-3.75216e-10	-1.17569	0.000193643	-3.75216e-10	-1.17548
61944149	chr11:61944149:C:T	2.87389e-18	-0.501009	-1.2396	0.000200913	0.0979545	-1.22962	0.000201743	0.0949918	-1.22949
61944727	chr11:61944727:G:A	1.6228e-18	-1.72076	-0.591363	0.000104704	-1.13612	-0.647288	0.00010526	-1.13771	-0.647356
61944770	chr11:61944770:C:T	4.79913e-18	-3.75216e-10	-1.22784	0.000181316	-3.75216e-10	-1.2343	0.000182554	-3.75216e-10	-1.23444
61945128	chr11:61945128:T:C	4.8995e-18	-3.75216e-10	-1.20715	0.00018026	-3.75216e-10	-1.24014	0.000181517	-3.75216e-10	-1.24014
61945174	chr11:61945174:T:C	2.15365e-18	-2.02911	-2.74067e-10	0.000104773	-1.78274	-2.74067e-10	0.000105513	-1.78266	-2.74067e-10
61945404	chr11:61945404:G:A	5.19475e-18	-3.75216e-10	-1.14863	0.000192251	-3.75216e-10	-1.17574	0.000193562	-3.75216e-10	-1.1759
61946023	chr11:61946023:G:C	1.47612e-17	-0.10428	-2.74067e-10	8.3923e-05	-2.00464	-2.74067e-10	8.45665e-05	-2.00395	-2.74067e-10
61946118	chr11:61946118:A:G	5.98404e-18	-3.75216e-10	-1.00718	0.00019925	-3.75216e-10	-1.13998	0.000200522	-3.75216e-10	-1.14057
61946560	chr11:61946560:A:G	1.84399e-16	-1.19862	3.61945	0.00160274	-1.80921	2.75414	0.00161194	-1.80922	2.75292
61947767	chr11:61947767:C:T	4.74108e-18	-3.75216e-10	-1.24002	0.000181928	-3.75216e-10	-1.23093	0.000183215	-3.75216e-10	-1.23083
61948177	chr11:61948177:G:A	5.08982e-17	-3.75216e-10	1.13355	0.00171899	-3.75216e-10	1.01495	0.00172928	-3.75216e-10	1.01397
61948885	chr11:61948885:G:A	5.45465e-18	-0.466299	-0.633513	0.000458382	0.313893	-0.620729	0.000460543	0.311326	-0.620412
61948923	chr11:61948923:C:G	2.90146e-18	-0.904955	-0.826112	3.46801e-05	-2.02773	-0.860643	3.48562e-05	-2.02797	-0.862293
61949659	chr11:61949659:C:T	4.84074e-18	-3.75216e-10	-1.21921	0.000180273	-3.75216e-10	-1.24007	0.000181529	-3.75216e-10	-1.24008
61950135	chr11:61950135:C:T	9.46182e-18	-3.75216e-10	-0.549014	0.000304013	-3.75216e-10	-0.71747	0.000305905	-3.75216e-10	-0.718218
61950243	chr11:61950243:T:C	9.577e-18	-3.75216e-10	-0.536916	0.000255196	-3.75216e-10	-0.892509	0.000256635	-3.75216e-10	-0.89384
61950564	chr11:61950564:G:A	9.58894e-18	-3.75216e-10	-0.535669	0.000255438	-3.75216e-10	-0.891561	0.000256877	-3.75216e-10	-0.892894
61950701	chr11:61950701:G:A	2.31817e-18	-1.9555	-2.74067e-10	0.00011243	-1.71221	-2.74067e-10	0.000113047	-1.71369	-2.74067e-10
61950756	chr11:61950756:T:C	4.88973e-18	-3.75216e-10	-1.20914	0.000181637	-3.75216e-10	-1.23253	0.0001829	-3.75216e-10	-1.23256
61951598	chr11:61951598:T:C	8.22505e-18	-3.75216e-10	-0.689095	0.000265141	-3.75216e-10	-0.854277	0.000266744	-3.75216e-10	-0.855205
61951915	chr11:61951915:T:C	1.42792e-17	-3.75216e-10	-0.137478	0.000339094	-3.75216e-10	-0.608262	0.000340828	-3.75216e-10	-0.610116
61952532	chr11:61952532:T:C	4.74811e-18	-3.75216e-10	-1.23853	0.00018069	-3.75216e-10	-1.23776	0.00018196	-3.75216e-10	-1.23771
61953036	chr11:61953036:G:A	7.02579e-18	-3.75216e-10	-0.846692	0.000227062	-3.75216e-10	-1.00932	0.000228483	-3.75216e-10	-1.01003
61953065	chr11:61953065:T:C	1.49422e-17	-0.0920878	-2.74067e-10	8.32395e-05	-2.01282	-2.74067e-10	8.38743e-05	-2.01217	-2.74067e-10
61953066	chr11:61953066:G:A	5.1149e-18	-0.842334	-0.321788	3.80877e-05	-2.08889	-0.705755	3.8322e-05	-2.08823	-0.707235
61953278	chr11:61953278:C:T	4.7405e-18	-3.75216e-10	-1.24014	0.000181516	-3.75216e-10	-1.2332	0.000182797	-3.75216e-10	-1.23312
61953360	chr11:61953360:G:A	5.81698e-18	-3.75216e-10	-1.0355	0.0001975	-3.75216e-10	-1.1488	0.000198817	-3.75216e-10	-1.14911
61953455	chr11:61953455:G:A	2.00691e-18	-2.09968	-2.74067e-10	0.000157537	-1.37488	-2.74067e-10	0.00015833	-1.37681	-2.74067e-10
61953647	chr11:61953647:T:C	7.9527e-18	-0.00743559	-0.715333	2.38959e-05	-2.13885	-1.12198	2.40041e-05	-2.13949	-1.12378
61953762	chr11:61953762:G:A	1.21156e-17	-3.75216e-10	-0.301786	0.000324771	-3.75216e-10	-0.651419	0.000326528	-3.75216e-10	-0.652977
61953805	chr11:61953805:G:C	7.77507e-18	-0.0327816	-0.712575	2.41269e-05	-2.13347	-1.11774	2.42332e-05	-2.1342	-1.11957
61954112	chr11:61954112:T:C	2.55748e-17	-1.59389	2.03922	0.000331676	-2.15647	1.52609	0.000334117	-2.15656	1.52656
61954167	chr11:61954167:A:G	3.72996e-18	-0.843608	-0.636274	3.42225e-05	-2.10351	-0.798147	3.44605e-05	-2.10299	-0.798685
61954246	chr11:61954246:C:T	2.06086e-18	-2.07316	-2.74067e-10	0.000144607	-1.46052	-2.74067e-10	0.000145352	-1.46233	-2.74067e-10
61954740	chr11:61954740:G:T	5.27347e-18	-3.75216e-10	-1.13359	0.000181569	-3.75216e-10	-1.2329	0.000182791	-3.75216e-10	-1.23315
61954793	chr11:61954793:C:A	8.74894e-19	-2.00534	-0.92459	3.40529e-05	-2.05494	-0.851685	3.4299e-05	-2.05579	-0.850587
61954972	chr11:61954972:G:C	4.77333e-18	-3.75216e-10	-1.23324	0.000180261	-3.75216e-10	-1.24013	0.000181519	-3.75216e-10	-1.24013
61955032	chr11:61955032:C:T	4.77322e-18	-3.75216e-10	-1.23326	0.000180262	-3.75216e-10	-1.24013	0.00018152	-3.75216e-10	-1.24013
61955084	chr11:61955084:TCCACCC:T	7.49888e-18	-3.75216e-10	-0.781526	0.000238953	-3.75216e-10	-0.958272	0.000240435	-3.75216e-10	-0.959043
61955155	chr11:61955155:G:C	2.13425e-18	-2.03816	-2.74067e-10	0.000132555	-1.54755	-2.74067e-10	0.000133251	-1.54926	-2.74067e-10
61955173	chr11:61955173:C:A	5.12954e-18	-3.75216e-10	-1.16126	0.000180615	-3.75216e-10	-1.23817	0.000181852	-3.75216e-10	-1.2383
61955366	chr11:61955366:T:A	8.72954e-19	-2.11247	-0.819685	4.32721e-05	-1.94265	-0.724381	4.35725e-05	-1.94399	-0.723077
61956084	chr11:61956084:A:G	8.66853e-19	-2.07499	-0.864172	3.77669e-05	-2.03554	-0.767569	3.8041e-05	-2.03651	-0.766321
61956231	chr11:61956231:A:T	7.37836e-18	-0.059127	-0.738601	3.20873e-05	-2.06392	-0.902159	3.23187e-05	-2.06308	-0.902766
61956387	chr11:61956387:G:C	8.52743e-19	-2.11979	-0.835784	4.23414e-05	-1.94725	-0.741526	4.26365e-05	-1.94854	-0.740244
61956531	chr11:61956531:C:T	6.4483e-19	-2.14102	-1.09403	3.48699e-05	-1.94063	-0.942287	3.51116e-05	-1.94214	-0.94082
61956981	chr11:61956981:C:A	4.79528e-18	-3.75216e-10	-1.22865	0.000188664	-3.75216e-10	-1.19457	0.00018999	-3.75216e-10	-1.19452
61957042	chr11:61957042:C:T	6.16835e-19	-2.15283	-1.12661	3.51275e-05	-1.88819	-0.987365	3.53617e-05	-1.88985	-0.986012
61957111	chr11:61957111:T:G	7.26946e-18	-3.75216e-10	-0.812598	0.000191966	-3.75216e-10	-1.17722	0.000193034	-3.75216e-10	-1.17863
61957315	chr11:61957315:G:T	8.23806e-18	-1.79386	1.10634	8.44061e-05	-2.13597	0.137067	8.48547e-05	-2.13624	0.135686
61957446	chr11:61957446:C:A	5.13358e-18	-3.75216e-10	-1.16048	0.000184277	-3.75216e-10	-1.2181	0.000185523	-3.75216e-10	-1.21831
61957533	chr11:61957533:G:GCACCTA	7.41162e-18	-3.75216e-10	-0.793231	0.000236551	-3.75216e-10	-0.968377	0.000238017	-3.75216e-10	-0.96915
61957602	chr11:61957602:T:C	2.08375e-18	-2.06211	-2.74067e-10	0.000140242	-1.49117	-2.74067e-10	0.000140971	-1.49294	-2.74067e-10
61957702	chr11:61957702:T:C	6.09951e-19	-2.15353	-1.13713	3.47738e-05	-1.88233	-1.00334	3.50035e-05	-1.88401	-1.00204
61957703	chr11:61957703:G:A	6.09147e-19	-2.15556	-1.13642	3.53222e-05	-1.86772	-1.0023	3.55541e-05	-1.86945	-1.00099
61958625	chr11:61958625:T:G	8.38335e-19	-2.02088	-0.951742	5.54312e-05	-1.51613	-0.903269	5.57179e-05	-1.51897	-0.902224
61958912	chr11:61958912:ACACACACACACG:A	5.3301e-18	-3.75216e-10	-1.12291	0.000187009	-3.75216e-10	-1.20338	0.000188302	-3.75216e-10	-1.20345
61959245	chr11:61959245:G:A	6.83405e-19	-1.94717	-1.22977	3.21349e-05	-1.72623	-1.23837	3.23116e-05	-1.72769	-1.23837
61959966	chr11:61959966:C:T	4.59273e-18	-0.77137	-0.500436	0.000363163	-0.0557518	-0.483937	0.000364938	-0.0583528	-0.483414
61960275	chr11:61960275:C:A	6.53177e-19	-2.15527	-1.06692	0.000116248	-0.573985	-1.10483	0.000116698	-0.577337	-1.10457
61960319	chr11:61960319:G:A	6.10527e-19	-2.05128	-1.23844	3.9979e-05	-1.57269	-1.17349	4.0151e-05	-1.57576	-1.17308
61960366	chr11:61960366:G:C	6.45625e-18	-3.75216e-10	-0.931232	0.000216486	-3.75216e-10	-1.05701	0.000217855	-3.75216e-10	-1.05766
61960675	chr11:61960675:C:T	6.52879e-19	-2.15572	-1.06692	0.000115336	-0.581864	-1.10483	0.000115781	-0.58522	-1.10457
61961009	chr11:61961009:G:A	1.02109e-17	-3.75216e-10	-0.472828	0.000356106	-3.75216e-10	-0.559313	0.000358457	-3.75216e-10	-0.559685
61961275	chr11:61961275:C:T	5.66247e-18	-3.75216e-10	-1.06242	0.000198359	-3.75216e-10	-1.14446	0.00019967	-3.75216e-10	-1.14483
61961591	chr11:61961591:C:T	8.41439e-19	-1.74913	-1.21979	2.90967e-05	-1.93894	-1.12498	2.926e-05	-1.94074	-1.12453
61961831	chr11:61961831:C:A	5.49812e-18	-3.75216e-10	-1.09187	0.000194293	-3.75216e-10	-1.16517	0.000195633	-3.75216e-10	-1.16525
61962564	chr11:61962564:G:A	1.87089e-18	-2.12721	-0.0426582	7.92769e-05	-1.67556	-0.386035	7.97143e-05	-1.67484	-0.388203
61962628	chr11:61962628:G:A	5.06194e-18	-3.75216e-10	-1.17453	0.000186509	-3.75216e-10	-1.20606	0.000187773	-3.75216e-10	-1.20626
61962711	chr11:61962711:C:T	1.45152e-18	-1.54296	-0.880708	2.9951e-05	-1.81441	-1.22057	3.00981e-05	-1.81604	-1.22099
61962942	chr11:61962942:C:A	5.12828e-18	-3.75216e-10	-1.16151	0.000219156	-3.75216e-10	-1.04476	0.000220515	-3.75216e-10	-1.04553
61962955	chr11:61962955:G:T	4.77997e-18	-3.75216e-10	-1.23185	0.000190582	-3.75216e-10	-1.18446	0.000191809	-3.75216e-10	-1.18499
61963081	chr11:61963081:T:C	1.71698e-18	-1.43542	-0.820297	3.10061e-05	-1.78474	-1.21561	3.11591e-05	-1.78628	-1.2161
61963761	chr11:61963761:C:A	6.53021e-18	-3.75216e-10	-0.919841	0.000252052	-3.75216e-10	-0.904905	0.000253661	-3.75216e-10	-0.905493
61964255	chr11:61964255:T:C	2.91596e-18	-1.72608	-2.74067e-10	7.27144e-05	-2.148	-2.74067e-10	7.32173e-05	-2.14806	-2.74067e-10
61964338	chr11:61964338:T:C	1.89714e-18	-2.15593	-2.74067e-10	7.60476e-05	-2.10318	-2.74067e-10	7.65677e-05	-2.10332	-2.74067e-10
61964408	chr11:61964408:C:T	4.8114e-18	-3.75216e-10	-1.22529	0.000193569	-3.75216e-10	-1.16891	0.000194802	-3.75216e-10	-1.16951
61964505	chr11:61964505:G:A	6.34945e-16	3.65726	-2.74067e-10	0.000461604	-0.299832	-2.74067e-10	0.000465891	-0.297541	-2.74067e-10
61965778	chr11:61965778:G:A	4.82589e-18	-3.75216e-10	-1.22228	0.000194519	-3.75216e-10	-1.16401	0.000195743	-3.75216e-10	-1.16469
61965877	chr11:61965877:T:C	1.89543e-18	-2.15683	-2.74067e-10	7.20976e-05	-2.15652	-2.74067e-10	7.26114e-05	-2.15637	-2.74067e-10
61966128	chr11:61966128:G:C	1.43671e-18	-1.56574	-0.868181	2.75002e-05	-1.89308	-1.22726	2.76464e-05	-1.89438	-1.22762
61966228	chr11:61966228:C:G	5.40062e-18	-3.75216e-10	-1.10977	0.000200897	-3.75216e-10	-1.13175	0.00020228	-3.75216e-10	-1.13184
61966293	chr11:61966293:A:G	7.13584e-18	-3.75216e-10	-0.831149	0.000274962	-3.75216e-10	-0.817908	0.000276694	-3.75216e-10	-0.818581
61966422	chr11:61966422:G:A	4.81792e-18	-3.75216e-10	-1.22394	0.000193848	-3.75216e-10	-1.16747	0.000195071	-3.75216e-10	-1.16813
61966556	chr11:61966556:C:T	5.15361e-18	-3.75216e-10	-1.15658	0.000183431	-3.75216e-10	-1.2227	0.000184669	-3.75216e-10	-1.22293
61966933	chr11:61966933:G:A	4.84636e-18	-3.75216e-10	-1.21805	0.000196179	-3.75216e-10	-1.15551	0.000197407	-3.75216e-10	-1.15623
61967163	chr11:61967163:G:A	4.74804e-18	-3.75216e-10	-1.23855	0.000186528	-3.75216e-10	-1.20596	0.000187752	-3.75216e-10	-1.20637
61967809	chr11:61967809:G:T	1.9054e-18	-2.15159	-2.74067e-10	0.000105785	-1.77313	-2.74067e-10	0.000106331	-1.77493	-2.74067e-10
61968664	chr11:61968664:T:G	1.38616e-18	-1.63512	-0.834625	2.67224e-05	-1.93078	-1.21825	2.68644e-05	-1.93198	-1.21872
61968939	chr11:61968939:A:C	1.17568e-18	-2.11114	-0.523293	5.29466e-05	-1.91782	-0.547439	5.3274e-05	-1.91823	-0.547817
61970002	chr11:61970002:T:C	1.06866e-17	-3.75216e-10	-0.427293	0.000291934	-3.75216e-10	-0.758011	0.000293515	-3.75216e-10	-0.759564
61970097	chr11:61970097:A:G	1.13472e-17	-3.75216e-10	-0.367308	0.000391404	-3.75216e-10	-0.464799	0.000393721	-3.75216e-10	-0.46585
61970750	chr11:61970750:A:G	1.93263e-18	-2.1374	-2.74067e-10	7.35064e-05	-2.13717	-2.74067e-10	7.40221e-05	-2.13713	-2.74067e-10
61970890	chr11:61970890:G:A	4.80399e-18	-3.75216e-10	-1.22683	0.000192541	-3.75216e-10	-1.17423	0.000193762	-3.75216e-10	-1.17486
61971073	chr11:61971073:T:G	3.5609e-17	1.94465	-1.16833	3.65462e-05	-1.75563	-1.08033	3.68323e-05	-1.7554	-1.07972
61971271	chr11:61971271:T:C	4.80901e-18	-3.75216e-10	-1.22579	0.000180307	-3.75216e-10	-1.23988	0.000181562	-3.75216e-10	-1.2399
61972191	chr11:61972191:C:T	4.79411e-18	-3.75216e-10	-1.22889	0.000180261	-3.75216e-10	-1.24014	0.000181518	-3.75216e-10	-1.24014
61973257	chr11:61973257:T:G	4.74049e-18	-3.75216e-10	-1.24014	0.000180705	-3.75216e-10	-1.23768	0.000181971	-3.75216e-10	-1.23764
61973298	chr11:61973298:G:A	5.81558e-18	-3.75216e-10	-1.03574	0.000206829	-3.75216e-10	-1.10265	0.000208205	-3.75216e-10	-1.10297
61973495	chr11:61973495:C:T	1.99509e-18	-2.10559	-2.74067e-10	9.76968e-05	-1.85267	-2.74067e-10	9.83443e-05	-1.85302	-2.74067e-10
61975261	chr11:61975261:C:T	2.13633e-16	3.59715	-1.02918	0.00018638	-0.195254	-1.0115	0.000187957	-0.19256	-1.01272
61975264	chr11:61975264:G:A	8.24463e-18	-3.75216e-10	-0.686718	0.000282649	-3.75216e-10	-0.790335	0.000284351	-3.75216e-10	-0.791282
61975266	chr11:61975266:A:G	4.99979e-18	-3.75216e-10	-1.18688	0.000194639	-3.75216e-10	-1.1634	0.000196071	-3.75216e-10	-1.16302
61975346	chr11:61975346:C:A	4.74049e-18	-3.75216e-10	-1.24014	0.000180705	-3.75216e-10	-1.23768	0.000181971	-3.75216e-10	-1.23764
61975500	chr11:61975500:C:T	3.98946e-18	-1.41262	-2.74067e-10	7.90524e-05	-2.06443	-2.74067e-10	7.95723e-05	-2.06483	-2.74067e-10
61975573	chr11:61975573:C:T	2.84681e-16	3.80618	-0.951096	0.000224732	-0.0775165	-0.942114	0.000226596	-0.0747566	-0.943566
61975806	chr11:61975806:T:C	6.81204e-18	-3.75216e-10	-0.877589	0.000261259	-3.75216e-10	-0.869027	0.00026291	-3.75216e-10	-0.869679
61976049	chr11:61976049:G:A	4.98463e-18	-3.75216e-10	-1.18992	0.000182849	-3.75216e-10	-1.22588	0.000184099	-3.75216e-10	-1.22602
61976497	chr11:61976497:A:G	1.9014e-18	-2.15369	-2.74067e-10	7.21641e-05	-2.1556	-2.74067e-10	7.266e-05	-2.1557	-2.74067e-10
61976870	chr11:61976870:C:T	3.45894e-17	1.18275	-0.43548	5.43843e-05	-1.75677	-0.681699	5.47962e-05	-1.75532	-0.682555
61977200	chr11:61977200:A:G	2.84715e-16	3.88353	-1.02832	0.000223663	-0.0141802	-1.01022	0.00022558	-0.0113713	-1.01145
61977425	chr11:61977425:C:G	3.24466e-17	-3.75216e-10	0.683316	0.0014125	-3.75216e-10	0.818579	0.00142307	-3.75216e-10	0.819078
61978222	chr11:61978222:T:C	1.52356e-18	-1.571	-0.804232	2.83522e-05	-1.87987	-1.20997	2.84966e-05	-1.8812	-1.21051
61978371	chr11:61978371:C:T	5.14421e-18	-3.75216e-10	-1.15841	0.000188215	-3.75216e-10	-1.19696	0.00018956	-3.75216e-10	-1.19678
61978474	chr11:61978474:C:A	2.061e-17	-3.75216e-10	0.229495	0.000695596	-3.75216e-10	0.110229	0.000699879	-3.75216e-10	0.109415
61978797	chr11:61978797:T:G	7.9519e-18	-3.75216e-10	-0.722869	0.000323008	-3.75216e-10	-0.656864	0.000325062	-3.75216e-10	-0.657475
61978802	chr11:61978802:T:G	1.95132e-18	-2.12777	-2.74067e-10	7.45434e-05	-2.12316	-2.74067e-10	7.50457e-05	-2.1234	-2.74067e-10
61979317	chr11:61979317:A:G	2.26578e-17	-3.75216e-10	0.324224	0.000399719	-3.75216e-10	-0.443779	0.000401576	-3.75216e-10	-0.446095
61979546	chr11:61979546:C:T	1.37368e-18	-1.71187	-0.76692	2.67787e-05	-1.95137	-1.19556	2.69159e-05	-1.95255	-1.19623
61980202	chr11:61980202:G:A	5.57817e-18	-3.75216e-10	-1.07742	0.000196921	-3.75216e-10	-1.15174	0.00019828	-3.75216e-10	-1.15181
61980336	chr11:61980336:C:T	6.08491e-18	-3.75216e-10	-0.990468	0.00024768	-3.75216e-10	-0.9224	0.000249532	-3.75216e-10	-0.921904
61980594	chr11:61980594:G:A	9.09496e-19	-2.15049	-0.740653	2.97192e-05	-2.06112	-0.981623	2.99085e-05	-2.06169	-0.981664
61980716	chr11:61980716:G:A	1.8504e-17	0.12171	-2.74067e-10	0.00179234	1.05674	-2.74067e-10	0.00179538	1.05148	-2.74067e-10
61980797	chr11:61980797:C:T	1.9573e-17	-3.75216e-10	0.177872	0.000360446	-3.75216e-10	-0.547197	0.000362191	-3.75216e-10	-0.549321
61980846	chr11:61980846:GCAA:G	1.89357e-18	-2.15781	-2.74067e-10	8.50198e-05	-1.99166	-2.74067e-10	8.56649e-05	-1.99105	-2.74067e-10
61980999	chr11:61980999:T:G	1.81578e-17	-3.75216e-10	0.102822	0.000342821	-3.75216e-10	-0.597331	0.000344522	-3.75216e-10	-0.599335
61981330	chr11:61981330:C:G	5.85947e-18	-3.75216e-10	-1.02822	0.000184987	-3.75216e-10	-1.21426	0.000186219	-3.75216e-10	-1.21457
61981768	chr11:61981768:C:T	4.2461e-18	-0.16408	-1.1862	3.41576e-05	-1.71537	-1.18818	3.43994e-05	-1.71585	-1.1876
61981862	chr11:61981862:G:A	5.48144e-18	0.135979	-1.23089	2.42014e-05	-2.0094	-1.23873	2.43953e-05	-2.00832	-1.23879
61981972	chr11:61981972:G:A	9.97934e-19	-2.14697	-0.651383	3.18458e-05	-2.05154	-0.922097	3.20455e-05	-2.05214	-0.922198
61982294	chr11:61982294:T:C	3.20449e-17	0.424973	0.245886	7.80934e-05	-2.10216	0.0255219	7.8566e-05	-2.10176	0.0242029
61982306	chr11:61982306:G:C	3.26001e-18	-2.13614	0.521592	5.23428e-05	-2.08833	-0.388393	5.25607e-05	-2.08908	-0.390441
61982952	chr11:61982952:T:C	1.30752e-17	-3.75216e-10	-0.225566	0.000271534	-3.75216e-10	-0.830452	0.000272954	-3.75216e-10	-0.83219
61982955	chr11:61982955:T:C	1.32104e-17	-3.75216e-10	-0.215277	0.000273021	-3.75216e-10	-0.824992	0.000274447	-3.75216e-10	-0.826735
61982958	chr11:61982958:G:A	1.32046e-17	-3.75216e-10	-0.215716	0.0002733	-3.75216e-10	-0.82397	0.000274727	-3.75216e-10	-0.825716
61983023	chr11:61983023:T:C	8.77654e-18	-3.75216e-10	-0.624197	0.00030213	-3.75216e-10	-0.723682	0.000304066	-3.75216e-10	-0.724246
61983088	chr11:61983088:A:C	3.57678e-18	-2.12885	0.607034	0.000149857	-1.62728	0.202429	0.000150562	-1.62759	0.200474
61983258	chr11:61983258:C:T	2.55231e-17	-3.75216e-10	0.443304	0.000431337	-3.75216e-10	-0.36765	0.000433283	-3.75216e-10	-0.370103
61983277	chr11:61983277:G:C	1.41055e-17	0.880321	-1.03004	2.99087e-05	-1.80053	-1.23586	3.01724e-05	-1.79862	-1.23594
61983342	chr11:61983342:G:T	8.99309e-18	-3.75216e-10	-0.599823	0.000390473	-3.75216e-10	-0.467182	0.000393623	-3.75216e-10	-0.4661
61983351	chr11:61983351:C:T	2.51254e-17	-3.75216e-10	0.4276	0.000426196	-3.75216e-10	-0.37964	0.000428125	-3.75216e-10	-0.382078
61983676	chr11:61983676:G:A	2.56593e-17	-3.75216e-10	0.448628	0.00043269	-3.75216e-10	-0.364518	0.000434639	-3.75216e-10	-0.366978
61984156	chr11:61984156:T:A	1.05182e-17	-3.75216e-10	-0.443176	0.000275734	-3.75216e-10	-0.815105	0.000277027	-3.75216e-10	-0.817377
61984157	chr11:61984157:T:A	4.90185e-18	-3.75216e-10	-1.20667	0.000180295	-3.75216e-10	-1.23995	0.000181557	-3.75216e-10	-1.23992
61984409	chr11:61984409:G:A	5.17179e-18	-3.75216e-10	-1.15306	0.000185723	-3.75216e-10	-1.21028	0.000187035	-3.75216e-10	-1.21019
61985114	chr11:61985114:C:G	2.80542e-18	-2.15745	0.392718	0.000170939	-1.30158	0.00834797	0.000171779	-1.30191	0.006621
61985235	chr11:61985235:G:A	5.34411e-18	-3.75216e-10	-1.12028	0.000190816	-3.75216e-10	-1.18323	0.000192131	-3.75216e-10	-1.18331
61985654	chr11:61985654:C:T	6.19125e-18	-2.14386	1.17072	9.32742e-05	-2.15803	0.259029	9.37753e-05	-2.1581	0.257504
61986337	chr11:61986337:C:T	1.89172e-18	-2.1588	-2.74067e-10	7.70133e-05	-2.09056	-2.74067e-10	7.75355e-05	-2.09076	-2.74067e-10
61986476	chr11:61986476:G:A	2.72806e-18	-1.79269	-2.74067e-10	7.56704e-05	-2.10815	-2.74067e-10	7.62142e-05	-2.10794	-2.74067e-10
61987128	chr11:61987128:CAG:C	1.36691e-18	-2.12967	-0.35406	3.96483e-05	-2.15251	-0.601978	3.99459e-05	-2.15262	-0.601342
61987474	chr11:61987474:A:AT	7.06527e-18	0.348143	-1.18923	2.61694e-05	-1.95881	-1.21114	2.63789e-05	-1.95753	-1.2114
61987491	chr11:61987491:C:T	5.15418e-18	-3.75216e-10	-1.15647	0.000204418	-3.75216e-10	-1.11437	0.000205905	-3.75216e-10	-1.11408
61987671	chr11:61987671:A:G	5.6366e-18	-3.75216e-10	-1.067	0.000203084	-3.75216e-10	-1.12092	0.000204443	-3.75216e-10	-1.1212
61988155	chr11:61988155:TACAG:T	4.74267e-18	-3.75216e-10	-1.23968	0.000185009	-3.75216e-10	-1.21413	0.000186352	-3.75216e-10	-1.21385
61988244	chr11:61988244:T:C	5.32916e-18	-3.75216e-10	-1.12309	0.000188408	-3.75216e-10	-1.19593	0.000189847	-3.75216e-10	-1.19527
61988373	chr11:61988373:G:A	2.72305e-18	-0.7087	-1.08583	2.58901e-05	-1.94672	-1.23395	2.60656e-05	-1.94714	-1.23374
61988426	chr11:61988426:C:T	1.7701e-17	-3.75216e-10	0.0773388	0.000381893	-3.75216e-10	-0.489399	0.00038426	-3.75216e-10	-0.490172
61988679	chr11:61988679:A:G	5.5759e-18	-3.75216e-10	-1.07783	0.000196699	-3.75216e-10	-1.15286	0.000198055	-3.75216e-10	-1.15295
61988784	chr11:61988784:C:T	4.58744e-18	-2.15374	0.880782	7.30494e-05	-2.15574	0.0123317	7.34366e-05	-2.15587	0.0108031
61988934	chr11:61988934:C:T	1.50533e-18	-2.15289	-0.234378	4.52892e-05	-2.13359	-0.487885	4.5632e-05	-2.13381	-0.487072
61989028	chr11:61989028:C:G	4.63969e-18	-2.15418	0.892549	7.36927e-05	-2.15535	0.0207113	7.40823e-05	-2.15549	0.0191772
61989201	chr11:61989201:T:C	4.87523e-18	-3.75216e-10	-1.21211	0.000192907	-3.75216e-10	-1.17233	0.000194302	-3.75216e-10	-1.17208
61989205	chr11:61989205:T:C	4.3032e-18	-2.15445	0.817531	6.96232e-05	-2.15514	-0.0363065	6.99936e-05	-2.15529	-0.0378035
61989404	chr11:61989404:G:A	1.96343e-18	-2.14734	0.0257581	4.95191e-05	-2.14959	-0.382588	4.98754e-05	-2.14976	-0.382201
61990275	chr11:61990275:A:G	8.95058e-18	-3.75216e-10	-0.604562	0.00030746	-3.75216e-10	-0.706196	0.000309445	-3.75216e-10	-0.706712
61990374	chr11:61990374:G:A	1.15005e-18	-1.78075	-0.875723	2.81365e-05	-1.87592	-1.22155	2.8274e-05	-1.8775	-1.22205
61990514	chr11:61990514:T:A	4.31982e-18	-2.15555	0.822481	6.99393e-05	-2.15398	-0.0329366	7.03096e-05	-2.15415	-0.0344372
61990663	chr11:61990663:T:C	3.98304e-18	-2.15519	0.740959	6.56941e-05	-2.15436	-0.0951715	6.60445e-05	-2.15452	-0.0966396
61990862	chr11:61990862:G:A	1.14029e-18	-1.79262	-0.87238	2.78795e-05	-1.88608	-1.22057	2.80162e-05	-1.88764	-1.22107
61991170	chr11:61991170:C:T	4.27526e-18	-2.15561	0.812175	6.93703e-05	-2.15395	-0.0411273	6.9738e-05	-2.15413	-0.0426211
61991181	chr11:61991181:C:T	4.28241e-18	-2.15244	0.810674	6.91087e-05	-2.15662	-0.0422368	6.9479e-05	-2.15674	-0.0437293
61991195	chr11:61991195:A:C	1.62513e-17	-3.75216e-10	-0.00810789	0.000560333	-3.75216e-10	-0.106009	0.000564047	-3.75216e-10	-0.106355
61991255	chr11:61991255:C:T	3.61906e-18	-0.390105	-1.11996	2.9918e-05	-1.81111	-1.22498	3.01216e-05	-1.81161	-1.22464
61991821	chr11:61991821:T:C	4.69532e-18	-2.14956	0.899847	7.32299e-05	-2.15799	0.0170493	7.36172e-05	-2.15806	0.0154451
61992044	chr11:61992044:C:T	5.51177e-18	-3.75216e-10	-1.08939	0.000220831	-3.75216e-10	-1.03714	0.000222459	-3.75216e-10	-1.03675
61992242	chr11:61992242:T:C	3.43498e-18	-2.15088	0.588612	5.89353e-05	-2.15728	-0.200823	5.9259e-05	-2.15737	-0.2022
61992267	chr11:61992267:A:G	1.313e-18	-2.14328	-0.380678	3.94146e-05	-2.14637	-0.614032	3.9712e-05	-2.14653	-0.61331
61993664	chr11:61993664:G:C	5.04691e-18	-3.75216e-10	-1.1775	0.000181368	-3.75216e-10	-1.23401	0.000182658	-3.75216e-10	-1.23388
61993682	chr11:61993682:T:G	4.74048e-18	-3.75216e-10	-1.24014	0.000182484	-3.75216e-10	-1.22788	0.000183768	-3.75216e-10	-1.22782
61993695	chr11:61993695:A:G	4.78191e-18	-3.75216e-10	-1.23144	0.000180346	-3.75216e-10	-1.23966	0.000181607	-3.75216e-10	-1.23965
61993700	chr11:61993700:A:G	4.94102e-18	-3.75216e-10	-1.19871	0.000181716	-3.75216e-10	-1.23209	0.000182976	-3.75216e-10	-1.23214
61993724	chr11:61993724:T:C	4.93308e-18	-3.75216e-10	-1.20032	0.000181246	-3.75216e-10	-1.23469	0.000182501	-3.75216e-10	-1.23474
61993757	chr11:61993757:A:C	1.13387e-17	-0.8712	0.503138	9.26711e-05	-2.0123	0.106815	9.32443e-05	-2.012	0.105732
61994080	chr11:61994080:C:T	2.6706e-18	-2.13338	0.319401	7.67583e-05	-1.99236	-0.101517	7.72419e-05	-1.9922	-0.102348
61994723	chr11:61994723:C:T	1.78753e-18	-1.29371	-0.921736	3.17558e-05	-2.12333	-0.853139	3.19567e-05	-2.12331	-0.8538
61994985	chr11:61994985:A:G	1.25666e-17	-0.781667	0.516428	9.98701e-05	-1.97356	0.142894	0.000100509	-1.97325	0.142
61995462	chr11:61995462:G:A	4.31394e-18	-0.147527	-1.1869	3.54912e-05	-1.68215	-1.18311	3.57405e-05	-1.68275	-1.18246
61995921	chr11:61995921:T:A	4.78705e-18	-3.75216e-10	-1.23036	0.000180333	-3.75216e-10	-1.23973	0.000181593	-3.75216e-10	-1.23972
61996286	chr11:61996286:GTTTT:G	4.76491e-18	-3.75216e-10	-1.235	0.000183698	-3.75216e-10	-1.22125	0.000184946	-3.75216e-10	-1.22143
61996446	chr11:61996446:C:T	6.56676e-18	-0.326964	-0.587295	3.92696e-05	-2.04589	-0.718197	3.96163e-05	-2.04469	-0.717568
61996889	chr11:61996889:G:A	8.13839e-18	-0.230778	-0.468909	4.47645e-05	-2.02373	-0.609395	4.51672e-05	-2.02241	-0.608713
61997749	chr11:61997749:C:T	5.14535e-18	-3.75216e-10	-1.15819	0.000188346	-3.75216e-10	-1.19626	0.000189635	-3.75216e-10	-1.19639
61997759	chr11:61997759:G:A	5.21362e-18	-3.75216e-10	-1.14501	0.000192538	-3.75216e-10	-1.17425	0.000193845	-3.75216e-10	-1.17444
61997810	chr11:61997810:C:T	7.7176e-18	-3.75216e-10	-0.752776	0.000268251	-3.75216e-10	-0.842618	0.000269997	-3.75216e-10	-0.843081
61997876	chr11:61997876:C:T	4.75773e-18	-3.75216e-10	-1.23651	0.000182361	-3.75216e-10	-1.22855	0.000183643	-3.75216e-10	-1.2285
61998239	chr11:61998239:T:TG	1.11837e-18	-1.8069	-0.877509	2.80096e-05	-1.88956	-1.21244	2.81453e-05	-1.89111	-1.213
61998811	chr11:61998811:A:G	4.79584e-18	-3.75216e-10	-1.22853	0.000180513	-3.75216e-10	-1.23874	0.000181766	-3.75216e-10	-1.23877
61999097	chr11:61999097:C:T	1.82756e-17	-1.24788	1.35717	0.000229435	-2.07057	1.07165	0.000231097	-2.07032	1.07167
61999133	chr11:61999133:C:T	4.74853e-18	-3.75216e-10	-1.23844	0.000183818	-3.75216e-10	-1.22059	0.000185091	-3.75216e-10	-1.22064
62000191	chr11:62000191:C:T	6.03201e-18	-3.75216e-10	-0.999199	0.000268903	-3.75216e-10	-0.840191	0.000271096	-3.75216e-10	-0.83902
62000842	chr11:62000842:G:C	6.6118e-18	0.301353	-1.20878	2.71683e-05	-1.94495	-1.18754	2.7398e-05	-1.9435	-1.18752
62001167	chr11:62001167:G:C	1.21802e-17	-1.04955	0.753084	0.000150673	-2.00706	0.587634	0.000151844	-2.00679	0.588158
62001234	chr11:62001234:C:T	4.59463e-18	-1.02282	-0.248571	5.65254e-05	-1.99141	-0.408442	5.69391e-05	-1.99111	-0.408401
62001245	chr11:62001245:G:A	5.08401e-18	-3.75216e-10	-1.17018	0.000184864	-3.75216e-10	-1.21492	0.00018615	-3.75216e-10	-1.21494
62001402	chr11:62001402:C:T	6.02753e-18	-3.75216e-10	-0.999942	0.000200752	-3.75216e-10	-1.13247	0.000202282	-3.75216e-10	-1.13183
62001501	chr11:62001501:G:A	4.70601e-18	-1.30591	0.0584694	8.19455e-05	-2.09498	0.0664929	8.24113e-05	-2.09481	0.0650401
62001796	chr11:62001796:G:C	1.16537e-18	-2.14197	-0.501268	3.66791e-05	-2.11019	-0.722145	3.68808e-05	-2.11069	-0.723109
62001840	chr11:62001840:C:T	5.55233e-18	-3.75216e-10	-1.08206	0.000222554	-3.75216e-10	-1.02937	0.000224197	-3.75216e-10	-1.02897
62001941	chr11:62001941:C:T	1.67362e-17	-3.75216e-10	0.0212929	0.000560527	-3.75216e-10	-0.105662	0.000563826	-3.75216e-10	-0.106747
62002342	chr11:62002342:G:A	2.14067e-18	-2.03516	-2.74067e-10	7.44982e-05	-2.12376	-2.74067e-10	7.5026e-05	-2.12366	-2.74067e-10
62002500	chr11:62002500:G:A	1.32016e-18	-1.69385	-0.824681	4.21951e-05	-1.51089	-1.18134	4.24389e-05	-1.51142	-1.18201
62002685	chr11:62002685:C:T	5.76016e-18	-3.75216e-10	-1.04531	0.000241192	-3.75216e-10	-0.948948	0.000243036	-3.75216e-10	-0.948281
62002735	chr11:62002735:C:T	5.1051e-18	-2.15097	0.98493	0.000233745	-1.81096	0.830651	0.000234483	-1.81189	0.827777
62002763	chr11:62002763:G:A	9.56122e-18	-3.75216e-10	-0.538565	0.000248895	-3.75216e-10	-0.917508	0.00025025	-3.75216e-10	-0.919034
62002792	chr11:62002792:G:C	5.41002e-18	-3.75216e-10	-1.10803	0.000221243	-3.75216e-10	-1.03528	0.000222894	-3.75216e-10	-1.0348
62002831	chr11:62002831:C:T	5.40353e-18	-1.10923	-2.74067e-10	0.000408149	-0.422907	-2.74067e-10	0.000410319	-0.424557	-2.74067e-10
62003367	chr11:62003367:C:T	1.53245e-18	-1.28689	-1.08252	2.35394e-05	-2.15015	-1.12571	2.36956e-05	-2.14994	-1.12627
62003427	chr11:62003427:G:T	7.33838e-19	-1.9806	-1.12515	2.70433e-05	-1.91834	-1.21876	2.72538e-05	-1.9174	-1.2189
62004044	chr11:62004044:C:T	8.82155e-19	-1.71214	-1.20952	4.61223e-05	-1.41893	-1.18431	4.64437e-05	-1.4188	-1.18445
62004374	chr11:62004374:T:C	1.98755e-18	-2.10938	-2.74067e-10	7.21247e-05	-2.15614	-2.74067e-10	7.26248e-05	-2.15619	-2.74067e-10
62004504	chr11:62004504:T:G	6.98315e-18	-3.75216e-10	-0.852779	0.000253642	-3.75216e-10	-0.898616	0.000255352	-3.75216e-10	-0.89885
62004578	chr11:62004578:C:G	6.2615e-18	-3.75216e-10	-0.96186	0.000256251	-3.75216e-10	-0.888382	0.000258209	-3.75216e-10	-0.887724
62004714	chr11:62004714:G:A	1.04498e-18	-1.99842	-0.753869	4.65266e-05	-1.68171	-0.912807	4.67639e-05	-1.68287	-0.913512
62004920	chr11:62004920:T:C	8.62967e-18	-3.75216e-10	-0.641073	0.00022744	-3.75216e-10	-1.00765	0.000228705	-3.75216e-10	-1.00906
62005016	chr11:62005016:G:A	8.43448e-18	-3.75216e-10	-0.663951	0.000224077	-3.75216e-10	-1.02255	0.000225332	-3.75216e-10	-1.02392
62005114	chr11:62005114:C:T	8.96374e-18	-3.75216e-10	-0.603092	0.000262012	-3.75216e-10	-0.866149	0.00026402	-3.75216e-10	-0.865468
62005350	chr11:62005350:T:C	5.32068e-18	-3.75216e-10	-1.12468	0.00021667	-3.75216e-10	-1.05616	0.000218281	-3.75216e-10	-1.05571
62005783	chr11:62005783:C:T	8.60772e-18	-3.75216e-10	-0.64362	0.000226895	-3.75216e-10	-1.01005	0.000228157	-3.75216e-10	-1.01146
62006207	chr11:62006207:C:T	1.47104e-18	-2.01868	-0.391629	5.87424e-05	-1.7266	-0.634777	5.9023e-05	-1.72772	-0.635846
62006320	chr11:62006320:G:A	8.93983e-18	-3.75216e-10	-0.605763	0.000232068	-3.75216e-10	-0.987508	0.000233343	-3.75216e-10	-0.988985
62006444	chr11:62006444:C:T	3.72161e-18	-0.934464	-0.54766	0.000171765	-0.224984	-1.06343	0.000172401	-0.227063	-1.0646
62006478	chr11:62006478:G:A	4.75148e-18	-3.75216e-10	-1.23782	0.000186774	-3.75216e-10	-1.20464	0.00018799	-3.75216e-10	-1.2051
62006568	chr11:62006568:G:A	4.74108e-18	-3.75216e-10	-1.24001	0.00018484	-3.75216e-10	-1.21505	0.000186158	-3.75216e-10	-1.2149
62006726	chr11:62006726:A:G	1.71466e-17	-3.75216e-10	0.0455232	0.000439237	-3.75216e-10	-0.349501	0.000441425	-3.75216e-10	-0.351485
62006858	chr11:62006858:A:T	6.21807e-18	-3.75216e-10	-0.96882	0.000223916	-3.75216e-10	-1.02327	0.000225414	-3.75216e-10	-1.02355
62007275	chr11:62007275:C:G	4.78101e-18	-3.75216e-10	-1.23163	0.000185449	-3.75216e-10	-1.21176	0.000186763	-3.75216e-10	-1.21165
62007439	chr11:62007439:A:C	5.16901e-18	-3.75216e-10	-1.1536	0.000209211	-3.75216e-10	-1.0912	0.000210757	-3.75216e-10	-1.09079
62007581	chr11:62007581:G:A	9.31328e-18	-3.75216e-10	-0.564838	0.000238217	-3.75216e-10	-0.961357	0.000239507	-3.75216e-10	-0.962909
62007608	chr11:62007608:T:C	1.219e-18	-1.35815	-1.2401	0.000100673	-0.589051	-1.23361	0.000101285	-0.589909	-1.23364
62007785	chr11:62007785:G:A	1.68835e-18	-1.22122	-1.05131	2.44041e-05	-2.14188	-1.09791	2.45665e-05	-2.14158	-1.09852
62008072	chr11:62008072:A:G	6.04149e-19	-2.10463	-1.19558	4.47926e-05	-1.39625	-1.23625	4.49883e-05	-1.3987	-1.23639
62008114	chr11:62008114:A:C	8.97042e-18	-3.75216e-10	-0.602347	0.00023257	-3.75216e-10	-0.985349	0.000233847	-3.75216e-10	-0.986824
62008643	chr11:62008643:C:T	2.18471e-17	-3.75216e-10	0.287789	0.00070193	-3.75216e-10	0.119293	0.000705951	-3.75216e-10	0.118052
62008646	chr11:62008646:A:G	9.76572e-18	-3.75216e-10	-0.517401	0.000251526	-3.75216e-10	-0.906993	0.000252845	-3.75216e-10	-0.908718
62009188	chr11:62009188:G:T	4.8134e-18	-3.75216e-10	-1.22488	0.000182037	-3.75216e-10	-1.23033	0.000183316	-3.75216e-10	-1.23028
62009208	chr11:62009208:C:T	1.71395e-18	-1.72353	-0.533951	3.37782e-05	-1.97811	-0.936613	3.39111e-05	-1.97953	-0.938221
62009366	chr11:62009366:G:C	3.93968e-18	-1.42518	-2.74067e-10	0.0001052	-1.77868	-2.74067e-10	0.000106032	-1.77775	-2.74067e-10
62009390	chr11:62009390:C:T	1.20615e-18	-1.36897	-1.23988	9.96079e-05	-0.603775	-1.22952	0.000100214	-0.60463	-1.22956
62009446	chr11:62009446:A:G	5.00971e-18	-3.75216e-10	-1.1849	0.00018062	-3.75216e-10	-1.23814	0.000181904	-3.75216e-10	-1.23801
62009614	chr11:62009614:A:G	1.62116e-18	-1.59182	-0.721318	6.87595e-05	-1.05549	-1.14844	6.90708e-05	-1.05703	-1.14933
62009751	chr11:62009751:A:G	6.76373e-18	-3.75216e-10	-0.884705	0.000197779	-3.75216e-10	-1.14739	0.000198983	-3.75216e-10	-1.14827
62009959	chr11:62009959:C:A	9.44077e-18	-3.75216e-10	-0.551242	0.000241314	-3.75216e-10	-0.948442	0.000242613	-3.75216e-10	-0.950024
62010034	chr11:62010034:A:G	9.35623e-18	-3.75216e-10	-0.560237	0.000238993	-3.75216e-10	-0.958106	0.000240285	-3.75216e-10	-0.959668
62010046	chr11:62010046:G:A	8.73211e-18	-3.75216e-10	-0.629273	0.000228837	-3.75216e-10	-1.00153	0.000230103	-3.75216e-10	-1.00297
62010065	chr11:62010065:G:A	4.74427e-18	-3.75216e-10	-1.23934	0.000185964	-3.75216e-10	-1.20898	0.000187294	-3.75216e-10	-1.20881
62010222	chr11:62010222:A:G	7.28531e-18	-3.75216e-10	-0.810419	0.000301519	-3.75216e-10	-0.725706	0.000303832	-3.75216e-10	-0.725017
62010757	chr11:62010757:AAAAACAAAC:A	2.12189e-18	-1.1268	-0.917173	4.0048e-05	-1.59249	-1.15197	4.01916e-05	-1.59506	-1.15278
62010997	chr11:62010997:T:C	4.74691e-18	-3.75216e-10	-1.23879	0.000188649	-3.75216e-10	-1.19465	0.000190028	-3.75216e-10	-1.19432
62011041	chr11:62011041:A:C	5.81595e-18	-3.75216e-10	-1.03568	0.000236169	-3.75216e-10	-0.969991	0.000237958	-3.75216e-10	-0.969397
62011301	chr11:62011301:G:C	1.18385e-17	-3.75216e-10	-0.324922	0.000322199	-3.75216e-10	-0.65937	0.000323916	-3.75216e-10	-0.661009
62011424	chr11:62011424:T:C	4.77237e-18	-3.75216e-10	-1.23344	0.000185547	-3.75216e-10	-1.21123	0.000186883	-3.75216e-10	-1.21101
62011430	chr11:62011430:T:C	7.06868e-18	-3.75216e-10	-0.840606	0.000218932	-3.75216e-10	-1.04578	0.000220562	-3.75216e-10	-1.04531
62011487	chr11:62011487:C:T	4.74056e-18	-3.75216e-10	-1.24012	0.000184401	-3.75216e-10	-1.21743	0.000185715	-3.75216e-10	-1.21728
62011575	chr11:62011575:A:G	3.45346e-18	-2.13122	0.574316	0.000140239	-1.51208	0.020887	0.000140679	-1.51257	0.0175586
62011611	chr11:62011611:A:T	4.77156e-18	-3.75216e-10	-1.23361	0.000185482	-3.75216e-10	-1.21158	0.000186817	-3.75216e-10	-1.21136
62012189	chr11:62012189:C:T	4.74048e-18	-3.75216e-10	-1.24014	0.000180719	-3.75216e-10	-1.2376	0.000181984	-3.75216e-10	-1.23757
62012550	chr11:62012550:G:A	3.45364e-18	-0.50748	-1.04937	2.14345e-05	-2.15798	-1.21155	2.15852e-05	-2.15788	-1.21161
62012586	chr11:62012586:A:AGGGACTCT	1.37253e-18	-1.95014	-0.529484	5.95958e-05	-1.60035	-0.746601	5.98786e-05	-1.60161	-0.747559
62012594	chr11:62012594:T:C	1.39326e-18	-1.93837	-0.52626	6.09054e-05	-1.58129	-0.743926	6.1193e-05	-1.58257	-0.744886
62012986	chr11:62012986:C:T	5.75945e-18	-3.75216e-10	-1.04544	0.000230026	-3.75216e-10	-0.996347	0.000231699	-3.75216e-10	-0.996054
62013151	chr11:62013151:C:A	5.2202e-18	-3.75216e-10	-1.14374	0.000181704	-3.75216e-10	-1.23216	0.000182963	-3.75216e-10	-1.23221
62013645	chr11:62013645:G:A	8.06982e-19	-1.77128	-1.23945	2.16224e-05	-2.15161	-1.2092	2.17784e-05	-2.15167	-1.20891
62013696	chr11:62013696:C:T	6.78832e-18	-3.75216e-10	-0.881076	0.000286274	-3.75216e-10	-0.777591	0.000288534	-3.75216e-10	-0.776678
62013891	chr11:62013891:C:A	5.49568e-19	-2.15597	-1.23894	2.14253e-05	-2.15521	-1.21476	2.15743e-05	-2.15523	-1.21476
62014574	chr11:62014574:G:A	7.14737e-18	-3.75216e-10	-0.829535	0.000296379	-3.75216e-10	-0.742899	0.00029864	-3.75216e-10	-0.742254
62014577	chr11:62014577:G:A	1.0505e-17	-3.75216e-10	-0.444426	0.000304968	-3.75216e-10	-0.714334	0.000306624	-3.75216e-10	-0.71587
62014588	chr11:62014588:G:A	4.79455e-18	-3.75216e-10	-1.2288	0.000180529	-3.75216e-10	-1.23865	0.000181796	-3.75216e-10	-1.23861
62014704	chr11:62014704:C:T	4.75038e-18	-3.75216e-10	-1.23806	0.000182061	-3.75216e-10	-1.2302	0.000183349	-3.75216e-10	-1.2301
62014726	chr11:62014726:G:C	7.76628e-19	-2.14302	-0.906057	4.82832e-05	-1.73829	-0.819165	4.85063e-05	-1.74024	-0.819556
62014741	chr11:62014741:G:A	2.64698e-18	-1.82286	-2.74067e-10	7.27264e-05	-2.14784	-2.74067e-10	7.32511e-05	-2.1476	-2.74067e-10
62014801	chr11:62014801:T:A	5.14427e-18	-3.75216e-10	-1.1584	0.000202807	-3.75216e-10	-1.12228	0.000204278	-3.75216e-10	-1.12201
62014850	chr11:62014850:T:C	5.14409e-18	-1.7452	0.586768	0.00021356	-0.977134	-0.0934876	0.000213664	-0.981373	-0.0957164
62015176	chr11:62015176:C:T	4.33144e-18	-2.08058	0.750196	0.000220717	-1.83536	0.797702	0.000221871	-1.83656	0.797159
62015295	chr11:62015295:A:C	2.78871e-17	-3.75216e-10	0.531884	0.00136112	-3.75216e-10	0.781523	0.00137346	-3.75216e-10	0.783596
62015589	chr11:62015589:G:T	8.73747e-18	-3.75216e-10	-0.628659	0.000289922	-3.75216e-10	-0.764929	0.000291657	-3.75216e-10	-0.765913
62015627	chr11:62015627:C:T	8.6574e-18	-3.75216e-10	-0.637865	0.000287513	-3.75216e-10	-0.773273	0.000289236	-3.75216e-10	-0.77425
62015644	chr11:62015644:A:G	5.04487e-17	-3.75216e-10	1.12468	0.00256581	-3.75216e-10	1.41549	0.00258969	-3.75216e-10	1.4178
62015961	chr11:62015961:A:C	5.8922e-18	-3.75216e-10	-1.02265	0.000190293	-3.75216e-10	-1.18597	0.000191617	-3.75216e-10	-1.18599
62016319	chr11:62016319:G:A	6.18667e-19	-2.15763	-1.11883	2.60632e-05	-1.93406	-1.23996	2.62405e-05	-1.93421	-1.23998
62016352	chr11:62016352:C:T	5.53261e-18	-3.75216e-10	-1.08562	0.000217657	-3.75216e-10	-1.05162	0.00021924	-3.75216e-10	-1.05133
62016395	chr11:62016395:GATCTTAGAT:G	1.29878e-17	-3.75216e-10	-0.232273	0.000564359	-3.75216e-10	-0.0988496	0.000568881	-3.75216e-10	-0.097821
62016396	chr11:62016396:A:T	5.57823e-18	-3.75216e-10	-1.07741	0.000199203	-3.75216e-10	-1.14022	0.000200504	-3.75216e-10	-1.14066
62016656	chr11:62016656:C:T	6.76793e-19	-2.15286	-1.03381	2.14636e-05	-2.15821	-1.20997	2.16066e-05	-2.15825	-1.21024
62016926	chr11:62016926:A:G	1.36132e-17	-3.75216e-10	-0.185243	0.000382165	-3.75216e-10	-0.488689	0.000384135	-3.75216e-10	-0.490499
62017058	chr11:62017058:C:A	6.0897e-19	-2.0522	-1.24006	2.41353e-05	-2.01122	-1.23964	2.4283e-05	-2.01205	-1.23966
62017062	chr11:62017062:C:T	1.2353e-17	-3.75216e-10	-0.28238	0.000548426	-3.75216e-10	-0.127488	0.00055283	-3.75216e-10	-0.126442
62017153	chr11:62017153:A:G	6.9615e-18	-3.75216e-10	-0.855885	0.000294532	-3.75216e-10	-0.749151	0.000296866	-3.75216e-10	-0.748211
62017316	chr11:62017316:C:T	2.13992e-17	-3.75216e-10	0.267072	0.000725185	-3.75216e-10	0.151886	0.00072969	-3.75216e-10	0.151127
62017414	chr11:62017414:C:T	6.79401e-19	-2.15563	-1.0272	2.1559e-05	-2.15623	-1.20752	2.17015e-05	-2.15631	-1.20781
62017419	chr11:62017419:G:T	6.04012e-18	-3.75216e-10	-0.997856	0.000221581	-3.75216e-10	-1.03375	0.000223087	-3.75216e-10	-1.03393
62017529	chr11:62017529:G:A	8.65671e-17	-3.75216e-10	1.66464	0.00454669	-3.75216e-10	1.98762	0.00458997	-3.75216e-10	1.99014
62017793	chr11:62017793:G:T	7.14299e-18	-3.75216e-10	-0.830148	0.00029923	-3.75216e-10	-0.733328	0.000301567	-3.75216e-10	-0.732501
62017817	chr11:62017817:G:A	7.82821e-17	-3.75216e-10	1.56404	0.00410129	-3.75216e-10	1.88452	0.00414013	-3.75216e-10	1.88699
62018038	chr11:62018038:C:G	4.74587e-18	-3.75216e-10	-1.23901	0.000181163	-3.75216e-10	-1.23514	0.000182435	-3.75216e-10	-1.2351
62018066	chr11:62018066:A:G	7.52443e-19	-1.98749	-1.09321	2.73144e-05	-1.96456	-1.16257	2.74756e-05	-1.96564	-1.16255
62018203	chr11:62018203:C:T	5.74439e-18	-3.75216e-10	-1.04806	0.000191219	-3.75216e-10	-1.18112	0.000192595	-3.75216e-10	-1.1809
62018776	chr11:62018776:C:T	4.75878e-18	-3.75216e-10	-1.23629	0.000181536	-3.75216e-10	-1.23309	0.000182818	-3.75216e-10	-1.233
62018826	chr11:62018826:C:T	7.14714e-18	-3.75216e-10	-0.829568	0.000299423	-3.75216e-10	-0.732683	0.000301761	-3.75216e-10	-0.731856
62019441	chr11:62019441:G:A	6.16829e-19	-2.1518	-1.12764	2.08979e-05	-2.15852	-1.23637	2.1041e-05	-2.15855	-1.23647
62019989	chr11:62019989:G:C	8.57028e-18	-3.75216e-10	-0.64798	0.000255138	-3.75216e-10	-0.892734	0.000257119	-3.75216e-10	-0.891952
62020328	chr11:62020328:A:G	1.23791e-18	-2.0855	-0.497363	3.39259e-05	-2.0613	-0.849057	3.41075e-05	-2.06165	-0.850327
62020450	chr11:62020450:A:G	6.02493e-19	-2.13884	-1.16412	2.36098e-05	-2.11204	-1.16084	2.37566e-05	-2.1122	-1.16143
62020465	chr11:62020465:G:A	1.4049e-17	-3.75216e-10	-0.153731	0.000441661	-3.75216e-10	-0.343998	0.000444113	-3.75216e-10	-0.345414
62020621	chr11:62020621:C:T	7.05318e-18	-3.75216e-10	-0.842801	0.000221933	-3.75216e-10	-1.03216	0.000223636	-3.75216e-10	-1.03147
62020842	chr11:62020842:C:T	3.51196e-18	-1.54011	-2.74067e-10	0.00016276	-1.34227	-2.74067e-10	0.000163682	-1.34357	-2.74067e-10
62020897	chr11:62020897:G:C	1.97328e-18	-2.11658	-2.74067e-10	7.29085e-05	-2.14533	-2.74067e-10	7.34062e-05	-2.14548	-2.74067e-10
62021174	chr11:62021174:T:A	1.12929e-18	-2.1486	-0.526086	2.7817e-05	-2.15884	-0.950053	2.79823e-05	-2.15885	-0.951073
62021251	chr11:62021251:C:T	1.32888e-17	-3.75216e-10	-0.209356	0.000419999	-3.75216e-10	-0.394287	0.000422347	-3.75216e-10	-0.395666
62021358	chr11:62021358:CT:C	5.91791e-19	-2.14135	-1.17954	2.31526e-05	-2.11589	-1.17654	2.32981e-05	-2.11604	-1.17708
62021769	chr11:62021769:G:A	5.09244e-18	-3.75216e-10	-1.16852	0.000184305	-3.75216e-10	-1.21795	0.000185547	-3.75216e-10	-1.21818
62022469	chr11:62022469:G:A	6.47563e-19	-2.15162	-1.0792	2.52035e-05	-2.13326	-1.07429	2.53551e-05	-2.13338	-1.07513
62022725	chr11:62022725:T:C	5.21276e-18	-3.75216e-10	-1.14517	0.000187217	-3.75216e-10	-1.20227	0.000188509	-3.75216e-10	-1.20235
62023190	chr11:62023190:T:C	1.49371e-18	-2.11787	-0.277144	5.73551e-05	-2.09661	-0.288669	5.76624e-05	-2.09716	-0.289727
62023335	chr11:62023335:G:A	5.91573e-19	-2.14532	-1.17593	2.32427e-05	-2.12191	-1.16664	2.33895e-05	-2.12205	-1.16716
62023560	chr11:62023560:G:A	8.41056e-17	-3.75216e-10	1.63579	0.0045478	-3.75216e-10	1.98786	0.00459043	-3.75216e-10	1.99024
62023748	chr11:62023748:G:T	7.06485e-19	-2.14379	-0.999945	2.89797e-05	-2.06141	-1.00654	2.9151e-05	-2.06159	-1.00742
62023946	chr11:62023946:T:C	5.82421e-19	-2.13031	-1.20653	3.11383e-05	-1.76167	-1.23443	3.12953e-05	-1.76357	-1.23445
62024243	chr11:62024243:T:C	6.62855e-18	-3.75216e-10	-0.904894	0.00022945	-3.75216e-10	-0.998855	0.00023095	-3.75216e-10	-0.999292
62024415	chr11:62024415:A:T	7.04703e-18	-3.75216e-10	-0.843674	0.000286314	-3.75216e-10	-0.77745	0.000288598	-3.75216e-10	-0.776458
62024499	chr11:62024499:A:AT	2.75503e-16	-3.75216e-10	2.82232	0.00506282	-3.75216e-10	2.09514	0.00507665	-3.75216e-10	2.09091
62024547	chr11:62024547:C:T	7.8814e-19	-2.11309	-0.921266	6.90412e-05	-1.33518	-0.864658	6.91922e-05	-1.33903	-0.865579
62024567	chr11:62024567:C:T	1.77642e-17	-3.75216e-10	0.0809068	0.000840419	-3.75216e-10	0.299361	0.000847732	-3.75216e-10	0.301072
62024665	chr11:62024665:T:A	4.78662e-18	-3.75216e-10	-1.23046	0.000181199	-3.75216e-10	-1.23494	0.000182441	-3.75216e-10	-1.23507
62024805	chr11:62024805:A:G	9.85715e-18	-3.75216e-10	-0.508082	0.000284165	-3.75216e-10	-0.784984	0.000286235	-3.75216e-10	-0.784678
62025094	chr11:62025094:G:A	5.64516e-18	-3.75216e-10	-1.06548	0.000235115	-3.75216e-10	-0.974467	0.000236947	-3.75216e-10	-0.973654
62025502	chr11:62025502:GAC:G	1.7697e-17	-3.75216e-10	0.0771156	0.000837969	-3.75216e-10	0.296441	0.000845255	-3.75216e-10	0.298145
62025536	chr11:62025536:C:T	4.75258e-18	-3.75216e-10	-1.23759	0.000183113	-3.75216e-10	-1.22443	0.00018441	-3.75216e-10	-1.22433
62026063	chr11:62026063:T:C	2.65496e-18	-1.96514	0.145292	9.08101e-05	-1.38549	-0.540282	9.09174e-05	-1.38847	-0.543076
62026350	chr11:62026350:T:C	1.09154e-18	-2.15455	-0.554143	2.73366e-05	-2.15452	-0.971794	2.74986e-05	-2.15462	-0.972736
62026428	chr11:62026428:T:C	8.17483e-19	-2.09863	-0.899176	2.7648e-05	-2.12332	-0.991666	2.78432e-05	-2.12337	-0.991529
62026852	chr11:62026852:G:A	1.20327e-18	-1.51141	-1.09983	2.79875e-05	-1.87368	-1.2291	2.81341e-05	-1.87542	-1.2291
62026889	chr11:62026889:A:G	5.76459e-18	-3.75216e-10	-1.04455	0.000237852	-3.75216e-10	-0.962893	0.000239691	-3.75216e-10	-0.962142
62027538	chr11:62027538:C:T	4.74892e-18	-3.75216e-10	-1.23836	0.000182315	-3.75216e-10	-1.22881	0.000183605	-3.75216e-10	-1.2287
62027549	chr11:62027549:T:C	5.05494e-18	-3.75216e-10	-1.17591	0.000222194	-3.75216e-10	-1.03099	0.000223706	-3.75216e-10	-1.03116
62027583	chr11:62027583:G:A	6.27653e-19	-2.15675	-1.10529	2.10642e-05	-2.14841	-1.23856	2.12063e-05	-2.14856	-1.23864
62027810	chr11:62027810:G:A	4.77764e-18	-3.75216e-10	-1.23233	0.000190554	-3.75216e-10	-1.18461	0.000191927	-3.75216e-10	-1.18438
62027885	chr11:62027885:C:T	5.50011e-19	-2.15419	-1.23991	2.94821e-05	-1.89752	-1.15324	2.96934e-05	-1.89767	-1.1529
62028007	chr11:62028007:G:A	1.25465e-17	-3.75216e-10	-0.266835	0.000357518	-3.75216e-10	-0.555353	0.000359478	-3.75216e-10	-0.556839
62028173	chr11:62028173:C:T	8.2345e-18	-3.75216e-10	-0.687947	0.000337083	-3.75216e-10	-0.614212	0.000339732	-3.75216e-10	-0.613336
62028200	chr11:62028200:G:A	5.77894e-19	-2.15319	-1.19145	2.22434e-05	-2.09524	-1.23725	2.23819e-05	-2.09585	-1.23739
62028725	chr11:62028725:A:G	1.42091e-17	-1.4719	1.3295	0.000117036	-2.1272	0.455144	0.000117598	-2.1274	0.453181
62028914	chr11:62028914:G:A	3.23177e-17	1.89135	-1.21201	0.000397761	0.772386	-1.22107	0.000398021	0.765975	-1.22096
62029172	chr11:62029172:T:C	6.00757e-18	-3.75216e-10	-1.00326	0.000220917	-3.75216e-10	-1.03675	0.000222428	-3.75216e-10	-1.03689
62029187	chr11:62029187:A:C	5.99815e-18	-3.75216e-10	-1.00483	0.000220638	-3.75216e-10	-1.03802	0.000222146	-3.75216e-10	-1.03816
62029578	chr11:62029578:C:T	5.6436e-18	-3.75216e-10	-1.06576	0.000226086	-3.75216e-10	-1.01363	0.000227754	-3.75216e-10	-1.01323
62029635	chr11:62029635:T:C	6.59894e-18	-1.62224	0.712875	0.000117427	-1.54114	-0.127585	0.000117669	-1.5435	-0.130111
62029860	chr11:62029860:C:T	4.77161e-18	-3.75216e-10	-1.2336	0.000180534	-3.75216e-10	-1.23862	0.000181789	-3.75216e-10	-1.23865
62029966	chr11:62029966:A:G	5.06697e-18	-3.75216e-10	-1.17354	0.000188831	-3.75216e-10	-1.19369	0.000190121	-3.75216e-10	-1.19383
62030204	chr11:62030204:G:A	7.32148e-18	-3.75216e-10	-0.805468	0.000292614	-3.75216e-10	-0.755687	0.000294773	-3.75216e-10	-0.755287
62030578	chr11:62030578:G:A	2.48068e-18	-1.92155	0.0338029	9.93091e-05	-1.24776	-0.588545	9.94083e-05	-1.25111	-0.591146
62030683	chr11:62030683:G:A	6.6092e-18	-3.75216e-10	-0.907817	0.000239053	-3.75216e-10	-0.957855	0.000240645	-3.75216e-10	-0.958171
62030879	chr11:62030879:T:C	6.15737e-18	-3.75216e-10	-0.97863	0.000253038	-3.75216e-10	-0.901002	0.00025496	-3.75216e-10	-0.900388
62030890	chr11:62030890:T:C	3.75267e-17	-3.75216e-10	0.828772	0.00081111	-3.75216e-10	0.263864	0.000814013	-3.75216e-10	0.260484
62030914	chr11:62030914:T:C	1.48492e-18	-2.09582	-0.305096	5.84441e-05	-1.81738	-0.549094	5.86732e-05	-1.81851	-0.551001
62031031	chr11:62031031:C:T	2.5166e-17	-3.75216e-10	0.429215	0.000861807	-3.75216e-10	0.324491	0.0008672	-3.75216e-10	0.323777
62031122	chr11:62031122:A:T	7.67425e-19	-2.15734	-0.903653	2.68013e-05	-2.1039	-1.04219	2.69618e-05	-2.10392	-1.04315
62031194	chr11:62031194:G:A	1.04545e-17	-3.75216e-10	-0.449243	0.000348787	-3.75216e-10	-0.580078	0.000351164	-3.75216e-10	-0.580239
62031842	chr11:62031842:T:A	5.10159e-18	-3.75216e-10	-1.16673	0.000187195	-3.75216e-10	-1.20239	0.000188478	-3.75216e-10	-1.20251
62032773	chr11:62032773:T:C	5.35511e-18	-3.75216e-10	-1.11823	0.000194215	-3.75216e-10	-1.16557	0.000195534	-3.75216e-10	-1.16576
62033534	chr11:62033534:G:A	1.51522e-18	-1.81456	-0.566157	7.62906e-05	-1.08971	-1.01028	7.63957e-05	-1.09365	-1.01191
62033841	chr11:62033841:C:T	5.63697e-18	-3.75216e-10	-1.06693	0.000207147	-3.75216e-10	-1.10111	0.000208543	-3.75216e-10	-1.10135
62033990	chr11:62033990:A:G	5.87546e-18	-3.75216e-10	-1.0255	0.000215034	-3.75216e-10	-1.06374	0.000216477	-3.75216e-10	-1.06401
62034331	chr11:62034331:T:TC	5.83185e-18	-3.75216e-10	-1.03294	0.000229701	-3.75216e-10	-0.997763	0.000231376	-3.75216e-10	-0.997451
62034779	chr11:62034779:G:A	6.30488e-18	-3.75216e-10	-0.954956	0.000215542	-3.75216e-10	-1.06138	0.000217017	-3.75216e-10	-1.06151
62035197	chr11:62035197:G:C	5.4535e-18	-3.75216e-10	-1.10002	0.000197011	-3.75216e-10	-1.15128	0.000198341	-3.75216e-10	-1.1515
62035649	chr11:62035649:A:G	6.16944e-18	-3.75216e-10	-0.976672	0.000224878	-3.75216e-10	-1.01898	0.00022638	-3.75216e-10	-1.01928
62035684	chr11:62035684:A:G	5.34009e-18	-3.75216e-10	-1.12104	0.000193754	-3.75216e-10	-1.16795	0.000195067	-3.75216e-10	-1.16815
62035796	chr11:62035796:G:A	6.39903e-18	-3.75216e-10	-0.940133	0.000253629	-3.75216e-10	-0.898668	0.000255495	-3.75216e-10	-0.898291
62035803	chr11:62035803:C:T	6.36947e-18	-3.75216e-10	-0.944764	0.000252489	-3.75216e-10	-0.903173	0.000254344	-3.75216e-10	-0.902805
62035909	chr11:62035909:A:C	6.70688e-18	-3.75216e-10	-0.893146	0.000242789	-3.75216e-10	-0.942346	0.000244398	-3.75216e-10	-0.942694
62035934	chr11:62035934:T:G	4.89672e-18	-3.75216e-10	-1.20771	0.000181962	-3.75216e-10	-1.23074	0.000183217	-3.75216e-10	-1.23082
62035990	chr11:62035990:T:G	6.55415e-18	-3.75216e-10	-0.916181	0.000237713	-3.75216e-10	-0.963475	0.000239292	-3.75216e-10	-0.963808
62036063	chr11:62036063:C:T	2.69409e-17	-3.75216e-10	0.497365	0.000893149	-3.75216e-10	0.360213	0.000898639	-3.75216e-10	0.359389
62036067	chr11:62036067:C:T	6.21904e-18	-3.75216e-10	-0.968664	0.000226158	-3.75216e-10	-1.01331	0.00022767	-3.75216e-10	-1.0136
62036068	chr11:62036068:A:G	2.30052e-18	-1.00015	-0.962997	2.54267e-05	-2.14191	-1.05683	2.56074e-05	-2.14215	-1.05646
62036211	chr11:62036211:T:C	1.70722e-18	-1.74349	-0.517921	0.000110859	-0.927153	-0.799126	0.000111073	-0.931144	-0.800157
62036245	chr11:62036245:A:G	1.92244e-18	-1.68675	-0.455939	0.000127065	-0.834551	-0.755293	0.000127278	-0.838704	-0.756413
62036266	chr11:62036266:G:A	5.59974e-18	-3.75216e-10	-1.07356	0.000205315	-3.75216e-10	-1.10999	0.000206695	-3.75216e-10	-1.11025
62036296	chr11:62036296:C:T	9.69359e-19	-2.0239	-0.803498	3.33243e-05	-1.92198	-1.00627	3.34761e-05	-1.92294	-1.00772
62036464	chr11:62036464:G:A	1.56109e-18	-1.8515	-0.499393	7.02327e-05	-1.50443	-0.678297	7.05818e-05	-1.50612	-0.678606
62036613	chr11:62036613:A:G	6.1754e-18	-3.75216e-10	-0.975707	0.000224794	-3.75216e-10	-1.01936	0.000226295	-3.75216e-10	-1.01965
62036629	chr11:62036629:C:T	8.16877e-18	-1.26417	0.568212	7.57405e-05	-1.98269	-0.124533	7.61807e-05	-1.98233	-0.126052
62036690	chr11:62036690:C:A	7.2277e-19	-2.14478	-0.976163	0.000134673	-0.528473	-1.00322	0.000135074	-0.531578	-1.0041
62036720	chr11:62036720:A:G	8.52844e-18	-1.91067	1.25779	0.000362209	-1.48244	0.940124	0.000363861	-1.4843	0.939576
62036904	chr11:62036904:G:A	6.14198e-18	-3.75216e-10	-0.981133	0.000246429	-3.75216e-10	-0.927466	0.000248299	-3.75216e-10	-0.926857
62036975	chr11:62036975:A:C	4.74883e-18	-3.75216e-10	-1.23838	0.000180293	-3.75216e-10	-1.23996	0.000181554	-3.75216e-10	-1.23994
62037016	chr11:62037016:T:C	9.7184e-18	-0.522258	-2.74067e-10	0.000320508	-0.664633	-2.74067e-10	0.000323074	-0.663613	-2.74067e-10
62037066	chr11:62037066:CCTT:C	6.34016e-18	-3.75216e-10	-0.949376	0.000228738	-3.75216e-10	-1.00196	0.00023026	-3.75216e-10	-1.00228
62037361	chr11:62037361:C:T	1.70021e-18	-1.85763	-0.407901	8.33911e-05	-1.39403	-0.616967	8.37695e-05	-1.39596	-0.617459
62037508	chr11:62037508:T:A	5.11408e-18	-3.75216e-10	-1.16428	0.000190285	-3.75216e-10	-1.18602	0.000191584	-3.75216e-10	-1.18617
62037916	chr11:62037916:G:A	2.00859e-18	-2.09885	-2.74067e-10	9.43285e-05	-1.88776	-2.74067e-10	9.51348e-05	-1.8862	-2.74067e-10
62037983	chr11:62037983:C:G	1.22988e-18	-1.95006	-0.639303	6.03904e-05	-1.54135	-0.792364	6.06907e-05	-1.54305	-0.792652
62038006	chr11:62038006:T:C	5.12751e-18	-3.75216e-10	-1.16166	0.000190708	-3.75216e-10	-1.18379	0.00019201	-3.75216e-10	-1.18395
62038095	chr11:62038095:G:A	5.94342e-19	-2.15747	-1.15911	2.15797e-05	-2.13154	-1.23125	2.17235e-05	-2.1317	-1.2314
62038347	chr11:62038347:C:T	1.53101e-18	-1.87386	-0.496498	7.54003e-05	-1.41893	-0.692802	7.57476e-05	-1.42083	-0.693257
62038422	chr11:62038422:G:A	1.52669e-18	-1.88146	-0.491721	7.47736e-05	-1.43146	-0.688619	7.51191e-05	-1.43334	-0.689075
62038664	chr11:62038664:G:A	1.54153e-18	-1.88762	-0.475891	7.50477e-05	-1.44131	-0.675101	7.53949e-05	-1.44319	-0.675563
62038880	chr11:62038880:A:G	1.02233e-18	-1.82385	-0.950345	2.47311e-05	-2.15082	-1.07566	2.48804e-05	-2.15097	-1.07644
62039010	chr11:62039010:C:T	1.55438e-18	-1.87933	-0.475872	7.60408e-05	-1.42808	-0.675191	7.63913e-05	-1.42997	-0.675654
62039117	chr11:62039117:T:G	1.58337e-18	-1.87499	-0.461737	7.74685e-05	-1.42148	-0.663193	7.78245e-05	-1.42337	-0.663662
62039129	chr11:62039129:G:T	5.42887e-18	-3.75216e-10	-1.10455	0.000191422	-3.75216e-10	-1.18006	0.000192699	-3.75216e-10	-1.18037
62039219	chr11:62039219:A:G	7.49281e-18	-3.75216e-10	-0.782336	0.000266816	-3.75216e-10	-0.847979	0.000268551	-3.75216e-10	-0.848451
62039461	chr11:62039461:A:T	5.11319e-18	-3.75216e-10	-1.16446	0.000188639	-3.75216e-10	-1.19471	0.000189917	-3.75216e-10	-1.1949
62039499	chr11:62039499:T:A	6.02308e-18	-3.75216e-10	-1.00068	0.000230221	-3.75216e-10	-0.995502	0.000231899	-3.75216e-10	-0.995189
62039506	chr11:62039506:C:T	7.49048e-18	-3.75216e-10	-0.782647	0.000266723	-3.75216e-10	-0.848331	0.000268457	-3.75216e-10	-0.848803
62039507	chr11:62039507:A:G	6.96159e-18	-3.75216e-10	-0.855872	0.000245338	-3.75216e-10	-0.931902	0.000246919	-3.75216e-10	-0.932434
62040031	chr11:62040031:T:C	1.20831e-18	-1.82341	-0.78365	5.97045e-05	-1.35007	-0.995066	5.99502e-05	-1.35217	-0.995809
62040117	chr11:62040117:A:G	2.06493e-18	-1.22468	-0.846504	3.13348e-05	-2.15711	-0.832699	3.1492e-05	-2.15717	-0.834595
62040220	chr11:62040220:T:C	1.45295e-18	-1.93857	-0.484114	6.85657e-05	-1.52382	-0.682928	6.88912e-05	-1.52558	-0.683385
62040221	chr11:62040221:G:A	1.16732e-18	-1.872	-0.769572	5.58838e-05	-1.4265	-0.98477	5.61184e-05	-1.4285	-0.985528
62040226	chr11:62040226:G:A	1.73065e-18	-1.88707	-0.360706	8.2935e-05	-1.44103	-0.575451	8.33156e-05	-1.44291	-0.575946
62040283	chr11:62040283:C:T	1.55236e-18	-1.89797	-0.45854	7.48867e-05	-1.4584	-0.660168	7.52343e-05	-1.46025	-0.660639
62040311	chr11:62040311:T:C	8.83992e-19	-1.67964	-1.23994	2.10431e-05	-2.15888	-1.22909	2.1193e-05	-2.15888	-1.22894
62040362	chr11:62040362:G:A	1.51967e-18	-1.88325	-0.494543	7.43103e-05	-1.43551	-0.69078	7.46538e-05	-1.43739	-0.691237
62040408	chr11:62040408:G:A	2.8367e-18	-1.4303	-0.323344	5.30047e-05	-2.1331	-0.331056	5.31965e-05	-2.13334	-0.334159
62040424	chr11:62040424:G:A	1.51527e-18	-1.89506	-0.485623	7.38121e-05	-1.44796	-0.68506	7.41546e-05	-1.44981	-0.685531
62040453	chr11:62040453:T:G	1.53929e-18	-1.97594	-0.389023	7.0955e-05	-1.57243	-0.600069	7.1292e-05	-1.57414	-0.600571
62040620	chr11:62040620:A:G	1.52414e-18	-1.90005	-0.474799	7.36602e-05	-1.46168	-0.673397	7.40029e-05	-1.46353	-0.67386
62040635	chr11:62040635:G:C	1.89977e-18	-1.76522	-0.389328	9.13366e-05	-1.31772	-0.602266	9.17242e-05	-1.31996	-0.602745
62040788	chr11:62040788:G:T	6.12614e-18	-3.75216e-10	-0.983714	0.000224483	-3.75216e-10	-1.02074	0.000225973	-3.75216e-10	-1.02108
62040838	chr11:62040838:TG:T	1.4637e-17	-3.75216e-10	-0.112726	0.00050861	-3.75216e-10	-0.202858	0.00051183	-3.75216e-10	-0.2035
62040945	chr11:62040945:G:T	5.78064e-18	-3.75216e-10	-1.04177	0.00022876	-3.75216e-10	-1.00187	0.000230425	-3.75216e-10	-1.00157
62041312	chr11:62041312:G:A	5.0867e-18	-3.75216e-10	-1.16965	0.000188047	-3.75216e-10	-1.19785	0.000189322	-3.75216e-10	-1.19804
62041328	chr11:62041328:A:G	1.0806e-18	-1.90271	-0.816053	4.74894e-05	-1.49292	-1.08112	4.76839e-05	-1.49492	-1.08198
62041466	chr11:62041466:T:C	7.60856e-19	-1.99306	-1.07653	3.90152e-05	-1.62132	-1.14927	3.92076e-05	-1.62297	-1.14965
62041507	chr11:62041507:C:T	2.13551e-18	-1.72246	-0.315115	8.94643e-05	-1.28384	-0.656859	8.97604e-05	-1.28624	-0.65811
62041574	chr11:62041574:C:G	2.11452e-18	-2.04745	-2.74067e-10	7.28801e-05	-2.14572	-2.74067e-10	7.33682e-05	-2.146	-2.74067e-10
62041587	chr11:62041587:C:T	5.74196e-18	-3.75216e-10	-1.04848	0.000211446	-3.75216e-10	-1.08057	0.00021286	-3.75216e-10	-1.08086
62041786	chr11:62041786:C:G	8.69713e-18	-3.75216e-10	-0.633286	0.00030997	-3.75216e-10	-0.698065	0.000312063	-3.75216e-10	-0.698288
62041840	chr11:62041840:C:T	6.75286e-18	-3.75216e-10	-0.886313	0.000223736	-3.75216e-10	-1.02407	0.000225146	-3.75216e-10	-1.02474
62041854	chr11:62041854:A:C	1.73016e-18	-1.51659	-0.731473	5.62428e-05	-1.49489	-0.909976	5.65395e-05	-1.49532	-0.911229
62042058	chr11:62042058:T:G	1.71516e-17	-3.75216e-10	0.0458133	0.000464048	-3.75216e-10	-0.294552	0.000466348	-3.75216e-10	-0.29656
62042137	chr11:62042137:G:A	2.04127e-17	-3.75216e-10	0.219875	0.000540792	-3.75216e-10	-0.141506	0.000543389	-3.75216e-10	-0.143667
62042222	chr11:62042222:T:C	7.24494e-19	-2.14817	-0.970387	2.75986e-05	-2.15054	-0.96624	2.77773e-05	-2.15069	-0.966585
62042534	chr11:62042534:G:A	5.13643e-18	-3.75216e-10	-1.15992	0.00018585	-3.75216e-10	-1.2096	0.00018713	-3.75216e-10	-1.20969
62042690	chr11:62042690:T:C	8.46178e-19	-1.98801	-0.97529	5.90708e-05	-1.48369	-0.872112	5.93151e-05	-1.48588	-0.872744
62042791	chr11:62042791:TA:T	5.31948e-18	-3.75216e-10	-1.1249	0.000189071	-3.75216e-10	-1.19242	0.000190343	-3.75216e-10	-1.19267
62042830	chr11:62042830:T:C	5.44584e-18	-3.75216e-10	-1.10143	0.000191993	-3.75216e-10	-1.17708	0.000193277	-3.75216e-10	-1.17737
62042890	chr11:62042890:GAGA:G	8.98117e-18	-3.75216e-10	-0.601149	0.000383218	-3.75216e-10	-0.485935	0.000386222	-3.75216e-10	-0.485082
62043075	chr11:62043075:TC:T	4.8187e-18	-3.75216e-10	-1.22378	0.000185745	-3.75216e-10	-1.21017	0.000187062	-3.75216e-10	-1.21006
62043245	chr11:62043245:C:T	5.41633e-18	-3.75216e-10	-1.10686	0.000190916	-3.75216e-10	-1.1827	0.000192188	-3.75216e-10	-1.18302
62043312	chr11:62043312:A:G	1.18987e-18	-1.3858	-1.23663	2.82904e-05	-1.85194	-1.24008	2.84726e-05	-1.85248	-1.24007
62043402	chr11:62043402:C:T	6.09262e-18	-3.75216e-10	-0.989201	0.000242611	-3.75216e-10	-0.943079	0.000244379	-3.75216e-10	-0.942771
62043446	chr11:62043446:G:A	6.54134e-17	-3.75216e-10	1.38445	0.00224477	-3.75216e-10	1.28182	0.00225883	-3.75216e-10	1.28111
62043602	chr11:62043602:G:A	5.0077e-18	-3.75216e-10	-1.1853	0.000195894	-3.75216e-10	-1.15697	0.0001973	-3.75216e-10	-1.15677
62044024	chr11:62044024:C:T	9.69744e-18	-3.75216e-10	-0.524417	0.000329123	-3.75216e-10	-0.638109	0.000331194	-3.75216e-10	-0.638789
62044241	chr11:62044241:C:T	5.20846e-18	-3.75216e-10	-1.14599	0.00020685	-3.75216e-10	-1.10254	0.000208345	-3.75216e-10	-1.1023
62044331	chr11:62044331:T:G	9.55166e-19	-1.75735	-1.0848	3.76115e-05	-1.75361	-1.05362	3.78812e-05	-1.75381	-1.05323
62044663	chr11:62044663:C:T	2.33581e-18	-0.745797	-1.20212	4.6114e-05	-1.40146	-1.20196	4.64139e-05	-1.40179	-1.2021
62044924	chr11:62044924:G:A	6.03533e-19	-2.06331	-1.23792	2.10291e-05	-2.15877	-1.22986	2.11784e-05	-2.15878	-1.22973
62045713	chr11:62045713:C:T	2.95255e-18	-2.15228	0.438668	8.11888e-05	-2.15224	0.11448	8.15761e-05	-2.15218	0.112224
62045721	chr11:62045721:T:C	1.86715e-18	-1.05448	-1.11739	6.9879e-05	-1.09071	-1.09707	7.03593e-05	-1.09108	-1.0968
62045787	chr11:62045787:T:C	1.71588e-18	-1.02868	-1.22768	6.38854e-05	-1.05888	-1.21856	6.43171e-05	-1.05921	-1.21846
62046094	chr11:62046094:A:G	1.98622e-18	-0.970306	-1.13974	7.41798e-05	-1.00668	-1.12137	7.46868e-05	-1.00707	-1.12112
62046136	chr11:62046136:C:T	1.91957e-18	-0.991475	-1.1527	7.15743e-05	-1.02832	-1.13548	7.20627e-05	-1.02871	-1.13525
62046182	chr11:62046182:G:A	1.80955e-18	-1.03799	-1.16521	6.74307e-05	-1.07415	-1.14929	6.78902e-05	-1.07453	-1.14907
62046232	chr11:62046232:C:CT	7.85477e-19	-1.80292	-1.23483	5.37464e-05	-1.21353	-1.23673	5.40537e-05	-1.21477	-1.23674
62046348	chr11:62046348:G:A	4.77614e-18	-2.01551	0.782859	9.11614e-05	-2.09624	0.174333	9.15505e-05	-2.09615	0.171549
62046640	chr11:62046640:T:C	2.1955e-18	-0.986341	-1.02353	8.26775e-05	-1.02376	-0.99583	8.32531e-05	-1.02414	-0.995467
62046840	chr11:62046840:A:G	2.35131e-18	-0.886429	-1.05488	8.81443e-05	-0.924424	-1.03114	8.87554e-05	-0.924807	-1.0308
62047207	chr11:62047207:T:C	2.30118e-18	-0.961848	-1.00101	8.67232e-05	-0.999749	-0.97207	8.73285e-05	-1.00011	-0.971703
62047714	chr11:62047714:C:T	6.9164e-18	-3.75216e-10	-0.862385	0.000227084	-3.75216e-10	-1.00922	0.000228476	-3.75216e-10	-1.01006
62047816	chr11:62047816:G:A	1.70523e-18	-1.12509	-1.13749	6.23029e-05	-1.16873	-1.1338	6.27175e-05	-1.16919	-1.13366
62047819	chr11:62047819:A:ATACAATATC	1.74044e-18	-1.10522	-1.13692	6.35651e-05	-1.1493	-1.13317	6.39878e-05	-1.14977	-1.13303
62047895	chr11:62047895:T:C	1.68837e-18	-1.20562	-1.0669	6.91971e-05	-1.14417	-1.05341	6.96986e-05	-1.14413	-1.05318
62047965	chr11:62047965:G:A	1.5678e-18	-1.27675	-1.06986	6.40686e-05	-1.21748	-1.0571	6.45322e-05	-1.21745	-1.05688
62048162	chr11:62048162:GAAA:G	1.89219e-18	-1.20199	-0.956559	7.77992e-05	-1.14054	-0.939873	7.83672e-05	-1.1405	-0.939585
62048170	chr11:62048170:C:G	2.03631e-18	-1.16047	-0.924675	8.402e-05	-1.09858	-0.904907	8.46345e-05	-1.09855	-0.904604
62048173	chr11:62048173:A:AT	1.86804e-18	-1.2166	-0.95479	7.68012e-05	-1.15532	-0.937996	7.73619e-05	-1.15529	-0.937708
62048331	chr11:62048331:T:C	6.28949e-18	-3.75216e-10	-0.9574	0.00019549	-3.75216e-10	-1.15903	0.000196863	-3.75216e-10	-1.15899
62048693	chr11:62048693:A:G	9.71956e-18	-0.522139	-2.74067e-10	0.000374023	-0.510223	-2.74067e-10	0.0003765	-0.510576	-2.74067e-10
62048694	chr11:62048694:G:T	1.00658e-17	-0.487137	-2.74067e-10	0.000387636	-0.474472	-2.74067e-10	0.000390201	-0.474831	-2.74067e-10
62048747	chr11:62048747:C:T	1.89439e-18	-2.15738	-2.74067e-10	7.44467e-05	-2.12446	-2.74067e-10	7.49638e-05	-2.12449	-2.74067e-10
62048842	chr11:62048842:C:T	1.09197e-18	-2.03012	-0.678175	6.32415e-05	-2.02602	-0.261561	6.37413e-05	-2.02766	-0.259
62049659	chr11:62049659:T:C	1.08804e-18	-2.13918	-0.572718	0.00016658	-0.623951	-0.695113	0.00016754	-0.627581	-0.692693
62049728	chr11:62049728:A:G	1.39404e-18	-2.12904	-0.335031	0.000234624	-0.537146	-0.439408	0.000236094	-0.541203	-0.43606
62049845	chr11:62049845:A:G	1.37757e-18	-2.13111	-0.344854	0.000221678	-0.546907	-0.486406	0.000222977	-0.550856	-0.483566
62050266	chr11:62050266:A:G	6.14391e-18	-3.75216e-10	-0.980818	0.000224644	-3.75216e-10	-1.02002	0.000226162	-3.75216e-10	-1.02024
62050290	chr11:62050290:A:G	5.05846e-18	-3.75216e-10	-1.17522	0.000197705	-3.75216e-10	-1.14776	0.00019914	-3.75216e-10	-1.14749
62050465	chr11:62050465:G:A	5.40982e-18	-3.75216e-10	-1.10806	0.000196741	-3.75216e-10	-1.15265	0.000198053	-3.75216e-10	-1.15296
62050921	chr11:62050921:T:G	1.97789e-18	-2.11425	-2.74067e-10	7.28835e-05	-2.14568	-2.74067e-10	7.34068e-05	-2.14548	-2.74067e-10
62050989	chr11:62050989:G:A	5.07334e-18	-3.75216e-10	-1.17228	0.000211626	-3.75216e-10	-1.07972	0.000212979	-3.75216e-10	-1.0803
62051181	chr11:62051181:G:A	6.01281e-18	0.0735035	-1.07589	3.07379e-05	-2.13541	-0.873639	3.09032e-05	-2.13636	-0.87427
62051493	chr11:62051493:C:G	5.10053e-18	-3.75216e-10	-1.16693	0.000203645	-3.75216e-10	-1.11816	0.000205139	-3.75216e-10	-1.1178
62051700	chr11:62051700:A:G	1.56026e-17	-3.75216e-10	-0.0488417	0.000672347	-3.75216e-10	0.0762341	0.00067802	-3.75216e-10	0.0776841
62051978	chr11:62051978:T:A	1.14527e-18	-2.10932	-0.551319	0.00022324	-0.349931	-0.67636	0.000224422	-0.354123	-0.673843
62052749	chr11:62052749:C:A	6.77561e-18	-3.75216e-10	-0.882951	0.000291808	-3.75216e-10	-0.758445	0.000294133	-3.75216e-10	-0.75746
62053551	chr11:62053551:T:C	6.73916e-18	-3.75216e-10	-0.888344	0.00023201	-3.75216e-10	-0.987758	0.000233487	-3.75216e-10	-0.988365
62053609	chr11:62053609:A:T	2.13877e-17	1.45575	-1.18921	0.0149071	4.39642	-1.22136	0.0149474	4.39243	-1.22163
62053962	chr11:62053962:T:C	5.20995e-18	-3.75216e-10	-1.14571	0.000186173	-3.75216e-10	-1.20786	0.000187414	-3.75216e-10	-1.20817
62054476	chr11:62054476:A:G	4.74178e-18	-3.75216e-10	-1.23987	0.000183925	-3.75216e-10	-1.22001	0.000185169	-3.75216e-10	-1.22022
62054665	chr11:62054665:T:C	1.92645e-18	-2.1406	-2.74067e-10	9.3093e-05	-1.90094	-2.74067e-10	9.36573e-05	-1.90185	-2.74067e-10
62054781	chr11:62054781:T:C	2.74402e-18	-1.78686	-2.74067e-10	7.46516e-05	-2.12171	-2.74067e-10	7.5209e-05	-2.12122	-2.74067e-10
62054857	chr11:62054857:G:C	4.94314e-18	-3.75216e-10	-1.19828	0.000216428	-3.75216e-10	-1.05728	0.000217841	-3.75216e-10	-1.05773
62054965	chr11:62054965:A:G	5.09583e-18	-3.75216e-10	-1.16786	0.000203437	-3.75216e-10	-1.11918	0.00020493	-3.75216e-10	-1.11882
62055078	chr11:62055078:G:T	2.00085e-18	-2.10271	-2.74067e-10	9.63488e-05	-1.86656	-2.74067e-10	9.68484e-05	-1.86835	-2.74067e-10
62055248	chr11:62055248:AGGAGGT:A	8.17409e-18	-3.75216e-10	-0.69531	0.000181233	-3.75216e-10	-1.23476	0.000182481	-3.75216e-10	-1.23485
62055747	chr11:62055747:C:T	8.32334e-19	-2.10246	-0.877336	3.08421e-05	-2.06407	-0.941593	3.10943e-05	-2.06276	-0.941708
62055914	chr11:62055914:A:C	2.87432e-18	-0.502195	-1.23827	2.45998e-05	-2.06719	-1.16462	2.47105e-05	-2.06939	-1.16487
62056104	chr11:62056104:G:A	7.61429e-19	-2.05865	-1.01018	0.00027098	0.291598	-1.12409	0.00027005	0.28044	-1.12333
62056158	chr11:62056158:T:C	4.77071e-18	-3.75216e-10	-1.23378	0.000194729	-3.75216e-10	-1.16293	0.000196009	-3.75216e-10	-1.16333
62056251	chr11:62056251:C:T	2.27021e-18	-0.823941	-1.15247	2.54074e-05	-1.96036	-1.23914	2.55015e-05	-1.96363	-1.23912
62057769	chr11:62057769:A:T	5.66108e-17	1.23992	-2.74067e-10	0.000420036	-0.394199	-2.74067e-10	0.000421928	-0.396659	-2.74067e-10
62057949	chr11:62057949:C:T	4.75014e-18	-3.75216e-10	-1.23811	0.000182776	-3.75216e-10	-1.22628	0.000184088	-3.75216e-10	-1.22608
62058058	chr11:62058058:G:A	5.0337e-18	-3.75216e-10	-1.18012	0.000180358	-3.75216e-10	-1.23959	0.000181622	-3.75216e-10	-1.23957
62058224	chr11:62058224:A:G	8.70277e-19	-2.11324	-0.821982	0.000154862	-0.441335	-0.950667	0.000155453	-0.445982	-0.949166
62058294	chr11:62058294:C:T	6.49867e-18	-1.50217	0.577487	7.64402e-05	-2.11554	0.0175091	7.67658e-05	-2.11548	0.0147429
62058597	chr11:62058597:G:A	4.81919e-18	-3.75216e-10	-1.22367	0.000185916	-3.75216e-10	-1.20925	0.000187231	-3.75216e-10	-1.20915
62058949	chr11:62058949:G:A	7.72783e-19	-2.13696	-0.917077	0.000120963	-0.570773	-1.06828	0.000121384	-0.574953	-1.06758
62059222	chr11:62059222:A:G	4.77829e-18	-3.75216e-10	-1.2322	0.000183654	-3.75216e-10	-1.22149	0.000184949	-3.75216e-10	-1.22141
62059262	chr11:62059262:T:A	4.79798e-18	-3.75216e-10	-1.22809	0.000184773	-3.75216e-10	-1.21541	0.000186078	-3.75216e-10	-1.21532
62059350	chr11:62059350:C:T	1.03996e-18	-2.13683	-0.620274	0.000151872	-0.589047	-0.822456	0.000152492	-0.593379	-0.821002
62059462	chr11:62059462:A:G	1.20383e-18	-1.37548	-1.23529	5.75692e-05	-1.15107	-1.23048	5.78614e-05	-1.15306	-1.23038
62059525	chr11:62059525:G:C	4.76203e-18	-3.75216e-10	-1.23561	0.000183763	-3.75216e-10	-1.22089	0.000185088	-3.75216e-10	-1.22066
62059600	chr11:62059600:C:T	5.05756e-18	-3.75216e-10	-1.1754	0.000180453	-3.75216e-10	-1.23907	0.000181719	-3.75216e-10	-1.23903
62059800	chr11:62059800:G:C	7.63935e-19	-1.91927	-1.14628	2.79381e-05	-1.90976	-1.19479	2.80585e-05	-1.91226	-1.19494
62059809	chr11:62059809:C:T	4.80043e-18	-3.75216e-10	-1.22757	0.000184549	-3.75216e-10	-1.21662	0.000185849	-3.75216e-10	-1.21656
62059814	chr11:62059814:C:A	2.53475e-18	-1.86618	-2.74067e-10	9.59559e-05	-1.87065	-2.74067e-10	9.65091e-05	-1.87186	-2.74067e-10
62060040	chr11:62060040:T:G	8.163e-19	-2.15152	-0.847733	0.000108562	-0.723427	-1.02379	0.000108969	-0.7274	-1.02303
62060276	chr11:62060276:C:T	7.96902e-19	-2.14652	-0.876787	0.000112217	-0.668647	-1.04546	0.000112625	-0.672698	-1.04473
62060922	chr11:62060922:G:A	4.87716e-18	-3.75216e-10	-1.21172	0.000225186	-3.75216e-10	-1.01761	0.000226904	-3.75216e-10	-1.01696
62060957	chr11:62060957:G:A	1.2784e-17	-3.75216e-10	-0.248084	0.000411489	-3.75216e-10	-0.414758	0.000413889	-3.75216e-10	-0.415896
62062070	chr11:62062070:T:C	8.39499e-19	-1.93285	-1.03838	3.04994e-05	-1.91851	-1.09832	3.06337e-05	-1.92093	-1.09846
62062323	chr11:62062323:A:G	7.08542e-19	-2.14794	-0.992881	0.000100188	-0.701899	-1.12559	0.000100547	-0.705955	-1.12491
62062457	chr11:62062457:T:C	7.12223e-19	-2.14257	-0.993076	0.000105528	-0.650343	-1.12522	0.00010589	-0.654569	-1.12453
62062572	chr11:62062572:G:T	7.401e-18	-3.75216e-10	-0.794665	0.000242715	-3.75216e-10	-0.94265	0.00024419	-3.75216e-10	-0.943547
62063005	chr11:62063005:G:A	4.79964e-18	-3.75216e-10	-1.22774	0.000180388	-3.75216e-10	-1.23943	0.000181641	-3.75216e-10	-1.23946
62063033	chr11:62063033:C:T	4.80218e-18	-3.75216e-10	-1.22721	0.000180627	-3.75216e-10	-1.23811	0.000181874	-3.75216e-10	-1.23818
62063079	chr11:62063079:C:T	6.34803e-19	-2.13852	-1.1122	2.39868e-05	-2.09951	-1.15752	2.4116e-05	-2.10047	-1.15815
62063575	chr11:62063575:A:C	5.09111e-18	-3.75216e-10	-1.16878	0.000187095	-3.75216e-10	-1.20293	0.00018834	-3.75216e-10	-1.20325
62063679	chr11:62063679:C:T	5.40181e-18	-1.71506	0.605517	7.39213e-05	-2.15779	0.0262479	7.42195e-05	-2.15778	0.023313
62063798	chr11:62063798:A:G	4.99558e-18	-3.75216e-10	-1.18773	0.000184938	-3.75216e-10	-1.21452	0.00018618	-3.75216e-10	-1.21478
62064119	chr11:62064119:C:T	4.8869e-18	-3.75216e-10	-1.20972	0.000184119	-3.75216e-10	-1.21896	0.000185392	-3.75216e-10	-1.21902
62064606	chr11:62064606:T:C	8.15477e-19	-1.97677	-1.02349	4.00536e-05	-1.9065	-0.837817	4.02623e-05	-1.90948	-0.836598
62064668	chr11:62064668:G:A	8.08946e-18	-3.75216e-10	-0.705718	0.00025436	-3.75216e-10	-0.895789	0.000255776	-3.75216e-10	-0.897189
62065006	chr11:62065006:A:G	9.40679e-19	-2.14856	-0.708869	3.38176e-05	-2.10887	-0.804692	3.39705e-05	-2.1099	-0.806102
62065076	chr11:62065076:G:A	4.89986e-18	-3.75216e-10	-1.20707	0.000194892	-3.75216e-10	-1.16209	0.000196261	-3.75216e-10	-1.16205
62065336	chr11:62065336:A:C	7.59579e-18	-3.75216e-10	-0.768686	0.000268693	-3.75216e-10	-0.840969	0.000270383	-3.75216e-10	-0.841655
62066098	chr11:62066098:A:G	1.67467e-17	-3.75216e-10	0.0219219	0.000559356	-3.75216e-10	-0.107754	0.000562688	-3.75216e-10	-0.108767
62066136	chr11:62066136:C:T	5.84481e-18	-3.75216e-10	-1.03073	0.000213608	-3.75216e-10	-1.0704	0.000215037	-3.75216e-10	-1.07068
62066598	chr11:62066598:T:G	2.00455e-18	-2.14859	0.0477288	5.90111e-05	-1.93572	-0.421094	5.92199e-05	-1.93673	-0.423508
62066824	chr11:62066824:A:AT	4.77509e-18	-3.75216e-10	-1.23287	0.000183676	-3.75216e-10	-1.22137	0.000184974	-3.75216e-10	-1.22128
62067405	chr11:62067405:G:A	4.79076e-18	-3.75216e-10	-1.22959	0.000180799	-3.75216e-10	-1.23716	0.000182074	-3.75216e-10	-1.23708
62067407	chr11:62067407:G:C	4.798e-18	-3.75216e-10	-1.22808	0.000180668	-3.75216e-10	-1.23788	0.000181941	-3.75216e-10	-1.23781
62067430	chr11:62067430:G:A	5.14231e-18	-3.75216e-10	-1.15878	0.000188924	-3.75216e-10	-1.1932	0.000190175	-3.75216e-10	-1.19355
62067788	chr11:62067788:T:A	1.55307e-17	-0.0534632	-2.74067e-10	7.87145e-05	-2.06871	-2.74067e-10	7.9343e-05	-2.06771	-2.74067e-10
62067812	chr11:62067812:T:C	7.38657e-18	-3.75216e-10	-0.796617	0.000242487	-3.75216e-10	-0.943594	0.000243961	-3.75216e-10	-0.944482
62067942	chr11:62067942:C:T	6.54604e-18	-3.75216e-10	-0.917419	0.000234636	-3.75216e-10	-0.976505	0.000236173	-3.75216e-10	-0.976929
62068020	chr11:62068020:C:T	3.03491e-18	-1.6861	-2.74067e-10	0.000114201	-1.69658	-2.74067e-10	0.000114583	-1.70019	-2.74067e-10
62068037	chr11:62068037:C:G	7.94245e-19	-2.0104	-1.01624	3.88879e-05	-1.94904	-0.824817	3.91021e-05	-1.95174	-0.823575
62068072	chr11:62068072:T:C	8.05132e-19	-2.01152	-1.00151	3.9612e-05	-1.9504	-0.805009	3.98318e-05	-1.95309	-0.803736
62068646	chr11:62068646:G:A	8.57183e-19	-2.15669	-0.793697	3.0619e-05	-2.13024	-0.882678	3.07679e-05	-2.13102	-0.884004
62069177	chr11:62069177:G:A	4.88234e-18	-3.75216e-10	-1.21065	0.000182105	-3.75216e-10	-1.22996	0.000183354	-3.75216e-10	-1.23007
62069307	chr11:62069307:A:G	1.57285e-17	-3.75216e-10	-0.0408029	0.000564557	-3.75216e-10	-0.0984986	0.00056815	-3.75216e-10	-0.099108
62070072	chr11:62070072:T:C	5.15006e-18	-3.75216e-10	-1.15727	0.000188598	-3.75216e-10	-1.19492	0.000189848	-3.75216e-10	-1.19527
62070182	chr11:62070182:C:T	4.93729e-18	-3.75216e-10	-1.19946	0.000184507	-3.75216e-10	-1.21685	0.000185778	-3.75216e-10	-1.21694
62070396	chr11:62070396:G:A	4.92428e-18	-3.75216e-10	-1.2021	0.00018326	-3.75216e-10	-1.22363	0.000184501	-3.75216e-10	-1.22384
62070510	chr11:62070510:G:A	5.08391e-18	-3.75216e-10	-1.1702	0.00018741	-3.75216e-10	-1.20124	0.000188658	-3.75216e-10	-1.20156
62070745	chr11:62070745:A:T	4.74073e-18	-3.75216e-10	-1.24009	0.000180624	-3.75216e-10	-1.23812	0.000181889	-3.75216e-10	-1.2381
62070869	chr11:62070869:A:G	5.7619e-18	-3.75216e-10	-1.04501	0.000239875	-3.75216e-10	-0.954422	0.000241553	-3.75216e-10	-0.954403
62071830	chr11:62071830:C:A	2.00339e-18	-2.10144	-2.74067e-10	9.20447e-05	-1.91227	-2.74067e-10	9.26169e-05	-1.91302	-2.74067e-10
62071885	chr11:62071885:C:T	5.63342e-18	-3.75216e-10	-1.06756	0.000204615	-3.75216e-10	-1.11341	0.000205976	-3.75216e-10	-1.11373
62072638	chr11:62072638:T:C	4.79155e-18	-3.75216e-10	-1.22943	0.000180452	-3.75216e-10	-1.23908	0.000181707	-3.75216e-10	-1.2391
62072693	chr11:62072693:C:T	8.51063e-19	-1.9218	-1.03574	4.14678e-05	-1.84709	-0.86253	4.16669e-05	-1.8504	-0.861386
62072941	chr11:62072941:C:A	8.84471e-19	-1.91965	-0.999395	4.36562e-05	-1.84438	-0.813817	4.38682e-05	-1.8477	-0.812602
62073285	chr11:62073285:T:C	6.14147e-18	-3.75216e-10	-0.981215	0.000212397	-3.75216e-10	-1.07608	0.000213707	-3.75216e-10	-1.07689
62073314	chr11:62073314:G:A	6.36138e-18	-3.75216e-10	-0.946035	0.000217952	-3.75216e-10	-1.05026	0.000219278	-3.75216e-10	-1.05115
62073559	chr11:62073559:G:A	9.79865e-19	-1.90563	-0.910987	4.95602e-05	-1.82836	-0.702988	4.98033e-05	-1.83176	-0.701647
62073647	chr11:62073647:A:T	7.22646e-18	-3.75216e-10	-0.818531	0.000264399	-3.75216e-10	-0.857081	0.000266137	-3.75216e-10	-0.85748
62073899	chr11:62073899:T:C	8.02557e-18	-3.75216e-10	-0.713647	0.000259861	-3.75216e-10	-0.874394	0.000261413	-3.75216e-10	-0.875391
62074612	chr11:62074612:G:A	2.1939e-18	-2.0106	-2.74067e-10	8.92494e-05	-1.9431	-2.74067e-10	8.97681e-05	-1.94426	-2.74067e-10
62074740	chr11:62074740:T:C	1.33738e-18	-1.77303	-0.732538	6.36148e-05	-1.4773	-0.804396	6.38777e-05	-1.47906	-0.805462
62074910	chr11:62074910:G:A	6.638e-18	-3.75216e-10	-0.903469	0.000236028	-3.75216e-10	-0.970588	0.000237554	-3.75216e-10	-0.971099
62075011	chr11:62075011:C:T	4.77782e-18	-3.75216e-10	-1.2323	0.000180339	-3.75216e-10	-1.2397	0.000181592	-3.75216e-10	-1.23973
62075036	chr11:62075036:G:A	4.88182e-18	-3.75216e-10	-1.21076	0.000180478	-3.75216e-10	-1.23893	0.000181721	-3.75216e-10	-1.23902
62075090	chr11:62075090:A:C	4.87374e-18	-3.75216e-10	-1.21242	0.000180422	-3.75216e-10	-1.23924	0.000181667	-3.75216e-10	-1.23932
62075446	chr11:62075446:C:T	4.94042e-18	-3.75216e-10	-1.19883	0.000181067	-3.75216e-10	-1.23567	0.000182299	-3.75216e-10	-1.23585
62075475	chr11:62075475:C:T	4.88215e-18	-3.75216e-10	-1.21069	0.000182174	-3.75216e-10	-1.22958	0.000183415	-3.75216e-10	-1.22974
62075715	chr11:62075715:CAG:C	1.93055e-18	-2.13848	-2.74067e-10	7.22733e-05	-2.15409	-2.74067e-10	7.276e-05	-2.15433	-2.74067e-10
62075727	chr11:62075727:T:G	4.78739e-18	-3.75216e-10	-1.23029	0.00018045	-3.75216e-10	-1.23909	0.0001817	-3.75216e-10	-1.23914
62075844	chr11:62075844:T:C	1.94563e-18	-2.13069	-2.74067e-10	9.06669e-05	-1.92735	-2.74067e-10	9.11873e-05	-1.92858	-2.74067e-10
62075965	chr11:62075965:C:T	8.46295e-19	-1.98976	-0.973404	4.1581e-05	-1.91944	-0.787459	4.17983e-05	-1.92236	-0.786277
62076070	chr11:62076070:G:A	9.45863e-19	-2.03401	-0.817929	3.90017e-05	-1.94706	-0.823876	3.91517e-05	-1.94954	-0.824504
62076111	chr11:62076111:T:G	8.21511e-19	-1.91985	-1.07304	3.95046e-05	-1.84253	-0.915598	3.96849e-05	-1.84594	-0.914578
62076340	chr11:62076340:G:A	1.16914e-17	-1.25401	0.916588	0.000110792	-2.05566	0.328776	0.000111241	-2.05563	0.325836
62076970	chr11:62076970:T:A	4.86583e-18	-3.75216e-10	-1.21404	0.000181813	-3.75216e-10	-1.23156	0.000183055	-3.75216e-10	-1.23171
62077191	chr11:62077191:T:G	1.91827e-18	-2.14485	-2.74067e-10	8.66257e-05	-1.97294	-2.74067e-10	8.71338e-05	-1.97405	-2.74067e-10
62077212	chr11:62077212:G:A	5.23159e-18	-3.75216e-10	-1.14156	0.000208092	-3.75216e-10	-1.09656	0.00020961	-3.75216e-10	-1.09624
62077524	chr11:62077524:AATG:A	9.29491e-19	-2.05149	-0.817907	3.79745e-05	-1.96679	-0.830837	3.8124e-05	-1.96915	-0.831494
62077611	chr11:62077611:C:CTCAG	4.79923e-18	-3.75216e-10	-1.22782	0.000188575	-3.75216e-10	-1.19504	0.000189955	-3.75216e-10	-1.19471
62077689	chr11:62077689:T:C	1.32912e-18	-1.88725	-0.624511	6.09276e-05	-1.63106	-0.693797	6.11851e-05	-1.6326	-0.694985
62077690	chr11:62077690:C:T	6.15382e-19	-2.08822	-1.19357	2.98044e-05	-1.82465	-1.21524	2.99789e-05	-1.82574	-1.21526
62077998	chr11:62077998:T:C	4.92907e-18	-3.75216e-10	-1.20113	0.000197271	-3.75216e-10	-1.14996	0.000198744	-3.75216e-10	-1.14948
62078214	chr11:62078214:T:G	4.7413e-18	-3.75216e-10	-1.23997	0.000180492	-3.75216e-10	-1.23885	0.000181754	-3.75216e-10	-1.23884
62078623	chr11:62078623:T:G	9.24413e-19	-2.08483	-0.790042	3.72897e-05	-2.01107	-0.804753	3.74468e-05	-2.01315	-0.805425
62078817	chr11:62078817:C:T	1.96687e-18	-2.11984	-2.74067e-10	7.40675e-05	-2.12956	-2.74067e-10	7.46099e-05	-2.12922	-2.74067e-10
62079190	chr11:62079190:C:T	7.22178e-18	-3.75216e-10	-0.819178	0.000304108	-3.75216e-10	-0.717155	0.000306057	-3.75216e-10	-0.717723
62079949	chr11:62079949:A:G	8.38554e-19	-1.98213	-0.990225	4.11309e-05	-1.91048	-0.807297	4.13416e-05	-1.91347	-0.806158
62080228	chr11:62080228:T:C	4.88996e-18	-3.75216e-10	-1.2091	0.00018215	-3.75216e-10	-1.22971	0.00018339	-3.75216e-10	-1.22988
62080377	chr11:62080377:A:G	5.57973e-18	-3.75216e-10	-1.07714	0.000193305	-3.75216e-10	-1.17027	0.000194518	-3.75216e-10	-1.17097
62080740	chr11:62080740:A:G	5.29446e-18	-3.75216e-10	-1.12962	0.000188838	-3.75216e-10	-1.19365	0.000190076	-3.75216e-10	-1.19407
62080804	chr11:62080804:A:C	5.52504e-18	-0.71893	-0.368059	0.000150436	-0.764018	-0.656984	0.000151994	-0.760243	-0.657411
62081300	chr11:62081300:G:A	7.36959e-18	-3.75216e-10	-0.798917	0.000252209	-3.75216e-10	-0.904281	0.000253785	-3.75216e-10	-0.905004
62081309	chr11:62081309:C:T	1.92258e-18	-2.14261	-2.74067e-10	7.36578e-05	-2.13511	-2.74067e-10	7.41495e-05	-2.13541	-2.74067e-10
62081961	chr11:62081961:G:A	6.31636e-18	-3.75216e-10	-0.953136	0.000219737	-3.75216e-10	-1.04211	0.00022114	-3.75216e-10	-1.0427
62081969	chr11:62081969:G:A	2.33303e-18	-1.94911	-2.74067e-10	9.65448e-05	-1.86453	-2.74067e-10	9.70865e-05	-1.86589	-2.74067e-10
62082807	chr11:62082807:C:A	2.00192e-18	-2.10217	-2.74067e-10	9.77737e-05	-1.85188	-2.74067e-10	9.83194e-05	-1.85327	-2.74067e-10
62083219	chr11:62083219:T:A	9.88652e-19	-2.15708	-0.650608	4.25262e-05	-2.08057	-0.603849	4.27965e-05	-2.08122	-0.603821
62083221	chr11:62083221:T:A	1.98754e-18	-2.10938	-2.74067e-10	9.61836e-05	-1.86828	-2.74067e-10	9.67247e-05	-1.86962	-2.74067e-10
62083263	chr11:62083263:A:C	7.68532e-19	-1.98835	-1.07121	3.73776e-05	-1.93522	-0.878247	3.75774e-05	-1.93823	-0.876859
62083732	chr11:62083732:C:T	1.70372e-18	-1.49937	-0.764101	3.48688e-05	-2.14587	-0.73708	3.49743e-05	-2.14582	-0.741055
62084160	chr11:62084160:C:T	1.89279e-18	-2.15823	-2.74067e-10	7.75909e-05	-2.08309	-2.74067e-10	7.8076e-05	-2.08381	-2.74067e-10
62084264	chr11:62084264:C:T	7.167e-18	-3.75216e-10	-0.826793	0.000300948	-3.75216e-10	-0.727604	0.000302892	-3.75216e-10	-0.728115
62084326	chr11:62084326:C:T	1.39702e-17	-3.75216e-10	-0.159356	0.000571811	-3.75216e-10	-0.0857312	0.000576189	-3.75216e-10	-0.0850579
62084499	chr11:62084499:T:C	4.8687e-18	-3.75216e-10	-1.21345	0.000193841	-3.75216e-10	-1.1675	0.000195279	-3.75216e-10	-1.16706
62084752	chr11:62084752:C:A	4.86873e-18	-3.75216e-10	-1.21345	0.000190289	-3.75216e-10	-1.186	0.00019168	-3.75216e-10	-1.18567
62085134	chr11:62085134:G:A	4.74548e-18	-3.75216e-10	-1.23909	0.000182062	-3.75216e-10	-1.23019	0.000183361	-3.75216e-10	-1.23003
62085376	chr11:62085376:A:G	1.89697e-18	-2.15602	-2.74067e-10	8.16941e-05	-2.03156	-2.74067e-10	8.21894e-05	-2.03247	-2.74067e-10
62085431	chr11:62085431:A:T	7.6043e-19	-2.01805	-1.0521	3.75652e-05	-1.95525	-0.853216	3.77705e-05	-1.95816	-0.851802
62085789	chr11:62085789:G:A	4.743e-18	-3.75216e-10	-1.23961	0.000180607	-3.75216e-10	-1.23822	0.00018188	-3.75216e-10	-1.23815
62085864	chr11:62085864:T:G	6.36792e-19	-2.02722	-1.22037	3.17778e-05	-1.81129	-1.16449	3.19602e-05	-1.81253	-1.16447
62087326	chr11:62087326:T:G	4.95059e-18	-3.75216e-10	-1.19677	0.000183286	-3.75216e-10	-1.22349	0.000184527	-3.75216e-10	-1.2237
62087974	chr11:62087974:CAGTT:C	5.3295e-18	-3.75216e-10	-1.12302	0.000195987	-3.75216e-10	-1.15649	0.000197325	-3.75216e-10	-1.15664
62088303	chr11:62088303:G:A	1.94761e-18	-2.12968	-2.74067e-10	7.24704e-05	-2.15136	-2.74067e-10	7.29549e-05	-2.15165	-2.74067e-10
62088343	chr11:62088343:G:T	4.88409e-18	-3.75216e-10	-1.2103	0.000181719	-3.75216e-10	-1.23208	0.000182959	-3.75216e-10	-1.23223
62088535	chr11:62088535:A:G	4.74443e-18	-3.75216e-10	-1.23931	0.000182282	-3.75216e-10	-1.22898	0.000183586	-3.75216e-10	-1.22881
62088612	chr11:62088612:G:A	4.89541e-18	-3.75216e-10	-1.20798	0.000182071	-3.75216e-10	-1.23014	0.000183312	-3.75216e-10	-1.2303
62088896	chr11:62088896:A:G	1.26491e-17	-3.75216e-10	-0.258697	0.000382742	-3.75216e-10	-0.487178	0.000384872	-3.75216e-10	-0.488582
62088902	chr11:62088902:T:C	4.81562e-18	-3.75216e-10	-1.22442	0.000181797	-3.75216e-10	-1.23165	0.000183061	-3.75216e-10	-1.23167
62089031	chr11:62089031:T:A	4.89475e-18	-3.75216e-10	-1.20812	0.000182059	-3.75216e-10	-1.23021	0.000183299	-3.75216e-10	-1.23037
62089278	chr11:62089278:G:A	7.0459e-18	-0.0304461	-0.813387	5.69538e-05	-1.37014	-1.02216	5.72972e-05	-1.37021	-1.02303
62089468	chr11:62089468:A:G	4.90503e-18	-3.75216e-10	-1.20602	0.000182274	-3.75216e-10	-1.22903	0.000183515	-3.75216e-10	-1.2292
62089525	chr11:62089525:T:C	4.93883e-18	-3.75216e-10	-1.19915	0.000182949	-3.75216e-10	-1.22533	0.000184202	-3.75216e-10	-1.22546
62089548	chr11:62089548:C:T	1.91486e-18	-2.14663	-2.74067e-10	8.54889e-05	-1.98615	-2.74067e-10	8.59934e-05	-1.98722	-2.74067e-10
62089621	chr11:62089621:T:C	1.22946e-17	-3.75216e-10	-0.287123	0.000374182	-3.75216e-10	-0.509796	0.000376264	-3.75216e-10	-0.511202
62090224	chr11:62090224:T:C	7.42733e-18	0.0845839	-0.875698	5.86905e-05	-1.29419	-1.06808	5.90496e-05	-1.29427	-1.06884
62090239	chr11:62090239:T:A	4.93016e-18	-3.75216e-10	-1.20091	0.000182822	-3.75216e-10	-1.22603	0.000184062	-3.75216e-10	-1.22622
62090333	chr11:62090333:A:C	1.93716e-18	-2.13506	-2.74067e-10	8.86051e-05	-1.95035	-2.74067e-10	8.9116e-05	-1.95155	-2.74067e-10
62090521	chr11:62090521:T:C	4.88356e-18	-3.75216e-10	-1.21041	0.000181831	-3.75216e-10	-1.23146	0.000183072	-3.75216e-10	-1.23161
62090643	chr11:62090643:C:T	4.74091e-18	-3.75216e-10	-1.24005	0.000181092	-3.75216e-10	-1.23553	0.000182376	-3.75216e-10	-1.23542
62090663	chr11:62090663:G:T	2.31716e-18	-1.95594	-2.74067e-10	7.50044e-05	-2.11699	-2.74067e-10	7.55888e-05	-2.11618	-2.74067e-10
62090739	chr11:62090739:G:A	9.28028e-18	-3.75216e-10	-0.568387	0.000388791	-3.75216e-10	-0.471497	0.000391223	-3.75216e-10	-0.472215
62091019	chr11:62091019:T:C	4.90748e-18	-3.75216e-10	-1.20552	0.000182328	-3.75216e-10	-1.22873	0.000183568	-3.75216e-10	-1.22891
62091098	chr11:62091098:G:A	6.44666e-19	-2.15582	-1.07948	2.95652e-05	-2.02565	-1.02229	2.97521e-05	-2.02653	-1.02206
62091128	chr11:62091128:G:A	5.69293e-18	-3.75216e-10	-1.05705	0.000203216	-3.75216e-10	-1.12027	0.00020456	-3.75216e-10	-1.12063
62091574	chr11:62091574:C:A	4.74766e-18	-3.75216e-10	-1.23863	0.000183607	-3.75216e-10	-1.22174	0.000184928	-3.75216e-10	-1.22153
62091711	chr11:62091711:G:A	5.3613e-18	-3.75216e-10	-1.11707	0.00021122	-3.75216e-10	-1.08164	0.000212751	-3.75216e-10	-1.08137
62091789	chr11:62091789:C:A	1.26034e-17	-3.75216e-10	-0.262315	0.000381517	-3.75216e-10	-0.490384	0.000383641	-3.75216e-10	-0.491785
62091832	chr11:62091832:G:A	4.8858e-18	-3.75216e-10	-1.20995	0.000181892	-3.75216e-10	-1.23112	0.000183133	-3.75216e-10	-1.23128
62092088	chr11:62092088:A:G	4.82645e-18	-3.75216e-10	-1.22217	0.000180266	-3.75216e-10	-1.24011	0.000181522	-3.75216e-10	-1.24012
62092483	chr11:62092483:T:C	5.33032e-18	0.0936045	-1.21647	4.90316e-05	-1.33221	-1.20987	4.93583e-05	-1.33273	-1.20966
62092789	chr11:62092789:G:GT	4.7429e-18	-3.75216e-10	-1.23963	0.000182062	-3.75216e-10	-1.23019	0.000183363	-3.75216e-10	-1.23003
62092908	chr11:62092908:T:C	4.90379e-18	-3.75216e-10	-1.20627	0.000182246	-3.75216e-10	-1.22918	0.000183486	-3.75216e-10	-1.22935
62092997	chr11:62092997:T:C	4.80256e-18	-3.75216e-10	-1.22713	0.000180293	-3.75216e-10	-1.23996	0.000181557	-3.75216e-10	-1.23992
62093201	chr11:62093201:A:G	4.88916e-18	-3.75216e-10	-1.20926	0.000181928	-3.75216e-10	-1.23093	0.000183168	-3.75216e-10	-1.23109
62093681	chr11:62093681:T:C	4.80446e-18	-3.75216e-10	-1.22674	0.000180285	-3.75216e-10	-1.24	0.000181549	-3.75216e-10	-1.23997
62093949	chr11:62093949:T:G	4.90604e-18	-3.75216e-10	-1.20581	0.000182296	-3.75216e-10	-1.22891	0.000183536	-3.75216e-10	-1.22908
62094082	chr11:62094082:T:C	4.89897e-18	-3.75216e-10	-1.20726	0.000182147	-3.75216e-10	-1.22973	0.000183387	-3.75216e-10	-1.22989
62094109	chr11:62094109:A:G	4.91014e-18	-3.75216e-10	-1.20498	0.00018255	-3.75216e-10	-1.22752	0.00018379	-3.75216e-10	-1.2277
62094379	chr11:62094379:C:T	2.78714e-18	-1.23473	-0.536531	4.52558e-05	-1.97528	-0.646925	4.55568e-05	-1.97388	-0.648651
62094693	chr11:62094693:C:T	3.08603e-18	-1.96121	0.291814	9.36765e-05	-2.14528	0.250587	9.42053e-05	-2.14489	0.248873
62095811	chr11:62095811:TG:T	1.06917e-17	-1.26248	0.835666	0.000183333	-1.21107	-0.0121621	0.000183507	-1.21045	-0.018789
62095847	chr11:62095847:C:T	7.19779e-19	-2.1284	-0.996694	2.55782e-05	-2.13402	-1.05878	2.57595e-05	-2.13346	-1.05922
62096031	chr11:62096031:C:T	5.55499e-18	-1.08158	-2.74067e-10	0.000564628	-0.0983733	-2.74067e-10	0.000571445	-0.0933246	-2.74067e-10
62096088	chr11:62096088:C:T	2.15988e-17	-3.75216e-10	0.276357	0.00104947	-3.75216e-10	0.521501	0.00105884	-3.75216e-10	0.523433
62096165	chr11:62096165:C:T	4.83149e-18	-3.75216e-10	-1.22112	0.000180905	-3.75216e-10	-1.23657	0.000182149	-3.75216e-10	-1.23667
62096247	chr11:62096247:ACTGCACTCCAGCCTGGGCAACAGAGACCAGG:A	5.98e-18	-3.75216e-10	-1.00786	0.00020744	-3.75216e-10	-1.0997	0.000208755	-3.75216e-10	-1.10033
62099671	chr11:62099671:G:C	4.74579e-18	-3.75216e-10	-1.23902	0.000182452	-3.75216e-10	-1.22805	0.000183758	-3.75216e-10	-1.22787
62099817	chr11:62099817:T:C	1.9079e-18	-0.926069	-1.22421	2.59034e-05	-1.9646	-1.21557	2.61434e-05	-1.96251	-1.21539
62099867	chr11:62099867:A:G	5.66233e-19	-2.15601	-1.20902	2.18003e-05	-2.11292	-1.23969	2.1921e-05	-2.1143	-1.23975
62100040	chr11:62100040:CT:C	6.12573e-18	-3.75216e-10	-0.983781	0.000244821	-3.75216e-10	-0.934012	0.0002468	-3.75216e-10	-0.932913
62100240	chr11:62100240:T:C	4.74102e-18	-3.75216e-10	-1.24003	0.000182279	-3.75216e-10	-1.229	0.00018358	-3.75216e-10	-1.22884
62100272	chr11:62100272:G:A	7.09481e-18	-3.75216e-10	-0.836916	0.000353271	-3.75216e-10	-0.567305	0.000356324	-3.75216e-10	-0.565654
62101147	chr11:62101147:C:T	4.90765e-18	-3.75216e-10	-1.20548	0.000182419	-3.75216e-10	-1.22824	0.000183658	-3.75216e-10	-1.22842
62101500	chr11:62101500:GATTT:G	5.01978e-18	-3.75216e-10	-1.18289	0.0001852	-3.75216e-10	-1.2131	0.000186442	-3.75216e-10	-1.21337
62101537	chr11:62101537:C:G	6.1271e-18	0.0976486	-1.08121	4.65136e-05	-1.40511	-1.18969	4.68318e-05	-1.40485	-1.19008
62101856	chr11:62101856:A:G	6.18313e-18	0.17978	-1.15424	4.68858e-05	-1.36071	-1.22611	4.72146e-05	-1.36047	-1.22632
62101860	chr11:62101860:A:G	6.25245e-18	0.184811	-1.14812	4.71131e-05	-1.35842	-1.22357	4.74427e-05	-1.35817	-1.2238
62101862	chr11:62101862:G:A	6.3887e-18	0.205457	-1.14721	4.77149e-05	-1.34613	-1.22316	4.80487e-05	-1.34589	-1.22339
62102041	chr11:62102041:T:C	6.91515e-18	0.222998	-1.08556	4.98582e-05	-1.33324	-1.19212	5.02001e-05	-1.33298	-1.1925
62102430	chr11:62102430:C:T	1.36756e-18	-2.06908	-0.414176	5.01684e-05	-2.15764	-0.361509	5.04794e-05	-2.15775	-0.362175
62102484	chr11:62102484:G:T	5.88506e-18	0.0581667	-1.08203	4.45683e-05	-1.44736	-1.19015	4.48731e-05	-1.44711	-1.19054
62102513	chr11:62102513:T:C	5.39939e-18	-3.75216e-10	-1.10999	0.000195119	-3.75216e-10	-1.16093	0.000196408	-3.75216e-10	-1.1613
62102594	chr11:62102594:C:T	1.44048e-18	-2.0705	-0.360801	5.30089e-05	-2.15746	-0.30662	5.33358e-05	-2.15758	-0.307307
62102856	chr11:62102856:A:G	5.98871e-18	0.0873636	-1.09377	4.58147e-05	-1.41075	-1.19918	4.61288e-05	-1.41049	-1.19956
62103186	chr11:62103186:A:C	1.35558e-18	-2.07563	-0.416414	5.00801e-05	-2.15672	-0.364196	5.03886e-05	-2.15686	-0.364863
62103260	chr11:62103260:T:C	7.57853e-19	-2.13469	-0.938855	2.56578e-05	-2.15885	-1.03084	2.5807e-05	-2.15881	-1.03204
62103401	chr11:62103401:C:T	5.01687e-18	-3.75216e-10	-1.18347	0.000197689	-3.75216e-10	-1.14784	0.000199115	-3.75216e-10	-1.14761
62103560	chr11:62103560:T:G	1.89166e-18	-2.15882	-2.74067e-10	7.89092e-05	-2.06624	-2.74067e-10	7.93952e-05	-2.06706	-2.74067e-10
62104273	chr11:62104273:G:A	4.96141e-18	-3.75216e-10	-1.19459	0.000183625	-3.75216e-10	-1.22164	0.000184865	-3.75216e-10	-1.22187
62104337	chr11:62104337:T:C	4.93423e-18	-3.75216e-10	-1.20008	0.000183001	-3.75216e-10	-1.22505	0.000184241	-3.75216e-10	-1.22525
62104505	chr11:62104505:C:T	1.89308e-18	-2.15807	-2.74067e-10	8.02224e-05	-2.04974	-2.74067e-10	8.07126e-05	-2.0506	-2.74067e-10
62104519	chr11:62104519:G:A	1.2694e-18	-2.07343	-0.484304	4.67749e-05	-2.15704	-0.432152	4.70649e-05	-2.15717	-0.432793
62105252	chr11:62105252:C:T	4.88035e-18	-3.75216e-10	-1.21106	0.000188667	-3.75216e-10	-1.19456	0.000190004	-3.75216e-10	-1.19445
62105804	chr11:62105804:C:A	6.86038e-18	-3.75216e-10	-0.870516	0.000237474	-3.75216e-10	-0.964483	0.00023895	-3.75216e-10	-0.965237
62105854	chr11:62105854:C:G	5.94242e-18	-3.75216e-10	-1.01416	0.000210412	-3.75216e-10	-1.08547	0.000211757	-3.75216e-10	-1.08605
62106404	chr11:62106404:A:G	2.48981e-18	-2.14216	0.258089	0.000326221	-1.17757	0.530605	0.000326171	-1.18328	0.529207
62106414	chr11:62106414:C:T	6.86184e-19	-1.96831	-1.20458	2.75508e-05	-1.93103	-1.18748	2.77232e-05	-1.93176	-1.18747
62106618	chr11:62106618:C:G	4.79965e-18	-3.75216e-10	-1.22774	0.000183778	-3.75216e-10	-1.22081	0.000185072	-3.75216e-10	-1.22075
62107369	chr11:62107369:C:G	1.29882e-18	-2.04353	-0.491293	0.000368365	-0.0777156	-0.44775	0.000367301	-0.0861739	-0.449137
62107479	chr11:62107479:G:A	6.18328e-18	-3.75216e-10	-0.974431	0.000275795	-3.75216e-10	-0.814882	0.000276682	-3.75216e-10	-0.818623
62107486	chr11:62107486:C:T	2.20832e-17	-3.75216e-10	0.298536	0.000751206	-3.75216e-10	0.18714	0.000754976	-3.75216e-10	0.185194
62108139	chr11:62108139:G:T	1.44851e-18	-1.2826	-1.14315	0.000478213	0.908318	-1.1728	0.000475787	0.896985	-1.17351
62108251	chr11:62108251:TG:T	6.0435e-18	-3.75216e-10	-0.997297	0.000218436	-3.75216e-10	-1.04805	0.000219909	-3.75216e-10	-1.04828
62108311	chr11:62108311:T:C	8.08783e-18	-0.705919	-2.74067e-10	0.000166292	-1.3208	-2.74067e-10	0.000167107	-1.32286	-2.74067e-10
62108659	chr11:62108659:G:A	4.91644e-18	-3.75216e-10	-1.2037	0.000184803	-3.75216e-10	-1.21525	0.000186079	-3.75216e-10	-1.21532
62108817	chr11:62108817:T:C	5.31539e-18	-3.75216e-10	-1.12567	0.000222168	-3.75216e-10	-1.0311	0.000223944	-3.75216e-10	-1.0301
62108885	chr11:62108885:A:G	1.13936e-18	-1.77041	-0.895399	5.46921e-05	-1.75819	-0.674632	5.51625e-05	-1.75767	-0.673539
62109089	chr11:62109089:T:C	6.26252e-19	-2.03369	-1.2306	0.000173448	-0.0385765	-1.24009	0.000173246	-0.0466852	-1.2401
62109145	chr11:62109145:T:A	6.23195e-19	-2.03879	-1.23039	0.000169953	-0.0589144	-1.2401	0.000169762	-0.0669882	-1.24011
62109665	chr11:62109665:G:A	1.32675e-18	-1.79253	-0.721023	6.67322e-05	-1.78177	-0.452079	6.73177e-05	-1.78127	-0.450797
62109939	chr11:62109939:C:T	1.92461e-18	-2.14156	-2.74067e-10	9.31837e-05	-1.89997	-2.74067e-10	9.39464e-05	-1.89877	-2.74067e-10
62109940	chr11:62109940:G:A	6.22391e-19	-2.04804	-1.22242	0.000163305	-0.0998719	-1.23905	0.000163142	-0.107859	-1.23901
62109957	chr11:62109957:G:A	1.26028e-18	-1.80381	-0.761138	6.27905e-05	-1.79275	-0.501985	6.33385e-05	-1.79226	-0.50074
62110130	chr11:62110130:T:C	9.6519e-18	-3.75216e-10	-0.529125	0.000319546	-3.75216e-10	-0.667638	0.000321467	-3.75216e-10	-0.668597
62110272	chr11:62110272:A:G	7.9718e-19	-1.94046	-1.08249	2.96193e-05	-2.14976	-0.896354	2.98679e-05	-2.15013	-0.894581
62110350	chr11:62110350:T:A	1.39821e-18	-1.71455	-0.746538	7.01998e-05	-1.69922	-0.483975	7.08182e-05	-1.69866	-0.482713
62110683	chr11:62110683:G:A	5.23214e-18	-3.75216e-10	-1.14146	0.000184277	-3.75216e-10	-1.2181	0.000185521	-3.75216e-10	-1.21832
62111089	chr11:62111089:T:A	7.52015e-18	-3.75216e-10	-0.778693	0.00027463	-3.75216e-10	-0.819115	0.00027647	-3.75216e-10	-0.819392
62111097	chr11:62111097:C:A	1.32911e-18	-1.73425	-0.777515	6.61767e-05	-1.71981	-0.522398	6.67565e-05	-1.71927	-0.521167
62111482	chr11:62111482:A:G	1.23452e-18	-1.68455	-0.901053	6.01089e-05	-1.66954	-0.668846	6.06335e-05	-1.66895	-0.667691
62111546	chr11:62111546:G:A	1.10169e-18	-1.81021	-0.889225	5.33984e-05	-1.79999	-0.656769	5.38593e-05	-1.79951	-0.65561
62111568	chr11:62111568:A:T	6.68756e-18	-3.75216e-10	-0.896031	0.000304027	-3.75216e-10	-0.717424	0.000304872	-3.75216e-10	-0.721599
62111709	chr11:62111709:G:T	6.49221e-18	-3.75216e-10	-0.925677	0.000293019	-3.75216e-10	-0.754301	0.000293878	-3.75216e-10	-0.758329
62111844	chr11:62111844:C:T	1.19908e-18	-1.75476	-0.85997	5.91189e-05	-1.73972	-0.61527	5.96352e-05	-1.73918	-0.614066
62112217	chr11:62112217:G:A	1.02125e-18	-2.14308	-0.632174	5.68193e-05	-1.5172	-0.877464	5.67798e-05	-1.52227	-0.88004
62112402	chr11:62112402:A:T	1.63224e-18	-1.6304	-0.67593	5.71482e-05	-1.94832	-0.440567	5.77713e-05	-1.9461	-0.438896
62112451	chr11:62112451:G:A	6.75406e-18	-3.75216e-10	-0.886136	0.000307612	-3.75216e-10	-0.705701	0.000308454	-3.75216e-10	-0.709921
62112618	chr11:62112618:G:A	1.18517e-18	-1.82696	-0.799435	5.92303e-05	-1.81331	-0.539792	5.97486e-05	-1.81284	-0.538504
62112672	chr11:62112672:A:C	5.01703e-18	-1.97493	0.791484	6.19136e-05	-1.88824	-0.420561	6.20414e-05	-1.88894	-0.424754
62112751	chr11:62112751:A:G	1.09244e-18	-1.81909	-0.888776	5.33476e-05	-1.8054	-0.652306	5.38089e-05	-1.80493	-0.651128
62112755	chr11:62112755:T:C	5.25233e-18	-3.75216e-10	-1.13761	0.000217551	-3.75216e-10	-1.05211	0.000219266	-3.75216e-10	-1.05121
62112843	chr11:62112843:T:C	1.12912e-18	-1.82096	-0.853889	5.57361e-05	-1.80632	-0.607592	5.62204e-05	-1.80584	-0.606374
62113060	chr11:62113060:A:G	1.09967e-18	-1.8144	-0.886875	5.37631e-05	-1.80009	-0.64986	5.42283e-05	-1.79961	-0.648678
62113206	chr11:62113206:C:T	1.0753e-18	-1.82499	-0.898696	5.23589e-05	-1.81147	-0.664948	5.28108e-05	-1.811	-0.663782
62113271	chr11:62113271:A:C	1.10067e-18	-1.81636	-0.884005	5.38264e-05	-1.80276	-0.646014	5.42923e-05	-1.80228	-0.64483
62113403	chr11:62113403:T:C	1.08495e-18	-1.82302	-0.891733	5.29358e-05	-1.80924	-0.65622	5.33931e-05	-1.80876	-0.655046
62113452	chr11:62113452:C:CTG	1.08328e-18	-1.83354	-0.882748	5.29579e-05	-1.82055	-0.644492	5.34156e-05	-1.82008	-0.643307
62113605	chr11:62113605:T:C	1.10403e-18	-1.82227	-0.875047	5.41159e-05	-1.8088	-0.634611	5.45846e-05	-1.80832	-0.633417
62113645	chr11:62113645:G:T	6.75406e-18	-3.75216e-10	-0.886136	0.000307612	-3.75216e-10	-0.705701	0.000308454	-3.75216e-10	-0.709921
62113713	chr11:62113713:T:C	1.06378e-18	-1.84255	-0.891897	5.18818e-05	-1.82953	-0.65604	5.23292e-05	-1.82907	-0.654867
62114225	chr11:62114225:C:T	5.0723e-18	-3.75216e-10	-1.17248	0.000205243	-3.75216e-10	-1.11035	0.0002068	-3.75216e-10	-1.10974
62114309	chr11:62114309:G:A	5.5908e-18	-3.75216e-10	-1.07516	0.000203473	-3.75216e-10	-1.119	0.000204784	-3.75216e-10	-1.11954
62114494	chr11:62114494:C:T	9.06077e-18	-3.75216e-10	-0.592326	0.000320549	-3.75216e-10	-0.664504	0.000322488	-3.75216e-10	-0.665427
62114798	chr11:62114798:A:C	1.26735e-18	-1.75757	-0.801779	6.30073e-05	-1.74036	-0.550925	6.3557e-05	-1.73985	-0.549707
62114891	chr11:62114891:C:T	5.50884e-18	-3.75216e-10	-1.08992	0.000200911	-3.75216e-10	-1.13168	0.000202211	-3.75216e-10	-1.13218
62114986	chr11:62114986:A:G	1.29223e-18	-1.74244	-0.797468	6.43517e-05	-1.72402	-0.546161	6.49139e-05	-1.72349	-0.544938
62115089	chr11:62115089:T:C	1.35576e-18	-1.7034	-0.788512	6.77761e-05	-1.68354	-0.534792	6.83707e-05	-1.68299	-0.533561
62115338	chr11:62115338:C:T	4.74891e-18	-3.75216e-10	-1.23837	0.000192832	-3.75216e-10	-1.17272	0.000194103	-3.75216e-10	-1.17311
62115646	chr11:62115646:C:T	6.70354e-19	-2.12408	-1.07215	2.34567e-05	-2.07983	-1.19955	2.35582e-05	-2.08181	-1.20021
62115686	chr11:62115686:C:T	7.70503e-18	-3.75216e-10	-0.754407	0.00033322	-3.75216e-10	-0.625738	0.000335854	-3.75216e-10	-0.624815
62116237	chr11:62116237:T:C	8.35367e-18	-3.75216e-10	-0.673578	0.000268909	-3.75216e-10	-0.840167	0.000270489	-3.75216e-10	-0.841262
62116405	chr11:62116405:A:T	6.32025e-19	-2.06775	-1.18736	0.000151236	-0.191481	-1.22422	0.000151127	-0.199274	-1.2241
62116553	chr11:62116553:A:C	1.194e-18	-1.8181	-0.800868	5.91819e-05	-1.80381	-0.55011	5.96957e-05	-1.80334	-0.548892
62116572	chr11:62116572:G:A	1.3798e-18	-1.95114	-0.523201	5.44201e-05	-2.14636	-0.291445	5.4888e-05	-2.14678	-0.28942
62116597	chr11:62116597:G:A	6.3349e-19	-2.07071	-1.18208	0.000149583	-0.20515	-1.22154	0.000149481	-0.212917	-1.22141
62116830	chr11:62116830:G:A	6.19887e-19	-2.06984	-1.20465	0.000148445	-0.201212	-1.23312	0.000148334	-0.208987	-1.23304
62117017	chr11:62117017:G:A	5.97433e-18	-3.75216e-10	-1.00881	0.000214512	-3.75216e-10	-1.06618	0.00021586	-3.75216e-10	-1.06686
62117065	chr11:62117065:G:C	1.23358e-18	-1.80127	-0.785087	6.14025e-05	-1.78677	-0.530315	6.19373e-05	-1.78629	-0.529078
62117356	chr11:62117356:A:G	4.91763e-18	-3.75216e-10	-1.20345	0.000196336	-3.75216e-10	-1.15471	0.000197803	-3.75216e-10	-1.15422
62117377	chr11:62117377:C:T	1.21445e-18	-1.81122	-0.790767	6.03348e-05	-1.79717	-0.537462	6.08596e-05	-1.79669	-0.536231
62117490	chr11:62117490:A:G	1.07987e-17	-3.75216e-10	-0.416858	0.000373932	-3.75216e-10	-0.510467	0.000376279	-3.75216e-10	-0.511161
62117601	chr11:62117601:A:C	5.98669e-18	-3.75216e-10	-1.00674	0.000256264	-3.75216e-10	-0.888333	0.000258371	-3.75216e-10	-0.887097
62117678	chr11:62117678:T:C	5.89363e-18	-3.75216e-10	-1.02241	0.000251448	-3.75216e-10	-0.907304	0.00025345	-3.75216e-10	-0.906328
62117767	chr11:62117767:T:C	5.71765e-18	-3.75216e-10	-1.05272	0.000244862	-3.75216e-10	-0.933846	0.000246869	-3.75216e-10	-0.932636
62117792	chr11:62117792:C:G	9.78601e-18	-3.75216e-10	-0.515326	0.00032353	-3.75216e-10	-0.655249	0.000325471	-3.75216e-10	-0.656218
62117806	chr11:62117806:G:A	6.22852e-19	-2.08832	-1.18141	0.000137257	-0.29203	-1.22066	0.000137187	-0.299619	-1.22053
62117987	chr11:62117987:A:G	4.92775e-18	-3.75216e-10	-1.2014	0.000195734	-3.75216e-10	-1.15779	0.000197344	-3.75216e-10	-1.15654
62118084	chr11:62118084:T:G	1.16626e-18	-1.83907	-0.803406	5.77186e-05	-1.82557	-0.553388	5.82187e-05	-1.82511	-0.552171
62118172	chr11:62118172:A:AT	1.20225e-18	-1.81327	-0.798814	5.96154e-05	-1.79914	-0.547485	6.01334e-05	-1.79866	-0.546264
62118550	chr11:62118550:G:A	1.22748e-18	-1.80894	-0.782378	6.11426e-05	-1.79437	-0.52696	6.16752e-05	-1.79389	-0.525721
62118627	chr11:62118627:A:C	1.22414e-18	-1.80776	-0.786281	6.08987e-05	-1.79349	-0.531838	6.14289e-05	-1.79301	-0.530604
62118629	chr11:62118629:G:C	7.65812e-18	-3.75216e-10	-0.760514	0.000330577	-3.75216e-10	-0.6337	0.000333189	-3.75216e-10	-0.632784
62118642	chr11:62118642:A:C	1.75655e-18	-1.99822	-0.234706	6.07067e-05	-1.72016	-0.608322	6.09285e-05	-1.72155	-0.610238
62118659	chr11:62118659:T:C	4.80375e-18	-3.75216e-10	-1.22688	0.000180949	-3.75216e-10	-1.23633	0.000182204	-3.75216e-10	-1.23636
62118667	chr11:62118667:GTC:G	4.95867e-18	-3.75216e-10	-1.19514	0.000193833	-3.75216e-10	-1.16754	0.000195209	-3.75216e-10	-1.16742
62118673	chr11:62118673:C:G	1.24181e-18	-1.83683	-0.742877	6.22965e-05	-1.82379	-0.478843	6.28406e-05	-1.82333	-0.477561
62118716	chr11:62118716:T:G	6.78978e-18	-3.75216e-10	-0.880861	0.000309602	-3.75216e-10	-0.699251	0.000310441	-3.75216e-10	-0.703498
62119034	chr11:62119034:T:C	1.24754e-18	-1.81934	-0.755761	6.25313e-05	-1.80517	-0.493699	6.30775e-05	-1.8047	-0.492431
62119100	chr11:62119100:C:T	7.49714e-19	-2.04081	-1.04353	3.26019e-05	-2.1103	-0.839865	3.28644e-05	-2.11115	-0.837948
62119119	chr11:62119119:A:G	1.18124e-18	-1.818	-0.811717	5.83809e-05	-1.80353	-0.564025	5.88869e-05	-1.80305	-0.56282
62119226	chr11:62119226:T:C	9.10208e-18	-3.75216e-10	-0.587776	0.00030271	-3.75216e-10	-0.721765	0.000304539	-3.75216e-10	-0.722692
62119356	chr11:62119356:C:A	4.79169e-18	-3.75216e-10	-1.2294	0.000180739	-3.75216e-10	-1.23748	0.000181995	-3.75216e-10	-1.23751
62119805	chr11:62119805:T:C	6.18433e-18	-3.75216e-10	-0.97426	0.000257867	-3.75216e-10	-0.882094	0.000259856	-3.75216e-10	-0.881364
62119961	chr11:62119961:T:C	4.88246e-18	-3.75216e-10	-1.21063	0.000180277	-3.75216e-10	-1.24005	0.000181532	-3.75216e-10	-1.24006
62120124	chr11:62120124:C:T	1.34488e-18	-1.89887	-0.60111	6.9805e-05	-1.88578	-0.303055	7.04188e-05	-1.88536	-0.301673
62120620	chr11:62120620:T:C	1.02506e-18	-1.61166	-1.15987	2.60619e-05	-2.15732	-1.01675	2.62697e-05	-2.15754	-1.01554
62120803	chr11:62120803:C:G	5.46728e-18	-3.75216e-10	-1.0975	0.000240985	-3.75216e-10	-0.949806	0.000243098	-3.75216e-10	-0.948028
62121197	chr11:62121197:C:T	4.9853e-18	-3.75216e-10	-1.18979	0.000185951	-3.75216e-10	-1.20906	0.000187224	-3.75216e-10	-1.20918
62121297	chr11:62121297:A:T	9.05196e-19	-1.71049	-1.18539	2.52195e-05	-2.14812	-1.05881	2.54081e-05	-2.14871	-1.05771
62121591	chr11:62121591:T:C	8.68705e-19	-1.75356	-1.18347	2.5511e-05	-2.13769	-1.05774	2.5696e-05	-2.13852	-1.05663
62121668	chr11:62121668:A:G	4.81161e-18	-3.75216e-10	-1.22525	0.000189184	-3.75216e-10	-1.19182	0.000190565	-3.75216e-10	-1.1915
62121672	chr11:62121672:G:A	9.83991e-18	-3.75216e-10	-0.509833	0.000324948	-3.75216e-10	-0.650873	0.000326888	-3.75216e-10	-0.651875
62121793	chr11:62121793:C:T	6.25444e-19	-2.0753	-1.19028	0.000148014	-0.2115	-1.22573	0.000147897	-0.219356	-1.22562
62122070	chr11:62122070:G:A	8.93542e-19	-1.74061	-1.16823	2.61363e-05	-2.14053	-1.03069	2.63294e-05	-2.14131	-1.0295
62122123	chr11:62122123:A:G	9.06032e-19	-1.72443	-1.17053	2.59463e-05	-2.14384	-1.03468	2.61397e-05	-2.14454	-1.0335
62122488	chr11:62122488:T:C	7.45741e-18	-3.75216e-10	-0.787072	0.000244423	-3.75216e-10	-0.935639	0.000245895	-3.75216e-10	-0.936588
62122974	chr11:62122974:C:T	3.04792e-18	-1.68182	-2.74067e-10	7.86717e-05	-2.06926	-2.74067e-10	7.90532e-05	-2.07137	-2.74067e-10
62122982	chr11:62122982:T:G	5.03752e-18	-3.75216e-10	-1.17937	0.000195713	-3.75216e-10	-1.15789	0.000197114	-3.75216e-10	-1.15771
62123130	chr11:62123130:G:A	4.85178e-18	-3.75216e-10	-1.21693	0.000191553	-3.75216e-10	-1.17937	0.000192943	-3.75216e-10	-1.1791
62123328	chr11:62123328:T:C	8.06728e-18	-3.75216e-10	-0.708463	0.000256099	-3.75216e-10	-0.888975	0.000257562	-3.75216e-10	-0.890234
62123340	chr11:62123340:G:A	6.20735e-19	-2.07835	-1.19478	0.000144904	-0.230363	-1.22811	0.000144794	-0.238178	-1.228
62123361	chr11:62123361:T:G	4.8509e-18	-3.75216e-10	-1.21712	0.000191492	-3.75216e-10	-1.17969	0.000192881	-3.75216e-10	-1.17942
62123420	chr11:62123420:C:T	9.14402e-19	-1.71585	-1.16992	2.59471e-05	-2.1452	-1.03328	2.61415e-05	-2.14587	-1.0321
62123878	chr11:62123878:G:C	6.22683e-19	-2.07972	-1.19028	0.000144298	-0.236924	-1.22573	0.000144192	-0.244727	-1.22562
62123896	chr11:62123896:G:C	4.9744e-18	-3.75216e-10	-1.19197	0.000226025	-3.75216e-10	-1.01389	0.000227658	-3.75216e-10	-1.01365
62124174	chr11:62124174:G:A	6.05893e-19	-2.10706	-1.19028	0.000124669	-0.383148	-1.22573	0.000124614	-0.390651	-1.22562
62124765	chr11:62124765:A:G	9.21166e-19	-1.71751	-1.16088	2.63652e-05	-2.14466	-1.01783	2.65636e-05	-2.14534	-1.01661
62124915	chr11:62124915:A:G	9.10145e-19	-1.7358	-1.15463	2.67375e-05	-2.14115	-1.00732	2.69373e-05	-2.14191	-1.00607
62125195	chr11:62125195:C:T	2.5631e-18	-1.81814	-0.0369175	3.00476e-05	-2.12638	-0.90538	3.01992e-05	-2.1271	-0.906575
62125246	chr11:62125246:C:G	7.62267e-18	-3.75216e-10	-0.765154	0.000323035	-3.75216e-10	-0.656779	0.000325634	-3.75216e-10	-0.655718
62125586	chr11:62125586:T:C	7.64342e-18	-3.75216e-10	-0.762435	0.000323993	-3.75216e-10	-0.653819	0.0003266	-3.75216e-10	-0.652755
62125744	chr11:62125744:T:G	5.76475e-19	-2.14526	-1.20184	2.30923e-05	-2.08072	-1.21432	2.32328e-05	-2.08177	-1.21416
62125796	chr11:62125796:A:G	4.984e-18	-3.75216e-10	-1.19005	0.000195126	-3.75216e-10	-1.1609	0.000196513	-3.75216e-10	-1.16077
62125797	chr11:62125797:C:T	1.0761e-17	-3.75216e-10	-0.420355	0.000443439	-3.75216e-10	-0.33998	0.000446788	-3.75216e-10	-0.339409
62126067	chr11:62126067:G:A	5.61371e-19	-2.15869	-1.21497	3.79766e-05	-1.56013	-1.23744	3.82307e-05	-1.56031	-1.23755
62126222	chr11:62126222:G:A	1.9125e-18	-2.14787	-2.74067e-10	7.72585e-05	-2.08738	-2.74067e-10	7.77189e-05	-2.08839	-2.74067e-10
62126234	chr11:62126234:T:C	1.09413e-17	-3.75216e-10	-0.403735	0.000450834	-3.75216e-10	-0.32344	0.000454243	-3.75216e-10	-0.322861
62126249	chr11:62126249:GC:G	7.61367e-18	-3.75216e-10	-0.766335	0.000248742	-3.75216e-10	-0.918124	0.000250231	-3.75216e-10	-0.919106
62126269	chr11:62126269:C:T	2.79366e-18	-1.83476	0.0658319	3.01879e-05	-2.12062	-0.906475	3.03331e-05	-2.12141	-0.907847
62126341	chr11:62126341:G:A	1.06669e-17	-3.75216e-10	-0.42913	0.000439242	-3.75216e-10	-0.34949	0.000442559	-3.75216e-10	-0.348918
62126357	chr11:62126357:A:G	1.06647e-17	-3.75216e-10	-0.429339	0.000439146	-3.75216e-10	-0.349709	0.000442463	-3.75216e-10	-0.349137
62126438	chr11:62126438:T:C	8.12783e-18	-3.75216e-10	-0.700985	0.000319632	-3.75216e-10	-0.66737	0.000321895	-3.75216e-10	-0.667266
62126492	chr11:62126492:G:A	4.8358e-18	-3.75216e-10	-1.22023	0.000195249	-3.75216e-10	-1.16026	0.000196309	-3.75216e-10	-1.1618
62126496	chr11:62126496:A:G	1.09269e-17	-3.75216e-10	-0.405051	0.000450862	-3.75216e-10	-0.323379	0.000454271	-3.75216e-10	-0.322798
62126500	chr11:62126500:C:T	6.39983e-19	-2.06403	-1.17857	4.08759e-05	-1.621	-1.103	4.11887e-05	-1.62114	-1.10219
62126558	chr11:62126558:A:G	1.15675e-18	-1.56505	-1.08562	2.25817e-05	-2.09612	-1.22128	2.2673e-05	-2.09836	-1.22196
62126561	chr11:62126561:T:C	1.09146e-17	-3.75216e-10	-0.406182	0.0004499	-3.75216e-10	-0.325514	0.000453301	-3.75216e-10	-0.324937
62126708	chr11:62126708:A:T	4.80775e-18	-3.75216e-10	-1.22605	0.000181849	-3.75216e-10	-1.23136	0.000183105	-3.75216e-10	-1.23143
62126772	chr11:62126772:C:A	7.49976e-18	-3.75216e-10	-0.781409	0.000245675	-3.75216e-10	-0.930532	0.00024715	-3.75216e-10	-0.931496
62126808	chr11:62126808:T:C	1.08024e-17	-3.75216e-10	-0.416511	0.000444881	-3.75216e-10	-0.336734	0.000448241	-3.75216e-10	-0.336161
62126822	chr11:62126822:T:TA	1.06276e-17	-3.75216e-10	-0.432823	0.000437343	-3.75216e-10	-0.353821	0.000440645	-3.75216e-10	-0.353254
62127010	chr11:62127010:A:G	4.8677e-18	-3.75216e-10	-1.21366	0.00020149	-3.75216e-10	-1.1288	0.000203086	-3.75216e-10	-1.12786
62127198	chr11:62127198:A:G	9.51353e-18	-3.75216e-10	-0.543565	0.000388444	-3.75216e-10	-0.472392	0.000391363	-3.75216e-10	-0.471857
62127326	chr11:62127326:A:G	5.1834e-18	-3.75216e-10	-1.15082	0.000205543	-3.75216e-10	-1.10888	0.000207264	-3.75216e-10	-1.1075
62127419	chr11:62127419:A:G	5.6727e-19	-2.13317	-1.23003	2.31491e-05	-2.05626	-1.23633	2.32842e-05	-2.05745	-1.23627
62127612	chr11:62127612:T:TA	1.95605e-18	-2.12535	-2.74067e-10	7.27479e-05	-2.14754	-2.74067e-10	7.3232e-05	-2.14786	-2.74067e-10
62127628	chr11:62127628:T:C	1.51978e-18	-1.20462	-1.17309	2.08559e-05	-2.1568	-1.24011	2.09942e-05	-2.15718	-1.24007
62127697	chr11:62127697:C:T	6.41441e-18	-3.75216e-10	-0.937733	0.000288621	-3.75216e-10	-0.769426	0.000291023	-3.75216e-10	-0.768092
62127971	chr11:62127971:TA:T	8.59017e-19	-1.76418	-1.18407	2.37638e-05	-2.11557	-1.1508	2.39248e-05	-2.11666	-1.14992
62128004	chr11:62128004:G:A	1.43199e-18	-1.41393	-1.02329	0.000118279	-0.781175	-0.880315	0.000119129	-0.781696	-0.879587
62128069	chr11:62128069:A:G	6.65681e-18	-3.75216e-10	-0.900639	0.000286096	-3.75216e-10	-0.778212	0.00028848	-3.75216e-10	-0.776866
62128166	chr11:62128166:G:T	5.87876e-18	-3.75216e-10	-1.02493	0.000211855	-3.75216e-10	-1.07864	0.000213203	-3.75216e-10	-1.07925
62128332	chr11:62128332:C:T	4.76248e-18	-3.75216e-10	-1.23551	0.00018559	-3.75216e-10	-1.211	0.000186936	-3.75216e-10	-1.21072
62128743	chr11:62128743:G:A	7.53089e-18	-3.75216e-10	-0.777267	0.000392089	-3.75216e-10	-0.463051	0.000395897	-3.75216e-10	-0.460339
62129181	chr11:62129181:A:G	7.56595e-18	-3.75216e-10	-0.772622	0.000394616	-3.75216e-10	-0.456626	0.000398451	-3.75216e-10	-0.453907
62129247	chr11:62129247:C:T	1.05731e-17	-3.75216e-10	-0.437967	0.000368511	-3.75216e-10	-0.525069	0.000370839	-3.75216e-10	-0.525725
62129478	chr11:62129478:G:A	4.74066e-18	-3.75216e-10	-1.2401	0.00018047	-3.75216e-10	-1.23897	0.000181734	-3.75216e-10	-1.23895
62129601	chr11:62129601:C:T	4.36258e-18	-1.32322	-2.74067e-10	0.000137046	-1.51422	-2.74067e-10	0.000138307	-1.51201	-2.74067e-10
62129725	chr11:62129725:C:T	7.40006e-18	-3.75216e-10	-0.794791	0.000383195	-3.75216e-10	-0.485997	0.000386899	-3.75216e-10	-0.483329
62129826	chr11:62129826:G:A	7.84251e-18	-3.75216e-10	-0.73672	0.000254878	-3.75216e-10	-0.893753	0.000256394	-3.75216e-10	-0.894777
62129887	chr11:62129887:C:T	7.40479e-18	-3.75216e-10	-0.794152	0.000383513	-3.75216e-10	-0.485166	0.000387221	-3.75216e-10	-0.482496
62129932	chr11:62129932:C:T	3.40846e-18	-1.57002	-2.74067e-10	0.000121038	-1.63844	-2.74067e-10	0.000122056	-1.63701	-2.74067e-10
62129937	chr11:62129937:C:T	4.78235e-18	-3.75216e-10	-1.23135	0.00019635	-3.75216e-10	-1.15464	0.000197848	-3.75216e-10	-1.15399
62129996	chr11:62129996:G:A	1.05731e-17	-3.75216e-10	-0.437967	0.000368511	-3.75216e-10	-0.525069	0.000370839	-3.75216e-10	-0.525725
62130327	chr11:62130327:G:A	1.17208e-17	-3.75216e-10	-0.334913	0.000412387	-3.75216e-10	-0.412577	0.000415021	-3.75216e-10	-0.413164
62130695	chr11:62130695:A:G	7.44877e-18	-3.75216e-10	-0.788231	0.000266114	-3.75216e-10	-0.850617	0.000267841	-3.75216e-10	-0.851097
62130702	chr11:62130702:T:C	2.28335e-18	-1.97064	-2.74067e-10	0.000116882	-1.67337	-2.74067e-10	0.00011793	-1.6714	-2.74067e-10
62130720	chr11:62130720:G:A	7.25323e-18	-3.75216e-10	-0.814832	0.000368412	-3.75216e-10	-0.525337	0.000372097	-3.75216e-10	-0.522338
62130853	chr11:62130853:A:G	4.76009e-18	-3.75216e-10	-1.23601	0.000193204	-3.75216e-10	-1.17079	0.000194666	-3.75216e-10	-1.17021
62131072	chr11:62131072:G:A	4.74578e-18	-3.75216e-10	-1.23902	0.000180266	-3.75216e-10	-1.24011	0.000181524	-3.75216e-10	-1.2401
62131089	chr11:62131089:G:A	7.29815e-18	-3.75216e-10	-0.808659	0.000371394	-3.75216e-10	-0.517276	0.000375116	-3.75216e-10	-0.514259
62131189	chr11:62131189:G:A	7.53897e-18	-3.75216e-10	-0.776195	0.000263825	-3.75216e-10	-0.859253	0.000265483	-3.75216e-10	-0.859942
62131387	chr11:62131387:T:C	7.65354e-18	-3.75216e-10	-0.761112	0.000400643	-3.75216e-10	-0.441468	0.000404549	-3.75216e-10	-0.438721
62131569	chr11:62131569:G:A	5.96247e-19	-2.08673	-1.22665	2.15924e-05	-2.14469	-1.21751	2.17502e-05	-2.14423	-1.21764
62131606	chr11:62131606:G:A	1.53569e-17	-0.863256	0.798542	4.96729e-05	-2.13276	-0.39632	5.00274e-05	-2.13162	-0.397304
62131743	chr11:62131743:A:G	7.33792e-18	-3.75216e-10	-0.803224	0.00037917	-3.75216e-10	-0.496555	0.000382831	-3.75216e-10	-0.4939
62131812	chr11:62131812:C:T	5.85298e-19	-2.1002	-1.23171	2.13377e-05	-2.15025	-1.22382	2.14919e-05	-2.14989	-1.22393
62131862	chr11:62131862:C:T	7.57561e-18	-3.75216e-10	-0.771346	0.000395231	-3.75216e-10	-0.45507	0.000399074	-3.75216e-10	-0.452345
62131906	chr11:62131906:C:T	7.64214e-18	-3.75216e-10	-0.762601	0.000358523	-3.75216e-10	-0.552547	0.000359275	-3.75216e-10	-0.557404
62131926	chr11:62131926:C:T	7.49028e-18	-3.75216e-10	-0.782673	0.000389488	-3.75216e-10	-0.469706	0.000393266	-3.75216e-10	-0.467006
62132040	chr11:62132040:T:C	7.13045e-18	-3.75216e-10	-0.831905	0.000365364	-3.75216e-10	-0.533645	0.000368865	-3.75216e-10	-0.531063
62132451	chr11:62132451:A:G	5.12832e-18	-3.75216e-10	-1.1615	0.000189571	-3.75216e-10	-1.18978	0.000190864	-3.75216e-10	-1.18993
62133107	chr11:62133107:G:A	6.92362e-18	-3.75216e-10	-0.861341	0.000351733	-3.75216e-10	-0.571668	0.000355079	-3.75216e-10	-0.569153
62133268	chr11:62133268:G:A	7.01408e-18	-3.75216e-10	-0.848361	0.000357836	-3.75216e-10	-0.554464	0.000361252	-3.75216e-10	-0.551917
62133281	chr11:62133281:A:G	9.93703e-18	-3.75216e-10	-0.500012	0.000338499	-3.75216e-10	-0.610019	0.000340552	-3.75216e-10	-0.610925
62133542	chr11:62133542:C:G	6.9881e-18	-3.75216e-10	-0.852071	0.000356093	-3.75216e-10	-0.559348	0.000359489	-3.75216e-10	-0.556809
62133612	chr11:62133612:T:G	7.01154e-18	-3.75216e-10	-0.848723	0.000357651	-3.75216e-10	-0.554981	0.000361065	-3.75216e-10	-0.552435
62133613	chr11:62133613:C:T	5.75262e-19	-2.12763	-1.22158	3.10612e-05	-1.7946	-1.20398	3.1328e-05	-1.79321	-1.20377
62133883	chr11:62133883:C:T	7.13958e-18	-3.75216e-10	-0.830626	0.000366294	-3.75216e-10	-0.531102	0.000369806	-3.75216e-10	-0.528514
62134012	chr11:62134012:A:G	7.61305e-18	-3.75216e-10	-0.766415	0.000356848	-3.75216e-10	-0.557231	0.000357602	-3.75216e-10	-0.562072
62134654	chr11:62134654:C:G	1.40319e-18	-1.38859	-1.06894	2.46325e-05	-2.15422	-1.07626	2.47881e-05	-2.15479	-1.07634
62134977	chr11:62134977:G:A	4.74896e-18	-3.75216e-10	-1.23835	0.000184264	-3.75216e-10	-1.21817	0.000185606	-3.75216e-10	-1.21786
62135034	chr11:62135034:C:G	4.76451e-18	-3.75216e-10	-1.23508	0.000191244	-3.75216e-10	-1.18099	0.000192722	-3.75216e-10	-1.18025
62135043	chr11:62135043:T:C	4.75445e-18	-3.75216e-10	-1.2372	0.000180296	-3.75216e-10	-1.23994	0.000181552	-3.75216e-10	-1.23995
62135544	chr11:62135544:G:A	6.00504e-18	-3.75216e-10	-1.00368	0.000215927	-3.75216e-10	-1.0596	0.000217292	-3.75216e-10	-1.06025
62135628	chr11:62135628:A:G	4.74699e-18	-3.75216e-10	-1.23877	0.000184951	-3.75216e-10	-1.21445	0.000186308	-3.75216e-10	-1.21409
62135971	chr11:62135971:G:A	6.70557e-18	-3.75216e-10	-0.893341	0.000243744	-3.75216e-10	-0.938421	0.000245427	-3.75216e-10	-0.938495
62135992	chr11:62135992:C:G	2.28029e-18	-1.32428	-0.647692	3.57133e-05	-2.15756	-0.701457	3.59344e-05	-2.15785	-0.701943
62136087	chr11:62136087:G:A	1.00654e-17	-3.75216e-10	-0.487174	0.000506393	-3.75216e-10	-0.207227	0.000507229	-3.75216e-10	-0.212529
62136215	chr11:62136215:C:T	6.90926e-18	-0.863417	-2.74067e-10	0.000143473	-1.46839	-2.74067e-10	0.000144073	-1.47117	-2.74067e-10
62136433	chr11:62136433:G:A	5.7604e-19	-2.11733	-1.23053	2.12447e-05	-2.15645	-1.22198	2.13946e-05	-2.15626	-1.2221
62136500	chr11:62136500:C:T	1.3184e-18	-1.51482	-1.00505	2.68546e-05	-2.14581	-0.998294	2.70122e-05	-2.14663	-0.998577
62136758	chr11:62136758:G:A	5.99195e-18	-3.75216e-10	-1.00586	0.000221543	-3.75216e-10	-1.03393	0.000223024	-3.75216e-10	-1.03421
62137085	chr11:62137085:G:A	7.44928e-18	-0.788162	-2.74067e-10	0.000422024	-0.389478	-2.74067e-10	0.000423186	-0.393682	-2.74067e-10
62137262	chr11:62137262:C:T	4.74273e-18	-3.75216e-10	-1.23967	0.000180974	-3.75216e-10	-1.23619	0.000182245	-3.75216e-10	-1.23614
62137283	chr11:62137283:A:G	4.75081e-18	-3.75216e-10	-1.23797	0.000182183	-3.75216e-10	-1.22953	0.000183483	-3.75216e-10	-1.22937
62138383	chr11:62138383:A:G	1.09349e-17	-3.75216e-10	-0.40432	0.000380943	-3.75216e-10	-0.491889	0.000383344	-3.75216e-10	-0.49256
62138513	chr11:62138513:G:A	5.23895e-18	-3.75216e-10	-1.14016	0.000184728	-3.75216e-10	-1.21566	0.00018595	-3.75216e-10	-1.21602
62138744	chr11:62138744:G:A	4.74049e-18	-3.75216e-10	-1.24014	0.000180676	-3.75216e-10	-1.23783	0.00018194	-3.75216e-10	-1.23782
62138827	chr11:62138827:A:G	5.57549e-18	-3.75216e-10	-1.0779	0.000195042	-3.75216e-10	-1.16132	0.00019626	-3.75216e-10	-1.16205
62138902	chr11:62138902:T:C	7.985e-19	-1.78301	-1.23829	2.7394e-05	-1.88454	-1.23968	2.75767e-05	-1.88485	-1.23967
62138925	chr11:62138925:A:G	7.12428e-18	-3.75216e-10	-0.832771	0.000260208	-3.75216e-10	-0.87306	0.000261954	-3.75216e-10	-0.873323
62139066	chr11:62139066:G:A	2.72515e-17	-0.815391	1.32422	6.4212e-05	-2.12242	-0.149928	6.46556e-05	-2.12108	-0.151338
62139370	chr11:62139370:C:T	6.36654e-19	-2.05033	-1.19748	2.28261e-05	-2.13092	-1.17571	2.29958e-05	-2.13027	-1.17591
62139392	chr11:62139392:G:A	4.059e-18	-1.1574	-0.237941	4.76308e-05	-2.15645	-0.414613	4.79446e-05	-2.15601	-0.415441
62139712	chr11:62139712:G:T	6.13005e-18	-3.75216e-10	-0.983077	0.00021336	-3.75216e-10	-1.07156	0.000214668	-3.75216e-10	-1.0724
62139714	chr11:62139714:G:A	5.60006e-18	-3.75216e-10	-1.0735	0.000242242	-3.75216e-10	-0.944602	0.000243146	-3.75216e-10	-0.94783
62139719	chr11:62139719:A:G	8.24766e-19	-1.90939	-1.07955	2.45558e-05	-2.01265	-1.22094	2.47095e-05	-2.01304	-1.22127
62139968	chr11:62139968:C:T	5.51417e-18	-3.75216e-10	-1.08896	0.000204575	-3.75216e-10	-1.1136	0.000205957	-3.75216e-10	-1.11383
62140159	chr11:62140159:T:A	2.43115e-18	-0.9923	-0.915614	2.20759e-05	-2.1447	-1.19536	2.22484e-05	-2.14384	-1.19538
62140349	chr11:62140349:C:A	6.35041e-19	-2.06458	-1.18577	2.2995e-05	-2.13777	-1.16149	2.31634e-05	-2.13721	-1.16171
62140437	chr11:62140437:A:G	5.88732e-18	-3.75216e-10	-1.02348	0.000204413	-3.75216e-10	-1.1144	0.000205677	-3.75216e-10	-1.11519
62140497	chr11:62140497:C:T	4.6017e-18	-1.41021	0.140357	6.99338e-05	-2.15596	-0.0310347	7.02933e-05	-2.15633	-0.0324835
62140550	chr11:62140550:G:A	6.30405e-19	-2.04912	-1.20855	2.25366e-05	-2.12968	-1.18972	2.27049e-05	-2.12902	-1.18989
62140968	chr11:62140968:T:C	9.40822e-19	-1.68425	-1.17303	2.58339e-05	-2.09911	-1.08374	2.60541e-05	-2.09846	-1.08285
62141052	chr11:62141052:G:T	6.33849e-19	-2.02081	-1.23141	2.21708e-05	-2.11483	-1.22093	2.23411e-05	-2.11403	-1.22104
62141074	chr11:62141074:G:C	8.58444e-18	-3.75216e-10	-0.646329	0.000298393	-3.75216e-10	-0.73613	0.000300256	-3.75216e-10	-0.736856
62141199	chr11:62141199:C:T	4.92141e-18	-3.75216e-10	-1.20268	0.000183988	-3.75216e-10	-1.21967	0.000185318	-3.75216e-10	-1.21942
62141200	chr11:62141200:G:A	7.17168e-19	-2.0985	-1.03022	3.57636e-05	-1.69004	-1.16757	3.59864e-05	-1.69	-1.16835
62141405	chr11:62141405:G:A	1.06061e-17	-3.75216e-10	-0.434851	0.000354748	-3.75216e-10	-0.563132	0.000356862	-3.75216e-10	-0.564144
62142132	chr11:62142132:T:C	6.86992e-18	-3.75216e-10	-0.869127	0.000240304	-3.75216e-10	-0.952634	0.000241777	-3.75216e-10	-0.953478
62142148	chr11:62142148:T:C	6.66152e-18	-3.75216e-10	-0.899932	0.000261222	-3.75216e-10	-0.869168	0.000263286	-3.75216e-10	-0.86825
62142171	chr11:62142171:A:T	4.80712e-18	-3.75216e-10	-1.22618	0.00018657	-3.75216e-10	-1.20573	0.000187921	-3.75216e-10	-1.20547
62142397	chr11:62142397:C:T	5.44616e-18	-3.75216e-10	-1.10137	0.000244666	-3.75216e-10	-0.934646	0.000246648	-3.75216e-10	-0.93353
62142497	chr11:62142497:A:G	7.50336e-19	-1.84365	-1.23987	2.65167e-05	-1.91674	-1.24003	2.66875e-05	-1.91727	-1.24003
62142686	chr11:62142686:CT:C	6.63095e-19	-1.97352	-1.2336	3.1718e-05	-1.79251	-1.18514	3.1768e-05	-1.79944	-1.18359
62142810	chr11:62142810:T:C	7.65263e-18	-3.75216e-10	-0.761231	0.00026606	-3.75216e-10	-0.850817	0.000267659	-3.75216e-10	-0.85178
62142948	chr11:62142948:A:G	8.22086e-18	-3.75216e-10	-0.689605	0.000283921	-3.75216e-10	-0.785844	0.000285605	-3.75216e-10	-0.786883
62143274	chr11:62143274:A:G	8.06543e-18	-3.75216e-10	-0.708693	0.00027907	-3.75216e-10	-0.803077	0.000280731	-3.75216e-10	-0.804096
62143332	chr11:62143332:C:T	9.81401e-19	-2.15365	-0.661401	0.000126757	-1.06477	-0.527501	0.000126733	-1.07105	-0.528364
62144057	chr11:62144057:T:C	7.30586e-19	-1.9065	-1.20369	2.58298e-05	-1.96321	-1.2198	2.59955e-05	-1.96365	-1.21992
62144063	chr11:62144063:A:G	4.86113e-18	-3.75216e-10	-1.21501	0.00018051	-3.75216e-10	-1.23875	0.000181788	-3.75216e-10	-1.23865
62144397	chr11:62144397:AAATT:A	5.61718e-18	-3.75216e-10	-1.07045	0.000204826	-3.75216e-10	-1.11238	0.000206188	-3.75216e-10	-1.1127
62144565	chr11:62144565:C:T	4.96396e-18	-3.75216e-10	-1.19407	0.000186214	-3.75216e-10	-1.20765	0.00018751	-3.75216e-10	-1.20766
62144738	chr11:62144738:C:T	5.48491e-18	-3.75216e-10	-1.09428	0.000247371	-3.75216e-10	-0.923649	0.00024938	-3.75216e-10	-0.922516
62144928	chr11:62144928:G:A	8.07946e-18	-3.75216e-10	-0.706955	0.000279351	-3.75216e-10	-0.802072	0.000281013	-3.75216e-10	-0.803094
62145413	chr11:62145413:G:T	8.30462e-18	-3.75216e-10	-0.679468	0.000282599	-3.75216e-10	-0.79051	0.000284356	-3.75216e-10	-0.791265
62145607	chr11:62145607:C:T	8.09645e-18	-3.75216e-10	-0.704854	0.000280022	-3.75216e-10	-0.799673	0.000281687	-3.75216e-10	-0.800696
62145672	chr11:62145672:C:T	4.80006e-18	-3.75216e-10	-1.22765	0.000180477	-3.75216e-10	-1.23894	0.000181728	-3.75216e-10	-1.23898
62145724	chr11:62145724:G:T	4.95729e-18	-3.75216e-10	-1.19542	0.000217238	-3.75216e-10	-1.05355	0.000219184	-3.75216e-10	-1.05158
62145760	chr11:62145760:A:G	8.06547e-18	-3.75216e-10	-0.708687	0.000279049	-3.75216e-10	-0.803153	0.00028071	-3.75216e-10	-0.804172
62145885	chr11:62145885:G:T	4.92338e-18	-3.75216e-10	-1.20228	0.000214671	-3.75216e-10	-1.06543	0.00021658	-3.75216e-10	-1.06353
62145924	chr11:62145924:T:C	8.05902e-18	-3.75216e-10	-0.709487	0.000278846	-3.75216e-10	-0.80388	0.000280506	-3.75216e-10	-0.804898
62146038	chr11:62146038:C:T	8.02126e-18	-3.75216e-10	-0.714185	0.000277666	-3.75216e-10	-0.80812	0.000279321	-3.75216e-10	-0.809133
62146139	chr11:62146139:T:G	2.09133e-18	-1.17724	-0.881246	2.21851e-05	-2.15871	-1.1764	2.23386e-05	-2.1588	-1.17638
62146235	chr11:62146235:A:G	5.00582e-18	-3.75216e-10	-1.18568	0.000221972	-3.75216e-10	-1.03199	0.000223984	-3.75216e-10	-1.02992
62146305	chr11:62146305:G:A	8.05065e-18	-3.75216e-10	-0.710526	0.000278804	-3.75216e-10	-0.804031	0.000280463	-3.75216e-10	-0.80505
62146333	chr11:62146333:A:G	5.00632e-18	-3.75216e-10	-1.18558	0.000221994	-3.75216e-10	-1.03189	0.000224006	-3.75216e-10	-1.02982
62146366	chr11:62146366:G:T	4.96224e-18	-3.75216e-10	-1.19442	0.000218173	-3.75216e-10	-1.04925	0.000220131	-3.75216e-10	-1.04727
62146484	chr11:62146484:C:T	5.37854e-18	-3.75216e-10	-1.11386	0.000240287	-3.75216e-10	-0.952707	0.000242225	-3.75216e-10	-0.951626
62146531	chr11:62146531:G:A	4.9302e-18	-3.75216e-10	-1.2009	0.000180543	-3.75216e-10	-1.23857	0.000181786	-3.75216e-10	-1.23866
62146584	chr11:62146584:G:A	4.98089e-18	-3.75216e-10	-1.19067	0.000219881	-3.75216e-10	-1.04145	0.000221864	-3.75216e-10	-1.03943
62146650	chr11:62146650:T:C	8.09094e-18	-3.75216e-10	-0.705534	0.000279848	-3.75216e-10	-0.800292	0.000281513	-3.75216e-10	-0.801314
62146897	chr11:62146897:C:T	5.29386e-16	4.39078	-0.915346	0.000926442	1.57003	-1.17321	0.000933448	1.57105	-1.17366
62147080	chr11:62147080:A:G	8.09257e-18	-3.75216e-10	-0.705334	0.000279904	-3.75216e-10	-0.800095	0.000281569	-3.75216e-10	-0.801117
62147322	chr11:62147322:A:G	7.18275e-18	-3.75216e-10	-0.824598	0.000347664	-3.75216e-10	-0.583304	0.000351022	-3.75216e-10	-0.580644
62147419	chr11:62147419:A:T	5.0418e-18	-3.75216e-10	-1.17852	0.000224935	-3.75216e-10	-1.01873	0.000226988	-3.75216e-10	-1.01659
62147497	chr11:62147497:G:A	4.88827e-18	-3.75216e-10	-1.20944	0.00018357	-3.75216e-10	-1.22195	0.000184836	-3.75216e-10	-1.22203
62147503	chr11:62147503:T:A	7.10538e-18	-3.75216e-10	-0.835428	0.000342871	-3.75216e-10	-0.597186	0.000346174	-3.75216e-10	-0.594552
62147605	chr11:62147605:T:C	6.96041e-19	-2.09373	-1.06489	3.04722e-05	-2.11196	-0.905766	3.06629e-05	-2.11212	-0.906323
62147675	chr11:62147675:G:A	8.09257e-18	-3.75216e-10	-0.705334	0.000279904	-3.75216e-10	-0.800095	0.000281569	-3.75216e-10	-0.801117
62147680	chr11:62147680:T:C	8.09257e-18	-3.75216e-10	-0.705334	0.000279904	-3.75216e-10	-0.800095	0.000281569	-3.75216e-10	-0.801117
62147730	chr11:62147730:G:A	8.11985e-18	-3.75216e-10	-0.701968	0.000280756	-3.75216e-10	-0.797056	0.000282424	-3.75216e-10	-0.798082
62147804	chr11:62147804:G:A	8.21092e-18	-3.75216e-10	-0.690815	0.000283536	-3.75216e-10	-0.787199	0.000285218	-3.75216e-10	-0.788239
62147868	chr11:62147868:G:A	8.22353e-18	-3.75216e-10	-0.689281	0.000283928	-3.75216e-10	-0.785818	0.000285613	-3.75216e-10	-0.786855
62148114	chr11:62148114:T:C	7.93261e-18	-3.75216e-10	-0.725297	0.000274857	-3.75216e-10	-0.818288	0.000276498	-3.75216e-10	-0.81929
62148229	chr11:62148229:C:T	8.04006e-18	-3.75216e-10	-0.711843	0.000278232	-3.75216e-10	-0.806085	0.000279889	-3.75216e-10	-0.8071
62148278	chr11:62148278:C:A	4.99493e-18	-3.75216e-10	-1.18786	0.000181146	-3.75216e-10	-1.23524	0.00018238	-3.75216e-10	-1.2354
62148435	chr11:62148435:C:G	8.05993e-18	-3.75216e-10	-0.709375	0.000278862	-3.75216e-10	-0.803825	0.000280521	-3.75216e-10	-0.804843
62148574	chr11:62148574:G:A	8.03147e-18	-3.75216e-10	-0.712912	0.000277969	-3.75216e-10	-0.807031	0.000279624	-3.75216e-10	-0.808046
62148618	chr11:62148618:C:T	7.9173e-18	-3.75216e-10	-0.72723	0.000274603	-3.75216e-10	-0.819214	0.000276242	-3.75216e-10	-0.820215
62148840	chr11:62148840:C:T	8.03147e-18	-3.75216e-10	-0.712912	0.000277969	-3.75216e-10	-0.807031	0.000279624	-3.75216e-10	-0.808046
62148851	chr11:62148851:C:A	8.03147e-18	-3.75216e-10	-0.712912	0.000277969	-3.75216e-10	-0.807031	0.000279624	-3.75216e-10	-0.808046
62148981	chr11:62148981:T:A	8.03147e-18	-3.75216e-10	-0.712912	0.000277969	-3.75216e-10	-0.807031	0.000279624	-3.75216e-10	-0.808046
62149047	chr11:62149047:C:G	8.03147e-18	-3.75216e-10	-0.712912	0.000277969	-3.75216e-10	-0.807031	0.000279624	-3.75216e-10	-0.808046
62149083	chr11:62149083:C:G	7.82088e-18	-3.75216e-10	-0.739483	0.000271359	-3.75216e-10	-0.831098	0.000272983	-3.75216e-10	-0.832085
62149246	chr11:62149246:C:T	5.01915e-18	-3.75216e-10	-1.18302	0.00022302	-3.75216e-10	-1.02728	0.000225047	-3.75216e-10	-1.02518
62149258	chr11:62149258:A:G	5.53557e-18	-3.75216e-10	-1.08509	0.000250703	-3.75216e-10	-0.910272	0.000252745	-3.75216e-10	-0.90911
62149330	chr11:62149330:G:A	7.56976e-19	-1.83461	-1.24009	2.68128e-05	-1.90588	-1.23978	2.69852e-05	-1.90643	-1.23977
62149530	chr11:62149530:A:G	8.54468e-19	-2.15677	-0.796785	5.01177e-05	-2.15699	-0.363181	5.04926e-05	-2.157	-0.362667
62149968	chr11:62149968:A:G	7.89542e-18	-3.75216e-10	-0.729997	0.000273688	-3.75216e-10	-0.82255	0.000275323	-3.75216e-10	-0.823547
62150041	chr11:62150041:A:G	8.08235e-18	-3.75216e-10	-0.706596	0.000279628	-3.75216e-10	-0.801079	0.000281292	-3.75216e-10	-0.802101
62150370	chr11:62150370:T:C	8.02941e-18	-3.75216e-10	-0.713168	0.000277897	-3.75216e-10	-0.807288	0.000279553	-3.75216e-10	-0.808302
62150459	chr11:62150459:CTGGGCTTGGGCA:C	1.4884e-17	-1.02447	0.928477	5.29711e-05	-2.15601	-0.308782	5.33201e-05	-2.15559	-0.309594
62150634	chr11:62150634:A:G	8.03147e-18	-3.75216e-10	-0.712912	0.000277969	-3.75216e-10	-0.807031	0.000279624	-3.75216e-10	-0.808046
62150651	chr11:62150651:A:G	5.35157e-18	-3.75216e-10	-1.11889	0.000233519	-3.75216e-10	-0.981278	0.000235346	-3.75216e-10	-0.980437
62150661	chr11:62150661:T:C	7.19347e-18	-3.75216e-10	-0.823106	0.000348174	-3.75216e-10	-0.581838	0.000351538	-3.75216e-10	-0.579175
62150740	chr11:62150740:C:T	2.18816e-18	-2.01322	-2.74067e-10	0.00010828	-1.74982	-2.74067e-10	0.000109238	-1.74796	-2.74067e-10
62150856	chr11:62150856:T:C	8.04158e-18	-3.75216e-10	-0.711654	0.0002783	-3.75216e-10	-0.805841	0.000279957	-3.75216e-10	-0.806857
62150868	chr11:62150868:C:T	8.18064e-18	-3.75216e-10	-0.694509	0.000282593	-3.75216e-10	-0.790533	0.00028427	-3.75216e-10	-0.791568
62151147	chr11:62151147:A:C	4.94994e-18	-3.75216e-10	-1.1969	0.000180705	-3.75216e-10	-1.23768	0.000181944	-3.75216e-10	-1.23779
62151161	chr11:62151161:G:A	7.15438e-18	-3.75216e-10	-0.828554	0.000345738	-3.75216e-10	-0.588859	0.000349074	-3.75216e-10	-0.586209
62151445	chr11:62151445:T:G	1.34945e-18	-1.27942	-1.21716	3.08684e-05	-1.84571	-1.15909	3.08782e-05	-1.85166	-1.15978
62151576	chr11:62151576:G:A	7.94825e-18	-3.75216e-10	-0.723327	0.000275353	-3.75216e-10	-0.816486	0.000276996	-3.75216e-10	-0.81749
62152006	chr11:62152006:G:A	8.03147e-18	-3.75216e-10	-0.712912	0.000277969	-3.75216e-10	-0.807031	0.000279624	-3.75216e-10	-0.808046
62152221	chr11:62152221:C:T	7.96234e-19	-1.852	-1.17215	2.29755e-05	-2.15436	-1.14575	2.31394e-05	-2.15445	-1.14551
62152711	chr11:62152711:G:A	8.07179e-18	-3.75216e-10	-0.707904	0.000279229	-3.75216e-10	-0.802507	0.000280891	-3.75216e-10	-0.803527
62153312	chr11:62153312:T:C	1.01381e-18	-2.14814	-0.634424	0.000122531	-1.12826	-0.497914	0.000122528	-1.13435	-0.498797
62153335	chr11:62153335:G:C	7.80363e-18	-3.75216e-10	-0.741691	0.000270819	-3.75216e-10	-0.833089	0.00027244	-3.75216e-10	-0.834073
62153340	chr11:62153340:A:G	6.27762e-19	-2.15209	-1.10979	2.18982e-05	-2.1449	-1.20324	2.20167e-05	-2.14577	-1.20392
62153547	chr11:62153547:A:C	8.42274e-18	-3.75216e-10	-0.665345	0.000290239	-3.75216e-10	-0.763836	0.000291953	-3.75216e-10	-0.764901
62153548	chr11:62153548:T:C	2.14126e-18	-2.03489	-2.74067e-10	8.18235e-05	-2.02998	-2.74067e-10	8.24909e-05	-2.02881	-2.74067e-10
62153630	chr11:62153630:A:G	7.83859e-18	-3.75216e-10	-0.737221	0.000271946	-3.75216e-10	-0.828936	0.000273572	-3.75216e-10	-0.829927
62153683	chr11:62153683:T:C	8.08309e-18	-3.75216e-10	-0.706506	0.000279515	-3.75216e-10	-0.801484	0.000281177	-3.75216e-10	-0.802508
62153776	chr11:62153776:G:A	2.30348e-18	-1.96186	-2.74067e-10	0.000166382	-1.32025	-2.74067e-10	0.000166098	-1.32892	-2.74067e-10
62154007	chr11:62154007:A:G	4.95794e-18	-3.75216e-10	-1.19529	0.000180776	-3.75216e-10	-1.23728	0.000182014	-3.75216e-10	-1.23741
62154081	chr11:62154081:T:TTTGAG	8.16318e-18	-3.75216e-10	-0.696646	0.000282093	-3.75216e-10	-0.792302	0.000283768	-3.75216e-10	-0.793334
62154303	chr11:62154303:A:G	4.78875e-18	-3.75216e-10	-1.23001	0.000180607	-3.75216e-10	-1.23821	0.000181879	-3.75216e-10	-1.23815
62154535	chr11:62154535:G:A	8.19385e-18	-3.75216e-10	-0.692896	0.000282915	-3.75216e-10	-0.789394	0.000284593	-3.75216e-10	-0.790431
62154635	chr11:62154635:G:A	7.98301e-18	-3.75216e-10	-0.718964	0.000276449	-3.75216e-10	-0.812515	0.000278097	-3.75216e-10	-0.813523
62154639	chr11:62154639:C:CTATT	7.99128e-18	-3.75216e-10	-0.717928	0.000276708	-3.75216e-10	-0.811576	0.000278358	-3.75216e-10	-0.812586
62155107	chr11:62155107:A:C	8.06082e-18	-3.75216e-10	-0.709265	0.000278886	-3.75216e-10	-0.803738	0.000280545	-3.75216e-10	-0.804757
62155175	chr11:62155175:G:A	8.16274e-18	-3.75216e-10	-0.696699	0.000282087	-3.75216e-10	-0.792325	0.000283762	-3.75216e-10	-0.793357
62155274	chr11:62155274:G:A	8.06436e-18	-3.75216e-10	-0.708825	0.000278996	-3.75216e-10	-0.803344	0.000280656	-3.75216e-10	-0.804363
62155352	chr11:62155352:T:A	5.63616e-18	-1.06708	-2.74067e-10	0.000208252	-1.09579	-2.74067e-10	0.000210195	-1.09346	-2.74067e-10
62155373	chr11:62155373:A:G	4.17987e-18	-1.366	-2.74067e-10	7.48909e-05	-2.11851	-2.74067e-10	7.53496e-05	-2.11935	-2.74067e-10
62155376	chr11:62155376:T:C	5.00842e-18	-3.75216e-10	-1.18516	0.000222075	-3.75216e-10	-1.03152	0.000224089	-3.75216e-10	-1.02945
62155528	chr11:62155528:G:A	5.99857e-18	-3.75216e-10	-1.00476	0.000208592	-3.75216e-10	-1.09416	0.000209995	-3.75216e-10	-1.09441
62155614	chr11:62155614:G:A	4.91015e-18	-3.75216e-10	-1.20498	0.000213336	-3.75216e-10	-1.07167	0.000215225	-3.75216e-10	-1.06981
62155653	chr11:62155653:A:G	4.9863e-18	-3.75216e-10	-1.18958	0.000220116	-3.75216e-10	-1.04039	0.000222102	-3.75216e-10	-1.03836
62155903	chr11:62155903:A:G	9.96659e-19	-2.15735	-0.642281	6.27271e-05	-2.15743	-0.138316	6.32144e-05	-2.15744	-0.137521
62155914	chr11:62155914:A:G	7.98799e-18	-3.75216e-10	-0.71834	0.0002766	-3.75216e-10	-0.811967	0.000278249	-3.75216e-10	-0.812976
62155919	chr11:62155919:TTGA:T	7.97009e-18	-3.75216e-10	-0.720584	0.000276043	-3.75216e-10	-0.813982	0.00027769	-3.75216e-10	-0.814989
62155997	chr11:62155997:T:C	8.02955e-18	-3.75216e-10	-0.713151	0.000277959	-3.75216e-10	-0.807065	0.000279615	-3.75216e-10	-0.808081
62155999	chr11:62155999:C:T	7.29927e-18	-3.75216e-10	-0.808506	0.000256803	-3.75216e-10	-0.886232	0.000258358	-3.75216e-10	-0.887145
62156069	chr11:62156069:A:T	1.47947e-17	-1.0969	0.994895	5.51329e-05	-2.15854	-0.26625	5.548e-05	-2.15839	-0.267083
62156149	chr11:62156149:A:G	8.25902e-18	-3.75216e-10	-0.684974	0.000285107	-3.75216e-10	-0.781676	0.000286796	-3.75216e-10	-0.78272
62156168	chr11:62156168:A:G	8.00953e-18	-3.75216e-10	-0.715647	0.000277271	-3.75216e-10	-0.809546	0.000278923	-3.75216e-10	-0.810558
62156185	chr11:62156185:T:A	7.66939e-19	-1.82162	-1.24001	2.71672e-05	-1.8938	-1.23873	2.73419e-05	-1.89437	-1.23871
62156348	chr11:62156348:A:G	8.08762e-18	-3.75216e-10	-0.705945	0.000279757	-3.75216e-10	-0.800618	0.000281421	-3.75216e-10	-0.80164
62156378	chr11:62156378:G:A	7.87809e-18	-3.75216e-10	-0.732194	0.000273158	-3.75216e-10	-0.824491	0.00027479	-3.75216e-10	-0.825485
62156623	chr11:62156623:G:T	7.99772e-18	-3.75216e-10	-0.717123	0.000276945	-3.75216e-10	-0.810719	0.000278596	-3.75216e-10	-0.81173
62156647	chr11:62156647:A:T	5.02381e-18	-3.75216e-10	-1.18209	0.000186228	-3.75216e-10	-1.20757	0.000187495	-3.75216e-10	-1.20774
62156953	chr11:62156953:A:G	7.96939e-18	-3.75216e-10	-0.720672	0.000276057	-3.75216e-10	-0.813932	0.000277704	-3.75216e-10	-0.814938
62157233	chr11:62157233:G:A	5.04976e-18	-3.75216e-10	-1.17694	0.000225589	-3.75216e-10	-1.01582	0.000227652	-3.75216e-10	-1.01367
62157288	chr11:62157288:C:T	7.18724e-19	-2.15259	-0.973963	9.08921e-05	-1.06754	-0.85733	9.09035e-05	-1.07377	-0.857923
62157321	chr11:62157321:CTCTT:C	5.03317e-18	-3.75216e-10	-1.18023	0.00022419	-3.75216e-10	-1.02204	0.000226234	-3.75216e-10	-1.01992
62157384	chr11:62157384:G:A	8.25969e-18	-3.75216e-10	-0.684893	0.00028512	-3.75216e-10	-0.781631	0.000286809	-3.75216e-10	-0.782675
62157900	chr11:62157900:A:G	7.14392e-18	-3.75216e-10	-0.830019	0.00034491	-3.75216e-10	-0.591255	0.000348238	-3.75216e-10	-0.588605
62157915	chr11:62157915:G:A	4.60996e-18	-1.26806	-2.74067e-10	0.000101283	-1.81662	-2.74067e-10	0.000101779	-1.81869	-2.74067e-10
62157970	chr11:62157970:G:A	4.94776e-18	-3.75216e-10	-1.19734	0.00020709	-3.75216e-10	-1.10139	0.000208661	-3.75216e-10	-1.10078
62158747	chr11:62158747:G:A	5.49197e-18	-3.75216e-10	-1.09299	0.000200775	-3.75216e-10	-1.13236	0.000202115	-3.75216e-10	-1.13265
62159382	chr11:62159382:T:C	5.48844e-18	-3.75216e-10	-1.09364	0.000200773	-3.75216e-10	-1.13236	0.000202114	-3.75216e-10	-1.13266
62159599	chr11:62159599:G:A	4.96408e-18	-3.75216e-10	-1.19405	0.000180828	-3.75216e-10	-1.237	0.000182065	-3.75216e-10	-1.23713
62161184	chr11:62161184:G:A	4.81373e-18	-3.75216e-10	-1.22481	0.000203457	-3.75216e-10	-1.11909	0.000205201	-3.75216e-10	-1.1175
62161270	chr11:62161270:A:G	1.02904e-18	-1.61826	-1.14939	3.7347e-05	-1.64198	-1.17231	3.72665e-05	-1.64994	-1.17345
62161524	chr11:62161524:G:C	9.90363e-19	-1.66276	-1.14321	3.92353e-05	-1.59784	-1.16713	3.9136e-05	-1.60614	-1.16832
62161683	chr11:62161683:A:G	1.27197e-18	-1.33575	-1.21996	3.21315e-05	-1.80089	-1.16381	3.21281e-05	-1.80728	-1.16448
62162829	chr11:62162829:G:A	4.82728e-18	-3.75216e-10	-1.222	0.00018089	-3.75216e-10	-1.23665	0.000182181	-3.75216e-10	-1.23649
62163145	chr11:62163145:C:T	4.8321e-18	-3.75216e-10	-1.221	0.000180816	-3.75216e-10	-1.23706	0.000182105	-3.75216e-10	-1.23691
62163325	chr11:62163325:G:A	7.49996e-18	-0.542561	-0.23882	3.0208e-05	-2.11268	-0.913755	3.04783e-05	-2.11067	-0.913807
62163473	chr11:62163473:G:T	9.6176e-18	-3.75216e-10	-0.532684	0.000323195	-3.75216e-10	-0.656285	0.000325175	-3.75216e-10	-0.65713
62163489	chr11:62163489:G:T	9.0142e-19	-1.67219	-1.22787	3.20628e-05	-1.74662	-1.22023	3.22656e-05	-1.74734	-1.22015
62164044	chr11:62164044:A:T	8.89137e-19	-1.72071	-1.19308	4.02185e-05	-1.53255	-1.20766	4.01119e-05	-1.54137	-1.20845
62164463	chr11:62164463:T:A	8.77741e-19	-1.7706	-1.15608	4.40549e-05	-1.471	-1.1781	4.39057e-05	-1.48025	-1.1792
62164595	chr11:62164595:T:C	4.9115e-18	-3.75216e-10	-1.2047	0.000180265	-3.75216e-10	-1.24011	0.000181526	-3.75216e-10	-1.2401
62164909	chr11:62164909:G:A	5.81217e-18	-1.03633	-2.74067e-10	0.000136235	-1.52016	-2.74067e-10	0.000137324	-1.51915	-2.74067e-10
62165162	chr11:62165162:C:T	5.12866e-18	-3.75216e-10	-1.16144	0.000191525	-3.75216e-10	-1.17952	0.000192857	-3.75216e-10	-1.17954
62165311	chr11:62165311:A:G	5.01511e-18	-3.75216e-10	-1.18382	0.000186214	-3.75216e-10	-1.20764	0.000187346	-3.75216e-10	-1.20854
62165468	chr11:62165468:G:T	4.87781e-18	-3.75216e-10	-1.21158	0.000208841	-3.75216e-10	-1.09297	0.000210621	-3.75216e-10	-1.09143
62165519	chr11:62165519:A:G	6.45613e-18	-3.75216e-10	-0.93125	0.000291031	-3.75216e-10	-0.761112	0.00029183	-3.75216e-10	-0.765322
62166024	chr11:62166024:C:T	5.39692e-18	-3.75216e-10	-1.11045	0.000185772	-3.75216e-10	-1.21002	0.000186984	-3.75216e-10	-1.21047
62166596	chr11:62166596:T:A	5.02251e-18	-3.75216e-10	-1.18235	0.000210614	-3.75216e-10	-1.08451	0.000212214	-3.75216e-10	-1.0839
62166932	chr11:62166932:T:G	4.74761e-18	-3.75216e-10	-1.23864	0.000188776	-3.75216e-10	-1.19398	0.000190137	-3.75216e-10	-1.19375
62167089	chr11:62167089:C:G	4.74697e-18	-3.75216e-10	-1.23877	0.000181434	-3.75216e-10	-1.23365	0.000182711	-3.75216e-10	-1.23359
62167498	chr11:62167498:C:T	2.1118e-18	-2.04874	-2.74067e-10	7.25155e-05	-2.15074	-2.74067e-10	7.30185e-05	-2.15078	-2.74067e-10
62167963	chr11:62167963:C:T	4.74901e-18	-3.75216e-10	-1.23834	0.000191667	-3.75216e-10	-1.17878	0.000192971	-3.75216e-10	-1.17895
62168095	chr11:62168095:C:T	4.76482e-18	-3.75216e-10	-1.23502	0.000195431	-3.75216e-10	-1.15933	0.000196757	-3.75216e-10	-1.15952
62168195	chr11:62168195:G:C	5.49205e-18	-3.75216e-10	-1.09298	0.00018733	-3.75216e-10	-1.20167	0.000188543	-3.75216e-10	-1.20216
62168901	chr11:62168901:T:C	4.74197e-18	-3.75216e-10	-1.23983	0.000190528	-3.75216e-10	-1.18474	0.000191906	-3.75216e-10	-1.18449
62169376	chr11:62169376:A:G	4.84248e-18	-3.75216e-10	-1.21885	0.000204025	-3.75216e-10	-1.1163	0.000205769	-3.75216e-10	-1.11474
62169472	chr11:62169472:C:T	6.49323e-19	-2.00499	-1.22311	3.26105e-05	-1.73357	-1.21634	3.26217e-05	-1.74115	-1.21536
62169507	chr11:62169507:G:GC	8.94116e-18	-3.75216e-10	-0.605614	0.000395497	-3.75216e-10	-0.454396	0.000398052	-3.75216e-10	-0.45491
62169612	chr11:62169612:G:A	4.7433e-18	-3.75216e-10	-1.23955	0.000189856	-3.75216e-10	-1.18827	0.000191228	-3.75216e-10	-1.18803
62169713	chr11:62169713:T:C	7.03409e-19	-1.91038	-1.23771	2.58445e-05	-1.94881	-1.23363	2.60063e-05	-1.94957	-1.23358
62169860	chr11:62169860:T:A	9.29041e-18	-3.75216e-10	-0.567297	0.000413199	-3.75216e-10	-0.410611	0.000415863	-3.75216e-10	-0.411136
62170073	chr11:62170073:G:A	1.01464e-18	-1.78137	-1.00037	2.41413e-05	-2.14994	-1.10068	2.43505e-05	-2.14891	-1.10003
62170186	chr11:62170186:C:T	5.63819e-19	-2.12927	-1.24003	2.96578e-05	-1.80555	-1.23926	2.98766e-05	-1.80517	-1.23925
62170666	chr11:62170666:CTTG:C	5.38348e-18	-0.565869	-0.547076	3.68522e-05	-2.08997	-0.737658	3.72589e-05	-2.0874	-0.736199
62170878	chr11:62170878:C:T	7.29545e-19	-1.88023	-1.23139	2.64577e-05	-1.92279	-1.2362	2.66197e-05	-1.9236	-1.23624
62170972	chr11:62170972:TG:T	1.53174e-18	-1.9174	-0.452474	4.42985e-05	-2.06984	-0.573752	4.45815e-05	-2.06608	-0.578096
62170980	chr11:62170980:T:C	2.26793e-18	-1.97741	-2.74067e-10	7.27322e-05	-2.14776	-2.74067e-10	7.32629e-05	-2.14744	-2.74067e-10
62171176	chr11:62171176:A:G	1.45229e-18	-1.62191	-0.801227	2.98287e-05	-1.93896	-1.10011	2.99397e-05	-1.94061	-1.10169
62171257	chr11:62171257:C:T	2.00695e-17	-0.162873	0.365797	5.31042e-05	-2.01703	-0.445251	5.36711e-05	-2.01347	-0.445144
62171398	chr11:62171398:CT:C	4.89789e-18	-3.75216e-10	-1.20747	0.000183783	-3.75216e-10	-1.22078	0.00018505	-3.75216e-10	-1.22087
62171647	chr11:62171647:G:T	2.04088e-17	-0.111623	0.33131	5.66489e-05	-1.99254	-0.405129	5.73001e-05	-1.98868	-0.404506
62172314	chr11:62172314:G:A	4.97938e-18	-3.75216e-10	-1.19097	0.000180901	-3.75216e-10	-1.23659	0.000182137	-3.75216e-10	-1.23673
62173982	chr11:62173982:T:C	1.1277e-18	-1.65449	-1.0216	2.72242e-05	-2.04817	-1.08226	2.74598e-05	-2.04444	-1.08433
62174344	chr11:62174344:T:C	9.23046e-19	-1.7388	-1.13756	2.87115e-05	-1.84041	-1.23683	2.88707e-05	-1.84168	-1.23698
62174458	chr11:62174458:C:T	4.96956e-18	-0.87717	-0.315777	4.4852e-05	-1.93223	-0.698946	4.49772e-05	-1.93407	-0.701272
62174691	chr11:62174691:T:A	1.48983e-18	-1.81522	-0.582398	3.69064e-05	-2.1193	-0.70685	3.70992e-05	-2.11704	-0.710852
62175052	chr11:62175052:C:T	1.02569e-17	-3.75216e-10	-0.468326	0.00035063	-3.75216e-10	-0.57481	0.000352646	-3.75216e-10	-0.576028
62175069	chr11:62175069:G:T	1.60617e-18	-1.15822	-1.16421	2.70562e-05	-2.002	-1.13462	2.72192e-05	-2.00319	-1.13438
62175387	chr11:62175387:A:T	9.93171e-19	-2.06826	-0.734873	2.66945e-05	-2.15236	-0.997721	2.67431e-05	-2.15325	-1.00196
62175426	chr11:62175426:T:C	1.76043e-18	-1.05565	-1.17507	2.79203e-05	-1.95759	-1.14759	2.80835e-05	-1.95895	-1.14737
62175433	chr11:62175433:T:C	7.22224e-18	-0.819115	-2.74067e-10	0.000132771	-1.54591	-2.74067e-10	0.000133274	-1.54909	-2.74067e-10
62175520	chr11:62175520:C:T	9.45224e-19	-2.11205	-0.740564	2.7211e-05	-2.12996	-1.00096	2.72333e-05	-2.13188	-1.00517
62175558	chr11:62175558:A:G	5.26583e-18	-3.75216e-10	-1.13504	0.000193391	-3.75216e-10	-1.16983	0.000194704	-3.75216e-10	-1.17001
62175677	chr11:62175677:C:T	4.75561e-18	-3.75216e-10	-1.23695	0.000180262	-3.75216e-10	-1.24013	0.000181519	-3.75216e-10	-1.24013
62176031	chr11:62176031:A:C	8.6945e-19	-2.15875	-0.777422	5.15697e-05	-1.37133	-1.12027	5.12166e-05	-1.38281	-1.12262
62176044	chr11:62176044:G:A	6.87057e-18	-3.75216e-10	-0.869033	0.000282197	-3.75216e-10	-0.791935	0.000284354	-3.75216e-10	-0.791273
62176062	chr11:62176062:C:T	5.2091e-18	-3.75216e-10	-1.14587	0.000192599	-3.75216e-10	-1.17393	0.000193897	-3.75216e-10	-1.17416
62176346	chr11:62176346:G:A	8.84707e-19	-2.12904	-0.789743	2.68792e-05	-2.11147	-1.03171	2.68933e-05	-2.11395	-1.03566
62176373	chr11:62176373:C:T	8.83471e-19	-2.13698	-0.783194	2.73115e-05	-2.1	-1.02723	2.73168e-05	-2.10277	-1.03122
62176838	chr11:62176838:T:G	8.7952e-19	-2.13528	-0.789374	2.71234e-05	-2.10271	-1.03143	2.71315e-05	-2.10541	-1.03539
62176950	chr11:62176950:T:C	8.85535e-19	-2.13288	-0.784962	2.71003e-05	-2.10652	-1.02847	2.71102e-05	-2.10913	-1.03245
62176974	chr11:62176974:T:C	8.87078e-19	-2.12948	-0.786626	2.6948e-05	-2.11103	-1.0296	2.69612e-05	-2.11352	-1.03357
62177012	chr11:62177012:C:T	7.79362e-18	-3.75216e-10	-0.742974	0.000253369	-3.75216e-10	-0.899694	0.000254876	-3.75216e-10	-0.900715
62177847	chr11:62177847:C:T	5.74195e-18	-3.75216e-10	-1.04848	0.000248657	-3.75216e-10	-0.918464	0.000249521	-3.75216e-10	-0.921948
62178079	chr11:62178079:ACT:A	9.53529e-19	-2.13541	-0.708454	2.8445e-05	-2.10463	-0.981942	2.84395e-05	-2.10728	-0.98643
62178106	chr11:62178106:G:A	9.86632e-19	-2.13427	-0.675468	2.90687e-05	-2.10606	-0.958818	2.90583e-05	-2.10869	-0.963503
62178484	chr11:62178484:C:T	5.52787e-18	-3.75216e-10	-1.08648	0.000213235	-3.75216e-10	-1.07214	0.000214757	-3.75216e-10	-1.07198
62178816	chr11:62178816:T:C	5.08308e-18	-3.75216e-10	-1.17036	0.000188728	-3.75216e-10	-1.19423	0.00019001	-3.75216e-10	-1.19442
62179110	chr11:62179110:T:A	9.55833e-19	-2.15874	-0.682715	5.64349e-05	-1.33201	-1.06945	5.60069e-05	-1.34377	-1.07225
62179402	chr11:62179402:AT:A	9.50566e-19	-2.15807	-0.688903	5.81066e-05	-1.3	-1.07226	5.76542e-05	-1.31199	-1.07504
62179563	chr11:62179563:T:C	2.90243e-18	-1.73073	-2.74067e-10	8.75078e-05	-1.96281	-2.74067e-10	8.7938e-05	-1.96486	-2.74067e-10
62179665	chr11:62179665:A:T	2.5575e-18	-2.04664	0.189391	9.17448e-05	-2.06891	0.153379	9.23143e-05	-2.06947	0.153174
62179916	chr11:62179916:G:A	2.52035e-18	-2.06126	0.189378	9.05478e-05	-2.08219	0.153529	9.11138e-05	-2.08271	0.153325
62179920	chr11:62179920:G:A	1.00853e-18	-2.13844	-0.649345	2.97678e-05	-2.09981	-0.941301	2.97483e-05	-2.10259	-0.94613
62180211	chr11:62180211:T:A	1.3805e-17	-3.75216e-10	-0.171248	0.000596705	-3.75216e-10	-0.0431178	0.000601355	-3.75216e-10	-0.0423081
62180234	chr11:62180234:A:G	1.56186e-18	-1.13928	-1.21112	2.68153e-05	-1.9625	-1.18307	2.69761e-05	-1.96373	-1.18281
62180294	chr11:62180294:T:C	2.56329e-18	-2.04436	0.189378	9.19232e-05	-2.06712	0.153529	9.24934e-05	-2.06768	0.153325
62180398	chr11:62180398:T:C	2.68394e-18	-2.06205	0.253054	9.62494e-05	-2.08316	0.21556	9.68516e-05	-2.08367	0.215357
62180416	chr11:62180416:T:C	2.57404e-18	-2.05251	0.20171	9.24338e-05	-2.07426	0.166215	9.30092e-05	-2.0748	0.16601
62180669	chr11:62180669:G:A	1.25471e-18	-1.38526	-1.18411	2.96334e-05	-1.81171	-1.23393	2.97839e-05	-1.81398	-1.23354
62180948	chr11:62180948:G:T	2.52413e-18	-2.05199	0.181606	9.06071e-05	-2.07379	0.14578	9.11711e-05	-2.07433	0.145576
62181136	chr11:62181136:T:C	2.45257e-18	-2.04771	0.14857	8.80112e-05	-2.07032	0.11324	8.85582e-05	-2.07087	0.113039
62181148	chr11:62181148:C:T	2.40915e-18	-2.04549	0.12848	8.65285e-05	-2.06799	0.0939275	8.70661e-05	-2.06856	0.0937318
62181388	chr11:62181388:T:C	9.96733e-19	-2.14006	-0.659496	2.96479e-05	-2.09702	-0.948126	2.96283e-05	-2.09986	-0.952899
62181396	chr11:62181396:G:A	5.99228e-18	-3.75216e-10	-1.00581	0.000264786	-3.75216e-10	-0.855619	0.000265624	-3.75216e-10	-0.859409
62181754	chr11:62181754:T:C	2.65985e-18	-2.05248	0.234467	9.53959e-05	-2.07449	0.197985	9.59895e-05	-2.07503	0.197776
62181792	chr11:62181792:T:C	6.4052e-18	-3.75216e-10	-0.939169	0.000208972	-3.75216e-10	-1.09234	0.000210229	-3.75216e-10	-1.0933
62181807	chr11:62181807:G:A	2.43451e-18	-2.03231	0.125771	8.74676e-05	-2.05662	0.0933441	8.80075e-05	-2.05721	0.0931383
62181814	chr11:62181814:T:A	1.55748e-18	-1.12615	-1.22706	2.63519e-05	-1.95669	-1.20631	2.6508e-05	-1.95793	-1.20611
62181905	chr11:62181905:C:T	2.5315e-18	-2.06575	0.198278	9.1003e-05	-2.08616	0.162512	9.1573e-05	-2.08666	0.162306
62182277	chr11:62182277:C:G	2.38687e-18	-2.066	0.139709	8.59068e-05	-2.08624	0.104965	8.64456e-05	-2.08675	0.104769
62182544	chr11:62182544:C:A	6.71575e-18	-3.75216e-10	-0.891825	0.00024135	-3.75216e-10	-0.94829	0.000242923	-3.75216e-10	-0.948747
62182883	chr11:62182883:C:T	1.41705e-18	-1.97696	-0.470744	4.90735e-05	-2.01211	-0.529115	4.93582e-05	-2.01279	-0.5296
62183286	chr11:62183286:T:G	2.51411e-18	-2.05411	0.17975	9.01655e-05	-2.07606	0.143167	9.07276e-05	-2.0766	0.142966
62183430	chr11:62183430:G:T	2.65383e-18	-2.03866	0.218387	9.51179e-05	-2.06207	0.182646	9.57066e-05	-2.06265	0.182444
62183661	chr11:62183661:G:T	2.50079e-18	-2.05601	0.176335	8.98411e-05	-2.07755	0.141051	9.04017e-05	-2.07808	0.140851
62183855	chr11:62183855:C:T	1.38425e-18	-2.15439	-0.316733	8.18615e-05	-1.22473	-0.804779	8.10927e-05	-1.23721	-0.808686
62183975	chr11:62183975:C:T	2.53055e-18	-2.04401	0.176168	9.07806e-05	-2.06692	0.140831	9.13441e-05	-2.06749	0.140631
62184513	chr11:62184513:A:G	1.22822e-17	-0.984722	0.696596	4.14806e-05	-2.15742	-0.551894	4.17484e-05	-2.1571	-0.552735
62184518	chr11:62184518:C:T	2.42016e-18	-2.06113	0.148685	8.70554e-05	-2.0822	0.114204	8.75995e-05	-2.08272	0.113999
62184557	chr11:62184557:G:A	3.96257e-18	-0.90519	-0.514198	3.37704e-05	-2.14731	-0.767642	3.40858e-05	-2.14621	-0.766401
62184562	chr11:62184562:G:A	2.50674e-18	-2.0575	0.180208	9.00587e-05	-2.07898	0.144903	9.06211e-05	-2.07951	0.144703
62185021	chr11:62185021:C:G	9.26768e-18	-3.75216e-10	-0.569747	0.000293069	-3.75216e-10	-0.754134	0.000294751	-3.75216e-10	-0.755363
62185321	chr11:62185321:T:G	2.54374e-18	-2.04141	0.178766	9.12722e-05	-2.06421	0.143518	9.18378e-05	-2.06479	0.143318
62185459	chr11:62185459:G:A	5.05375e-18	-3.75216e-10	-1.17615	0.000183102	-3.75216e-10	-1.2245	0.000184336	-3.75216e-10	-1.22473
62185494	chr11:62185494:A:G	5.07408e-18	-3.75216e-10	-1.17213	0.00018858	-3.75216e-10	-1.19502	0.000189861	-3.75216e-10	-1.1952
62185948	chr11:62185948:T:C	1.68292e-18	-2.04826	-0.227489	6.12058e-05	-2.07065	-0.249645	6.15857e-05	-2.07121	-0.249854
62186000	chr11:62186000:C:T	5.12474e-18	-3.75216e-10	-1.1622	0.000190079	-3.75216e-10	-1.1871	0.000191367	-3.75216e-10	-1.1873
62186043	chr11:62186043:A:G	1.67208e-18	-2.06047	-0.221738	6.08913e-05	-2.08154	-0.24391	6.12714e-05	-2.08206	-0.244119
62186051	chr11:62186051:T:C	1.63302e-18	-1.98637	-0.319478	6.15839e-05	-2.0206	-0.293539	6.19809e-05	-2.02134	-0.293324
62186070	chr11:62186070:T:C	2.11013e-17	0.253054	-2.74067e-10	0.000331636	-0.630502	-2.74067e-10	0.000332523	-0.634784	-2.74067e-10
62186203	chr11:62186203:G:T	1.52852e-17	-3.75216e-10	-0.0693925	0.000753378	-3.75216e-10	0.190028	0.000760247	-3.75216e-10	0.192151
62186350	chr11:62186350:G:A	1.6779e-18	-2.04158	-0.237155	6.09892e-05	-2.06477	-0.259069	6.13667e-05	-2.06535	-0.259278
62186537	chr11:62186537:C:T	1.41618e-18	-1.20878	-1.23953	2.08128e-05	-2.15887	-1.24011	2.0959e-05	-2.15881	-1.24012
62186785	chr11:62186785:A:G	1.27195e-18	-2.15879	-0.396942	7.75227e-05	-1.36732	-0.716645	7.66469e-05	-1.37891	-0.723371
62187116	chr11:62187116:T:A	5.19861e-18	-3.75216e-10	-1.14789	0.000222494	-3.75216e-10	-1.02964	0.000224211	-3.75216e-10	-1.0289
62187157	chr11:62187157:A:G	1.55474e-17	-3.75216e-10	-0.0523885	0.000768133	-3.75216e-10	0.209422	0.000775152	-3.75216e-10	0.211567
62187715	chr11:62187715:A:G	6.49415e-18	-3.75216e-10	-0.925378	0.000211602	-3.75216e-10	-1.07983	0.00021287	-3.75216e-10	-1.08081
62188493	chr11:62188493:G:A	5.79361e-18	-3.75216e-10	-1.03952	0.000232694	-3.75216e-10	-0.984814	0.00023444	-3.75216e-10	-0.984292
62188538	chr11:62188538:C:T	1.37568e-18	-1.24813	-1.2292	2.49447e-05	-2.0075	-1.21038	2.50962e-05	-2.00858	-1.2102
62188801	chr11:62188801:G:A	7.43991e-19	-1.95205	-1.13995	2.4204e-05	-2.01281	-1.23521	2.43463e-05	-2.01372	-1.23539
62188956	chr11:62188956:A:C	2.96435e-18	-0.856682	-0.852941	2.90233e-05	-2.09495	-0.971493	2.92149e-05	-2.09272	-0.974091
62189041	chr11:62189041:AAGC:A	2.99297e-18	-1.07946	-0.62055	3.39131e-05	-2.1324	-0.778344	3.40806e-05	-2.13094	-0.781823
62189066	chr11:62189066:G:A	2.79397e-18	-1.76882	-2.74067e-10	0.000110463	-1.72986	-2.74067e-10	0.000110823	-1.73355	-2.74067e-10
62189123	chr11:62189123:G:A	1.89415e-18	-2.15751	-2.74067e-10	7.54516e-05	-2.11105	-2.74067e-10	7.60066e-05	-2.11067	-2.74067e-10
62189387	chr11:62189387:G:A	2.6825e-17	-3.75216e-10	0.493055	0.00146557	-3.75216e-10	0.855459	0.00148095	-3.75216e-10	0.858948
62189437	chr11:62189437:T:A	3.765e-18	-1.47053	-2.74067e-10	7.41665e-05	-2.12823	-2.74067e-10	7.46254e-05	-2.12901	-2.74067e-10
62189598	chr11:62189598:G:A	1.58991e-18	-1.20058	-1.13203	2.87877e-05	-1.98814	-1.08645	2.89659e-05	-1.98929	-1.08609
62189665	chr11:62189665:G:T	1.71418e-18	-1.83982	-0.417526	3.37361e-05	-2.07606	-0.839914	3.38547e-05	-2.0771	-0.842315
62189768	chr11:62189768:C:T	4.74128e-18	-3.75216e-10	-1.23997	0.000180335	-3.75216e-10	-1.23972	0.000181597	-3.75216e-10	-1.2397
62190003	chr11:62190003:G:A	6.56871e-18	-3.75216e-10	-0.913962	0.000240681	-3.75216e-10	-0.951069	0.000242347	-3.75216e-10	-0.951122
62190061	chr11:62190061:G:T	1.46116e-18	-1.2041	-1.21295	2.10465e-05	-2.14768	-1.24013	2.12134e-05	-2.14672	-1.24014
62190067	chr11:62190067:A:T	1.52853e-18	-1.19734	-1.17464	2.75113e-05	-1.98536	-1.13458	2.76808e-05	-1.9865	-1.13425
62190149	chr11:62190149:G:A	7.74298e-19	-2.15822	-0.893862	2.78287e-05	-2.03781	-1.07066	2.78231e-05	-2.04181	-1.07381
62190511	chr11:62190511:C:G	4.85324e-18	-3.75216e-10	-1.21663	0.000191581	-3.75216e-10	-1.17923	0.000192989	-3.75216e-10	-1.17886
62190544	chr11:62190544:T:G	7.62294e-18	-3.75216e-10	-0.765117	0.000235042	-3.75216e-10	-0.974775	0.000236391	-3.75216e-10	-0.976007
62190571	chr11:62190571:G:A	1.30934e-18	-1.38216	-1.1446	2.64179e-05	-2.05682	-1.10368	2.65879e-05	-2.0577	-1.10333
62190719	chr11:62190719:T:G	2.49796e-18	-1.5768	-0.304009	4.32066e-05	-1.92207	-0.746476	4.33171e-05	-1.92382	-0.749127
62191256	chr11:62191256:A:G	5.14108e-18	-3.75216e-10	-1.15902	0.00020875	-3.75216e-10	-1.0934	0.000210328	-3.75216e-10	-1.09283
62191371	chr11:62191371:A:C	4.87382e-18	-3.75216e-10	-1.2124	0.00018306	-3.75216e-10	-1.22473	0.000184317	-3.75216e-10	-1.22483
62191591	chr11:62191591:A:G	4.76304e-18	-3.75216e-10	-1.23539	0.000185721	-3.75216e-10	-1.21029	0.000187068	-3.75216e-10	-1.21002
62192164	chr11:62192164:C:T	1.92274e-17	-3.75216e-10	0.160058	0.000946277	-3.75216e-10	0.417995	0.000955027	-3.75216e-10	0.420247
62192796	chr11:62192796:C:T	1.26929e-18	-1.33753	-1.22029	2.34503e-05	-2.07516	-1.2045	2.36012e-05	-2.0759	-1.20429
62193291	chr11:62193291:T:TC	1.11747e-17	-0.952918	0.570287	0.000219517	-1.15664	0.113532	0.000219288	-1.1616	0.110494
62193475	chr11:62193475:C:A	2.20542e-17	-3.75216e-10	0.297222	0.00109469	-3.75216e-10	0.563691	0.00110481	-3.75216e-10	0.565933
62193507	chr11:62193507:A:C	2.18558e-18	-2.0144	-2.74067e-10	0.00010546	-1.77621	-2.74067e-10	0.000105723	-1.78067	-2.74067e-10
62194302	chr11:62194302:T:C	1.16535e-17	-3.75216e-10	-0.340677	0.000398369	-3.75216e-10	-0.447162	0.000400597	-3.75216e-10	-0.448538
62194308	chr11:62194308:T:G	1.258e-17	-3.75216e-10	-0.264168	0.000425229	-3.75216e-10	-0.381912	0.000427576	-3.75216e-10	-0.383361
62194403	chr11:62194403:G:C	9.93318e-19	-1.80538	-0.997603	5.16707e-05	-1.43229	-1.05736	5.13663e-05	-1.443	-1.05951
62194454	chr11:62194454:T:C	1.11143e-18	-2.1092	-0.581428	4.27861e-05	-2.1473	-0.53103	4.30909e-05	-2.14758	-0.5306
62194466	chr11:62194466:G:A	1.88581e-17	0.140662	-2.74067e-10	0.000421308	-0.391176	-2.74067e-10	0.000422729	-0.394762	-2.74067e-10
62194649	chr11:62194649:A:C	1.05931e-18	-2.15399	-0.584668	9.96343e-05	-1.32231	-0.510725	9.87505e-05	-1.33545	-0.513449
62195129	chr11:62195129:A:G	9.5809e-18	-3.75216e-10	-0.536508	0.000288548	-3.75216e-10	-0.769679	0.000290138	-3.75216e-10	-0.771137
62195165	chr11:62195165:C:T	6.00861e-18	-3.75216e-10	-1.00309	0.000215245	-3.75216e-10	-1.06276	0.000216287	-3.75216e-10	-1.06489
62195501	chr11:62195501:A:G	4.45459e-18	-1.30234	-2.74067e-10	9.38808e-05	-1.89251	-2.74067e-10	9.46994e-05	-1.89079	-2.74067e-10
62196143	chr11:62196143:A:G	8.6712e-19	-1.72954	-1.20932	2.38465e-05	-2.05786	-1.20505	2.3945e-05	-2.06143	-1.20431
62196160	chr11:62196160:A:G	8.35649e-19	-1.75836	-1.21746	2.39882e-05	-2.04241	-1.21457	2.40782e-05	-2.04625	-1.21394
62196164	chr11:62196164:G:C	1.11674e-17	-3.75216e-10	-0.383284	0.000381563	-3.75216e-10	-0.490264	0.000383728	-3.75216e-10	-0.491558
62196240	chr11:62196240:C:T	5.35344e-18	-3.75216e-10	-1.11854	0.000189893	-3.75216e-10	-1.18808	0.000191173	-3.75216e-10	-1.18831
62196390	chr11:62196390:T:C	6.00727e-18	-3.75216e-10	-1.00331	0.000201191	-3.75216e-10	-1.13029	0.000202451	-3.75216e-10	-1.13099
62196513	chr11:62196513:C:T	2.26197e-17	-3.75216e-10	0.322542	0.00115908	-3.75216e-10	0.620844	0.00117099	-3.75216e-10	0.624115
62196836	chr11:62196836:G:A	1.56471e-18	-2.10961	-0.238964	0.000154416	-0.872625	-0.522263	0.000151972	-0.888267	-0.529532
62196953	chr11:62196953:C:T	4.1992e-17	0.941199	-2.74067e-10	0.000835803	0.293853	-2.74067e-10	0.00083805	0.289584	-2.74067e-10
62197249	chr11:62197249:G:A	9.14295e-18	-2.15861	1.57531	0.000541283	-1.44312	1.30253	0.000543521	-1.44344	1.30002
62197516	chr11:62197516:G:A	1.05005e-17	-2.15357	1.70871	0.00070669	-1.33689	1.46294	0.000709596	-1.33719	1.46039
62197522	chr11:62197522:C:T	8.68927e-18	-3.75216e-10	-0.63419	0.000277288	-3.75216e-10	-0.809483	0.000278899	-3.75216e-10	-0.810642
62197591	chr11:62197591:T:A	9.69953e-18	-2.15856	1.63436	0.000574192	-1.44143	1.35985	0.000576546	-1.44175	1.35731
62197879	chr11:62197879:C:T	1.63019e-18	-2.12219	-0.185397	0.000151396	-0.939457	-0.475183	0.000149027	-0.954692	-0.482671
62197926	chr11:62197926:A:G	1.61745e-18	-2.12783	-0.187601	0.000145886	-0.97389	-0.477824	0.000143636	-0.988906	-0.485303
62198151	chr11:62198151:G:A	8.56087e-19	-2.08879	-0.862869	8.85547e-05	-0.793527	-1.15739	8.75835e-05	-0.809516	-1.15938
62198549	chr11:62198549:C:G	6.8229e-18	-1.3029	0.426905	0.000187311	-1.34777	0.146	0.000187709	-1.35059	0.143991
62198714	chr11:62198714:C:T	9.03664e-18	-3.75216e-10	-0.594992	0.000286739	-3.75216e-10	-0.775968	0.000288394	-3.75216e-10	-0.777167
62198864	chr11:62198864:TG:T	1.70513e-17	-3.75216e-10	0.0399461	0.000856505	-3.75216e-10	0.31832	0.000865092	-3.75216e-10	0.321343
62198916	chr11:62198916:G:A	1.6759e-18	-2.12734	-0.152592	0.000151698	-0.968977	-0.443673	0.000149347	-0.984021	-0.451198
62199157	chr11:62199157:T:A	4.82116e-18	-2.14993	0.926669	0.000513488	-1.23572	1.04241	0.000517039	-1.23571	1.04234
62199571	chr11:62199571:T:A	1.00641e-17	-3.75216e-10	-0.487302	0.000310877	-3.75216e-10	-0.695143	0.000312568	-3.75216e-10	-0.696669
62199831	chr11:62199831:A:T	1.03327e-17	-3.75216e-10	-0.460963	0.000316594	-3.75216e-10	-0.67692	0.000318304	-3.75216e-10	-0.678485
62199881	chr11:62199881:A:C	1.55569e-18	-1.49834	-0.856019	3.08097e-05	-2.12777	-0.878945	3.10353e-05	-2.12971	-0.876656
62200291	chr11:62200291:C:A	5.66408e-18	-3.75216e-10	-1.06213	0.000192907	-3.75216e-10	-1.17233	0.000194148	-3.75216e-10	-1.17287
62200412	chr11:62200412:G:T	9.44299e-18	-1.16811	0.617104	0.000262937	-1.21031	0.347686	0.000263403	-1.21334	0.345528
62200869	chr11:62200869:A:T	2.58254e-18	-1.25507	-0.592437	9.25599e-05	-1.27014	-0.636539	9.29206e-05	-1.27288	-0.636867
62200900	chr11:62200900:G:A	9.29314e-18	-3.75216e-10	-0.567003	0.00029086	-3.75216e-10	-0.761697	0.000292473	-3.75216e-10	-0.76312
62201042	chr11:62201042:T:C	1.01354e-17	-1.18805	0.707803	3.94364e-05	-2.15182	-0.608034	3.96561e-05	-2.15253	-0.608719
62201320	chr11:62201320:A:G	5.7508e-18	-3.75216e-10	-1.04694	0.000210659	-3.75216e-10	-1.0843	0.000212074	-3.75216e-10	-1.08456
62201321	chr11:62201321:A:C	6.06957e-19	-2.13361	-1.16197	2.08335e-05	-2.15879	-1.23919	2.09765e-05	-2.15882	-1.23927
62201539	chr11:62201539:G:A	1.48853e-18	-1.53004	-0.868452	3.06445e-05	-2.12101	-0.891079	3.08614e-05	-2.12316	-0.888829
62201583	chr11:62201583:C:A	4.89541e-18	-3.75216e-10	-1.20798	0.000187594	-3.75216e-10	-1.20026	0.00018892	-3.75216e-10	-1.20017
62201624	chr11:62201624:C:T	4.74822e-18	-3.75216e-10	-1.23851	0.000185303	-3.75216e-10	-1.21255	0.000186656	-3.75216e-10	-1.21223
62201774	chr11:62201774:T:C	1.55374e-18	-1.47501	-0.880606	2.99317e-05	-2.1331	-0.902518	3.01541e-05	-2.13487	-0.900303
62201958	chr11:62201958:A:G	1.49045e-18	-1.53409	-0.863114	3.08405e-05	-2.12003	-0.885678	3.10586e-05	-2.12221	-0.88341
62202064	chr11:62202064:G:T	1.29344e-17	-2.15193	1.91555	0.000885702	-1.31737	1.66921	0.00088913	-1.31767	1.66642
62202329	chr11:62202329:A:G	4.74575e-18	-3.75216e-10	-1.23903	0.000185097	-3.75216e-10	-1.21366	0.000186448	-3.75216e-10	-1.21334
62203062	chr11:62203062:G:A	2.90618e-18	-1.72944	-2.74067e-10	0.000108746	-1.74552	-2.74067e-10	0.000109333	-1.7471	-2.74067e-10
62203574	chr11:62203574:C:G	8.74697e-18	-3.75216e-10	-0.627572	0.000420386	-3.75216e-10	-0.393366	0.000420929	-3.75216e-10	-0.399029
62203655	chr11:62203655:G:A	2.23001e-18	-2.12255	0.128271	0.000198284	-0.935284	-0.209555	0.000194908	-0.950517	-0.218449
62203852	chr11:62203852:C:T	5.97265e-18	-3.75216e-10	-1.00909	0.000200655	-3.75216e-10	-1.13295	0.000201918	-3.75216e-10	-1.13363
62203942	chr11:62203942:G:A	8.27824e-18	-1.10671	0.424059	0.000229372	-1.1534	0.154205	0.000229775	-1.15655	0.152163
62204065	chr11:62204065:C:T	7.32915e-18	-1.15957	0.355153	0.000204466	-1.20185	0.0877141	0.000204852	-1.20492	0.085713
62204126	chr11:62204126:C:G	1.84635e-18	-1.32535	-0.857721	2.99542e-05	-2.15358	-0.881289	3.02086e-05	-2.15436	-0.879003
62204152	chr11:62204152:C:T	7.79613e-18	-3.75216e-10	-0.742652	0.000353492	-3.75216e-10	-0.566679	0.000356675	-3.75216e-10	-0.564669
62204373	chr11:62204373:C:T	1.59278e-17	-3.75216e-10	-0.0282166	0.000794432	-3.75216e-10	0.243088	0.000802349	-3.75216e-10	0.246051
62204379	chr11:62204379:G:A	9.24978e-18	-0.995308	0.423628	4.08819e-05	-2.15861	-0.565244	4.1177e-05	-2.15841	-0.565204
62204391	chr11:62204391:G:A	1.91052e-18	-0.961365	-1.18754	2.69226e-05	-1.97894	-1.16263	2.70761e-05	-1.98031	-1.16253
62204785	chr11:62204785:C:T	6.76316e-18	-3.75216e-10	-0.884789	0.000281086	-3.75216e-10	-0.795879	0.000283223	-3.75216e-10	-0.795257
62205291	chr11:62205291:C:T	4.74594e-18	-3.75216e-10	-1.23899	0.000184926	-3.75216e-10	-1.21458	0.000186274	-3.75216e-10	-1.21428
62205328	chr11:62205328:G:A	3.79037e-18	-1.46382	-2.74067e-10	8.60031e-05	-1.98016	-2.74067e-10	8.67255e-05	-1.97875	-2.74067e-10
62205439	chr11:62205439:T:C	6.85183e-19	-1.94385	-1.2305	2.25314e-05	-2.10581	-1.21382	2.26845e-05	-2.10665	-1.21316
62205611	chr11:62205611:A:G	8.08108e-18	-3.75216e-10	-0.706754	0.000357256	-3.75216e-10	-0.556087	0.000360243	-3.75216e-10	-0.554713
62205830	chr11:62205830:C:G	1.06675e-17	-3.75216e-10	-0.429078	0.000327515	-3.75216e-10	-0.643006	0.000329275	-3.75216e-10	-0.644599
62206034	chr11:62206034:AGG:A	5.22925e-18	-3.75216e-10	-1.14201	0.000186159	-3.75216e-10	-1.20794	0.000187391	-3.75216e-10	-1.20829
62206039	chr11:62206039:ATT:A	5.25402e-18	-3.75216e-10	-1.13729	0.000186665	-3.75216e-10	-1.20522	0.000187898	-3.75216e-10	-1.20559
62206134	chr11:62206134:A:G	2.45819e-18	-1.89686	-2.74067e-10	8.52588e-05	-1.98885	-2.74067e-10	8.60307e-05	-1.98679	-2.74067e-10
62206286	chr11:62206286:C:A	5.30299e-18	-3.75216e-10	-1.12801	0.000187851	-3.75216e-10	-1.19889	0.000189086	-3.75216e-10	-1.19929
62206336	chr11:62206336:C:T	5.15774e-18	-3.75216e-10	-1.15578	0.000192404	-3.75216e-10	-1.17494	0.000193743	-3.75216e-10	-1.17496
62206585	chr11:62206585:G:A	1.0616e-17	-3.75216e-10	-0.433914	0.000326392	-3.75216e-10	-0.646442	0.000328147	-3.75216e-10	-0.64803
62206623	chr11:62206623:G:A	1.9632e-17	-3.75216e-10	0.180884	0.00100417	-3.75216e-10	0.477374	0.00101446	-3.75216e-10	0.48062
62206777	chr11:62206777:G:A	2.03134e-18	-2.08758	-2.74067e-10	9.08221e-05	-1.92564	-2.74067e-10	9.12795e-05	-1.92757	-2.74067e-10
62207011	chr11:62207011:G:A	1.04932e-17	-3.75216e-10	-0.44555	0.000322956	-3.75216e-10	-0.657023	0.000324697	-3.75216e-10	-0.658599
62207012	chr11:62207012:C:A	1.02882e-17	-3.75216e-10	-0.465285	0.000317567	-3.75216e-10	-0.67385	0.000319287	-3.75216e-10	-0.675402
62207095	chr11:62207095:G:A	5.34808e-18	-3.75216e-10	-1.11954	0.0001962	-3.75216e-10	-1.15541	0.00019753	-3.75216e-10	-1.1556
62207199	chr11:62207199:T:C	1.45664e-18	-1.76362	-0.656529	3.37265e-05	-1.98733	-0.928926	3.3863e-05	-1.98865	-0.930519
62207627	chr11:62207627:T:C	1.05363e-17	-3.75216e-10	-0.441453	0.0003241	-3.75216e-10	-0.653488	0.000325845	-3.75216e-10	-0.655071
62207659	chr11:62207659:G:A	2.05579e-17	-3.75216e-10	0.226965	0.000670087	-3.75216e-10	0.0728674	0.000670616	-3.75216e-10	0.0667042
62207692	chr11:62207692:A:C	1.0301e-17	-3.75216e-10	-0.464035	0.000317895	-3.75216e-10	-0.672819	0.000319615	-3.75216e-10	-0.674375
62208040	chr11:62208040:G:A	5.53874e-18	-3.75216e-10	-1.08451	0.000220927	-3.75216e-10	-1.03671	0.000222522	-3.75216e-10	-1.03647
62208207	chr11:62208207:A:T	4.74849e-18	-3.75216e-10	-1.23845	0.000185536	-3.75216e-10	-1.21129	0.000186893	-3.75216e-10	-1.21095
62208209	chr11:62208209:A:G	6.07843e-18	-3.75216e-10	-0.991533	0.000201795	-3.75216e-10	-1.12729	0.000203048	-3.75216e-10	-1.12805
62208283	chr11:62208283:C:G	1.34025e-18	-1.50479	-0.998627	4.80413e-05	-1.69356	-0.868917	4.79769e-05	-1.70024	-0.870533
62208729	chr11:62208729:G:A	8.29113e-18	-3.75216e-10	-0.681094	0.000291105	-3.75216e-10	-0.760857	0.000292958	-3.75216e-10	-0.761462
62209149	chr11:62209149:A:G	1.65002e-18	-1.75871	-0.536783	3.70269e-05	-1.98336	-0.83954	3.71676e-05	-1.98469	-0.841364
62209320	chr11:62209320:C:G	1.21612e-18	-1.36406	-1.23655	3.1275e-05	-1.77823	-1.21349	3.13013e-05	-1.78413	-1.2137
62209427	chr11:62209427:AC:A	8.46817e-18	-3.75216e-10	-0.659966	0.000297229	-3.75216e-10	-0.740037	0.000299117	-3.75216e-10	-0.740656
62209591	chr11:62209591:A:G	1.12761e-17	-3.75216e-10	-0.37359	0.000331131	-3.75216e-10	-0.632025	0.000332906	-3.75216e-10	-0.633632
62209706	chr11:62209706:A:T	7.46439e-18	-3.75216e-10	-0.786135	0.000245466	-3.75216e-10	-0.93138	0.000246913	-3.75216e-10	-0.932455
62209825	chr11:62209825:C:T	1.6085e-18	-1.13048	-1.1905	2.13201e-05	-2.15792	-1.21697	2.14677e-05	-2.1581	-1.21684
62209895	chr11:62209895:A:G	1.99107e-18	-1.80097	-0.306638	4.24951e-05	-2.01861	-0.66654	4.26428e-05	-2.01984	-0.668796
62210120	chr11:62210120:T:C	1.43464e-17	-3.75216e-10	-0.132783	0.000404836	-3.75216e-10	-0.431059	0.000406902	-3.75216e-10	-0.43292
62210408	chr11:62210408:T:C	4.7655e-18	-3.75216e-10	-1.23488	0.000180667	-3.75216e-10	-1.23788	0.000181936	-3.75216e-10	-1.23784
62210870	chr11:62210870:C:T	4.90604e-18	-3.75216e-10	-1.20581	0.00018101	-3.75216e-10	-1.23599	0.000182261	-3.75216e-10	-1.23605
62211023	chr11:62211023:A:G	7.4851e-19	-1.9449	-1.14105	4.85045e-05	-1.36471	-1.18817	4.87451e-05	-1.36631	-1.18858
62211049	chr11:62211049:G:A	1.48718e-17	-3.75216e-10	-0.0968105	0.000772278	-3.75216e-10	0.214805	0.000780055	-3.75216e-10	0.217872
62211463	chr11:62211463:G:T	5.952e-19	-2.15887	-1.15627	5.62504e-05	-1.17518	-1.22954	5.59317e-05	-1.18764	-1.22973
62211872	chr11:62211872:G:T	4.55778e-17	-3.75216e-10	1.02314	0.000964137	-3.75216e-10	0.436693	0.000967067	-3.75216e-10	0.432775
62212047	chr11:62212047:G:A	5.5175e-18	-3.75216e-10	-1.08835	0.000217395	-3.75216e-10	-1.05283	0.000218931	-3.75216e-10	-1.05274
62212646	chr11:62212646:A:C	4.84276e-18	-3.75216e-10	-1.2188	0.000193321	-3.75216e-10	-1.17019	0.000194769	-3.75216e-10	-1.16968
62212839	chr11:62212839:G:C	5.64173e-18	-1.06609	-2.74067e-10	0.000114088	-1.69757	-2.74067e-10	0.000114556	-1.70043	-2.74067e-10
62213393	chr11:62213393:G:C	4.80214e-18	-3.75216e-10	-1.22722	0.00018961	-3.75216e-10	-1.18957	0.000191009	-3.75216e-10	-1.18917
62213591	chr11:62213591:G:C	9.15398e-18	-3.75216e-10	-0.582091	0.000310446	-3.75216e-10	-0.696529	0.000312338	-3.75216e-10	-0.697407
62213969	chr11:62213969:AG:A	2.35398e-18	-1.94017	-2.74067e-10	8.90909e-05	-1.94488	-2.74067e-10	8.96964e-05	-1.94506	-2.74067e-10
62214019	chr11:62214019:G:A	7.42018e-18	-3.75216e-10	-0.792077	0.000310303	-3.75216e-10	-0.69699	0.000312669	-3.75216e-10	-0.696348
62214174	chr11:62214174:C:G	3.15087e-18	-0.868583	-0.780016	7.59098e-05	-0.928357	-1.17664	7.56566e-05	-0.937691	-1.1776
62214379	chr11:62214379:A:T	4.76946e-18	-3.75216e-10	-1.23405	0.000186293	-3.75216e-10	-1.20722	0.00018765	-3.75216e-10	-1.20692
62214668	chr11:62214668:G:A	5.74498e-18	-3.75216e-10	-1.04795	0.00020877	-3.75216e-10	-1.09331	0.00021017	-3.75216e-10	-1.09357
62214801	chr11:62214801:C:T	9.75586e-19	-1.63731	-1.18369	6.63416e-05	-1.16381	-1.07591	6.6282e-05	-1.17335	-1.07422
62214945	chr11:62214945:C:T	1.04567e-17	-3.75216e-10	-0.449033	0.000512736	-3.75216e-10	-0.194779	0.000513006	-3.75216e-10	-0.201206
62214946	chr11:62214946:G:A	1.60737e-18	-1.09533	-1.22635	2.84639e-05	-1.87013	-1.21577	2.85956e-05	-1.87266	-1.21558
62216291	chr11:62216291:C:T	5.00987e-18	-3.75216e-10	-1.18487	0.000206225	-3.75216e-10	-1.10557	0.000207761	-3.75216e-10	-1.1051
62216387	chr11:62216387:G:A	3.43706e-18	-2.09516	0.533495	9.80794e-05	-1.65909	-0.189678	9.74883e-05	-1.66629	-0.195468
62216580	chr11:62216580:G:A	2.9887e-18	-1.70144	-2.74067e-10	0.000122054	-1.63007	-2.74067e-10	0.000122599	-1.63258	-2.74067e-10
62216781	chr11:62216781:A:T	1.46542e-17	-3.75216e-10	-0.111552	0.000917398	-3.75216e-10	0.387002	0.00092243	-3.75216e-10	0.385519
62216880	chr11:62216880:T:C	1.42231e-17	-3.75216e-10	-0.141411	0.000885105	-3.75216e-10	0.351166	0.000889974	-3.75216e-10	0.349699
62217087	chr11:62217087:A:G	6.04521e-19	-2.07824	-1.22136	3.36598e-05	-1.6785	-1.23974	3.36599e-05	-1.6854	-1.23978
62217305	chr11:62217305:T:C	1.18547e-18	-2.1045	-0.521638	5.91056e-05	-2.07289	-0.282323	5.93749e-05	-2.07466	-0.282964
62217416	chr11:62217416:C:T	9.13638e-18	-3.75216e-10	-0.584015	0.000514406	-3.75216e-10	-0.191526	0.000517371	-3.75216e-10	-0.192732
62217518	chr11:62217518:GA:G	1.40666e-17	-3.75216e-10	-0.152477	0.000874777	-3.75216e-10	0.339429	0.000879607	-3.75216e-10	0.337982
62217971	chr11:62217971:G:A	1.46715e-17	-3.75216e-10	-0.110374	0.000918634	-3.75216e-10	0.388348	0.000923674	-3.75216e-10	0.386866
62218286	chr11:62218286:C:T	2.73662e-17	-3.75216e-10	0.513029	0.00132649	-3.75216e-10	0.75575	0.00134069	-3.75216e-10	0.759451
62218378	chr11:62218378:AT:A	1.47373e-17	-3.75216e-10	-0.105901	0.000923876	-3.75216e-10	0.394038	0.000928942	-3.75216e-10	0.392554
62218472	chr11:62218472:A:G	1.43347e-17	-3.75216e-10	-0.133599	0.000893551	-3.75216e-10	0.360664	0.000898465	-3.75216e-10	0.359195
62218515	chr11:62218515:A:C	2.84045e-17	-3.75216e-10	0.550269	0.00136782	-3.75216e-10	0.786432	0.00138248	-3.75216e-10	0.790145
62219026	chr11:62219026:A:G	1.48526e-17	-3.75216e-10	-0.0981062	0.000932568	-3.75216e-10	0.403403	0.000937676	-3.75216e-10	0.401912
62219036	chr11:62219036:T:C	1.4371e-17	-3.75216e-10	-0.131067	0.000896432	-3.75216e-10	0.363883	0.000901358	-3.75216e-10	0.36241
62219072	chr11:62219072:A:G	1.48508e-17	-3.75216e-10	-0.098227	0.000932335	-3.75216e-10	0.403152	0.000937443	-3.75216e-10	0.401663
62219178	chr11:62219178:A:G	1.46407e-17	-3.75216e-10	-0.112472	0.00091653	-3.75216e-10	0.386055	0.000921559	-3.75216e-10	0.384574
62219741	chr11:62219741:A:G	1.46457e-17	-3.75216e-10	-0.112134	0.000917077	-3.75216e-10	0.386652	0.000922109	-3.75216e-10	0.38517
62219906	chr11:62219906:CCAAA:C	5.03773e-18	-3.75216e-10	-1.17932	0.000187289	-3.75216e-10	-1.20189	0.000188568	-3.75216e-10	-1.20203
62219984	chr11:62219984:T:C	1.44552e-17	-3.75216e-10	-0.125223	0.000902626	-3.75216e-10	0.370769	0.000907586	-3.75216e-10	0.369295
62220059	chr11:62220059:A:C	1.46087e-17	-3.75216e-10	-0.114661	0.000914173	-3.75216e-10	0.38348	0.000919188	-3.75216e-10	0.381998
62220178	chr11:62220178:A:G	4.88724e-18	-3.75216e-10	-1.20965	0.00018819	-3.75216e-10	-1.19709	0.000189522	-3.75216e-10	-1.19699
62220262	chr11:62220262:A:C	1.41797e-17	-3.75216e-10	-0.144467	0.000881659	-3.75216e-10	0.347265	0.000886508	-3.75216e-10	0.345797
62220417	chr11:62220417:CA:C	2.20342e-18	-2.00627	-2.74067e-10	0.000112735	-1.7095	-2.74067e-10	0.000113005	-1.71406	-2.74067e-10
62220712	chr11:62220712:C:T	1.41877e-17	-3.75216e-10	-0.143901	0.000882034	-3.75216e-10	0.347691	0.000886884	-3.75216e-10	0.346221
62220727	chr11:62220727:T:C	1.48383e-17	-3.75216e-10	-0.0990654	0.000930852	-3.75216e-10	0.40156	0.000935947	-3.75216e-10	0.400066
62220987	chr11:62220987:G:A	1.46085e-17	-3.75216e-10	-0.114677	0.000913542	-3.75216e-10	0.382789	0.00091855	-3.75216e-10	0.381304
62221122	chr11:62221122:A:C	1.46542e-17	-3.75216e-10	-0.111555	0.0009169	-3.75216e-10	0.386459	0.000921924	-3.75216e-10	0.38497
62221287	chr11:62221287:C:T	6.96267e-19	-2.11197	-1.04633	5.11868e-05	-1.49013	-1.00893	5.12219e-05	-1.49583	-1.00949
62221300	chr11:62221300:A:T	6.9074e-19	-2.11447	-1.0518	5.13557e-05	-1.48085	-1.01491	5.13893e-05	-1.4866	-1.01547
62221654	chr11:62221654:A:G	1.44085e-17	-3.75216e-10	-0.128459	0.000899145	-3.75216e-10	0.366904	0.000904085	-3.75216e-10	0.36543
62221849	chr11:62221849:A:G	6.67213e-19	-2.09222	-1.10871	4.34324e-05	-1.57025	-1.09309	4.34794e-05	-1.57563	-1.09358
62222095	chr11:62222095:G:A	1.71089e-17	-3.75216e-10	0.0433176	0.0011037	-3.75216e-10	0.571887	0.00110966	-3.75216e-10	0.570313
62222233	chr11:62222233:A:G	1.4572e-17	-3.75216e-10	-0.11718	0.000910831	-3.75216e-10	0.379818	0.000915826	-3.75216e-10	0.378333
62222917	chr11:62222917:C:T	2.87905e-17	-3.75216e-10	0.563766	0.00105831	-3.75216e-10	0.529886	0.001065	-3.75216e-10	0.529238
62223088	chr11:62223088:C:T	1.43064e-17	-3.75216e-10	-0.13557	0.00089092	-3.75216e-10	0.357715	0.000895815	-3.75216e-10	0.356241
62223179	chr11:62223179:G:A	2.04689e-18	-2.07996	-2.74067e-10	7.7e-05	-2.09073	-2.74067e-10	7.75691e-05	-2.09032	-2.74067e-10
62223344	chr11:62223344:T:C	1.49083e-17	-3.75216e-10	-0.094363	0.00093653	-3.75216e-10	0.407642	0.000941657	-3.75216e-10	0.406148
62223467	chr11:62223467:C:T	5.98353e-18	-0.677882	-0.329386	2.43784e-05	-2.15516	-1.08568	2.45609e-05	-2.15452	-1.08582
62223646	chr11:62223646:G:A	1.44989e-17	-3.75216e-10	-0.122209	0.000905787	-3.75216e-10	0.374264	0.00091076	-3.75216e-10	0.372786
62223761	chr11:62223761:G:A	1.48489e-17	-3.75216e-10	-0.0983542	0.000930579	-3.75216e-10	0.401267	0.000935673	-3.75216e-10	0.399773
62223934	chr11:62223934:C:T	1.45318e-17	-3.75216e-10	-0.119941	0.000907775	-3.75216e-10	0.376457	0.000912753	-3.75216e-10	0.374973
62224009	chr11:62224009:G:T	1.41745e-17	-3.75216e-10	-0.144838	0.000881002	-3.75216e-10	0.34652	0.000885845	-3.75216e-10	0.345049
62224343	chr11:62224343:A:G	2.08271e-18	-2.06261	-2.74067e-10	0.00012776	-1.58438	-2.74067e-10	0.000128022	-1.58929	-2.74067e-10
62224419	chr11:62224419:A:G	5.76173e-19	-2.1176	-1.23003	3.85375e-05	-1.57671	-1.2062	3.86045e-05	-1.58225	-1.20587
62224773	chr11:62224773:G:A	5.85237e-18	-3.75216e-10	-1.02943	0.000284279	-3.75216e-10	-0.784582	0.000286264	-3.75216e-10	-0.784577
62224835	chr11:62224835:C:T	5.90153e-18	-3.75216e-10	-1.02107	0.000287734	-3.75216e-10	-0.772505	0.000289744	-3.75216e-10	-0.772497
62225010	chr11:62225010:C:T	1.21283e-17	-3.75216e-10	-0.300736	0.000369018	-3.75216e-10	-0.523694	0.000370968	-3.75216e-10	-0.525377
62225100	chr11:62225100:T:C	5.79962e-18	-3.75216e-10	-1.03849	0.00028019	-3.75216e-10	-0.799071	0.000282147	-3.75216e-10	-0.799063
62225379	chr11:62225379:C:T	5.79595e-18	-3.75216e-10	-1.03912	0.000280222	-3.75216e-10	-0.798958	0.000282179	-3.75216e-10	-0.798952
62225697	chr11:62225697:A:C	3.09251e-18	-0.436979	-1.23032	2.5378e-05	-2.04212	-1.15854	2.55893e-05	-2.04155	-1.15777
62225728	chr11:62225728:G:T	5.79046e-19	-2.11589	-1.22676	3.84285e-05	-1.58511	-1.20063	3.84979e-05	-1.59062	-1.20027
62225732	chr11:62225732:C:T	3.23592e-18	-1.62197	-2.74067e-10	0.000122604	-1.62558	-2.74067e-10	0.000123809	-1.62275	-2.74067e-10
62225757	chr11:62225757:A:G	5.92982e-18	-3.75216e-10	-1.01629	0.000289675	-3.75216e-10	-0.765779	0.000291697	-3.75216e-10	-0.765777
62225786	chr11:62225786:C:T	4.76683e-18	-3.75216e-10	-1.2346	0.000180315	-3.75216e-10	-1.23984	0.00018157	-3.75216e-10	-1.23985
62225815	chr11:62225815:T:C	4.77199e-18	-3.75216e-10	-1.23352	0.000180528	-3.75216e-10	-1.23865	0.000181783	-3.75216e-10	-1.23868
62226685	chr11:62226685:A:G	5.83969e-19	-2.12158	-1.21261	4.05295e-05	-1.55195	-1.18056	4.06003e-05	-1.55758	-1.18013
62227180	chr11:62227180:T:C	5.76203e-18	-3.75216e-10	-1.04499	0.000277728	-3.75216e-10	-0.807897	0.000279667	-3.75216e-10	-0.807892
62227409	chr11:62227409:A:G	1.03872e-18	-2.14236	-0.615927	3.52274e-05	-2.03405	-0.838664	3.53335e-05	-2.03638	-0.840287
62227456	chr11:62227456:T:C	5.07289e-18	-3.75216e-10	-1.17237	0.000188054	-3.75216e-10	-1.19781	0.000189352	-3.75216e-10	-1.19789
62227667	chr11:62227667:G:A	8.50054e-19	-2.13127	-0.827469	2.96931e-05	-2.05679	-0.986831	2.98026e-05	-2.05888	-0.988019
62227693	chr11:62227693:A:G	8.66219e-19	-2.14749	-0.792411	3.15761e-05	-2.01618	-0.965958	3.1678e-05	-2.01865	-0.967219
62227892	chr11:62227892:G:A	6.98848e-18	-3.75216e-10	-0.852017	0.000229598	-3.75216e-10	-0.998208	0.000230945	-3.75216e-10	-0.999313
62227908	chr11:62227908:A:G	5.73315e-18	-3.75216e-10	-1.05001	0.000275611	-3.75216e-10	-0.815549	0.000277536	-3.75216e-10	-0.815542
62227977	chr11:62227977:A:C	8.44254e-18	-3.75216e-10	-0.662997	0.000345763	-3.75216e-10	-0.588786	0.000348477	-3.75216e-10	-0.58792
62228041	chr11:62228041:G:A	2.08008e-18	-2.06388	-2.74067e-10	7.81959e-05	-2.07532	-2.74067e-10	7.87773e-05	-2.07487	-2.74067e-10
62228573	chr11:62228573:C:T	7.42019e-18	-3.75216e-10	-0.792074	0.000347217	-3.75216e-10	-0.58459	0.000347844	-3.75216e-10	-0.589739
62228836	chr11:62228836:C:T	5.90782e-18	-3.75216e-10	-1.02	0.000287512	-3.75216e-10	-0.773275	0.000289517	-3.75216e-10	-0.773277
62228850	chr11:62228850:T:C	5.77411e-19	-2.14434	-1.20114	2.38539e-05	-2.04675	-1.21584	2.39683e-05	-2.04882	-1.21594
62229116	chr11:62229116:C:T	6.29779e-18	-3.75216e-10	-0.956081	0.00031287	-3.75216e-10	-0.688753	0.000315025	-3.75216e-10	-0.688839
62229170	chr11:62229170:A:G	6.74947e-18	-3.75216e-10	-0.886816	0.000325714	-3.75216e-10	-0.64852	0.000327707	-3.75216e-10	-0.649374
62229258	chr11:62229258:T:C	7.20608e-18	-3.75216e-10	-0.821354	0.000235186	-3.75216e-10	-0.974161	0.000236553	-3.75216e-10	-0.975319
62229378	chr11:62229378:A:G	9.6246e-19	-1.8594	-0.975138	3.74573e-05	-1.83631	-0.97503	3.74992e-05	-1.84151	-0.97566
62229818	chr11:62229818:G:A	6.53546e-18	-3.75216e-10	-0.919036	0.000330136	-3.75216e-10	-0.635034	0.00033239	-3.75216e-10	-0.635185
62231065	chr11:62231065:T:C	1.74461e-18	-1.00908	-1.23067	7.2397e-05	-0.928245	-1.22413	7.22496e-05	-0.937458	-1.22391
62231644	chr11:62231644:T:C	1.39398e-18	-2.10118	-0.362935	5.08578e-05	-1.64433	-0.861181	5.0657e-05	-1.65162	-0.864794
62231838	chr11:62231838:T:C	2.29841e-18	-0.940645	-1.02342	7.47745e-05	-1.35426	-0.765798	7.51595e-05	-1.35618	-0.765705
62231985	chr11:62231985:T:A	2.34398e-18	-0.918829	-1.0256	7.5982e-05	-1.33498	-0.769064	7.63715e-05	-1.33691	-0.768971
62232342	chr11:62232342:G:T	4.74085e-18	-3.75216e-10	-1.24006	0.000180823	-3.75216e-10	-1.23702	0.000182097	-3.75216e-10	-1.23695
62232436	chr11:62232436:C:A	4.74112e-18	-3.75216e-10	-1.24001	0.000182842	-3.75216e-10	-1.22592	0.000184146	-3.75216e-10	-1.22576
62232457	chr11:62232457:C:T	1.30241e-18	-2.07054	-0.461521	4.51174e-05	-1.7214	-0.903868	4.4982e-05	-1.72811	-0.907118
62232485	chr11:62232485:T:C	5.04821e-18	-3.75216e-10	-1.17725	0.000189576	-3.75216e-10	-1.18975	0.000190909	-3.75216e-10	-1.1897
62232575	chr11:62232575:AT:ATT	2.36258e-18	-1.93653	-2.74067e-10	8.33846e-05	-2.01108	-2.74067e-10	8.41303e-05	-2.00913	-2.74067e-10
62233658	chr11:62233658:A:G	6.33122e-18	-3.75216e-10	-0.950786	0.000315385	-3.75216e-10	-0.680745	0.000317536	-3.75216e-10	-0.6809
62233818	chr11:62233818:A:G	6.01396e-18	-3.75216e-10	-1.0022	0.000293292	-3.75216e-10	-0.753371	0.000295294	-3.75216e-10	-0.75352
62233900	chr11:62233900:TC:T	2.25219e-17	-3.75216e-10	0.318209	0.00109071	-3.75216e-10	0.560047	0.00110224	-3.75216e-10	0.563604
62233919	chr11:62233919:T:C	2.23128e-18	-0.78594	-1.20776	9.27507e-05	-0.705058	-1.19957	9.24989e-05	-0.71508	-1.19922
62234185	chr11:62234185:G:C	4.74397e-18	-3.75216e-10	-1.2394	0.000180682	-3.75216e-10	-1.2378	0.000181963	-3.75216e-10	-1.23769
62234189	chr11:62234189:G:T	5.89538e-18	-3.75216e-10	-1.02211	0.000285013	-3.75216e-10	-0.782006	0.00028696	-3.75216e-10	-0.782151
62234340	chr11:62234340:AAGGAC:A	5.64959e-18	-3.75216e-10	-1.0647	0.000220943	-3.75216e-10	-1.03664	0.000222557	-3.75216e-10	-1.03631
62234381	chr11:62234381:T:A	5.89488e-18	-3.75216e-10	-1.0222	0.000284993	-3.75216e-10	-0.782075	0.00028694	-3.75216e-10	-0.78222
62234428	chr11:62234428:G:T	1.40511e-17	-3.75216e-10	-0.153581	0.00042063	-3.75216e-10	-0.392786	0.000422787	-3.75216e-10	-0.394625
62234503	chr11:62234503:G:A	5.86835e-18	-3.75216e-10	-1.02671	0.000283132	-3.75216e-10	-0.788626	0.000285067	-3.75216e-10	-0.78877
62235211	chr11:62235211:G:A	1.31282e-17	-3.75216e-10	-0.221515	0.000612894	-3.75216e-10	-0.0163484	0.000618942	-3.75216e-10	-0.0134807
62235225	chr11:62235225:A:T	1.10002e-17	-3.75216e-10	-0.398363	0.000497324	-3.75216e-10	-0.225298	0.000502084	-3.75216e-10	-0.222726
62235316	chr11:62235316:A:C	4.93225e-18	-3.75216e-10	-1.20048	0.000182888	-3.75216e-10	-1.22567	0.000184116	-3.75216e-10	-1.22593
62235377	chr11:62235377:C:T	4.77897e-18	-3.75216e-10	-1.23205	0.000180289	-3.75216e-10	-1.23998	0.000181551	-3.75216e-10	-1.23996
62235509	chr11:62235509:G:C	4.83291e-18	-3.75216e-10	-1.22083	0.000180923	-3.75216e-10	-1.23647	0.000182161	-3.75216e-10	-1.2366
62235567	chr11:62235567:C:A	2.93572e-17	-3.75216e-10	0.583258	0.00144712	-3.75216e-10	0.842793	0.00146282	-3.75216e-10	0.846631
62235637	chr11:62235637:C:A	1.2074e-16	1.99736	-2.74067e-10	0.0057313	2.21916	-2.74067e-10	0.00568855	2.20472	-2.74067e-10
62235750	chr11:62235750:C:T	2.33412e-18	-1.94864	-2.74067e-10	8.25254e-05	-2.02143	-2.74067e-10	8.32578e-05	-2.01955	-2.74067e-10
62235929	chr11:62235929:A:G	7.24061e-19	-2.15722	-0.961939	8.24953e-05	-1.06455	-0.957248	8.23776e-05	-1.07206	-0.958122
62235973	chr11:62235973:A:T	2.03925e-18	-2.0837	-2.74067e-10	7.76493e-05	-2.08234	-2.74067e-10	7.81299e-05	-2.08312	-2.74067e-10
62237083	chr11:62237083:C:G	6.19715e-18	-3.75216e-10	-0.972191	0.00030592	-3.75216e-10	-0.711215	0.000308004	-3.75216e-10	-0.711381
62237473	chr11:62237473:C:T	1.28394e-18	-2.07549	-0.470848	4.35555e-05	-1.71455	-0.945954	4.34193e-05	-1.72134	-0.949255
62237579	chr11:62237579:C:T	6.32831e-18	-3.75216e-10	-0.951246	0.000280392	-3.75216e-10	-0.79835	0.000282256	-3.75216e-10	-0.79868
62238650	chr11:62238650:C:A	6.18112e-18	-3.75216e-10	-0.97478	0.000304876	-3.75216e-10	-0.714635	0.000306952	-3.75216e-10	-0.714801
62238709	chr11:62238709:G:A	2.08669e-17	-3.75216e-10	0.241885	0.000560358	-3.75216e-10	-0.105964	0.000562615	-3.75216e-10	-0.108898
62238772	chr11:62238772:C:T	7.40666e-18	-0.313434	-0.480466	0.000144858	-0.439813	-1.01897	0.000143857	-0.451721	-1.02095
62238935	chr11:62238935:T:G	1.13193e-17	-0.369774	-2.74067e-10	0.00113204	0.597238	-2.74067e-10	0.00113285	0.590997	-2.74067e-10
62239348	chr11:62239348:G:A	2.20691e-17	-3.75216e-10	0.297897	0.000588248	-3.75216e-10	-0.0573921	0.00059058	-3.75216e-10	-0.0603878
62239572	chr11:62239572:G:A	4.88088e-18	-3.75216e-10	-1.21095	0.000196896	-3.75216e-10	-1.15186	0.000198342	-3.75216e-10	-1.1515
62239582	chr11:62239582:C:G	6.38944e-17	-3.75216e-10	1.36095	0.00226315	-3.75216e-10	1.28997	0.00227775	-3.75216e-10	1.28945
62239628	chr11:62239628:G:A	2.02345e-18	-2.09148	-2.74067e-10	7.75384e-05	-2.08377	-2.74067e-10	7.80241e-05	-2.08447	-2.74067e-10
62239656	chr11:62239656:G:A	6.0967e-18	0.124706	-1.11324	2.74221e-05	-1.89909	-1.2241	2.76397e-05	-1.89804	-1.22419
62239695	chr11:62239695:A:T	8.50045e-18	-0.767987	0.111827	0.000203892	-0.784585	-0.332364	0.000202411	-0.794945	-0.336246
62239893	chr11:62239893:A:G	1.07456e-17	-3.75216e-10	-0.421788	0.000336894	-3.75216e-10	-0.614773	0.000338722	-3.75216e-10	-0.616313
62240545	chr11:62240545:T:C	6.60856e-18	-3.75216e-10	-0.907913	0.000316491	-3.75216e-10	-0.677245	0.000318396	-3.75216e-10	-0.678196
62240850	chr11:62240850:C:T	4.78015e-18	-3.75216e-10	-1.23181	0.000180284	-3.75216e-10	-1.24	0.000181546	-3.75216e-10	-1.23998
62240940	chr11:62240940:C:T	7.76187e-17	-3.75216e-10	1.55553	0.001987	-3.75216e-10	1.15984	0.00199465	-3.75216e-10	1.15673
62241292	chr11:62241292:G:A	1.89463e-18	-2.15725	-2.74067e-10	7.39475e-05	-2.13118	-2.74067e-10	7.44051e-05	-2.13197	-2.74067e-10
62241340	chr11:62241340:T:A	6.60143e-18	-3.75216e-10	-0.908993	0.000316046	-3.75216e-10	-0.678651	0.00031795	-3.75216e-10	-0.6796
62241484	chr11:62241484:T:G	3.11765e-17	-3.75216e-10	0.643384	0.00154005	-3.75216e-10	0.905031	0.00155691	-3.75216e-10	0.908969
62241489	chr11:62241489:G:T	4.78018e-18	-3.75216e-10	-1.2318	0.000181669	-3.75216e-10	-1.23236	0.000182945	-3.75216e-10	-1.23231
62241527	chr11:62241527:G:A	3.12818e-17	-3.75216e-10	0.646757	0.00154554	-3.75216e-10	0.908591	0.00156247	-3.75216e-10	0.912531
62241663	chr11:62241663:G:A	1.11734e-18	-2.1029	-0.582425	4.26379e-05	-1.64868	-1.03311	4.24998e-05	-1.65597	-1.03603
62242411	chr11:62242411:C:T	9.05713e-18	-3.75216e-10	-0.592727	0.000284442	-3.75216e-10	-0.784012	0.000286245	-3.75216e-10	-0.784643
62242598	chr11:62242598:G:A	4.74052e-18	-3.75216e-10	-1.24013	0.000180837	-3.75216e-10	-1.23694	0.000182108	-3.75216e-10	-1.23689
62242643	chr11:62242643:T:C	1.88567e-17	0.140588	-2.74067e-10	0.000289476	-0.766467	-2.74067e-10	0.000290189	-0.770961	-2.74067e-10
62242783	chr11:62242783:A:G	1.19867e-17	-3.75216e-10	-0.312484	0.000431823	-3.75216e-10	-0.366525	0.000434584	-3.75216e-10	-0.367104
62242888	chr11:62242888:G:A	7.23802e-18	-0.938972	0.12204	7.05705e-05	-1.84346	-0.334464	7.07931e-05	-1.8459	-0.335828
62242892	chr11:62242892:G:A	6.03755e-18	-3.75216e-10	-0.998281	0.000280425	-3.75216e-10	-0.798235	0.000282143	-3.75216e-10	-0.799078
62243391	chr11:62243391:C:T	4.96725e-18	-0.0631849	-1.13023	2.62901e-05	-1.93824	-1.22711	2.65033e-05	-1.93704	-1.22718
62243467	chr11:62243467:G:A	4.82405e-18	-3.75216e-10	-1.22267	0.00018026	-3.75216e-10	-1.24014	0.000181517	-3.75216e-10	-1.24014
62243577	chr11:62243577:C:T	4.7768e-18	-3.75216e-10	-1.23251	0.000180416	-3.75216e-10	-1.23927	0.000181671	-3.75216e-10	-1.2393
62243763	chr11:62243763:A:G	1.57384e-17	-3.75216e-10	-0.0401754	0.000461318	-3.75216e-10	-0.300453	0.00046365	-3.75216e-10	-0.302364
62243785	chr11:62243785:G:A	8.90625e-19	-2.13346	-0.778646	3.45644e-05	-1.791	-1.10071	3.44225e-05	-1.79956	-1.10322
62243848	chr11:62243848:G:A	1.89296e-18	-2.15814	-2.74067e-10	7.19421e-05	-2.15868	-2.74067e-10	7.24447e-05	-2.15867	-2.74067e-10
62243928	chr11:62243928:T:G	4.90155e-18	-3.75216e-10	-1.20673	0.000180736	-3.75216e-10	-1.2375	0.000181985	-3.75216e-10	-1.23757
62244289	chr11:62244289:C:T	1.72992e-17	-3.75216e-10	0.0543785	0.000506454	-3.75216e-10	-0.207106	0.000509001	-3.75216e-10	-0.209042
62244819	chr11:62244819:G:T	1.99996e-18	-2.10315	-2.74067e-10	9.065e-05	-1.92753	-2.74067e-10	9.14234e-05	-1.92599	-2.74067e-10
62246843	chr11:62246843:G:T	5.56238e-18	-3.75216e-10	-1.08025	0.000202243	-3.75216e-10	-1.12507	0.000203617	-3.75216e-10	-1.12525
62246873	chr11:62246873:A:G	4.76527e-18	-3.75216e-10	-1.23492	0.000180419	-3.75216e-10	-1.23926	0.000181687	-3.75216e-10	-1.23921
62247158	chr11:62247158:C:T	2.48827e-18	-1.88469	-2.74067e-10	7.70153e-05	-2.09054	-2.74067e-10	7.76327e-05	-2.0895	-2.74067e-10
62247431	chr11:62247431:C:G	5.65899e-18	-3.75216e-10	-1.06303	0.000249718	-3.75216e-10	-0.914209	0.000251754	-3.75216e-10	-0.913041
62247448	chr11:62247448:G:C	6.89395e-18	-3.75216e-10	-0.865635	0.000333167	-3.75216e-10	-0.625895	0.000335147	-3.75216e-10	-0.626923
62247499	chr11:62247499:C:T	4.76648e-18	-3.75216e-10	-1.23467	0.000180394	-3.75216e-10	-1.2394	0.000181661	-3.75216e-10	-1.23935
62247613	chr11:62247613:A:C	7.06104e-18	-3.75216e-10	-0.841688	0.000343508	-3.75216e-10	-0.59533	0.00034554	-3.75216e-10	-0.596383
62247803	chr11:62247803:A:G	6.05717e-19	-2.08036	-1.21726	3.70929e-05	-1.61199	-1.20913	3.71721e-05	-1.61657	-1.20937
62247898	chr11:62247898:G:A	2.60857e-18	-1.20425	-0.633231	0.000132091	-0.941459	-0.609588	0.000132116	-0.949867	-0.607943
62248090	chr11:62248090:T:C	7.25358e-18	-3.75216e-10	-0.814784	0.00035301	-3.75216e-10	-0.568044	0.000355069	-3.75216e-10	-0.569182
62248276	chr11:62248276:G:A	5.61623e-18	-3.75216e-10	-1.07062	0.000186285	-3.75216e-10	-1.20726	0.000187569	-3.75216e-10	-1.20735
62248390	chr11:62248390:A:G	2.64509e-18	-1.21868	-0.604892	0.000133696	-0.959505	-0.579464	0.000133736	-0.967853	-0.577771
62249197	chr11:62249197:A:G	1.82199e-18	-0.969422	-1.22693	2.56582e-05	-2.013	-1.17667	2.59033e-05	-2.01097	-1.17615
62249229	chr11:62249229:A:T	5.36582e-18	-3.75216e-10	-1.11623	0.000222045	-3.75216e-10	-1.03166	0.000223793	-3.75216e-10	-1.03077
62249293	chr11:62249293:C:T	1.71827e-17	0.0508566	-0.00323176	0.000114438	-1.39349	-0.301013	0.000114732	-1.39686	-0.302039
62249933	chr11:62249933:C:T	8.62236e-18	0.180748	-0.822668	0.000197859	-0.347622	-0.799364	0.000200647	-0.340832	-0.799113
62250081	chr11:62250081:C:T	2.98319e-18	-0.911025	-0.792263	0.000128537	-0.685739	-0.892586	0.000128381	-0.694432	-0.892056
62250529	chr11:62250529:G:A	7.79904e-19	-1.80514	-1.23972	4.62941e-05	-1.39307	-1.20645	4.6257e-05	-1.40161	-1.20567
62250760	chr11:62250760:C:G	1.9994e-17	-3.75216e-10	0.199153	0.000568013	-3.75216e-10	-0.0923963	0.000570741	-3.75216e-10	-0.094558
62250761	chr11:62250761:C:T	4.76413e-18	-3.75216e-10	-1.23516	0.000180437	-3.75216e-10	-1.23916	0.000181706	-3.75216e-10	-1.2391
62251070	chr11:62251070:C:T	1.04356e-17	-3.75216e-10	-0.451059	0.000319121	-3.75216e-10	-0.668968	0.000321109	-3.75216e-10	-0.669712
62251351	chr11:62251351:C:T	4.212e-17	0.944244	-2.74067e-10	0.000650864	0.0437612	-2.74067e-10	0.000651796	0.0382387	-2.74067e-10
62251468	chr11:62251468:A:G	2.58929e-18	-1.19956	-0.645334	0.000131295	-0.93506	-0.622035	0.000131315	-0.94349	-0.620406
62251555	chr11:62251555:T:C	3.0371e-17	-3.75216e-10	0.617208	0.001115	-3.75216e-10	0.58207	0.00112206	-3.75216e-10	0.581428
62251630	chr11:62251630:AAAGGAGGAGTT:A	5.01219e-18	-3.75216e-10	-1.18441	0.000182588	-3.75216e-10	-1.22731	0.000183821	-3.75216e-10	-1.22753
62251753	chr11:62251753:C:T	2.18149e-17	-3.75216e-10	0.286316	0.000619648	-3.75216e-10	-0.00538868	0.00062261	-3.75216e-10	-0.0075718
62251773	chr11:62251773:T:C	5.89442e-17	-3.75216e-10	1.28031	0.00218465	-3.75216e-10	1.25467	0.00219858	-3.75216e-10	1.25408
62251780	chr11:62251780:A:G	6.54534e-19	-2.13475	-1.08536	3.5549e-05	-1.76083	-1.10279	3.5558e-05	-1.76872	-1.10161
62251810	chr11:62251810:C:T	4.81764e-18	-3.75216e-10	-1.224	0.00018026	-3.75216e-10	-1.24014	0.000181518	-3.75216e-10	-1.24014
62251865	chr11:62251865:T:C	1.00795e-17	-3.75216e-10	-0.485773	0.000309845	-3.75216e-10	-0.698467	0.000311781	-3.75216e-10	-0.699191
62251866	chr11:62251866:G:T	1.00831e-17	-3.75216e-10	-0.485418	0.000309945	-3.75216e-10	-0.698144	0.000311882	-3.75216e-10	-0.698868
62252034	chr11:62252034:T:C	2.02218e-18	-2.0921	-2.74067e-10	7.7169e-05	-2.08854	-2.74067e-10	7.77392e-05	-2.08813	-2.74067e-10
62252086	chr11:62252086:T:C	3.40663e-18	-0.778548	-0.792008	0.000148473	-0.544266	-0.88987	0.000148228	-0.553366	-0.889373
62252359	chr11:62252359:T:C	6.64477e-18	-3.75216e-10	-0.90245	0.000317678	-3.75216e-10	-0.6735	0.000319581	-3.75216e-10	-0.674483
62252381	chr11:62252381:G:A	2.64083e-18	-0.863306	-0.961882	2.52414e-05	-1.97803	-1.22802	2.54676e-05	-1.97579	-1.2283
62252665	chr11:62252665:C:T	5.79144e-18	-3.75216e-10	-1.0399	0.000257432	-3.75216e-10	-0.883784	0.000259545	-3.75216e-10	-0.882563
62252668	chr11:62252668:T:C	6.88023e-18	-3.75216e-10	-0.867628	0.000332444	-3.75216e-10	-0.62807	0.000334419	-3.75216e-10	-0.629098
62253644	chr11:62253644:G:A	4.73771e-17	-3.75216e-10	1.06186	0.00172452	-3.75216e-10	1.01816	0.00173526	-3.75216e-10	1.01742
62253667	chr11:62253667:A:G	9.7332e-18	-3.75216e-10	-0.520737	0.000310933	-3.75216e-10	-0.694962	0.000312969	-3.75216e-10	-0.695388
62253805	chr11:62253805:T:C	6.77184e-18	-3.75216e-10	-0.883506	0.000252757	-3.75216e-10	-0.902109	0.000254435	-3.75216e-10	-0.902448
62253887	chr11:62253887:C:T	1.08341e-17	-3.75216e-10	-0.41358	0.000366401	-3.75216e-10	-0.530811	0.000368745	-3.75216e-10	-0.531387
62254002	chr11:62254002:C:T	2.17744e-18	-0.986955	-1.03118	2.39436e-05	-2.02035	-1.23849	2.41557e-05	-2.01838	-1.23859
62254796	chr11:62254796:G:A	5.84402e-18	-3.75216e-10	-1.03086	0.000260748	-3.75216e-10	-0.870986	0.000262895	-3.75216e-10	-0.869737
62254829	chr11:62254829:T:G	6.55864e-18	-3.75216e-10	-0.915497	0.000312665	-3.75216e-10	-0.689409	0.000314539	-3.75216e-10	-0.690385
62254970	chr11:62254970:C:A	4.52256e-18	-0.744467	-0.542734	0.000264504	-0.651443	-0.20524	0.000264192	-0.66071	-0.204107
62255015	chr11:62255015:A:G	1.23353e-17	-3.75216e-10	-0.283813	0.000413147	-3.75216e-10	-0.410736	0.000415776	-3.75216e-10	-0.411347
62255449	chr11:62255449:C:T	6.86233e-18	-3.75216e-10	-0.870232	0.000329438	-3.75216e-10	-0.637153	0.000331379	-3.75216e-10	-0.638231
62255526	chr11:62255526:A:G	6.92825e-18	-3.75216e-10	-0.860672	0.000335395	-3.75216e-10	-0.61923	0.000337386	-3.75216e-10	-0.620265
62255799	chr11:62255799:T:C	2.41606e-18	-1.05704	-0.857103	0.000102386	-0.848009	-0.957783	0.000102307	-0.856143	-0.957371
62255829	chr11:62255829:C:T	2.04735e-18	-1.27898	-0.800758	4.09445e-05	-2.08972	-0.632599	4.12763e-05	-2.08819	-0.633019
62255860	chr11:62255860:C:T	9.2609e-18	-3.75216e-10	-0.570478	0.000298602	-3.75216e-10	-0.735429	0.000300562	-3.75216e-10	-0.73584
62256804	chr11:62256804:G:A	4.90505e-18	-3.75216e-10	-1.20601	0.000184761	-3.75216e-10	-1.21548	0.000185996	-3.75216e-10	-1.21577
62256827	chr11:62256827:C:T	1.43337e-18	-1.6013	-0.834944	0.000120756	-0.466593	-1.17418	0.000117666	-0.496901	-1.17674
62256931	chr11:62256931:C:A	1.15307e-18	-1.9465	-0.707348	3.06079e-05	-2.12436	-0.888918	3.0788e-05	-2.12543	-0.888937
62256945	chr11:62256945:C:T	7.04778e-18	-3.75216e-10	-0.843567	0.000252378	-3.75216e-10	-0.903613	0.000253984	-3.75216e-10	-0.904222
62256961	chr11:62256961:A:C	4.95757e-18	-3.75216e-10	-1.19536	0.000185585	-3.75216e-10	-1.21103	0.000186855	-3.75216e-10	-1.21116
62257096	chr11:62257096:C:T	1.18864e-17	-0.320883	-2.74067e-10	0.00070842	0.128498	-2.74067e-10	0.000709952	0.123704	-2.74067e-10
62257352	chr11:62257352:G:A	2.12897e-17	-3.75216e-10	0.261944	0.000622169	-3.75216e-10	-0.00132752	0.000625044	-3.75216e-10	-0.0036708
62257611	chr11:62257611:C:T	4.80849e-18	-3.75216e-10	-1.2259	0.000190123	-3.75216e-10	-1.18687	0.000191533	-3.75216e-10	-1.18643
62257829	chr11:62257829:T:C	4.88038e-18	-3.75216e-10	-1.21106	0.000181011	-3.75216e-10	-1.23598	0.000182255	-3.75216e-10	-1.23609
62258640	chr11:62258640:T:C	8.88599e-19	-1.99393	-0.920463	2.40633e-05	-2.14084	-1.11301	2.42089e-05	-2.1416	-1.11317
62258652	chr11:62258652:G:A	5.72099e-18	-3.75216e-10	-1.05214	0.000203951	-3.75216e-10	-1.11666	0.000205258	-3.75216e-10	-1.11722
62259016	chr11:62259016:T:A	3.12417e-17	-3.75216e-10	0.645475	0.000872084	-3.75216e-10	0.336346	0.000875833	-3.75216e-10	0.333683
62259044	chr11:62259044:G:C	6.12724e-18	-3.75216e-10	-0.983535	0.000242443	-3.75216e-10	-0.943773	0.000244248	-3.75216e-10	-0.94331
62259080	chr11:62259080:G:A	2.09602e-17	0.160477	0.0858666	0.000227944	-0.305106	-0.700333	0.000225592	-0.31915	-0.703614
62259356	chr11:62259356:A:G	1.1391e-17	-3.75216e-10	-0.363452	0.000363075	-3.75216e-10	-0.53993	0.000364891	-3.75216e-10	-0.541894
62259361	chr11:62259361:C:T	1.14588e-18	-1.97299	-0.687117	3.40088e-05	-2.14258	-0.76534	3.41788e-05	-2.14336	-0.76653
62259368	chr11:62259368:T:A	5.16388e-18	-1.15459	-2.74067e-10	0.000200184	-1.1353	-2.74067e-10	0.000202255	-1.13196	-2.74067e-10
62259443	chr11:62259443:T:C	1.50687e-18	-1.1461	-1.24014	4.09336e-05	-1.55587	-1.16672	4.11486e-05	-1.55759	-1.16672
62260336	chr11:62260336:C:T	5.06386e-18	-3.75216e-10	-1.17415	0.000194074	-3.75216e-10	-1.1663	0.000195445	-3.75216e-10	-1.16621
62260493	chr11:62260493:C:A	2.25112e-17	0.714984	-0.397252	0.000124432	-0.912613	-0.698166	0.000124722	-0.915338	-0.700069
62260623	chr11:62260623:A:G	5.70417e-18	-3.75216e-10	-1.05508	0.000259179	-3.75216e-10	-0.877021	0.000260709	-3.75216e-10	-0.878089
62260626	chr11:62260626:A:G	5.10629e-18	-3.75216e-10	-1.16581	0.000187832	-3.75216e-10	-1.19899	0.000189208	-3.75216e-10	-1.19864
62260762	chr11:62260762:T:C	5.45188e-18	-3.75216e-10	-1.10032	0.000197686	-3.75216e-10	-1.14786	0.000199168	-3.75216e-10	-1.14735
62260765	chr11:62260765:G:A	5.51189e-18	-3.75216e-10	-1.08937	0.000199432	-3.75216e-10	-1.13907	0.000200932	-3.75216e-10	-1.13853
62260807	chr11:62260807:G:A	5.19672e-18	-3.75216e-10	-1.14825	0.000204238	-3.75216e-10	-1.11525	0.00020564	-3.75216e-10	-1.11537
62260841	chr11:62260841:G:A	5.02923e-18	-3.75216e-10	-1.18101	0.000196689	-3.75216e-10	-1.15291	0.000198044	-3.75216e-10	-1.153
62260993	chr11:62260993:C:T	1.69384e-18	-1.57167	-0.697613	0.000140111	-0.382562	-1.10954	0.000136246	-0.413777	-1.11326
62261235	chr11:62261235:A:G	4.00668e-18	-2.02002	0.611707	9.02765e-05	-2.15102	0.219357	9.08462e-05	-2.15154	0.219216
62261398	chr11:62261398:T:C	4.93652e-18	-3.75216e-10	-1.19962	0.00019052	-3.75216e-10	-1.18478	0.000191826	-3.75216e-10	-1.18491
62261516	chr11:62261516:A:G	2.65663e-18	-1.81922	-2.74067e-10	0.000102	-1.80957	-2.74067e-10	0.000102928	-1.80747	-2.74067e-10
62261524	chr11:62261524:C:G	1.45673e-17	-0.117503	-2.74067e-10	0.00104591	0.518104	-2.74067e-10	0.00104094	0.506383	-2.74067e-10
62261606	chr11:62261606:A:C	9.19729e-19	-2.15841	-0.721543	3.20724e-05	-2.10909	-0.857454	3.23386e-05	-2.10794	-0.857294
62261797	chr11:62261797:A:G	5.94321e-18	-0.236846	-0.777185	4.79407e-05	-1.62164	-0.942931	4.79002e-05	-1.62764	-0.94473
62261930	chr11:62261930:G:A	4.7512e-18	-3.75216e-10	-1.23788	0.000182077	-3.75216e-10	-1.23011	0.000183401	-3.75216e-10	-1.22982
62263045	chr11:62263045:C:T	4.0303e-17	0.6028	0.297346	0.000148896	-1.1859	-0.245391	0.000148749	-1.1919	-0.247331
62263136	chr11:62263136:A:G	8.47435e-18	-3.75216e-10	-0.659235	0.000281074	-3.75216e-10	-0.795924	0.000282718	-3.75216e-10	-0.797043
62263357	chr11:62263357:C:T	1.43047e-18	-2.05777	-0.380506	3.78199e-05	-2.15767	-0.644037	3.80753e-05	-2.15787	-0.644059
62263867	chr11:62263867:C:A	4.8241e-18	-3.75216e-10	-1.22265	0.000186517	-3.75216e-10	-1.20602	0.000187805	-3.75216e-10	-1.20609
62264334	chr11:62264334:C:T	4.96171e-18	-3.75216e-10	-1.19453	0.000192833	-3.75216e-10	-1.17272	0.000194155	-3.75216e-10	-1.17284
62264387	chr11:62264387:C:T	3.90473e-17	0.607692	0.260801	0.00014503	-1.18286	-0.274744	0.00014489	-1.18886	-0.276654
62264524	chr11:62264524:T:C	5.19046e-17	0.615607	0.537521	0.000181902	-1.17768	-0.0533915	0.000181683	-1.18371	-0.0555265
62264580	chr11:62264580:T:C	5.42903e-18	-3.75216e-10	-1.10452	0.000198545	-3.75216e-10	-1.14353	0.000199867	-3.75216e-10	-1.14384
62264717	chr11:62264717:T:C	5.1805e-18	-3.75216e-10	-1.15138	0.000193656	-3.75216e-10	-1.16846	0.000195036	-3.75216e-10	-1.16831
62264946	chr11:62264946:A:G	1.3765e-18	-1.27182	-1.20492	0.000144025	-0.224661	-1.23989	0.000142402	-0.242862	-1.23997
62264953	chr11:62264953:T:C	1.25324e-17	-0.070152	-0.197811	7.80419e-05	-1.52425	-0.55304	7.81508e-05	-1.52869	-0.554161
62265011	chr11:62265011:T:C	4.74101e-18	-3.75216e-10	-1.24003	0.000180439	-3.75216e-10	-1.23915	0.000181701	-3.75216e-10	-1.23913
62265518	chr11:62265518:A:G	2.90396e-18	-1.29015	-0.440058	2.51128e-05	-2.14182	-1.06934	2.53391e-05	-2.13994	-1.0692
62265535	chr11:62265535:T:C	6.87596e-18	-0.868248	-2.74067e-10	0.000185186	-1.21318	-2.74067e-10	0.000187134	-1.20967	-2.74067e-10
62265622	chr11:62265622:C:T	4.97846e-17	0.589558	0.521868	0.000176852	-1.19308	-0.0661449	0.000176649	-1.19906	-0.0682691
62265692	chr11:62265692:C:G	1.09571e-17	-0.0933501	-0.308941	7.02986e-05	-1.54426	-0.637531	7.04056e-05	-1.54866	-0.638559
62266101	chr11:62266101:T:C	4.75219e-18	-3.75216e-10	-1.23767	0.000181745	-3.75216e-10	-1.23194	0.000183025	-3.75216e-10	-1.23187
62267067	chr11:62267067:A:G	4.79862e-18	-3.75216e-10	-1.22795	0.000183428	-3.75216e-10	-1.22272	0.00018472	-3.75216e-10	-1.22265
62267299	chr11:62267299:T:C	1.80569e-17	0.932574	-0.835327	7.62799e-05	-1.07459	-1.02554	7.61976e-05	-1.08132	-1.02684
62267340	chr11:62267340:C:T	2.43369e-18	-1.90687	-2.74067e-10	8.68173e-05	-1.97073	-2.74067e-10	8.76219e-05	-1.96846	-2.74067e-10
62267398	chr11:62267398:A:G	8.52586e-18	-0.237443	-0.415733	5.86127e-05	-1.63224	-0.731348	5.87206e-05	-1.63633	-0.732375
62267563	chr11:62267563:G:A	2.38832e-17	0.558351	-0.181454	9.66178e-05	-1.23505	-0.628723	9.65649e-05	-1.24096	-0.630322
62267747	chr11:62267747:G:C	2.6155e-17	0.925949	-0.458186	0.000129804	-0.816338	-0.752178	0.000130105	-0.819165	-0.753985
62267882	chr11:62267882:T:A	6.96954e-19	-2.0012	-1.15611	2.88308e-05	-1.8523	-1.22079	2.89059e-05	-1.85662	-1.22083
62267903	chr11:62267903:G:T	2.47781e-17	0.562162	-0.14848	9.93761e-05	-1.23194	-0.603687	9.93176e-05	-1.23785	-0.605318
62268008	chr11:62268008:T:C	2.2559e-17	0.529403	-0.20955	9.297e-05	-1.25147	-0.650796	9.29267e-05	-1.25732	-0.652366
62268191	chr11:62268191:G:A	8.10654e-19	-2.08374	-0.92245	2.43728e-05	-2.15883	-1.08224	2.45414e-05	-2.15879	-1.08234
62268370	chr11:62268370:A:C	1.6503e-17	0.00726532	-2.74067e-10	0.000385311	-0.48049	-2.74067e-10	0.000391267	-0.472104	-2.74067e-10
62268466	chr11:62268466:T:C	1.27097e-17	0.569173	-0.823084	6.3975e-05	-1.27862	-0.997427	6.39369e-05	-1.28465	-0.99895
62268484	chr11:62268484:T:C	2.41177e-17	0.536622	-0.149956	9.77352e-05	-1.24735	-0.604933	9.76824e-05	-1.25321	-0.606562
62268845	chr11:62268845:T:C	2.47444e-17	0.557583	-0.145264	9.93229e-05	-1.23494	-0.601227	9.92651e-05	-1.24084	-0.60286
62269187	chr11:62269187:A:G	8.25001e-19	-2.10953	-0.87912	2.52046e-05	-2.15548	-1.05204	2.53865e-05	-2.15512	-1.05216
62269397	chr11:62269397:C:T	2.3873e-17	0.519524	-0.143057	9.72615e-05	-1.2574	-0.599741	9.72117e-05	-1.26322	-0.601377
62269706	chr11:62269706:A:C	4.78299e-18	-3.75216e-10	-1.23121	0.000185102	-3.75216e-10	-1.21363	0.000186372	-3.75216e-10	-1.21375
62269960	chr11:62269960:G:A	1.27391e-17	-3.75216e-10	-0.251606	0.00056816	-3.75216e-10	-0.0921377	0.000572878	-3.75216e-10	-0.0908192
62270111	chr11:62270111:G:A	2.32987e-17	0.538529	-0.186411	9.51438e-05	-1.24562	-0.633526	9.50957e-05	-1.25149	-0.635117
62270457	chr11:62270457:G:A	8.34865e-18	-3.75216e-10	-0.67418	0.000365423	-3.75216e-10	-0.533485	0.000368375	-3.75216e-10	-0.53239
62271065	chr11:62271065:T:C	4.74701e-18	-3.75216e-10	-1.23877	0.000182269	-3.75216e-10	-1.22905	0.000183527	-3.75216e-10	-1.22913
62271280	chr11:62271280:T:A	6.91617e-17	-3.75216e-10	1.44017	0.00123479	-3.75216e-10	0.684114	0.00123702	-3.75216e-10	0.678969
62271929	chr11:62271929:C:T	1.03276e-18	-1.77656	-0.987483	2.80385e-05	-2.02165	-1.07931	2.81121e-05	-2.02473	-1.08057
62272174	chr11:62272174:A:G	1.96134e-17	0.635545	-0.45561	0.00010696	-1.01122	-0.750864	0.000107233	-1.0138	-0.752688
62272211	chr11:62272211:G:A	7.80063e-18	-3.75216e-10	-0.742076	0.000339186	-3.75216e-10	-0.607991	0.000341907	-3.75216e-10	-0.606954
62272305	chr11:62272305:G:A	5.02712e-18	-3.75216e-10	-1.18143	0.000195772	-3.75216e-10	-1.15759	0.000197145	-3.75216e-10	-1.15755
62272474	chr11:62272474:A:G	4.77466e-18	-3.75216e-10	-1.23296	0.000184158	-3.75216e-10	-1.21874	0.000185474	-3.75216e-10	-1.21858
62272557	chr11:62272557:G:A	8.758e-18	-3.75216e-10	-0.626313	0.000310481	-3.75216e-10	-0.696417	0.000312406	-3.75216e-10	-0.697189
62272775	chr11:62272775:A:T	4.10028e-18	-1.38522	-2.74067e-10	9.5793e-05	-1.87235	-2.74067e-10	9.62448e-05	-1.8746	-2.74067e-10
62273047	chr11:62273047:A:G	6.39596e-19	-2.1066	-1.1366	2.13072e-05	-2.15632	-1.21917	2.14613e-05	-2.15601	-1.21923
62273070	chr11:62273070:CCTT:C	4.77803e-18	-3.75216e-10	-1.23225	0.000183966	-3.75216e-10	-1.21979	0.000185239	-3.75216e-10	-1.21984
62273183	chr11:62273183:C:T	6.73755e-19	-2.11893	-1.07224	2.21134e-05	-2.15245	-1.18591	2.22764e-05	-2.15196	-1.18601
62273366	chr11:62273366:C:T	1.24689e-17	-0.0748038	-0.198235	7.01846e-05	-1.60094	-0.582467	7.02081e-05	-1.60588	-0.584147
62274141	chr11:62274141:T:C	4.77669e-18	-3.75216e-10	-1.23253	0.000185783	-3.75216e-10	-1.20996	0.000187082	-3.75216e-10	-1.20995
62274399	chr11:62274399:C:T	8.02338e-18	-0.713919	-2.74067e-10	7.34861e-05	-2.13744	-2.74067e-10	7.40485e-05	-2.13677	-2.74067e-10
62274700	chr11:62274700:G:C	2.5815e-18	-1.84791	-2.74067e-10	9.24965e-05	-1.90737	-2.74067e-10	9.33928e-05	-1.90468	-2.74067e-10
62274931	chr11:62274931:G:C	6.24451e-19	-2.11438	-1.15278	2.12243e-05	-2.15462	-1.22477	2.138e-05	-2.15421	-1.22482
62275147	chr11:62275147:G:A	4.82765e-18	-3.75216e-10	-1.22192	0.000185691	-3.75216e-10	-1.21046	0.00018701	-3.75216e-10	-1.21033
62275153	chr11:62275153:T:C	1.17094e-16	-3.75216e-10	1.9667	0.00662577	-3.75216e-10	2.36418	0.00671947	-3.75216e-10	2.37127
62275958	chr11:62275958:T:C	8.27465e-19	-1.95016	-1.03551	2.28905e-05	-2.14322	-1.1606	2.30297e-05	-2.14419	-1.16052
62276121	chr11:62276121:A:G	2.17032e-17	-3.75216e-10	0.281179	0.000532581	-3.75216e-10	-0.156804	0.000534767	-3.75216e-10	-0.159662
62276457	chr11:62276457:C:T	1.8473e-17	1.19667	-1.07665	0.00045067	0.726647	-1.05045	0.000451206	0.722274	-1.05184
62276758	chr11:62276758:TAA:T	4.84577e-18	-3.75216e-10	-1.21817	0.000181953	-3.75216e-10	-1.23079	0.000183209	-3.75216e-10	-1.23086
62277073	chr11:62277073:C:A	2.22557e-18	-2.15257	0.156306	5.63854e-05	-2.11185	-0.290484	5.66665e-05	-2.1094	-0.294906
62277222	chr11:62277222:A:G	4.74402e-18	-3.75216e-10	-1.23939	0.000181408	-3.75216e-10	-1.23379	0.000182674	-3.75216e-10	-1.23379
62280819	chr11:62280819:C:T	5.74722e-18	-1.02628	-0.0212788	0.000251219	-0.203223	-0.704991	0.000242407	-0.238623	-0.712251
62281508	chr11:62281508:G:A	4.78622e-18	-3.75216e-10	-1.23054	0.000185757	-3.75216e-10	-1.2101	0.000187098	-3.75216e-10	-1.20986
62281681	chr11:62281681:G:A	4.74658e-18	-3.75216e-10	-1.23886	0.000181172	-3.75216e-10	-1.23509	0.000182436	-3.75216e-10	-1.23509
62281863	chr11:62281863:C:T	4.74403e-18	-3.75216e-10	-1.23939	0.000181404	-3.75216e-10	-1.23381	0.000182669	-3.75216e-10	-1.23381
62282133	chr11:62282133:C:T	7.00755e-18	-3.75216e-10	-0.849292	0.000258725	-3.75216e-10	-0.878775	0.000260426	-3.75216e-10	-0.879176
62282241	chr11:62282241:A:G	2.00475e-18	-1.15898	-0.941784	2.22603e-05	-2.09481	-1.23692	2.25014e-05	-2.09102	-1.2369
62282521	chr11:62282521:C:A	1.38305e-17	-3.75216e-10	-0.169403	0.000583374	-3.75216e-10	-0.0657109	0.000587981	-3.75216e-10	-0.0647989
62282536	chr11:62282536:A:G	4.77243e-18	-3.75216e-10	-1.23342	0.000180611	-3.75216e-10	-1.2382	0.000181865	-3.75216e-10	-1.23823
62282658	chr11:62282658:A:T	4.75592e-18	-3.75216e-10	-1.23689	0.000180707	-3.75216e-10	-1.23766	0.000181967	-3.75216e-10	-1.23766
62282889	chr11:62282889:T:A	1.32357e-17	-3.75216e-10	-0.213359	0.00059125	-3.75216e-10	-0.0523008	0.000596085	-3.75216e-10	-0.0511103
62283252	chr11:62283252:C:T	4.75951e-18	-3.75216e-10	-1.23613	0.000180303	-3.75216e-10	-1.2399	0.000181557	-3.75216e-10	-1.23992
62283867	chr11:62283867:T:A	4.74412e-18	-3.75216e-10	-1.23937	0.000181395	-3.75216e-10	-1.23387	0.00018266	-3.75216e-10	-1.23387
62283869	chr11:62283869:T:C	3.04196e-18	-1.68378	-2.74067e-10	0.000111075	-1.72433	-2.74067e-10	0.000111519	-1.7273	-2.74067e-10
62284550	chr11:62284550:T:C	4.79288e-18	-3.75216e-10	-1.22915	0.000181078	-3.75216e-10	-1.23561	0.000182332	-3.75216e-10	-1.23566
62284636	chr11:62284636:A:G	1.13276e-17	-3.75216e-10	-0.36904	0.000351378	-3.75216e-10	-0.572677	0.000353213	-3.75216e-10	-0.574421
62284909	chr11:62284909:G:T	4.74168e-18	-3.75216e-10	-1.23989	0.000181121	-3.75216e-10	-1.23538	0.00018238	-3.75216e-10	-1.2354
62285012	chr11:62285012:T:A	4.75176e-18	-3.75216e-10	-1.23777	0.000180872	-3.75216e-10	-1.23675	0.000182134	-3.75216e-10	-1.23675
62285221	chr11:62285221:C:A	5.00653e-18	-3.75216e-10	-1.18554	0.000195716	-3.75216e-10	-1.15788	0.000197056	-3.75216e-10	-1.158
62285258	chr11:62285258:T:C	7.92044e-19	-2.00471	-1.02471	2.30604e-05	-2.15548	-1.14094	2.32133e-05	-2.15593	-1.14084
62285273	chr11:62285273:T:C	1.88669e-17	0.861303	-0.720172	0.000166879	-0.223451	-1.09382	0.0001654	-0.238134	-1.09499
62285397	chr11:62285397:G:T	1.00951e-18	-1.54701	-1.2398	2.14156e-05	-2.15486	-1.21556	2.15767e-05	-2.15383	-1.21605
62285458	chr11:62285458:G:A	2.18042e-18	-2.01676	-2.74067e-10	9.58995e-05	-1.87124	-2.74067e-10	9.67001e-05	-1.86988	-2.74067e-10
62285622	chr11:62285622:G:T	4.74936e-18	-3.75216e-10	-1.23827	0.00018099	-3.75216e-10	-1.2361	0.000182253	-3.75216e-10	-1.2361
62285749	chr11:62285749:A:C	4.75137e-18	-3.75216e-10	-1.23785	0.000180887	-3.75216e-10	-1.23667	0.000182149	-3.75216e-10	-1.23667
62286025	chr11:62286025:TAAAG:T	4.7422e-18	-3.75216e-10	-1.23978	0.000181646	-3.75216e-10	-1.23248	0.000182913	-3.75216e-10	-1.23248
62286215	chr11:62286215:A:G	1.09032e-17	-1.93342	1.5262	0.000258421	-1.46521	0.585262	0.000255464	-1.47615	0.577742
62286643	chr11:62286643:T:G	5.11957e-18	-3.75216e-10	-1.16321	0.000186994	-3.75216e-10	-1.20346	0.000188304	-3.75216e-10	-1.20344
62286695	chr11:62286695:C:T	4.82087e-18	-3.75216e-10	-1.22332	0.000181055	-3.75216e-10	-1.23574	0.000182328	-3.75216e-10	-1.23568
62287106	chr11:62287106:C:T	5.20447e-18	-3.75216e-10	-1.14676	0.000192502	-3.75216e-10	-1.17443	0.000193984	-3.75216e-10	-1.17372
62287172	chr11:62287172:G:A	7.32067e-18	-3.75216e-10	-0.805578	0.000262528	-3.75216e-10	-0.864181	0.000264486	-3.75216e-10	-0.863703
62287395	chr11:62287395:A:G	3.17157e-18	-1.37571	-0.266339	0.00024687	-0.184494	-0.741182	0.000236745	-0.225536	-0.748975
62287562	chr11:62287562:G:A	2.94974e-18	-1.42017	-0.294392	0.000226709	-0.247538	-0.763337	0.00021757	-0.288018	-0.770956
62287596	chr11:62287596:G:T	1.36537e-17	-1.49713	1.31486	0.000447072	-1.12585	0.794034	0.000441547	-1.14319	0.791983
62287657	chr11:62287657:A:G	2.79632e-18	-1.44007	-0.327905	0.000214534	-0.279218	-0.786852	0.000205995	-0.319361	-0.794282
62287883	chr11:62287883:G:A	6.65697e-18	-3.75216e-10	-0.900615	0.000233689	-3.75216e-10	-0.98055	0.000235313	-3.75216e-10	-0.980575
62287953	chr11:62287953:C:T	3.50126e-18	-1.54316	-2.74067e-10	8.96562e-05	-1.93856	-2.74067e-10	9.01691e-05	-1.93981	-2.74067e-10
62288047	chr11:62288047:T:C	2.71748e-18	-1.48233	-0.314245	0.000202157	-0.348546	-0.776951	0.000194238	-0.38795	-0.784458
62288147	chr11:62288147:T:C	6.40743e-18	-0.938822	-2.74067e-10	0.000132097	-1.55101	-2.74067e-10	0.000132552	-1.55452	-2.74067e-10
62288231	chr11:62288231:A:G	6.11863e-19	-2.06772	-1.21981	2.11854e-05	-2.15695	-1.22428	2.13458e-05	-2.15656	-1.22408
62288313	chr11:62288313:T:G	5.00011e-18	-3.75216e-10	-1.18682	0.000195399	-3.75216e-10	-1.1595	0.000196734	-3.75216e-10	-1.15964
62288415	chr11:62288415:G:T	2.95849e-18	-1.43053	-0.281074	0.000225222	-0.26408	-0.753375	0.000216162	-0.304395	-0.76107
62288455	chr11:62288455:G:A	1.23508e-18	-2.15868	-0.426464	0.00030089	-0.243217	-0.484578	0.000299651	-0.252468	-0.486407
62288471	chr11:62288471:C:A	4.78663e-18	-3.75216e-10	-1.23045	0.00018505	-3.75216e-10	-1.21392	0.000186376	-3.75216e-10	-1.21373
62288489	chr11:62288489:T:C	2.91027e-18	-1.45221	-0.275824	0.000218451	-0.298194	-0.749785	0.000209733	-0.338147	-0.75751
62288635	chr11:62288635:G:C	5.00432e-18	-3.75216e-10	-1.18598	0.000195603	-3.75216e-10	-1.15845	0.000196939	-3.75216e-10	-1.1586
62288668	chr11:62288668:T:G	4.74343e-18	-3.75216e-10	-1.23952	0.000180401	-3.75216e-10	-1.23936	0.000181657	-3.75216e-10	-1.23937
62288741	chr11:62288741:A:C	4.24785e-18	-1.43228	0.0824121	0.000254115	-0.277547	-0.619206	0.000243651	-0.317749	-0.628005
62288886	chr11:62288886:C:T	5.96564e-18	-3.75216e-10	-1.01026	0.000219492	-3.75216e-10	-1.04323	0.000220967	-3.75216e-10	-1.04348
62289162	chr11:62289162:C:G	7.36347e-18	-3.75216e-10	-0.799748	0.000255358	-3.75216e-10	-0.891874	0.000257147	-3.75216e-10	-0.891846
62289220	chr11:62289220:A:G	2.82723e-18	-1.44752	-0.309457	0.00021483	-0.291074	-0.773619	0.00020628	-0.331104	-0.781154
62289554	chr11:62289554:A:G	7.40631e-18	-3.75216e-10	-0.793947	0.000256678	-3.75216e-10	-0.886716	0.000258476	-3.75216e-10	-0.886689
62289561	chr11:62289561:A:G	2.76919e-18	-1.48643	-0.291294	0.000204359	-0.353841	-0.760819	0.000196339	-0.393191	-0.768458
62289796	chr11:62289796:G:C	1.65808e-17	-3.75216e-10	0.0119683	0.000732782	-3.75216e-10	0.162309	0.00073882	-3.75216e-10	0.163561
62289929	chr11:62289929:A:G	1.02996e-17	-0.46417	-2.74067e-10	0.000203641	-1.11818	-2.74067e-10	0.000204325	-1.12178	-2.74067e-10
62289992	chr11:62289992:A:T	4.71233e-18	-1.42196	0.175862	0.000275741	-0.260053	-0.555025	0.000264219	-0.300445	-0.564269
62290001	chr11:62290001:T:C	2.95332e-18	-1.43708	-0.276264	0.000223938	-0.272956	-0.750214	0.000214943	-0.313181	-0.757938
62290209	chr11:62290209:A:G	4.98135e-18	-3.75216e-10	-1.19058	0.000205048	-3.75216e-10	-1.11129	0.000206585	-3.75216e-10	-1.11078
62290268	chr11:62290268:T:A	2.97606e-18	-1.45574	-0.249939	0.00022151	-0.302794	-0.731277	0.00021265	-0.342698	-0.739147
62290413	chr11:62290413:T:C	8.98134e-19	-1.95099	-0.952722	2.30646e-05	-2.12875	-1.16749	2.32558e-05	-2.12741	-1.16752
62290445	chr11:62290445:G:A	1.0701e-17	-1.54467	1.11873	0.000364351	-1.18663	0.650202	0.000360159	-1.20347	0.648526
62290479	chr11:62290479:C:T	3.01444e-18	-1.46733	-0.225534	0.00022066	-0.323943	-0.713974	0.000211854	-0.363616	-0.721977
62290596	chr11:62290596:T:C	1.22859e-18	-2.15875	-0.431664	0.000298924	-0.244754	-0.489597	0.000297695	-0.254005	-0.49142
62290632	chr11:62290632:C:T	2.86785e-18	-1.4597	-0.283016	0.000214885	-0.309603	-0.754834	0.000206343	-0.349434	-0.762519
62290758	chr11:62290758:A:G	2.92655e-18	-1.45921	-0.263244	0.000218096	-0.308857	-0.740746	0.000209401	-0.348698	-0.748543
62290830	chr11:62290830:T:A	5.64382e-19	-2.12822	-1.24008	2.61233e-05	-1.95995	-1.21176	2.64683e-05	-1.95466	-1.21088
62290857	chr11:62290857:A:G	5.0045e-18	-3.75216e-10	-1.18594	0.000195611	-3.75216e-10	-1.15841	0.000196947	-3.75216e-10	-1.15856
62290887	chr11:62290887:T:C	3.3551e-18	-1.47602	-0.109782	0.000237444	-0.33558	-0.62903	0.000227849	-0.37513	-0.637679
62291024	chr11:62291024:T:C	1.77113e-18	-2.14623	-0.0784301	4.75937e-05	-1.98931	-0.582529	4.79011e-05	-1.98428	-0.588072
62291288	chr11:62291288:C:A	4.78132e-18	-3.75216e-10	-1.23156	0.00018472	-3.75216e-10	-1.2157	0.000186043	-3.75216e-10	-1.21551
62291404	chr11:62291404:A:G	7.28501e-19	-2.08367	-1.02937	2.56133e-05	-2.15398	-1.03745	2.58301e-05	-2.15336	-1.03659
62291453	chr11:62291453:T:C	8.43681e-18	-3.75216e-10	-0.663675	0.000304063	-3.75216e-10	-0.717304	0.000306056	-3.75216e-10	-0.717724
62292058	chr11:62292058:C:A	3.07191e-18	-1.56262	-0.111361	2.952e-05	-2.1571	-0.89237	2.97586e-05	-2.15639	-0.891987
62292195	chr11:62292195:C:G	3.05932e-18	-1.39521	-0.282874	0.000238661	-0.204366	-0.755131	0.000228918	-0.245317	-0.762813
62292374	chr11:62292374:T:C	5.63146e-19	-2.14043	-1.23007	2.46502e-05	-1.99327	-1.23649	2.49503e-05	-1.98844	-1.23617
62292567	chr11:62292567:C:T	2.0158e-17	0.207319	-2.74067e-10	0.0014965	0.876343	-2.74067e-10	0.00148756	0.863399	-2.74067e-10
62292595	chr11:62292595:G:A	2.65155e-18	-1.48845	-0.332688	0.000198031	-0.355764	-0.790353	0.000190309	-0.395095	-0.797749
62292610	chr11:62292610:A:T	4.6415e-18	-1.39722	0.135981	0.00027926	-0.219748	-0.582649	0.000267527	-0.26057	-0.591704
62292698	chr11:62292698:T:C	1.17956e-18	-2.15734	-0.473799	0.000253363	-0.367641	-0.532078	0.000252417	-0.376553	-0.533858
62292714	chr11:62292714:G:A	2.71889e-18	-1.45277	-0.343291	0.000208316	-0.297464	-0.79802	0.000200078	-0.33743	-0.805355
62292723	chr11:62292723:C:T	2.77494e-18	-1.46403	-0.311618	0.000209124	-0.315912	-0.7757	0.000200858	-0.355677	-0.783218
62292730	chr11:62292730:C:T	8.11388e-18	-3.75216e-10	-0.702704	0.000323191	-3.75216e-10	-0.656295	0.000325667	-3.75216e-10	-0.655618
62292961	chr11:62292961:A:G	2.82605e-18	-1.47355	-0.283853	0.000210108	-0.33106	-0.75586	0.000201803	-0.370661	-0.763539
62292979	chr11:62292979:A:G	5.65774e-19	-2.12976	-1.23608	2.55365e-05	-1.9637	-1.23073	2.58629e-05	-1.95846	-1.23022
62293074	chr11:62293074:G:A	3.03588e-18	-1.43368	-0.252102	0.000229359	-0.266063	-0.73319	0.0002201	-0.306364	-0.741048
62293217	chr11:62293217:G:A	2.61918e-18	-1.55436	-0.279064	2.6885e-05	-2.15673	-0.986237	2.71024e-05	-2.15595	-0.985917
62293484	chr11:62293484:G:A	8.33963e-18	-1.66187	0.986609	0.000174192	-1.29872	0.0243345	0.000171894	-1.31428	0.0196666
62293697	chr11:62293697:T:C	2.84535e-18	-1.46032	-0.290275	0.000213578	-0.310571	-0.759969	0.000205097	-0.350393	-0.767615
62293877	chr11:62293877:G:A	3.04401e-18	-1.45571	-0.227396	0.000225173	-0.30239	-0.715282	0.000216135	-0.342304	-0.723284
62294263	chr11:62294263:GA:G	6.56705e-19	-2.07242	-1.14438	2.26116e-05	-2.15628	-1.1598	2.27893e-05	-2.15583	-1.15937
62294328	chr11:62294328:A:G	1.52719e-18	-1.32956	-1.04329	4.86352e-05	-1.38956	-1.16063	4.92362e-05	-1.38302	-1.16185
62294390	chr11:62294390:C:T	5.01807e-18	-3.75216e-10	-1.18323	0.000188716	-3.75216e-10	-1.1943	0.000190006	-3.75216e-10	-1.19444
62294406	chr11:62294406:A:G	4.77656e-18	-3.75216e-10	-1.23256	0.000180364	-3.75216e-10	-1.23956	0.000181617	-3.75216e-10	-1.2396
62294420	chr11:62294420:C:T	4.76283e-18	-3.75216e-10	-1.23544	0.000187371	-3.75216e-10	-1.20145	0.000188765	-3.75216e-10	-1.20099
62294756	chr11:62294756:G:A	5.18112e-18	-3.75216e-10	-1.15126	0.000191865	-3.75216e-10	-1.17775	0.000193339	-3.75216e-10	-1.17705
62295037	chr11:62295037:A:G	3.37847e-18	-1.41746	-0.161396	0.000259028	-0.235824	-0.641779	0.000248195	-0.276466	-0.650811
62295045	chr11:62295045:G:A	6.05958e-18	-3.75216e-10	-0.994639	0.000215307	-3.75216e-10	-1.06247	0.000216821	-3.75216e-10	-1.06242
62295281	chr11:62295281:G:A	7.18171e-18	-3.75216e-10	-0.824742	0.000265177	-3.75216e-10	-0.854142	0.000266918	-3.75216e-10	-0.85455
62295350	chr11:62295350:G:T	7.63356e-18	-3.75216e-10	-0.763725	0.000280409	-3.75216e-10	-0.79829	0.000282241	-3.75216e-10	-0.798732
62295397	chr11:62295397:A:G	3.43525e-18	-1.39519	-0.166996	0.000267819	-0.198746	-0.645484	0.000256525	-0.239776	-0.654489
62295791	chr11:62295791:A:C	1.04845e-17	-3.75216e-10	-0.44638	0.000376009	-3.75216e-10	-0.504927	0.000378406	-3.75216e-10	-0.505526
62295800	chr11:62295800:A:C	6.19086e-18	-3.75216e-10	-0.973205	0.000219271	-3.75216e-10	-1.04423	0.000220813	-3.75216e-10	-1.04418
62295905	chr11:62295905:G:T	6.31329e-18	-3.75216e-10	-0.953622	0.000222991	-3.75216e-10	-1.02741	0.00022456	-3.75216e-10	-1.02735
62296080	chr11:62296080:A:G	1.0963e-17	-3.75216e-10	-0.401754	0.0003803	-3.75216e-10	-0.49358	0.000382625	-3.75216e-10	-0.494437
62296192	chr11:62296192:T:C	2.91962e-18	-1.55509	-0.169736	2.97906e-05	-2.15668	-0.883665	3.00363e-05	-2.1559	-0.883189
62296397	chr11:62296397:C:T	2.4237e-18	-0.808952	-1.10203	8.65101e-05	-0.928206	-1.04607	8.76706e-05	-0.921366	-1.04654
62296431	chr11:62296431:A:AG	5.80044e-18	-3.75216e-10	-1.03835	0.000207621	-3.75216e-10	-1.09883	0.000209074	-3.75216e-10	-1.0988
62297134	chr11:62297134:C:A	2.91084e-17	-3.75216e-10	0.574746	0.000785243	-3.75216e-10	0.231453	0.000788436	-3.75216e-10	0.228558
62297243	chr11:62297243:T:C	5.17999e-18	-0.125717	-1.02576	5.14717e-05	-1.59176	-0.901747	5.14177e-05	-1.60078	-0.900725
62297366	chr11:62297366:C:T	2.82744e-17	0.545676	-2.74067e-10	0.000636822	0.0219502	-2.74067e-10	0.000646282	0.029743	-2.74067e-10
62297372	chr11:62297372:G:C	3.58566e-18	-1.36037	-0.158971	0.000282936	-0.149371	-0.639947	0.00027085	-0.190931	-0.648998
62297374	chr11:62297374:G:A	6.0981e-18	-3.75216e-10	-0.988303	0.000219008	-3.75216e-10	-1.04543	0.000220483	-3.75216e-10	-1.04567
62297375	chr11:62297375:G:A	2.44148e-18	-1.90368	-2.74067e-10	0.000107776	-1.75449	-2.74067e-10	0.000108748	-1.75246	-2.74067e-10
62297766	chr11:62297766:C:T	5.32026e-18	-3.75216e-10	-1.12476	0.000231519	-3.75216e-10	-0.989879	0.000233554	-3.75216e-10	-0.988078
62297805	chr11:62297805:T:A	9.17715e-19	-2.14341	-0.738735	0.0001569	-0.58986	-0.789072	0.000156446	-0.598265	-0.790517
62297929	chr11:62297929:C:T	2.20079e-18	-2.00746	-2.74067e-10	9.22104e-05	-1.91047	-2.74067e-10	9.30745e-05	-1.90809	-2.74067e-10
62298085	chr11:62298085:G:A	4.87776e-16	0.519995	2.87358	0.00220217	0.0652539	1.19741	0.00214273	0.0422396	1.1861
62298492	chr11:62298492:C:T	1.19441e-17	-3.75216e-10	-0.316046	0.00037138	-3.75216e-10	-0.517314	0.000373374	-3.75216e-10	-0.518912
62298525	chr11:62298525:G:A	1.96662e-17	-0.376396	0.559015	0.00451957	1.97604	0.0055929	0.00417598	1.90719	-0.011578
62299522	chr11:62299522:A:C	5.14185e-18	-3.75216e-10	-1.15887	0.000190155	-3.75216e-10	-1.1867	0.000191616	-3.75216e-10	-1.186
62299816	chr11:62299816:T:A	5.2585e-18	-3.75216e-10	-1.13643	0.000207159	-3.75216e-10	-1.10106	0.000208562	-3.75216e-10	-1.10126
62300045	chr11:62300045:C:T	2.61778e-18	-2.11293	0.278974	8.77771e-05	-1.94047	-0.0192726	8.80652e-05	-1.94893	-0.014489
62300282	chr11:62300282:G:A	2.11796e-17	-3.75216e-10	0.25676	0.000559398	-3.75216e-10	-0.107679	0.00056161	-3.75216e-10	-0.110685
62300346	chr11:62300346:C:T	9.83345e-19	-1.6189	-1.19417	2.47316e-05	-2.02323	-1.20323	2.48265e-05	-2.0265	-1.20308
62300867	chr11:62300867:T:C	1.75007e-17	-0.096717	0.16268	0.0034495	1.99327	-0.281823	0.00318289	1.92084	-0.296788
62300880	chr11:62300880:T:C	3.74887e-18	-0.326005	-1.14882	0.000333652	0.567607	-1.19205	0.000327006	0.541584	-1.1931
62301054	chr11:62301054:G:A	1.99398e-18	-2.14733	0.0411869	7.96804e-05	-1.82126	-0.235254	7.97379e-05	-1.83188	-0.230867
62301108	chr11:62301108:T:C	1.02424e-17	-0.858161	0.388413	0.000378958	-0.4115	-0.0856141	0.000373761	-0.426783	-0.0910919
62301132	chr11:62301132:C:T	3.50349e-16	-3.75216e-10	3.06265	0.0228318	-3.75216e-10	3.60137	0.0232346	-3.75216e-10	3.61191
62301660	chr11:62301660:G:A	2.65222e-18	-2.1451	0.324215	0.000102099	-1.83277	0.0241699	0.000102246	-1.84322	0.0291108
62301893	chr11:62301893:C:T	2.4835e-17	0.180792	0.235181	0.00524599	2.37355	-0.242876	0.00482153	2.29781	-0.258452
62301991	chr11:62301991:C:T	5.5746e-18	-3.75216e-10	-1.07806	0.000221085	-3.75216e-10	-1.03599	0.000222569	-3.75216e-10	-1.03626
62302359	chr11:62302359:T:C	1.89444e-17	-3.75216e-10	0.145228	0.000588154	-3.75216e-10	-0.057551	0.000591271	-3.75216e-10	-0.0592182
62302421	chr11:62302421:C:T	2.58735e-17	0.205657	0.251284	0.00550709	2.40863	-0.229384	0.00505947	2.33259	-0.245067
62302796	chr11:62302796:A:G	1.52377e-17	-3.75216e-10	-0.0725102	0.000432682	-3.75216e-10	-0.364537	0.000434681	-3.75216e-10	-0.366881
62302830	chr11:62302830:A:G	5.57819e-18	-3.75216e-10	-1.07741	0.000221245	-3.75216e-10	-1.03527	0.00022273	-3.75216e-10	-1.03553
62303749	chr11:62303749:G:A	1.468e-17	-3.75216e-10	-0.109795	0.000419121	-3.75216e-10	-0.396381	0.000421076	-3.75216e-10	-0.398679
62304120	chr11:62304120:T:C	5.37332e-17	0.28815	0.899602	0.00889044	2.49618	0.162013	0.00813692	2.41937	0.143301
62304420	chr11:62304420:T:G	4.76314e-18	-3.75216e-10	-1.23537	0.000180358	-3.75216e-10	-1.2396	0.00018162	-3.75216e-10	-1.23958
62304630	chr11:62304630:T:C	3.62075e-18	-1.03502	-0.474575	0.00111352	1.34463	-0.763883	0.00105171	1.28932	-0.772633
62304855	chr11:62304855:G:A	6.81341e-18	-0.357897	-0.519491	0.000471942	0.461826	-0.739511	0.000461291	0.436002	-0.743465
62304873	chr11:62304873:G:A	1.65974e-16	-3.75216e-10	2.31555	0.0105247	-3.75216e-10	2.82694	0.0106998	-3.75216e-10	2.83649
62304963	chr11:62304963:C:T	1.524e-18	-2.09172	-0.283219	3.47698e-05	-1.95451	-0.931276	3.47567e-05	-1.96266	-0.930461
62305001	chr11:62305001:C:G	3.8395e-18	-0.980548	-0.47039	0.00122764	1.43889	-0.760587	0.0011586	1.38284	-0.769367
62305104	chr11:62305104:A:G	2.39748e-17	0.0817877	0.298936	0.00480524	2.23311	-0.190185	0.00441988	2.15855	-0.206169
62305824	chr11:62305824:C:A	2.66966e-18	-2.14128	0.326956	0.000100648	-1.85023	0.0273277	0.000100823	-1.8604	0.0322737
62305980	chr11:62305980:A:G	3.76061e-18	-1.00417	-0.467523	0.0011811	1.39805	-0.758389	0.00111502	1.34232	-0.767187
62306054	chr11:62306054:A:G	1.16181e-17	-3.75216e-10	-0.343718	0.00040885	-3.75216e-10	-0.421193	0.000411498	-3.75216e-10	-0.421688
62306508	chr11:62306508:C:G	7.27015e-19	-1.89288	-1.22221	2.1365e-05	-2.13405	-1.23874	2.14854e-05	-2.13542	-1.2387
62306660	chr11:62306660:G:A	5.81683e-18	-3.75216e-10	-1.03552	0.00023204	-3.75216e-10	-0.987632	0.000233589	-3.75216e-10	-0.987928
62306718	chr11:62306718:T:C	7.10092e-18	-0.336193	-0.499863	0.00049232	0.4869	-0.722312	0.000481123	0.460957	-0.726327
62306921	chr11:62306921:C:T	4.82913e-18	-3.75216e-10	-1.22161	0.000181723	-3.75216e-10	-1.23206	0.000183004	-3.75216e-10	-1.23198
62307014	chr11:62307014:A:G	1.09198e-17	-3.75216e-10	-0.405706	0.000375958	-3.75216e-10	-0.505062	0.000378379	-3.75216e-10	-0.505597
62307314	chr11:62307314:C:T	5.3446e-18	-3.75216e-10	-1.12019	0.000210858	-3.75216e-10	-1.08335	0.000212287	-3.75216e-10	-1.08355
62307345	chr11:62307345:A:G	1.55092e-17	-3.75216e-10	-0.0548448	0.000439597	-3.75216e-10	-0.348682	0.00044162	-3.75216e-10	-0.351043
62308072	chr11:62308072:A:T	3.77323e-17	0.275431	0.558806	0.00718627	2.4851	-0.0397159	0.00658483	2.40838	-0.0573444
62308201	chr11:62308201:T:C	6.6444e-18	-3.75216e-10	-0.902504	0.000269443	-3.75216e-10	-0.838183	0.000271214	-3.75216e-10	-0.838585
62308362	chr11:62308362:A:G	1.64395e-17	-3.75216e-10	0.00340803	0.000462363	-3.75216e-10	-0.298189	0.00046446	-3.75216e-10	-0.300617
62308384	chr11:62308384:G:T	1.28279e-17	-3.75216e-10	-0.244656	0.000374266	-3.75216e-10	-0.509573	0.000376078	-3.75216e-10	-0.511697
62308460	chr11:62308460:G:A	1.2738e-17	-3.75216e-10	-0.251694	0.000434845	-3.75216e-10	-0.35955	0.000437629	-3.75216e-10	-0.360122
62308528	chr11:62308528:C:A	4.77647e-18	-3.75216e-10	-1.23258	0.000180572	-3.75216e-10	-1.23841	0.000181838	-3.75216e-10	-1.23838
62308754	chr11:62308754:G:A	3.7949e-18	-1.10435	-0.358272	0.000988308	1.14561	-0.68416	0.00093486	1.09249	-0.693589
62308760	chr11:62308760:G:T	3.39309e-17	0.261284	0.466761	0.00654696	2.4666	-0.114385	0.00600333	2.39003	-0.131454
62309014	chr11:62309014:A:AC	2.95622e-17	0.127181	0.463037	0.00550428	2.29673	-0.117992	0.00505503	2.22167	-0.135027
62309492	chr11:62309492:T:C	4.861e-18	-3.75216e-10	-1.21504	0.000182006	-3.75216e-10	-1.2305	0.000183334	-3.75216e-10	-1.23018
62309585	chr11:62309585:G:C	4.84198e-18	-3.75216e-10	-1.21896	0.000181581	-3.75216e-10	-1.23284	0.000182898	-3.75216e-10	-1.23257
62309688	chr11:62309688:A:G	4.74302e-18	-3.75216e-10	-1.23961	0.000180364	-3.75216e-10	-1.23956	0.000181619	-3.75216e-10	-1.23958
62309755	chr11:62309755:A:C	5.81884e-19	-2.14782	-1.18995	3.90192e-05	-1.59976	-1.17072	3.88011e-05	-1.61373	-1.16931
62309831	chr11:62309831:A:C	4.78918e-18	-3.75216e-10	-1.22992	0.000180567	-3.75216e-10	-1.23844	0.00018185	-3.75216e-10	-1.23831
62309881	chr11:62309881:C:G	4.25074e-18	-1.34919	-2.74067e-10	0.000116113	-1.67997	-2.74067e-10	0.000117274	-1.67698	-2.74067e-10
62310313	chr11:62310313:C:A	4.30492e-18	-1.53499	0.198471	8.51538e-05	-1.97236	-0.0177231	8.51519e-05	-1.97653	-0.0205267
62310620	chr11:62310620:G:C	2.09032e-18	-2.05896	-2.74067e-10	0.000118299	-1.66132	-2.74067e-10	0.00011825	-1.6687	-2.74067e-10
62310676	chr11:62310676:A:G	4.91905e-18	-3.75216e-10	-1.20316	0.000183435	-3.75216e-10	-1.22268	0.00018479	-3.75216e-10	-1.22227
62311141	chr11:62311141:A:T	6.21891e-19	-2.15449	-1.11678	3.32768e-05	-1.8116	-1.11808	3.32066e-05	-1.82254	-1.1162
62311347	chr11:62311347:A:G	5.88769e-17	2.35855	-1.07938	0.000276824	0.330272	-1.14143	0.000273793	0.31324	-1.14236
62311384	chr11:62311384:C:T	1.66978e-17	-3.75216e-10	0.0189967	0.000581324	-3.75216e-10	-0.0692315	0.000584934	-3.75216e-10	-0.0699931
62311429	chr11:62311429:G:GCT	4.76509e-18	-3.75216e-10	-1.23496	0.000180341	-3.75216e-10	-1.23969	0.000181611	-3.75216e-10	-1.23963
62311459	chr11:62311459:A:G	3.48062e-18	-1.63689	0.0878219	7.29691e-05	-2.02556	-0.118949	7.30239e-05	-2.02908	-0.121629
62311829	chr11:62311829:T:C	4.70639e-18	-1.24736	-2.74067e-10	0.000119811	-1.64863	-2.74067e-10	0.00012107	-1.64512	-2.74067e-10
62312200	chr11:62312200:C:T	1.05346e-18	-1.91453	-0.829677	5.97218e-05	-1.41253	-0.932317	5.86985e-05	-1.43277	-0.936312
62312422	chr11:62312422:T:C	6.27959e-19	-2.15767	-1.10389	3.84541e-05	-1.68664	-1.09844	3.831e-05	-1.69944	-1.09634
62312497	chr11:62312497:T:C	3.5119e-18	-0.513004	-1.02712	0.000277946	0.29992	-1.10703	0.000272847	0.275811	-1.10839
62312503	chr11:62312503:C:A	4.81398e-18	-3.75216e-10	-1.22476	0.000180863	-3.75216e-10	-1.2368	0.000182168	-3.75216e-10	-1.23656
62312570	chr11:62312570:G:A	7.15053e-17	0.113151	1.36034	0.0110989	2.25455	0.625516	0.0101613	2.17993	0.604914
62312782	chr11:62312782:T:C	7.76819e-18	-3.75216e-10	-0.746242	0.00028737	-3.75216e-10	-0.773769	0.000289221	-3.75216e-10	-0.7743
62313220	chr11:62313220:C:T	1.72647e-18	-1.01179	-1.23841	0.000727251	1.39132	-1.23659	0.000693953	1.33694	-1.23603
62313385	chr11:62313385:C:T	6.30261e-19	-2.15561	-1.10229	3.41325e-05	-1.80133	-1.10296	3.40588e-05	-1.81244	-1.10097
62313709	chr11:62313709:A:C	4.54833e-18	-1.5554	0.273878	8.99377e-05	-1.98525	0.0498272	8.9943e-05	-1.98927	0.0469505
62313842	chr11:62313842:T:C	6.18993e-19	-2.15877	-1.11717	3.67524e-05	-1.71908	-1.11125	3.66273e-05	-1.73143	-1.10927
62314177	chr11:62314177:C:T	4.99979e-18	-3.75216e-10	-1.18688	0.000193081	-3.75216e-10	-1.17143	0.000194479	-3.75216e-10	-1.17117
```
