## Supplementary material for "Characterization of shared and ancestry-specific signals driving complex traits using multi-ancestry fine-mapping": susiex_nc3.cs80.summary

```
# chr11:61300281-62314291
CS_ID	CS_LENGTH	CS_PURITY	MAX_PIP_SNP	BP	REF_ALLELE	ALT_ALLELE	REF_FRQ	BETA	SE	-LOG10P	MAX_PIP	POST-HOC_PROB_POP1	POST-HOC_PROB_POP2
1	4	0.999194	chr11:61800281:C:A	61800281	A,A	C,C	1,1	-inf,-inf	inf,inf	17.116,2.52889	0.277915	1	0.907864
2	1698	0	chr11:62301132:C:T	62301132	NA,T	NA,C	NA,1	NA,-inf	NA,inf	NA,3.01077	0.0228318	0.439154	0.355371
3	1704	0	chr11:62301132:C:T	62301132	NA,T	NA,C	NA,1	NA,-inf	NA,inf	NA,3.01077	0.0232346	0.437874	0.355119
```
