## Supplementary material for "Characterization of shared and ancestry-specific signals driving complex traits using multi-ancestry fine-mapping": susiex_nc2.cs80.snp

```
BP	SNP
63694149	chr11:63694149:T:C
63694164	chr11:63694164:TATTA:T
63694233	chr11:63694233:A:G
63694324	chr11:63694324:G:A
63694631	chr11:63694631:G:C
63694748	chr11:63694748:G:A
63695326	chr11:63695326:A:G
63695565	chr11:63695565:C:T
63696197	chr11:63696197:T:C
63696225	chr11:63696225:C:T
63697028	chr11:63697028:A:G
63697096	chr11:63697096:A:T
63697253	chr11:63697253:C:CACGAATG
63697324	chr11:63697324:G:T
63697336	chr11:63697336:C:T
63697473	chr11:63697473:A:T
63698212	chr11:63698212:T:C
63698645	chr11:63698645:C:T
63698931	chr11:63698931:C:T
63699025	chr11:63699025:C:T
63699045	chr11:63699045:T:C
63699060	chr11:63699060:G:A
63699216	chr11:63699216:A:T
63699233	chr11:63699233:G:A
63699433	chr11:63699433:C:T
63700612	chr11:63700612:T:A
63700996	chr11:63700996:A:G
63701266	chr11:63701266:A:G
63701563	chr11:63701563:C:T
63702173	chr11:63702173:GTATT:G
63702472	chr11:63702472:G:A
63702497	chr11:63702497:G:A
63702709	chr11:63702709:G:A
63702778	chr11:63702778:T:C
63703288	chr11:63703288:G:A
63703749	chr11:63703749:AG:A
63703996	chr11:63703996:T:C
63704375	chr11:63704375:A:T
63705977	chr11:63705977:A:G
63707059	chr11:63707059:C:T
63707087	chr11:63707087:C:T
63707190	chr11:63707190:C:T
63707369	chr11:63707369:A:T
63707974	chr11:63707974:G:A
63709807	chr11:63709807:G:A
63711585	chr11:63711585:C:T
63711936	chr11:63711936:A:G
63712921	chr11:63712921:C:T
63713775	chr11:63713775:G:A
63713846	chr11:63713846:A:G
63714566	chr11:63714566:G:A
63714938	chr11:63714938:CT:C
63715295	chr11:63715295:A:G
63715658	chr11:63715658:AAAAAAACACAC:A
63715719	chr11:63715719:G:A
63715912	chr11:63715912:T:G
63716330	chr11:63716330:GA:G
63716544	chr11:63716544:G:A
63716888	chr11:63716888:G:A
63716894	chr11:63716894:G:A
63717216	chr11:63717216:T:G
63718553	chr11:63718553:T:A
63719914	chr11:63719914:T:C
63720310	chr11:63720310:C:T
63721531	chr11:63721531:C:T
63722354	chr11:63722354:T:C
63722491	chr11:63722491:T:C
63723232	chr11:63723232:G:A
63723400	chr11:63723400:A:G
63723569	chr11:63723569:G:A
63723778	chr11:63723778:A:G
63723796	chr11:63723796:A:G
63724324	chr11:63724324:G:A
63724425	chr11:63724425:T:C
63725234	chr11:63725234:A:T
63725518	chr11:63725518:C:T
63725698	chr11:63725698:C:T
63725831	chr11:63725831:G:A
63725906	chr11:63725906:G:A
63726447	chr11:63726447:G:A
63726538	chr11:63726538:A:G
63726796	chr11:63726796:AG:A
63727481	chr11:63727481:AAG:A
63727715	chr11:63727715:C:T
63727914	chr11:63727914:C:T
63728111	chr11:63728111:G:A
63728912	chr11:63728912:AAAG:A
63729340	chr11:63729340:T:C
63731086	chr11:63731086:T:A
63731087	chr11:63731087:A:T
63731091	chr11:63731091:A:T
63731660	chr11:63731660:TTTTA:T
63731684	chr11:63731684:C:T
63731825	chr11:63731825:G:C
63732348	chr11:63732348:A:T
63732395	chr11:63732395:G:A
63732656	chr11:63732656:A:G
63733178	chr11:63733178:G:C
63733514	chr11:63733514:T:C
63733750	chr11:63733750:C:T
63733815	chr11:63733815:C:T
63733964	chr11:63733964:A:G
63734018	chr11:63734018:A:T
63734111	chr11:63734111:T:C
63734201	chr11:63734201:A:G
63734640	chr11:63734640:G:A
63734811	chr11:63734811:T:C
63735338	chr11:63735338:A:G
63736413	chr11:63736413:C:T
63736469	chr11:63736469:C:T
63736530	chr11:63736530:T:TA
63736580	chr11:63736580:C:T
63736619	chr11:63736619:C:T
63737017	chr11:63737017:T:C
63737122	chr11:63737122:C:G
63737174	chr11:63737174:G:A
63737177	chr11:63737177:G:A
63738044	chr11:63738044:C:T
63738355	chr11:63738355:A:C
63738714	chr11:63738714:A:G
63738882	chr11:63738882:A:G
63738927	chr11:63738927:T:C
63739698	chr11:63739698:C:A
63740478	chr11:63740478:T:C
63740617	chr11:63740617:G:C
63740862	chr11:63740862:T:C
63741182	chr11:63741182:T:C
63741200	chr11:63741200:TA:T
63741448	chr11:63741448:C:T
63741637	chr11:63741637:CT:C
63742082	chr11:63742082:C:T
63742231	chr11:63742231:G:A
63742270	chr11:63742270:C:T
63742576	chr11:63742576:C:T
63742659	chr11:63742659:A:G
63742831	chr11:63742831:CT:C
63742927	chr11:63742927:T:C
63743076	chr11:63743076:T:C
63743090	chr11:63743090:G:A
63743873	chr11:63743873:G:A
63744603	chr11:63744603:A:G
63744823	chr11:63744823:C:A
63745093	chr11:63745093:T:C
63745973	chr11:63745973:G:A
63745983	chr11:63745983:G:C
63746258	chr11:63746258:A:G
63746372	chr11:63746372:A:G
63746449	chr11:63746449:T:C
63746463	chr11:63746463:T:G
63747246	chr11:63747246:C:T
63748280	chr11:63748280:A:C
63748584	chr11:63748584:A:G
63749444	chr11:63749444:A:G
63750978	chr11:63750978:C:T
63751255	chr11:63751255:C:G
63752659	chr11:63752659:G:A
63752896	chr11:63752896:C:T
63753734	chr11:63753734:A:T
63754107	chr11:63754107:T:A
63754368	chr11:63754368:A:G
63754592	chr11:63754592:C:T
63754648	chr11:63754648:C:T
63754715	chr11:63754715:A:G
63754859	chr11:63754859:T:C
63754971	chr11:63754971:C:G
63755007	chr11:63755007:A:G
63755310	chr11:63755310:G:A
63755776	chr11:63755776:G:A
63756279	chr11:63756279:A:T
63756366	chr11:63756366:C:T
63757304	chr11:63757304:C:T
63757438	chr11:63757438:G:A
63757506	chr11:63757506:A:G
63757577	chr11:63757577:T:G
63757653	chr11:63757653:T:C
63757786	chr11:63757786:G:C
63758130	chr11:63758130:T:G
63758135	chr11:63758135:T:C
63759229	chr11:63759229:G:A
63759519	chr11:63759519:C:T
63759688	chr11:63759688:G:A
63760678	chr11:63760678:C:T
63761342	chr11:63761342:C:T
63761353	chr11:63761353:T:C
63762079	chr11:63762079:T:G
63762151	chr11:63762151:T:C
63762670	chr11:63762670:A:G
63762759	chr11:63762759:C:T
63762836	chr11:63762836:C:A
63763007	chr11:63763007:A:AGCCAGG
63763103	chr11:63763103:C:A
63764146	chr11:63764146:G:A
63764832	chr11:63764832:G:A
63764992	chr11:63764992:G:A
63766413	chr11:63766413:G:A
63767124	chr11:63767124:G:T
63767461	chr11:63767461:T:C
63768079	chr11:63768079:C:G
63769227	chr11:63769227:C:T
63769441	chr11:63769441:G:C
63769453	chr11:63769453:G:T
63769639	chr11:63769639:C:G
63770255	chr11:63770255:G:A
63770527	chr11:63770527:A:G
63771010	chr11:63771010:A:C
63771196	chr11:63771196:A:T
63772141	chr11:63772141:G:C
63772609	chr11:63772609:A:T
63772645	chr11:63772645:C:T
63772794	chr11:63772794:G:A
63772954	chr11:63772954:A:G
63773042	chr11:63773042:C:G
63773424	chr11:63773424:T:A
63773449	chr11:63773449:T:C
63773567	chr11:63773567:C:A
63773611	chr11:63773611:G:A
63773813	chr11:63773813:A:G
63773837	chr11:63773837:CT:C
63773929	chr11:63773929:C:T
63773974	chr11:63773974:G:A
63774535	chr11:63774535:A:G
63774577	chr11:63774577:C:T
63774641	chr11:63774641:T:C
63776343	chr11:63776343:C:T
63776344	chr11:63776344:G:A
63776373	chr11:63776373:A:G
63776450	chr11:63776450:G:A
63776820	chr11:63776820:T:C
63776830	chr11:63776830:C:A
63776856	chr11:63776856:T:C
63776929	chr11:63776929:A:G
63777736	chr11:63777736:T:C
63777865	chr11:63777865:G:A
63778244	chr11:63778244:G:A
63780012	chr11:63780012:G:A
63780714	chr11:63780714:A:G
63780736	chr11:63780736:G:A
63781102	chr11:63781102:A:G
63781378	chr11:63781378:G:A
63781546	chr11:63781546:A:C
63781611	chr11:63781611:A:G
63781618	chr11:63781618:A:T
63781752	chr11:63781752:A:C
63781961	chr11:63781961:C:T
63782109	chr11:63782109:C:T
63782188	chr11:63782188:C:T
63782189	chr11:63782189:A:G
63782388	chr11:63782388:A:T
63782480	chr11:63782480:G:A
63782790	chr11:63782790:C:T
63783045	chr11:63783045:G:A
63783210	chr11:63783210:T:TTGCAGTGAGCCGAGATTG
63783256	chr11:63783256:G:C
63783432	chr11:63783432:T:C
63783450	chr11:63783450:A:G
63783655	chr11:63783655:T:C
63783656	chr11:63783656:G:A
63783800	chr11:63783800:A:AT
63783923	chr11:63783923:C:T
63783958	chr11:63783958:G:A
63784387	chr11:63784387:C:T
63784436	chr11:63784436:C:T
63784579	chr11:63784579:T:C
63784582	chr11:63784582:G:A
63784626	chr11:63784626:T:C
63784634	chr11:63784634:C:G
63784687	chr11:63784687:T:C
63784752	chr11:63784752:G:T
63785156	chr11:63785156:T:C
63785383	chr11:63785383:G:C
63785463	chr11:63785463:C:T
63786215	chr11:63786215:A:G
63786668	chr11:63786668:CAGTT:C
63786842	chr11:63786842:G:A
63786871	chr11:63786871:C:T
63787011	chr11:63787011:G:A
63787279	chr11:63787279:A:C
63787438	chr11:63787438:C:T
63787452	chr11:63787452:G:A
63787549	chr11:63787549:G:T
63787993	chr11:63787993:G:A
63788106	chr11:63788106:C:T
63788649	chr11:63788649:C:T
63789100	chr11:63789100:G:A
63789156	chr11:63789156:C:A
63789598	chr11:63789598:G:A
63789624	chr11:63789624:G:A
63789718	chr11:63789718:A:G
63790380	chr11:63790380:A:G
63790493	chr11:63790493:G:A
63790640	chr11:63790640:G:A
63790652	chr11:63790652:G:C
63790692	chr11:63790692:C:G
63790796	chr11:63790796:G:A
63791131	chr11:63791131:T:C
63791443	chr11:63791443:G:A
63791940	chr11:63791940:T:G
63792031	chr11:63792031:G:A
63792727	chr11:63792727:A:G
63792805	chr11:63792805:A:C
63792966	chr11:63792966:T:C
63793032	chr11:63793032:G:A
63793517	chr11:63793517:A:T
63794043	chr11:63794043:C:T
63794079	chr11:63794079:G:T
63794508	chr11:63794508:CAAG:C
63794601	chr11:63794601:AAAAAAAC:A
63794759	chr11:63794759:T:C
63795091	chr11:63795091:T:C
63795114	chr11:63795114:A:C
63795215	chr11:63795215:A:T
63795219	chr11:63795219:C:T
63795326	chr11:63795326:T:C
63795522	chr11:63795522:G:A
63795538	chr11:63795538:T:C
63795655	chr11:63795655:C:T
63796213	chr11:63796213:G:A
63796274	chr11:63796274:T:A
63796342	chr11:63796342:TC:T
63796995	chr11:63796995:C:T
63797241	chr11:63797241:G:C
63797653	chr11:63797653:G:A
63797741	chr11:63797741:A:T
63797993	chr11:63797993:C:T
63798418	chr11:63798418:C:T
63798667	chr11:63798667:C:T
63800883	chr11:63800883:G:A
63801071	chr11:63801071:AAAG:A
63802016	chr11:63802016:G:A
63802133	chr11:63802133:G:A
63802875	chr11:63802875:T:C
63803270	chr11:63803270:A:T
63803326	chr11:63803326:C:A
63803458	chr11:63803458:G:A
63803842	chr11:63803842:T:C
63803975	chr11:63803975:C:T
63804114	chr11:63804114:G:A
63804193	chr11:63804193:T:C
63804392	chr11:63804392:G:A
63805046	chr11:63805046:A:G
63805290	chr11:63805290:G:T
63805318	chr11:63805318:A:G
63805335	chr11:63805335:A:G
63805452	chr11:63805452:CTG:C
63805465	chr11:63805465:A:G
63805816	chr11:63805816:A:C
63806161	chr11:63806161:C:A
63806381	chr11:63806381:A:G
63806392	chr11:63806392:T:C
63806852	chr11:63806852:G:A
63806970	chr11:63806970:G:A
63807036	chr11:63807036:C:T
63807084	chr11:63807084:G:A
63807187	chr11:63807187:A:G
63807271	chr11:63807271:G:C
63807284	chr11:63807284:G:C
63807436	chr11:63807436:G:A
63807769	chr11:63807769:C:T
63808194	chr11:63808194:A:C
63808272	chr11:63808272:G:A
63808371	chr11:63808371:A:C
63809165	chr11:63809165:A:G
63809989	chr11:63809989:G:T
63810346	chr11:63810346:G:A
63810375	chr11:63810375:T:C
63810662	chr11:63810662:A:AG
63810848	chr11:63810848:T:G
63811200	chr11:63811200:T:C
63811397	chr11:63811397:A:G
63811602	chr11:63811602:TTAAG:T
63811719	chr11:63811719:C:A
63812510	chr11:63812510:T:G
63813096	chr11:63813096:C:T
63813120	chr11:63813120:CG:C
63813537	chr11:63813537:C:CGA
63813593	chr11:63813593:G:T
63813657	chr11:63813657:C:G
63814042	chr11:63814042:G:A
63814201	chr11:63814201:G:A
63814299	chr11:63814299:G:C
63814737	chr11:63814737:AG:A
63814888	chr11:63814888:C:G
63815006	chr11:63815006:T:TAGC
63815083	chr11:63815083:T:C
63815369	chr11:63815369:T:A
63815554	chr11:63815554:T:C
63815585	chr11:63815585:A:G
63815727	chr11:63815727:G:A
63815832	chr11:63815832:A:G
63815986	chr11:63815986:T:C
63816044	chr11:63816044:G:A
63816359	chr11:63816359:A:G
63816678	chr11:63816678:TC:T
63816821	chr11:63816821:T:C
63816902	chr11:63816902:T:C
63816946	chr11:63816946:T:C
63817233	chr11:63817233:G:T
63817782	chr11:63817782:A:T
63817849	chr11:63817849:G:C
63818332	chr11:63818332:C:A
63818709	chr11:63818709:C:T
63819040	chr11:63819040:G:A
63819223	chr11:63819223:T:C
63819351	chr11:63819351:C:T
63819592	chr11:63819592:G:A
63819645	chr11:63819645:T:C
63819776	chr11:63819776:C:T
63819841	chr11:63819841:C:T
63820219	chr11:63820219:G:A
63820391	chr11:63820391:C:CT
63820475	chr11:63820475:G:A
63820514	chr11:63820514:G:T
63820720	chr11:63820720:T:C
63820747	chr11:63820747:G:A
63820959	chr11:63820959:G:A
63821299	chr11:63821299:C:T
63821431	chr11:63821431:G:A
63821540	chr11:63821540:G:A
63821780	chr11:63821780:G:A
63821975	chr11:63821975:C:A
63821983	chr11:63821983:A:T
63822207	chr11:63822207:T:C
63822491	chr11:63822491:A:G
63822569	chr11:63822569:G:A
63822992	chr11:63822992:C:T
63823018	chr11:63823018:A:G
63823284	chr11:63823284:A:G
63823533	chr11:63823533:G:A
63823744	chr11:63823744:G:A
63823892	chr11:63823892:C:T
63823904	chr11:63823904:T:A
63823993	chr11:63823993:C:T
63824102	chr11:63824102:G:A
63824140	chr11:63824140:C:A
63824152	chr11:63824152:C:T
63824209	chr11:63824209:C:T
63824493	chr11:63824493:A:T
63824618	chr11:63824618:G:T
63825506	chr11:63825506:G:A
63825731	chr11:63825731:G:A
63825915	chr11:63825915:C:T
63826251	chr11:63826251:C:T
63826750	chr11:63826750:G:A
63826810	chr11:63826810:C:T
63827097	chr11:63827097:C:T
63827184	chr11:63827184:C:T
63827333	chr11:63827333:G:A
63827600	chr11:63827600:C:A
63827745	chr11:63827745:G:A
63827899	chr11:63827899:T:G
63827902	chr11:63827902:G:A
63828176	chr11:63828176:G:A
63828203	chr11:63828203:A:G
63828260	chr11:63828260:T:C
63828453	chr11:63828453:A:G
63828621	chr11:63828621:A:G
63828973	chr11:63828973:G:T
63828977	chr11:63828977:C:T
63829213	chr11:63829213:G:A
63829432	chr11:63829432:A:G
63829467	chr11:63829467:GCA:G
63829599	chr11:63829599:T:C
63830770	chr11:63830770:C:G
63830889	chr11:63830889:C:T
63830947	chr11:63830947:G:A
63831218	chr11:63831218:A:G
63831878	chr11:63831878:G:A
63832486	chr11:63832486:C:T
63832965	chr11:63832965:A:T
63833467	chr11:63833467:G:C
63833674	chr11:63833674:T:A
63833787	chr11:63833787:G:T
63833956	chr11:63833956:T:G
63835135	chr11:63835135:AGCCTGTTG:A
63835750	chr11:63835750:GT:G
63835927	chr11:63835927:C:T
63836266	chr11:63836266:C:A
63837544	chr11:63837544:A:G
63837705	chr11:63837705:G:A
63838191	chr11:63838191:G:A
63838632	chr11:63838632:T:A
63839786	chr11:63839786:CG:C
63839800	chr11:63839800:G:A
63839985	chr11:63839985:T:G
63840204	chr11:63840204:CCTT:C
63840575	chr11:63840575:T:C
63840955	chr11:63840955:C:A
63841447	chr11:63841447:C:A
63841718	chr11:63841718:T:A
63842590	chr11:63842590:C:T
63842650	chr11:63842650:A:C
63842677	chr11:63842677:T:C
63842893	chr11:63842893:A:G
63843772	chr11:63843772:C:T
63844204	chr11:63844204:G:A
63844444	chr11:63844444:A:G
63845116	chr11:63845116:G:A
63845234	chr11:63845234:C:T
63845274	chr11:63845274:T:C
63846482	chr11:63846482:A:G
63846518	chr11:63846518:G:A
63846694	chr11:63846694:C:T
63846749	chr11:63846749:G:A
63848082	chr11:63848082:T:C
63848543	chr11:63848543:C:T
63848741	chr11:63848741:A:T
63848838	chr11:63848838:G:A
63849232	chr11:63849232:G:C
63849263	chr11:63849263:G:A
63849636	chr11:63849636:C:A
63849739	chr11:63849739:C:T
63849787	chr11:63849787:T:C
63849852	chr11:63849852:C:T
63850161	chr11:63850161:T:TG
63850688	chr11:63850688:A:G
63850924	chr11:63850924:C:G
63851628	chr11:63851628:T:C
63853078	chr11:63853078:C:T
63853348	chr11:63853348:G:A
63853387	chr11:63853387:G:A
63853760	chr11:63853760:C:T
63853795	chr11:63853795:T:C
63853929	chr11:63853929:A:G
63853952	chr11:63853952:C:A
63854558	chr11:63854558:G:A
63854888	chr11:63854888:A:G
63855088	chr11:63855088:A:G
63855155	chr11:63855155:G:A
63855449	chr11:63855449:A:AAG
63855464	chr11:63855464:G:A
63857235	chr11:63857235:T:A
63857276	chr11:63857276:C:T
63857354	chr11:63857354:TTCTCCATGTTGGTCAGGCTGG:T
63857752	chr11:63857752:G:A
63857988	chr11:63857988:A:G
63858502	chr11:63858502:C:T
63859792	chr11:63859792:C:T
63860335	chr11:63860335:C:T
63860350	chr11:63860350:G:A
63861310	chr11:63861310:T:C
63861413	chr11:63861413:C:T
63861493	chr11:63861493:A:G
63861923	chr11:63861923:TC:T
63862063	chr11:63862063:G:C
63862463	chr11:63862463:A:AG
63862566	chr11:63862566:G:A
63863848	chr11:63863848:C:T
63864114	chr11:63864114:C:T
63864122	chr11:63864122:T:A
63864189	chr11:63864189:C:T
63864443	chr11:63864443:G:A
63864644	chr11:63864644:G:A
63865025	chr11:63865025:G:A
63865201	chr11:63865201:G:T
63865305	chr11:63865305:C:T
63865412	chr11:63865412:A:C
63865665	chr11:63865665:A:G
63865989	chr11:63865989:G:A
63866122	chr11:63866122:C:T
63868521	chr11:63868521:G:A
63868632	chr11:63868632:G:C
63868633	chr11:63868633:A:T
63869004	chr11:63869004:G:A
63869475	chr11:63869475:G:A
63869644	chr11:63869644:A:G
63869793	chr11:63869793:A:G
63869919	chr11:63869919:G:GAC
63870068	chr11:63870068:G:A
63870198	chr11:63870198:C:T
63870746	chr11:63870746:A:T
63872104	chr11:63872104:G:A
63872198	chr11:63872198:G:A
63872409	chr11:63872409:A:G
63872874	chr11:63872874:C:T
63873721	chr11:63873721:C:G
63873967	chr11:63873967:G:A
63874266	chr11:63874266:A:G
63874869	chr11:63874869:A:AGT
63875237	chr11:63875237:C:T
63875449	chr11:63875449:A:G
63875592	chr11:63875592:G:A
63875945	chr11:63875945:A:G
63875949	chr11:63875949:A:G
63876183	chr11:63876183:C:T
63876576	chr11:63876576:C:T
63876680	chr11:63876680:G:T
63876711	chr11:63876711:ATCTTT:A
63877820	chr11:63877820:G:A
63879285	chr11:63879285:C:T
63879406	chr11:63879406:C:T
63879687	chr11:63879687:TAAGTG:T
63879776	chr11:63879776:G:T
63879937	chr11:63879937:T:C
63879957	chr11:63879957:C:A
63880052	chr11:63880052:A:C
63880058	chr11:63880058:G:T
63880626	chr11:63880626:C:G
63880627	chr11:63880627:T:G
63880807	chr11:63880807:A:G
63880938	chr11:63880938:T:C
63881101	chr11:63881101:C:T
63881254	chr11:63881254:G:A
63881320	chr11:63881320:A:G
63881396	chr11:63881396:C:T
63881418	chr11:63881418:G:C
63881494	chr11:63881494:T:C
63881504	chr11:63881504:A:G
63881642	chr11:63881642:G:T
63881948	chr11:63881948:T:C
63882570	chr11:63882570:G:C
63882572	chr11:63882572:G:A
63883453	chr11:63883453:G:A
63883783	chr11:63883783:T:C
63883869	chr11:63883869:A:G
63884073	chr11:63884073:T:C
63885076	chr11:63885076:G:T
63885455	chr11:63885455:A:G
63885600	chr11:63885600:T:C
63885646	chr11:63885646:C:T
63885699	chr11:63885699:TG:T
63885886	chr11:63885886:T:G
63886053	chr11:63886053:C:T
63886363	chr11:63886363:G:A
63886617	chr11:63886617:T:C
63887061	chr11:63887061:G:A
63887650	chr11:63887650:T:C
63887725	chr11:63887725:T:TAGA
63887926	chr11:63887926:G:A
63888090	chr11:63888090:T:C
63888238	chr11:63888238:C:T
63888374	chr11:63888374:C:T
63888584	chr11:63888584:CCTTG:C
63888933	chr11:63888933:C:T
63889380	chr11:63889380:CCTT:C
63890605	chr11:63890605:G:A
63890915	chr11:63890915:C:T
63891644	chr11:63891644:C:T
63892464	chr11:63892464:T:C
63892897	chr11:63892897:T:C
63893912	chr11:63893912:T:C
63894348	chr11:63894348:C:T
63894421	chr11:63894421:G:A
63894526	chr11:63894526:A:G
63894884	chr11:63894884:A:G
63894983	chr11:63894983:G:A
63895082	chr11:63895082:C:T
63895950	chr11:63895950:G:A
63896073	chr11:63896073:C:G
63896212	chr11:63896212:T:C
63896624	chr11:63896624:G:A
63896708	chr11:63896708:T:C
63896718	chr11:63896718:T:G
63897095	chr11:63897095:G:C
63897127	chr11:63897127:A:T
63897410	chr11:63897410:G:T
63897862	chr11:63897862:A:T
63899472	chr11:63899472:C:T
63900743	chr11:63900743:T:C
63901083	chr11:63901083:G:A
63901085	chr11:63901085:C:T
63901663	chr11:63901663:T:C
63901934	chr11:63901934:C:T
63901939	chr11:63901939:G:A
63902915	chr11:63902915:C:G
63902969	chr11:63902969:G:A
63903186	chr11:63903186:A:G
63903631	chr11:63903631:T:G
63903927	chr11:63903927:C:T
63904489	chr11:63904489:T:C
63905655	chr11:63905655:G:A
63906423	chr11:63906423:T:A
63907654	chr11:63907654:G:A
63908153	chr11:63908153:G:A
63908595	chr11:63908595:T:G
63909045	chr11:63909045:C:T
63909090	chr11:63909090:G:A
63909424	chr11:63909424:A:C
63910101	chr11:63910101:C:T
63910460	chr11:63910460:C:T
63910504	chr11:63910504:G:A
63911036	chr11:63911036:T:C
63911897	chr11:63911897:T:C
63912606	chr11:63912606:C:T
63912825	chr11:63912825:A:G
63913247	chr11:63913247:C:T
63913829	chr11:63913829:C:CA
63913869	chr11:63913869:G:A
63914041	chr11:63914041:T:C
63914772	chr11:63914772:C:T
63914824	chr11:63914824:G:A
63914840	chr11:63914840:G:C
63914843	chr11:63914843:C:G
63914845	chr11:63914845:TG:T
63915039	chr11:63915039:C:T
63916286	chr11:63916286:C:T
63916826	chr11:63916826:C:G
63917271	chr11:63917271:G:A
63918074	chr11:63918074:G:T
63920664	chr11:63920664:C:T
63921221	chr11:63921221:C:A
63921413	chr11:63921413:G:A
63921652	chr11:63921652:A:G
63921843	chr11:63921843:G:A
63922156	chr11:63922156:C:T
63922407	chr11:63922407:T:C
63922456	chr11:63922456:G:A
63923577	chr11:63923577:C:T
63923668	chr11:63923668:T:C
63924022	chr11:63924022:C:A
63924070	chr11:63924070:G:A
63924087	chr11:63924087:T:C
63924109	chr11:63924109:T:C
63924149	chr11:63924149:G:C
63924420	chr11:63924420:G:A
63924458	chr11:63924458:C:G
63924507	chr11:63924507:T:C
63924874	chr11:63924874:G:A
63926435	chr11:63926435:C:T
63926802	chr11:63926802:T:G
63927475	chr11:63927475:C:A
63929911	chr11:63929911:G:A
63929938	chr11:63929938:ACT:A
63930291	chr11:63930291:T:A
63930817	chr11:63930817:C:T
63930878	chr11:63930878:A:T
63930930	chr11:63930930:C:A
63931066	chr11:63931066:A:C
63931750	chr11:63931750:A:G
63931834	chr11:63931834:C:T
63932081	chr11:63932081:G:A
63932285	chr11:63932285:GC:G
63932288	chr11:63932288:G:A
63932538	chr11:63932538:C:T
63932584	chr11:63932584:C:T
63932585	chr11:63932585:G:A
63932936	chr11:63932936:C:G
63932971	chr11:63932971:G:T
63933071	chr11:63933071:G:A
63934011	chr11:63934011:T:C
63934150	chr11:63934150:G:A
63934641	chr11:63934641:T:A
63934855	chr11:63934855:T:C
63934875	chr11:63934875:A:G
63934942	chr11:63934942:AATTT:A
63934994	chr11:63934994:A:G
63935163	chr11:63935163:T:C
63935438	chr11:63935438:A:G
63936443	chr11:63936443:C:T
63937345	chr11:63937345:T:C
63937629	chr11:63937629:C:T
63937673	chr11:63937673:C:T
63938455	chr11:63938455:G:A
63938613	chr11:63938613:T:C
63938688	chr11:63938688:C:A
63939305	chr11:63939305:C:T
63939418	chr11:63939418:C:T
63939619	chr11:63939619:AG:A
63939667	chr11:63939667:G:A
63939731	chr11:63939731:G:A
63939779	chr11:63939779:G:A
63939783	chr11:63939783:T:G
63939817	chr11:63939817:G:A
63940189	chr11:63940189:T:C
63940547	chr11:63940547:TG:T
63940992	chr11:63940992:C:T
63941102	chr11:63941102:C:T
63941544	chr11:63941544:C:G
63941576	chr11:63941576:G:C
63941661	chr11:63941661:T:C
63941900	chr11:63941900:G:A
63941975	chr11:63941975:G:GT
63942052	chr11:63942052:G:A
63943646	chr11:63943646:T:A
63943916	chr11:63943916:A:G
63943977	chr11:63943977:A:G
63944004	chr11:63944004:G:C
63944178	chr11:63944178:G:A
63944535	chr11:63944535:A:G
63944777	chr11:63944777:C:T
63944940	chr11:63944940:G:C
63945262	chr11:63945262:A:G
63945509	chr11:63945509:C:T
63945767	chr11:63945767:G:A
63945831	chr11:63945831:C:T
63945845	chr11:63945845:G:A
63946106	chr11:63946106:G:A
63946120	chr11:63946120:C:T
63946226	chr11:63946226:G:C
63946275	chr11:63946275:G:A
63946508	chr11:63946508:G:A
63946847	chr11:63946847:T:C
63947124	chr11:63947124:G:A
63947279	chr11:63947279:C:T
63947300	chr11:63947300:G:A
63947363	chr11:63947363:C:T
63947694	chr11:63947694:G:A
63948432	chr11:63948432:A:G
63948738	chr11:63948738:TG:T
63948768	chr11:63948768:C:T
63949027	chr11:63949027:A:T
63949034	chr11:63949034:T:A
63949047	chr11:63949047:A:G
63949060	chr11:63949060:C:T
63949244	chr11:63949244:C:G
63949722	chr11:63949722:A:G
63949790	chr11:63949790:G:A
63949893	chr11:63949893:C:T
63949902	chr11:63949902:G:A
63950075	chr11:63950075:A:G
63950104	chr11:63950104:TG:T
63950151	chr11:63950151:G:A
63950339	chr11:63950339:G:A
63950624	chr11:63950624:G:A
63950683	chr11:63950683:C:T
63951296	chr11:63951296:T:C
63951730	chr11:63951730:G:A
63952053	chr11:63952053:T:G
63952149	chr11:63952149:C:A
63952249	chr11:63952249:C:T
63952419	chr11:63952419:C:T
63953109	chr11:63953109:T:C
63953276	chr11:63953276:C:T
63953308	chr11:63953308:G:A
63955739	chr11:63955739:A:G
63955766	chr11:63955766:A:G
63955795	chr11:63955795:C:G
63955809	chr11:63955809:G:A
63956172	chr11:63956172:G:A
63956190	chr11:63956190:C:T
63956473	chr11:63956473:A:G
63956703	chr11:63956703:G:A
63957219	chr11:63957219:TTTTTC:T
63957250	chr11:63957250:CAA:C
63958137	chr11:63958137:G:A
63958310	chr11:63958310:C:T
63958383	chr11:63958383:C:T
63958385	chr11:63958385:G:A
63958438	chr11:63958438:T:C
63958552	chr11:63958552:A:G
63959080	chr11:63959080:C:A
63959217	chr11:63959217:C:T
63959345	chr11:63959345:G:A
63959468	chr11:63959468:C:T
63959633	chr11:63959633:C:A
63959846	chr11:63959846:C:T
63960279	chr11:63960279:G:T
63960385	chr11:63960385:T:C
63960426	chr11:63960426:G:A
63960535	chr11:63960535:C:T
63960799	chr11:63960799:C:T
63961046	chr11:63961046:C:T
63961451	chr11:63961451:G:A
63961962	chr11:63961962:C:G
63962009	chr11:63962009:G:A
63962428	chr11:63962428:A:G
63963053	chr11:63963053:G:A
63963109	chr11:63963109:C:T
63963325	chr11:63963325:A:G
63963353	chr11:63963353:A:G
63963589	chr11:63963589:A:G
63963673	chr11:63963673:C:T
63963713	chr11:63963713:A:G
63964126	chr11:63964126:C:T
63965714	chr11:63965714:AT:A
63966033	chr11:63966033:T:A
63966247	chr11:63966247:A:G
63966803	chr11:63966803:G:A
63967436	chr11:63967436:T:A
63967791	chr11:63967791:T:C
63967851	chr11:63967851:A:C
63968146	chr11:63968146:T:C
63968490	chr11:63968490:G:A
63969060	chr11:63969060:G:A
63969068	chr11:63969068:G:A
63969129	chr11:63969129:G:A
63969148	chr11:63969148:G:A
63969351	chr11:63969351:A:G
63969502	chr11:63969502:G:A
63969509	chr11:63969509:A:G
63969847	chr11:63969847:T:C
63970339	chr11:63970339:T:G
63970437	chr11:63970437:G:A
63970506	chr11:63970506:C:T
63970754	chr11:63970754:A:C
63970872	chr11:63970872:G:C
63971064	chr11:63971064:G:A
63971099	chr11:63971099:T:G
63971170	chr11:63971170:T:G
63971425	chr11:63971425:G:A
63971608	chr11:63971608:G:A
63971867	chr11:63971867:C:T
63971901	chr11:63971901:C:T
63971967	chr11:63971967:C:T
63972096	chr11:63972096:A:G
63972245	chr11:63972245:C:T
63972825	chr11:63972825:C:CAG
63973219	chr11:63973219:T:TC
63973398	chr11:63973398:G:GGCCT
63973737	chr11:63973737:T:C
63973928	chr11:63973928:C:T
63974368	chr11:63974368:G:A
63974419	chr11:63974419:G:A
63975562	chr11:63975562:C:G
63977137	chr11:63977137:T:C
63977275	chr11:63977275:T:C
63977366	chr11:63977366:C:T
63977868	chr11:63977868:G:A
63977898	chr11:63977898:C:T
63977907	chr11:63977907:G:A
63977918	chr11:63977918:C:T
63978205	chr11:63978205:C:T
63978283	chr11:63978283:C:T
63978288	chr11:63978288:C:T
63978385	chr11:63978385:T:A
63978508	chr11:63978508:C:T
63978580	chr11:63978580:A:G
63978648	chr11:63978648:A:G
63978720	chr11:63978720:A:G
63979297	chr11:63979297:C:T
63979504	chr11:63979504:C:T
63979627	chr11:63979627:C:T
63980228	chr11:63980228:T:C
63980613	chr11:63980613:T:C
63980614	chr11:63980614:G:A
63981085	chr11:63981085:T:C
63981511	chr11:63981511:A:G
63981519	chr11:63981519:C:T
63981647	chr11:63981647:G:A
63981698	chr11:63981698:G:A
63981894	chr11:63981894:C:T
63981911	chr11:63981911:G:A
63981923	chr11:63981923:G:A
63981951	chr11:63981951:T:C
63982224	chr11:63982224:T:G
63982464	chr11:63982464:C:T
63982717	chr11:63982717:G:T
63982805	chr11:63982805:C:T
63983322	chr11:63983322:G:A
63983324	chr11:63983324:A:G
63983337	chr11:63983337:A:G
63984346	chr11:63984346:C:T
63984565	chr11:63984565:G:A
63984682	chr11:63984682:G:T
63984693	chr11:63984693:A:G
63985037	chr11:63985037:A:G
63985742	chr11:63985742:C:T
63986543	chr11:63986543:C:T
63986592	chr11:63986592:A:C
63986760	chr11:63986760:C:T
63987006	chr11:63987006:G:A
63987039	chr11:63987039:G:T
63987076	chr11:63987076:C:T
63987157	chr11:63987157:G:A
63987470	chr11:63987470:C:T
63987471	chr11:63987471:T:C
63987514	chr11:63987514:A:G
63987523	chr11:63987523:GC:G
63989422	chr11:63989422:T:C
63989974	chr11:63989974:T:C
63990106	chr11:63990106:G:C
63990632	chr11:63990632:A:G
63990962	chr11:63990962:T:G
63991049	chr11:63991049:G:A
63991518	chr11:63991518:C:T
63991559	chr11:63991559:A:G
63991584	chr11:63991584:C:T
63991669	chr11:63991669:T:C
63991934	chr11:63991934:G:A
63992031	chr11:63992031:A:G
63992531	chr11:63992531:G:A
63992549	chr11:63992549:C:CT
63992751	chr11:63992751:A:G
63992990	chr11:63992990:C:T
63993489	chr11:63993489:C:A
63993589	chr11:63993589:G:A
63993655	chr11:63993655:C:T
63993691	chr11:63993691:T:C
63993697	chr11:63993697:C:T
63993735	chr11:63993735:T:C
63995428	chr11:63995428:TCAGGTGATCCAACCA:T
63995523	chr11:63995523:C:T
63996147	chr11:63996147:G:A
63996224	chr11:63996224:C:T
63996362	chr11:63996362:C:T
63996463	chr11:63996463:G:T
63996830	chr11:63996830:G:C
63996836	chr11:63996836:G:A
63997016	chr11:63997016:C:T
63997283	chr11:63997283:G:A
63997337	chr11:63997337:C:T
63997775	chr11:63997775:C:T
63998540	chr11:63998540:A:AGCTC
63999248	chr11:63999248:C:T
63999714	chr11:63999714:A:G
63999798	chr11:63999798:C:G
63999902	chr11:63999902:C:T
64000423	chr11:64000423:C:T
64000859	chr11:64000859:G:A
64000925	chr11:64000925:T:C
64001325	chr11:64001325:C:T
64001326	chr11:64001326:G:A
64001754	chr11:64001754:G:A
64001981	chr11:64001981:T:C
64002256	chr11:64002256:C:T
64002548	chr11:64002548:T:C
64002790	chr11:64002790:G:C
64003879	chr11:64003879:C:T
64003896	chr11:64003896:T:C
64004528	chr11:64004528:A:G
64005188	chr11:64005188:C:T
64006024	chr11:64006024:G:A
64006777	chr11:64006777:G:T
64006829	chr11:64006829:C:T
64006898	chr11:64006898:C:A
64007015	chr11:64007015:T:C
64007629	chr11:64007629:C:T
64008058	chr11:64008058:C:G
64008060	chr11:64008060:C:T
64008705	chr11:64008705:G:A
64008793	chr11:64008793:A:G
64009005	chr11:64009005:A:G
64009100	chr11:64009100:C:T
64009356	chr11:64009356:G:A
64009799	chr11:64009799:C:T
64011116	chr11:64011116:G:T
64011373	chr11:64011373:G:A
64011442	chr11:64011442:A:C
64012276	chr11:64012276:A:G
64012617	chr11:64012617:T:C
64012996	chr11:64012996:A:G
64013098	chr11:64013098:AG:A
64013429	chr11:64013429:G:A
64013522	chr11:64013522:G:A
64013628	chr11:64013628:C:G
64014079	chr11:64014079:C:T
64014192	chr11:64014192:GTCC:G
64014208	chr11:64014208:G:A
64014587	chr11:64014587:G:A
64014703	chr11:64014703:A:T
64014846	chr11:64014846:T:C
64014925	chr11:64014925:T:G
64015131	chr11:64015131:G:A
64015186	chr11:64015186:G:A
64015327	chr11:64015327:G:A
64015533	chr11:64015533:C:T
64015880	chr11:64015880:C:T
64015897	chr11:64015897:G:A
64016148	chr11:64016148:C:CA
64016618	chr11:64016618:C:T
64016623	chr11:64016623:A:G
64016771	chr11:64016771:G:A
64016778	chr11:64016778:G:C
64016879	chr11:64016879:G:A
64017317	chr11:64017317:G:A
64017770	chr11:64017770:C:T
64017922	chr11:64017922:C:T
64018079	chr11:64018079:G:A
64018215	chr11:64018215:A:G
64018382	chr11:64018382:C:T
64018541	chr11:64018541:C:T
64018866	chr11:64018866:C:T
64019217	chr11:64019217:C:T
64019284	chr11:64019284:C:T
64019349	chr11:64019349:C:T
64019591	chr11:64019591:C:T
64019639	chr11:64019639:G:A
64019738	chr11:64019738:G:C
64019988	chr11:64019988:C:T
64021253	chr11:64021253:G:A
64021484	chr11:64021484:C:T
64022275	chr11:64022275:T:C
64022486	chr11:64022486:C:T
64022536	chr11:64022536:G:A
64022652	chr11:64022652:A:G
64023024	chr11:64023024:G:A
64023334	chr11:64023334:C:T
64023336	chr11:64023336:G:A
64023606	chr11:64023606:C:T
64024180	chr11:64024180:C:G
64024359	chr11:64024359:G:A
64024598	chr11:64024598:A:G
64024613	chr11:64024613:T:C
64024705	chr11:64024705:G:A
64025128	chr11:64025128:G:A
64025505	chr11:64025505:A:G
64025949	chr11:64025949:G:A
64026048	chr11:64026048:G:A
64026052	chr11:64026052:G:A
64026131	chr11:64026131:A:G
64026434	chr11:64026434:A:G
64026699	chr11:64026699:C:T
64026793	chr11:64026793:C:T
64027304	chr11:64027304:C:A
64027834	chr11:64027834:G:C
64028027	chr11:64028027:C:T
64028030	chr11:64028030:G:A
64028150	chr11:64028150:C:T
64028261	chr11:64028261:C:T
64028483	chr11:64028483:G:A
64029065	chr11:64029065:G:A
64029729	chr11:64029729:T:C
64029733	chr11:64029733:C:T
64030069	chr11:64030069:A:G
64030128	chr11:64030128:C:T
64031584	chr11:64031584:T:A
64031627	chr11:64031627:C:T
64031936	chr11:64031936:G:C
64032541	chr11:64032541:T:C
64033203	chr11:64033203:T:C
64033335	chr11:64033335:C:T
64033624	chr11:64033624:T:A
64033845	chr11:64033845:A:C
64033864	chr11:64033864:T:G
64034080	chr11:64034080:G:T
64034343	chr11:64034343:T:C
64034599	chr11:64034599:C:A
64034675	chr11:64034675:G:GA
64035114	chr11:64035114:T:C
64035145	chr11:64035145:G:A
64036020	chr11:64036020:G:T
64036057	chr11:64036057:C:G
64036094	chr11:64036094:C:T
64036977	chr11:64036977:A:G
64037097	chr11:64037097:C:G
64037863	chr11:64037863:T:C
64037997	chr11:64037997:G:A
64038067	chr11:64038067:C:T
64038087	chr11:64038087:G:A
64038127	chr11:64038127:A:G
64038240	chr11:64038240:C:G
64038700	chr11:64038700:A:G
64039750	chr11:64039750:G:A
64040040	chr11:64040040:A:G
64040104	chr11:64040104:G:A
64041335	chr11:64041335:C:T
64041454	chr11:64041454:TGAG:T
64041480	chr11:64041480:G:A
64041495	chr11:64041495:G:A
64041837	chr11:64041837:T:C
64041872	chr11:64041872:A:C
64042227	chr11:64042227:T:C
64042346	chr11:64042346:C:T
64042370	chr11:64042370:A:G
64042505	chr11:64042505:C:T
64042843	chr11:64042843:G:A
64043093	chr11:64043093:G:A
64043137	chr11:64043137:A:G
64043167	chr11:64043167:C:CA
64043443	chr11:64043443:A:C
64043540	chr11:64043540:T:A
64043601	chr11:64043601:C:G
64044410	chr11:64044410:C:T
64044622	chr11:64044622:T:C
64044765	chr11:64044765:C:T
64044771	chr11:64044771:C:G
64044811	chr11:64044811:C:T
64044876	chr11:64044876:C:T
64045195	chr11:64045195:C:T
64045229	chr11:64045229:G:A
64045271	chr11:64045271:C:T
64045659	chr11:64045659:G:A
64046093	chr11:64046093:AAGGTCACAC:A
64046220	chr11:64046220:C:T
64046278	chr11:64046278:G:A
64046823	chr11:64046823:G:A
64046889	chr11:64046889:C:T
64047268	chr11:64047268:T:C
64047393	chr11:64047393:G:A
64047423	chr11:64047423:G:A
64047593	chr11:64047593:T:C
64047627	chr11:64047627:T:C
64047639	chr11:64047639:G:A
64047679	chr11:64047679:C:T
64047790	chr11:64047790:G:A
64047891	chr11:64047891:C:T
64048129	chr11:64048129:G:A
64048689	chr11:64048689:T:TA
64048899	chr11:64048899:A:G
64049428	chr11:64049428:C:T
64049555	chr11:64049555:G:T
64049883	chr11:64049883:T:G
64049996	chr11:64049996:T:G
64050201	chr11:64050201:C:G
64050327	chr11:64050327:G:C
64050511	chr11:64050511:C:A
64050910	chr11:64050910:C:T
64051247	chr11:64051247:C:T
64051321	chr11:64051321:C:T
64051867	chr11:64051867:G:A
64052004	chr11:64052004:G:C
64052181	chr11:64052181:C:T
64052739	chr11:64052739:A:G
64053019	chr11:64053019:C:T
64053034	chr11:64053034:A:C
64053046	chr11:64053046:C:T
64053659	chr11:64053659:C:G
64053899	chr11:64053899:C:T
64053900	chr11:64053900:G:A
64053983	chr11:64053983:C:T
64054262	chr11:64054262:C:T
64054345	chr11:64054345:A:G
64054914	chr11:64054914:G:A
64056059	chr11:64056059:G:A
64056147	chr11:64056147:C:T
64056156	chr11:64056156:T:G
64056368	chr11:64056368:C:T
64056520	chr11:64056520:G:C
64056892	chr11:64056892:C:T
64057135	chr11:64057135:C:T
64057184	chr11:64057184:T:G
64057754	chr11:64057754:A:C
64057882	chr11:64057882:C:T
64058154	chr11:64058154:T:C
64058415	chr11:64058415:C:T
64058679	chr11:64058679:C:T
64059237	chr11:64059237:C:T
64059672	chr11:64059672:G:C
64059755	chr11:64059755:G:A
64059777	chr11:64059777:C:T
64060855	chr11:64060855:G:C
64061240	chr11:64061240:G:A
64061701	chr11:64061701:A:T
64062433	chr11:64062433:G:A
64062631	chr11:64062631:AC:A
64062770	chr11:64062770:C:T
64062844	chr11:64062844:G:C
64062847	chr11:64062847:G:T
64062997	chr11:64062997:G:A
64063034	chr11:64063034:T:C
64063127	chr11:64063127:G:A
64063163	chr11:64063163:G:A
64063711	chr11:64063711:G:A
64064274	chr11:64064274:G:A
64064473	chr11:64064473:G:A
64064627	chr11:64064627:T:C
64064682	chr11:64064682:A:G
64065316	chr11:64065316:C:T
64065512	chr11:64065512:A:G
64065527	chr11:64065527:T:C
64065617	chr11:64065617:G:A
64065651	chr11:64065651:A:G
64065709	chr11:64065709:G:C
64066573	chr11:64066573:C:A
64066973	chr11:64066973:C:T
64067270	chr11:64067270:G:C
64067623	chr11:64067623:G:A
64067799	chr11:64067799:C:T
64068139	chr11:64068139:A:G
64069208	chr11:64069208:C:T
64069355	chr11:64069355:G:C
64070527	chr11:64070527:C:T
64070538	chr11:64070538:C:T
64070848	chr11:64070848:G:A
64070980	chr11:64070980:G:A
64070985	chr11:64070985:A:C
64071008	chr11:64071008:C:T
64071538	chr11:64071538:G:A
64071823	chr11:64071823:G:A
64072034	chr11:64072034:C:T
64072196	chr11:64072196:G:A
64072327	chr11:64072327:C:T
64072437	chr11:64072437:T:A
64072758	chr11:64072758:T:C
64072884	chr11:64072884:G:A
64073136	chr11:64073136:C:T
64073216	chr11:64073216:G:A
64073373	chr11:64073373:G:C
64073592	chr11:64073592:C:T
64073651	chr11:64073651:C:T
64073755	chr11:64073755:G:A
64074342	chr11:64074342:G:A
64074778	chr11:64074778:A:G
64074854	chr11:64074854:A:G
64075559	chr11:64075559:C:T
64075680	chr11:64075680:T:G
64075725	chr11:64075725:C:T
64075957	chr11:64075957:G:A
64076478	chr11:64076478:A:G
64077122	chr11:64077122:C:T
64077211	chr11:64077211:C:A
64077822	chr11:64077822:A:G
64077883	chr11:64077883:C:G
64078006	chr11:64078006:C:T
64078972	chr11:64078972:G:A
64079010	chr11:64079010:G:C
64079331	chr11:64079331:C:T
64080108	chr11:64080108:G:A
64080490	chr11:64080490:G:A
64080668	chr11:64080668:A:G
64080721	chr11:64080721:C:T
64081018	chr11:64081018:C:T
64081052	chr11:64081052:T:G
64081055	chr11:64081055:C:T
64081115	chr11:64081115:A:G
64081153	chr11:64081153:C:T
64081532	chr11:64081532:C:G
64081658	chr11:64081658:G:A
64081858	chr11:64081858:G:A
64082340	chr11:64082340:C:T
64082413	chr11:64082413:G:A
64082456	chr11:64082456:G:C
64083088	chr11:64083088:CA:C
64083328	chr11:64083328:C:T
64083575	chr11:64083575:C:T
64084009	chr11:64084009:C:CCTAA
64084025	chr11:64084025:C:G
64084033	chr11:64084033:A:G
64084161	chr11:64084161:C:A
64084173	chr11:64084173:C:T
64084722	chr11:64084722:C:T
64084838	chr11:64084838:G:A
64085124	chr11:64085124:A:G
64085244	chr11:64085244:C:T
64085301	chr11:64085301:A:G
64085336	chr11:64085336:C:T
64085572	chr11:64085572:C:T
64085744	chr11:64085744:A:G
64086173	chr11:64086173:C:T
64086598	chr11:64086598:C:T
64086678	chr11:64086678:T:C
64086729	chr11:64086729:G:A
64087194	chr11:64087194:T:A
64087315	chr11:64087315:A:G
64087605	chr11:64087605:A:G
64088320	chr11:64088320:G:A
64088387	chr11:64088387:G:A
64089025	chr11:64089025:CAA:C
64089139	chr11:64089139:G:A
64089168	chr11:64089168:G:A
64090807	chr11:64090807:G:A
64090915	chr11:64090915:A:G
64091226	chr11:64091226:A:G
64091242	chr11:64091242:G:A
64091648	chr11:64091648:A:G
64091881	chr11:64091881:A:G
64091975	chr11:64091975:A:G
64092003	chr11:64092003:C:T
64092279	chr11:64092279:A:G
64093246	chr11:64093246:A:C
64093354	chr11:64093354:C:T
64094529	chr11:64094529:A:AT
64094666	chr11:64094666:G:A
64095140	chr11:64095140:G:A
64095410	chr11:64095410:G:C
64095673	chr11:64095673:C:T
64095933	chr11:64095933:A:G
64096739	chr11:64096739:G:T
64096856	chr11:64096856:T:C
64096887	chr11:64096887:C:T
64096888	chr11:64096888:G:A
64097099	chr11:64097099:T:C
64097221	chr11:64097221:G:A
64097334	chr11:64097334:C:T
64097737	chr11:64097737:C:T
64098150	chr11:64098150:T:C
64098200	chr11:64098200:A:G
64098215	chr11:64098215:C:T
64098404	chr11:64098404:C:T
64099487	chr11:64099487:C:T
64099633	chr11:64099633:T:C
64099903	chr11:64099903:G:A
64100051	chr11:64100051:C:T
64100462	chr11:64100462:T:C
64101065	chr11:64101065:C:A
64101218	chr11:64101218:A:G
64101438	chr11:64101438:T:C
64101590	chr11:64101590:C:T
64101635	chr11:64101635:T:A
64101953	chr11:64101953:C:A
64102059	chr11:64102059:T:C
64102124	chr11:64102124:G:A
64102407	chr11:64102407:A:G
64102911	chr11:64102911:A:T
64102987	chr11:64102987:G:A
64103025	chr11:64103025:T:C
64103027	chr11:64103027:T:C
64103037	chr11:64103037:C:T
64103338	chr11:64103338:T:C
64103420	chr11:64103420:T:C
64103424	chr11:64103424:C:T
64103777	chr11:64103777:C:A
64104077	chr11:64104077:T:C
64104086	chr11:64104086:G:A
64104557	chr11:64104557:G:T
64104738	chr11:64104738:A:G
64104823	chr11:64104823:A:G
64105071	chr11:64105071:A:G
64106784	chr11:64106784:G:A
64106952	chr11:64106952:C:T
64107471	chr11:64107471:C:T
64107885	chr11:64107885:C:A
64107965	chr11:64107965:G:A
64108761	chr11:64108761:T:C
64109414	chr11:64109414:C:T
64109691	chr11:64109691:C:T
64110659	chr11:64110659:C:T
64112009	chr11:64112009:G:A
64112182	chr11:64112182:C:A
64113028	chr11:64113028:G:A
64113253	chr11:64113253:C:T
64114891	chr11:64114891:G:T
64114892	chr11:64114892:C:T
64115023	chr11:64115023:C:T
64115563	chr11:64115563:T:C
64115697	chr11:64115697:C:A
64115743	chr11:64115743:C:T
64115795	chr11:64115795:G:A
64116513	chr11:64116513:T:C
64116555	chr11:64116555:C:T
64116724	chr11:64116724:C:T
64116981	chr11:64116981:C:T
64117089	chr11:64117089:G:A
64117275	chr11:64117275:C:T
64117815	chr11:64117815:C:T
64117995	chr11:64117995:C:T
64118160	chr11:64118160:A:G
64118232	chr11:64118232:C:T
64119067	chr11:64119067:C:T
64119651	chr11:64119651:C:T
64120036	chr11:64120036:T:C
64120199	chr11:64120199:A:G
64120515	chr11:64120515:C:T
64120800	chr11:64120800:C:T
64120909	chr11:64120909:G:A
64121649	chr11:64121649:C:T
64121821	chr11:64121821:C:T
64122565	chr11:64122565:A:G
64123888	chr11:64123888:C:T
64124241	chr11:64124241:G:A
64124829	chr11:64124829:T:C
64124908	chr11:64124908:A:G
64125072	chr11:64125072:G:A
64125138	chr11:64125138:GGAGA:G
64125193	chr11:64125193:C:T
64125194	chr11:64125194:C:T
64125780	chr11:64125780:A:G
64126222	chr11:64126222:C:T
64126230	chr11:64126230:G:A
64126747	chr11:64126747:A:G
64127237	chr11:64127237:C:T
64127435	chr11:64127435:C:T
64128035	chr11:64128035:A:G
64128308	chr11:64128308:T:C
64128415	chr11:64128415:A:G
64128827	chr11:64128827:C:T
64128895	chr11:64128895:G:A
64129119	chr11:64129119:G:C
64129342	chr11:64129342:C:A
64129823	chr11:64129823:G:A
64129874	chr11:64129874:C:G
64130287	chr11:64130287:G:A
64130345	chr11:64130345:G:A
64130615	chr11:64130615:T:G
64130710	chr11:64130710:C:T
64130899	chr11:64130899:T:C
64131334	chr11:64131334:C:G
64131354	chr11:64131354:G:T
64131360	chr11:64131360:GTC:G
64131957	chr11:64131957:G:A
64132151	chr11:64132151:C:T
64132558	chr11:64132558:C:T
64132651	chr11:64132651:G:T
64132828	chr11:64132828:G:A
64132868	chr11:64132868:T:A
64134502	chr11:64134502:G:A
64135062	chr11:64135062:C:T
64135407	chr11:64135407:T:C
64135515	chr11:64135515:T:C
64136266	chr11:64136266:C:A
64136399	chr11:64136399:T:C
64136404	chr11:64136404:G:A
64137933	chr11:64137933:A:G
64138086	chr11:64138086:G:A
64138431	chr11:64138431:T:A
64138752	chr11:64138752:G:A
64139035	chr11:64139035:G:A
64139089	chr11:64139089:G:A
64139347	chr11:64139347:C:T
64139829	chr11:64139829:G:A
64140057	chr11:64140057:G:T
64140946	chr11:64140946:G:A
64141188	chr11:64141188:G:A
64141248	chr11:64141248:C:T
64141545	chr11:64141545:G:A
64141756	chr11:64141756:T:C
64141804	chr11:64141804:T:C
64142566	chr11:64142566:C:G
64142945	chr11:64142945:G:A
64143508	chr11:64143508:A:G
64143958	chr11:64143958:G:A
64144386	chr11:64144386:C:T
64144406	chr11:64144406:G:A
64144588	chr11:64144588:C:T
64144682	chr11:64144682:T:C
64144717	chr11:64144717:G:C
64145102	chr11:64145102:G:A
64145256	chr11:64145256:C:T
64145264	chr11:64145264:A:G
64145630	chr11:64145630:C:T
64147985	chr11:64147985:C:T
64148065	chr11:64148065:G:A
64148228	chr11:64148228:G:A
64148305	chr11:64148305:C:T
64150791	chr11:64150791:T:C
64151117	chr11:64151117:T:C
64151970	chr11:64151970:A:C
64152538	chr11:64152538:TG:T
64152662	chr11:64152662:G:A
64153110	chr11:64153110:G:A
64153417	chr11:64153417:G:A
64154268	chr11:64154268:C:T
64154366	chr11:64154366:T:C
64154469	chr11:64154469:T:C
64155338	chr11:64155338:T:C
64155348	chr11:64155348:C:T
64155905	chr11:64155905:T:A
64156730	chr11:64156730:T:G
64157228	chr11:64157228:G:A
64157660	chr11:64157660:C:G
64158056	chr11:64158056:C:T
64158271	chr11:64158271:A:G
64158535	chr11:64158535:G:A
64158724	chr11:64158724:AC:A
64158942	chr11:64158942:T:G
64159113	chr11:64159113:A:G
64160061	chr11:64160061:C:A
64160223	chr11:64160223:A:G
64160338	chr11:64160338:A:G
64160587	chr11:64160587:G:C
64161102	chr11:64161102:C:T
64161736	chr11:64161736:C:T
64161743	chr11:64161743:G:A
64161746	chr11:64161746:T:C
64162204	chr11:64162204:C:T
64162279	chr11:64162279:G:A
64162484	chr11:64162484:T:A
64162489	chr11:64162489:G:A
64162669	chr11:64162669:T:G
64162995	chr11:64162995:T:C
64163479	chr11:64163479:C:T
64163781	chr11:64163781:C:T
64164081	chr11:64164081:G:A
64164135	chr11:64164135:C:T
64164147	chr11:64164147:G:C
64164207	chr11:64164207:G:A
64164668	chr11:64164668:G:A
64164736	chr11:64164736:A:G
64167051	chr11:64167051:C:T
64167359	chr11:64167359:C:G
64167438	chr11:64167438:A:C
64167912	chr11:64167912:TG:T
64168012	chr11:64168012:AAGGCACGGTTC:A
64168533	chr11:64168533:C:T
64168571	chr11:64168571:A:T
64168667	chr11:64168667:T:G
64169119	chr11:64169119:G:A
64169522	chr11:64169522:C:T
64170477	chr11:64170477:A:C
64173586	chr11:64173586:A:G
64173638	chr11:64173638:A:G
64174002	chr11:64174002:A:G
64174717	chr11:64174717:A:G
64175360	chr11:64175360:A:G
64175462	chr11:64175462:C:G
64175602	chr11:64175602:A:G
64176011	chr11:64176011:G:T
64176135	chr11:64176135:A:G
64176397	chr11:64176397:C:T
64176519	chr11:64176519:C:A
64176823	chr11:64176823:GGT:G
64176898	chr11:64176898:G:A
64177592	chr11:64177592:TGGAGTGCA:T
64179178	chr11:64179178:G:A
64179608	chr11:64179608:ACTT:A
64179641	chr11:64179641:T:C
64180429	chr11:64180429:C:T
64180827	chr11:64180827:TGA:T
64180882	chr11:64180882:G:A
64180897	chr11:64180897:G:A
64180940	chr11:64180940:G:A
64180983	chr11:64180983:C:T
64181227	chr11:64181227:TAATAATTATTA:T
64182431	chr11:64182431:G:A
64183057	chr11:64183057:T:G
64183113	chr11:64183113:CT:C
64184431	chr11:64184431:G:A
64184924	chr11:64184924:G:C
64185287	chr11:64185287:C:T
64186875	chr11:64186875:G:C
64186898	chr11:64186898:G:A
64187176	chr11:64187176:G:A
64188630	chr11:64188630:G:A
64188987	chr11:64188987:T:C
64189020	chr11:64189020:A:C
64189246	chr11:64189246:G:A
64189483	chr11:64189483:C:T
64189598	chr11:64189598:A:G
64189632	chr11:64189632:G:A
64190363	chr11:64190363:G:A
64190677	chr11:64190677:C:T
64190937	chr11:64190937:C:T
64191002	chr11:64191002:A:C
64191582	chr11:64191582:G:A
64191638	chr11:64191638:C:T
64191676	chr11:64191676:A:G
64191787	chr11:64191787:A:C
64191840	chr11:64191840:T:C
64191884	chr11:64191884:A:G
64192712	chr11:64192712:T:C
64193770	chr11:64193770:G:A
64193781	chr11:64193781:G:C
64193961	chr11:64193961:C:T
64194437	chr11:64194437:T:C
64194680	chr11:64194680:T:C
64194690	chr11:64194690:G:A
64195015	chr11:64195015:A:G
64195151	chr11:64195151:TC:T
64195906	chr11:64195906:T:G
64196296	chr11:64196296:T:C
64197133	chr11:64197133:C:T
64197185	chr11:64197185:C:T
64197214	chr11:64197214:TCTTG:T
64197342	chr11:64197342:C:T
64197472	chr11:64197472:C:T
64198268	chr11:64198268:A:G
64198476	chr11:64198476:C:T
64199027	chr11:64199027:G:A
64199379	chr11:64199379:G:A
64199815	chr11:64199815:G:A
64200832	chr11:64200832:TCTCA:T
64201104	chr11:64201104:A:G
64201342	chr11:64201342:A:G
64201820	chr11:64201820:G:A
64202025	chr11:64202025:A:G
64202754	chr11:64202754:ATGT:A
64203153	chr11:64203153:G:A
64207804	chr11:64207804:T:C
64207859	chr11:64207859:C:T
64208257	chr11:64208257:C:T
64208555	chr11:64208555:C:T
64208711	chr11:64208711:C:T
64209140	chr11:64209140:G:A
64209217	chr11:64209217:T:A
64209227	chr11:64209227:G:A
64210074	chr11:64210074:G:A
64210189	chr11:64210189:C:T
64210281	chr11:64210281:AGGACAGAGGG:A
64210292	chr11:64210292:G:T
64210475	chr11:64210475:C:T
64211062	chr11:64211062:C:T
64211640	chr11:64211640:C:G
64212269	chr11:64212269:A:G
64212867	chr11:64212867:C:T
64212916	chr11:64212916:C:G
64213255	chr11:64213255:C:G
64214035	chr11:64214035:G:A
64214584	chr11:64214584:C:T
64215598	chr11:64215598:G:T
64215925	chr11:64215925:G:A
64216073	chr11:64216073:C:T
64216446	chr11:64216446:G:A
64216657	chr11:64216657:G:A
64217356	chr11:64217356:C:A
64217439	chr11:64217439:C:T
64217594	chr11:64217594:C:G
64218156	chr11:64218156:A:G
64218239	chr11:64218239:C:T
64218445	chr11:64218445:A:T
64218672	chr11:64218672:T:C
64219241	chr11:64219241:C:A
64219520	chr11:64219520:C:T
64219867	chr11:64219867:C:T
64220087	chr11:64220087:G:A
64220169	chr11:64220169:A:T
64220444	chr11:64220444:G:A
64220573	chr11:64220573:G:A
64220630	chr11:64220630:C:T
64220727	chr11:64220727:C:T
64220868	chr11:64220868:G:A
64221439	chr11:64221439:G:C
64221798	chr11:64221798:G:A
64222404	chr11:64222404:A:G
64222830	chr11:64222830:G:A
64223524	chr11:64223524:AC:A
64224109	chr11:64224109:G:A
64224329	chr11:64224329:T:C
64225234	chr11:64225234:T:C
64225394	chr11:64225394:T:C
64226107	chr11:64226107:C:G
64226758	chr11:64226758:G:T
64227220	chr11:64227220:T:C
64228613	chr11:64228613:G:A
64229035	chr11:64229035:G:A
64229431	chr11:64229431:C:A
64229618	chr11:64229618:G:A
64229857	chr11:64229857:A:G
64229866	chr11:64229866:T:C
64230743	chr11:64230743:G:A
64231190	chr11:64231190:C:T
64231375	chr11:64231375:C:T
64231768	chr11:64231768:G:C
64231859	chr11:64231859:C:T
64232057	chr11:64232057:C:T
64232938	chr11:64232938:C:G
64233126	chr11:64233126:C:T
64233174	chr11:64233174:G:A
64233272	chr11:64233272:T:C
64233330	chr11:64233330:C:T
64234435	chr11:64234435:A:AG
64234979	chr11:64234979:G:A
64235172	chr11:64235172:C:T
64235315	chr11:64235315:C:T
64235962	chr11:64235962:G:A
64236485	chr11:64236485:G:T
64236536	chr11:64236536:A:C
64237452	chr11:64237452:G:A
64237636	chr11:64237636:C:T
64237940	chr11:64237940:G:A
64238043	chr11:64238043:G:A
64238614	chr11:64238614:A:G
64238820	chr11:64238820:T:C
64238874	chr11:64238874:C:T
64239012	chr11:64239012:C:T
64239159	chr11:64239159:A:G
64239437	chr11:64239437:T:G
64239687	chr11:64239687:C:A
64239783	chr11:64239783:TTCA:T
64239825	chr11:64239825:C:T
64240199	chr11:64240199:C:T
64240234	chr11:64240234:A:G
64240259	chr11:64240259:T:C
64240504	chr11:64240504:C:T
64243835	chr11:64243835:C:T
64243969	chr11:64243969:T:C
64244142	chr11:64244142:CTG:C
64244270	chr11:64244270:G:A
64244753	chr11:64244753:G:C
64245049	chr11:64245049:G:T
64245312	chr11:64245312:G:A
64245644	chr11:64245644:A:C
64245934	chr11:64245934:G:A
64246790	chr11:64246790:AGGGCGGCGGCGG:A
64247235	chr11:64247235:A:G
64247586	chr11:64247586:C:T
64247950	chr11:64247950:T:C
64248601	chr11:64248601:A:G
64249024	chr11:64249024:C:T
64249668	chr11:64249668:T:C
64249945	chr11:64249945:A:G
64250869	chr11:64250869:T:C
64251355	chr11:64251355:C:T
64252623	chr11:64252623:C:A
64253312	chr11:64253312:C:T
64254133	chr11:64254133:G:A
64254137	chr11:64254137:A:C
64254349	chr11:64254349:C:T
64254373	chr11:64254373:A:T
64255711	chr11:64255711:C:T
64255798	chr11:64255798:C:T
64256219	chr11:64256219:G:A
64256280	chr11:64256280:G:C
64256499	chr11:64256499:G:A
64256584	chr11:64256584:C:A
64257096	chr11:64257096:C:G
64258228	chr11:64258228:G:GT
64258672	chr11:64258672:G:A
64259162	chr11:64259162:C:T
64259213	chr11:64259213:C:T
64259373	chr11:64259373:C:T
64259907	chr11:64259907:C:T
64259996	chr11:64259996:T:C
64260194	chr11:64260194:A:C
64260260	chr11:64260260:G:A
64260416	chr11:64260416:G:A
64262083	chr11:64262083:C:A
64263148	chr11:64263148:T:C
64263297	chr11:64263297:C:T
64263769	chr11:64263769:C:T
64264326	chr11:64264326:G:C
64264569	chr11:64264569:G:A
64265827	chr11:64265827:C:A
64265919	chr11:64265919:G:C
64265982	chr11:64265982:G:A
64266083	chr11:64266083:C:T
64266276	chr11:64266276:T:C
64267394	chr11:64267394:G:A
64267593	chr11:64267593:C:T
64268255	chr11:64268255:T:C
64268271	chr11:64268271:T:C
64269216	chr11:64269216:C:G
64269561	chr11:64269561:G:A
64269935	chr11:64269935:C:T
64270855	chr11:64270855:GGCCTGGAGTGGGATCTAGACTACAGATCCCAGCATGCCCTGTGAGACACACACACACACACACACACACACACACAC:G
64271703	chr11:64271703:G:A
64271965	chr11:64271965:G:A
64272117	chr11:64272117:G:A
64272464	chr11:64272464:G:A
64273336	chr11:64273336:G:A
64273359	chr11:64273359:C:T
64274318	chr11:64274318:C:T
64274664	chr11:64274664:C:T
64274885	chr11:64274885:T:G
64276043	chr11:64276043:C:T
64276625	chr11:64276625:C:A
64276812	chr11:64276812:C:A
64277157	chr11:64277157:G:A
64277457	chr11:64277457:C:T
64277988	chr11:64277988:C:T
64278557	chr11:64278557:G:A
64278999	chr11:64278999:G:A
64279169	chr11:64279169:C:T
64279413	chr11:64279413:C:T
64279504	chr11:64279504:T:C
64279680	chr11:64279680:A:G
64280133	chr11:64280133:T:C
64281060	chr11:64281060:C:T
64281349	chr11:64281349:G:A
64281440	chr11:64281440:C:T
64281549	chr11:64281549:C:T
64282967	chr11:64282967:TCACTTAA:T
64282975	chr11:64282975:GCCCAGA:G
64282984	chr11:64282984:TTCCGG:T
64283599	chr11:64283599:G:T
64283655	chr11:64283655:G:C
64284351	chr11:64284351:C:T
64284381	chr11:64284381:G:A
64284975	chr11:64284975:C:T
64284987	chr11:64284987:A:T
64285577	chr11:64285577:G:C
64285685	chr11:64285685:T:G
64286123	chr11:64286123:C:T
64288090	chr11:64288090:C:T
64288928	chr11:64288928:C:T
64289030	chr11:64289030:G:A
64289157	chr11:64289157:C:T
64289610	chr11:64289610:C:T
64289639	chr11:64289639:A:T
64290106	chr11:64290106:A:AC
64290967	chr11:64290967:G:A
64291980	chr11:64291980:G:A
64292275	chr11:64292275:T:C
64292449	chr11:64292449:G:A
64293344	chr11:64293344:G:C
64293504	chr11:64293504:G:A
64293686	chr11:64293686:C:T
64293800	chr11:64293800:C:T
64294963	chr11:64294963:G:C
64295978	chr11:64295978:G:A
64296187	chr11:64296187:T:A
64296195	chr11:64296195:AG:A
64296244	chr11:64296244:G:A
64296248	chr11:64296248:A:G
64296508	chr11:64296508:G:C
64299099	chr11:64299099:A:G
64299387	chr11:64299387:G:A
64299527	chr11:64299527:C:T
64300417	chr11:64300417:G:A
64300612	chr11:64300612:C:T
64300838	chr11:64300838:C:T
64301284	chr11:64301284:T:C
64301668	chr11:64301668:C:T
64302069	chr11:64302069:T:C
64302341	chr11:64302341:T:C
64302658	chr11:64302658:C:T
64302666	chr11:64302666:C:T
64303141	chr11:64303141:C:T
64303458	chr11:64303458:T:C
64303800	chr11:64303800:G:C
64304221	chr11:64304221:T:G
64306406	chr11:64306406:C:T
64307085	chr11:64307085:G:A
64308684	chr11:64308684:C:T
64308772	chr11:64308772:C:T
64310047	chr11:64310047:C:T
64310192	chr11:64310192:G:A
64311109	chr11:64311109:G:A
64311234	chr11:64311234:G:A
64311471	chr11:64311471:A:G
64312137	chr11:64312137:T:C
64312496	chr11:64312496:C:T
64312641	chr11:64312641:C:T
64312828	chr11:64312828:G:A
64314579	chr11:64314579:A:G
64314953	chr11:64314953:G:A
64314965	chr11:64314965:C:T
64315351	chr11:64315351:T:C
64315801	chr11:64315801:C:T
64317584	chr11:64317584:C:A
64317591	chr11:64317591:G:C
64317602	chr11:64317602:T:A
64317637	chr11:64317637:TG:T
64317676	chr11:64317676:A:C
64317826	chr11:64317826:C:T
64318313	chr11:64318313:A:G
64318466	chr11:64318466:T:C
64320170	chr11:64320170:C:T
64320211	chr11:64320211:G:A
64320228	chr11:64320228:G:C
64320963	chr11:64320963:A:G
64321455	chr11:64321455:G:C
64321479	chr11:64321479:G:T
64321744	chr11:64321744:C:G
64322116	chr11:64322116:C:T
64322201	chr11:64322201:C:T
64322225	chr11:64322225:C:T
64322402	chr11:64322402:C:T
64322678	chr11:64322678:C:A
64322963	chr11:64322963:G:A
64323476	chr11:64323476:G:C
64323664	chr11:64323664:C:T
64323825	chr11:64323825:C:T
64324310	chr11:64324310:T:C
64325566	chr11:64325566:T:C
64326220	chr11:64326220:C:T
64326603	chr11:64326603:G:A
64326976	chr11:64326976:GA:G
64327575	chr11:64327575:C:T
64327706	chr11:64327706:T:C
64327737	chr11:64327737:TA:T
64328289	chr11:64328289:A:G
64328625	chr11:64328625:G:A
64328713	chr11:64328713:T:C
64328882	chr11:64328882:C:T
64328955	chr11:64328955:T:G
64329253	chr11:64329253:T:C
64329273	chr11:64329273:T:C
64329761	chr11:64329761:A:G
64330049	chr11:64330049:G:A
64330858	chr11:64330858:T:G
64330993	chr11:64330993:G:A
64331062	chr11:64331062:G:A
64331073	chr11:64331073:A:G
64331197	chr11:64331197:G:GGC
64331615	chr11:64331615:AAAGGGTG:A
64331624	chr11:64331624:G:A
64331879	chr11:64331879:A:G
64332255	chr11:64332255:C:G
64332318	chr11:64332318:TG:T
64332368	chr11:64332368:TG:T
64332375	chr11:64332375:A:T
64332929	chr11:64332929:G:A
64333006	chr11:64333006:T:C
64333304	chr11:64333304:A:G
64334162	chr11:64334162:G:A
64334555	chr11:64334555:T:C
64335907	chr11:64335907:TATATATAC:T
64336162	chr11:64336162:G:A
64336341	chr11:64336341:G:A
64337016	chr11:64337016:C:T
64337982	chr11:64337982:G:A
64338457	chr11:64338457:G:A
64338819	chr11:64338819:T:C
64338845	chr11:64338845:C:T
64339255	chr11:64339255:T:C
64339671	chr11:64339671:T:C
64339789	chr11:64339789:C:T
64340005	chr11:64340005:T:C
64340049	chr11:64340049:G:A
64340263	chr11:64340263:G:A
64340790	chr11:64340790:T:G
64340802	chr11:64340802:G:C
64341067	chr11:64341067:C:T
64341646	chr11:64341646:T:G
64342122	chr11:64342122:G:C
64342287	chr11:64342287:C:T
64343142	chr11:64343142:G:T
64343154	chr11:64343154:C:T
64343211	chr11:64343211:G:C
64343333	chr11:64343333:A:G
64343482	chr11:64343482:TG:T
64344456	chr11:64344456:T:C
64344922	chr11:64344922:G:A
64345434	chr11:64345434:A:T
64345870	chr11:64345870:G:T
64346356	chr11:64346356:C:T
64346583	chr11:64346583:G:A
64346590	chr11:64346590:G:A
64347264	chr11:64347264:G:A
64347337	chr11:64347337:C:T
64348511	chr11:64348511:C:A
64349038	chr11:64349038:C:T
64349371	chr11:64349371:A:C
64349566	chr11:64349566:G:A
64349634	chr11:64349634:C:T
64349812	chr11:64349812:G:A
64350795	chr11:64350795:G:A
64350835	chr11:64350835:A:C
64350892	chr11:64350892:T:G
64350950	chr11:64350950:G:C
64351846	chr11:64351846:G:C
64351968	chr11:64351968:T:C
64352979	chr11:64352979:C:T
64353231	chr11:64353231:G:A
64353257	chr11:64353257:G:A
64353328	chr11:64353328:G:A
64354185	chr11:64354185:C:T
64354573	chr11:64354573:G:A
64356366	chr11:64356366:A:G
64356415	chr11:64356415:C:A
64356500	chr11:64356500:G:A
64357043	chr11:64357043:T:C
64357150	chr11:64357150:G:A
64357351	chr11:64357351:C:T
64357468	chr11:64357468:T:G
64357489	chr11:64357489:C:T
64357508	chr11:64357508:G:A
64357670	chr11:64357670:T:G
64357728	chr11:64357728:C:T
64357729	chr11:64357729:A:G
64358208	chr11:64358208:G:A
64358578	chr11:64358578:G:A
64359172	chr11:64359172:G:A
64359679	chr11:64359679:G:T
64360272	chr11:64360272:A:G
64360409	chr11:64360409:T:G
64360430	chr11:64360430:G:A
64360905	chr11:64360905:C:T
64360951	chr11:64360951:G:T
64361022	chr11:64361022:C:T
64361043	chr11:64361043:G:A
64361573	chr11:64361573:TG:T
64361579	chr11:64361579:A:T
64361956	chr11:64361956:C:T
64362250	chr11:64362250:G:A
64362295	chr11:64362295:C:A
64362837	chr11:64362837:A:G
64363200	chr11:64363200:T:C
64363404	chr11:64363404:A:G
64363615	chr11:64363615:C:T
64363650	chr11:64363650:G:C
64363808	chr11:64363808:T:C
64364778	chr11:64364778:C:T
64364869	chr11:64364869:A:G
64364961	chr11:64364961:C:T
64365026	chr11:64365026:C:T
64365694	chr11:64365694:TC:T
64365756	chr11:64365756:C:T
64365836	chr11:64365836:C:T
64365971	chr11:64365971:G:A
64366041	chr11:64366041:A:C
64366044	chr11:64366044:A:C
64366080	chr11:64366080:C:T
64366182	chr11:64366182:T:G
64367334	chr11:64367334:C:G
64367767	chr11:64367767:T:G
64367826	chr11:64367826:A:C
64367963	chr11:64367963:G:A
64368069	chr11:64368069:GTC:G
64368435	chr11:64368435:C:T
64368900	chr11:64368900:G:A
64369120	chr11:64369120:G:T
64369148	chr11:64369148:G:A
64369195	chr11:64369195:G:A
64369249	chr11:64369249:C:A
64370403	chr11:64370403:T:C
64370770	chr11:64370770:C:G
64370961	chr11:64370961:G:A
64370975	chr11:64370975:G:A
64371333	chr11:64371333:T:C
64371433	chr11:64371433:T:G
64372697	chr11:64372697:T:C
64373032	chr11:64373032:C:T
64373153	chr11:64373153:G:A
64373170	chr11:64373170:T:G
64373232	chr11:64373232:C:T
64373265	chr11:64373265:G:C
64374038	chr11:64374038:T:G
64374155	chr11:64374155:G:A
64374514	chr11:64374514:A:T
64374798	chr11:64374798:G:A
64374919	chr11:64374919:G:C
64375006	chr11:64375006:C:T
64375507	chr11:64375507:G:A
64375533	chr11:64375533:C:T
64375605	chr11:64375605:C:T
64375874	chr11:64375874:C:T
64375915	chr11:64375915:A:G
64375983	chr11:64375983:G:A
64376501	chr11:64376501:G:T
64376514	chr11:64376514:C:T
64376537	chr11:64376537:A:G
64376664	chr11:64376664:C:T
64376948	chr11:64376948:A:AT
64377004	chr11:64377004:A:G
64377053	chr11:64377053:G:C
64377250	chr11:64377250:C:T
64377292	chr11:64377292:G:A
64377392	chr11:64377392:G:A
64377432	chr11:64377432:G:A
64377637	chr11:64377637:G:A
64377720	chr11:64377720:T:TTGCGC
64377722	chr11:64377722:G:C
64378032	chr11:64378032:A:G
64378320	chr11:64378320:G:A
64378691	chr11:64378691:T:C
64378817	chr11:64378817:C:G
64379046	chr11:64379046:G:A
64379882	chr11:64379882:TTG:T
64380035	chr11:64380035:TTGAG:T
64380447	chr11:64380447:T:G
64381715	chr11:64381715:C:A
64381780	chr11:64381780:C:T
64382653	chr11:64382653:C:T
64382706	chr11:64382706:T:C
64382757	chr11:64382757:A:G
64382898	chr11:64382898:T:C
64382969	chr11:64382969:C:T
64383519	chr11:64383519:C:A
64383705	chr11:64383705:C:T
64383825	chr11:64383825:T:C
64384191	chr11:64384191:C:T
64384224	chr11:64384224:T:C
64384277	chr11:64384277:A:G
64384340	chr11:64384340:C:T
64384492	chr11:64384492:G:A
64385880	chr11:64385880:T:C
64386277	chr11:64386277:C:T
64386437	chr11:64386437:A:G
64386550	chr11:64386550:A:G
64386747	chr11:64386747:A:C
64386999	chr11:64386999:G:A
64387509	chr11:64387509:T:C
64387876	chr11:64387876:A:G
64388885	chr11:64388885:G:C
64388981	chr11:64388981:G:A
64389113	chr11:64389113:G:A
64389143	chr11:64389143:C:G
64389281	chr11:64389281:A:G
64389390	chr11:64389390:G:A
64389896	chr11:64389896:G:C
64390182	chr11:64390182:G:A
64390269	chr11:64390269:G:A
64390485	chr11:64390485:C:G
64390703	chr11:64390703:G:A
64390704	chr11:64390704:T:TTAACA
64390919	chr11:64390919:C:T
64391211	chr11:64391211:C:T
64391234	chr11:64391234:G:A
64391478	chr11:64391478:T:C
64391835	chr11:64391835:C:G
64392473	chr11:64392473:C:T
64393276	chr11:64393276:C:T
64393322	chr11:64393322:T:C
64393672	chr11:64393672:G:A
64393860	chr11:64393860:C:T
64393861	chr11:64393861:G:A
64393933	chr11:64393933:G:T
64394253	chr11:64394253:C:T
64394979	chr11:64394979:C:T
64395118	chr11:64395118:T:C
64395425	chr11:64395425:T:C
64395426	chr11:64395426:G:A
64395483	chr11:64395483:G:A
64395640	chr11:64395640:C:T
64395830	chr11:64395830:A:G
64395974	chr11:64395974:G:A
64396693	chr11:64396693:G:A
64397318	chr11:64397318:G:A
64397755	chr11:64397755:C:T
64398109	chr11:64398109:C:T
64398252	chr11:64398252:C:T
64398719	chr11:64398719:C:T
64399656	chr11:64399656:A:G
64399860	chr11:64399860:G:A
64400106	chr11:64400106:G:A
64400561	chr11:64400561:G:A
64400567	chr11:64400567:C:T
64400915	chr11:64400915:C:T
64400955	chr11:64400955:G:A
64401435	chr11:64401435:G:A
64402144	chr11:64402144:C:T
64402189	chr11:64402189:G:C
64402425	chr11:64402425:G:A
64402734	chr11:64402734:C:T
64402754	chr11:64402754:A:G
64402757	chr11:64402757:C:T
64402801	chr11:64402801:C:T
64402802	chr11:64402802:G:A
64402966	chr11:64402966:G:A
64403028	chr11:64403028:C:A
64403070	chr11:64403070:G:A
64403477	chr11:64403477:G:T
64403726	chr11:64403726:C:T
64403727	chr11:64403727:A:G
64404410	chr11:64404410:C:T
64404559	chr11:64404559:G:A
64405350	chr11:64405350:T:C
64405518	chr11:64405518:T:C
64406148	chr11:64406148:C:T
64406613	chr11:64406613:C:T
64406796	chr11:64406796:C:T
64407060	chr11:64407060:G:A
64407121	chr11:64407121:C:T
64407287	chr11:64407287:G:T
64407360	chr11:64407360:A:G
64407479	chr11:64407479:T:G
64407502	chr11:64407502:A:G
64407572	chr11:64407572:C:T
64407955	chr11:64407955:GTGTGTGTATGTC:G
64408557	chr11:64408557:C:T
64409004	chr11:64409004:C:T
64409140	chr11:64409140:A:G
64410495	chr11:64410495:G:A
64410658	chr11:64410658:G:A
64410838	chr11:64410838:T:G
64411265	chr11:64411265:A:G
64411320	chr11:64411320:C:CAG
64411352	chr11:64411352:G:A
64411459	chr11:64411459:G:T
64411699	chr11:64411699:G:A
64412341	chr11:64412341:T:C
64412502	chr11:64412502:G:A
64412633	chr11:64412633:G:A
64412648	chr11:64412648:C:T
64412739	chr11:64412739:C:T
64412906	chr11:64412906:T:C
64413244	chr11:64413244:C:T
64413565	chr11:64413565:G:A
64413819	chr11:64413819:G:A
64413886	chr11:64413886:T:C
64414638	chr11:64414638:G:A
64414977	chr11:64414977:T:C
64415019	chr11:64415019:C:G
64415185	chr11:64415185:A:G
64415345	chr11:64415345:A:T
64416360	chr11:64416360:A:T
64416427	chr11:64416427:G:A
64416632	chr11:64416632:C:T
64416886	chr11:64416886:C:T
64416944	chr11:64416944:C:T
64417263	chr11:64417263:T:C
64417518	chr11:64417518:T:C
64417682	chr11:64417682:C:T
64417837	chr11:64417837:G:C
64418525	chr11:64418525:A:T
64419557	chr11:64419557:G:A
64419573	chr11:64419573:G:A
64419716	chr11:64419716:G:A
64419974	chr11:64419974:T:C
64420179	chr11:64420179:G:A
64421229	chr11:64421229:G:A
64421236	chr11:64421236:A:T
64421317	chr11:64421317:A:G
64421638	chr11:64421638:C:T
64422001	chr11:64422001:G:A
64422332	chr11:64422332:G:A
64422335	chr11:64422335:G:A
64422364	chr11:64422364:G:C
64422604	chr11:64422604:C:T
64423156	chr11:64423156:C:T
64423295	chr11:64423295:G:T
64423783	chr11:64423783:A:G
64423817	chr11:64423817:C:T
64423890	chr11:64423890:C:T
64424532	chr11:64424532:C:T
64424680	chr11:64424680:C:T
64424708	chr11:64424708:C:T
64424963	chr11:64424963:G:A
64424976	chr11:64424976:T:C
64425576	chr11:64425576:C:A
64425946	chr11:64425946:A:G
64426407	chr11:64426407:G:A
64426586	chr11:64426586:A:T
64426664	chr11:64426664:C:T
64427719	chr11:64427719:C:T
64427860	chr11:64427860:C:T
64428120	chr11:64428120:A:G
64428122	chr11:64428122:C:T
64428127	chr11:64428127:T:A
64428195	chr11:64428195:G:A
64428232	chr11:64428232:A:C
64428333	chr11:64428333:C:T
64428668	chr11:64428668:G:A
64428962	chr11:64428962:T:C
64429494	chr11:64429494:A:T
64429645	chr11:64429645:T:C
64430280	chr11:64430280:C:A
64430565	chr11:64430565:T:C
64431315	chr11:64431315:A:G
64432057	chr11:64432057:G:A
64432346	chr11:64432346:C:G
64432468	chr11:64432468:A:G
64432519	chr11:64432519:G:A
64432569	chr11:64432569:A:C
64432600	chr11:64432600:C:T
64432907	chr11:64432907:C:G
64433929	chr11:64433929:T:C
64433934	chr11:64433934:G:A
64434081	chr11:64434081:C:T
64434167	chr11:64434167:C:T
64434456	chr11:64434456:G:A
64434523	chr11:64434523:A:G
64434955	chr11:64434955:A:G
64435002	chr11:64435002:A:G
64435156	chr11:64435156:T:C
64435175	chr11:64435175:G:A
64435257	chr11:64435257:T:C
64435518	chr11:64435518:T:C
64435856	chr11:64435856:C:T
64436100	chr11:64436100:T:C
64436286	chr11:64436286:A:C
64436584	chr11:64436584:C:G
64436787	chr11:64436787:C:T
64437077	chr11:64437077:A:G
64437119	chr11:64437119:T:G
64437549	chr11:64437549:G:A
64437872	chr11:64437872:A:G
64438532	chr11:64438532:C:T
64439069	chr11:64439069:C:T
64439200	chr11:64439200:A:G
64439250	chr11:64439250:C:T
64439567	chr11:64439567:G:A
64439582	chr11:64439582:G:A
64439860	chr11:64439860:C:G
64439925	chr11:64439925:A:G
64440016	chr11:64440016:A:G
64440041	chr11:64440041:A:G
64441110	chr11:64441110:G:A
64442384	chr11:64442384:A:G
64442402	chr11:64442402:T:C
64442503	chr11:64442503:G:A
64442680	chr11:64442680:G:A
64442835	chr11:64442835:C:T
64443180	chr11:64443180:G:A
64443629	chr11:64443629:C:T
64444052	chr11:64444052:G:A
64444628	chr11:64444628:C:A
64444632	chr11:64444632:G:A
64445371	chr11:64445371:T:C
64445380	chr11:64445380:T:C
64445955	chr11:64445955:G:T
64446162	chr11:64446162:G:A
64446212	chr11:64446212:A:T
64446424	chr11:64446424:C:G
64446425	chr11:64446425:T:C
64446777	chr11:64446777:G:A
64446892	chr11:64446892:T:G
64447002	chr11:64447002:C:T
64447341	chr11:64447341:C:T
64447560	chr11:64447560:T:G
64447974	chr11:64447974:T:C
64448258	chr11:64448258:T:C
64448545	chr11:64448545:T:C
64448804	chr11:64448804:G:A
64448917	chr11:64448917:C:T
64448941	chr11:64448941:G:C
64449068	chr11:64449068:T:C
64449142	chr11:64449142:C:G
64449193	chr11:64449193:C:T
64449330	chr11:64449330:G:A
64449334	chr11:64449334:T:C
64449380	chr11:64449380:C:T
64449878	chr11:64449878:T:C
64450202	chr11:64450202:G:A
64450671	chr11:64450671:A:G
64450719	chr11:64450719:C:G
64450856	chr11:64450856:A:G
64450938	chr11:64450938:G:A
64451189	chr11:64451189:G:T
64451766	chr11:64451766:C:T
64452164	chr11:64452164:C:G
64452207	chr11:64452207:A:G
64452364	chr11:64452364:C:T
64452533	chr11:64452533:C:T
64452543	chr11:64452543:A:C
64452554	chr11:64452554:A:G
64452596	chr11:64452596:T:G
64452647	chr11:64452647:C:T
64452803	chr11:64452803:C:T
64452975	chr11:64452975:C:T
64453067	chr11:64453067:A:G
64453539	chr11:64453539:A:G
64453934	chr11:64453934:G:A
64454116	chr11:64454116:G:A
64454188	chr11:64454188:T:C
64454485	chr11:64454485:C:T
64454910	chr11:64454910:T:C
64455465	chr11:64455465:C:T
64456276	chr11:64456276:C:T
64456587	chr11:64456587:C:T
64456805	chr11:64456805:C:T
64457007	chr11:64457007:C:T
64457091	chr11:64457091:C:T
64457156	chr11:64457156:G:A
64457200	chr11:64457200:A:T
64457767	chr11:64457767:C:T
64457802	chr11:64457802:G:A
64457890	chr11:64457890:C:T
64458028	chr11:64458028:C:T
64458031	chr11:64458031:C:T
64458101	chr11:64458101:G:T
64458160	chr11:64458160:T:C
64458367	chr11:64458367:AT:A
64458463	chr11:64458463:A:G
64458651	chr11:64458651:A:G
64458989	chr11:64458989:T:A
64459016	chr11:64459016:A:G
64459048	chr11:64459048:C:T
64459078	chr11:64459078:G:A
64459371	chr11:64459371:C:T
64459591	chr11:64459591:T:C
64460062	chr11:64460062:G:A
64460145	chr11:64460145:A:G
64460469	chr11:64460469:A:G
64460507	chr11:64460507:T:G
64460764	chr11:64460764:T:C
64460815	chr11:64460815:C:T
64461502	chr11:64461502:C:T
64461523	chr11:64461523:C:T
64461839	chr11:64461839:A:G
64462001	chr11:64462001:G:A
64462030	chr11:64462030:C:A
64462505	chr11:64462505:C:T
64462715	chr11:64462715:G:C
64462863	chr11:64462863:C:T
64462911	chr11:64462911:C:T
64463547	chr11:64463547:A:G
64463608	chr11:64463608:G:A
64463681	chr11:64463681:T:C
64463756	chr11:64463756:C:CAT
64463926	chr11:64463926:G:A
64464226	chr11:64464226:G:A
64464242	chr11:64464242:C:T
64464398	chr11:64464398:G:A
64464818	chr11:64464818:C:G
64465413	chr11:64465413:C:T
64465484	chr11:64465484:T:G
64465909	chr11:64465909:T:C
64466115	chr11:64466115:G:A
64466234	chr11:64466234:G:A
64466279	chr11:64466279:A:T
64466347	chr11:64466347:G:A
64466410	chr11:64466410:C:T
64466604	chr11:64466604:C:T
64466734	chr11:64466734:C:T
64466852	chr11:64466852:C:T
64466956	chr11:64466956:C:T
64467018	chr11:64467018:C:T
64467058	chr11:64467058:T:C
64467069	chr11:64467069:A:C
64467300	chr11:64467300:C:T
64467319	chr11:64467319:TA:T
64467411	chr11:64467411:A:G
64467517	chr11:64467517:G:A
64467587	chr11:64467587:C:G
64467594	chr11:64467594:C:T
64467642	chr11:64467642:G:A
64467716	chr11:64467716:A:C
64467852	chr11:64467852:G:A
64467876	chr11:64467876:A:G
64468112	chr11:64468112:A:G
64468202	chr11:64468202:A:G
64468245	chr11:64468245:T:C
64468325	chr11:64468325:G:A
64468941	chr11:64468941:G:A
64469177	chr11:64469177:G:T
64469474	chr11:64469474:C:T
64469649	chr11:64469649:G:A
64470147	chr11:64470147:A:G
64470166	chr11:64470166:G:T
64470238	chr11:64470238:G:A
64470448	chr11:64470448:G:A
64470478	chr11:64470478:T:G
64470533	chr11:64470533:A:G
64470551	chr11:64470551:C:T
64470621	chr11:64470621:G:A
64471097	chr11:64471097:A:G
64471324	chr11:64471324:A:G
64472017	chr11:64472017:T:C
64472179	chr11:64472179:C:T
64472449	chr11:64472449:C:T
64472657	chr11:64472657:G:A
64472920	chr11:64472920:A:G
64473069	chr11:64473069:A:G
64473125	chr11:64473125:G:T
64473126	chr11:64473126:C:T
64473289	chr11:64473289:A:T
64473451	chr11:64473451:G:A
64473703	chr11:64473703:T:C
64473763	chr11:64473763:C:T
64473995	chr11:64473995:T:C
64474372	chr11:64474372:G:A
64474609	chr11:64474609:C:T
64474883	chr11:64474883:T:TAG
64475040	chr11:64475040:G:T
64475263	chr11:64475263:C:T
64475305	chr11:64475305:A:C
64475325	chr11:64475325:G:A
64475476	chr11:64475476:T:G
64475554	chr11:64475554:G:C
64475633	chr11:64475633:G:A
64476026	chr11:64476026:T:C
64476341	chr11:64476341:A:G
64476572	chr11:64476572:A:T
64476722	chr11:64476722:C:T
64477445	chr11:64477445:C:T
64477527	chr11:64477527:T:C
64477604	chr11:64477604:C:T
64477608	chr11:64477608:G:A
64477705	chr11:64477705:C:T
64477830	chr11:64477830:G:A
64477855	chr11:64477855:C:T
64478230	chr11:64478230:G:A
64478447	chr11:64478447:C:A
64478799	chr11:64478799:C:T
64479032	chr11:64479032:C:T
64479244	chr11:64479244:AC:A
64479383	chr11:64479383:G:T
64480293	chr11:64480293:T:A
64480680	chr11:64480680:C:T
64480987	chr11:64480987:G:A
64481158	chr11:64481158:C:A
64481260	chr11:64481260:T:C
64481557	chr11:64481557:T:C
64481581	chr11:64481581:C:T
64481943	chr11:64481943:T:A
64482088	chr11:64482088:T:C
64482166	chr11:64482166:C:T
64482174	chr11:64482174:C:T
64482910	chr11:64482910:T:C
64483095	chr11:64483095:A:C
64483170	chr11:64483170:G:T
64483405	chr11:64483405:A:G
64483749	chr11:64483749:C:T
64483772	chr11:64483772:C:T
64484089	chr11:64484089:TG:T
64484299	chr11:64484299:A:G
64484378	chr11:64484378:G:A
64484394	chr11:64484394:T:C
64484837	chr11:64484837:C:T
64485486	chr11:64485486:T:C
64485971	chr11:64485971:A:C
64486053	chr11:64486053:T:A
64486148	chr11:64486148:C:T
64486232	chr11:64486232:G:T
64486236	chr11:64486236:C:T
64486324	chr11:64486324:T:C
64486370	chr11:64486370:A:G
64486587	chr11:64486587:T:C
64486997	chr11:64486997:C:T
64487158	chr11:64487158:A:G
64487461	chr11:64487461:G:A
64488182	chr11:64488182:T:C
64488423	chr11:64488423:C:T
64488665	chr11:64488665:T:G
64488711	chr11:64488711:T:C
64489322	chr11:64489322:G:A
64489387	chr11:64489387:C:A
64489834	chr11:64489834:A:G
64489978	chr11:64489978:C:A
64490810	chr11:64490810:G:T
64490875	chr11:64490875:C:T
64490955	chr11:64490955:T:C
64491033	chr11:64491033:T:C
64491039	chr11:64491039:A:C
64491180	chr11:64491180:G:A
64491216	chr11:64491216:T:C
64491257	chr11:64491257:A:T
64491258	chr11:64491258:TTATTATTA:T
64491282	chr11:64491282:G:T
64491312	chr11:64491312:A:G
64491477	chr11:64491477:C:T
64491521	chr11:64491521:G:A
64491535	chr11:64491535:C:T
64491637	chr11:64491637:T:C
64491679	chr11:64491679:A:AG
64491926	chr11:64491926:T:C
64492080	chr11:64492080:G:A
64492136	chr11:64492136:G:A
64492159	chr11:64492159:G:A
64492334	chr11:64492334:C:T
64492424	chr11:64492424:G:A
64492481	chr11:64492481:A:C
64492486	chr11:64492486:A:G
64492635	chr11:64492635:A:G
64493006	chr11:64493006:A:C
64493520	chr11:64493520:C:T
64493630	chr11:64493630:T:C
64493979	chr11:64493979:G:A
64494314	chr11:64494314:T:A
64494487	chr11:64494487:T:C
64495216	chr11:64495216:G:C
64495311	chr11:64495311:A:G
64495808	chr11:64495808:C:G
64495820	chr11:64495820:TG:T
64495872	chr11:64495872:A:G
64496154	chr11:64496154:C:T
64496363	chr11:64496363:GCCTGGACAACATGGTGAGA:G
64496484	chr11:64496484:G:A
64496853	chr11:64496853:G:A
64496914	chr11:64496914:A:G
64497786	chr11:64497786:A:G
64497939	chr11:64497939:C:T
64498048	chr11:64498048:C:T
64498165	chr11:64498165:C:T
64498188	chr11:64498188:G:GT
64498278	chr11:64498278:T:C
64498371	chr11:64498371:A:T
64498402	chr11:64498402:G:A
64498728	chr11:64498728:G:A
64498772	chr11:64498772:A:G
64499724	chr11:64499724:T:C
64499785	chr11:64499785:G:T
64499912	chr11:64499912:C:T
64500088	chr11:64500088:C:T
64500403	chr11:64500403:C:G
64500466	chr11:64500466:G:A
64500476	chr11:64500476:A:C
64500555	chr11:64500555:T:C
64501066	chr11:64501066:C:T
64501225	chr11:64501225:C:T
64501240	chr11:64501240:G:T
64501244	chr11:64501244:A:T
64501245	chr11:64501245:A:C
64501542	chr11:64501542:T:C
64501830	chr11:64501830:A:T
64501843	chr11:64501843:T:C
64501907	chr11:64501907:T:C
64502143	chr11:64502143:T:C
64502218	chr11:64502218:A:G
64502466	chr11:64502466:A:G
64502699	chr11:64502699:G:A
64502798	chr11:64502798:T:G
64502839	chr11:64502839:G:A
64502959	chr11:64502959:G:A
64503186	chr11:64503186:AGATAGATAGAT:A
64503235	chr11:64503235:G:A
64503398	chr11:64503398:G:A
64503504	chr11:64503504:G:A
64503566	chr11:64503566:T:C
64503586	chr11:64503586:G:A
64503803	chr11:64503803:C:G
64503897	chr11:64503897:C:T
64503912	chr11:64503912:A:G
64504068	chr11:64504068:G:A
64504108	chr11:64504108:A:G
64504503	chr11:64504503:C:G
64504620	chr11:64504620:G:A
64505974	chr11:64505974:G:A
64505995	chr11:64505995:C:CA
64506574	chr11:64506574:G:A
64506685	chr11:64506685:G:A
64506754	chr11:64506754:C:G
64506790	chr11:64506790:C:T
64507181	chr11:64507181:T:A
64507216	chr11:64507216:C:T
64507658	chr11:64507658:A:C
64507674	chr11:64507674:T:A
64507747	chr11:64507747:A:G
64507811	chr11:64507811:C:T
64508193	chr11:64508193:C:T
64508194	chr11:64508194:G:A
64508248	chr11:64508248:G:A
64508408	chr11:64508408:A:C
64508489	chr11:64508489:G:A
64508858	chr11:64508858:A:G
64508940	chr11:64508940:A:C
64508947	chr11:64508947:G:C
64509502	chr11:64509502:G:T
64509511	chr11:64509511:G:A
64510025	chr11:64510025:C:A
64510113	chr11:64510113:G:A
64510153	chr11:64510153:A:G
64510380	chr11:64510380:G:A
64511165	chr11:64511165:G:A
64511414	chr11:64511414:G:A
64511706	chr11:64511706:C:A
64512548	chr11:64512548:G:T
64512620	chr11:64512620:G:A
64512732	chr11:64512732:A:C
64513030	chr11:64513030:T:G
64513141	chr11:64513141:T:C
64513280	chr11:64513280:A:G
64513472	chr11:64513472:A:G
64513819	chr11:64513819:A:G
64513830	chr11:64513830:G:A
64513981	chr11:64513981:G:A
64514032	chr11:64514032:A:T
64514185	chr11:64514185:AAAT:A
64514335	chr11:64514335:C:T
64514463	chr11:64514463:CAGTCCACATATAAATAAATATCCATCAGCTCACATATAAATAAATATACATA:C
64514464	chr11:64514464:A:T
64514538	chr11:64514538:C:T
64514539	chr11:64514539:G:A
64514930	chr11:64514930:C:T
64515442	chr11:64515442:G:T
64515457	chr11:64515457:C:T
64515993	chr11:64515993:G:T
64516333	chr11:64516333:G:A
64516777	chr11:64516777:A:T
64516873	chr11:64516873:G:A
64516969	chr11:64516969:A:G
64517483	chr11:64517483:C:T
64518408	chr11:64518408:T:A
64518648	chr11:64518648:G:A
64518996	chr11:64518996:C:T
64519093	chr11:64519093:C:T
64519954	chr11:64519954:G:A
64520282	chr11:64520282:G:T
64520367	chr11:64520367:C:T
64520439	chr11:64520439:T:C
64520507	chr11:64520507:C:T
64520537	chr11:64520537:C:A
64520656	chr11:64520656:C:T
64520671	chr11:64520671:T:G
64520832	chr11:64520832:T:C
64521097	chr11:64521097:G:A
64521261	chr11:64521261:C:T
64521856	chr11:64521856:A:G
64522442	chr11:64522442:T:C
64522667	chr11:64522667:C:A
64522722	chr11:64522722:C:T
64522780	chr11:64522780:G:A
64522983	chr11:64522983:C:G
64522995	chr11:64522995:T:C
64523155	chr11:64523155:T:C
64523375	chr11:64523375:G:A
64525004	chr11:64525004:A:G
64525443	chr11:64525443:G:A
64525539	chr11:64525539:G:A
64525743	chr11:64525743:G:A
64525785	chr11:64525785:G:A
64525983	chr11:64525983:T:C
64526065	chr11:64526065:A:G
64526129	chr11:64526129:G:A
64526358	chr11:64526358:T:C
64526375	chr11:64526375:G:T
64526476	chr11:64526476:C:T
64526546	chr11:64526546:C:T
64526647	chr11:64526647:C:A
64526729	chr11:64526729:T:C
64527975	chr11:64527975:C:T
64529050	chr11:64529050:T:C
64529075	chr11:64529075:A:C
64530091	chr11:64530091:A:G
64530192	chr11:64530192:C:T
64530570	chr11:64530570:A:T
64530637	chr11:64530637:C:T
64530916	chr11:64530916:C:A
64531169	chr11:64531169:C:T
64531462	chr11:64531462:T:C
64531638	chr11:64531638:C:T
64531858	chr11:64531858:G:A
64532111	chr11:64532111:T:G
64532558	chr11:64532558:G:A
64533890	chr11:64533890:G:T
64534008	chr11:64534008:G:A
64534064	chr11:64534064:G:A
64534068	chr11:64534068:C:G
64534199	chr11:64534199:T:C
64534366	chr11:64534366:C:T
64534552	chr11:64534552:T:C
64534869	chr11:64534869:G:A
64535098	chr11:64535098:C:G
64535348	chr11:64535348:G:A
64535359	chr11:64535359:C:T
64535478	chr11:64535478:T:A
64535547	chr11:64535547:T:C
64535850	chr11:64535850:A:G
64536076	chr11:64536076:C:G
64536224	chr11:64536224:G:A
64537243	chr11:64537243:G:A
64537253	chr11:64537253:T:C
64537500	chr11:64537500:C:T
64537547	chr11:64537547:C:T
64537785	chr11:64537785:A:G
64537980	chr11:64537980:C:T
64538056	chr11:64538056:C:T
64538204	chr11:64538204:T:C
64538419	chr11:64538419:C:T
64538878	chr11:64538878:G:A
64538930	chr11:64538930:C:T
64538937	chr11:64538937:T:C
64539522	chr11:64539522:C:T
64540484	chr11:64540484:G:C
64541135	chr11:64541135:T:C
64541517	chr11:64541517:T:C
64542102	chr11:64542102:C:T
64542149	chr11:64542149:G:A
64542178	chr11:64542178:T:C
64542888	chr11:64542888:A:G
64542893	chr11:64542893:T:C
64542916	chr11:64542916:G:A
64542974	chr11:64542974:G:A
64543177	chr11:64543177:C:T
64543275	chr11:64543275:G:A
64543315	chr11:64543315:G:C
64543536	chr11:64543536:T:C
64543641	chr11:64543641:G:A
64543675	chr11:64543675:T:A
64544243	chr11:64544243:C:T
64544376	chr11:64544376:A:T
64544398	chr11:64544398:G:A
64544425	chr11:64544425:T:G
64544530	chr11:64544530:G:A
64544681	chr11:64544681:T:C
64544931	chr11:64544931:G:A
64545226	chr11:64545226:T:C
64545819	chr11:64545819:G:A
64546362	chr11:64546362:C:G
64546415	chr11:64546415:T:C
64546735	chr11:64546735:C:G
64547873	chr11:64547873:T:A
64548002	chr11:64548002:T:G
64548238	chr11:64548238:G:A
64548276	chr11:64548276:A:G
64548369	chr11:64548369:G:A
64549136	chr11:64549136:G:A
64550074	chr11:64550074:C:T
64550626	chr11:64550626:G:A
64550745	chr11:64550745:G:A
64550936	chr11:64550936:G:A
64550937	chr11:64550937:A:G
64551180	chr11:64551180:G:C
64551610	chr11:64551610:G:A
64551905	chr11:64551905:G:A
64552242	chr11:64552242:A:T
64553638	chr11:64553638:C:T
64553687	chr11:64553687:A:G
64553958	chr11:64553958:C:T
64554431	chr11:64554431:G:A
64555198	chr11:64555198:G:A
64555265	chr11:64555265:C:T
64555533	chr11:64555533:A:G
64555608	chr11:64555608:C:T
64556543	chr11:64556543:C:T
64556648	chr11:64556648:G:A
64557591	chr11:64557591:T:TGCGGG
64557597	chr11:64557597:G:C
64557725	chr11:64557725:G:A
64557855	chr11:64557855:T:C
64557900	chr11:64557900:C:T
64558049	chr11:64558049:C:T
64558562	chr11:64558562:G:A
64558638	chr11:64558638:T:C
64559204	chr11:64559204:G:A
64559323	chr11:64559323:A:G
64559387	chr11:64559387:C:T
64559467	chr11:64559467:C:G
64559673	chr11:64559673:T:C
64559678	chr11:64559678:C:CT
64560238	chr11:64560238:T:C
64560279	chr11:64560279:G:A
64560372	chr11:64560372:A:G
64561371	chr11:64561371:G:A
64561537	chr11:64561537:C:T
64561752	chr11:64561752:A:G
64562818	chr11:64562818:G:A
64563093	chr11:64563093:T:C
64563990	chr11:64563990:A:G
64564096	chr11:64564096:G:A
64564205	chr11:64564205:A:G
64564902	chr11:64564902:T:C
64565647	chr11:64565647:C:T
64565824	chr11:64565824:A:G
64565982	chr11:64565982:C:T
64566488	chr11:64566488:A:T
64566642	chr11:64566642:C:T
64567090	chr11:64567090:T:C
64567095	chr11:64567095:T:TC
64567496	chr11:64567496:G:A
64567563	chr11:64567563:G:A
64568891	chr11:64568891:T:TC
64569278	chr11:64569278:C:A
64570155	chr11:64570155:G:A
64570756	chr11:64570756:A:G
64570764	chr11:64570764:G:A
64571114	chr11:64571114:G:A
64571243	chr11:64571243:T:C
64572108	chr11:64572108:G:C
64572165	chr11:64572165:C:T
64572248	chr11:64572248:C:T
64572624	chr11:64572624:A:G
64572628	chr11:64572628:G:A
64572645	chr11:64572645:T:C
64572684	chr11:64572684:G:A
64572745	chr11:64572745:C:A
64572980	chr11:64572980:T:A
64573113	chr11:64573113:A:G
64573695	chr11:64573695:T:G
64573711	chr11:64573711:T:G
64574142	chr11:64574142:G:T
64574197	chr11:64574197:T:C
64574257	chr11:64574257:C:T
64574672	chr11:64574672:T:C
64575002	chr11:64575002:A:G
64575024	chr11:64575024:C:T
64575066	chr11:64575066:G:T
64575088	chr11:64575088:A:G
64575650	chr11:64575650:A:G
64575778	chr11:64575778:G:A
64575921	chr11:64575921:T:C
64576025	chr11:64576025:C:G
64576334	chr11:64576334:G:A
64576638	chr11:64576638:C:T
64576684	chr11:64576684:G:T
64577005	chr11:64577005:T:C
64577196	chr11:64577196:A:C
64577548	chr11:64577548:T:C
64577570	chr11:64577570:G:T
64577976	chr11:64577976:T:C
64578138	chr11:64578138:T:TC
64578227	chr11:64578227:T:C
64578516	chr11:64578516:T:C
64579500	chr11:64579500:C:T
64579614	chr11:64579614:G:A
64579819	chr11:64579819:CA:C
64580276	chr11:64580276:C:G
64581226	chr11:64581226:T:A
64581350	chr11:64581350:C:T
64581859	chr11:64581859:CT:C
64581884	chr11:64581884:C:T
64582065	chr11:64582065:CAGT:C
64582840	chr11:64582840:A:G
64583056	chr11:64583056:G:A
64583267	chr11:64583267:A:T
64583351	chr11:64583351:G:A
64584249	chr11:64584249:C:T
64584575	chr11:64584575:T:C
64584591	chr11:64584591:A:G
64584888	chr11:64584888:C:T
64584916	chr11:64584916:C:T
64585289	chr11:64585289:A:C
64585557	chr11:64585557:A:G
64585933	chr11:64585933:T:C
64586155	chr11:64586155:T:TA
64586156	chr11:64586156:G:GCC
64586310	chr11:64586310:T:C
64588300	chr11:64588300:C:G
64588454	chr11:64588454:C:A
64589069	chr11:64589069:A:T
64589440	chr11:64589440:T:G
64589457	chr11:64589457:T:C
64589470	chr11:64589470:C:T
64589478	chr11:64589478:G:A
64589669	chr11:64589669:T:C
64589692	chr11:64589692:C:T
64589792	chr11:64589792:G:C
64590067	chr11:64590067:G:A
64590489	chr11:64590489:A:C
64590628	chr11:64590628:G:A
64590769	chr11:64590769:A:T
64590793	chr11:64590793:C:T
64590839	chr11:64590839:C:T
64591088	chr11:64591088:G:A
64591091	chr11:64591091:C:G
64591133	chr11:64591133:T:C
64591323	chr11:64591323:C:T
64591337	chr11:64591337:G:A
64591814	chr11:64591814:C:T
64592155	chr11:64592155:C:T
64592802	chr11:64592802:T:C
64593151	chr11:64593151:G:A
64593157	chr11:64593157:C:T
64593158	chr11:64593158:G:A
64593233	chr11:64593233:C:T
64593912	chr11:64593912:G:T
64594397	chr11:64594397:C:T
64594514	chr11:64594514:GTAGGTAGGTAGA:G
64594562	chr11:64594562:G:A
64594752	chr11:64594752:G:A
64596731	chr11:64596731:G:A
64596819	chr11:64596819:C:T
64596923	chr11:64596923:T:C
64597263	chr11:64597263:A:T
64597388	chr11:64597388:A:G
64597599	chr11:64597599:T:C
64597695	chr11:64597695:C:T
64598100	chr11:64598100:G:A
64598324	chr11:64598324:C:A
64598384	chr11:64598384:G:A
64598512	chr11:64598512:T:C
64598744	chr11:64598744:G:T
64599057	chr11:64599057:G:C
64599853	chr11:64599853:A:G
64600018	chr11:64600018:G:A
64600117	chr11:64600117:A:G
64600179	chr11:64600179:G:A
64600264	chr11:64600264:A:G
64600382	chr11:64600382:G:A
64600390	chr11:64600390:T:C
64600956	chr11:64600956:C:T
64601192	chr11:64601192:C:A
64602474	chr11:64602474:G:A
64603020	chr11:64603020:G:A
64603034	chr11:64603034:CCACATG:C
64603727	chr11:64603727:C:T
64604830	chr11:64604830:G:T
64605202	chr11:64605202:G:A
64606032	chr11:64606032:T:C
64606769	chr11:64606769:G:A
64607126	chr11:64607126:G:A
64608285	chr11:64608285:C:T
64608835	chr11:64608835:C:T
64609351	chr11:64609351:G:A
64609680	chr11:64609680:T:C
64609708	chr11:64609708:T:C
64609909	chr11:64609909:C:T
64610178	chr11:64610178:C:T
64610254	chr11:64610254:G:C
64610582	chr11:64610582:A:G
64610739	chr11:64610739:C:G
64610980	chr11:64610980:C:A
64612110	chr11:64612110:C:T
64612197	chr11:64612197:T:C
64612577	chr11:64612577:TC:T
64612580	chr11:64612580:T:G
64613421	chr11:64613421:C:T
64613660	chr11:64613660:T:C
64614450	chr11:64614450:AAGG:A
64614732	chr11:64614732:C:T
64615075	chr11:64615075:C:T
64615334	chr11:64615334:A:G
64615866	chr11:64615866:GTGTA:G
64616505	chr11:64616505:A:G
64616829	chr11:64616829:CA:C
64617855	chr11:64617855:G:A
64619054	chr11:64619054:T:C
64619327	chr11:64619327:A:T
64619875	chr11:64619875:G:A
64620390	chr11:64620390:G:A
64620460	chr11:64620460:G:A
64620790	chr11:64620790:G:A
64620914	chr11:64620914:A:T
64621020	chr11:64621020:C:T
64621166	chr11:64621166:C:T
64621207	chr11:64621207:C:T
64621457	chr11:64621457:A:G
64621566	chr11:64621566:G:A
64622415	chr11:64622415:A:G
64622588	chr11:64622588:G:A
64623685	chr11:64623685:G:C
64623942	chr11:64623942:T:G
64624063	chr11:64624063:G:A
64624437	chr11:64624437:G:T
64624844	chr11:64624844:C:T
64625056	chr11:64625056:C:T
64625084	chr11:64625084:T:C
64627212	chr11:64627212:C:T
64627510	chr11:64627510:A:G
64627780	chr11:64627780:G:C
64628283	chr11:64628283:C:T
64629096	chr11:64629096:T:C
64629767	chr11:64629767:C:A
64630195	chr11:64630195:C:T
64630273	chr11:64630273:T:C
64631734	chr11:64631734:G:A
64633038	chr11:64633038:G:A
64633354	chr11:64633354:T:G
64634555	chr11:64634555:T:C
64634661	chr11:64634661:CAA:C
64635223	chr11:64635223:T:C
64636502	chr11:64636502:T:A
64637332	chr11:64637332:C:T
64637345	chr11:64637345:G:C
64637937	chr11:64637937:G:T
64638806	chr11:64638806:T:C
64639913	chr11:64639913:C:A
64639947	chr11:64639947:G:A
64641244	chr11:64641244:C:T
64641647	chr11:64641647:G:A
64642724	chr11:64642724:G:A
64643506	chr11:64643506:G:A
64643710	chr11:64643710:C:A
64644490	chr11:64644490:G:C
64644636	chr11:64644636:C:T
64644640	chr11:64644640:CA:C
64645253	chr11:64645253:C:T
64645405	chr11:64645405:A:G
64645489	chr11:64645489:AGAG:A
64645527	chr11:64645527:A:C
64646496	chr11:64646496:C:A
64646812	chr11:64646812:A:AG
64647424	chr11:64647424:C:T
64647574	chr11:64647574:G:A
64647674	chr11:64647674:G:A
64647937	chr11:64647937:A:T
64648295	chr11:64648295:G:A
64648431	chr11:64648431:C:T
64648559	chr11:64648559:C:A
64649833	chr11:64649833:C:T
64650223	chr11:64650223:C:T
64650276	chr11:64650276:A:C
64650737	chr11:64650737:T:C
64650787	chr11:64650787:T:C
64650833	chr11:64650833:G:A
64651745	chr11:64651745:T:G
64651746	chr11:64651746:T:C
64652911	chr11:64652911:T:C
64653580	chr11:64653580:C:T
64654506	chr11:64654506:G:A
64655515	chr11:64655515:G:A
64655560	chr11:64655560:G:A
64656359	chr11:64656359:G:A
64656413	chr11:64656413:C:T
64656897	chr11:64656897:G:A
64657552	chr11:64657552:C:T
64657687	chr11:64657687:G:A
64657753	chr11:64657753:A:G
64658173	chr11:64658173:G:A
64658381	chr11:64658381:T:C
64659460	chr11:64659460:C:T
64659461	chr11:64659461:A:G
64664721	chr11:64664721:G:A
64664828	chr11:64664828:A:G
64665258	chr11:64665258:C:T
64665972	chr11:64665972:T:C
64666679	chr11:64666679:T:C
64667148	chr11:64667148:G:T
64667876	chr11:64667876:C:T
64667895	chr11:64667895:T:TGTCTTCTGTCCC
64668425	chr11:64668425:C:T
64669013	chr11:64669013:T:C
64669903	chr11:64669903:C:T
64670018	chr11:64670018:T:C
64670020	chr11:64670020:G:A
64671962	chr11:64671962:A:G
64671969	chr11:64671969:C:T
64672344	chr11:64672344:T:C
64672727	chr11:64672727:AG:A
64673020	chr11:64673020:G:A
64673090	chr11:64673090:C:T
64673448	chr11:64673448:T:C
64674384	chr11:64674384:T:G
64674397	chr11:64674397:G:C
64674900	chr11:64674900:C:T
64674926	chr11:64674926:T:C
64675009	chr11:64675009:T:C
64675026	chr11:64675026:TC:T
64675069	chr11:64675069:C:T
64675665	chr11:64675665:A:G
64675993	chr11:64675993:T:C
64676067	chr11:64676067:C:T
64677179	chr11:64677179:T:C
64678019	chr11:64678019:G:A
64678307	chr11:64678307:T:C
64678773	chr11:64678773:T:C
64679554	chr11:64679554:G:A
64679595	chr11:64679595:C:A
64679718	chr11:64679718:A:G
64679948	chr11:64679948:G:A
64680335	chr11:64680335:A:G
64680722	chr11:64680722:T:C
64681018	chr11:64681018:AC:A
64681751	chr11:64681751:G:A
64682826	chr11:64682826:T:C
64682876	chr11:64682876:G:A
64683003	chr11:64683003:CT:C
64683094	chr11:64683094:T:A
64683174	chr11:64683174:A:G
64683307	chr11:64683307:T:C
64683323	chr11:64683323:C:T
64683489	chr11:64683489:G:A
64683569	chr11:64683569:G:A
64683576	chr11:64683576:C:T
64683743	chr11:64683743:T:C
64684850	chr11:64684850:C:G
64685534	chr11:64685534:C:T
64686146	chr11:64686146:G:T
64686289	chr11:64686289:C:T
64686357	chr11:64686357:G:A
64687261	chr11:64687261:G:C
64688210	chr11:64688210:A:G
64688603	chr11:64688603:G:A
64688627	chr11:64688627:C:T
64688768	chr11:64688768:G:C
64690957	chr11:64690957:C:T
64691230	chr11:64691230:CCCTGGAGCTCAG:C
64691922	chr11:64691922:G:A
64691934	chr11:64691934:C:T
64692447	chr11:64692447:A:C
```
