## Supplementary material for "Characterization of shared and ancestry-specific signals driving complex traits using multi-ancestry fine-mapping": susiex_nc2.cs80.snp

```
BP	SNP
65823242	chr11:65823242:G:A
65823270	chr11:65823270:C:G
65823382	chr11:65823382:C:T
65824267	chr11:65824267:GGT:G
65824487	chr11:65824487:AG:A
65824506	chr11:65824506:A:G
65824774	chr11:65824774:G:A
65825464	chr11:65825464:C:A
65825769	chr11:65825769:C:T
65826145	chr11:65826145:TATAC:T
65826285	chr11:65826285:G:T
65826390	chr11:65826390:G:A
65826824	chr11:65826824:C:T
65826853	chr11:65826853:A:G
65827045	chr11:65827045:C:T
65827135	chr11:65827135:G:A
65827270	chr11:65827270:G:A
65827656	chr11:65827656:A:G
65827882	chr11:65827882:G:T
65827943	chr11:65827943:A:G
65828332	chr11:65828332:A:G
65828810	chr11:65828810:C:T
65828945	chr11:65828945:T:C
65829031	chr11:65829031:C:T
65829075	chr11:65829075:C:A
65829195	chr11:65829195:T:C
65830336	chr11:65830336:C:T
65830553	chr11:65830553:G:C
65830761	chr11:65830761:A:C
65830820	chr11:65830820:TA:T
65830856	chr11:65830856:G:A
65830970	chr11:65830970:T:C
65831581	chr11:65831581:C:G
65831618	chr11:65831618:A:G
65831796	chr11:65831796:A:G
65832185	chr11:65832185:C:T
65832205	chr11:65832205:G:A
65832206	chr11:65832206:C:T
65832530	chr11:65832530:TCAGCTTCTCTCCACTCAACCTCAGCTTCTCATCACTGGTTCC:T
65832753	chr11:65832753:A:T
65833615	chr11:65833615:T:C
65833995	chr11:65833995:C:T
65834173	chr11:65834173:GGTGGTGTGTGTGTGTCTGTGTGTGT:G
65834603	chr11:65834603:GTGTC:G
65834854	chr11:65834854:G:A
65835781	chr11:65835781:G:A
65836499	chr11:65836499:G:A
65836724	chr11:65836724:A:G
65836997	chr11:65836997:T:C
65837328	chr11:65837328:A:G
65837391	chr11:65837391:G:A
65838138	chr11:65838138:G:A
65839128	chr11:65839128:G:A
65839134	chr11:65839134:C:T
65840012	chr11:65840012:G:A
65840048	chr11:65840048:A:G
65840087	chr11:65840087:G:A
65840099	chr11:65840099:G:A
65841192	chr11:65841192:C:T
65841418	chr11:65841418:T:G
65842311	chr11:65842311:G:A
65842690	chr11:65842690:C:T
65842822	chr11:65842822:C:T
65843177	chr11:65843177:C:T
65843498	chr11:65843498:C:T
65843780	chr11:65843780:T:C
65844135	chr11:65844135:T:C
65844736	chr11:65844736:G:T
65844767	chr11:65844767:G:C
65844922	chr11:65844922:C:T
65845293	chr11:65845293:C:T
65845459	chr11:65845459:G:A
65845747	chr11:65845747:C:A
65845877	chr11:65845877:T:C
65845975	chr11:65845975:A:C
65846359	chr11:65846359:C:T
65846839	chr11:65846839:T:C
65847777	chr11:65847777:G:A
65847780	chr11:65847780:T:C
65847991	chr11:65847991:G:A
65848314	chr11:65848314:G:C
65848723	chr11:65848723:C:A
65848972	chr11:65848972:C:T
65849051	chr11:65849051:G:A
65849412	chr11:65849412:C:T
65849853	chr11:65849853:A:G
65850582	chr11:65850582:C:T
65850765	chr11:65850765:G:A
65850970	chr11:65850970:AAGG:A
65851231	chr11:65851231:A:G
65851416	chr11:65851416:C:T
65851963	chr11:65851963:C:T
65852341	chr11:65852341:C:A
65853366	chr11:65853366:G:C
65853586	chr11:65853586:T:C
65853630	chr11:65853630:C:T
65853822	chr11:65853822:G:GCC
65853932	chr11:65853932:G:C
65854016	chr11:65854016:T:C
65854389	chr11:65854389:C:T
65854524	chr11:65854524:G:A
65855876	chr11:65855876:G:A
65856048	chr11:65856048:G:A
65856268	chr11:65856268:A:G
65856554	chr11:65856554:T:C
65857019	chr11:65857019:A:G
65857091	chr11:65857091:A:C
65857463	chr11:65857463:A:C
65857720	chr11:65857720:G:A
65857766	chr11:65857766:C:G
65857824	chr11:65857824:C:T
65858127	chr11:65858127:C:G
65858847	chr11:65858847:G:C
65858986	chr11:65858986:C:A
65859068	chr11:65859068:T:C
65859230	chr11:65859230:C:T
65859232	chr11:65859232:G:A
65860155	chr11:65860155:T:C
65860394	chr11:65860394:C:T
65860475	chr11:65860475:C:T
65860536	chr11:65860536:G:A
65860863	chr11:65860863:G:A
65861246	chr11:65861246:G:T
65861589	chr11:65861589:C:T
65862461	chr11:65862461:T:C
65863227	chr11:65863227:T:G
65863696	chr11:65863696:C:T
65863890	chr11:65863890:C:T
65864171	chr11:65864171:C:T
65864408	chr11:65864408:C:A
65864410	chr11:65864410:G:A
65864502	chr11:65864502:G:A
65864605	chr11:65864605:A:C
65865227	chr11:65865227:C:T
65866515	chr11:65866515:G:C
65867145	chr11:65867145:C:T
65867292	chr11:65867292:C:G
65867399	chr11:65867399:C:T
65867625	chr11:65867625:A:AG
65868248	chr11:65868248:C:T
65868582	chr11:65868582:T:C
65868830	chr11:65868830:T:C
65869038	chr11:65869038:A:G
65869124	chr11:65869124:A:G
65870302	chr11:65870302:G:A
65870375	chr11:65870375:C:T
65870513	chr11:65870513:C:G
65870676	chr11:65870676:C:T
65871113	chr11:65871113:G:C
65871373	chr11:65871373:G:A
65871394	chr11:65871394:G:A
65871501	chr11:65871501:T:G
65871849	chr11:65871849:G:C
65871903	chr11:65871903:C:T
65871992	chr11:65871992:G:A
65872163	chr11:65872163:C:T
65872733	chr11:65872733:C:T
65872788	chr11:65872788:G:A
65873091	chr11:65873091:G:A
65873435	chr11:65873435:C:T
65873562	chr11:65873562:G:C
65874025	chr11:65874025:G:A
65874460	chr11:65874460:T:A
65876375	chr11:65876375:T:C
65876556	chr11:65876556:T:C
65876673	chr11:65876673:G:A
65876892	chr11:65876892:A:G
65877439	chr11:65877439:A:G
65878048	chr11:65878048:C:T
65878745	chr11:65878745:C:T
65878776	chr11:65878776:G:A
65879086	chr11:65879086:C:A
65879361	chr11:65879361:G:GGTT
65879632	chr11:65879632:G:A
65879634	chr11:65879634:A:G
65879789	chr11:65879789:A:G
65879817	chr11:65879817:C:T
65880414	chr11:65880414:C:T
65880509	chr11:65880509:T:C
65880664	chr11:65880664:G:A
65880727	chr11:65880727:C:T
65881308	chr11:65881308:T:C
65881531	chr11:65881531:C:T
65881984	chr11:65881984:C:T
65882013	chr11:65882013:G:T
65882303	chr11:65882303:A:G
65882513	chr11:65882513:T:C
65882676	chr11:65882676:T:C
65882706	chr11:65882706:G:A
65883044	chr11:65883044:G:T
65883048	chr11:65883048:T:A
65883412	chr11:65883412:A:G
65884191	chr11:65884191:G:A
65884359	chr11:65884359:A:G
65884579	chr11:65884579:G:A
65884706	chr11:65884706:A:G
65885065	chr11:65885065:C:T
65885771	chr11:65885771:C:T
65885838	chr11:65885838:T:C
65885906	chr11:65885906:C:T
65885976	chr11:65885976:T:C
65886161	chr11:65886161:C:T
65887007	chr11:65887007:A:C
65887194	chr11:65887194:G:C
65887207	chr11:65887207:G:A
65887312	chr11:65887312:A:G
65887922	chr11:65887922:G:C
65888068	chr11:65888068:C:G
65888811	chr11:65888811:G:A
65889093	chr11:65889093:C:T
65889485	chr11:65889485:C:T
65889526	chr11:65889526:G:A
65889622	chr11:65889622:C:G
65889813	chr11:65889813:C:T
65890442	chr11:65890442:G:A
65890533	chr11:65890533:C:T
65891622	chr11:65891622:C:T
65891728	chr11:65891728:T:G
65891979	chr11:65891979:G:A
65892342	chr11:65892342:A:G
65893129	chr11:65893129:G:T
65893177	chr11:65893177:C:T
65893469	chr11:65893469:G:A
65893820	chr11:65893820:C:T
65893944	chr11:65893944:T:C
65894282	chr11:65894282:G:A
65894531	chr11:65894531:G:A
65894674	chr11:65894674:T:A
65894965	chr11:65894965:T:C
65895248	chr11:65895248:C:T
65895281	chr11:65895281:G:A
65895514	chr11:65895514:A:G
65895632	chr11:65895632:C:A
65895717	chr11:65895717:ACCACAAAGG:A
65895768	chr11:65895768:T:C
65896076	chr11:65896076:A:G
65896135	chr11:65896135:G:A
65896234	chr11:65896234:T:A
65896535	chr11:65896535:G:A
65896732	chr11:65896732:C:G
65896875	chr11:65896875:T:C
65897249	chr11:65897249:A:G
65897729	chr11:65897729:C:T
65897785	chr11:65897785:A:G
65898202	chr11:65898202:G:A
65898263	chr11:65898263:A:G
65898453	chr11:65898453:G:C
65898517	chr11:65898517:A:G
65899398	chr11:65899398:C:T
65899845	chr11:65899845:A:C
65900038	chr11:65900038:G:C
65900322	chr11:65900322:C:T
65900325	chr11:65900325:G:A
65900693	chr11:65900693:G:A
65900920	chr11:65900920:A:G
65900937	chr11:65900937:A:G
65901394	chr11:65901394:T:C
65901875	chr11:65901875:A:G
65902049	chr11:65902049:C:T
65902298	chr11:65902298:C:T
65902366	chr11:65902366:A:T
65902432	chr11:65902432:G:A
65902784	chr11:65902784:G:A
65902849	chr11:65902849:G:A
65902938	chr11:65902938:C:CAAAACAAAAT
65903039	chr11:65903039:T:C
65903077	chr11:65903077:G:A
65903153	chr11:65903153:T:C
65903422	chr11:65903422:G:A
65903663	chr11:65903663:G:A
65903798	chr11:65903798:C:T
65903945	chr11:65903945:A:G
65904177	chr11:65904177:C:G
65904371	chr11:65904371:C:T
65905144	chr11:65905144:C:T
65905483	chr11:65905483:G:A
65905519	chr11:65905519:C:T
65905648	chr11:65905648:A:G
65906203	chr11:65906203:C:T
65906211	chr11:65906211:G:A
65906938	chr11:65906938:G:A
65907236	chr11:65907236:C:T
65907237	chr11:65907237:A:G
65907669	chr11:65907669:T:A
65908288	chr11:65908288:C:T
65908306	chr11:65908306:C:T
65908666	chr11:65908666:C:T
65908764	chr11:65908764:G:A
65909045	chr11:65909045:A:G
65910319	chr11:65910319:A:G
65910512	chr11:65910512:A:G
65911158	chr11:65911158:C:T
65911460	chr11:65911460:C:G
65911533	chr11:65911533:C:T
65911742	chr11:65911742:T:C
65912170	chr11:65912170:A:G
65912364	chr11:65912364:G:A
65912539	chr11:65912539:C:A
65913344	chr11:65913344:C:G
65913633	chr11:65913633:C:T
65913797	chr11:65913797:G:A
65913871	chr11:65913871:C:G
65914241	chr11:65914241:T:A
65914344	chr11:65914344:G:A
65914494	chr11:65914494:T:G
65914714	chr11:65914714:T:C
65914916	chr11:65914916:GCCA:G
65914943	chr11:65914943:G:A
65915342	chr11:65915342:G:A
65915559	chr11:65915559:G:A
65915655	chr11:65915655:T:C
65915684	chr11:65915684:T:C
65915691	chr11:65915691:C:A
65916042	chr11:65916042:A:G
65916060	chr11:65916060:A:G
65916380	chr11:65916380:G:A
65916447	chr11:65916447:A:G
65916596	chr11:65916596:C:T
65916881	chr11:65916881:G:A
65916898	chr11:65916898:G:A
65916975	chr11:65916975:G:A
65917141	chr11:65917141:G:A
65917274	chr11:65917274:G:C
65917384	chr11:65917384:A:G
65917458	chr11:65917458:C:T
65917822	chr11:65917822:C:T
65917846	chr11:65917846:G:A
65918255	chr11:65918255:A:G
65918296	chr11:65918296:A:G
65918438	chr11:65918438:C:T
65918608	chr11:65918608:G:A
65918614	chr11:65918614:T:C
65918709	chr11:65918709:C:A
65919038	chr11:65919038:G:T
65919692	chr11:65919692:C:G
65919785	chr11:65919785:G:A
65920056	chr11:65920056:G:A
65920080	chr11:65920080:C:T
65920746	chr11:65920746:TCTCATC:T
65921042	chr11:65921042:CTGGCCCCT:C
65921219	chr11:65921219:T:C
65921619	chr11:65921619:A:G
65921645	chr11:65921645:C:T
65921843	chr11:65921843:G:GGGAGGT
65922215	chr11:65922215:A:G
65922602	chr11:65922602:C:T
65922735	chr11:65922735:G:A
65922775	chr11:65922775:C:T
65922782	chr11:65922782:A:G
65923910	chr11:65923910:G:T
65924052	chr11:65924052:G:C
65924125	chr11:65924125:G:A
65924904	chr11:65924904:G:A
65925289	chr11:65925289:G:A
65925378	chr11:65925378:T:C
65925609	chr11:65925609:G:A
65925637	chr11:65925637:A:G
65925831	chr11:65925831:G:A
65925984	chr11:65925984:C:T
65926235	chr11:65926235:A:G
65926486	chr11:65926486:A:G
65926585	chr11:65926585:ATG:A
65926773	chr11:65926773:T:A
65926862	chr11:65926862:A:G
65926912	chr11:65926912:C:T
65926922	chr11:65926922:G:C
65927192	chr11:65927192:T:TA
65927535	chr11:65927535:C:T
65927967	chr11:65927967:C:T
65928190	chr11:65928190:T:C
65928193	chr11:65928193:A:T
65928255	chr11:65928255:G:A
65928271	chr11:65928271:G:A
65928448	chr11:65928448:G:A
65929076	chr11:65929076:A:G
65929335	chr11:65929335:C:T
65929612	chr11:65929612:G:A
65929944	chr11:65929944:A:ATGTGGATGGG
65930131	chr11:65930131:C:A
65930480	chr11:65930480:T:C
65930785	chr11:65930785:T:C
65930964	chr11:65930964:A:T
65931024	chr11:65931024:G:A
65931222	chr11:65931222:G:A
65931288	chr11:65931288:C:T
65931663	chr11:65931663:G:A
65932556	chr11:65932556:G:A
65932715	chr11:65932715:T:G
65933237	chr11:65933237:G:C
65933733	chr11:65933733:G:A
65934516	chr11:65934516:TCC:T
65935028	chr11:65935028:T:C
65935037	chr11:65935037:C:T
65935052	chr11:65935052:G:C
65935116	chr11:65935116:A:G
65935127	chr11:65935127:G:A
65935185	chr11:65935185:A:C
65935225	chr11:65935225:G:A
65935305	chr11:65935305:A:C
65935505	chr11:65935505:C:T
65935886	chr11:65935886:G:A
65936288	chr11:65936288:C:T
65936731	chr11:65936731:T:C
65936732	chr11:65936732:C:T
65936805	chr11:65936805:C:T
65936869	chr11:65936869:T:A
65937063	chr11:65937063:G:A
65937245	chr11:65937245:A:G
65937637	chr11:65937637:A:G
65937822	chr11:65937822:A:G
65937961	chr11:65937961:C:T
65938254	chr11:65938254:C:T
65938678	chr11:65938678:G:T
65939524	chr11:65939524:T:C
65939751	chr11:65939751:C:G
65940017	chr11:65940017:C:T
65940262	chr11:65940262:A:G
65940775	chr11:65940775:C:T
65941854	chr11:65941854:G:A
65942179	chr11:65942179:T:G
65942680	chr11:65942680:G:A
65942708	chr11:65942708:A:G
65942857	chr11:65942857:G:C
65943400	chr11:65943400:T:A
65944046	chr11:65944046:A:C
65944865	chr11:65944865:A:G
65944942	chr11:65944942:G:A
65945699	chr11:65945699:A:AAATACCTACCAACAGTT
65945750	chr11:65945750:C:G
65945961	chr11:65945961:G:C
65945995	chr11:65945995:G:A
65946103	chr11:65946103:A:T
65946993	chr11:65946993:A:G
65947112	chr11:65947112:A:T
65947233	chr11:65947233:C:A
65947454	chr11:65947454:C:T
65947700	chr11:65947700:G:A
65947707	chr11:65947707:G:A
65947733	chr11:65947733:G:A
65947838	chr11:65947838:G:C
65947943	chr11:65947943:G:A
65948158	chr11:65948158:A:C
65948160	chr11:65948160:G:C
65948282	chr11:65948282:A:ATCCG
65948959	chr11:65948959:AGT:A
65949190	chr11:65949190:C:T
65949350	chr11:65949350:A:G
65949370	chr11:65949370:G:T
65949540	chr11:65949540:C:T
65949576	chr11:65949576:C:A
65949830	chr11:65949830:T:G
65950505	chr11:65950505:C:T
65950532	chr11:65950532:T:C
65950542	chr11:65950542:A:G
65950783	chr11:65950783:C:T
65950784	chr11:65950784:G:A
65951010	chr11:65951010:G:T
65951162	chr11:65951162:T:C
65951880	chr11:65951880:C:G
65953033	chr11:65953033:T:TC
65953370	chr11:65953370:T:C
65953531	chr11:65953531:G:A
65953665	chr11:65953665:A:G
65954510	chr11:65954510:C:T
65954936	chr11:65954936:G:A
65954999	chr11:65954999:C:T
65955011	chr11:65955011:A:G
65955027	chr11:65955027:A:G
65955376	chr11:65955376:T:C
65955473	chr11:65955473:C:T
65955537	chr11:65955537:C:T
65955700	chr11:65955700:AG:A
65955848	chr11:65955848:C:T
65956094	chr11:65956094:G:A
65956101	chr11:65956101:C:T
65956130	chr11:65956130:T:C
65956176	chr11:65956176:T:C
65956433	chr11:65956433:G:A
65956820	chr11:65956820:C:T
65956966	chr11:65956966:T:C
65957232	chr11:65957232:C:A
65957657	chr11:65957657:C:T
65958149	chr11:65958149:TG:T
65958189	chr11:65958189:C:T
65958257	chr11:65958257:T:C
65958612	chr11:65958612:C:T
65958697	chr11:65958697:T:C
65959115	chr11:65959115:C:T
65959173	chr11:65959173:G:A
65959830	chr11:65959830:A:G
65959868	chr11:65959868:A:G
65959884	chr11:65959884:G:A
65960371	chr11:65960371:G:A
65961170	chr11:65961170:G:C
65962206	chr11:65962206:T:C
65962209	chr11:65962209:T:C
65962396	chr11:65962396:G:A
65962531	chr11:65962531:C:A
65962532	chr11:65962532:A:T
65962746	chr11:65962746:G:A
65962767	chr11:65962767:T:C
65963444	chr11:65963444:G:A
65963544	chr11:65963544:C:T
65963885	chr11:65963885:G:A
65964387	chr11:65964387:G:T
65964615	chr11:65964615:T:C
65965180	chr11:65965180:G:A
65965329	chr11:65965329:T:C
65965629	chr11:65965629:T:C
65965818	chr11:65965818:G:A
65965829	chr11:65965829:G:A
65965922	chr11:65965922:C:T
65965994	chr11:65965994:G:A
65966072	chr11:65966072:C:T
65966486	chr11:65966486:G:A
65966838	chr11:65966838:C:T
65966966	chr11:65966966:C:T
65966972	chr11:65966972:G:A
65967068	chr11:65967068:C:T
65967413	chr11:65967413:T:C
65967746	chr11:65967746:G:A
65968150	chr11:65968150:A:G
65968201	chr11:65968201:G:A
65968391	chr11:65968391:T:C
65968403	chr11:65968403:T:C
65968651	chr11:65968651:G:A
65969132	chr11:65969132:C:T
65969846	chr11:65969846:C:T
65970160	chr11:65970160:C:T
65970344	chr11:65970344:A:C
65970368	chr11:65970368:A:G
65970396	chr11:65970396:T:G
65970428	chr11:65970428:G:A
65970444	chr11:65970444:C:T
65970624	chr11:65970624:GT:G
65970663	chr11:65970663:G:A
65970667	chr11:65970667:T:C
65971887	chr11:65971887:A:G
65971910	chr11:65971910:G:C
65972078	chr11:65972078:T:G
65972586	chr11:65972586:T:C
65972863	chr11:65972863:G:A
65972901	chr11:65972901:A:G
65972905	chr11:65972905:C:T
65972909	chr11:65972909:C:T
65972997	chr11:65972997:T:C
65973148	chr11:65973148:T:A
65973520	chr11:65973520:C:T
65973615	chr11:65973615:G:A
65974029	chr11:65974029:G:A
65974299	chr11:65974299:G:A
65974713	chr11:65974713:C:T
65974812	chr11:65974812:A:G
65974852	chr11:65974852:G:A
65974900	chr11:65974900:C:T
65974955	chr11:65974955:C:G
65975367	chr11:65975367:T:C
65976039	chr11:65976039:G:A
65976049	chr11:65976049:G:A
65976260	chr11:65976260:A:C
65976308	chr11:65976308:C:T
65976776	chr11:65976776:G:A
65976794	chr11:65976794:C:T
65976804	chr11:65976804:T:C
65976832	chr11:65976832:C:T
65976950	chr11:65976950:C:T
65977126	chr11:65977126:C:T
65977215	chr11:65977215:C:T
65977922	chr11:65977922:G:A
65978283	chr11:65978283:T:A
65978417	chr11:65978417:G:A
65978514	chr11:65978514:C:T
65978552	chr11:65978552:C:T
65978742	chr11:65978742:C:T
65978819	chr11:65978819:C:T
65978985	chr11:65978985:G:A
65979182	chr11:65979182:A:G
65979274	chr11:65979274:C:T
65979331	chr11:65979331:G:T
65979515	chr11:65979515:T:C
65979586	chr11:65979586:G:A
65979609	chr11:65979609:A:G
65980230	chr11:65980230:G:A
65980463	chr11:65980463:T:G
65980471	chr11:65980471:T:C
65980639	chr11:65980639:T:C
65980644	chr11:65980644:G:A
65980994	chr11:65980994:G:A
65981540	chr11:65981540:G:A
65981741	chr11:65981741:G:A
65981866	chr11:65981866:A:G
65981917	chr11:65981917:G:A
65981994	chr11:65981994:G:A
65982798	chr11:65982798:T:C
65983146	chr11:65983146:C:G
65983178	chr11:65983178:C:T
65983524	chr11:65983524:GC:G
65983526	chr11:65983526:G:A
65983550	chr11:65983550:C:A
65984293	chr11:65984293:C:T
65984350	chr11:65984350:C:T
65984856	chr11:65984856:T:G
65985037	chr11:65985037:G:T
65985122	chr11:65985122:T:C
65985127	chr11:65985127:C:T
65985224	chr11:65985224:C:G
65985381	chr11:65985381:A:T
65985833	chr11:65985833:A:G
65986235	chr11:65986235:C:G
65986266	chr11:65986266:G:A
65986362	chr11:65986362:C:T
65986591	chr11:65986591:C:T
65986653	chr11:65986653:C:T
65986711	chr11:65986711:G:A
65986759	chr11:65986759:G:A
65986845	chr11:65986845:G:A
65986894	chr11:65986894:G:A
65987337	chr11:65987337:G:A
65987581	chr11:65987581:C:T
65988004	chr11:65988004:TA:T
65988291	chr11:65988291:C:T
65988696	chr11:65988696:T:C
65988812	chr11:65988812:A:G
65988928	chr11:65988928:C:A
65989047	chr11:65989047:T:C
65989337	chr11:65989337:T:C
65989528	chr11:65989528:C:T
65989916	chr11:65989916:C:T
65990062	chr11:65990062:G:A
65990200	chr11:65990200:G:A
65990498	chr11:65990498:G:A
65990818	chr11:65990818:T:C
65991203	chr11:65991203:A:C
65991383	chr11:65991383:G:A
65992163	chr11:65992163:T:C
65992249	chr11:65992249:G:A
65993113	chr11:65993113:A:G
65993342	chr11:65993342:C:T
65993405	chr11:65993405:G:T
65993456	chr11:65993456:G:A
65993975	chr11:65993975:C:T
65994166	chr11:65994166:A:G
65994358	chr11:65994358:A:C
65994401	chr11:65994401:AAAAC:A
65994496	chr11:65994496:G:A
65994721	chr11:65994721:C:T
65994736	chr11:65994736:A:G
65994959	chr11:65994959:C:G
65995183	chr11:65995183:T:C
65995343	chr11:65995343:T:C
65995596	chr11:65995596:C:T
65995789	chr11:65995789:G:A
65995825	chr11:65995825:A:T
65995964	chr11:65995964:G:A
65996467	chr11:65996467:T:C
65996659	chr11:65996659:A:G
65996912	chr11:65996912:C:T
65996988	chr11:65996988:C:T
65997123	chr11:65997123:C:T
65997535	chr11:65997535:A:T
65997935	chr11:65997935:T:C
65998080	chr11:65998080:C:T
65998081	chr11:65998081:G:A
65998262	chr11:65998262:C:T
65998621	chr11:65998621:C:T
65998739	chr11:65998739:T:C
65998777	chr11:65998777:C:T
65998795	chr11:65998795:T:G
65998889	chr11:65998889:G:A
65998908	chr11:65998908:G:A
65999200	chr11:65999200:A:G
65999682	chr11:65999682:A:G
65999744	chr11:65999744:G:T
66000028	chr11:66000028:A:G
66000246	chr11:66000246:G:A
66000622	chr11:66000622:A:G
66001343	chr11:66001343:G:T
66001685	chr11:66001685:C:T
66001824	chr11:66001824:C:T
66001985	chr11:66001985:A:T
66002113	chr11:66002113:G:GGA
66002309	chr11:66002309:T:G
66002759	chr11:66002759:G:A
66002841	chr11:66002841:TAGAG:T
66002932	chr11:66002932:T:C
66003074	chr11:66003074:G:A
66003187	chr11:66003187:A:G
66003204	chr11:66003204:C:T
66003482	chr11:66003482:G:A
66003535	chr11:66003535:G:A
66003706	chr11:66003706:C:T
66003900	chr11:66003900:C:A
66003949	chr11:66003949:G:A
66004196	chr11:66004196:C:T
66004198	chr11:66004198:T:C
66004442	chr11:66004442:G:T
66004609	chr11:66004609:G:A
66005030	chr11:66005030:G:A
66005069	chr11:66005069:C:G
66005387	chr11:66005387:A:G
66005440	chr11:66005440:T:C
66005911	chr11:66005911:A:G
66006081	chr11:66006081:G:A
66006302	chr11:66006302:G:A
66006377	chr11:66006377:G:A
66006469	chr11:66006469:G:A
66006508	chr11:66006508:C:T
66006514	chr11:66006514:C:T
66007117	chr11:66007117:C:T
66007125	chr11:66007125:C:T
66007188	chr11:66007188:C:G
66007272	chr11:66007272:A:ACCACAAGCCCTGCCCCC
66007552	chr11:66007552:C:T
66008121	chr11:66008121:G:A
66008288	chr11:66008288:T:C
66008315	chr11:66008315:G:C
66008698	chr11:66008698:C:T
66008763	chr11:66008763:G:A
66008833	chr11:66008833:C:T
66008834	chr11:66008834:G:A
66008958	chr11:66008958:T:C
66009186	chr11:66009186:C:T
66009257	chr11:66009257:A:T
66009420	chr11:66009420:G:T
66009906	chr11:66009906:A:T
66009989	chr11:66009989:A:G
66010194	chr11:66010194:G:A
66010427	chr11:66010427:CTT:C
66010465	chr11:66010465:T:A
66010677	chr11:66010677:G:A
66010911	chr11:66010911:C:G
66010937	chr11:66010937:G:A
66011287	chr11:66011287:T:C
66011702	chr11:66011702:AAG:A
66011859	chr11:66011859:C:T
66012490	chr11:66012490:C:T
66013583	chr11:66013583:G:A
66013724	chr11:66013724:C:A
66013898	chr11:66013898:G:A
66013988	chr11:66013988:G:A
66014304	chr11:66014304:A:G
66014328	chr11:66014328:T:C
66014431	chr11:66014431:T:C
66015026	chr11:66015026:C:T
66015103	chr11:66015103:C:T
66015133	chr11:66015133:G:C
66015134	chr11:66015134:G:A
66015151	chr11:66015151:G:T
66015259	chr11:66015259:G:A
66015297	chr11:66015297:C:T
66015672	chr11:66015672:CTG:C
66015796	chr11:66015796:A:G
66016243	chr11:66016243:G:A
66016266	chr11:66016266:C:T
66016444	chr11:66016444:T:C
66016532	chr11:66016532:CCCGGCACCG:C
66016594	chr11:66016594:T:C
66016685	chr11:66016685:C:T
66017353	chr11:66017353:T:A
66017509	chr11:66017509:C:T
66017517	chr11:66017517:C:T
66017678	chr11:66017678:C:T
66017740	chr11:66017740:G:A
66017842	chr11:66017842:C:A
66017889	chr11:66017889:A:G
66018005	chr11:66018005:T:C
66018035	chr11:66018035:C:T
66018091	chr11:66018091:C:A
66018268	chr11:66018268:T:C
66018786	chr11:66018786:A:T
66019556	chr11:66019556:T:C
66019725	chr11:66019725:A:G
66020195	chr11:66020195:G:A
66020296	chr11:66020296:C:T
66020601	chr11:66020601:C:T
66021034	chr11:66021034:C:T
66021380	chr11:66021380:G:C
66021536	chr11:66021536:G:A
66021666	chr11:66021666:C:G
66021842	chr11:66021842:G:A
66022104	chr11:66022104:T:G
66022245	chr11:66022245:C:T
66022339	chr11:66022339:A:G
66022383	chr11:66022383:T:G
66022509	chr11:66022509:T:C
66022988	chr11:66022988:G:A
66023056	chr11:66023056:G:T
66023300	chr11:66023300:G:A
66023339	chr11:66023339:G:A
66023945	chr11:66023945:T:C
66024045	chr11:66024045:C:A
66024742	chr11:66024742:A:G
66025061	chr11:66025061:G:A
66025073	chr11:66025073:G:A
66025095	chr11:66025095:G:T
66025692	chr11:66025692:G:A
66025983	chr11:66025983:C:T
66026236	chr11:66026236:G:A
66026326	chr11:66026326:G:A
66026387	chr11:66026387:C:T
66026471	chr11:66026471:A:G
66026766	chr11:66026766:T:C
66027601	chr11:66027601:G:A
66029281	chr11:66029281:A:G
66029460	chr11:66029460:C:T
66029708	chr11:66029708:G:GAAA
66029709	chr11:66029709:G:GTAATGAAA
66029785	chr11:66029785:C:T
66029876	chr11:66029876:A:G
66029916	chr11:66029916:G:A
66030411	chr11:66030411:G:A
66030556	chr11:66030556:T:G
66030595	chr11:66030595:A:G
66030835	chr11:66030835:T:C
66031116	chr11:66031116:C:T
66031248	chr11:66031248:C:T
66031488	chr11:66031488:G:A
66031676	chr11:66031676:C:T
66031861	chr11:66031861:G:T
66031961	chr11:66031961:G:A
66032133	chr11:66032133:C:T
66032444	chr11:66032444:C:T
66032705	chr11:66032705:A:G
66032772	chr11:66032772:C:T
66032833	chr11:66032833:G:T
66032862	chr11:66032862:G:A
66033210	chr11:66033210:T:C
66033658	chr11:66033658:G:A
66034535	chr11:66034535:C:T
66034570	chr11:66034570:T:C
66034671	chr11:66034671:T:C
66035007	chr11:66035007:A:G
66035582	chr11:66035582:C:T
66035912	chr11:66035912:T:C
66036185	chr11:66036185:A:G
66036279	chr11:66036279:A:G
66036707	chr11:66036707:A:G
66036937	chr11:66036937:G:A
66037134	chr11:66037134:T:C
66037664	chr11:66037664:T:C
66037908	chr11:66037908:A:G
66038346	chr11:66038346:C:T
66038419	chr11:66038419:C:A
66038758	chr11:66038758:G:A
66039197	chr11:66039197:A:T
66039766	chr11:66039766:T:G
66040414	chr11:66040414:T:G
66040447	chr11:66040447:G:A
66040466	chr11:66040466:C:T
66040533	chr11:66040533:G:A
66040996	chr11:66040996:C:T
66041053	chr11:66041053:A:G
66041116	chr11:66041116:T:C
66041202	chr11:66041202:C:T
66041217	chr11:66041217:G:A
66041451	chr11:66041451:C:T
66042292	chr11:66042292:C:T
66042404	chr11:66042404:C:A
66042574	chr11:66042574:T:G
66042738	chr11:66042738:C:T
66043141	chr11:66043141:G:T
66043629	chr11:66043629:C:T
66043737	chr11:66043737:G:T
66045026	chr11:66045026:GAGA:G
66045912	chr11:66045912:C:T
66046628	chr11:66046628:G:A
66046993	chr11:66046993:T:C
66047047	chr11:66047047:A:G
66047060	chr11:66047060:C:T
66047098	chr11:66047098:G:A
66047231	chr11:66047231:TAC:T
66047371	chr11:66047371:G:A
66047612	chr11:66047612:C:T
66048507	chr11:66048507:GA:G
66049185	chr11:66049185:G:C
66049836	chr11:66049836:A:G
66050034	chr11:66050034:C:T
66050231	chr11:66050231:T:C
66050633	chr11:66050633:A:T
66051361	chr11:66051361:G:A
66051543	chr11:66051543:G:A
66051973	chr11:66051973:T:G
66052080	chr11:66052080:C:T
66052233	chr11:66052233:C:T
66052570	chr11:66052570:C:T
66053202	chr11:66053202:A:G
66054203	chr11:66054203:C:T
66054423	chr11:66054423:G:T
66054502	chr11:66054502:G:C
66054545	chr11:66054545:T:C
66055822	chr11:66055822:T:C
66056130	chr11:66056130:C:T
66056613	chr11:66056613:C:T
66057001	chr11:66057001:C:T
66057523	chr11:66057523:T:C
66057999	chr11:66057999:A:G
66058480	chr11:66058480:T:A
66058684	chr11:66058684:C:T
66058805	chr11:66058805:C:T
66059233	chr11:66059233:G:A
66059753	chr11:66059753:G:A
66060229	chr11:66060229:G:A
66060921	chr11:66060921:T:C
66060998	chr11:66060998:G:GTT
66061154	chr11:66061154:A:C
66061524	chr11:66061524:T:C
66062166	chr11:66062166:A:C
66062186	chr11:66062186:G:A
66065049	chr11:66065049:A:G
66065134	chr11:66065134:G:A
66065502	chr11:66065502:T:C
66065795	chr11:66065795:C:T
66066013	chr11:66066013:T:C
66066113	chr11:66066113:G:T
66066160	chr11:66066160:C:T
66066169	chr11:66066169:C:T
66066679	chr11:66066679:G:A
66067037	chr11:66067037:G:C
66068102	chr11:66068102:C:G
66068460	chr11:66068460:G:T
66068532	chr11:66068532:G:C
66068932	chr11:66068932:T:G
66069220	chr11:66069220:G:A
66070128	chr11:66070128:C:T
66070588	chr11:66070588:G:A
66071101	chr11:66071101:C:T
66071207	chr11:66071207:G:A
66071520	chr11:66071520:G:C
66073126	chr11:66073126:T:C
66073197	chr11:66073197:A:G
66073365	chr11:66073365:G:A
66073953	chr11:66073953:G:T
66074576	chr11:66074576:T:C
66075071	chr11:66075071:T:C
66075222	chr11:66075222:C:T
66075461	chr11:66075461:C:T
66075900	chr11:66075900:G:A
66076026	chr11:66076026:C:T
66076027	chr11:66076027:G:A
66076120	chr11:66076120:T:A
66076206	chr11:66076206:G:A
66076307	chr11:66076307:T:A
66076351	chr11:66076351:A:C
66076642	chr11:66076642:C:T
66076812	chr11:66076812:A:G
66077162	chr11:66077162:C:T
66077419	chr11:66077419:G:C
66077566	chr11:66077566:A:G
66077795	chr11:66077795:G:C
66078086	chr11:66078086:C:T
66078166	chr11:66078166:C:T
66078385	chr11:66078385:TC:T
66078702	chr11:66078702:T:C
66078729	chr11:66078729:T:G
66079451	chr11:66079451:C:G
66079992	chr11:66079992:C:T
66080083	chr11:66080083:T:C
66080511	chr11:66080511:T:G
66081267	chr11:66081267:G:A
66081785	chr11:66081785:C:T
66082682	chr11:66082682:C:T
66082853	chr11:66082853:T:C
66082893	chr11:66082893:A:G
66083077	chr11:66083077:T:G
66083357	chr11:66083357:A:G
66083881	chr11:66083881:A:G
66084045	chr11:66084045:C:G
66084431	chr11:66084431:A:G
66085100	chr11:66085100:G:A
66085167	chr11:66085167:T:A
66085902	chr11:66085902:C:T
66086070	chr11:66086070:A:G
66086077	chr11:66086077:G:A
66086200	chr11:66086200:C:T
66086319	chr11:66086319:T:C
66086567	chr11:66086567:T:C
66086942	chr11:66086942:C:T
66087082	chr11:66087082:C:T
66087090	chr11:66087090:A:G
66087390	chr11:66087390:C:T
66087403	chr11:66087403:C:T
66087415	chr11:66087415:G:A
66087666	chr11:66087666:G:A
66087680	chr11:66087680:C:T
66087746	chr11:66087746:C:G
66088198	chr11:66088198:C:T
66088207	chr11:66088207:G:A
66089364	chr11:66089364:G:A
66089866	chr11:66089866:T:G
66090189	chr11:66090189:A:G
66090859	chr11:66090859:A:G
66090957	chr11:66090957:T:C
66090986	chr11:66090986:G:A
66091299	chr11:66091299:C:CA
66091567	chr11:66091567:A:G
66091799	chr11:66091799:A:G
66091850	chr11:66091850:C:T
66091869	chr11:66091869:G:A
66091920	chr11:66091920:A:G
66092996	chr11:66092996:C:T
66093881	chr11:66093881:G:A
66095462	chr11:66095462:ATTG:A
66095481	chr11:66095481:G:A
66095544	chr11:66095544:A:G
66095931	chr11:66095931:T:C
66095944	chr11:66095944:T:A
66096501	chr11:66096501:A:C
66096564	chr11:66096564:C:T
66096575	chr11:66096575:C:T
66096662	chr11:66096662:C:T
66096762	chr11:66096762:C:G
66096869	chr11:66096869:T:C
66097333	chr11:66097333:C:T
66097996	chr11:66097996:G:A
66098438	chr11:66098438:A:G
66098654	chr11:66098654:A:G
66099354	chr11:66099354:G:C
66099550	chr11:66099550:T:C
66099608	chr11:66099608:C:T
66099836	chr11:66099836:AT:A
66099899	chr11:66099899:A:C
66100042	chr11:66100042:A:G
66100066	chr11:66100066:G:A
66100294	chr11:66100294:A:G
66100984	chr11:66100984:C:T
66101500	chr11:66101500:A:G
66102060	chr11:66102060:G:T
66102187	chr11:66102187:A:G
66102368	chr11:66102368:A:T
66102410	chr11:66102410:C:T
66102810	chr11:66102810:A:T
66102955	chr11:66102955:C:T
66103303	chr11:66103303:G:A
66103420	chr11:66103420:G:GT
66103467	chr11:66103467:A:G
66103646	chr11:66103646:G:A
66104333	chr11:66104333:G:A
66104415	chr11:66104415:C:T
66105623	chr11:66105623:A:G
66105626	chr11:66105626:G:A
66105925	chr11:66105925:G:C
66105934	chr11:66105934:C:T
66106581	chr11:66106581:A:T
66106891	chr11:66106891:A:G
66107001	chr11:66107001:G:A
66107678	chr11:66107678:C:A
66107821	chr11:66107821:T:G
66108551	chr11:66108551:C:G
66108553	chr11:66108553:T:C
66108902	chr11:66108902:A:G
66109099	chr11:66109099:G:A
66109282	chr11:66109282:C:T
66109325	chr11:66109325:G:A
66110303	chr11:66110303:T:A
66111121	chr11:66111121:A:G
66111542	chr11:66111542:C:T
66112007	chr11:66112007:C:T
66112022	chr11:66112022:G:A
66112125	chr11:66112125:A:T
66112591	chr11:66112591:T:C
66112992	chr11:66112992:G:A
66113129	chr11:66113129:G:T
66114208	chr11:66114208:A:G
66114233	chr11:66114233:A:T
66114287	chr11:66114287:G:A
66114658	chr11:66114658:C:G
66115267	chr11:66115267:T:C
66116624	chr11:66116624:G:A
66117231	chr11:66117231:T:C
66117247	chr11:66117247:G:A
66117294	chr11:66117294:C:T
66117329	chr11:66117329:C:T
66117343	chr11:66117343:C:T
66117741	chr11:66117741:G:A
66117988	chr11:66117988:T:C
66118101	chr11:66118101:C:T
66118299	chr11:66118299:G:C
66118738	chr11:66118738:G:T
66118881	chr11:66118881:AG:A
66118904	chr11:66118904:A:G
66119369	chr11:66119369:C:G
66119548	chr11:66119548:G:A
66120945	chr11:66120945:C:T
66121190	chr11:66121190:G:A
66121219	chr11:66121219:G:A
66121628	chr11:66121628:C:A
66122588	chr11:66122588:G:A
66122646	chr11:66122646:T:G
66123277	chr11:66123277:C:T
66123406	chr11:66123406:A:G
66123961	chr11:66123961:G:A
66124327	chr11:66124327:A:G
66124832	chr11:66124832:G:A
66126889	chr11:66126889:C:T
66126909	chr11:66126909:T:G
66126953	chr11:66126953:G:C
66127041	chr11:66127041:T:TTTCCC
66127695	chr11:66127695:A:G
66128590	chr11:66128590:CAAGT:C
66128872	chr11:66128872:G:A
66128926	chr11:66128926:G:A
66129045	chr11:66129045:C:T
66129096	chr11:66129096:A:G
66129120	chr11:66129120:T:C
66129229	chr11:66129229:CA:C
66129300	chr11:66129300:C:T
66129335	chr11:66129335:G:A
66129372	chr11:66129372:C:T
66129391	chr11:66129391:C:T
66129904	chr11:66129904:T:G
66130102	chr11:66130102:C:T
66130172	chr11:66130172:A:G
66130706	chr11:66130706:G:C
66131052	chr11:66131052:C:T
66131160	chr11:66131160:A:G
66131553	chr11:66131553:A:G
66131577	chr11:66131577:C:T
66132236	chr11:66132236:T:A
66132681	chr11:66132681:C:T
66132754	chr11:66132754:C:T
66132772	chr11:66132772:A:G
66133022	chr11:66133022:G:A
66133176	chr11:66133176:G:A
66133306	chr11:66133306:A:G
66133583	chr11:66133583:A:G
66133747	chr11:66133747:C:T
66134126	chr11:66134126:G:A
66134491	chr11:66134491:C:T
66134525	chr11:66134525:A:G
66135356	chr11:66135356:A:G
66136121	chr11:66136121:C:T
66136476	chr11:66136476:T:TG
66137115	chr11:66137115:G:A
66137920	chr11:66137920:C:T
66138963	chr11:66138963:G:GGTA
66139043	chr11:66139043:A:G
66139063	chr11:66139063:A:G
66139504	chr11:66139504:A:G
66139763	chr11:66139763:C:T
66140415	chr11:66140415:T:C
66140493	chr11:66140493:G:A
66141389	chr11:66141389:T:C
66141835	chr11:66141835:C:T
66142090	chr11:66142090:A:G
66142213	chr11:66142213:A:C
66142332	chr11:66142332:T:G
66142658	chr11:66142658:A:G
66142742	chr11:66142742:G:A
66142894	chr11:66142894:T:C
66143390	chr11:66143390:A:G
66144665	chr11:66144665:G:A
66145053	chr11:66145053:A:C
66146037	chr11:66146037:A:T
66146154	chr11:66146154:A:AT
66146361	chr11:66146361:A:T
66146871	chr11:66146871:A:G
66146919	chr11:66146919:T:A
66147293	chr11:66147293:T:A
66147295	chr11:66147295:C:A
66147531	chr11:66147531:G:A
66149087	chr11:66149087:G:A
66149297	chr11:66149297:G:A
66149335	chr11:66149335:G:A
66149448	chr11:66149448:G:A
66149613	chr11:66149613:T:C
66149987	chr11:66149987:G:A
66149998	chr11:66149998:C:T
66150001	chr11:66150001:G:A
66151570	chr11:66151570:G:A
66153068	chr11:66153068:A:C
66153507	chr11:66153507:C:T
66153597	chr11:66153597:C:T
66154044	chr11:66154044:G:T
66154593	chr11:66154593:T:A
66155118	chr11:66155118:A:G
66155125	chr11:66155125:A:G
66155329	chr11:66155329:A:C
66155561	chr11:66155561:C:T
66155678	chr11:66155678:T:C
66156492	chr11:66156492:G:A
66156553	chr11:66156553:T:A
66156570	chr11:66156570:T:C
66156770	chr11:66156770:C:T
66156849	chr11:66156849:T:C
66157078	chr11:66157078:A:G
66157112	chr11:66157112:CAAAT:C
66157206	chr11:66157206:A:G
66157300	chr11:66157300:A:G
66158645	chr11:66158645:G:A
66158714	chr11:66158714:A:G
66158740	chr11:66158740:A:G
66159258	chr11:66159258:G:A
66159601	chr11:66159601:G:C
66160136	chr11:66160136:C:T
66160302	chr11:66160302:T:G
66160496	chr11:66160496:T:A
66160508	chr11:66160508:C:T
66160547	chr11:66160547:T:A
66160722	chr11:66160722:T:C
66160871	chr11:66160871:G:C
66160959	chr11:66160959:A:T
66161973	chr11:66161973:G:A
66162100	chr11:66162100:G:T
66162703	chr11:66162703:AGCTTTAGGAGATGAAAACAAG:A
66163141	chr11:66163141:G:A
66163196	chr11:66163196:G:A
66163400	chr11:66163400:C:T
66163519	chr11:66163519:A:G
66163537	chr11:66163537:A:G
66163745	chr11:66163745:T:C
66165138	chr11:66165138:A:G
66166006	chr11:66166006:G:A
66166178	chr11:66166178:T:TA
66166664	chr11:66166664:T:A
66167261	chr11:66167261:C:T
66167718	chr11:66167718:G:A
66167745	chr11:66167745:T:C
66168031	chr11:66168031:T:A
66168821	chr11:66168821:A:G
66169005	chr11:66169005:TG:T
66169699	chr11:66169699:G:A
66171825	chr11:66171825:C:T
66171830	chr11:66171830:C:T
66171838	chr11:66171838:C:T
66171841	chr11:66171841:A:G
66171852	chr11:66171852:T:C
66172123	chr11:66172123:T:A
66172278	chr11:66172278:G:A
66172648	chr11:66172648:A:G
66172761	chr11:66172761:A:G
66173089	chr11:66173089:T:TG
66173092	chr11:66173092:T:G
66173093	chr11:66173093:T:G
66173252	chr11:66173252:T:G
66173788	chr11:66173788:C:A
66174221	chr11:66174221:G:A
66174791	chr11:66174791:T:C
66174814	chr11:66174814:A:G
66175583	chr11:66175583:G:A
66175624	chr11:66175624:G:A
66175742	chr11:66175742:A:G
66175830	chr11:66175830:C:G
66176050	chr11:66176050:CA:C
66176176	chr11:66176176:G:A
66176482	chr11:66176482:C:T
66176523	chr11:66176523:C:T
66176694	chr11:66176694:G:A
66176926	chr11:66176926:G:A
66177141	chr11:66177141:C:A
66177336	chr11:66177336:C:T
66177347	chr11:66177347:A:G
66177635	chr11:66177635:T:C
66178050	chr11:66178050:A:AGTT
66178149	chr11:66178149:AATAACCTACCACCCAATTTAAGAAAATTAATTTAATTATCAGGAGTTCCTTGTATGACCTTTTTTCTCATTCCTTTCCCTTCTTCTCAGAAGTAACTGCT:A
66178899	chr11:66178899:T:C
66178957	chr11:66178957:A:G
66180440	chr11:66180440:C:A
66181177	chr11:66181177:T:C
66181374	chr11:66181374:A:G
66181403	chr11:66181403:G:A
66181485	chr11:66181485:G:T
66181650	chr11:66181650:T:C
66182203	chr11:66182203:T:A
66182218	chr11:66182218:A:C
66182603	chr11:66182603:T:C
66182630	chr11:66182630:G:GC
66183354	chr11:66183354:T:C
66183627	chr11:66183627:C:T
66183704	chr11:66183704:G:A
66183716	chr11:66183716:G:T
66183830	chr11:66183830:G:C
66184227	chr11:66184227:C:T
66184912	chr11:66184912:C:T
66185149	chr11:66185149:A:G
66186644	chr11:66186644:A:G
66187228	chr11:66187228:C:T
66187673	chr11:66187673:A:G
66187713	chr11:66187713:G:A
66187886	chr11:66187886:C:T
66188040	chr11:66188040:G:A
66188480	chr11:66188480:T:G
66189071	chr11:66189071:C:T
66189106	chr11:66189106:A:G
66189229	chr11:66189229:A:C
66189532	chr11:66189532:A:C
66189583	chr11:66189583:A:G
66190399	chr11:66190399:G:A
66190575	chr11:66190575:A:C
66191735	chr11:66191735:C:T
66192040	chr11:66192040:A:G
66192048	chr11:66192048:A:G
66192590	chr11:66192590:T:C
66192686	chr11:66192686:G:A
66192769	chr11:66192769:G:A
66192820	chr11:66192820:C:CA
66192940	chr11:66192940:T:C
66193439	chr11:66193439:C:T
66193876	chr11:66193876:T:G
66193913	chr11:66193913:A:G
66194531	chr11:66194531:T:G
66194781	chr11:66194781:C:T
66195121	chr11:66195121:G:A
66195671	chr11:66195671:GT:G
66196088	chr11:66196088:G:A
66196195	chr11:66196195:G:A
66196226	chr11:66196226:A:G
66196266	chr11:66196266:A:G
66196335	chr11:66196335:G:T
66196969	chr11:66196969:C:T
66196972	chr11:66196972:A:G
66197179	chr11:66197179:T:C
66197417	chr11:66197417:C:G
66197594	chr11:66197594:G:A
66197911	chr11:66197911:A:G
66198410	chr11:66198410:G:A
66198519	chr11:66198519:T:C
66198595	chr11:66198595:G:C
66198602	chr11:66198602:G:A
66198665	chr11:66198665:C:T
66198674	chr11:66198674:A:C
66198907	chr11:66198907:T:C
66198998	chr11:66198998:A:G
66199051	chr11:66199051:C:T
66199790	chr11:66199790:C:T
66199792	chr11:66199792:G:A
66200064	chr11:66200064:A:C
66200259	chr11:66200259:A:G
66200482	chr11:66200482:A:C
66200947	chr11:66200947:G:A
66200992	chr11:66200992:G:A
66201416	chr11:66201416:C:T
66201525	chr11:66201525:G:A
66201620	chr11:66201620:T:C
66201682	chr11:66201682:G:A
66202523	chr11:66202523:G:A
66203872	chr11:66203872:TAACTC:T
66204039	chr11:66204039:T:C
66204143	chr11:66204143:A:G
66204230	chr11:66204230:C:T
66204699	chr11:66204699:T:C
66204934	chr11:66204934:T:C
66205119	chr11:66205119:G:A
66205231	chr11:66205231:C:T
66205253	chr11:66205253:G:T
66205990	chr11:66205990:A:G
66206414	chr11:66206414:T:G
66207121	chr11:66207121:G:A
66207464	chr11:66207464:C:G
66207783	chr11:66207783:T:G
66207973	chr11:66207973:T:C
66208018	chr11:66208018:C:G
66208053	chr11:66208053:C:T
66208133	chr11:66208133:C:CAT
66208290	chr11:66208290:C:CA
66208806	chr11:66208806:C:T
66209019	chr11:66209019:A:T
66209020	chr11:66209020:T:C
66209054	chr11:66209054:T:C
66209149	chr11:66209149:A:G
66209670	chr11:66209670:G:A
66209671	chr11:66209671:A:G
66210464	chr11:66210464:T:C
66210503	chr11:66210503:CCAGA:C
66210552	chr11:66210552:C:G
66210885	chr11:66210885:C:T
66210925	chr11:66210925:A:G
66211686	chr11:66211686:C:T
66212305	chr11:66212305:T:G
66212339	chr11:66212339:G:A
66212951	chr11:66212951:G:A
66213079	chr11:66213079:C:T
66213349	chr11:66213349:C:T
66213808	chr11:66213808:C:T
66214375	chr11:66214375:C:T
66214624	chr11:66214624:T:TC
66215599	chr11:66215599:TTAA:T
66215848	chr11:66215848:C:T
66215878	chr11:66215878:C:T
66215941	chr11:66215941:TAATAATAATAAAC:T
66216051	chr11:66216051:A:G
66216572	chr11:66216572:A:C
66216754	chr11:66216754:C:G
66217697	chr11:66217697:G:A
66217854	chr11:66217854:A:C
66218455	chr11:66218455:C:T
66218525	chr11:66218525:A:G
66218600	chr11:66218600:G:A
66218730	chr11:66218730:C:T
66218787	chr11:66218787:G:A
66218887	chr11:66218887:C:T
66219081	chr11:66219081:T:G
66219161	chr11:66219161:G:T
66219626	chr11:66219626:C:T
66219930	chr11:66219930:G:A
66220328	chr11:66220328:T:C
66220807	chr11:66220807:T:C
66220950	chr11:66220950:C:T
66221410	chr11:66221410:G:A
66221452	chr11:66221452:T:C
66221570	chr11:66221570:C:T
66221678	chr11:66221678:G:A
66221988	chr11:66221988:C:T
66222181	chr11:66222181:G:A
66222287	chr11:66222287:G:T
66222733	chr11:66222733:T:C
66222889	chr11:66222889:G:A
66222968	chr11:66222968:C:T
66223690	chr11:66223690:T:C
66223789	chr11:66223789:A:G
66224091	chr11:66224091:C:T
66224537	chr11:66224537:T:C
66224873	chr11:66224873:T:C
66224968	chr11:66224968:G:A
66224985	chr11:66224985:G:A
66224999	chr11:66224999:C:A
66225742	chr11:66225742:G:C
66226208	chr11:66226208:A:G
66227470	chr11:66227470:G:T
66227934	chr11:66227934:A:C
66229048	chr11:66229048:C:T
66229247	chr11:66229247:A:C
66229617	chr11:66229617:T:C
66229894	chr11:66229894:C:CG
66229986	chr11:66229986:G:A
66230249	chr11:66230249:C:G
66230427	chr11:66230427:A:G
66231112	chr11:66231112:G:A
66231286	chr11:66231286:A:G
66231376	chr11:66231376:G:A
66231461	chr11:66231461:C:T
66232143	chr11:66232143:A:T
66232476	chr11:66232476:T:C
66232818	chr11:66232818:T:C
66233250	chr11:66233250:G:A
66233316	chr11:66233316:G:C
66233915	chr11:66233915:A:C
66233947	chr11:66233947:C:T
66234199	chr11:66234199:T:A
66234398	chr11:66234398:C:T
66234407	chr11:66234407:A:T
66234789	chr11:66234789:A:G
66234931	chr11:66234931:G:A
66236381	chr11:66236381:G:A
66236736	chr11:66236736:T:C
66237160	chr11:66237160:G:A
66237784	chr11:66237784:A:G
66238367	chr11:66238367:C:T
66238852	chr11:66238852:G:C
66239074	chr11:66239074:T:C
66239869	chr11:66239869:A:C
66240169	chr11:66240169:C:T
66240453	chr11:66240453:C:T
66240881	chr11:66240881:C:A
66240934	chr11:66240934:GA:G
66242367	chr11:66242367:T:TG
66243162	chr11:66243162:T:C
66243535	chr11:66243535:T:G
66243809	chr11:66243809:T:C
66243852	chr11:66243852:C:T
66245417	chr11:66245417:C:A
66245774	chr11:66245774:C:T
66245849	chr11:66245849:T:C
66246193	chr11:66246193:T:C
66246348	chr11:66246348:T:C
66246829	chr11:66246829:C:T
66246957	chr11:66246957:G:A
66247118	chr11:66247118:C:T
66247248	chr11:66247248:C:A
66247833	chr11:66247833:A:G
66248913	chr11:66248913:TTTTC:T
66249549	chr11:66249549:G:T
66249693	chr11:66249693:A:G
66249728	chr11:66249728:T:A
66249781	chr11:66249781:A:G
66249837	chr11:66249837:G:A
66249896	chr11:66249896:T:C
66250159	chr11:66250159:A:G
66250297	chr11:66250297:T:TG
66250332	chr11:66250332:C:T
66250353	chr11:66250353:A:G
66250684	chr11:66250684:G:A
66250753	chr11:66250753:ATGAGATAAG:A
66251448	chr11:66251448:C:T
66251566	chr11:66251566:A:G
66251629	chr11:66251629:A:G
66251753	chr11:66251753:C:G
66251973	chr11:66251973:GGA:G
66252379	chr11:66252379:G:A
66253550	chr11:66253550:C:G
66254398	chr11:66254398:G:A
66254982	chr11:66254982:A:G
66255204	chr11:66255204:G:A
66255809	chr11:66255809:A:AGGCT
66256052	chr11:66256052:C:T
66256123	chr11:66256123:A:T
66256324	chr11:66256324:A:G
66256882	chr11:66256882:C:T
66256884	chr11:66256884:C:G
66257063	chr11:66257063:G:A
66257977	chr11:66257977:G:A
66258208	chr11:66258208:G:A
66258720	chr11:66258720:G:A
66259156	chr11:66259156:A:G
66259790	chr11:66259790:C:T
66259887	chr11:66259887:C:T
66259998	chr11:66259998:C:T
66260454	chr11:66260454:G:T
66260745	chr11:66260745:C:T
66260882	chr11:66260882:A:C
66260934	chr11:66260934:C:CA
66260937	chr11:66260937:T:TGGCTAATTTA
66260940	chr11:66260940:T:TGGTTA
66261511	chr11:66261511:AGAAG:A
66261659	chr11:66261659:G:C
66261804	chr11:66261804:G:A
66263446	chr11:66263446:G:A
66263456	chr11:66263456:C:T
66263477	chr11:66263477:G:A
66263931	chr11:66263931:G:A
66264189	chr11:66264189:C:T
66264274	chr11:66264274:G:A
66264337	chr11:66264337:G:A
66264755	chr11:66264755:G:A
66264919	chr11:66264919:G:A
66265830	chr11:66265830:C:T
66265959	chr11:66265959:C:T
66267865	chr11:66267865:G:A
66267934	chr11:66267934:G:T
66267974	chr11:66267974:G:C
66268235	chr11:66268235:T:TA
66268570	chr11:66268570:T:G
66269093	chr11:66269093:C:T
66269799	chr11:66269799:A:G
66270623	chr11:66270623:G:T
66270714	chr11:66270714:C:T
66270838	chr11:66270838:C:A
66271069	chr11:66271069:G:A
66271389	chr11:66271389:G:A
66271896	chr11:66271896:C:T
66272578	chr11:66272578:G:C
66272582	chr11:66272582:A:G
66272934	chr11:66272934:C:T
66273245	chr11:66273245:C:T
66273297	chr11:66273297:C:A
66273469	chr11:66273469:C:T
66273608	chr11:66273608:G:A
66273669	chr11:66273669:G:A
66273824	chr11:66273824:C:T
66273833	chr11:66273833:G:A
66274288	chr11:66274288:TAGC:T
66274336	chr11:66274336:A:C
66274427	chr11:66274427:G:A
66274589	chr11:66274589:G:A
66275078	chr11:66275078:C:T
66275180	chr11:66275180:A:G
66275491	chr11:66275491:G:A
66275782	chr11:66275782:T:C
66276363	chr11:66276363:C:A
66276427	chr11:66276427:G:A
66277873	chr11:66277873:G:C
66277960	chr11:66277960:G:A
66278314	chr11:66278314:C:T
66278477	chr11:66278477:G:A
66278486	chr11:66278486:C:T
66279058	chr11:66279058:A:C
66279579	chr11:66279579:T:C
66279626	chr11:66279626:T:C
66280052	chr11:66280052:T:C
66280809	chr11:66280809:G:C
66280981	chr11:66280981:C:T
66281020	chr11:66281020:G:A
66281288	chr11:66281288:C:T
66281457	chr11:66281457:C:G
66282212	chr11:66282212:C:T
66282591	chr11:66282591:C:T
66283241	chr11:66283241:G:A
66283477	chr11:66283477:C:T
66285164	chr11:66285164:C:A
66285165	chr11:66285165:C:T
66285912	chr11:66285912:A:G
66287352	chr11:66287352:C:T
66287353	chr11:66287353:A:G
66288671	chr11:66288671:A:C
66290611	chr11:66290611:T:G
66291141	chr11:66291141:A:G
66291371	chr11:66291371:CTG:C
66291441	chr11:66291441:C:G
66291634	chr11:66291634:G:A
66291738	chr11:66291738:G:A
66292093	chr11:66292093:C:G
66292171	chr11:66292171:G:A
66292441	chr11:66292441:C:G
66292889	chr11:66292889:G:A
66293075	chr11:66293075:G:A
66293762	chr11:66293762:A:C
66294112	chr11:66294112:C:A
66294138	chr11:66294138:G:C
66295669	chr11:66295669:C:T
66295720	chr11:66295720:ATTG:A
66296030	chr11:66296030:G:A
66296183	chr11:66296183:C:T
66296213	chr11:66296213:T:C
66296350	chr11:66296350:C:G
66296595	chr11:66296595:G:A
66296752	chr11:66296752:G:A
66297350	chr11:66297350:TC:T
66297379	chr11:66297379:T:C
66297437	chr11:66297437:T:A
66297520	chr11:66297520:G:C
66297968	chr11:66297968:T:A
66298566	chr11:66298566:A:G
66298591	chr11:66298591:G:T
66298878	chr11:66298878:G:A
66299193	chr11:66299193:A:G
66299435	chr11:66299435:G:A
66299479	chr11:66299479:G:C
66299522	chr11:66299522:G:T
66299831	chr11:66299831:G:A
66299839	chr11:66299839:A:T
66300227	chr11:66300227:T:C
66301224	chr11:66301224:T:C
66301326	chr11:66301326:G:A
66301330	chr11:66301330:T:C
66301432	chr11:66301432:G:A
66301575	chr11:66301575:G:C
66301780	chr11:66301780:G:A
66301844	chr11:66301844:G:A
66302011	chr11:66302011:T:C
66302723	chr11:66302723:A:G
66302895	chr11:66302895:T:C
66303401	chr11:66303401:T:C
66303413	chr11:66303413:C:T
66303648	chr11:66303648:A:G
66303711	chr11:66303711:G:T
66303727	chr11:66303727:G:A
66303888	chr11:66303888:T:A
66305724	chr11:66305724:TTTTTC:T
66305819	chr11:66305819:G:A
66306103	chr11:66306103:G:C
66306364	chr11:66306364:AC:A
66306779	chr11:66306779:G:A
66306849	chr11:66306849:C:T
66306891	chr11:66306891:C:T
66307200	chr11:66307200:AAGTGC:A
66307319	chr11:66307319:C:T
66307632	chr11:66307632:T:C
66307903	chr11:66307903:G:A
66308244	chr11:66308244:G:A
66308506	chr11:66308506:A:T
66308524	chr11:66308524:C:T
66308907	chr11:66308907:T:A
66309231	chr11:66309231:C:T
66309335	chr11:66309335:T:C
66309547	chr11:66309547:A:G
66309732	chr11:66309732:A:G
66310487	chr11:66310487:C:T
66310592	chr11:66310592:T:C
66310658	chr11:66310658:C:T
66311087	chr11:66311087:AAC:A
66311373	chr11:66311373:A:G
66311890	chr11:66311890:T:G
66312014	chr11:66312014:A:G
66312315	chr11:66312315:G:A
66312347	chr11:66312347:T:G
66312525	chr11:66312525:G:A
66312549	chr11:66312549:A:T
66312552	chr11:66312552:A:G
66312559	chr11:66312559:A:G
66312621	chr11:66312621:C:A
66312638	chr11:66312638:G:C
66312948	chr11:66312948:G:T
66312994	chr11:66312994:T:A
66313229	chr11:66313229:C:T
66313700	chr11:66313700:A:C
66313740	chr11:66313740:G:C
66314508	chr11:66314508:C:T
66314529	chr11:66314529:G:A
66314654	chr11:66314654:A:G
66314711	chr11:66314711:T:A
66314957	chr11:66314957:G:T
66315234	chr11:66315234:G:A
66315572	chr11:66315572:C:T
66315658	chr11:66315658:T:C
66315687	chr11:66315687:G:A
66315792	chr11:66315792:C:T
66315798	chr11:66315798:A:G
66315891	chr11:66315891:G:A
66316311	chr11:66316311:G:A
66316685	chr11:66316685:T:C
66316773	chr11:66316773:G:A
66316813	chr11:66316813:C:T
66316903	chr11:66316903:C:T
66317831	chr11:66317831:G:A
66318005	chr11:66318005:G:A
66318389	chr11:66318389:C:T
66319354	chr11:66319354:C:T
66319374	chr11:66319374:C:T
66319433	chr11:66319433:A:G
66320187	chr11:66320187:T:TA
66320241	chr11:66320241:T:C
66320985	chr11:66320985:G:A
66321064	chr11:66321064:C:T
66321331	chr11:66321331:A:T
66321673	chr11:66321673:G:A
66322561	chr11:66322561:C:A
66322997	chr11:66322997:T:C
66323570	chr11:66323570:G:A
66323790	chr11:66323790:G:GGAT
66323953	chr11:66323953:G:A
66324172	chr11:66324172:G:C
66324343	chr11:66324343:G:A
66324772	chr11:66324772:G:A
66324776	chr11:66324776:G:A
66325023	chr11:66325023:C:A
66326001	chr11:66326001:C:A
66326396	chr11:66326396:G:A
66326861	chr11:66326861:G:A
66326948	chr11:66326948:C:T
66327314	chr11:66327314:C:T
66327443	chr11:66327443:A:C
66327763	chr11:66327763:G:A
66328152	chr11:66328152:A:G
66328289	chr11:66328289:A:AC
66328353	chr11:66328353:T:C
66328792	chr11:66328792:A:AC
66328943	chr11:66328943:C:T
66329025	chr11:66329025:C:T
66330007	chr11:66330007:T:C
66330264	chr11:66330264:A:G
66330702	chr11:66330702:G:T
66330870	chr11:66330870:C:A
66330933	chr11:66330933:G:A
66331161	chr11:66331161:T:C
66331206	chr11:66331206:G:A
66331608	chr11:66331608:G:C
66331664	chr11:66331664:C:T
66331843	chr11:66331843:C:A
66332158	chr11:66332158:C:A
66332417	chr11:66332417:C:T
66332516	chr11:66332516:C:T
66332558	chr11:66332558:G:A
66332572	chr11:66332572:G:A
66332648	chr11:66332648:G:A
66332681	chr11:66332681:T:C
66333347	chr11:66333347:G:A
66334507	chr11:66334507:G:A
66334617	chr11:66334617:G:A
66335086	chr11:66335086:C:T
66335336	chr11:66335336:G:A
66335520	chr11:66335520:G:A
66335575	chr11:66335575:C:T
66336019	chr11:66336019:C:T
66336586	chr11:66336586:T:A
66337093	chr11:66337093:G:A
66337522	chr11:66337522:C:T
66337723	chr11:66337723:G:A
66338190	chr11:66338190:G:A
66338365	chr11:66338365:G:A
66338619	chr11:66338619:C:G
66338790	chr11:66338790:G:A
66339230	chr11:66339230:C:A
66339231	chr11:66339231:T:C
66339254	chr11:66339254:T:C
66339720	chr11:66339720:C:T
66340056	chr11:66340056:C:A
66340072	chr11:66340072:T:C
66340203	chr11:66340203:A:G
66340238	chr11:66340238:T:C
66340451	chr11:66340451:G:A
66340479	chr11:66340479:G:A
66340784	chr11:66340784:G:A
66341189	chr11:66341189:C:T
66341562	chr11:66341562:T:C
66342309	chr11:66342309:T:A
66343195	chr11:66343195:T:C
66343780	chr11:66343780:C:T
66344249	chr11:66344249:C:T
66344430	chr11:66344430:T:A
66345103	chr11:66345103:T:G
66345856	chr11:66345856:G:A
66346559	chr11:66346559:G:A
66347429	chr11:66347429:C:T
66347793	chr11:66347793:G:A
66348311	chr11:66348311:G:T
66348408	chr11:66348408:T:A
66348491	chr11:66348491:G:C
66348682	chr11:66348682:C:T
66348922	chr11:66348922:C:T
66349365	chr11:66349365:G:C
66349440	chr11:66349440:A:G
66349495	chr11:66349495:G:A
66349640	chr11:66349640:C:T
66349642	chr11:66349642:C:T
66349878	chr11:66349878:C:T
66349929	chr11:66349929:C:T
66350274	chr11:66350274:G:T
66350412	chr11:66350412:T:C
66350504	chr11:66350504:C:T
66350545	chr11:66350545:T:C
66350746	chr11:66350746:C:T
66351031	chr11:66351031:C:T
66351205	chr11:66351205:T:C
66351564	chr11:66351564:T:G
66351745	chr11:66351745:C:T
66351961	chr11:66351961:C:T
66352092	chr11:66352092:C:T
66352103	chr11:66352103:A:G
66352624	chr11:66352624:G:A
66353212	chr11:66353212:T:C
66353313	chr11:66353313:T:C
66353422	chr11:66353422:G:A
66353761	chr11:66353761:G:T
66353762	chr11:66353762:C:T
66355301	chr11:66355301:C:T
66355572	chr11:66355572:T:C
66355779	chr11:66355779:G:T
66357362	chr11:66357362:G:A
66357805	chr11:66357805:C:T
66357986	chr11:66357986:G:A
66358117	chr11:66358117:C:T
66358201	chr11:66358201:A:G
66359297	chr11:66359297:G:A
66359528	chr11:66359528:A:AT
66359700	chr11:66359700:GTTGACCCTGCCTGTGACC:G
66360149	chr11:66360149:C:T
66360281	chr11:66360281:C:T
66360543	chr11:66360543:G:T
66360915	chr11:66360915:T:TC
66361016	chr11:66361016:C:T
66361320	chr11:66361320:A:G
66362017	chr11:66362017:G:C
66362115	chr11:66362115:G:T
66362404	chr11:66362404:C:T
66362606	chr11:66362606:C:T
66362826	chr11:66362826:C:T
66363006	chr11:66363006:C:T
66363077	chr11:66363077:C:T
66363157	chr11:66363157:G:A
66363246	chr11:66363246:C:T
66363678	chr11:66363678:C:T
66363782	chr11:66363782:T:G
66364435	chr11:66364435:A:G
66364653	chr11:66364653:T:C
66364680	chr11:66364680:A:G
66364746	chr11:66364746:T:A
66364815	chr11:66364815:T:C
66365277	chr11:66365277:CT:C
66365611	chr11:66365611:T:C
66365820	chr11:66365820:G:A
66365840	chr11:66365840:T:C
66367708	chr11:66367708:C:T
66368143	chr11:66368143:A:G
66368206	chr11:66368206:G:C
66368427	chr11:66368427:T:C
66369260	chr11:66369260:G:T
66369968	chr11:66369968:G:A
66370183	chr11:66370183:A:G
66371018	chr11:66371018:G:C
66371440	chr11:66371440:C:A
66371839	chr11:66371839:C:T
66372169	chr11:66372169:G:C
66372383	chr11:66372383:G:A
66372926	chr11:66372926:G:A
66375541	chr11:66375541:G:T
66375619	chr11:66375619:G:A
66375785	chr11:66375785:A:T
66375814	chr11:66375814:C:T
66376072	chr11:66376072:A:G
66376293	chr11:66376293:A:G
66376326	chr11:66376326:A:G
66376629	chr11:66376629:C:T
66377859	chr11:66377859:A:C
66378546	chr11:66378546:C:T
66378548	chr11:66378548:C:T
66379016	chr11:66379016:C:G
66379597	chr11:66379597:C:T
66380640	chr11:66380640:T:A
66380903	chr11:66380903:A:G
66380946	chr11:66380946:C:T
66380975	chr11:66380975:T:G
66381104	chr11:66381104:C:G
66382039	chr11:66382039:C:T
66382183	chr11:66382183:C:T
66382849	chr11:66382849:A:C
66382886	chr11:66382886:G:A
66383040	chr11:66383040:C:T
66384831	chr11:66384831:A:T
66385097	chr11:66385097:T:A
66385115	chr11:66385115:A:G
66385320	chr11:66385320:G:C
66385361	chr11:66385361:C:T
66386060	chr11:66386060:T:G
66386447	chr11:66386447:T:G
66386787	chr11:66386787:A:G
66386835	chr11:66386835:T:C
66387291	chr11:66387291:T:C
66387306	chr11:66387306:C:T
66387457	chr11:66387457:G:T
66387476	chr11:66387476:A:G
66387914	chr11:66387914:T:C
66387918	chr11:66387918:C:T
66387959	chr11:66387959:C:T
66388150	chr11:66388150:T:C
66388371	chr11:66388371:G:A
66388586	chr11:66388586:A:G
66389405	chr11:66389405:G:A
66389447	chr11:66389447:G:C
66389961	chr11:66389961:C:T
66390516	chr11:66390516:C:T
66390621	chr11:66390621:CTT:C
66390784	chr11:66390784:A:G
66390805	chr11:66390805:C:T
66390831	chr11:66390831:T:A
66391627	chr11:66391627:A:G
66391686	chr11:66391686:G:A
66391981	chr11:66391981:AAAC:A
66392008	chr11:66392008:A:G
66392283	chr11:66392283:A:G
66392601	chr11:66392601:G:A
66392628	chr11:66392628:G:A
66392776	chr11:66392776:G:A
66392959	chr11:66392959:T:C
66393594	chr11:66393594:G:A
66393601	chr11:66393601:C:T
66393681	chr11:66393681:G:A
66393743	chr11:66393743:G:A
66393899	chr11:66393899:C:T
66393992	chr11:66393992:G:A
66394146	chr11:66394146:C:A
66394301	chr11:66394301:C:T
66394724	chr11:66394724:G:A
66394948	chr11:66394948:C:T
66395089	chr11:66395089:T:C
66395585	chr11:66395585:G:A
66396130	chr11:66396130:G:A
66396323	chr11:66396323:T:C
66396452	chr11:66396452:G:A
66396531	chr11:66396531:C:T
66397888	chr11:66397888:C:T
66398105	chr11:66398105:C:G
66398108	chr11:66398108:C:T
66398571	chr11:66398571:T:C
66398791	chr11:66398791:C:T
66399040	chr11:66399040:T:C
66399058	chr11:66399058:G:A
66399567	chr11:66399567:T:C
66399935	chr11:66399935:C:A
66400166	chr11:66400166:G:A
66400336	chr11:66400336:G:A
66400511	chr11:66400511:G:A
66400775	chr11:66400775:G:A
66402205	chr11:66402205:G:A
66402574	chr11:66402574:C:T
66402621	chr11:66402621:T:G
66403140	chr11:66403140:G:T
66403161	chr11:66403161:T:C
66403634	chr11:66403634:G:T
66403729	chr11:66403729:G:A
66403969	chr11:66403969:C:A
66404145	chr11:66404145:G:A
66404150	chr11:66404150:G:T
66404498	chr11:66404498:A:G
66405367	chr11:66405367:T:A
66405411	chr11:66405411:T:C
66405439	chr11:66405439:C:T
66405779	chr11:66405779:G:A
66406070	chr11:66406070:A:G
66406302	chr11:66406302:C:T
66407182	chr11:66407182:G:A
66407901	chr11:66407901:C:T
66408455	chr11:66408455:A:G
66408667	chr11:66408667:G:T
66408684	chr11:66408684:G:T
66408685	chr11:66408685:C:T
66408783	chr11:66408783:C:A
66408924	chr11:66408924:G:A
66409449	chr11:66409449:G:A
66409749	chr11:66409749:C:T
66410481	chr11:66410481:C:T
66411208	chr11:66411208:G:A
66411592	chr11:66411592:T:C
66411740	chr11:66411740:G:A
66411873	chr11:66411873:G:C
66411887	chr11:66411887:T:C
66412045	chr11:66412045:A:G
66412085	chr11:66412085:T:C
66412265	chr11:66412265:A:C
66412313	chr11:66412313:G:A
66412329	chr11:66412329:G:A
66412397	chr11:66412397:G:A
66412996	chr11:66412996:T:C
66414764	chr11:66414764:C:T
66414778	chr11:66414778:C:T
66414946	chr11:66414946:C:T
66415333	chr11:66415333:G:A
66415549	chr11:66415549:T:C
66415569	chr11:66415569:T:C
66415777	chr11:66415777:G:A
66416330	chr11:66416330:G:A
66416452	chr11:66416452:G:A
66416647	chr11:66416647:C:G
66416669	chr11:66416669:G:A
66417046	chr11:66417046:A:G
66417572	chr11:66417572:G:C
66417731	chr11:66417731:A:G
66417831	chr11:66417831:A:G
66418897	chr11:66418897:T:G
66419273	chr11:66419273:C:T
66419411	chr11:66419411:A:G
66420127	chr11:66420127:C:T
66420425	chr11:66420425:G:A
66421290	chr11:66421290:G:T
66421433	chr11:66421433:T:C
66421622	chr11:66421622:C:A
66421676	chr11:66421676:G:A
66421824	chr11:66421824:T:C
66421943	chr11:66421943:G:A
66422611	chr11:66422611:A:G
66424650	chr11:66424650:C:T
66425209	chr11:66425209:T:C
66427100	chr11:66427100:G:T
66427707	chr11:66427707:C:T
66427748	chr11:66427748:T:C
66428438	chr11:66428438:C:A
66428538	chr11:66428538:T:C
66428571	chr11:66428571:AAACT:A
66428744	chr11:66428744:T:A
66428794	chr11:66428794:T:C
66428913	chr11:66428913:C:T
66429081	chr11:66429081:A:G
66429675	chr11:66429675:C:A
66431446	chr11:66431446:GAAAGA:G
66431510	chr11:66431510:A:G
66431891	chr11:66431891:T:G
66432623	chr11:66432623:G:A
66433265	chr11:66433265:G:A
66433346	chr11:66433346:G:A
66433833	chr11:66433833:A:G
66434022	chr11:66434022:A:G
66434026	chr11:66434026:C:T
66434280	chr11:66434280:A:G
66434890	chr11:66434890:A:AG
66435032	chr11:66435032:G:A
66435870	chr11:66435870:C:T
66435965	chr11:66435965:G:C
66436781	chr11:66436781:G:A
66438698	chr11:66438698:C:T
66438731	chr11:66438731:G:A
66439777	chr11:66439777:C:A
66439830	chr11:66439830:C:T
66439885	chr11:66439885:A:G
66439989	chr11:66439989:A:C
66440044	chr11:66440044:G:A
66440049	chr11:66440049:G:A
66440366	chr11:66440366:G:A
66440777	chr11:66440777:C:T
66441106	chr11:66441106:C:T
66441251	chr11:66441251:A:G
66441464	chr11:66441464:A:C
66441572	chr11:66441572:C:T
66441762	chr11:66441762:G:A
66441789	chr11:66441789:G:A
66442008	chr11:66442008:C:T
66442180	chr11:66442180:T:C
66442236	chr11:66442236:C:T
66442332	chr11:66442332:G:A
66443025	chr11:66443025:G:C
66443405	chr11:66443405:C:T
66443439	chr11:66443439:G:A
66443547	chr11:66443547:C:T
66445103	chr11:66445103:G:A
66445461	chr11:66445461:G:T
66446232	chr11:66446232:C:T
66446240	chr11:66446240:G:C
66446654	chr11:66446654:T:C
66446872	chr11:66446872:T:A
66446915	chr11:66446915:G:A
66447107	chr11:66447107:A:G
66447388	chr11:66447388:T:A
66447609	chr11:66447609:A:G
66447691	chr11:66447691:G:A
66447952	chr11:66447952:C:T
66448566	chr11:66448566:T:C
66449126	chr11:66449126:G:A
66449204	chr11:66449204:A:G
66449225	chr11:66449225:A:G
66449226	chr11:66449226:C:T
66449344	chr11:66449344:C:T
66449459	chr11:66449459:G:T
66450019	chr11:66450019:A:G
66450114	chr11:66450114:G:A
66450543	chr11:66450543:G:A
66451646	chr11:66451646:A:T
66451883	chr11:66451883:A:G
66452210	chr11:66452210:C:T
66452520	chr11:66452520:T:C
66452806	chr11:66452806:T:A
66453980	chr11:66453980:T:C
66454524	chr11:66454524:C:T
66454666	chr11:66454666:C:T
66454882	chr11:66454882:G:A
66455687	chr11:66455687:C:T
66455824	chr11:66455824:G:A
66456576	chr11:66456576:G:A
66456724	chr11:66456724:G:A
66456768	chr11:66456768:G:A
66456792	chr11:66456792:G:A
66456820	chr11:66456820:G:A
66457088	chr11:66457088:G:A
66457333	chr11:66457333:T:C
66458285	chr11:66458285:T:C
66458370	chr11:66458370:A:C
66458405	chr11:66458405:C:T
66459053	chr11:66459053:G:A
66461147	chr11:66461147:A:G
66461242	chr11:66461242:T:C
66461315	chr11:66461315:G:A
66461446	chr11:66461446:A:G
66461480	chr11:66461480:C:T
66462729	chr11:66462729:G:C
66463719	chr11:66463719:ATG:A
66464214	chr11:66464214:C:T
66464801	chr11:66464801:A:G
66464863	chr11:66464863:T:A
66465217	chr11:66465217:T:C
66465302	chr11:66465302:C:T
66465927	chr11:66465927:G:C
66466030	chr11:66466030:G:A
66466552	chr11:66466552:A:G
66467294	chr11:66467294:C:T
66467771	chr11:66467771:A:G
66467870	chr11:66467870:C:G
66468960	chr11:66468960:G:A
66469133	chr11:66469133:C:T
66469368	chr11:66469368:G:A
66469664	chr11:66469664:C:A
66469971	chr11:66469971:T:C
66470357	chr11:66470357:T:C
66470362	chr11:66470362:A:G
66470438	chr11:66470438:C:T
66470523	chr11:66470523:T:C
66470827	chr11:66470827:T:C
66471676	chr11:66471676:C:T
66472019	chr11:66472019:C:T
66472720	chr11:66472720:G:A
66472799	chr11:66472799:G:A
66473036	chr11:66473036:C:T
66473046	chr11:66473046:C:T
66473411	chr11:66473411:T:C
66474636	chr11:66474636:A:G
66475049	chr11:66475049:T:G
66475132	chr11:66475132:G:A
66475387	chr11:66475387:G:A
66475903	chr11:66475903:C:T
66476729	chr11:66476729:CTG:C
66476841	chr11:66476841:G:A
66477000	chr11:66477000:A:C
66477198	chr11:66477198:TCAA:T
66477231	chr11:66477231:A:G
66478015	chr11:66478015:T:C
66478044	chr11:66478044:GC:G
66478465	chr11:66478465:C:T
66478599	chr11:66478599:G:GAC
66478866	chr11:66478866:T:C
66479392	chr11:66479392:G:A
66479494	chr11:66479494:C:T
66480018	chr11:66480018:T:C
66480223	chr11:66480223:G:A
66480373	chr11:66480373:G:A
66480868	chr11:66480868:G:C
66481405	chr11:66481405:G:A
66482157	chr11:66482157:G:A
66482427	chr11:66482427:G:A
66482544	chr11:66482544:C:G
66482567	chr11:66482567:A:G
66483031	chr11:66483031:TTA:T
66483409	chr11:66483409:T:C
66483483	chr11:66483483:A:G
66484438	chr11:66484438:C:T
66484585	chr11:66484585:G:A
66486004	chr11:66486004:C:T
66486274	chr11:66486274:C:T
66486614	chr11:66486614:G:T
66486666	chr11:66486666:C:A
66486686	chr11:66486686:C:G
66486944	chr11:66486944:G:A
66487187	chr11:66487187:C:T
66487667	chr11:66487667:C:T
66488203	chr11:66488203:G:A
66488293	chr11:66488293:A:G
66488628	chr11:66488628:G:A
66488856	chr11:66488856:T:G
66488950	chr11:66488950:C:G
66489189	chr11:66489189:C:T
66490037	chr11:66490037:G:C
66490478	chr11:66490478:C:G
66490507	chr11:66490507:C:G
66490535	chr11:66490535:A:G
66490548	chr11:66490548:T:C
66490582	chr11:66490582:G:A
66490640	chr11:66490640:G:A
66491185	chr11:66491185:C:G
66491445	chr11:66491445:G:A
66492567	chr11:66492567:G:A
66492663	chr11:66492663:G:A
66492720	chr11:66492720:C:T
66494113	chr11:66494113:G:A
66494304	chr11:66494304:C:T
66494603	chr11:66494603:C:G
66494630	chr11:66494630:C:G
66495964	chr11:66495964:G:A
66496243	chr11:66496243:T:C
66496763	chr11:66496763:G:A
66496793	chr11:66496793:G:A
66497264	chr11:66497264:G:T
66497499	chr11:66497499:G:A
66498080	chr11:66498080:T:C
66498094	chr11:66498094:G:A
66498333	chr11:66498333:T:C
66498977	chr11:66498977:C:T
66499133	chr11:66499133:C:T
66499235	chr11:66499235:T:C
66499685	chr11:66499685:G:A
66499986	chr11:66499986:A:G
66500519	chr11:66500519:T:C
66501936	chr11:66501936:G:A
66501993	chr11:66501993:T:C
66502022	chr11:66502022:G:A
66502494	chr11:66502494:A:G
66502889	chr11:66502889:C:T
66503303	chr11:66503303:C:G
66503332	chr11:66503332:T:C
66504188	chr11:66504188:A:ACTCCTGAG
66504646	chr11:66504646:G:A
66504671	chr11:66504671:A:G
66505353	chr11:66505353:T:C
66505505	chr11:66505505:C:A
66505571	chr11:66505571:A:G
66506601	chr11:66506601:T:C
66506677	chr11:66506677:T:G
66506820	chr11:66506820:G:A
66506834	chr11:66506834:G:C
66507382	chr11:66507382:A:G
66507424	chr11:66507424:G:A
66507637	chr11:66507637:GA:G
66507673	chr11:66507673:G:C
66508081	chr11:66508081:A:G
66508129	chr11:66508129:C:T
66508199	chr11:66508199:G:A
66508452	chr11:66508452:T:C
66508754	chr11:66508754:A:G
66509066	chr11:66509066:A:G
66509378	chr11:66509378:G:A
66509564	chr11:66509564:G:A
66509617	chr11:66509617:A:G
66510498	chr11:66510498:C:T
66510546	chr11:66510546:G:T
66510955	chr11:66510955:A:G
66511452	chr11:66511452:T:C
66511555	chr11:66511555:G:A
66511576	chr11:66511576:G:T
66511756	chr11:66511756:T:C
66512005	chr11:66512005:T:A
66512970	chr11:66512970:T:C
66513723	chr11:66513723:T:C
66513749	chr11:66513749:T:C
66513799	chr11:66513799:G:A
66513820	chr11:66513820:T:C
66514067	chr11:66514067:A:G
66514306	chr11:66514306:T:C
66514624	chr11:66514624:G:A
66515633	chr11:66515633:A:G
66515786	chr11:66515786:C:T
66516586	chr11:66516586:C:T
66516587	chr11:66516587:G:A
66517341	chr11:66517341:C:T
66517617	chr11:66517617:A:G
66517797	chr11:66517797:G:A
66518002	chr11:66518002:G:T
66518018	chr11:66518018:C:T
66518280	chr11:66518280:C:T
66518379	chr11:66518379:T:C
66518894	chr11:66518894:A:G
66518906	chr11:66518906:T:C
66519156	chr11:66519156:G:A
66519173	chr11:66519173:G:T
66519593	chr11:66519593:G:A
66519725	chr11:66519725:G:A
66519912	chr11:66519912:G:A
66520045	chr11:66520045:A:G
66520115	chr11:66520115:G:A
66520318	chr11:66520318:T:C
66520444	chr11:66520444:C:T
66520652	chr11:66520652:T:C
66520965	chr11:66520965:C:T
66521262	chr11:66521262:G:C
66521643	chr11:66521643:C:T
66521761	chr11:66521761:T:C
66521940	chr11:66521940:C:T
66522027	chr11:66522027:C:T
66522260	chr11:66522260:T:G
66522262	chr11:66522262:C:T
66522297	chr11:66522297:C:T
66522964	chr11:66522964:G:A
66523320	chr11:66523320:G:A
66523361	chr11:66523361:C:T
66523792	chr11:66523792:C:G
66524089	chr11:66524089:A:G
66524892	chr11:66524892:TAA:T
66524900	chr11:66524900:A:C
66525057	chr11:66525057:G:A
66525330	chr11:66525330:G:C
66525437	chr11:66525437:A:G
66526308	chr11:66526308:T:C
66526572	chr11:66526572:ATTGT:A
66527198	chr11:66527198:C:T
66527954	chr11:66527954:G:A
66528141	chr11:66528141:A:C
66528281	chr11:66528281:C:A
66528643	chr11:66528643:C:T
66528735	chr11:66528735:G:A
66528797	chr11:66528797:C:T
66528854	chr11:66528854:G:C
66529098	chr11:66529098:T:C
66529156	chr11:66529156:G:A
66529828	chr11:66529828:G:A
66530141	chr11:66530141:C:T
66530812	chr11:66530812:G:A
66531123	chr11:66531123:C:T
66532044	chr11:66532044:A:G
66532224	chr11:66532224:C:T
66532465	chr11:66532465:G:C
66532877	chr11:66532877:A:G
66532992	chr11:66532992:G:A
66533252	chr11:66533252:T:C
66533674	chr11:66533674:T:C
66533763	chr11:66533763:T:A
66533894	chr11:66533894:C:T
66534264	chr11:66534264:G:A
66534524	chr11:66534524:A:T
66535188	chr11:66535188:T:A
66535253	chr11:66535253:A:G
66535272	chr11:66535272:C:T
66535317	chr11:66535317:G:A
66535457	chr11:66535457:C:T
66536424	chr11:66536424:T:C
66536622	chr11:66536622:G:A
66537337	chr11:66537337:G:A
66538169	chr11:66538169:G:A
66538198	chr11:66538198:C:A
66538257	chr11:66538257:A:C
66538467	chr11:66538467:C:T
66538830	chr11:66538830:T:C
66538884	chr11:66538884:A:G
66540018	chr11:66540018:C:T
66540029	chr11:66540029:C:T
66540294	chr11:66540294:C:T
66540366	chr11:66540366:G:A
66540452	chr11:66540452:G:A
66540594	chr11:66540594:T:G
66541212	chr11:66541212:G:A
66541334	chr11:66541334:C:T
66541569	chr11:66541569:G:A
66541886	chr11:66541886:G:T
66542444	chr11:66542444:T:C
66542909	chr11:66542909:C:T
66543540	chr11:66543540:A:G
66544161	chr11:66544161:C:T
66544719	chr11:66544719:A:T
66545206	chr11:66545206:AT:A
66545333	chr11:66545333:C:G
66545555	chr11:66545555:A:G
66545732	chr11:66545732:T:C
66546222	chr11:66546222:A:G
66546259	chr11:66546259:T:C
66547190	chr11:66547190:A:G
66547345	chr11:66547345:C:T
66547531	chr11:66547531:G:A
66547631	chr11:66547631:A:G
66547753	chr11:66547753:A:G
66548041	chr11:66548041:G:C
66549086	chr11:66549086:T:C
66549368	chr11:66549368:C:T
66550022	chr11:66550022:G:A
66550854	chr11:66550854:C:T
66551058	chr11:66551058:C:T
66551501	chr11:66551501:G:A
66551791	chr11:66551791:G:A
66551842	chr11:66551842:A:G
66552236	chr11:66552236:G:A
66552261	chr11:66552261:T:C
66552787	chr11:66552787:G:A
66552886	chr11:66552886:A:T
66552888	chr11:66552888:A:T
66552890	chr11:66552890:A:T
66553200	chr11:66553200:G:A
66553506	chr11:66553506:G:A
66553832	chr11:66553832:T:C
66553833	chr11:66553833:G:A
66555793	chr11:66555793:C:A
66555920	chr11:66555920:C:T
66556345	chr11:66556345:GCA:G
66556411	chr11:66556411:C:T
66556889	chr11:66556889:T:G
66556951	chr11:66556951:C:T
66557058	chr11:66557058:G:A
66557291	chr11:66557291:C:T
66557940	chr11:66557940:C:T
66558013	chr11:66558013:T:C
66558092	chr11:66558092:G:A
66558359	chr11:66558359:A:G
66558826	chr11:66558826:A:G
66558891	chr11:66558891:A:G
66559531	chr11:66559531:C:T
66560488	chr11:66560488:G:A
66560565	chr11:66560565:G:A
66560584	chr11:66560584:A:G
66560728	chr11:66560728:G:A
66561023	chr11:66561023:G:GTTA
66561248	chr11:66561248:T:C
66561381	chr11:66561381:G:C
66561406	chr11:66561406:G:A
66561665	chr11:66561665:G:A
66561667	chr11:66561667:G:A
66561772	chr11:66561772:G:A
66562168	chr11:66562168:G:A
66562261	chr11:66562261:A:G
66562291	chr11:66562291:G:A
66562365	chr11:66562365:C:T
66563053	chr11:66563053:G:T
66563062	chr11:66563062:C:T
66563297	chr11:66563297:T:G
66563529	chr11:66563529:A:G
66563987	chr11:66563987:A:G
66564100	chr11:66564100:G:A
66564241	chr11:66564241:A:G
66564618	chr11:66564618:G:A
66564661	chr11:66564661:A:G
66564675	chr11:66564675:C:T
66565385	chr11:66565385:T:C
66566127	chr11:66566127:C:T
66566465	chr11:66566465:T:C
66566520	chr11:66566520:A:G
66567085	chr11:66567085:G:A
66567802	chr11:66567802:G:A
66567837	chr11:66567837:T:C
66567944	chr11:66567944:C:G
66568077	chr11:66568077:A:G
66568697	chr11:66568697:A:G
66568700	chr11:66568700:C:A
66568739	chr11:66568739:T:C
66568959	chr11:66568959:G:A
66569434	chr11:66569434:T:G
66569518	chr11:66569518:T:G
66569814	chr11:66569814:G:A
66570027	chr11:66570027:C:T
66570237	chr11:66570237:G:T
66570493	chr11:66570493:C:T
66570516	chr11:66570516:C:T
66570647	chr11:66570647:A:G
66570829	chr11:66570829:T:C
66571396	chr11:66571396:G:A
66571503	chr11:66571503:G:A
66571731	chr11:66571731:G:A
66572164	chr11:66572164:A:G
66572168	chr11:66572168:A:G
66572374	chr11:66572374:CAT:C
66573334	chr11:66573334:A:G
66573385	chr11:66573385:T:C
66573391	chr11:66573391:T:C
66573497	chr11:66573497:A:G
66573706	chr11:66573706:GC:G
66573955	chr11:66573955:T:C
66573980	chr11:66573980:G:A
66574041	chr11:66574041:G:A
66574116	chr11:66574116:G:A
66574230	chr11:66574230:T:G
66575220	chr11:66575220:G:A
66576316	chr11:66576316:T:G
66576380	chr11:66576380:G:A
66576537	chr11:66576537:G:A
66576626	chr11:66576626:T:C
66576922	chr11:66576922:A:C
66577171	chr11:66577171:C:T
66577256	chr11:66577256:G:A
66577989	chr11:66577989:G:A
66579276	chr11:66579276:C:A
66580772	chr11:66580772:T:C
66580898	chr11:66580898:A:C
66581032	chr11:66581032:C:T
66581721	chr11:66581721:C:T
66582188	chr11:66582188:C:T
66582233	chr11:66582233:C:T
66582256	chr11:66582256:A:C
66582342	chr11:66582342:C:T
66582872	chr11:66582872:T:C
66582965	chr11:66582965:C:T
66583411	chr11:66583411:C:T
66583615	chr11:66583615:T:G
66583893	chr11:66583893:C:T
66583927	chr11:66583927:T:A
66584064	chr11:66584064:C:T
66584078	chr11:66584078:C:T
66584107	chr11:66584107:C:A
66584593	chr11:66584593:T:C
66584685	chr11:66584685:C:T
66584961	chr11:66584961:G:A
66585428	chr11:66585428:T:C
66586171	chr11:66586171:T:C
66586859	chr11:66586859:A:ATG
66587110	chr11:66587110:C:T
66587354	chr11:66587354:C:T
66587545	chr11:66587545:G:A
66588904	chr11:66588904:G:C
66589223	chr11:66589223:A:G
66589337	chr11:66589337:C:T
66589935	chr11:66589935:C:T
66590655	chr11:66590655:C:T
66590803	chr11:66590803:A:C
66591831	chr11:66591831:C:T
66593148	chr11:66593148:C:T
66593202	chr11:66593202:G:A
66593259	chr11:66593259:A:T
66593740	chr11:66593740:A:C
66595135	chr11:66595135:A:G
66595368	chr11:66595368:T:A
66595526	chr11:66595526:A:G
66595942	chr11:66595942:T:C
66596239	chr11:66596239:A:G
66597196	chr11:66597196:C:T
66597389	chr11:66597389:T:C
66597445	chr11:66597445:G:A
66597708	chr11:66597708:C:T
66599086	chr11:66599086:T:A
66599211	chr11:66599211:G:A
66600092	chr11:66600092:C:T
66600117	chr11:66600117:G:A
66600287	chr11:66600287:G:A
66600921	chr11:66600921:G:A
66601770	chr11:66601770:C:T
66602267	chr11:66602267:C:T
66602444	chr11:66602444:A:G
66602651	chr11:66602651:AG:A
66603706	chr11:66603706:C:T
66603758	chr11:66603758:A:C
66604030	chr11:66604030:A:G
66604046	chr11:66604046:A:AT
66604595	chr11:66604595:C:T
66604627	chr11:66604627:A:G
66604682	chr11:66604682:T:C
66604776	chr11:66604776:C:CT
66604919	chr11:66604919:C:T
66605124	chr11:66605124:G:A
66605672	chr11:66605672:A:G
66605834	chr11:66605834:G:A
66606269	chr11:66606269:A:G
66607440	chr11:66607440:G:T
66608008	chr11:66608008:A:G
66609564	chr11:66609564:T:C
66609613	chr11:66609613:A:T
66612081	chr11:66612081:T:C
66612205	chr11:66612205:A:G
66612877	chr11:66612877:G:A
66613227	chr11:66613227:T:C
66613271	chr11:66613271:TTTAA:T
66614046	chr11:66614046:T:C
66614190	chr11:66614190:C:T
66614197	chr11:66614197:G:A
66614238	chr11:66614238:C:T
66614459	chr11:66614459:TTC:T
66614649	chr11:66614649:C:T
66614726	chr11:66614726:T:C
66615329	chr11:66615329:A:C
66615598	chr11:66615598:T:A
66615707	chr11:66615707:C:T
66615782	chr11:66615782:G:T
66615858	chr11:66615858:G:A
66616256	chr11:66616256:C:A
66616617	chr11:66616617:T:C
66617793	chr11:66617793:G:A
66618247	chr11:66618247:T:C
66619443	chr11:66619443:CAT:C
66619623	chr11:66619623:C:T
66619724	chr11:66619724:A:G
66619728	chr11:66619728:A:G
66619739	chr11:66619739:T:A
66619891	chr11:66619891:A:C
66620441	chr11:66620441:G:A
66621072	chr11:66621072:T:G
66621994	chr11:66621994:CCTT:C
66622215	chr11:66622215:T:C
66622902	chr11:66622902:A:G
66623812	chr11:66623812:G:C
66625409	chr11:66625409:C:T
66625763	chr11:66625763:C:T
66625964	chr11:66625964:T:C
66626916	chr11:66626916:C:T
66627113	chr11:66627113:C:T
66627848	chr11:66627848:G:A
66629037	chr11:66629037:A:G
66629925	chr11:66629925:A:AG
66630292	chr11:66630292:C:T
66632210	chr11:66632210:G:A
66632643	chr11:66632643:G:A
66632702	chr11:66632702:G:A
66632981	chr11:66632981:C:T
66633428	chr11:66633428:C:G
66633902	chr11:66633902:T:G
66634347	chr11:66634347:C:T
66634592	chr11:66634592:CATTT:C
66634862	chr11:66634862:C:T
66635066	chr11:66635066:G:A
66635461	chr11:66635461:C:T
66635816	chr11:66635816:A:C
66635969	chr11:66635969:C:T
66636286	chr11:66636286:T:G
66637131	chr11:66637131:G:A
66637596	chr11:66637596:TCTTC:T
66637607	chr11:66637607:G:A
66637784	chr11:66637784:G:T
66638043	chr11:66638043:C:T
66639738	chr11:66639738:G:T
66640330	chr11:66640330:C:G
66640491	chr11:66640491:G:T
66640600	chr11:66640600:G:C
66641082	chr11:66641082:C:A
66641431	chr11:66641431:T:G
66642581	chr11:66642581:G:A
66644931	chr11:66644931:T:G
66646927	chr11:66646927:CAT:C
66646988	chr11:66646988:A:G
66647444	chr11:66647444:C:T
66647695	chr11:66647695:T:C
66647762	chr11:66647762:C:T
66648906	chr11:66648906:T:C
66648959	chr11:66648959:C:T
66649364	chr11:66649364:A:G
66650086	chr11:66650086:T:C
66650592	chr11:66650592:G:A
66651495	chr11:66651495:C:A
66651617	chr11:66651617:G:A
66651924	chr11:66651924:TTCACTA:T
66652021	chr11:66652021:T:C
66652083	chr11:66652083:C:T
66652115	chr11:66652115:A:T
66652145	chr11:66652145:C:T
66652357	chr11:66652357:C:T
66652890	chr11:66652890:G:A
66653047	chr11:66653047:T:C
66653448	chr11:66653448:G:A
66653872	chr11:66653872:A:G
66653897	chr11:66653897:A:G
66653994	chr11:66653994:A:G
66654155	chr11:66654155:C:T
66654267	chr11:66654267:G:A
66654636	chr11:66654636:G:A
66654775	chr11:66654775:A:C
66654863	chr11:66654863:C:T
66655350	chr11:66655350:G:A
66656264	chr11:66656264:G:C
66656573	chr11:66656573:G:A
66656688	chr11:66656688:TCTCA:T
66656781	chr11:66656781:CTTTTGAGTAACTGGGAT:C
66657794	chr11:66657794:G:A
66658169	chr11:66658169:C:T
66658270	chr11:66658270:C:T
66658951	chr11:66658951:T:A
66659928	chr11:66659928:TG:T
66659930	chr11:66659930:TTTCTTTCGTTACTTA:T
66659939	chr11:66659939:T:C
66660031	chr11:66660031:T:C
66660749	chr11:66660749:G:C
66661059	chr11:66661059:G:A
66662125	chr11:66662125:C:T
66662358	chr11:66662358:T:A
66663975	chr11:66663975:T:C
66664037	chr11:66664037:G:A
66664425	chr11:66664425:C:T
66664541	chr11:66664541:A:G
66665809	chr11:66665809:TG:T
66666242	chr11:66666242:A:G
66666322	chr11:66666322:C:G
66666666	chr11:66666666:A:G
66668084	chr11:66668084:T:G
66668092	chr11:66668092:T:G
66669539	chr11:66669539:C:T
66669792	chr11:66669792:C:T
66669951	chr11:66669951:A:G
66670339	chr11:66670339:A:G
66670603	chr11:66670603:A:G
66670824	chr11:66670824:T:A
66671450	chr11:66671450:G:C
66671721	chr11:66671721:G:T
66672237	chr11:66672237:T:C
66672733	chr11:66672733:G:A
66673625	chr11:66673625:A:G
66674184	chr11:66674184:T:C
66674799	chr11:66674799:A:ACCT
66675990	chr11:66675990:G:A
66676235	chr11:66676235:C:T
66677846	chr11:66677846:C:A
66679127	chr11:66679127:T:G
66679431	chr11:66679431:C:T
66681056	chr11:66681056:C:T
66681334	chr11:66681334:C:T
66682208	chr11:66682208:A:G
66682347	chr11:66682347:G:A
66682899	chr11:66682899:A:T
66683044	chr11:66683044:A:G
66683229	chr11:66683229:G:A
66683630	chr11:66683630:C:G
66683707	chr11:66683707:C:T
66683713	chr11:66683713:G:A
66683958	chr11:66683958:C:T
66684047	chr11:66684047:C:A
66684089	chr11:66684089:C:T
66684092	chr11:66684092:A:C
66684429	chr11:66684429:T:C
66684496	chr11:66684496:A:G
66686024	chr11:66686024:C:T
66686529	chr11:66686529:A:G
66687181	chr11:66687181:G:A
66687480	chr11:66687480:C:T
66688347	chr11:66688347:T:C
66688785	chr11:66688785:C:T
66688916	chr11:66688916:T:C
66688931	chr11:66688931:C:T
66689462	chr11:66689462:C:T
66690210	chr11:66690210:C:T
66690840	chr11:66690840:G:A
66691205	chr11:66691205:T:C
66691225	chr11:66691225:C:T
66691226	chr11:66691226:G:A
66691509	chr11:66691509:G:A
66691769	chr11:66691769:A:C
66691846	chr11:66691846:ACTCC:A
66691986	chr11:66691986:G:A
66692248	chr11:66692248:T:A
66693056	chr11:66693056:C:T
66694195	chr11:66694195:G:A
66694391	chr11:66694391:T:A
66694664	chr11:66694664:C:T
66697090	chr11:66697090:A:T
66697180	chr11:66697180:T:G
66698206	chr11:66698206:T:C
66698316	chr11:66698316:G:A
66698504	chr11:66698504:A:G
66699344	chr11:66699344:G:A
66699496	chr11:66699496:T:C
66700298	chr11:66700298:T:A
66700465	chr11:66700465:C:G
66700817	chr11:66700817:C:T
66700998	chr11:66700998:A:G
66701561	chr11:66701561:T:C
66701870	chr11:66701870:T:A
66702212	chr11:66702212:G:A
66702330	chr11:66702330:T:C
66702412	chr11:66702412:G:A
66702457	chr11:66702457:G:A
66703225	chr11:66703225:G:A
66703293	chr11:66703293:G:A
66703388	chr11:66703388:T:C
66703456	chr11:66703456:G:A
66703977	chr11:66703977:T:C
66704114	chr11:66704114:A:G
66704262	chr11:66704262:G:A
66704361	chr11:66704361:C:T
66704390	chr11:66704390:G:C
66704773	chr11:66704773:C:T
66704803	chr11:66704803:T:C
66705557	chr11:66705557:C:T
66705624	chr11:66705624:C:T
66708423	chr11:66708423:G:A
66708555	chr11:66708555:C:T
66709180	chr11:66709180:CATTTT:C
66709259	chr11:66709259:C:T
66709467	chr11:66709467:G:A
66710393	chr11:66710393:AT:A
66710537	chr11:66710537:G:A
66710644	chr11:66710644:A:C
66710912	chr11:66710912:A:G
66711694	chr11:66711694:A:G
66712424	chr11:66712424:G:A
66713793	chr11:66713793:C:T
66713816	chr11:66713816:C:T
66714162	chr11:66714162:G:A
66714531	chr11:66714531:C:T
66714901	chr11:66714901:C:CT
66715703	chr11:66715703:C:T
66715854	chr11:66715854:G:A
66715905	chr11:66715905:C:T
66716134	chr11:66716134:A:G
66716238	chr11:66716238:C:T
66716251	chr11:66716251:A:G
66717982	chr11:66717982:T:C
66718227	chr11:66718227:G:A
66718672	chr11:66718672:T:C
66719290	chr11:66719290:C:T
66719677	chr11:66719677:G:C
66720944	chr11:66720944:G:A
66721875	chr11:66721875:A:C
66722393	chr11:66722393:G:A
66722403	chr11:66722403:G:A
66722444	chr11:66722444:T:C
66722448	chr11:66722448:T:C
66722688	chr11:66722688:G:A
66723024	chr11:66723024:T:C
66724814	chr11:66724814:C:T
66724824	chr11:66724824:C:T
66725165	chr11:66725165:G:A
66725234	chr11:66725234:C:T
66725950	chr11:66725950:C:T
66726028	chr11:66726028:C:T
66728396	chr11:66728396:G:A
66730211	chr11:66730211:G:A
66730347	chr11:66730347:G:A
66730720	chr11:66730720:G:A
66730924	chr11:66730924:T:C
66731496	chr11:66731496:C:T
66731539	chr11:66731539:C:T
66731585	chr11:66731585:T:C
66732758	chr11:66732758:G:A
66733894	chr11:66733894:C:T
66734102	chr11:66734102:ATTTTCTTC:A
66734153	chr11:66734153:T:C
66734385	chr11:66734385:C:A
66734484	chr11:66734484:G:A
66734498	chr11:66734498:T:G
66735980	chr11:66735980:C:T
66737286	chr11:66737286:A:C
66737532	chr11:66737532:G:A
66737757	chr11:66737757:C:T
66738476	chr11:66738476:A:G
66738493	chr11:66738493:A:T
66738601	chr11:66738601:C:T
66739059	chr11:66739059:A:G
66740697	chr11:66740697:C:T
66741320	chr11:66741320:C:G
66741898	chr11:66741898:C:T
66742016	chr11:66742016:G:C
66742020	chr11:66742020:C:T
66742183	chr11:66742183:T:C
66742343	chr11:66742343:A:G
66743554	chr11:66743554:A:G
66744336	chr11:66744336:C:T
66745940	chr11:66745940:A:G
66746802	chr11:66746802:G:A
66747196	chr11:66747196:G:A
66747644	chr11:66747644:A:C
66747847	chr11:66747847:T:C
66747864	chr11:66747864:C:T
66748578	chr11:66748578:T:C
66749491	chr11:66749491:A:C
66749616	chr11:66749616:C:G
66750013	chr11:66750013:A:G
66750100	chr11:66750100:T:C
66750215	chr11:66750215:T:A
66751468	chr11:66751468:T:C
66751888	chr11:66751888:C:T
66752144	chr11:66752144:T:C
66752749	chr11:66752749:G:A
66752992	chr11:66752992:G:A
66753567	chr11:66753567:C:T
66754797	chr11:66754797:C:G
66754846	chr11:66754846:A:G
66755870	chr11:66755870:T:C
66757291	chr11:66757291:T:C
66758588	chr11:66758588:G:A
66758834	chr11:66758834:C:T
66760578	chr11:66760578:T:G
66761099	chr11:66761099:C:T
66761223	chr11:66761223:T:C
66761650	chr11:66761650:C:A
66762246	chr11:66762246:A:G
66762425	chr11:66762425:G:A
66762500	chr11:66762500:C:T
66762637	chr11:66762637:T:A
66763034	chr11:66763034:C:T
66763143	chr11:66763143:G:A
66763219	chr11:66763219:A:G
66764643	chr11:66764643:C:T
66764761	chr11:66764761:C:T
66765499	chr11:66765499:G:A
66765998	chr11:66765998:C:A
66766347	chr11:66766347:T:G
66766535	chr11:66766535:C:T
66766766	chr11:66766766:A:T
66767046	chr11:66767046:T:C
66767084	chr11:66767084:C:T
66767343	chr11:66767343:T:G
66767852	chr11:66767852:A:G
66767953	chr11:66767953:A:T
66768983	chr11:66768983:G:A
66769042	chr11:66769042:G:C
66769318	chr11:66769318:A:G
66771112	chr11:66771112:A:G
66771385	chr11:66771385:T:C
66771581	chr11:66771581:G:A
66771687	chr11:66771687:A:G
66772896	chr11:66772896:T:C
66772914	chr11:66772914:A:G
66776119	chr11:66776119:C:T
66776442	chr11:66776442:A:G
66776501	chr11:66776501:C:T
66776504	chr11:66776504:C:T
66776588	chr11:66776588:G:A
66777010	chr11:66777010:G:A
66777033	chr11:66777033:G:A
66777305	chr11:66777305:AG:A
66777832	chr11:66777832:A:G
66779343	chr11:66779343:G:A
66779635	chr11:66779635:C:T
66779911	chr11:66779911:C:CA
66780050	chr11:66780050:C:A
66780789	chr11:66780789:C:G
66781104	chr11:66781104:A:G
66781425	chr11:66781425:G:A
66781698	chr11:66781698:C:T
66781947	chr11:66781947:A:G
66782269	chr11:66782269:C:G
66782282	chr11:66782282:C:A
66782445	chr11:66782445:G:A
66782980	chr11:66782980:G:A
66783645	chr11:66783645:T:G
66783672	chr11:66783672:C:T
66783879	chr11:66783879:G:A
66784049	chr11:66784049:G:A
66785540	chr11:66785540:C:A
66785835	chr11:66785835:C:T
66788024	chr11:66788024:C:A
66788262	chr11:66788262:T:C
66789084	chr11:66789084:C:T
66789653	chr11:66789653:G:C
66789715	chr11:66789715:T:C
66790962	chr11:66790962:G:A
66791189	chr11:66791189:A:G
66791327	chr11:66791327:T:C
66791421	chr11:66791421:TTATACA:T
66791561	chr11:66791561:A:G
66792089	chr11:66792089:C:T
66792552	chr11:66792552:A:G
66794777	chr11:66794777:T:C
66795490	chr11:66795490:T:C
66796054	chr11:66796054:A:G
66796163	chr11:66796163:G:C
66797942	chr11:66797942:A:G
66798105	chr11:66798105:A:G
66798797	chr11:66798797:G:A
66799193	chr11:66799193:CA:C
66801472	chr11:66801472:C:T
66802076	chr11:66802076:G:A
66803036	chr11:66803036:T:C
66803278	chr11:66803278:G:A
66803369	chr11:66803369:G:A
66803467	chr11:66803467:T:C
66803867	chr11:66803867:A:G
66805156	chr11:66805156:C:T
66805737	chr11:66805737:A:G
66805931	chr11:66805931:C:G
66806346	chr11:66806346:C:T
66807561	chr11:66807561:G:A
66808224	chr11:66808224:T:C
66808779	chr11:66808779:A:G
66808946	chr11:66808946:G:C
66809158	chr11:66809158:A:G
66809799	chr11:66809799:G:C
66810426	chr11:66810426:G:A
66810462	chr11:66810462:A:G
66810549	chr11:66810549:A:G
66810592	chr11:66810592:A:G
66810799	chr11:66810799:A:G
66810897	chr11:66810897:A:AG
66811164	chr11:66811164:G:A
66811198	chr11:66811198:C:T
66811648	chr11:66811648:T:A
66811810	chr11:66811810:C:G
66811972	chr11:66811972:A:T
66812094	chr11:66812094:A:G
66812101	chr11:66812101:A:G
66812418	chr11:66812418:C:T
66812947	chr11:66812947:A:G
66813007	chr11:66813007:A:G
66813507	chr11:66813507:G:A
66813986	chr11:66813986:T:C
66814072	chr11:66814072:TGAAAG:T
66814206	chr11:66814206:C:CA
66814328	chr11:66814328:G:A
66814555	chr11:66814555:A:G
66814565	chr11:66814565:G:A
66814739	chr11:66814739:A:G
66814971	chr11:66814971:C:T
66815605	chr11:66815605:A:G
66815902	chr11:66815902:TAGAG:T
66816031	chr11:66816031:C:T
66816288	chr11:66816288:A:G
66816308	chr11:66816308:T:G
66816366	chr11:66816366:A:G
66818159	chr11:66818159:A:G
66822400	chr11:66822400:A:G
```
