## Supplementary material for "Characterization of shared and ancestry-specific signals driving complex traits using multi-ancestry fine-mapping": susiex_nc2.cs80.snp

```
BP	SNP
77170768	chr11:77170768:T:G
77170850	chr11:77170850:T:C
77170879	chr11:77170879:C:T
77170942	chr11:77170942:C:T
77171212	chr11:77171212:C:T
77172336	chr11:77172336:T:C
77172733	chr11:77172733:C:T
77173076	chr11:77173076:A:T
77173177	chr11:77173177:T:C
77173450	chr11:77173450:T:C
77173518	chr11:77173518:T:C
77173527	chr11:77173527:C:T
77173839	chr11:77173839:G:C
77174033	chr11:77174033:C:G
77174347	chr11:77174347:G:A
77174355	chr11:77174355:G:C
77174565	chr11:77174565:C:T
77174733	chr11:77174733:G:A
77174855	chr11:77174855:G:A
77175335	chr11:77175335:G:T
77175672	chr11:77175672:G:A
77175910	chr11:77175910:G:A
77175916	chr11:77175916:C:G
77176094	chr11:77176094:G:A
77176565	chr11:77176565:G:T
77176601	chr11:77176601:G:A
77176844	chr11:77176844:C:G
77177028	chr11:77177028:G:A
77177079	chr11:77177079:G:T
77177125	chr11:77177125:C:A
77177129	chr11:77177129:G:A
77177161	chr11:77177161:G:A
77177224	chr11:77177224:G:A
77177244	chr11:77177244:G:A
77177597	chr11:77177597:G:A
77177820	chr11:77177820:T:C
77178015	chr11:77178015:C:T
77178041	chr11:77178041:T:C
77179196	chr11:77179196:T:C
77179211	chr11:77179211:C:A
77179354	chr11:77179354:T:C
77180018	chr11:77180018:C:T
77180162	chr11:77180162:C:T
77180539	chr11:77180539:G:A
77180615	chr11:77180615:A:G
77180894	chr11:77180894:TG:T
77180901	chr11:77180901:A:G
77181030	chr11:77181030:G:A
77181133	chr11:77181133:G:A
77181235	chr11:77181235:A:T
77181292	chr11:77181292:T:C
77181731	chr11:77181731:G:A
77181845	chr11:77181845:C:T
77182561	chr11:77182561:G:A
77182667	chr11:77182667:A:G
77182839	chr11:77182839:A:G
77182916	chr11:77182916:G:A
77183418	chr11:77183418:C:T
77183838	chr11:77183838:G:T
77183902	chr11:77183902:C:G
77183904	chr11:77183904:T:C
77183928	chr11:77183928:C:A
77184137	chr11:77184137:G:A
77184236	chr11:77184236:C:T
77184237	chr11:77184237:C:A
77184395	chr11:77184395:C:T
77185209	chr11:77185209:C:T
77185415	chr11:77185415:A:G
77185593	chr11:77185593:G:A
77185984	chr11:77185984:G:A
77186043	chr11:77186043:C:T
77186298	chr11:77186298:C:T
77186327	chr11:77186327:T:A
77186557	chr11:77186557:G:A
77187052	chr11:77187052:G:A
77187079	chr11:77187079:A:G
77187234	chr11:77187234:C:T
77187293	chr11:77187293:C:T
77187349	chr11:77187349:A:G
77187456	chr11:77187456:G:A
77187683	chr11:77187683:A:C
77187752	chr11:77187752:C:T
77187838	chr11:77187838:G:A
77188071	chr11:77188071:G:A
77188220	chr11:77188220:A:G
77188272	chr11:77188272:A:G
77188319	chr11:77188319:T:C
77188408	chr11:77188408:A:G
77188686	chr11:77188686:T:C
77188961	chr11:77188961:C:T
77189013	chr11:77189013:A:G
77189033	chr11:77189033:G:A
77189079	chr11:77189079:C:T
77190228	chr11:77190228:C:T
77190545	chr11:77190545:C:T
77190774	chr11:77190774:G:A
77190882	chr11:77190882:C:T
77191550	chr11:77191550:A:G
77191637	chr11:77191637:G:A
77191808	chr11:77191808:A:G
77191910	chr11:77191910:T:A
77191932	chr11:77191932:C:T
77191988	chr11:77191988:G:A
77192149	chr11:77192149:C:T
77193668	chr11:77193668:T:A
77193736	chr11:77193736:G:A
77193751	chr11:77193751:T:C
77194266	chr11:77194266:A:C
77194283	chr11:77194283:C:T
77194559	chr11:77194559:G:T
77194607	chr11:77194607:G:A
77194680	chr11:77194680:C:T
77194995	chr11:77194995:G:A
77195057	chr11:77195057:A:G
77195162	chr11:77195162:C:T
77195281	chr11:77195281:G:A
77195296	chr11:77195296:C:T
77195576	chr11:77195576:T:C
77195826	chr11:77195826:A:G
77196106	chr11:77196106:C:T
77196143	chr11:77196143:C:T
77196260	chr11:77196260:G:A
77196431	chr11:77196431:T:A
77197274	chr11:77197274:C:G
77197361	chr11:77197361:C:T
77197793	chr11:77197793:G:A
77197900	chr11:77197900:A:C
77197941	chr11:77197941:TG:T
77198097	chr11:77198097:C:T
77198352	chr11:77198352:C:T
77198642	chr11:77198642:A:T
77198687	chr11:77198687:G:A
77198962	chr11:77198962:G:A
77199274	chr11:77199274:C:T
77199555	chr11:77199555:C:T
77199664	chr11:77199664:G:A
77199721	chr11:77199721:C:T
77199898	chr11:77199898:A:G
77200155	chr11:77200155:T:C
77200351	chr11:77200351:C:G
77200702	chr11:77200702:T:A
77201137	chr11:77201137:G:A
77201361	chr11:77201361:A:C
77201545	chr11:77201545:C:T
77201591	chr11:77201591:A:T
77201658	chr11:77201658:C:T
77201769	chr11:77201769:A:G
77202053	chr11:77202053:T:C
77202412	chr11:77202412:A:G
77202493	chr11:77202493:G:A
77202871	chr11:77202871:G:A
77203230	chr11:77203230:C:T
77203268	chr11:77203268:C:T
77203312	chr11:77203312:G:A
77203381	chr11:77203381:G:A
77203656	chr11:77203656:T:C
77203775	chr11:77203775:C:G
77203848	chr11:77203848:A:G
77203903	chr11:77203903:A:G
77204460	chr11:77204460:A:G
77204619	chr11:77204619:C:T
77204712	chr11:77204712:C:A
77204851	chr11:77204851:A:G
77204906	chr11:77204906:T:C
77204946	chr11:77204946:C:T
77205080	chr11:77205080:C:T
77205226	chr11:77205226:T:C
77205378	chr11:77205378:C:T
77205379	chr11:77205379:A:G
77205419	chr11:77205419:C:T
77205448	chr11:77205448:G:A
77205600	chr11:77205600:G:A
77205659	chr11:77205659:C:T
77205922	chr11:77205922:A:G
77206061	chr11:77206061:C:T
77206316	chr11:77206316:T:A
77206425	chr11:77206425:A:C
77206811	chr11:77206811:A:G
77207027	chr11:77207027:G:C
77207272	chr11:77207272:C:T
77207277	chr11:77207277:T:C
77207381	chr11:77207381:C:T
77207452	chr11:77207452:G:A
77207691	chr11:77207691:A:G
77207888	chr11:77207888:C:T
77207970	chr11:77207970:G:A
77208574	chr11:77208574:G:A
77208584	chr11:77208584:C:T
77208901	chr11:77208901:C:A
77208933	chr11:77208933:C:T
77208972	chr11:77208972:A:C
77208993	chr11:77208993:T:G
77209230	chr11:77209230:C:G
77209292	chr11:77209292:G:A
77209670	chr11:77209670:G:A
77209683	chr11:77209683:C:T
77209871	chr11:77209871:G:A
77209873	chr11:77209873:C:T
77209938	chr11:77209938:A:G
77210045	chr11:77210045:G:A
77210186	chr11:77210186:T:C
77210288	chr11:77210288:A:G
77210313	chr11:77210313:G:A
77210421	chr11:77210421:T:C
77210499	chr11:77210499:A:G
77210669	chr11:77210669:T:C
77210818	chr11:77210818:G:A
77211163	chr11:77211163:G:A
77211823	chr11:77211823:C:T
77211901	chr11:77211901:G:A
77212143	chr11:77212143:C:A
77212237	chr11:77212237:G:A
77212261	chr11:77212261:G:A
77212307	chr11:77212307:A:G
77212499	chr11:77212499:C:T
77212674	chr11:77212674:G:A
77213021	chr11:77213021:G:A
77213085	chr11:77213085:A:T
77213092	chr11:77213092:C:T
77213829	chr11:77213829:G:A
77213940	chr11:77213940:C:T
77213995	chr11:77213995:G:A
77214004	chr11:77214004:A:G
77214030	chr11:77214030:G:T
77214217	chr11:77214217:A:G
77214227	chr11:77214227:C:T
77214258	chr11:77214258:G:A
77214306	chr11:77214306:A:G
77214352	chr11:77214352:G:C
77214658	chr11:77214658:G:GCCATGAGCAAACAGCGGGGCT
77214688	chr11:77214688:G:A
77214926	chr11:77214926:A:G
77215138	chr11:77215138:T:C
77215200	chr11:77215200:C:T
77215242	chr11:77215242:C:T
77215256	chr11:77215256:C:T
77215390	chr11:77215390:T:C
77215622	chr11:77215622:C:G
77215792	chr11:77215792:A:G
77215824	chr11:77215824:T:A
77215848	chr11:77215848:G:A
77215864	chr11:77215864:T:G
77215943	chr11:77215943:G:A
77216048	chr11:77216048:C:T
77216460	chr11:77216460:T:G
77216831	chr11:77216831:ATTC:A
77216980	chr11:77216980:A:G
77217003	chr11:77217003:T:C
77217108	chr11:77217108:T:G
77217158	chr11:77217158:T:G
77217393	chr11:77217393:C:A
77217517	chr11:77217517:TCTA:T
77217739	chr11:77217739:C:T
77218188	chr11:77218188:C:G
77218228	chr11:77218228:C:T
77218229	chr11:77218229:ATTCT:A
77218292	chr11:77218292:G:A
77218497	chr11:77218497:G:A
77218564	chr11:77218564:G:T
77218662	chr11:77218662:G:A
77218693	chr11:77218693:T:C
77218847	chr11:77218847:CA:C
77218871	chr11:77218871:G:A
77218979	chr11:77218979:A:G
77219011	chr11:77219011:T:G
77219165	chr11:77219165:G:C
77219227	chr11:77219227:C:T
77219242	chr11:77219242:T:C
77219346	chr11:77219346:G:A
77219540	chr11:77219540:G:C
77220064	chr11:77220064:T:C
77220197	chr11:77220197:A:C
77220353	chr11:77220353:GCT:G
77220465	chr11:77220465:C:T
77220482	chr11:77220482:A:G
77220574	chr11:77220574:T:A
77220599	chr11:77220599:C:T
77220793	chr11:77220793:T:A
77220801	chr11:77220801:T:C
77221663	chr11:77221663:G:A
77221680	chr11:77221680:A:G
77221719	chr11:77221719:G:A
77221786	chr11:77221786:T:TTG
77221847	chr11:77221847:T:C
77221861	chr11:77221861:GAGTCTA:G
77221874	chr11:77221874:T:C
77221979	chr11:77221979:T:C
77222181	chr11:77222181:C:G
77222317	chr11:77222317:T:C
77222320	chr11:77222320:C:T
77222333	chr11:77222333:T:G
77222531	chr11:77222531:TTTTC:T
77222589	chr11:77222589:C:T
77223118	chr11:77223118:C:T
77223195	chr11:77223195:C:T
77223707	chr11:77223707:G:C
77223723	chr11:77223723:TTCAGAGCTG:T
77223758	chr11:77223758:G:C
77223836	chr11:77223836:C:G
77223957	chr11:77223957:G:A
77224077	chr11:77224077:G:A
77224166	chr11:77224166:T:C
77224243	chr11:77224243:T:C
77224277	chr11:77224277:A:G
77224369	chr11:77224369:T:C
77224550	chr11:77224550:G:A
77224831	chr11:77224831:G:A
77224848	chr11:77224848:T:C
77225017	chr11:77225017:T:C
77225067	chr11:77225067:A:G
77225280	chr11:77225280:A:G
77225377	chr11:77225377:CAGT:C
77225518	chr11:77225518:C:T
77225540	chr11:77225540:A:G
77225596	chr11:77225596:G:T
77225788	chr11:77225788:C:T
77225976	chr11:77225976:G:A
77226615	chr11:77226615:T:C
77226617	chr11:77226617:T:C
77226664	chr11:77226664:TATAATC:T
77227076	chr11:77227076:G:A
77227135	chr11:77227135:T:G
77227146	chr11:77227146:C:T
77227277	chr11:77227277:C:T
77227373	chr11:77227373:C:T
77227533	chr11:77227533:G:A
77227650	chr11:77227650:T:C
77227938	chr11:77227938:A:G
77227974	chr11:77227974:T:C
77228206	chr11:77228206:AGCCAGGCATGG:A
77228224	chr11:77228224:C:T
77228308	chr11:77228308:CCAATATGGTGAAA:C
77228347	chr11:77228347:A:T
77228364	chr11:77228364:C:T
77228571	chr11:77228571:G:A
77228802	chr11:77228802:A:G
77228870	chr11:77228870:A:G
77229611	chr11:77229611:G:A
77229685	chr11:77229685:ATC:A
77229918	chr11:77229918:CCTCT:C
77230097	chr11:77230097:A:G
77230150	chr11:77230150:T:C
77230424	chr11:77230424:A:C
77230622	chr11:77230622:C:T
77231197	chr11:77231197:A:G
77231616	chr11:77231616:T:C
77231797	chr11:77231797:A:C
77231856	chr11:77231856:T:A
77232064	chr11:77232064:G:A
77232347	chr11:77232347:G:A
77232970	chr11:77232970:G:A
77233133	chr11:77233133:G:A
77233377	chr11:77233377:G:C
77233837	chr11:77233837:G:T
77233960	chr11:77233960:G:A
77234387	chr11:77234387:C:G
77234721	chr11:77234721:T:A
77234724	chr11:77234724:C:T
77234738	chr11:77234738:A:G
77234807	chr11:77234807:T:C
77235128	chr11:77235128:G:C
77235274	chr11:77235274:C:G
77235279	chr11:77235279:A:T
77235980	chr11:77235980:A:C
77236231	chr11:77236231:C:T
77236427	chr11:77236427:T:C
77236533	chr11:77236533:T:C
77236644	chr11:77236644:T:C
77236727	chr11:77236727:G:GAA
77236731	chr11:77236731:C:A
77236851	chr11:77236851:G:T
77237323	chr11:77237323:C:T
77237622	chr11:77237622:A:G
77237673	chr11:77237673:G:C
77237838	chr11:77237838:G:A
77238180	chr11:77238180:A:T
77238653	chr11:77238653:T:A
77238848	chr11:77238848:G:A
77238945	chr11:77238945:C:T
77239144	chr11:77239144:C:A
77239161	chr11:77239161:C:A
77239253	chr11:77239253:C:G
77239708	chr11:77239708:C:T
77240334	chr11:77240334:A:C
77240793	chr11:77240793:C:T
77240795	chr11:77240795:C:A
77240812	chr11:77240812:T:C
77241041	chr11:77241041:A:C
77241340	chr11:77241340:A:G
77241444	chr11:77241444:G:T
77241893	chr11:77241893:T:A
77242894	chr11:77242894:C:T
77242963	chr11:77242963:T:C
77242990	chr11:77242990:T:C
77243743	chr11:77243743:T:TA
77243767	chr11:77243767:T:C
77243788	chr11:77243788:G:A
77243853	chr11:77243853:A:G
77243892	chr11:77243892:C:A
77245076	chr11:77245076:A:G
77245115	chr11:77245115:G:C
77245201	chr11:77245201:T:C
77245422	chr11:77245422:A:T
77245578	chr11:77245578:A:AC
77245604	chr11:77245604:T:C
77245781	chr11:77245781:A:G
77246154	chr11:77246154:T:C
77246303	chr11:77246303:T:C
77246357	chr11:77246357:C:T
77246658	chr11:77246658:T:A
77246788	chr11:77246788:G:A
77246872	chr11:77246872:G:A
77247207	chr11:77247207:T:C
77247361	chr11:77247361:A:G
77247392	chr11:77247392:A:G
77247606	chr11:77247606:A:G
77247747	chr11:77247747:T:C
77247880	chr11:77247880:T:C
77248071	chr11:77248071:AG:A
77248191	chr11:77248191:T:C
77248553	chr11:77248553:A:G
77248846	chr11:77248846:C:T
77248875	chr11:77248875:A:C
77249174	chr11:77249174:G:T
77249222	chr11:77249222:C:T
77249223	chr11:77249223:G:A
77249289	chr11:77249289:C:G
77249347	chr11:77249347:G:A
77249354	chr11:77249354:C:T
77249687	chr11:77249687:C:T
77249990	chr11:77249990:A:T
77250414	chr11:77250414:G:T
77250775	chr11:77250775:G:A
77250926	chr11:77250926:G:A
77251127	chr11:77251127:T:C
77251503	chr11:77251503:A:G
77251574	chr11:77251574:C:T
77252053	chr11:77252053:TG:T
77252269	chr11:77252269:G:A
77252311	chr11:77252311:G:A
77252534	chr11:77252534:T:G
77252649	chr11:77252649:C:T
77252828	chr11:77252828:A:C
77252965	chr11:77252965:C:T
77253001	chr11:77253001:G:A
77253254	chr11:77253254:A:G
77253282	chr11:77253282:C:T
77253451	chr11:77253451:C:A
77253863	chr11:77253863:C:T
77253864	chr11:77253864:G:A
77254180	chr11:77254180:G:GCTA
77254227	chr11:77254227:A:G
77254361	chr11:77254361:T:C
77254475	chr11:77254475:T:C
77254553	chr11:77254553:C:T
77254650	chr11:77254650:A:G
77254813	chr11:77254813:T:C
77254874	chr11:77254874:C:A
77255028	chr11:77255028:CTAAAGA:C
77255240	chr11:77255240:A:C
77255600	chr11:77255600:C:T
77255613	chr11:77255613:T:C
77255673	chr11:77255673:A:G
77255851	chr11:77255851:A:G
77256241	chr11:77256241:C:G
77256487	chr11:77256487:T:A
77256496	chr11:77256496:T:G
77256676	chr11:77256676:T:C
77256698	chr11:77256698:C:G
77256903	chr11:77256903:T:A
77257328	chr11:77257328:A:C
77257730	chr11:77257730:C:G
77257880	chr11:77257880:A:G
77257985	chr11:77257985:T:A
77258101	chr11:77258101:C:A
77258156	chr11:77258156:T:G
77258528	chr11:77258528:G:A
77258618	chr11:77258618:C:A
77258628	chr11:77258628:A:G
77258879	chr11:77258879:T:A
77259118	chr11:77259118:A:G
77259207	chr11:77259207:T:C
77260000	chr11:77260000:G:A
77260056	chr11:77260056:C:T
77260058	chr11:77260058:C:T
77260098	chr11:77260098:C:T
77260438	chr11:77260438:C:G
77260745	chr11:77260745:AGATAT:A
77260865	chr11:77260865:A:G
77260971	chr11:77260971:T:C
77261230	chr11:77261230:G:A
77261296	chr11:77261296:G:A
77261384	chr11:77261384:C:T
77261412	chr11:77261412:A:G
77261449	chr11:77261449:G:C
77261516	chr11:77261516:G:A
77261588	chr11:77261588:C:T
77261646	chr11:77261646:G:A
77261669	chr11:77261669:A:G
77261957	chr11:77261957:T:C
77262224	chr11:77262224:A:C
77262295	chr11:77262295:C:T
77262445	chr11:77262445:G:A
77262454	chr11:77262454:A:G
77262600	chr11:77262600:T:C
77263040	chr11:77263040:C:T
77263069	chr11:77263069:A:T
77264192	chr11:77264192:G:C
77264422	chr11:77264422:T:C
77264439	chr11:77264439:C:T
77264569	chr11:77264569:T:A
77264666	chr11:77264666:T:C
77264752	chr11:77264752:G:A
77265013	chr11:77265013:T:A
77265085	chr11:77265085:A:G
77265123	chr11:77265123:C:T
77265178	chr11:77265178:C:T
77265433	chr11:77265433:A:G
77265456	chr11:77265456:C:T
77265459	chr11:77265459:A:G
77265557	chr11:77265557:A:G
77265626	chr11:77265626:C:A
77265645	chr11:77265645:G:A
77265785	chr11:77265785:A:C
77265832	chr11:77265832:A:G
77265943	chr11:77265943:A:G
77265994	chr11:77265994:T:G
77266205	chr11:77266205:A:G
77266317	chr11:77266317:G:A
77266323	chr11:77266323:G:A
77266447	chr11:77266447:G:A
77267118	chr11:77267118:A:G
77267235	chr11:77267235:T:C
77267489	chr11:77267489:C:T
77267815	chr11:77267815:A:G
77267873	chr11:77267873:G:A
77267966	chr11:77267966:A:G
77268082	chr11:77268082:T:G
77268335	chr11:77268335:A:T
77268420	chr11:77268420:A:C
77268505	chr11:77268505:T:C
77268697	chr11:77268697:T:C
77268844	chr11:77268844:T:C
77268855	chr11:77268855:C:G
77269064	chr11:77269064:G:T
77269500	chr11:77269500:G:A
77269698	chr11:77269698:T:C
77269910	chr11:77269910:G:T
77270149	chr11:77270149:C:T
77270299	chr11:77270299:A:C
77270423	chr11:77270423:A:G
77270432	chr11:77270432:T:C
77270500	chr11:77270500:G:A
77270555	chr11:77270555:A:C
77270561	chr11:77270561:C:T
77270624	chr11:77270624:G:A
77270963	chr11:77270963:A:G
77271812	chr11:77271812:G:A
77272043	chr11:77272043:A:G
77273004	chr11:77273004:A:G
77273074	chr11:77273074:T:C
77273116	chr11:77273116:A:C
77274116	chr11:77274116:G:C
77274157	chr11:77274157:G:T
77274164	chr11:77274164:A:G
77274437	chr11:77274437:G:A
77275104	chr11:77275104:A:G
77275108	chr11:77275108:T:C
77275144	chr11:77275144:T:C
77275423	chr11:77275423:G:A
77275463	chr11:77275463:C:G
77275548	chr11:77275548:C:T
77275723	chr11:77275723:A:G
77276141	chr11:77276141:T:C
77276321	chr11:77276321:TAC:T
77277547	chr11:77277547:C:T
77277573	chr11:77277573:T:G
77277673	chr11:77277673:A:G
77277981	chr11:77277981:A:G
77278044	chr11:77278044:T:C
77278084	chr11:77278084:C:T
77278202	chr11:77278202:C:T
77278208	chr11:77278208:G:A
77278242	chr11:77278242:C:T
77278656	chr11:77278656:G:T
77278861	chr11:77278861:G:C
77279121	chr11:77279121:G:A
77279434	chr11:77279434:G:A
77279447	chr11:77279447:G:C
77279950	chr11:77279950:T:C
77280320	chr11:77280320:C:T
77280387	chr11:77280387:G:C
77280403	chr11:77280403:C:A
77280439	chr11:77280439:T:C
77280593	chr11:77280593:T:C
77280877	chr11:77280877:G:A
77280978	chr11:77280978:T:G
77281074	chr11:77281074:T:C
77281573	chr11:77281573:T:C
77281619	chr11:77281619:T:C
77281917	chr11:77281917:T:C
77281922	chr11:77281922:A:G
77282102	chr11:77282102:G:T
77282181	chr11:77282181:G:T
77282354	chr11:77282354:A:G
77282788	chr11:77282788:T:A
77283052	chr11:77283052:C:G
77283077	chr11:77283077:T:C
77283401	chr11:77283401:C:T
77283677	chr11:77283677:A:G
77283750	chr11:77283750:C:A
77283846	chr11:77283846:A:G
77284490	chr11:77284490:G:A
77284682	chr11:77284682:G:A
77284868	chr11:77284868:T:C
77284924	chr11:77284924:C:T
77285278	chr11:77285278:T:C
77285289	chr11:77285289:GC:G
77285307	chr11:77285307:T:C
77285548	chr11:77285548:C:T
77285607	chr11:77285607:T:C
77285681	chr11:77285681:G:C
77286063	chr11:77286063:A:G
77286491	chr11:77286491:C:T
77286731	chr11:77286731:G:A
77287188	chr11:77287188:A:C
77287328	chr11:77287328:G:A
77287550	chr11:77287550:T:C
77287708	chr11:77287708:G:C
77287923	chr11:77287923:A:G
77288156	chr11:77288156:G:A
77288309	chr11:77288309:G:A
77288584	chr11:77288584:C:T
77288594	chr11:77288594:C:T
77288713	chr11:77288713:T:C
77289443	chr11:77289443:T:C
77289488	chr11:77289488:G:A
77289724	chr11:77289724:C:G
77289953	chr11:77289953:G:A
77289981	chr11:77289981:A:T
77290511	chr11:77290511:C:CTGAT
77290548	chr11:77290548:A:G
77290688	chr11:77290688:C:T
77290830	chr11:77290830:T:C
77291140	chr11:77291140:T:C
77291239	chr11:77291239:G:A
77291342	chr11:77291342:A:T
77291354	chr11:77291354:C:T
77291367	chr11:77291367:G:A
77291398	chr11:77291398:T:C
77291919	chr11:77291919:C:G
77291953	chr11:77291953:C:T
77292201	chr11:77292201:G:C
77292269	chr11:77292269:G:A
77292683	chr11:77292683:A:G
77293781	chr11:77293781:C:G
77294190	chr11:77294190:C:T
77294439	chr11:77294439:A:T
77295361	chr11:77295361:G:C
77295426	chr11:77295426:A:G
77295835	chr11:77295835:A:T
77295978	chr11:77295978:G:A
77295995	chr11:77295995:T:C
77296129	chr11:77296129:T:C
77296482	chr11:77296482:G:A
77296542	chr11:77296542:G:T
77296568	chr11:77296568:G:A
77296596	chr11:77296596:C:T
77296819	chr11:77296819:G:A
77297003	chr11:77297003:A:G
77297045	chr11:77297045:C:T
77297224	chr11:77297224:T:G
77297359	chr11:77297359:C:T
77297756	chr11:77297756:C:T
77297781	chr11:77297781:TATA:T
77298293	chr11:77298293:C:A
77298341	chr11:77298341:G:A
77298621	chr11:77298621:G:A
77299104	chr11:77299104:G:GT
77299328	chr11:77299328:A:C
77299437	chr11:77299437:T:C
77299902	chr11:77299902:A:C
77300069	chr11:77300069:CTACTTT:C
77300118	chr11:77300118:TCCTGACTCATTCTGATTACCAGCTCTGC:T
77300224	chr11:77300224:A:G
77300442	chr11:77300442:G:A
77300565	chr11:77300565:CTG:C
77300605	chr11:77300605:CTT:C
77300633	chr11:77300633:C:T
77300660	chr11:77300660:C:T
77300683	chr11:77300683:C:G
77300735	chr11:77300735:T:G
77300738	chr11:77300738:A:G
77300803	chr11:77300803:C:T
77301109	chr11:77301109:G:A
77301259	chr11:77301259:G:T
77301551	chr11:77301551:C:T
77301561	chr11:77301561:G:A
77301575	chr11:77301575:G:A
77301697	chr11:77301697:G:A
77301705	chr11:77301705:G:A
77301832	chr11:77301832:G:T
77301953	chr11:77301953:A:G
77302032	chr11:77302032:G:A
77302161	chr11:77302161:C:T
77302261	chr11:77302261:A:G
77302395	chr11:77302395:G:A
77302670	chr11:77302670:A:T
77302763	chr11:77302763:C:T
77302883	chr11:77302883:G:A
77304560	chr11:77304560:T:C
77304561	chr11:77304561:C:A
77304871	chr11:77304871:T:A
77305891	chr11:77305891:T:C
77305965	chr11:77305965:G:A
77306099	chr11:77306099:G:A
77306428	chr11:77306428:C:G
77306652	chr11:77306652:A:G
77306662	chr11:77306662:G:T
77307105	chr11:77307105:G:A
77307293	chr11:77307293:A:G
77307361	chr11:77307361:C:T
77308270	chr11:77308270:A:T
77309119	chr11:77309119:A:G
77309399	chr11:77309399:A:C
77309426	chr11:77309426:G:C
77309427	chr11:77309427:T:C
77309901	chr11:77309901:C:T
77310224	chr11:77310224:A:G
77310457	chr11:77310457:C:T
77310692	chr11:77310692:C:T
77310835	chr11:77310835:C:T
77310840	chr11:77310840:G:C
77311057	chr11:77311057:C:T
77311058	chr11:77311058:G:A
77311182	chr11:77311182:G:A
77311408	chr11:77311408:G:A
77312465	chr11:77312465:A:G
77312533	chr11:77312533:C:A
77312692	chr11:77312692:G:C
77313368	chr11:77313368:T:G
77314125	chr11:77314125:A:G
77314250	chr11:77314250:G:A
77314946	chr11:77314946:G:GT
77314950	chr11:77314950:A:T
77315194	chr11:77315194:C:T
77315384	chr11:77315384:C:T
77315450	chr11:77315450:G:A
77315465	chr11:77315465:G:A
77315523	chr11:77315523:T:A
77315685	chr11:77315685:AAATT:A
77316269	chr11:77316269:A:T
77316868	chr11:77316868:C:T
77317039	chr11:77317039:T:C
77317458	chr11:77317458:G:A
77317668	chr11:77317668:G:A
77318223	chr11:77318223:C:T
77318238	chr11:77318238:A:AATATTTC
77318239	chr11:77318239:A:G
77318693	chr11:77318693:T:C
77318732	chr11:77318732:TAA:T
77319346	chr11:77319346:G:A
77319497	chr11:77319497:C:T
77319623	chr11:77319623:G:A
77319725	chr11:77319725:T:A
77319786	chr11:77319786:T:G
77319793	chr11:77319793:C:T
77320363	chr11:77320363:A:C
77321060	chr11:77321060:T:C
77321061	chr11:77321061:C:T
77321065	chr11:77321065:C:T
77321262	chr11:77321262:T:C
77321546	chr11:77321546:ATATATC:A
77322277	chr11:77322277:T:C
77322392	chr11:77322392:C:A
77322654	chr11:77322654:A:G
77322663	chr11:77322663:A:C
77322831	chr11:77322831:AAT:A
77323435	chr11:77323435:G:A
77323993	chr11:77323993:C:T
77324462	chr11:77324462:C:T
77324948	chr11:77324948:A:G
77325168	chr11:77325168:T:C
77325990	chr11:77325990:C:T
77326061	chr11:77326061:G:A
77326116	chr11:77326116:G:A
77326475	chr11:77326475:G:C
77326478	chr11:77326478:C:T
77326639	chr11:77326639:T:C
77326709	chr11:77326709:A:T
77327151	chr11:77327151:C:T
77327212	chr11:77327212:A:T
77327315	chr11:77327315:T:A
77327461	chr11:77327461:G:T
77327843	chr11:77327843:C:T
77327858	chr11:77327858:G:A
77328492	chr11:77328492:T:C
77328588	chr11:77328588:G:A
77328695	chr11:77328695:T:C
77328881	chr11:77328881:C:T
77329054	chr11:77329054:G:A
77329128	chr11:77329128:T:G
77329176	chr11:77329176:T:C
77329618	chr11:77329618:T:C
77329654	chr11:77329654:A:G
77329762	chr11:77329762:T:C
77329770	chr11:77329770:G:A
77329859	chr11:77329859:T:C
77329976	chr11:77329976:C:T
77329993	chr11:77329993:GACAA:G
77330205	chr11:77330205:C:T
77330246	chr11:77330246:G:C
77330338	chr11:77330338:G:A
77330433	chr11:77330433:A:G
77331341	chr11:77331341:T:G
77331451	chr11:77331451:A:C
77331651	chr11:77331651:T:C
77331743	chr11:77331743:A:T
77331775	chr11:77331775:TA:T
77331909	chr11:77331909:A:G
77332001	chr11:77332001:G:C
77332113	chr11:77332113:G:A
77332139	chr11:77332139:A:T
77332178	chr11:77332178:T:G
77332269	chr11:77332269:G:A
77332434	chr11:77332434:GGAAA:G
77332543	chr11:77332543:G:C
77333046	chr11:77333046:G:C
77333408	chr11:77333408:G:A
77333776	chr11:77333776:C:T
77334109	chr11:77334109:C:T
77334127	chr11:77334127:C:T
77334211	chr11:77334211:C:T
77334611	chr11:77334611:T:C
77335214	chr11:77335214:G:A
77336490	chr11:77336490:A:G
77336634	chr11:77336634:G:A
77337775	chr11:77337775:C:T
77337776	chr11:77337776:A:G
77337970	chr11:77337970:C:T
77338134	chr11:77338134:T:C
77338500	chr11:77338500:T:C
77338655	chr11:77338655:A:G
77338765	chr11:77338765:C:A
77339014	chr11:77339014:C:T
77339148	chr11:77339148:T:C
77339292	chr11:77339292:A:C
77339669	chr11:77339669:A:C
77339689	chr11:77339689:A:G
77339752	chr11:77339752:A:ATC
77339938	chr11:77339938:T:C
77340046	chr11:77340046:A:G
77340325	chr11:77340325:A:G
77340775	chr11:77340775:C:T
77341026	chr11:77341026:T:C
77341286	chr11:77341286:T:C
77341297	chr11:77341297:A:AT
77341722	chr11:77341722:A:G
77341780	chr11:77341780:G:A
77341909	chr11:77341909:T:C
77342136	chr11:77342136:C:A
77342249	chr11:77342249:A:G
77342612	chr11:77342612:G:A
77342820	chr11:77342820:G:A
77342945	chr11:77342945:T:C
77343037	chr11:77343037:T:C
77343419	chr11:77343419:A:G
77343704	chr11:77343704:G:A
77344333	chr11:77344333:C:T
77344655	chr11:77344655:C:T
77344706	chr11:77344706:T:C
77344741	chr11:77344741:T:C
77344817	chr11:77344817:A:G
77345281	chr11:77345281:A:C
77345379	chr11:77345379:T:C
77345725	chr11:77345725:A:G
77346264	chr11:77346264:G:A
77346352	chr11:77346352:T:C
77346382	chr11:77346382:C:T
77347053	chr11:77347053:A:G
77347389	chr11:77347389:G:T
77347390	chr11:77347390:T:C
77347494	chr11:77347494:C:A
77347614	chr11:77347614:G:A
77347994	chr11:77347994:G:A
77348742	chr11:77348742:C:T
77349047	chr11:77349047:C:T
77349483	chr11:77349483:A:G
77350171	chr11:77350171:C:A
77350827	chr11:77350827:TA:T
77351030	chr11:77351030:T:C
77351041	chr11:77351041:T:C
77351164	chr11:77351164:T:A
77351196	chr11:77351196:A:G
77351296	chr11:77351296:A:G
77351655	chr11:77351655:CA:C
77352041	chr11:77352041:C:T
77352387	chr11:77352387:C:T
77352398	chr11:77352398:G:A
77353292	chr11:77353292:C:T
77353313	chr11:77353313:A:G
77354645	chr11:77354645:C:T
77355176	chr11:77355176:A:T
77355494	chr11:77355494:C:T
77355502	chr11:77355502:G:T
77356506	chr11:77356506:C:T
77357109	chr11:77357109:G:C
77357838	chr11:77357838:T:G
77357891	chr11:77357891:T:TG
77357923	chr11:77357923:A:G
77357984	chr11:77357984:T:C
77358745	chr11:77358745:G:A
77358759	chr11:77358759:G:A
77358803	chr11:77358803:C:T
77359354	chr11:77359354:T:G
77359881	chr11:77359881:A:G
77359914	chr11:77359914:C:T
77360126	chr11:77360126:C:T
77360751	chr11:77360751:C:T
77360922	chr11:77360922:G:A
77361245	chr11:77361245:A:G
77361532	chr11:77361532:G:A
77361595	chr11:77361595:G:C
77362039	chr11:77362039:ATT:A
77362401	chr11:77362401:C:T
77362430	chr11:77362430:TG:T
77362766	chr11:77362766:A:AC
77362779	chr11:77362779:ATCC:A
77362844	chr11:77362844:G:A
77362946	chr11:77362946:G:C
77363059	chr11:77363059:C:T
77363854	chr11:77363854:T:A
77364431	chr11:77364431:A:G
77364514	chr11:77364514:G:T
77364541	chr11:77364541:T:C
77364621	chr11:77364621:T:A
77364975	chr11:77364975:G:C
77365024	chr11:77365024:G:A
77365332	chr11:77365332:A:G
77365343	chr11:77365343:A:T
77365400	chr11:77365400:TGA:T
77365490	chr11:77365490:A:T
77365622	chr11:77365622:C:T
77365692	chr11:77365692:C:T
77366701	chr11:77366701:G:A
77366957	chr11:77366957:A:T
77367051	chr11:77367051:C:A
77368202	chr11:77368202:C:T
77368357	chr11:77368357:T:C
77368410	chr11:77368410:T:C
77368438	chr11:77368438:T:C
77368649	chr11:77368649:T:A
77368853	chr11:77368853:C:T
77369264	chr11:77369264:AATTTTTTCTTCT:A
77369667	chr11:77369667:C:T
77369694	chr11:77369694:C:T
77369736	chr11:77369736:C:T
77370313	chr11:77370313:C:CCT
77370328	chr11:77370328:G:C
77370680	chr11:77370680:T:C
77370957	chr11:77370957:G:A
77371005	chr11:77371005:T:C
77371278	chr11:77371278:A:G
77371478	chr11:77371478:T:C
77371611	chr11:77371611:T:C
77372368	chr11:77372368:T:C
77372496	chr11:77372496:A:G
77372602	chr11:77372602:C:T
77373313	chr11:77373313:T:C
77373811	chr11:77373811:A:G
77374104	chr11:77374104:A:T
77374897	chr11:77374897:T:C
77375001	chr11:77375001:G:A
77375177	chr11:77375177:T:G
77376135	chr11:77376135:C:T
77376313	chr11:77376313:C:T
77376403	chr11:77376403:T:C
77376520	chr11:77376520:T:C
77377466	chr11:77377466:A:C
77377567	chr11:77377567:T:C
77377633	chr11:77377633:AG:A
77377695	chr11:77377695:C:T
77377884	chr11:77377884:AC:A
77378302	chr11:77378302:T:C
77378303	chr11:77378303:G:A
77378371	chr11:77378371:T:C
77378606	chr11:77378606:T:G
77378748	chr11:77378748:C:T
77378769	chr11:77378769:G:A
77378789	chr11:77378789:C:T
77378880	chr11:77378880:G:A
77379039	chr11:77379039:C:T
77379166	chr11:77379166:T:C
77379473	chr11:77379473:T:C
77379826	chr11:77379826:G:A
77379894	chr11:77379894:C:T
77380096	chr11:77380096:G:A
77380169	chr11:77380169:T:C
77380427	chr11:77380427:A:G
77380450	chr11:77380450:G:A
77380777	chr11:77380777:C:T
77380811	chr11:77380811:T:A
77381513	chr11:77381513:A:G
77381522	chr11:77381522:T:C
77382365	chr11:77382365:T:C
77382372	chr11:77382372:A:G
77382720	chr11:77382720:G:A
77382842	chr11:77382842:G:A
77382977	chr11:77382977:A:G
77383545	chr11:77383545:G:A
77384201	chr11:77384201:T:C
77384445	chr11:77384445:A:G
77384450	chr11:77384450:T:C
77384528	chr11:77384528:T:C
77384758	chr11:77384758:C:T
77384855	chr11:77384855:G:A
77384914	chr11:77384914:A:T
77385035	chr11:77385035:T:C
77385126	chr11:77385126:C:A
77385194	chr11:77385194:T:C
77385558	chr11:77385558:G:A
77385560	chr11:77385560:T:C
77386071	chr11:77386071:A:C
77386133	chr11:77386133:T:C
77386229	chr11:77386229:G:T
77386539	chr11:77386539:C:T
77386748	chr11:77386748:G:A
77386869	chr11:77386869:G:A
77387434	chr11:77387434:A:G
77387925	chr11:77387925:G:A
77387973	chr11:77387973:T:C
77388159	chr11:77388159:T:A
77388246	chr11:77388246:T:C
77388421	chr11:77388421:T:C
77388489	chr11:77388489:G:A
77388519	chr11:77388519:T:A
77388605	chr11:77388605:G:A
77388632	chr11:77388632:C:T
77388928	chr11:77388928:G:A
77389007	chr11:77389007:T:C
77389043	chr11:77389043:A:G
77389109	chr11:77389109:A:G
77389118	chr11:77389118:G:A
77390247	chr11:77390247:T:C
77390354	chr11:77390354:G:C
77390448	chr11:77390448:G:A
77390762	chr11:77390762:A:G
77390786	chr11:77390786:GC:G
77390839	chr11:77390839:T:G
77391765	chr11:77391765:T:C
77392178	chr11:77392178:TGCTTCA:T
77392791	chr11:77392791:G:A
77393378	chr11:77393378:T:C
77393647	chr11:77393647:T:C
77393731	chr11:77393731:G:A
77393949	chr11:77393949:A:G
77394141	chr11:77394141:T:C
77394303	chr11:77394303:A:G
77394869	chr11:77394869:T:C
77395655	chr11:77395655:C:T
77395823	chr11:77395823:T:G
77395920	chr11:77395920:T:C
77396093	chr11:77396093:C:G
77396133	chr11:77396133:T:C
77396141	chr11:77396141:T:A
77396557	chr11:77396557:C:T
77396783	chr11:77396783:G:A
77396945	chr11:77396945:T:A
77397001	chr11:77397001:C:T
77397091	chr11:77397091:G:A
77397863	chr11:77397863:AT:A
77398161	chr11:77398161:A:T
77398326	chr11:77398326:G:C
77398377	chr11:77398377:C:G
77398917	chr11:77398917:G:A
77399167	chr11:77399167:A:G
77399529	chr11:77399529:T:C
77399972	chr11:77399972:T:C
77400234	chr11:77400234:A:G
77400238	chr11:77400238:T:C
77400470	chr11:77400470:T:C
77400898	chr11:77400898:A:C
77400965	chr11:77400965:C:A
77400998	chr11:77400998:T:C
77401026	chr11:77401026:G:A
77401104	chr11:77401104:T:A
77401273	chr11:77401273:T:G
77401343	chr11:77401343:G:C
77401600	chr11:77401600:A:T
77402014	chr11:77402014:A:C
77402669	chr11:77402669:T:C
77403186	chr11:77403186:A:G
77403275	chr11:77403275:T:C
77403607	chr11:77403607:C:CAGAGT
77403702	chr11:77403702:C:T
77404363	chr11:77404363:G:A
77404427	chr11:77404427:C:T
77404519	chr11:77404519:G:A
77404592	chr11:77404592:T:C
77404685	chr11:77404685:C:A
77404717	chr11:77404717:G:A
77404946	chr11:77404946:T:C
77405216	chr11:77405216:T:C
77405607	chr11:77405607:A:G
77405614	chr11:77405614:C:G
77406071	chr11:77406071:C:G
77406203	chr11:77406203:T:C
77406468	chr11:77406468:T:C
77406481	chr11:77406481:G:A
77406654	chr11:77406654:G:A
77407094	chr11:77407094:T:C
77407117	chr11:77407117:C:T
77407408	chr11:77407408:T:A
77407671	chr11:77407671:G:A
77407713	chr11:77407713:A:G
77408379	chr11:77408379:A:G
77408614	chr11:77408614:G:A
77408675	chr11:77408675:G:A
77409441	chr11:77409441:T:C
77410125	chr11:77410125:T:C
77410153	chr11:77410153:A:G
77410762	chr11:77410762:G:A
77411658	chr11:77411658:G:A
77412095	chr11:77412095:C:T
77412895	chr11:77412895:C:T
77413366	chr11:77413366:T:C
77413404	chr11:77413404:G:A
77413959	chr11:77413959:C:T
77413978	chr11:77413978:T:C
77414031	chr11:77414031:T:C
77414188	chr11:77414188:T:C
77414338	chr11:77414338:G:A
77414506	chr11:77414506:T:A
77414841	chr11:77414841:G:GT
77414870	chr11:77414870:A:C
77415252	chr11:77415252:G:A
77415617	chr11:77415617:A:T
77415775	chr11:77415775:C:T
77415869	chr11:77415869:A:G
77416022	chr11:77416022:A:G
77416050	chr11:77416050:C:T
77417002	chr11:77417002:G:C
77417138	chr11:77417138:T:C
77417303	chr11:77417303:A:G
77417308	chr11:77417308:T:G
77417364	chr11:77417364:A:C
77417840	chr11:77417840:T:C
77417926	chr11:77417926:G:C
77418057	chr11:77418057:ATTC:A
77418897	chr11:77418897:C:T
77419523	chr11:77419523:T:C
77419965	chr11:77419965:A:G
77420048	chr11:77420048:A:G
77420178	chr11:77420178:G:C
77420255	chr11:77420255:C:T
77420830	chr11:77420830:T:C
77421304	chr11:77421304:C:T
77421718	chr11:77421718:A:T
77421766	chr11:77421766:A:T
77422450	chr11:77422450:G:A
77422659	chr11:77422659:G:T
77422732	chr11:77422732:C:G
77423249	chr11:77423249:T:C
77424432	chr11:77424432:C:T
77424885	chr11:77424885:G:A
77425221	chr11:77425221:T:C
77425675	chr11:77425675:A:G
77425871	chr11:77425871:A:G
77426560	chr11:77426560:C:T
77426865	chr11:77426865:G:A
77427030	chr11:77427030:C:T
77427879	chr11:77427879:C:G
77428002	chr11:77428002:A:G
77428087	chr11:77428087:C:A
77428098	chr11:77428098:A:C
77428351	chr11:77428351:C:T
77430673	chr11:77430673:T:C
77430783	chr11:77430783:C:T
77430950	chr11:77430950:T:A
77431260	chr11:77431260:A:G
77431305	chr11:77431305:T:C
77431485	chr11:77431485:T:G
77433236	chr11:77433236:T:C
77433329	chr11:77433329:A:C
77433546	chr11:77433546:G:A
77433702	chr11:77433702:A:C
77433859	chr11:77433859:A:G
77434274	chr11:77434274:C:T
77434538	chr11:77434538:C:T
77435151	chr11:77435151:C:T
77435398	chr11:77435398:T:G
77435411	chr11:77435411:C:T
77435517	chr11:77435517:G:A
77435564	chr11:77435564:G:C
77436112	chr11:77436112:A:G
77436425	chr11:77436425:A:G
77436507	chr11:77436507:C:T
77436778	chr11:77436778:A:C
77436863	chr11:77436863:A:C
77437019	chr11:77437019:T:C
77437021	chr11:77437021:C:T
77437320	chr11:77437320:T:C
77437400	chr11:77437400:T:C
77437434	chr11:77437434:G:A
77437488	chr11:77437488:C:T
77437491	chr11:77437491:C:T
77437492	chr11:77437492:A:T
77437618	chr11:77437618:C:G
77437659	chr11:77437659:G:T
77437743	chr11:77437743:TA:T
77437758	chr11:77437758:A:T
77438582	chr11:77438582:G:A
77439572	chr11:77439572:CA:C
77439838	chr11:77439838:C:A
77439857	chr11:77439857:A:G
77440176	chr11:77440176:T:C
77440241	chr11:77440241:G:A
77440645	chr11:77440645:A:C
77440827	chr11:77440827:TTCCTCCCACCTCTATCTGCCCCTCCCACCTCTACCTGC:T
77441198	chr11:77441198:C:A
77441238	chr11:77441238:G:A
77442264	chr11:77442264:T:G
77442650	chr11:77442650:CTAAGA:C
77442803	chr11:77442803:A:G
77443128	chr11:77443128:T:G
77443152	chr11:77443152:G:A
77443594	chr11:77443594:C:T
77444229	chr11:77444229:C:T
77444281	chr11:77444281:A:C
77444372	chr11:77444372:G:A
77444411	chr11:77444411:G:A
77444583	chr11:77444583:T:C
77444619	chr11:77444619:A:G
77444806	chr11:77444806:C:A
77444863	chr11:77444863:T:C
77446143	chr11:77446143:T:G
77447372	chr11:77447372:T:TG
77447562	chr11:77447562:G:A
77447814	chr11:77447814:C:A
77448074	chr11:77448074:C:T
77449236	chr11:77449236:A:G
77449946	chr11:77449946:A:G
77450144	chr11:77450144:A:T
77450287	chr11:77450287:A:G
77450359	chr11:77450359:A:G
77450375	chr11:77450375:C:T
77450672	chr11:77450672:T:C
77451134	chr11:77451134:C:A
77451163	chr11:77451163:G:C
77451492	chr11:77451492:A:T
77452290	chr11:77452290:T:C
77452455	chr11:77452455:A:G
77452747	chr11:77452747:G:A
77453183	chr11:77453183:C:T
77453222	chr11:77453222:C:T
77453223	chr11:77453223:G:A
77453296	chr11:77453296:G:C
77453309	chr11:77453309:G:A
77454161	chr11:77454161:G:A
77454188	chr11:77454188:C:A
77454294	chr11:77454294:TC:T
77454555	chr11:77454555:C:G
77454909	chr11:77454909:G:A
77455085	chr11:77455085:G:A
77455607	chr11:77455607:A:G
77455622	chr11:77455622:T:C
77455808	chr11:77455808:A:G
77455891	chr11:77455891:A:G
77455932	chr11:77455932:T:C
77456130	chr11:77456130:G:A
77456283	chr11:77456283:C:A
77456479	chr11:77456479:A:G
77456635	chr11:77456635:T:C
77456638	chr11:77456638:T:C
77456687	chr11:77456687:C:A
77456762	chr11:77456762:G:A
77456765	chr11:77456765:G:A
77456902	chr11:77456902:C:T
77457072	chr11:77457072:G:A
77457325	chr11:77457325:A:T
77457576	chr11:77457576:A:C
77457748	chr11:77457748:G:A
77458057	chr11:77458057:T:G
77458255	chr11:77458255:C:T
77458626	chr11:77458626:A:G
77458687	chr11:77458687:T:C
77458842	chr11:77458842:T:C
77459141	chr11:77459141:T:C
77459724	chr11:77459724:G:A
77459873	chr11:77459873:T:G
77459977	chr11:77459977:T:G
77460126	chr11:77460126:G:A
77460189	chr11:77460189:A:T
77460604	chr11:77460604:T:C
77460612	chr11:77460612:T:A
77460620	chr11:77460620:G:A
77460701	chr11:77460701:T:G
77460910	chr11:77460910:T:TA
77460938	chr11:77460938:G:A
77461155	chr11:77461155:A:C
77461257	chr11:77461257:T:C
77461275	chr11:77461275:T:C
77461433	chr11:77461433:C:T
77461588	chr11:77461588:T:C
77461788	chr11:77461788:T:C
77461811	chr11:77461811:A:T
77462071	chr11:77462071:A:G
77462143	chr11:77462143:G:A
77462199	chr11:77462199:C:T
77462310	chr11:77462310:A:G
77462472	chr11:77462472:A:G
77462677	chr11:77462677:C:T
77463478	chr11:77463478:G:A
77463485	chr11:77463485:C:A
77463765	chr11:77463765:G:A
77465207	chr11:77465207:A:T
77465801	chr11:77465801:T:C
77465885	chr11:77465885:A:G
77465999	chr11:77465999:G:C
77466238	chr11:77466238:A:T
77466966	chr11:77466966:A:G
77467044	chr11:77467044:T:C
77467387	chr11:77467387:C:A
77467496	chr11:77467496:C:T
77467653	chr11:77467653:G:A
77468227	chr11:77468227:T:C
77468329	chr11:77468329:T:C
77468390	chr11:77468390:G:A
77468515	chr11:77468515:T:C
77468597	chr11:77468597:C:T
77468790	chr11:77468790:T:A
77468853	chr11:77468853:C:A
77469156	chr11:77469156:C:G
77469173	chr11:77469173:C:T
77469612	chr11:77469612:CT:C
77469815	chr11:77469815:AT:A
77470787	chr11:77470787:C:A
77471254	chr11:77471254:A:C
77471486	chr11:77471486:G:A
77471623	chr11:77471623:C:T
77471673	chr11:77471673:T:C
77471678	chr11:77471678:C:A
77471754	chr11:77471754:T:C
77471892	chr11:77471892:T:C
77471897	chr11:77471897:G:A
77472592	chr11:77472592:G:A
77472616	chr11:77472616:A:G
77472622	chr11:77472622:G:A
77472703	chr11:77472703:G:A
77473214	chr11:77473214:C:T
77474881	chr11:77474881:G:A
77475093	chr11:77475093:G:A
77475234	chr11:77475234:A:T
77475278	chr11:77475278:A:C
77476129	chr11:77476129:C:T
77476515	chr11:77476515:AT:A
77476618	chr11:77476618:C:A
77477487	chr11:77477487:T:C
77477697	chr11:77477697:G:A
77478118	chr11:77478118:C:T
77478360	chr11:77478360:C:G
77478672	chr11:77478672:A:C
77479206	chr11:77479206:G:C
77479222	chr11:77479222:G:C
77479753	chr11:77479753:G:A
77480027	chr11:77480027:CAG:C
77480292	chr11:77480292:T:A
77480777	chr11:77480777:G:C
77480784	chr11:77480784:A:G
77480804	chr11:77480804:G:A
77480912	chr11:77480912:T:C
77480999	chr11:77480999:C:T
77481393	chr11:77481393:T:C
77481451	chr11:77481451:C:T
77482261	chr11:77482261:TTACTGGCGTGAGCCACCACGCCCGGCC:T
77482574	chr11:77482574:T:C
77482617	chr11:77482617:A:G
77482622	chr11:77482622:C:G
77482758	chr11:77482758:G:A
77482787	chr11:77482787:G:T
77483169	chr11:77483169:C:G
77484055	chr11:77484055:G:T
77484189	chr11:77484189:G:A
77484220	chr11:77484220:A:AC
77484437	chr11:77484437:T:C
77484466	chr11:77484466:A:G
77484926	chr11:77484926:A:G
77484950	chr11:77484950:T:C
77484957	chr11:77484957:C:CA
77484977	chr11:77484977:A:G
77485309	chr11:77485309:A:G
77485536	chr11:77485536:C:T
77485600	chr11:77485600:C:T
77485693	chr11:77485693:T:C
77486140	chr11:77486140:T:C
77486250	chr11:77486250:T:C
77486737	chr11:77486737:T:C
77486772	chr11:77486772:G:A
77486839	chr11:77486839:T:C
77487035	chr11:77487035:G:C
77487188	chr11:77487188:T:C
77488017	chr11:77488017:T:C
77488037	chr11:77488037:G:C
77488282	chr11:77488282:C:A
77488284	chr11:77488284:C:T
77488409	chr11:77488409:A:T
77488741	chr11:77488741:T:C
77488823	chr11:77488823:C:T
77489950	chr11:77489950:C:G
77490844	chr11:77490844:C:T
77491461	chr11:77491461:C:T
77491728	chr11:77491728:A:G
77491812	chr11:77491812:A:T
77492031	chr11:77492031:G:A
77492089	chr11:77492089:T:C
77492360	chr11:77492360:A:AC
77492361	chr11:77492361:A:C
77492733	chr11:77492733:G:A
77492989	chr11:77492989:C:T
77493321	chr11:77493321:G:T
77493821	chr11:77493821:G:A
77494196	chr11:77494196:C:T
77494844	chr11:77494844:A:AC
77494890	chr11:77494890:G:A
77495034	chr11:77495034:C:T
77495201	chr11:77495201:CAGTGG:C
77495357	chr11:77495357:C:T
77495812	chr11:77495812:A:G
77495898	chr11:77495898:AAGG:A
77495930	chr11:77495930:C:G
77496081	chr11:77496081:C:A
77496114	chr11:77496114:G:A
77496256	chr11:77496256:A:C
77496266	chr11:77496266:C:T
77496414	chr11:77496414:A:C
77496593	chr11:77496593:A:G
77496836	chr11:77496836:G:A
77497198	chr11:77497198:C:T
77497327	chr11:77497327:C:A
77497448	chr11:77497448:T:C
77497794	chr11:77497794:T:C
77498844	chr11:77498844:G:T
77499108	chr11:77499108:T:C
77499212	chr11:77499212:G:A
77499288	chr11:77499288:C:T
77499302	chr11:77499302:A:G
77500091	chr11:77500091:A:T
77500108	chr11:77500108:C:G
77500234	chr11:77500234:C:T
77501960	chr11:77501960:G:A
77502398	chr11:77502398:T:G
77503217	chr11:77503217:T:C
77503926	chr11:77503926:C:T
77504032	chr11:77504032:T:C
77504167	chr11:77504167:A:C
77504240	chr11:77504240:A:G
77504544	chr11:77504544:C:T
77504630	chr11:77504630:A:G
77505589	chr11:77505589:G:A
77505855	chr11:77505855:G:A
77505861	chr11:77505861:T:G
77506098	chr11:77506098:T:C
77506755	chr11:77506755:C:T
77506895	chr11:77506895:ATGAGAAAGAC:A
77506930	chr11:77506930:C:T
77507423	chr11:77507423:G:A
77507658	chr11:77507658:A:G
77507905	chr11:77507905:T:C
77508078	chr11:77508078:T:C
77508174	chr11:77508174:G:A
77508690	chr11:77508690:C:T
77508771	chr11:77508771:C:T
77509182	chr11:77509182:C:T
77509363	chr11:77509363:A:G
77509455	chr11:77509455:C:A
77510150	chr11:77510150:A:G
77510316	chr11:77510316:T:C
77510565	chr11:77510565:T:C
77510863	chr11:77510863:T:C
77511017	chr11:77511017:G:A
77511646	chr11:77511646:G:C
77512122	chr11:77512122:G:A
77512124	chr11:77512124:G:A
77512370	chr11:77512370:T:C
77512376	chr11:77512376:G:A
77512380	chr11:77512380:C:CT
77512981	chr11:77512981:C:A
77512997	chr11:77512997:G:A
77513366	chr11:77513366:A:C
77513473	chr11:77513473:A:C
77513927	chr11:77513927:G:A
77514390	chr11:77514390:G:A
77514455	chr11:77514455:A:T
77515797	chr11:77515797:A:G
77516969	chr11:77516969:G:A
77517648	chr11:77517648:G:A
77517827	chr11:77517827:C:T
77518161	chr11:77518161:T:C
77518805	chr11:77518805:G:T
77519314	chr11:77519314:T:C
77519550	chr11:77519550:C:T
77519633	chr11:77519633:T:C
77519803	chr11:77519803:T:C
77519840	chr11:77519840:C:T
77520138	chr11:77520138:C:T
77520867	chr11:77520867:C:T
77520973	chr11:77520973:G:A
77521085	chr11:77521085:G:A
77521220	chr11:77521220:T:C
77521385	chr11:77521385:C:T
77521562	chr11:77521562:T:A
77522004	chr11:77522004:T:C
77522437	chr11:77522437:T:C
77522966	chr11:77522966:A:G
77523173	chr11:77523173:C:T
77523545	chr11:77523545:G:A
77523646	chr11:77523646:C:T
77523994	chr11:77523994:T:G
77524105	chr11:77524105:G:A
77524171	chr11:77524171:T:C
77524234	chr11:77524234:A:G
77524299	chr11:77524299:T:C
77525847	chr11:77525847:C:A
77526196	chr11:77526196:G:A
77526641	chr11:77526641:G:C
77526693	chr11:77526693:G:A
77527171	chr11:77527171:C:T
77527990	chr11:77527990:C:T
77528289	chr11:77528289:C:T
77528359	chr11:77528359:T:C
77528464	chr11:77528464:A:G
77529060	chr11:77529060:T:G
77529107	chr11:77529107:C:T
77529579	chr11:77529579:A:T
77530157	chr11:77530157:ACCCATTAAGCAATTACTCCCCTTTCCCCTCTCCCCTCAGCTCCTGATAAC:A
77530660	chr11:77530660:T:A
77530826	chr11:77530826:T:C
77530930	chr11:77530930:C:T
77531279	chr11:77531279:T:C
77531610	chr11:77531610:C:T
77531914	chr11:77531914:G:T
77532402	chr11:77532402:TAATA:T
77532618	chr11:77532618:C:T
77532745	chr11:77532745:G:A
77532900	chr11:77532900:A:C
77532967	chr11:77532967:T:TG
77533271	chr11:77533271:T:C
77533431	chr11:77533431:T:A
77534452	chr11:77534452:A:C
77534683	chr11:77534683:A:G
77534720	chr11:77534720:C:T
77534902	chr11:77534902:C:T
77535217	chr11:77535217:C:T
77535381	chr11:77535381:T:C
77535504	chr11:77535504:A:G
77535657	chr11:77535657:T:C
77536215	chr11:77536215:A:G
77536470	chr11:77536470:G:A
77536487	chr11:77536487:C:G
77536618	chr11:77536618:T:C
77537018	chr11:77537018:G:T
77537247	chr11:77537247:C:T
77537789	chr11:77537789:C:T
77537866	chr11:77537866:T:C
77538597	chr11:77538597:T:C
77538738	chr11:77538738:G:A
77539499	chr11:77539499:A:C
77539867	chr11:77539867:G:A
77541260	chr11:77541260:A:T
77541787	chr11:77541787:G:C
77542063	chr11:77542063:G:C
77542373	chr11:77542373:A:G
77543221	chr11:77543221:C:T
77543320	chr11:77543320:T:A
77543322	chr11:77543322:G:A
77544267	chr11:77544267:A:G
77544277	chr11:77544277:C:T
77544503	chr11:77544503:A:G
77545172	chr11:77545172:A:G
77545847	chr11:77545847:T:C
77546493	chr11:77546493:A:G
77546683	chr11:77546683:G:A
77546759	chr11:77546759:C:T
77547555	chr11:77547555:G:T
77547991	chr11:77547991:C:T
77548203	chr11:77548203:G:T
77548390	chr11:77548390:T:C
77548529	chr11:77548529:C:T
77549697	chr11:77549697:G:A
77550006	chr11:77550006:C:T
77550209	chr11:77550209:C:G
77550471	chr11:77550471:C:G
77550539	chr11:77550539:C:A
77551077	chr11:77551077:T:C
77551356	chr11:77551356:T:C
77551533	chr11:77551533:C:T
77551614	chr11:77551614:A:G
77552158	chr11:77552158:A:G
77552948	chr11:77552948:G:T
77553552	chr11:77553552:G:T
77553779	chr11:77553779:C:T
77553797	chr11:77553797:C:T
77553899	chr11:77553899:C:T
77554436	chr11:77554436:T:C
77554462	chr11:77554462:G:A
77554795	chr11:77554795:T:C
77554887	chr11:77554887:C:T
77555189	chr11:77555189:A:G
77555618	chr11:77555618:T:G
77555700	chr11:77555700:G:A
77556379	chr11:77556379:G:A
77556566	chr11:77556566:A:G
77556939	chr11:77556939:T:C
77557415	chr11:77557415:G:A
77557650	chr11:77557650:C:T
77557811	chr11:77557811:C:T
77558003	chr11:77558003:T:C
77558035	chr11:77558035:C:T
77559053	chr11:77559053:G:A
77559355	chr11:77559355:G:A
77559978	chr11:77559978:G:A
77561118	chr11:77561118:C:T
77561795	chr11:77561795:C:T
77562050	chr11:77562050:G:T
77563210	chr11:77563210:T:C
77563743	chr11:77563743:A:T
77563810	chr11:77563810:C:A
77563954	chr11:77563954:C:T
77564012	chr11:77564012:T:C
77564038	chr11:77564038:T:C
77564292	chr11:77564292:C:T
77564673	chr11:77564673:A:G
77566342	chr11:77566342:A:T
77566529	chr11:77566529:G:A
77567579	chr11:77567579:C:T
77568182	chr11:77568182:A:C
77568463	chr11:77568463:C:A
77569045	chr11:77569045:G:C
77569182	chr11:77569182:GC:G
77569436	chr11:77569436:G:A
77569504	chr11:77569504:G:A
77570530	chr11:77570530:C:G
77570544	chr11:77570544:T:G
77570762	chr11:77570762:G:C
77570980	chr11:77570980:G:A
77571106	chr11:77571106:C:T
77571162	chr11:77571162:T:C
77571394	chr11:77571394:T:A
77571465	chr11:77571465:A:G
77571471	chr11:77571471:G:A
77571565	chr11:77571565:G:A
77571697	chr11:77571697:G:A
77571721	chr11:77571721:T:C
77572003	chr11:77572003:T:C
77572210	chr11:77572210:A:G
77572349	chr11:77572349:A:T
77572350	chr11:77572350:C:T
77572516	chr11:77572516:A:T
77572561	chr11:77572561:A:G
77572627	chr11:77572627:T:C
77572837	chr11:77572837:C:T
77572916	chr11:77572916:G:A
77573426	chr11:77573426:AAGTTACATACAGCC:A
77573841	chr11:77573841:G:A
77573903	chr11:77573903:G:A
77573993	chr11:77573993:A:G
77574285	chr11:77574285:G:T
77574319	chr11:77574319:G:A
77574366	chr11:77574366:G:T
77574580	chr11:77574580:AGGACCTCTTCTGTCCTTACTAG:A
77574605	chr11:77574605:ATG:A
77574609	chr11:77574609:ATATACTGT:A
77574992	chr11:77574992:A:T
77576017	chr11:77576017:C:T
77576215	chr11:77576215:C:T
77576268	chr11:77576268:G:C
77576415	chr11:77576415:T:C
77577064	chr11:77577064:T:A
77577450	chr11:77577450:A:G
77577566	chr11:77577566:T:A
77577801	chr11:77577801:G:A
77577868	chr11:77577868:C:T
77577990	chr11:77577990:G:A
77578045	chr11:77578045:C:T
77578633	chr11:77578633:G:A
77579394	chr11:77579394:G:A
77579488	chr11:77579488:A:G
77579913	chr11:77579913:G:A
77580000	chr11:77580000:T:C
77580019	chr11:77580019:G:A
77580412	chr11:77580412:T:C
77580658	chr11:77580658:C:T
77581046	chr11:77581046:C:T
77581539	chr11:77581539:G:T
77581605	chr11:77581605:C:T
77581662	chr11:77581662:A:T
77581804	chr11:77581804:A:T
77581812	chr11:77581812:A:G
77581930	chr11:77581930:C:T
77581962	chr11:77581962:G:A
77582872	chr11:77582872:T:G
77583640	chr11:77583640:T:C
77583670	chr11:77583670:A:G
77584247	chr11:77584247:CTTCT:C
77584422	chr11:77584422:G:A
77584534	chr11:77584534:G:C
77584560	chr11:77584560:C:T
77584705	chr11:77584705:C:T
77584970	chr11:77584970:C:T
77585010	chr11:77585010:C:T
77585051	chr11:77585051:T:C
77585091	chr11:77585091:C:A
77585274	chr11:77585274:C:T
77585597	chr11:77585597:T:A
77586171	chr11:77586171:T:A
77586239	chr11:77586239:A:C
77586517	chr11:77586517:G:T
77586520	chr11:77586520:G:A
77586693	chr11:77586693:C:T
77586924	chr11:77586924:G:A
77587247	chr11:77587247:G:C
77587770	chr11:77587770:C:T
77587893	chr11:77587893:T:A
77587955	chr11:77587955:A:G
77587962	chr11:77587962:C:T
77588406	chr11:77588406:G:A
77588499	chr11:77588499:G:A
77588582	chr11:77588582:C:T
77588625	chr11:77588625:A:T
77588769	chr11:77588769:TTTG:T
77589003	chr11:77589003:C:T
77589067	chr11:77589067:T:C
77589483	chr11:77589483:C:A
77589500	chr11:77589500:A:G
77589664	chr11:77589664:G:C
77589705	chr11:77589705:A:T
77590208	chr11:77590208:C:T
77590296	chr11:77590296:G:A
77590644	chr11:77590644:C:T
77590690	chr11:77590690:T:G
77590819	chr11:77590819:A:G
77590966	chr11:77590966:C:T
77591333	chr11:77591333:G:C
77591478	chr11:77591478:G:C
77591641	chr11:77591641:G:A
77591698	chr11:77591698:C:T
77591912	chr11:77591912:C:T
77592331	chr11:77592331:G:C
77592414	chr11:77592414:AAG:A
77592521	chr11:77592521:T:A
77592839	chr11:77592839:CTG:C
77593232	chr11:77593232:CTTTG:C
77593363	chr11:77593363:C:T
77593437	chr11:77593437:T:C
77593569	chr11:77593569:A:G
77593827	chr11:77593827:G:A
77595209	chr11:77595209:C:T
77595659	chr11:77595659:C:T
77596230	chr11:77596230:C:T
77596313	chr11:77596313:C:T
77596427	chr11:77596427:C:T
77596615	chr11:77596615:C:T
77596701	chr11:77596701:A:T
77597238	chr11:77597238:A:G
77597287	chr11:77597287:A:AT
77597288	chr11:77597288:C:T
77597289	chr11:77597289:A:AGT
77598197	chr11:77598197:G:T
77598488	chr11:77598488:T:C
77598613	chr11:77598613:C:G
77598761	chr11:77598761:C:G
77599818	chr11:77599818:T:C
77600021	chr11:77600021:G:A
77600109	chr11:77600109:G:A
77600400	chr11:77600400:C:T
77600884	chr11:77600884:C:T
77601745	chr11:77601745:G:A
77601827	chr11:77601827:C:T
77601997	chr11:77601997:T:TTCTA
77602245	chr11:77602245:A:G
77602385	chr11:77602385:A:G
77602538	chr11:77602538:G:A
77602563	chr11:77602563:A:G
77602742	chr11:77602742:C:A
77603019	chr11:77603019:A:G
77603088	chr11:77603088:A:G
77603458	chr11:77603458:A:G
77604116	chr11:77604116:T:C
77604169	chr11:77604169:C:T
77604316	chr11:77604316:A:G
77604919	chr11:77604919:C:T
77604946	chr11:77604946:T:C
77604979	chr11:77604979:G:A
77605298	chr11:77605298:A:T
77605332	chr11:77605332:A:G
77605517	chr11:77605517:G:A
77605676	chr11:77605676:C:A
77606109	chr11:77606109:A:C
77606521	chr11:77606521:C:T
77606691	chr11:77606691:G:A
77606841	chr11:77606841:C:T
77607234	chr11:77607234:C:A
77607353	chr11:77607353:CA:C
77607427	chr11:77607427:G:C
77607603	chr11:77607603:A:G
77609164	chr11:77609164:T:C
77610229	chr11:77610229:T:C
77610267	chr11:77610267:T:C
77610934	chr11:77610934:A:G
77611377	chr11:77611377:G:A
77611760	chr11:77611760:G:A
77612081	chr11:77612081:G:A
77612091	chr11:77612091:A:C
77612201	chr11:77612201:A:C
77612394	chr11:77612394:C:T
77612415	chr11:77612415:A:G
77612598	chr11:77612598:C:T
77612641	chr11:77612641:C:T
77612669	chr11:77612669:A:G
77612812	chr11:77612812:G:T
77613351	chr11:77613351:G:A
77613409	chr11:77613409:C:A
77614069	chr11:77614069:A:T
77614539	chr11:77614539:T:G
77614638	chr11:77614638:C:T
77614765	chr11:77614765:C:T
77614793	chr11:77614793:A:G
77615098	chr11:77615098:G:A
77615744	chr11:77615744:C:T
77617498	chr11:77617498:G:A
77617649	chr11:77617649:G:A
77617695	chr11:77617695:G:A
77617786	chr11:77617786:C:T
77618579	chr11:77618579:A:C
77619284	chr11:77619284:T:C
77619396	chr11:77619396:TA:T
77619702	chr11:77619702:A:C
77620249	chr11:77620249:G:A
77620372	chr11:77620372:C:T
77620620	chr11:77620620:A:G
77620643	chr11:77620643:A:C
77620705	chr11:77620705:A:G
77621034	chr11:77621034:C:T
77621507	chr11:77621507:G:A
77622380	chr11:77622380:GC:G
77622639	chr11:77622639:G:A
77622878	chr11:77622878:G:A
77623038	chr11:77623038:C:A
77623079	chr11:77623079:G:A
77623094	chr11:77623094:G:A
77623487	chr11:77623487:G:A
77623707	chr11:77623707:C:T
77623819	chr11:77623819:A:G
77623894	chr11:77623894:G:A
77624022	chr11:77624022:G:A
77624175	chr11:77624175:G:C
77624238	chr11:77624238:C:A
77624291	chr11:77624291:A:G
77624729	chr11:77624729:G:A
77624937	chr11:77624937:C:A
77625018	chr11:77625018:A:T
77625120	chr11:77625120:AC:A
77625676	chr11:77625676:G:A
77625964	chr11:77625964:A:C
77626076	chr11:77626076:A:G
77626416	chr11:77626416:G:A
77626500	chr11:77626500:G:A
77626931	chr11:77626931:G:A
77627105	chr11:77627105:A:C
77627143	chr11:77627143:G:C
77627159	chr11:77627159:C:T
77627266	chr11:77627266:T:C
77628104	chr11:77628104:T:G
77628122	chr11:77628122:C:T
77628622	chr11:77628622:A:G
77629078	chr11:77629078:C:T
77629291	chr11:77629291:C:G
77630261	chr11:77630261:G:A
77631052	chr11:77631052:C:A
77631175	chr11:77631175:C:T
77631199	chr11:77631199:G:T
77631360	chr11:77631360:C:T
77631625	chr11:77631625:T:C
77631680	chr11:77631680:T:C
77631894	chr11:77631894:C:T
77632618	chr11:77632618:AT:A
77632837	chr11:77632837:G:A
77633115	chr11:77633115:C:T
77633239	chr11:77633239:C:T
77633301	chr11:77633301:G:C
77633735	chr11:77633735:A:G
77633827	chr11:77633827:G:A
77635465	chr11:77635465:C:T
77635472	chr11:77635472:C:T
77635512	chr11:77635512:C:T
77635802	chr11:77635802:C:G
77635840	chr11:77635840:C:T
77635916	chr11:77635916:T:C
77636079	chr11:77636079:T:A
77636368	chr11:77636368:C:T
77636680	chr11:77636680:T:A
77636851	chr11:77636851:C:T
77637021	chr11:77637021:A:C
77637057	chr11:77637057:AG:A
77637734	chr11:77637734:A:T
77637906	chr11:77637906:T:C
77637973	chr11:77637973:G:C
77638136	chr11:77638136:T:C
77638139	chr11:77638139:G:C
77639024	chr11:77639024:C:T
77639182	chr11:77639182:C:T
77639292	chr11:77639292:A:G
77639357	chr11:77639357:AC:A
77639436	chr11:77639436:A:T
77639464	chr11:77639464:T:C
77639553	chr11:77639553:C:T
77639594	chr11:77639594:C:T
77639659	chr11:77639659:G:C
77639914	chr11:77639914:G:A
77640222	chr11:77640222:C:T
77640332	chr11:77640332:A:G
77640750	chr11:77640750:T:A
77641144	chr11:77641144:G:A
77641211	chr11:77641211:T:C
77641721	chr11:77641721:A:G
77642881	chr11:77642881:T:C
77642962	chr11:77642962:T:C
77643023	chr11:77643023:C:T
77643092	chr11:77643092:G:A
77643472	chr11:77643472:A:G
77643707	chr11:77643707:G:A
77643803	chr11:77643803:G:A
77644054	chr11:77644054:T:C
77644925	chr11:77644925:T:G
77645074	chr11:77645074:A:G
77645099	chr11:77645099:T:G
77645857	chr11:77645857:G:T
77646117	chr11:77646117:T:G
77646191	chr11:77646191:TG:T
77646192	chr11:77646192:G:T
77646199	chr11:77646199:T:G
77646622	chr11:77646622:C:T
77646933	chr11:77646933:C:G
77647574	chr11:77647574:C:A
77647822	chr11:77647822:A:G
77648052	chr11:77648052:C:T
77648508	chr11:77648508:ATT:A
77648865	chr11:77648865:C:T
77649097	chr11:77649097:CT:C
77649123	chr11:77649123:C:T
77649345	chr11:77649345:A:G
77649451	chr11:77649451:A:T
77649706	chr11:77649706:G:T
77649980	chr11:77649980:A:C
77650038	chr11:77650038:AG:A
77650965	chr11:77650965:C:T
77651031	chr11:77651031:A:C
77651136	chr11:77651136:G:A
77651869	chr11:77651869:C:G
77651922	chr11:77651922:A:G
77651981	chr11:77651981:C:T
77652070	chr11:77652070:T:C
77653526	chr11:77653526:T:A
77653897	chr11:77653897:A:G
77653951	chr11:77653951:C:T
77654578	chr11:77654578:T:C
77655168	chr11:77655168:T:C
77656053	chr11:77656053:T:C
77656104	chr11:77656104:C:T
77656223	chr11:77656223:T:A
77656497	chr11:77656497:C:T
77656734	chr11:77656734:A:G
77656973	chr11:77656973:A:G
77657826	chr11:77657826:T:C
77657896	chr11:77657896:C:T
77658250	chr11:77658250:G:C
77658362	chr11:77658362:AACAG:A
77658689	chr11:77658689:T:C
77658967	chr11:77658967:C:T
77659166	chr11:77659166:C:A
77659713	chr11:77659713:T:C
77659852	chr11:77659852:C:T
77660800	chr11:77660800:AC:A
77661120	chr11:77661120:A:C
77661376	chr11:77661376:GC:G
77662205	chr11:77662205:T:C
77662369	chr11:77662369:T:G
77662426	chr11:77662426:C:A
77662543	chr11:77662543:A:G
77662584	chr11:77662584:T:TA
77662864	chr11:77662864:T:C
77662888	chr11:77662888:G:A
77663385	chr11:77663385:T:A
77664738	chr11:77664738:T:C
77665163	chr11:77665163:G:T
77665202	chr11:77665202:C:T
77665733	chr11:77665733:A:G
77667343	chr11:77667343:T:C
77667518	chr11:77667518:T:C
77667760	chr11:77667760:A:G
77667849	chr11:77667849:G:A
77668054	chr11:77668054:A:G
77668255	chr11:77668255:G:A
77668311	chr11:77668311:T:C
77668543	chr11:77668543:T:G
77668595	chr11:77668595:A:G
77669189	chr11:77669189:C:T
77669370	chr11:77669370:T:A
77669448	chr11:77669448:T:C
77669820	chr11:77669820:A:G
77669989	chr11:77669989:T:C
77670092	chr11:77670092:C:T
77670427	chr11:77670427:G:A
77670706	chr11:77670706:T:C
77670913	chr11:77670913:C:T
77673392	chr11:77673392:C:T
77674789	chr11:77674789:C:T
77674895	chr11:77674895:A:G
77674923	chr11:77674923:C:T
77675618	chr11:77675618:C:T
77678724	chr11:77678724:T:C
77679089	chr11:77679089:C:CA
77679613	chr11:77679613:A:C
77680121	chr11:77680121:G:A
77680162	chr11:77680162:A:G
77681011	chr11:77681011:A:C
77682354	chr11:77682354:T:G
77682495	chr11:77682495:G:A
77682873	chr11:77682873:AGCATGT:A
77682948	chr11:77682948:G:C
77683026	chr11:77683026:C:T
77683555	chr11:77683555:G:A
77684207	chr11:77684207:T:A
77684324	chr11:77684324:A:G
77684736	chr11:77684736:C:G
77684790	chr11:77684790:C:T
77684822	chr11:77684822:T:C
77685676	chr11:77685676:A:G
77686014	chr11:77686014:A:G
77686068	chr11:77686068:A:G
77686506	chr11:77686506:A:G
77686683	chr11:77686683:G:GA
77686687	chr11:77686687:A:C
77686688	chr11:77686688:A:T
77687022	chr11:77687022:A:G
77687169	chr11:77687169:G:A
77687523	chr11:77687523:T:C
77687631	chr11:77687631:T:C
77687870	chr11:77687870:C:T
77688292	chr11:77688292:T:C
77688429	chr11:77688429:T:C
77688557	chr11:77688557:G:T
77689252	chr11:77689252:A:T
77689584	chr11:77689584:A:G
77689744	chr11:77689744:AG:A
77690182	chr11:77690182:A:T
77691374	chr11:77691374:T:C
77691448	chr11:77691448:A:G
77691588	chr11:77691588:GA:G
77691644	chr11:77691644:T:A
77691689	chr11:77691689:C:A
77692686	chr11:77692686:T:G
77692745	chr11:77692745:T:C
77693229	chr11:77693229:C:G
77693352	chr11:77693352:C:G
77694096	chr11:77694096:A:T
77694147	chr11:77694147:G:T
77694522	chr11:77694522:T:C
77695294	chr11:77695294:C:T
77696489	chr11:77696489:A:G
77696607	chr11:77696607:A:T
77696969	chr11:77696969:G:A
77697234	chr11:77697234:G:A
77697381	chr11:77697381:T:C
77697832	chr11:77697832:C:T
77698073	chr11:77698073:T:G
77698201	chr11:77698201:G:A
77698362	chr11:77698362:C:T
77698523	chr11:77698523:T:C
77699003	chr11:77699003:C:T
77699471	chr11:77699471:A:T
77699633	chr11:77699633:C:T
77700136	chr11:77700136:A:G
77701601	chr11:77701601:G:A
77703337	chr11:77703337:T:C
77703809	chr11:77703809:A:AAT
77704187	chr11:77704187:G:A
77704497	chr11:77704497:G:A
77704520	chr11:77704520:G:A
77704529	chr11:77704529:T:C
77705471	chr11:77705471:T:C
77706551	chr11:77706551:A:G
77706663	chr11:77706663:T:A
77706864	chr11:77706864:T:C
77707657	chr11:77707657:C:T
77707835	chr11:77707835:C:T
77708190	chr11:77708190:T:C
77708774	chr11:77708774:T:C
77708943	chr11:77708943:T:C
77708971	chr11:77708971:C:A
77709269	chr11:77709269:C:T
77709471	chr11:77709471:GAA:G
77709867	chr11:77709867:G:C
77710030	chr11:77710030:T:C
77710196	chr11:77710196:G:A
77710435	chr11:77710435:C:T
77711290	chr11:77711290:C:T
77711483	chr11:77711483:AT:A
77711485	chr11:77711485:G:A
77711590	chr11:77711590:C:T
77711939	chr11:77711939:C:T
77712002	chr11:77712002:AGATT:A
77714114	chr11:77714114:A:T
77714710	chr11:77714710:C:T
77714711	chr11:77714711:G:A
77715050	chr11:77715050:G:A
77715206	chr11:77715206:T:C
77715400	chr11:77715400:T:C
77715457	chr11:77715457:TA:T
77715499	chr11:77715499:G:C
77715670	chr11:77715670:A:G
77717888	chr11:77717888:C:T
77718702	chr11:77718702:A:G
77718908	chr11:77718908:A:G
77719147	chr11:77719147:T:C
77719405	chr11:77719405:A:G
77719555	chr11:77719555:A:C
77719607	chr11:77719607:C:T
77720089	chr11:77720089:C:T
77720184	chr11:77720184:G:A
77720289	chr11:77720289:G:A
77720822	chr11:77720822:T:C
77721459	chr11:77721459:G:A
77721932	chr11:77721932:G:A
77722899	chr11:77722899:C:G
77723080	chr11:77723080:C:T
77723216	chr11:77723216:T:C
77723668	chr11:77723668:G:A
77724633	chr11:77724633:T:C
77724786	chr11:77724786:G:A
77724890	chr11:77724890:G:C
77724931	chr11:77724931:C:A
77725435	chr11:77725435:C:T
77725472	chr11:77725472:T:C
77727476	chr11:77727476:T:TTTG
77727867	chr11:77727867:T:C
77728049	chr11:77728049:T:C
77728450	chr11:77728450:A:G
77728464	chr11:77728464:C:T
77729027	chr11:77729027:G:T
77729061	chr11:77729061:A:G
77729607	chr11:77729607:T:G
77730039	chr11:77730039:A:C
77730073	chr11:77730073:A:G
77730257	chr11:77730257:T:C
77730337	chr11:77730337:C:T
77730546	chr11:77730546:C:T
77730676	chr11:77730676:G:A
77730758	chr11:77730758:G:A
77730801	chr11:77730801:T:C
77730928	chr11:77730928:A:G
77732048	chr11:77732048:G:A
77732224	chr11:77732224:T:C
77732582	chr11:77732582:G:A
77732641	chr11:77732641:G:A
77732661	chr11:77732661:A:G
77733434	chr11:77733434:T:TTC
77733447	chr11:77733447:C:T
77735006	chr11:77735006:T:C
77735072	chr11:77735072:C:T
77735315	chr11:77735315:C:T
77735943	chr11:77735943:T:C
77736009	chr11:77736009:T:G
77736023	chr11:77736023:C:T
77736434	chr11:77736434:C:T
77736693	chr11:77736693:T:C
77737166	chr11:77737166:C:G
77737373	chr11:77737373:G:A
77737571	chr11:77737571:T:C
77738280	chr11:77738280:G:C
77738359	chr11:77738359:A:G
77738733	chr11:77738733:A:T
77739330	chr11:77739330:T:C
77739403	chr11:77739403:T:TA
77741323	chr11:77741323:G:A
77741745	chr11:77741745:T:C
77742067	chr11:77742067:C:G
77742322	chr11:77742322:C:T
77742341	chr11:77742341:G:A
77743031	chr11:77743031:C:T
77743212	chr11:77743212:A:G
77743237	chr11:77743237:T:C
77743312	chr11:77743312:G:C
77744121	chr11:77744121:C:T
77744384	chr11:77744384:G:A
77744385	chr11:77744385:C:T
77744497	chr11:77744497:A:G
77744538	chr11:77744538:A:G
77744859	chr11:77744859:A:G
77745000	chr11:77745000:T:C
77745056	chr11:77745056:A:AT
77745328	chr11:77745328:C:T
77745741	chr11:77745741:T:C
77745861	chr11:77745861:A:G
77745875	chr11:77745875:T:G
77746007	chr11:77746007:A:G
77746463	chr11:77746463:A:G
77746571	chr11:77746571:C:T
77746712	chr11:77746712:A:G
77746780	chr11:77746780:C:T
77747754	chr11:77747754:T:C
77747862	chr11:77747862:G:T
77748370	chr11:77748370:G:A
77748590	chr11:77748590:C:T
77749277	chr11:77749277:T:C
77750892	chr11:77750892:G:A
77751277	chr11:77751277:A:G
77751693	chr11:77751693:A:G
77751747	chr11:77751747:C:T
77752183	chr11:77752183:C:T
77752332	chr11:77752332:G:A
77752541	chr11:77752541:A:T
77752633	chr11:77752633:G:A
77752946	chr11:77752946:T:C
77753325	chr11:77753325:C:T
77753485	chr11:77753485:G:A
77753526	chr11:77753526:GACGGTTTTA:G
77753686	chr11:77753686:G:C
77753721	chr11:77753721:G:A
77753789	chr11:77753789:A:G
77753891	chr11:77753891:C:T
77754253	chr11:77754253:C:T
77754451	chr11:77754451:A:G
77754949	chr11:77754949:C:A
77755289	chr11:77755289:G:A
77755611	chr11:77755611:G:C
77755657	chr11:77755657:G:A
77755740	chr11:77755740:T:C
77755821	chr11:77755821:G:A
77756362	chr11:77756362:A:G
77757021	chr11:77757021:C:T
77757043	chr11:77757043:C:A
77758621	chr11:77758621:A:T
77758858	chr11:77758858:AC:A
77759553	chr11:77759553:G:A
77759906	chr11:77759906:T:C
77759997	chr11:77759997:C:T
77760102	chr11:77760102:C:T
77760167	chr11:77760167:G:A
77760781	chr11:77760781:G:T
77760856	chr11:77760856:A:G
77761093	chr11:77761093:C:T
77761130	chr11:77761130:G:A
77761504	chr11:77761504:C:CT
77761574	chr11:77761574:T:C
77762164	chr11:77762164:T:C
77762278	chr11:77762278:A:T
77762338	chr11:77762338:C:T
77762364	chr11:77762364:T:C
77762552	chr11:77762552:G:A
77763464	chr11:77763464:G:C
77764122	chr11:77764122:G:C
77764461	chr11:77764461:C:T
77765028	chr11:77765028:C:T
77765991	chr11:77765991:G:A
77766467	chr11:77766467:CTACT:C
77766783	chr11:77766783:T:C
77766825	chr11:77766825:GTTT:G
77766911	chr11:77766911:A:G
77767063	chr11:77767063:G:A
77767163	chr11:77767163:T:C
77767673	chr11:77767673:T:C
77767734	chr11:77767734:C:T
77767775	chr11:77767775:T:C
77767966	chr11:77767966:A:AGAT
77768020	chr11:77768020:T:C
77768219	chr11:77768219:G:A
77768248	chr11:77768248:T:C
77768991	chr11:77768991:A:G
77768997	chr11:77768997:T:C
77770225	chr11:77770225:G:A
77771728	chr11:77771728:A:G
77771876	chr11:77771876:T:C
77772417	chr11:77772417:G:A
77773689	chr11:77773689:T:C
77773701	chr11:77773701:C:T
77773868	chr11:77773868:C:T
77774155	chr11:77774155:T:C
77774395	chr11:77774395:G:A
77775204	chr11:77775204:C:T
77775324	chr11:77775324:A:T
77775940	chr11:77775940:T:C
77776229	chr11:77776229:CA:C
77776559	chr11:77776559:T:C
77777029	chr11:77777029:G:A
77777056	chr11:77777056:A:T
77777384	chr11:77777384:G:A
77777779	chr11:77777779:G:A
77777957	chr11:77777957:TA:T
77778679	chr11:77778679:C:T
77778805	chr11:77778805:C:A
77779804	chr11:77779804:T:C
77779912	chr11:77779912:G:A
77780548	chr11:77780548:G:A
77780757	chr11:77780757:A:G
77781548	chr11:77781548:A:G
77781789	chr11:77781789:T:G
77781895	chr11:77781895:C:G
77782257	chr11:77782257:G:A
77782307	chr11:77782307:G:T
77782958	chr11:77782958:T:C
77783091	chr11:77783091:T:C
77783617	chr11:77783617:G:A
77783708	chr11:77783708:G:A
77783863	chr11:77783863:G:A
77784110	chr11:77784110:C:A
77784571	chr11:77784571:A:G
77784599	chr11:77784599:C:T
77784677	chr11:77784677:G:GC
77784680	chr11:77784680:G:A
77784978	chr11:77784978:C:T
77785126	chr11:77785126:C:T
77785480	chr11:77785480:C:T
77785645	chr11:77785645:A:T
77785791	chr11:77785791:C:T
77786073	chr11:77786073:T:C
77786887	chr11:77786887:G:A
77787006	chr11:77787006:G:A
77787195	chr11:77787195:C:T
77787562	chr11:77787562:C:T
77787569	chr11:77787569:T:C
77787722	chr11:77787722:T:C
77787881	chr11:77787881:G:C
77788341	chr11:77788341:C:T
77788488	chr11:77788488:A:C
77788541	chr11:77788541:T:C
77789405	chr11:77789405:G:T
77789596	chr11:77789596:C:T
77789647	chr11:77789647:T:C
77789690	chr11:77789690:C:T
77790057	chr11:77790057:A:G
77790402	chr11:77790402:T:A
77790937	chr11:77790937:A:G
77791086	chr11:77791086:C:T
77791424	chr11:77791424:C:G
77791586	chr11:77791586:T:C
77792166	chr11:77792166:G:C
77792429	chr11:77792429:G:A
77792707	chr11:77792707:G:A
77792840	chr11:77792840:C:T
77793447	chr11:77793447:G:A
77793663	chr11:77793663:C:T
77793950	chr11:77793950:T:C
77794433	chr11:77794433:C:T
77794998	chr11:77794998:C:T
77795453	chr11:77795453:C:T
77795649	chr11:77795649:T:A
77796152	chr11:77796152:G:A
77796286	chr11:77796286:G:C
77796864	chr11:77796864:AACAG:A
77797108	chr11:77797108:C:T
77797167	chr11:77797167:C:T
77797546	chr11:77797546:G:A
77798371	chr11:77798371:C:T
77799501	chr11:77799501:C:T
77799583	chr11:77799583:C:T
77800356	chr11:77800356:T:C
77801139	chr11:77801139:T:C
77801377	chr11:77801377:G:A
77801381	chr11:77801381:G:A
77801433	chr11:77801433:A:G
77802095	chr11:77802095:C:T
77802342	chr11:77802342:T:C
77803170	chr11:77803170:G:T
77803385	chr11:77803385:G:A
77803606	chr11:77803606:C:T
77803923	chr11:77803923:A:G
77804184	chr11:77804184:T:C
77804590	chr11:77804590:A:T
77805190	chr11:77805190:G:C
77805442	chr11:77805442:A:G
77805726	chr11:77805726:G:A
77806467	chr11:77806467:T:C
77806474	chr11:77806474:A:T
77806952	chr11:77806952:T:C
77807634	chr11:77807634:A:G
77807764	chr11:77807764:G:C
77807787	chr11:77807787:G:C
77808413	chr11:77808413:C:T
77808463	chr11:77808463:C:T
77809165	chr11:77809165:T:C
77809754	chr11:77809754:A:G
77809853	chr11:77809853:C:A
77810344	chr11:77810344:A:G
77810358	chr11:77810358:A:G
77811079	chr11:77811079:T:C
77811142	chr11:77811142:A:T
77811188	chr11:77811188:C:T
77811290	chr11:77811290:A:C
77811496	chr11:77811496:A:C
77811587	chr11:77811587:G:A
77811631	chr11:77811631:C:T
77811931	chr11:77811931:G:T
77812038	chr11:77812038:T:C
77812039	chr11:77812039:G:A
77812187	chr11:77812187:A:G
77812419	chr11:77812419:T:A
77812438	chr11:77812438:C:T
77812690	chr11:77812690:C:A
77813305	chr11:77813305:T:C
77813714	chr11:77813714:C:T
77814157	chr11:77814157:G:A
77814264	chr11:77814264:G:A
77814358	chr11:77814358:C:G
77814457	chr11:77814457:A:G
77815428	chr11:77815428:C:A
77815538	chr11:77815538:T:C
77815748	chr11:77815748:A:T
77815769	chr11:77815769:T:G
77815993	chr11:77815993:C:T
77817077	chr11:77817077:A:G
77817293	chr11:77817293:T:C
77817741	chr11:77817741:A:G
77818071	chr11:77818071:G:A
77818482	chr11:77818482:C:T
77818919	chr11:77818919:A:C
77819001	chr11:77819001:T:G
77819814	chr11:77819814:T:C
77819825	chr11:77819825:C:A
77820235	chr11:77820235:G:C
77820297	chr11:77820297:C:T
77821345	chr11:77821345:T:G
77821417	chr11:77821417:T:C
77821662	chr11:77821662:G:C
77822606	chr11:77822606:G:T
77822960	chr11:77822960:A:G
77823398	chr11:77823398:G:A
77823744	chr11:77823744:A:G
77823978	chr11:77823978:A:C
77825217	chr11:77825217:T:C
77825458	chr11:77825458:A:G
77825499	chr11:77825499:G:T
77825731	chr11:77825731:G:A
77827148	chr11:77827148:C:T
77827903	chr11:77827903:G:A
77827904	chr11:77827904:G:A
77827912	chr11:77827912:A:G
77827965	chr11:77827965:G:A
77828039	chr11:77828039:G:A
77828678	chr11:77828678:A:T
77828763	chr11:77828763:G:A
77829201	chr11:77829201:TTCACA:T
77829312	chr11:77829312:T:G
77830537	chr11:77830537:G:A
77831254	chr11:77831254:T:C
77831939	chr11:77831939:A:C
77833012	chr11:77833012:T:A
77833897	chr11:77833897:C:G
77834248	chr11:77834248:T:A
77834433	chr11:77834433:T:C
77834762	chr11:77834762:A:T
77837489	chr11:77837489:CT:C
77838214	chr11:77838214:TA:T
77838217	chr11:77838217:A:T
77838858	chr11:77838858:C:T
77838907	chr11:77838907:C:T
77839421	chr11:77839421:A:G
77839551	chr11:77839551:G:A
77839734	chr11:77839734:G:C
77840115	chr11:77840115:C:T
77840454	chr11:77840454:C:T
77840455	chr11:77840455:G:A
77840557	chr11:77840557:C:T
77841471	chr11:77841471:C:A
77841984	chr11:77841984:C:T
77842008	chr11:77842008:TC:T
77842128	chr11:77842128:G:C
77842363	chr11:77842363:G:A
77842592	chr11:77842592:T:C
77843305	chr11:77843305:T:C
77843775	chr11:77843775:G:A
77843899	chr11:77843899:G:T
77844310	chr11:77844310:A:G
77844406	chr11:77844406:A:C
77844799	chr11:77844799:A:T
77844845	chr11:77844845:T:G
77844986	chr11:77844986:T:C
77845787	chr11:77845787:G:T
77847068	chr11:77847068:A:AT
77847172	chr11:77847172:ACT:A
77847207	chr11:77847207:T:C
77847965	chr11:77847965:G:A
77848348	chr11:77848348:A:G
77848427	chr11:77848427:G:A
77848739	chr11:77848739:A:G
77849026	chr11:77849026:A:G
77849277	chr11:77849277:G:A
77849283	chr11:77849283:G:A
77849308	chr11:77849308:G:A
77849476	chr11:77849476:G:A
77849606	chr11:77849606:G:T
77850033	chr11:77850033:A:G
77850129	chr11:77850129:C:T
77850209	chr11:77850209:T:A
77850434	chr11:77850434:C:T
77850987	chr11:77850987:G:A
77851025	chr11:77851025:G:A
77851165	chr11:77851165:G:A
77851789	chr11:77851789:T:A
77852298	chr11:77852298:C:T
77852741	chr11:77852741:A:T
77852785	chr11:77852785:T:C
77853094	chr11:77853094:G:C
77853562	chr11:77853562:C:T
77854831	chr11:77854831:C:T
77855008	chr11:77855008:A:G
77855311	chr11:77855311:A:T
77855758	chr11:77855758:G:C
77855877	chr11:77855877:G:A
77855952	chr11:77855952:T:C
77856164	chr11:77856164:C:G
77856193	chr11:77856193:G:A
77856482	chr11:77856482:C:T
77856538	chr11:77856538:G:A
77856635	chr11:77856635:C:T
77857618	chr11:77857618:T:C
77857989	chr11:77857989:C:T
77858064	chr11:77858064:G:T
77858132	chr11:77858132:C:T
77858738	chr11:77858738:T:C
77859392	chr11:77859392:A:G
77861114	chr11:77861114:T:C
77861422	chr11:77861422:C:T
77861575	chr11:77861575:C:T
77862161	chr11:77862161:G:A
77863559	chr11:77863559:C:T
77864593	chr11:77864593:C:T
77864595	chr11:77864595:G:A
77864629	chr11:77864629:T:G
77864751	chr11:77864751:G:A
77864931	chr11:77864931:T:C
77866448	chr11:77866448:C:T
77866800	chr11:77866800:A:G
77866818	chr11:77866818:C:A
77867312	chr11:77867312:AT:A
77867494	chr11:77867494:T:C
77868507	chr11:77868507:C:T
77869194	chr11:77869194:AT:A
77869311	chr11:77869311:TC:T
77869949	chr11:77869949:G:A
77870199	chr11:77870199:A:T
77870398	chr11:77870398:G:A
77870598	chr11:77870598:A:G
77871478	chr11:77871478:A:G
77871697	chr11:77871697:C:T
77872089	chr11:77872089:C:G
77872220	chr11:77872220:G:A
77872330	chr11:77872330:G:A
77872430	chr11:77872430:G:A
77872809	chr11:77872809:A:C
77873092	chr11:77873092:C:T
77873256	chr11:77873256:T:G
77873601	chr11:77873601:T:C
77873657	chr11:77873657:G:A
77873823	chr11:77873823:G:C
77875363	chr11:77875363:G:A
77875551	chr11:77875551:G:GA
77875864	chr11:77875864:A:G
77876058	chr11:77876058:G:A
77876242	chr11:77876242:C:A
77876694	chr11:77876694:T:C
77876785	chr11:77876785:A:C
77876815	chr11:77876815:G:A
77876927	chr11:77876927:T:C
77878603	chr11:77878603:A:G
77878851	chr11:77878851:A:G
77880371	chr11:77880371:G:A
77881307	chr11:77881307:G:A
77881476	chr11:77881476:A:G
77881863	chr11:77881863:G:A
77882043	chr11:77882043:C:G
77882175	chr11:77882175:C:T
77882200	chr11:77882200:G:T
77882401	chr11:77882401:G:GT
77882820	chr11:77882820:C:T
77883133	chr11:77883133:G:A
77883308	chr11:77883308:A:G
77883333	chr11:77883333:A:T
77884034	chr11:77884034:C:T
77884596	chr11:77884596:A:G
77884671	chr11:77884671:C:T
77884852	chr11:77884852:G:A
77884911	chr11:77884911:C:T
77885058	chr11:77885058:C:A
77885727	chr11:77885727:G:A
77885964	chr11:77885964:G:A
77886053	chr11:77886053:A:T
77886440	chr11:77886440:C:T
77886475	chr11:77886475:G:C
77886521	chr11:77886521:C:T
77886762	chr11:77886762:C:T
77886787	chr11:77886787:A:G
77886793	chr11:77886793:C:T
77887294	chr11:77887294:T:G
77887484	chr11:77887484:T:C
77887534	chr11:77887534:G:C
77887771	chr11:77887771:G:A
77888212	chr11:77888212:T:G
77888238	chr11:77888238:G:A
77888268	chr11:77888268:C:T
77888576	chr11:77888576:G:C
77888602	chr11:77888602:C:T
77888617	chr11:77888617:T:C
77888870	chr11:77888870:G:A
77889014	chr11:77889014:T:G
77889038	chr11:77889038:C:T
77889135	chr11:77889135:T:C
77889453	chr11:77889453:G:A
77889472	chr11:77889472:A:G
77889494	chr11:77889494:G:T
77889681	chr11:77889681:G:T
77890525	chr11:77890525:G:A
77890807	chr11:77890807:T:C
77891627	chr11:77891627:A:G
77892026	chr11:77892026:C:T
77892215	chr11:77892215:G:C
77892235	chr11:77892235:C:T
77892387	chr11:77892387:T:C
77892474	chr11:77892474:T:C
77892835	chr11:77892835:A:G
77892876	chr11:77892876:C:T
77893025	chr11:77893025:G:A
77893448	chr11:77893448:AT:A
77893450	chr11:77893450:A:G
77893994	chr11:77893994:C:T
77894232	chr11:77894232:A:C
77895123	chr11:77895123:C:CT
77895171	chr11:77895171:G:A
77895309	chr11:77895309:C:T
77896391	chr11:77896391:C:G
77896604	chr11:77896604:T:A
77896829	chr11:77896829:C:T
77897055	chr11:77897055:A:G
77897060	chr11:77897060:G:A
77897542	chr11:77897542:C:A
77898437	chr11:77898437:C:T
77899174	chr11:77899174:G:C
77899284	chr11:77899284:AG:A
77899500	chr11:77899500:G:A
77900271	chr11:77900271:A:T
77900301	chr11:77900301:A:G
77900306	chr11:77900306:A:G
77902154	chr11:77902154:G:A
77902693	chr11:77902693:C:G
77902971	chr11:77902971:T:C
77903000	chr11:77903000:C:A
77903172	chr11:77903172:C:T
77903930	chr11:77903930:G:A
77904336	chr11:77904336:C:T
77904567	chr11:77904567:T:C
77905094	chr11:77905094:G:A
77905222	chr11:77905222:C:T
77905456	chr11:77905456:C:T
77905532	chr11:77905532:C:T
77905574	chr11:77905574:T:C
77906040	chr11:77906040:T:A
77906118	chr11:77906118:G:A
77906163	chr11:77906163:C:G
77906387	chr11:77906387:G:A
77906391	chr11:77906391:T:C
77906904	chr11:77906904:A:G
77907020	chr11:77907020:C:T
77907395	chr11:77907395:G:A
77907860	chr11:77907860:C:T
77907942	chr11:77907942:G:A
77908659	chr11:77908659:A:G
77908882	chr11:77908882:C:A
77909099	chr11:77909099:C:T
77909294	chr11:77909294:T:C
77909710	chr11:77909710:C:T
77909848	chr11:77909848:A:G
77909855	chr11:77909855:C:T
77910320	chr11:77910320:G:A
77910497	chr11:77910497:G:A
77910865	chr11:77910865:G:A
77911286	chr11:77911286:A:G
77911347	chr11:77911347:T:C
77911699	chr11:77911699:T:C
77912079	chr11:77912079:C:T
77912443	chr11:77912443:G:A
77912621	chr11:77912621:C:T
77912775	chr11:77912775:C:T
77912827	chr11:77912827:T:C
77913032	chr11:77913032:T:C
77913373	chr11:77913373:G:A
77913457	chr11:77913457:A:G
77913950	chr11:77913950:A:G
77914189	chr11:77914189:A:G
77914318	chr11:77914318:T:C
77914609	chr11:77914609:T:C
77914624	chr11:77914624:C:G
77915014	chr11:77915014:T:C
77915234	chr11:77915234:T:C
77915598	chr11:77915598:C:G
77915861	chr11:77915861:G:A
77915917	chr11:77915917:A:T
77916385	chr11:77916385:G:C
77916983	chr11:77916983:A:G
77916993	chr11:77916993:A:G
77917062	chr11:77917062:T:C
77917403	chr11:77917403:TC:T
77917685	chr11:77917685:T:G
77917922	chr11:77917922:G:A
77918007	chr11:77918007:C:T
77918486	chr11:77918486:A:G
77918506	chr11:77918506:G:T
77918570	chr11:77918570:A:G
77918658	chr11:77918658:T:C
77918659	chr11:77918659:C:T
77919436	chr11:77919436:G:A
77920820	chr11:77920820:T:C
77921013	chr11:77921013:A:G
77923349	chr11:77923349:G:T
77923900	chr11:77923900:G:A
77924269	chr11:77924269:A:G
77924613	chr11:77924613:A:C
77924809	chr11:77924809:T:C
77924836	chr11:77924836:A:C
77925604	chr11:77925604:T:C
77926022	chr11:77926022:C:T
77926112	chr11:77926112:T:C
77926373	chr11:77926373:T:C
77926380	chr11:77926380:G:A
77926381	chr11:77926381:T:C
77926467	chr11:77926467:G:A
77926524	chr11:77926524:T:C
77926682	chr11:77926682:C:T
77926759	chr11:77926759:C:T
77926923	chr11:77926923:G:GA
77926944	chr11:77926944:C:T
77927135	chr11:77927135:A:G
77927396	chr11:77927396:C:T
77927400	chr11:77927400:G:A
77927421	chr11:77927421:T:C
77927510	chr11:77927510:G:A
77927641	chr11:77927641:A:G
77927698	chr11:77927698:T:G
77928292	chr11:77928292:CA:C
77928465	chr11:77928465:T:A
77928600	chr11:77928600:G:A
77928945	chr11:77928945:C:A
77929074	chr11:77929074:G:A
77929330	chr11:77929330:T:C
77929481	chr11:77929481:G:C
77929681	chr11:77929681:C:T
77930113	chr11:77930113:C:T
77930115	chr11:77930115:C:T
77930227	chr11:77930227:G:A
77930313	chr11:77930313:A:G
77930419	chr11:77930419:A:G
77930435	chr11:77930435:A:G
77931161	chr11:77931161:G:A
77931171	chr11:77931171:A:G
77932671	chr11:77932671:A:C
77932700	chr11:77932700:C:T
77933134	chr11:77933134:G:A
77933150	chr11:77933150:A:G
77933168	chr11:77933168:T:C
77933373	chr11:77933373:C:G
77933435	chr11:77933435:G:A
77933514	chr11:77933514:G:A
77933597	chr11:77933597:G:T
77933600	chr11:77933600:C:T
77933680	chr11:77933680:C:T
77933778	chr11:77933778:G:A
77934128	chr11:77934128:A:G
77934164	chr11:77934164:G:T
77934871	chr11:77934871:T:C
77935159	chr11:77935159:G:A
77935470	chr11:77935470:G:A
77936986	chr11:77936986:A:G
77937256	chr11:77937256:G:A
77937636	chr11:77937636:C:T
77938318	chr11:77938318:T:G
77938721	chr11:77938721:G:A
77939088	chr11:77939088:G:A
77939852	chr11:77939852:A:C
77940010	chr11:77940010:C:T
77940145	chr11:77940145:G:A
77940282	chr11:77940282:T:A
77940627	chr11:77940627:G:T
77940705	chr11:77940705:C:T
77940782	chr11:77940782:G:A
77941085	chr11:77941085:A:G
77941374	chr11:77941374:C:T
77942359	chr11:77942359:C:T
77942542	chr11:77942542:C:G
77942637	chr11:77942637:T:C
77942921	chr11:77942921:A:G
77943102	chr11:77943102:T:C
77943187	chr11:77943187:C:T
77943649	chr11:77943649:T:C
77943819	chr11:77943819:A:G
77943909	chr11:77943909:T:C
77944047	chr11:77944047:T:C
77944219	chr11:77944219:T:C
77944574	chr11:77944574:G:A
77944595	chr11:77944595:G:A
77944616	chr11:77944616:C:T
77945231	chr11:77945231:C:G
77945313	chr11:77945313:A:T
77945446	chr11:77945446:T:C
77945873	chr11:77945873:C:A
77946035	chr11:77946035:C:T
77946425	chr11:77946425:G:A
77946520	chr11:77946520:G:A
77946876	chr11:77946876:A:G
77947075	chr11:77947075:T:C
77947091	chr11:77947091:C:T
77947244	chr11:77947244:A:C
77947462	chr11:77947462:C:T
77947550	chr11:77947550:A:C
77948176	chr11:77948176:GA:G
77948325	chr11:77948325:C:T
77948564	chr11:77948564:T:C
77948694	chr11:77948694:AAGG:A
77948703	chr11:77948703:A:T
77948809	chr11:77948809:T:C
77948937	chr11:77948937:A:C
77949000	chr11:77949000:C:T
77949230	chr11:77949230:T:C
77949521	chr11:77949521:A:G
77949716	chr11:77949716:A:G
77950472	chr11:77950472:G:A
77950686	chr11:77950686:C:T
77950718	chr11:77950718:TTTTG:T
77950759	chr11:77950759:A:G
77950805	chr11:77950805:T:C
77951316	chr11:77951316:G:T
77951456	chr11:77951456:C:T
77951782	chr11:77951782:T:C
77952181	chr11:77952181:G:A
77953110	chr11:77953110:C:T
77953338	chr11:77953338:T:C
77953652	chr11:77953652:C:T
77953694	chr11:77953694:C:T
77953986	chr11:77953986:G:C
77954153	chr11:77954153:A:C
77954292	chr11:77954292:A:T
77954560	chr11:77954560:C:T
77954682	chr11:77954682:C:T
77955035	chr11:77955035:CTTTCTATATTAAGAAATTCTGGGGCTG:C
77955441	chr11:77955441:C:T
77955598	chr11:77955598:C:T
77955601	chr11:77955601:T:C
77955775	chr11:77955775:TGA:T
77956352	chr11:77956352:A:G
77956394	chr11:77956394:C:G
77956636	chr11:77956636:T:C
77956933	chr11:77956933:G:A
77956973	chr11:77956973:C:T
77957080	chr11:77957080:G:A
77957378	chr11:77957378:A:G
77957564	chr11:77957564:G:A
77957711	chr11:77957711:C:A
77957720	chr11:77957720:G:A
77957814	chr11:77957814:G:A
77958738	chr11:77958738:A:C
77958939	chr11:77958939:A:G
77959066	chr11:77959066:A:G
77959191	chr11:77959191:C:T
77959421	chr11:77959421:T:A
77960171	chr11:77960171:A:G
77960235	chr11:77960235:A:G
77960498	chr11:77960498:T:C
77960822	chr11:77960822:C:T
77961268	chr11:77961268:T:C
77961290	chr11:77961290:G:A
77961443	chr11:77961443:G:C
77961506	chr11:77961506:T:C
77961624	chr11:77961624:T:C
77961819	chr11:77961819:A:G
77962264	chr11:77962264:CAG:C
77962646	chr11:77962646:C:A
77964168	chr11:77964168:A:C
77964499	chr11:77964499:A:G
77964564	chr11:77964564:ACT:A
77964677	chr11:77964677:G:A
77964899	chr11:77964899:T:C
77965081	chr11:77965081:A:C
77965086	chr11:77965086:C:T
77965225	chr11:77965225:T:C
77965264	chr11:77965264:C:A
77965531	chr11:77965531:CTCTT:C
77965599	chr11:77965599:C:T
77965786	chr11:77965786:T:C
77965821	chr11:77965821:A:C
77965842	chr11:77965842:G:A
77965978	chr11:77965978:C:T
77966137	chr11:77966137:T:C
77966782	chr11:77966782:A:C
77967390	chr11:77967390:C:T
77967495	chr11:77967495:C:T
77967758	chr11:77967758:T:C
77968708	chr11:77968708:T:G
77968887	chr11:77968887:T:C
77969412	chr11:77969412:G:A
77969602	chr11:77969602:G:A
77969668	chr11:77969668:C:G
77969799	chr11:77969799:C:G
77970147	chr11:77970147:A:G
77970528	chr11:77970528:T:C
77970898	chr11:77970898:A:G
77971028	chr11:77971028:G:A
77971233	chr11:77971233:C:A
77971374	chr11:77971374:G:A
77971637	chr11:77971637:C:T
77971678	chr11:77971678:T:G
77972374	chr11:77972374:C:A
77973090	chr11:77973090:C:T
77973334	chr11:77973334:G:T
77973577	chr11:77973577:A:G
77973902	chr11:77973902:C:T
77974196	chr11:77974196:TTAAC:T
77974530	chr11:77974530:T:C
77974551	chr11:77974551:CATA:C
77974890	chr11:77974890:G:A
77974902	chr11:77974902:A:G
77974950	chr11:77974950:T:C
77975143	chr11:77975143:G:A
77975681	chr11:77975681:G:A
77975705	chr11:77975705:C:T
77975729	chr11:77975729:G:A
77976121	chr11:77976121:A:AT
77976152	chr11:77976152:T:C
77976691	chr11:77976691:G:A
77976769	chr11:77976769:C:G
77976941	chr11:77976941:G:C
77977198	chr11:77977198:C:T
77977395	chr11:77977395:C:A
77977728	chr11:77977728:A:G
77978251	chr11:77978251:G:T
77979073	chr11:77979073:C:T
77979156	chr11:77979156:T:C
77979375	chr11:77979375:C:T
77979432	chr11:77979432:G:A
77979727	chr11:77979727:C:T
77979751	chr11:77979751:G:A
77980002	chr11:77980002:C:T
77980179	chr11:77980179:CT:C
77980359	chr11:77980359:T:C
77980386	chr11:77980386:A:T
77980448	chr11:77980448:T:C
77981288	chr11:77981288:G:C
77981769	chr11:77981769:TTA:T
77982128	chr11:77982128:C:T
77982226	chr11:77982226:C:T
77982310	chr11:77982310:T:A
77982355	chr11:77982355:C:G
77982390	chr11:77982390:G:A
77982533	chr11:77982533:C:T
77983316	chr11:77983316:A:G
77983456	chr11:77983456:A:T
77983486	chr11:77983486:C:A
77983498	chr11:77983498:C:T
77983922	chr11:77983922:T:C
77983964	chr11:77983964:A:C
77984508	chr11:77984508:A:C
77984509	chr11:77984509:A:T
77984636	chr11:77984636:A:T
77984848	chr11:77984848:C:T
77986194	chr11:77986194:T:A
77986205	chr11:77986205:G:A
77986360	chr11:77986360:G:C
77987255	chr11:77987255:A:T
77987551	chr11:77987551:C:T
77987605	chr11:77987605:T:C
77987648	chr11:77987648:T:C
77987846	chr11:77987846:T:C
77988041	chr11:77988041:A:G
77988564	chr11:77988564:G:A
77988936	chr11:77988936:C:T
77989106	chr11:77989106:A:G
77989132	chr11:77989132:A:G
77989151	chr11:77989151:G:A
77990281	chr11:77990281:C:T
77990629	chr11:77990629:C:T
77990815	chr11:77990815:T:A
77990838	chr11:77990838:G:A
77991815	chr11:77991815:T:C
77992153	chr11:77992153:T:C
77992272	chr11:77992272:C:T
77992482	chr11:77992482:C:T
77992484	chr11:77992484:T:G
77992626	chr11:77992626:A:T
77992644	chr11:77992644:G:C
77993239	chr11:77993239:A:G
77993245	chr11:77993245:A:C
77993546	chr11:77993546:C:T
77993975	chr11:77993975:AG:A
77994168	chr11:77994168:T:C
77994728	chr11:77994728:G:C
77996276	chr11:77996276:T:C
77996697	chr11:77996697:T:C
77996738	chr11:77996738:A:G
77997298	chr11:77997298:G:A
77997436	chr11:77997436:G:A
77997584	chr11:77997584:A:G
77997629	chr11:77997629:G:A
77997785	chr11:77997785:G:A
77998131	chr11:77998131:G:A
77998153	chr11:77998153:T:A
77998154	chr11:77998154:A:T
77998307	chr11:77998307:A:G
77998603	chr11:77998603:T:C
77998956	chr11:77998956:A:G
77999044	chr11:77999044:C:T
77999066	chr11:77999066:C:A
77999110	chr11:77999110:T:C
77999220	chr11:77999220:C:A
77999286	chr11:77999286:C:T
77999455	chr11:77999455:T:C
77999519	chr11:77999519:CTAAGT:C
77999779	chr11:77999779:A:G
78000215	chr11:78000215:C:T
78000230	chr11:78000230:C:G
78000231	chr11:78000231:T:A
78000329	chr11:78000329:A:G
78000437	chr11:78000437:G:A
78000643	chr11:78000643:G:A
78001128	chr11:78001128:T:C
78001331	chr11:78001331:T:C
78001419	chr11:78001419:C:T
78002215	chr11:78002215:A:G
78002266	chr11:78002266:ACTGTAACCTCTGCCTCC:A
78002385	chr11:78002385:T:G
78002749	chr11:78002749:T:C
78002810	chr11:78002810:C:T
78002811	chr11:78002811:A:G
78003114	chr11:78003114:A:G
78003129	chr11:78003129:A:C
78003264	chr11:78003264:T:G
78003354	chr11:78003354:G:A
78003608	chr11:78003608:C:T
78003653	chr11:78003653:G:A
78003700	chr11:78003700:C:A
78003850	chr11:78003850:G:A
78004430	chr11:78004430:C:T
78004498	chr11:78004498:C:T
78004581	chr11:78004581:T:C
78004585	chr11:78004585:A:G
78005239	chr11:78005239:C:T
78005420	chr11:78005420:A:T
78006242	chr11:78006242:T:A
78006758	chr11:78006758:C:T
78007038	chr11:78007038:T:C
78007665	chr11:78007665:C:T
78007714	chr11:78007714:T:A
78008063	chr11:78008063:G:A
78008140	chr11:78008140:G:T
78008226	chr11:78008226:T:C
78008249	chr11:78008249:A:C
78008280	chr11:78008280:T:A
78008418	chr11:78008418:T:TA
78008449	chr11:78008449:T:C
78008566	chr11:78008566:T:C
78008662	chr11:78008662:T:C
78008823	chr11:78008823:T:C
78008877	chr11:78008877:A:G
78009002	chr11:78009002:G:A
78009034	chr11:78009034:C:T
78010145	chr11:78010145:C:T
78010357	chr11:78010357:G:C
78010491	chr11:78010491:T:C
78012383	chr11:78012383:C:A
78012751	chr11:78012751:C:T
78013448	chr11:78013448:T:A
78013628	chr11:78013628:C:T
78014246	chr11:78014246:C:T
78014377	chr11:78014377:G:A
78014394	chr11:78014394:C:T
78014662	chr11:78014662:G:A
78014766	chr11:78014766:G:A
78014986	chr11:78014986:C:T
78015129	chr11:78015129:G:A
78015506	chr11:78015506:C:G
78015933	chr11:78015933:T:C
78015992	chr11:78015992:C:T
78016093	chr11:78016093:C:T
78016237	chr11:78016237:A:G
78016333	chr11:78016333:T:C
78017239	chr11:78017239:C:T
78017522	chr11:78017522:A:G
78017886	chr11:78017886:C:T
78017888	chr11:78017888:G:A
78017959	chr11:78017959:T:C
78018160	chr11:78018160:A:G
78018320	chr11:78018320:C:T
78018408	chr11:78018408:T:A
78018435	chr11:78018435:G:A
78018473	chr11:78018473:G:A
78018600	chr11:78018600:G:A
78018669	chr11:78018669:C:T
78018686	chr11:78018686:G:A
78018736	chr11:78018736:A:G
78019679	chr11:78019679:G:A
78020114	chr11:78020114:C:A
78020195	chr11:78020195:C:T
78020322	chr11:78020322:G:A
78020370	chr11:78020370:C:T
78020709	chr11:78020709:C:T
78020803	chr11:78020803:G:A
78021591	chr11:78021591:C:A
78021643	chr11:78021643:G:A
78022241	chr11:78022241:C:T
78022343	chr11:78022343:A:C
78022864	chr11:78022864:C:G
78022955	chr11:78022955:G:C
78022961	chr11:78022961:C:T
78023163	chr11:78023163:T:C
78023964	chr11:78023964:AC:A
78024098	chr11:78024098:G:A
78024277	chr11:78024277:G:C
78024734	chr11:78024734:T:C
78024743	chr11:78024743:C:T
78024749	chr11:78024749:C:T
78024800	chr11:78024800:C:T
78024832	chr11:78024832:C:T
78024843	chr11:78024843:G:A
78025069	chr11:78025069:C:T
78025633	chr11:78025633:G:T
78026117	chr11:78026117:A:G
78026268	chr11:78026268:C:T
78026626	chr11:78026626:A:G
78026750	chr11:78026750:T:C
78026839	chr11:78026839:C:T
78026954	chr11:78026954:G:C
78026960	chr11:78026960:G:A
78026968	chr11:78026968:A:G
78027094	chr11:78027094:G:A
78027164	chr11:78027164:G:A
78027181	chr11:78027181:G:A
78027222	chr11:78027222:G:C
78027391	chr11:78027391:C:T
78027521	chr11:78027521:A:G
78028111	chr11:78028111:T:G
78028216	chr11:78028216:A:G
78028341	chr11:78028341:G:A
78028463	chr11:78028463:C:A
78028624	chr11:78028624:G:T
78028866	chr11:78028866:A:G
78029520	chr11:78029520:A:G
78029821	chr11:78029821:C:G
78029843	chr11:78029843:G:A
78029882	chr11:78029882:T:C
78030185	chr11:78030185:A:G
78030642	chr11:78030642:C:T
78030881	chr11:78030881:A:G
78031310	chr11:78031310:A:C
78031340	chr11:78031340:A:G
78031549	chr11:78031549:T:C
78031780	chr11:78031780:A:G
78032333	chr11:78032333:C:T
78032378	chr11:78032378:C:CA
78032577	chr11:78032577:T:G
78032854	chr11:78032854:T:A
78032862	chr11:78032862:A:G
78032937	chr11:78032937:C:T
78033039	chr11:78033039:C:T
78033122	chr11:78033122:A:T
78033230	chr11:78033230:C:T
78033236	chr11:78033236:G:A
78033475	chr11:78033475:A:G
78033541	chr11:78033541:G:T
78033628	chr11:78033628:G:C
78033841	chr11:78033841:A:G
78034062	chr11:78034062:A:G
78034326	chr11:78034326:T:C
78034363	chr11:78034363:C:T
78034549	chr11:78034549:A:G
78034631	chr11:78034631:G:A
78034688	chr11:78034688:A:G
78034934	chr11:78034934:A:C
78035016	chr11:78035016:G:A
78035139	chr11:78035139:G:C
78035229	chr11:78035229:A:T
78035570	chr11:78035570:G:A
78035674	chr11:78035674:T:A
78036008	chr11:78036008:A:C
78036162	chr11:78036162:AAAAAC:A
78036293	chr11:78036293:G:A
78036724	chr11:78036724:T:C
78036746	chr11:78036746:T:C
78036787	chr11:78036787:C:T
78036960	chr11:78036960:T:C
78037178	chr11:78037178:T:A
78037202	chr11:78037202:C:T
78038016	chr11:78038016:T:C
78038205	chr11:78038205:C:A
78038494	chr11:78038494:G:A
78038525	chr11:78038525:C:T
78038809	chr11:78038809:G:A
78039277	chr11:78039277:G:A
78039349	chr11:78039349:T:C
78039439	chr11:78039439:G:C
78039863	chr11:78039863:T:C
78039957	chr11:78039957:G:A
78040302	chr11:78040302:C:T
78040331	chr11:78040331:T:C
78040692	chr11:78040692:T:C
78040763	chr11:78040763:C:T
78040959	chr11:78040959:C:T
78040966	chr11:78040966:G:A
78041050	chr11:78041050:T:C
78041167	chr11:78041167:C:T
78041466	chr11:78041466:C:G
78042588	chr11:78042588:C:T
78042623	chr11:78042623:G:A
78042642	chr11:78042642:G:C
78042659	chr11:78042659:T:C
78042760	chr11:78042760:T:C
78043191	chr11:78043191:C:T
78043258	chr11:78043258:A:G
78043265	chr11:78043265:T:C
78043557	chr11:78043557:A:G
78043810	chr11:78043810:G:A
78043813	chr11:78043813:T:C
78043853	chr11:78043853:A:T
78043919	chr11:78043919:G:C
78044299	chr11:78044299:A:C
78044513	chr11:78044513:A:G
78044533	chr11:78044533:G:A
78044582	chr11:78044582:C:T
78044870	chr11:78044870:G:A
78044879	chr11:78044879:G:A
78044951	chr11:78044951:G:A
78044978	chr11:78044978:A:G
78045230	chr11:78045230:G:A
78045430	chr11:78045430:T:A
78045708	chr11:78045708:T:C
78045774	chr11:78045774:C:T
78046425	chr11:78046425:C:G
78046449	chr11:78046449:C:T
78047221	chr11:78047221:A:C
78047323	chr11:78047323:A:T
78047771	chr11:78047771:C:T
78047921	chr11:78047921:G:T
78048110	chr11:78048110:C:A
78048140	chr11:78048140:C:T
78048142	chr11:78048142:T:C
78048753	chr11:78048753:G:C
78048793	chr11:78048793:CAA:C
78049490	chr11:78049490:AAAG:A
78050030	chr11:78050030:G:A
78050047	chr11:78050047:G:A
78050105	chr11:78050105:A:G
78050453	chr11:78050453:TGGCAGAAGGAGGTA:T
78051901	chr11:78051901:C:T
78052242	chr11:78052242:T:C
78052275	chr11:78052275:C:T
78052281	chr11:78052281:C:G
78052590	chr11:78052590:G:A
78052843	chr11:78052843:G:T
78053223	chr11:78053223:G:C
78053495	chr11:78053495:C:T
78053704	chr11:78053704:G:A
78053737	chr11:78053737:G:C
78053825	chr11:78053825:C:A
78053844	chr11:78053844:G:A
78053929	chr11:78053929:T:C
78053945	chr11:78053945:C:A
78054200	chr11:78054200:T:A
78054649	chr11:78054649:C:T
78054797	chr11:78054797:T:C
78054944	chr11:78054944:A:C
78055008	chr11:78055008:A:C
78055622	chr11:78055622:T:C
78055677	chr11:78055677:C:T
78055766	chr11:78055766:G:A
78056193	chr11:78056193:A:G
78056664	chr11:78056664:C:T
78056853	chr11:78056853:G:T
78056884	chr11:78056884:A:G
78056899	chr11:78056899:C:T
78057071	chr11:78057071:A:T
78057075	chr11:78057075:A:T
78057105	chr11:78057105:A:G
78057110	chr11:78057110:C:A
78057207	chr11:78057207:G:A
78057273	chr11:78057273:T:C
78057342	chr11:78057342:C:T
78057553	chr11:78057553:C:T
78057569	chr11:78057569:C:A
78057646	chr11:78057646:C:T
78058026	chr11:78058026:T:C
78058617	chr11:78058617:G:T
78059050	chr11:78059050:C:T
78059548	chr11:78059548:A:G
78059742	chr11:78059742:A:G
78060201	chr11:78060201:A:G
78060207	chr11:78060207:G:A
78060365	chr11:78060365:C:T
78060507	chr11:78060507:CT:C
78060905	chr11:78060905:T:C
78061133	chr11:78061133:T:C
78061135	chr11:78061135:G:A
78061219	chr11:78061219:G:T
78061408	chr11:78061408:G:A
78061528	chr11:78061528:C:A
78061573	chr11:78061573:G:A
78061777	chr11:78061777:T:C
78061942	chr11:78061942:C:T
78062373	chr11:78062373:T:C
78062427	chr11:78062427:A:C
78062599	chr11:78062599:G:A
78062669	chr11:78062669:T:C
78062670	chr11:78062670:G:A
78062971	chr11:78062971:C:T
78063679	chr11:78063679:G:T
78063690	chr11:78063690:T:C
78063901	chr11:78063901:G:A
78064621	chr11:78064621:T:C
78064755	chr11:78064755:C:T
78064881	chr11:78064881:C:T
78064974	chr11:78064974:G:A
78065544	chr11:78065544:G:C
78065567	chr11:78065567:T:C
78065923	chr11:78065923:C:T
78065973	chr11:78065973:G:A
78066142	chr11:78066142:C:T
78066284	chr11:78066284:T:C
78066288	chr11:78066288:A:C
78066338	chr11:78066338:A:T
78066561	chr11:78066561:C:T
78066594	chr11:78066594:A:G
78066775	chr11:78066775:C:G
78066974	chr11:78066974:C:T
78067183	chr11:78067183:G:A
78067187	chr11:78067187:C:A
78067385	chr11:78067385:G:A
78067519	chr11:78067519:C:T
78067541	chr11:78067541:G:A
78067765	chr11:78067765:G:A
78068648	chr11:78068648:C:T
78068994	chr11:78068994:T:C
78069424	chr11:78069424:A:G
78069702	chr11:78069702:TGA:T
78070077	chr11:78070077:T:C
78070127	chr11:78070127:T:C
78070309	chr11:78070309:G:A
78070383	chr11:78070383:T:C
78070490	chr11:78070490:T:A
78070536	chr11:78070536:A:C
78070581	chr11:78070581:T:G
78070648	chr11:78070648:G:A
78070735	chr11:78070735:G:A
78070801	chr11:78070801:G:A
78071078	chr11:78071078:T:A
78071131	chr11:78071131:T:G
78072160	chr11:78072160:A:G
78072199	chr11:78072199:A:G
78072265	chr11:78072265:C:A
78072414	chr11:78072414:G:A
78073334	chr11:78073334:A:G
78073677	chr11:78073677:C:A
78074407	chr11:78074407:G:A
78074490	chr11:78074490:G:A
78074580	chr11:78074580:T:C
78074599	chr11:78074599:T:C
78074697	chr11:78074697:C:T
78074790	chr11:78074790:A:C
78074893	chr11:78074893:T:C
78074911	chr11:78074911:T:C
78074989	chr11:78074989:C:G
78075019	chr11:78075019:G:A
78075319	chr11:78075319:T:C
78075600	chr11:78075600:T:C
78075946	chr11:78075946:T:C
78076259	chr11:78076259:T:A
78076373	chr11:78076373:T:C
78076469	chr11:78076469:A:G
78076583	chr11:78076583:C:T
78076764	chr11:78076764:C:T
78076843	chr11:78076843:C:T
78076917	chr11:78076917:C:T
78077231	chr11:78077231:G:A
78077276	chr11:78077276:A:G
78077598	chr11:78077598:C:T
78077681	chr11:78077681:G:C
78078009	chr11:78078009:G:A
78078133	chr11:78078133:G:A
78078508	chr11:78078508:T:C
78078585	chr11:78078585:A:G
78078869	chr11:78078869:C:T
78079413	chr11:78079413:A:C
78079554	chr11:78079554:C:A
78079607	chr11:78079607:T:C
78079609	chr11:78079609:G:C
78079989	chr11:78079989:T:C
78080063	chr11:78080063:G:C
78080263	chr11:78080263:T:A
78080386	chr11:78080386:C:A
78080403	chr11:78080403:G:C
78080598	chr11:78080598:C:T
78080711	chr11:78080711:G:T
78080804	chr11:78080804:A:G
78081093	chr11:78081093:G:T
78081385	chr11:78081385:C:T
78081665	chr11:78081665:G:C
78082042	chr11:78082042:A:G
78082400	chr11:78082400:T:TAC
78082458	chr11:78082458:G:A
78082736	chr11:78082736:C:A
78082893	chr11:78082893:C:A
78083171	chr11:78083171:C:T
78083460	chr11:78083460:C:T
78083468	chr11:78083468:A:G
78083511	chr11:78083511:C:T
78083653	chr11:78083653:C:T
78083678	chr11:78083678:A:C
78083793	chr11:78083793:C:T
78084265	chr11:78084265:G:A
78084333	chr11:78084333:T:G
78084413	chr11:78084413:C:G
78084525	chr11:78084525:A:G
78084560	chr11:78084560:C:T
78084691	chr11:78084691:G:T
78084719	chr11:78084719:C:T
78084819	chr11:78084819:G:A
78085173	chr11:78085173:C:T
78085383	chr11:78085383:G:A
78085425	chr11:78085425:T:C
78085483	chr11:78085483:C:T
78085671	chr11:78085671:G:A
78085928	chr11:78085928:G:C
78085973	chr11:78085973:G:A
78086014	chr11:78086014:TTC:T
78086170	chr11:78086170:G:A
78086231	chr11:78086231:C:T
78086498	chr11:78086498:G:GT
78086580	chr11:78086580:G:A
78086813	chr11:78086813:C:T
78086947	chr11:78086947:T:A
78087514	chr11:78087514:G:A
78087989	chr11:78087989:T:C
78087993	chr11:78087993:C:T
78088101	chr11:78088101:T:C
78088465	chr11:78088465:C:T
78088784	chr11:78088784:G:C
78088825	chr11:78088825:G:A
78088927	chr11:78088927:T:G
78088978	chr11:78088978:C:T
78089044	chr11:78089044:C:T
78089115	chr11:78089115:C:T
78089191	chr11:78089191:G:C
78089676	chr11:78089676:C:G
78090501	chr11:78090501:C:T
78090536	chr11:78090536:C:T
78090599	chr11:78090599:G:A
78091289	chr11:78091289:A:G
78091349	chr11:78091349:C:T
78091679	chr11:78091679:T:C
78091827	chr11:78091827:G:A
78091879	chr11:78091879:G:C
78092134	chr11:78092134:C:T
78092186	chr11:78092186:G:GA
78092376	chr11:78092376:C:A
78092474	chr11:78092474:T:C
78092585	chr11:78092585:G:A
78092704	chr11:78092704:C:G
78092951	chr11:78092951:C:T
78092990	chr11:78092990:G:A
78093644	chr11:78093644:C:T
78093660	chr11:78093660:A:T
78093724	chr11:78093724:A:G
78093945	chr11:78093945:T:C
78093962	chr11:78093962:G:A
78094111	chr11:78094111:G:GAA
78094190	chr11:78094190:G:A
78094881	chr11:78094881:C:G
78094904	chr11:78094904:G:A
78095016	chr11:78095016:T:C
78095088	chr11:78095088:A:G
78095643	chr11:78095643:T:C
78096117	chr11:78096117:C:T
78096206	chr11:78096206:T:A
78096352	chr11:78096352:G:A
78096394	chr11:78096394:C:T
78096444	chr11:78096444:G:A
78096759	chr11:78096759:C:T
78096762	chr11:78096762:T:C
78097159	chr11:78097159:C:T
78097526	chr11:78097526:T:C
78097772	chr11:78097772:T:C
78098225	chr11:78098225:G:A
78098338	chr11:78098338:C:T
78098342	chr11:78098342:A:G
78098356	chr11:78098356:G:A
78098410	chr11:78098410:C:T
78098458	chr11:78098458:G:A
78098483	chr11:78098483:T:C
78098678	chr11:78098678:C:T
78098727	chr11:78098727:C:T
78099023	chr11:78099023:G:T
78099115	chr11:78099115:AATTTGGTC:A
78099342	chr11:78099342:C:T
78099686	chr11:78099686:G:C
78099760	chr11:78099760:G:C
78099865	chr11:78099865:T:A
78099951	chr11:78099951:A:C
78100054	chr11:78100054:G:A
78100150	chr11:78100150:G:T
78100188	chr11:78100188:G:T
78100588	chr11:78100588:T:G
78100680	chr11:78100680:T:C
78100817	chr11:78100817:C:T
78100847	chr11:78100847:T:C
78100944	chr11:78100944:T:C
78101277	chr11:78101277:T:A
78101741	chr11:78101741:G:A
78101869	chr11:78101869:C:T
78101930	chr11:78101930:C:G
78101945	chr11:78101945:G:A
78101987	chr11:78101987:G:A
78102034	chr11:78102034:G:T
78102161	chr11:78102161:C:T
78102162	chr11:78102162:G:A
78102223	chr11:78102223:A:G
78102696	chr11:78102696:T:C
78102750	chr11:78102750:T:C
78102784	chr11:78102784:T:A
78102803	chr11:78102803:C:T
78103246	chr11:78103246:C:T
78103442	chr11:78103442:C:T
78103589	chr11:78103589:T:C
78104013	chr11:78104013:A:G
78104150	chr11:78104150:C:T
78104643	chr11:78104643:C:T
78104694	chr11:78104694:T:C
78104730	chr11:78104730:G:A
78105221	chr11:78105221:G:C
78105331	chr11:78105331:A:G
78105481	chr11:78105481:A:G
78105492	chr11:78105492:T:C
78105660	chr11:78105660:AAAG:A
78105901	chr11:78105901:A:G
78106157	chr11:78106157:G:A
78106173	chr11:78106173:C:T
78106182	chr11:78106182:A:G
78106323	chr11:78106323:G:A
78106385	chr11:78106385:G:C
78106421	chr11:78106421:T:C
78106513	chr11:78106513:A:G
78106573	chr11:78106573:A:G
78106681	chr11:78106681:C:CATCT
78106762	chr11:78106762:T:C
78106951	chr11:78106951:A:G
78107243	chr11:78107243:C:T
78107302	chr11:78107302:C:T
78107334	chr11:78107334:C:T
78107339	chr11:78107339:A:G
78107515	chr11:78107515:A:G
78107694	chr11:78107694:T:A
78107719	chr11:78107719:G:C
78107731	chr11:78107731:A:G
78107763	chr11:78107763:A:T
78107984	chr11:78107984:A:G
78108136	chr11:78108136:C:T
78108209	chr11:78108209:G:A
78108572	chr11:78108572:A:G
78109035	chr11:78109035:A:G
78109122	chr11:78109122:T:C
78109182	chr11:78109182:T:C
78109217	chr11:78109217:AAC:A
78109270	chr11:78109270:T:C
78109627	chr11:78109627:T:C
78109749	chr11:78109749:C:G
78110198	chr11:78110198:A:C
78110254	chr11:78110254:A:G
78110342	chr11:78110342:C:T
78110353	chr11:78110353:G:A
78110721	chr11:78110721:C:T
78110724	chr11:78110724:A:G
78111023	chr11:78111023:T:A
78111033	chr11:78111033:C:T
78111059	chr11:78111059:G:A
78111346	chr11:78111346:G:C
78111516	chr11:78111516:C:T
78111520	chr11:78111520:C:T
78111656	chr11:78111656:ACACT:A
78111779	chr11:78111779:T:TTC
78111786	chr11:78111786:T:C
78112182	chr11:78112182:C:T
78112281	chr11:78112281:A:C
78112562	chr11:78112562:A:G
78112614	chr11:78112614:A:G
78112652	chr11:78112652:A:G
78112745	chr11:78112745:C:T
78113148	chr11:78113148:A:G
78113150	chr11:78113150:T:C
78113233	chr11:78113233:C:G
78113366	chr11:78113366:T:C
78113450	chr11:78113450:T:C
78113452	chr11:78113452:C:T
78113523	chr11:78113523:A:T
78114016	chr11:78114016:C:A
78114018	chr11:78114018:A:G
78114020	chr11:78114020:G:A
78114274	chr11:78114274:T:C
78114462	chr11:78114462:A:G
78114596	chr11:78114596:A:G
78114651	chr11:78114651:C:T
78114835	chr11:78114835:C:T
78114929	chr11:78114929:T:C
78115021	chr11:78115021:T:A
78115300	chr11:78115300:C:T
78115344	chr11:78115344:A:G
78115350	chr11:78115350:T:C
78115447	chr11:78115447:G:A
78115726	chr11:78115726:C:T
78115749	chr11:78115749:A:G
78115814	chr11:78115814:T:C
78115995	chr11:78115995:G:A
78116325	chr11:78116325:G:A
78116428	chr11:78116428:G:T
78116479	chr11:78116479:A:G
78116653	chr11:78116653:G:A
78116712	chr11:78116712:G:A
78116753	chr11:78116753:C:T
78116910	chr11:78116910:T:C
78117382	chr11:78117382:C:T
78117412	chr11:78117412:T:C
78117420	chr11:78117420:A:G
78117634	chr11:78117634:C:T
78117944	chr11:78117944:G:A
78118126	chr11:78118126:T:C
78118132	chr11:78118132:T:C
78118242	chr11:78118242:G:A
78118249	chr11:78118249:T:C
78118250	chr11:78118250:A:G
78118628	chr11:78118628:A:C
78118671	chr11:78118671:C:T
78118720	chr11:78118720:G:C
78118878	chr11:78118878:C:T
78118898	chr11:78118898:C:G
78118912	chr11:78118912:T:C
78119002	chr11:78119002:G:A
78119047	chr11:78119047:C:T
78119543	chr11:78119543:T:C
78119617	chr11:78119617:G:C
78119684	chr11:78119684:T:C
78119989	chr11:78119989:C:T
78120010	chr11:78120010:G:A
78120019	chr11:78120019:C:T
78120285	chr11:78120285:T:C
78120425	chr11:78120425:T:A
78120744	chr11:78120744:G:A
78121423	chr11:78121423:T:G
78121548	chr11:78121548:C:G
78121588	chr11:78121588:A:G
78122089	chr11:78122089:G:A
78122514	chr11:78122514:G:A
78122791	chr11:78122791:C:A
78122866	chr11:78122866:TA:T
78123029	chr11:78123029:T:A
78123074	chr11:78123074:G:A
78123084	chr11:78123084:G:A
78123272	chr11:78123272:T:C
78123654	chr11:78123654:A:C
78123760	chr11:78123760:C:G
78124232	chr11:78124232:G:T
78124453	chr11:78124453:C:G
78124805	chr11:78124805:C:T
78124831	chr11:78124831:G:C
78124852	chr11:78124852:A:G
78124967	chr11:78124967:C:T
78125125	chr11:78125125:C:T
78125247	chr11:78125247:C:T
78125274	chr11:78125274:C:T
78125367	chr11:78125367:G:A
78125434	chr11:78125434:C:T
78125582	chr11:78125582:G:A
78126020	chr11:78126020:A:G
78126084	chr11:78126084:G:A
78126268	chr11:78126268:C:T
78126815	chr11:78126815:T:C
78126940	chr11:78126940:C:T
78126965	chr11:78126965:G:C
78126972	chr11:78126972:G:A
78127090	chr11:78127090:C:T
78127098	chr11:78127098:G:GC
78127120	chr11:78127120:A:G
78127556	chr11:78127556:T:C
78127634	chr11:78127634:C:T
78127710	chr11:78127710:TTC:T
78127792	chr11:78127792:T:C
78127812	chr11:78127812:C:T
78127992	chr11:78127992:A:G
78128214	chr11:78128214:C:T
78128384	chr11:78128384:C:A
78128643	chr11:78128643:G:A
78128760	chr11:78128760:G:A
78128771	chr11:78128771:T:C
78128847	chr11:78128847:C:T
78128866	chr11:78128866:G:A
78128960	chr11:78128960:G:A
78129010	chr11:78129010:C:T
78129011	chr11:78129011:A:T
78129034	chr11:78129034:G:A
78129099	chr11:78129099:G:A
78129115	chr11:78129115:G:A
78129147	chr11:78129147:G:A
78129195	chr11:78129195:C:T
78129280	chr11:78129280:T:C
78129345	chr11:78129345:A:G
78129599	chr11:78129599:T:C
78129680	chr11:78129680:T:C
78129692	chr11:78129692:T:C
78129896	chr11:78129896:T:C
78129913	chr11:78129913:CACA:C
78129962	chr11:78129962:T:C
78129966	chr11:78129966:T:C
78130014	chr11:78130014:A:T
78130052	chr11:78130052:G:A
78130622	chr11:78130622:T:C
78130748	chr11:78130748:T:C
78130875	chr11:78130875:T:C
78130881	chr11:78130881:CTCTTA:C
78131116	chr11:78131116:T:TTTAG
78131122	chr11:78131122:T:C
78131170	chr11:78131170:G:A
78131257	chr11:78131257:A:C
78131282	chr11:78131282:T:TAAAC
78131332	chr11:78131332:A:G
78131360	chr11:78131360:T:C
78131499	chr11:78131499:AGGCTGAGGCCAGAGGAC:A
78131568	chr11:78131568:A:G
78131586	chr11:78131586:G:A
78131694	chr11:78131694:A:G
78131751	chr11:78131751:C:T
78131817	chr11:78131817:A:G
78131917	chr11:78131917:A:G
78131932	chr11:78131932:C:T
78131985	chr11:78131985:A:C
78132028	chr11:78132028:C:T
78132158	chr11:78132158:T:C
78132169	chr11:78132169:C:T
78132202	chr11:78132202:C:T
78132213	chr11:78132213:C:T
78132514	chr11:78132514:G:A
78132602	chr11:78132602:T:C
78132605	chr11:78132605:C:T
78132673	chr11:78132673:T:A
78132682	chr11:78132682:C:T
78132683	chr11:78132683:T:C
78132692	chr11:78132692:C:G
78132780	chr11:78132780:GA:G
78132877	chr11:78132877:A:C
78132906	chr11:78132906:G:A
78133018	chr11:78133018:G:A
78133065	chr11:78133065:G:A
78133451	chr11:78133451:C:T
78133697	chr11:78133697:G:A
78133708	chr11:78133708:G:A
78133835	chr11:78133835:A:G
78133970	chr11:78133970:C:T
78134099	chr11:78134099:T:G
78134210	chr11:78134210:T:C
78134312	chr11:78134312:A:T
78134369	chr11:78134369:C:T
78134413	chr11:78134413:C:T
78134597	chr11:78134597:G:A
78135149	chr11:78135149:T:C
78135162	chr11:78135162:T:C
78135518	chr11:78135518:C:T
78135559	chr11:78135559:A:T
78135711	chr11:78135711:G:A
78135869	chr11:78135869:A:AAAAG
78135894	chr11:78135894:T:G
78135897	chr11:78135897:A:G
78136126	chr11:78136126:T:C
78136275	chr11:78136275:C:T
78136430	chr11:78136430:G:A
78136511	chr11:78136511:T:G
78136605	chr11:78136605:T:C
78136738	chr11:78136738:G:C
78136925	chr11:78136925:G:C
78137177	chr11:78137177:C:T
78137261	chr11:78137261:A:T
78137554	chr11:78137554:T:C
78137809	chr11:78137809:G:T
78137821	chr11:78137821:G:T
78138149	chr11:78138149:T:C
78138231	chr11:78138231:C:T
78138539	chr11:78138539:C:G
78138569	chr11:78138569:C:A
78138807	chr11:78138807:C:T
78139143	chr11:78139143:C:T
78139414	chr11:78139414:G:A
78139471	chr11:78139471:C:A
78139762	chr11:78139762:G:C
78140175	chr11:78140175:T:A
78140560	chr11:78140560:G:T
78140889	chr11:78140889:C:T
78141101	chr11:78141101:A:AAGC
78141784	chr11:78141784:C:T
78141829	chr11:78141829:C:T
78141866	chr11:78141866:C:T
78142396	chr11:78142396:T:A
78142434	chr11:78142434:C:T
78142574	chr11:78142574:G:A
78142655	chr11:78142655:A:G
78142732	chr11:78142732:T:TG
78142850	chr11:78142850:C:T
78142875	chr11:78142875:A:G
78142957	chr11:78142957:TC:T
78144255	chr11:78144255:G:A
78144311	chr11:78144311:G:A
78144450	chr11:78144450:A:G
78144731	chr11:78144731:ACT:A
78144878	chr11:78144878:G:A
78145459	chr11:78145459:A:G
78145727	chr11:78145727:G:A
78145981	chr11:78145981:G:A
78146125	chr11:78146125:C:T
78146190	chr11:78146190:G:A
78146191	chr11:78146191:G:A
78146199	chr11:78146199:G:A
78146648	chr11:78146648:A:G
78147184	chr11:78147184:A:G
78147206	chr11:78147206:T:C
78147282	chr11:78147282:A:G
78147375	chr11:78147375:A:G
78147993	chr11:78147993:T:C
78148024	chr11:78148024:G:C
78148301	chr11:78148301:G:A
78148343	chr11:78148343:C:T
78148351	chr11:78148351:A:G
78148366	chr11:78148366:G:T
78148633	chr11:78148633:A:G
78148872	chr11:78148872:A:G
78148885	chr11:78148885:T:C
78148987	chr11:78148987:T:C
78149215	chr11:78149215:G:C
78149247	chr11:78149247:T:C
78149384	chr11:78149384:G:A
78149416	chr11:78149416:C:T
78149417	chr11:78149417:G:A
78149470	chr11:78149470:C:G
78149698	chr11:78149698:A:G
78149780	chr11:78149780:C:T
78149824	chr11:78149824:G:A
78150134	chr11:78150134:T:C
78150522	chr11:78150522:C:T
78150783	chr11:78150783:C:G
78150947	chr11:78150947:G:A
78150949	chr11:78150949:A:G
78151202	chr11:78151202:A:G
78151231	chr11:78151231:A:T
78151291	chr11:78151291:CAG:C
78151754	chr11:78151754:T:C
78151842	chr11:78151842:C:T
78152050	chr11:78152050:A:G
78152138	chr11:78152138:T:G
78152149	chr11:78152149:G:A
78152171	chr11:78152171:G:A
78152225	chr11:78152225:G:A
78152263	chr11:78152263:C:T
78152477	chr11:78152477:G:C
78152561	chr11:78152561:G:C
78152678	chr11:78152678:T:C
78152741	chr11:78152741:G:A
78152904	chr11:78152904:C:T
78152965	chr11:78152965:C:T
78152977	chr11:78152977:T:C
78152981	chr11:78152981:G:A
78153048	chr11:78153048:ACGGGT:A
78153054	chr11:78153054:T:A
78153133	chr11:78153133:T:A
78153735	chr11:78153735:T:C
78153964	chr11:78153964:A:G
78154534	chr11:78154534:C:T
78154563	chr11:78154563:T:C
78154880	chr11:78154880:A:G
78154915	chr11:78154915:A:G
78155163	chr11:78155163:T:C
78155216	chr11:78155216:A:C
78155231	chr11:78155231:GTTCGT:G
78155234	chr11:78155234:C:T
78155297	chr11:78155297:A:G
78155373	chr11:78155373:G:A
78155399	chr11:78155399:C:T
78155752	chr11:78155752:C:T
78156003	chr11:78156003:G:C
78156806	chr11:78156806:T:TA
78156876	chr11:78156876:G:A
78157830	chr11:78157830:G:A
78157917	chr11:78157917:A:G
78157929	chr11:78157929:G:T
78158252	chr11:78158252:G:A
78158440	chr11:78158440:G:C
78158696	chr11:78158696:A:C
78158806	chr11:78158806:C:T
78158880	chr11:78158880:C:G
78159440	chr11:78159440:C:T
78159592	chr11:78159592:A:T
78160041	chr11:78160041:G:C
78160120	chr11:78160120:A:C
78160540	chr11:78160540:T:C
78160572	chr11:78160572:G:T
78160668	chr11:78160668:C:T
78161119	chr11:78161119:G:T
78161168	chr11:78161168:G:A
78161215	chr11:78161215:G:C
78161497	chr11:78161497:C:T
78161878	chr11:78161878:C:T
78162094	chr11:78162094:A:T
78162247	chr11:78162247:T:A
78162333	chr11:78162333:G:A
78162541	chr11:78162541:G:A
78162716	chr11:78162716:T:G
78163747	chr11:78163747:A:G
78164187	chr11:78164187:T:C
78164691	chr11:78164691:G:T
78164800	chr11:78164800:C:T
78164881	chr11:78164881:C:T
78165242	chr11:78165242:C:T
78165443	chr11:78165443:A:G
78165483	chr11:78165483:C:T
78165700	chr11:78165700:TC:T
78166292	chr11:78166292:G:A
78166323	chr11:78166323:G:C
78166370	chr11:78166370:G:A
78166693	chr11:78166693:C:A
78166723	chr11:78166723:C:T
78166919	chr11:78166919:C:T
78166977	chr11:78166977:A:C
78167038	chr11:78167038:G:A
78167124	chr11:78167124:T:C
78167652	chr11:78167652:G:T
78167710	chr11:78167710:G:A
78168132	chr11:78168132:G:T
78168166	chr11:78168166:T:C
78168257	chr11:78168257:A:C
78168286	chr11:78168286:C:T
78168498	chr11:78168498:A:T
78168514	chr11:78168514:A:T
78168600	chr11:78168600:C:A
78169069	chr11:78169069:C:T
78169248	chr11:78169248:C:T
78169361	chr11:78169361:G:A
78169658	chr11:78169658:C:T
78169838	chr11:78169838:C:A
78170052	chr11:78170052:G:A
```
