## Supplementary material for "Characterization of shared and ancestry-specific signals driving complex traits using multi-ancestry fine-mapping": s1.afreq

```
#CHROM	ID	REF	ALT	ALT_FREQS	OBS_CT
11	rs7938489	C	G	0.0775348	1006
11	rs7938508	C	T	0.0785288	1006
11	rs116976350	G	C	0.0367793	1006
11	rs61887656	A	G	0.0149105	1006
11	rs79948839	A	G	0.0377734	1006
11	rs73510738	C	T	0.0178926	1006
11	rs1498334	A	G	0.570577	1006
11	rs115134132	A	G	0.0516899	1006
11	rs7114780	A	G	0.0377734	1006
11	rs10897735	A	C	0.562624	1006
11	rs72937930	T	C	0.0536779	1006
11	rs7119064	A	G	0.0387674	1006
11	rs78617303	T	G	0.0805169	1006
11	rs12791153	A	T	0.082505	1006
11	rs12576357	C	G	0.0795229	1006
11	rs73510744	A	G	0.0178926	1006
11	rs60199623	A	G	0.0178926	1006
11	rs9666176	A	G	0.0785288	1006
11	rs12576906	C	A	0.110338	1006
11	rs12577119	C	A	0.0775348	1006
11	rs75762279	A	G	0.0765408	1006
11	rs79762626	G	A	0.0775348	1006
11	rs79572083	T	A	0.0367793	1006
11	rs74765972	G	A	0.0367793	1006
11	rs11232416	C	T	0.350895	1006
11	rs17159674	A	C	0.0377734	1006
11	rs57841376	A	G	0.265408	1006
11	rs4627106	T	G	0.45328	1006
11	rs116480520	A	G	0.0397614	1006
11	rs75408516	A	G	0.0526839	1006
11	rs4307746	C	T	0.698807	1006
11	rs117827407	A	C	0.0178926	1006
11	rs1498329	C	T	0.082505	1006
11	rs2133158	C	T	0.697813	1006
11	rs77404235	T	C	0.0407555	1006
11	rs904316	T	C	0.903579	1006
11	rs72937934	A	G	0.0109344	1006
11	rs17159678	C	T	0.151093	1006
11	rs147267185	G	A	0.0347913	1006
11	rs7934736	C	T	0.151093	1006
11	rs7950346	T	C	0.151093	1006
11	rs17159688	T	A	0.143141	1006
11	rs10897736	A	G	0.741551	1006
11	rs73510750	T	C	0.158052	1006
11	rs144518232	C	G	0.0765408	1006
11	rs112654565	T	C	0.0516899	1006
11	rs992697	C	T	0.693837	1006
11	rs116570858	G	C	0.0407555	1006
11	rs118163032	G	A	0.027833	1006
11	rs182040184	C	T	0.00994036	1006
11	rs117227263	C	T	0.0228628	1006
11	rs116107950	T	G	0.0477137	1006
11	rs12363926	C	T	0.0337972	1006
11	rs146146369	C	T	0.027833	1006
11	rs7946942	C	T	0.0407555	1006
11	rs4945468	A	G	0.903579	1006
11	rs78279031	G	A	0.0407555	1006
11	rs78665028	A	G	0.0417495	1006
11	rs79658954	C	G	0.083499	1006
11	rs78557065	G	C	0.027833	1006
11	rs4945469	C	T	0.863817	1006
11	rs78747227	G	C	0.027833	1006
11	rs4944276	A	G	0.906561	1006
11	rs77419856	G	A	0.0407555	1006
11	rs10732254	C	T	0.906561	1006
11	rs72937937	C	T	0.0457256	1006
11	rs7342241	C	T	0.769384	1006
11	rs7342242	C	T	0.787276	1006
11	rs74973011	G	A	0.0139165	1006
11	rs76877170	C	T	0.0407555	1006
11	rs78439598	C	T	0.0397614	1006
11	rs2373711	C	T	0.131213	1006
11	rs80163578	T	C	0.0397614	1006
11	rs117231265	T	C	0.027833	1006
11	rs80039587	T	C	0.0407555	1006
11	rs4489770	A	G	0.0407555	1006
11	rs77567506	A	T	0.027833	1006
11	rs74575511	G	T	0.0387674	1006
11	rs117537336	G	T	0.0397614	1006
11	rs77550821	C	A	0.0397614	1006
11	rs142011075	G	T	0.027833	1006
11	rs4945471	G	T	0.883698	1006
11	rs4945472	C	T	0.795229	1006
11	rs10751035	C	T	0.905567	1006
11	rs77192655	T	G	0.0874751	1006
11	rs184732492	G	A	0.00894632	1006
11	rs10897737	C	T	0.905567	1006
11	rs10897738	C	T	0.905567	1006
11	rs117047363	C	A	0.027833	1006
11	rs1391540	T	A	0.858847	1006
11	rs1391539	G	A	0.905567	1006
11	rs1391538	T	C	0.707753	1006
11	rs1391537	A	G	0.905567	1006
11	rs118178396	C	A	0.0467197	1006
11	rs112418409	A	G	0.0467197	1006
11	rs77805757	C	T	0.0467197	1006
11	rs11232428	G	A	0.125249	1006
11	rs74622682	G	A	0.027833	1006
11	rs10792530	G	A	0.705765	1006
11	rs9919563	G	A	0.904573	1006
11	rs78188316	T	C	0.0467197	1006
11	rs9919564	C	G	0.124254	1006
11	rs77962254	A	G	0.027833	1006
11	rs7110013	C	T	0.904573	1006
11	rs6591923	T	G	0.923459	1006
11	rs1498333	C	A	0.904573	1006
11	rs1498332	T	A	0.904573	1006
11	rs72937957	G	A	0.10835	1006
11	rs1566241	G	A	0.083499	1006
11	rs1566240	T	C	0.706759	1006
11	rs1566239	T	A	0.124254	1006
11	rs10792531	A	T	0.704771	1006
11	rs78434131	C	T	0.027833	1006
11	rs4945473	C	T	0.732604	1006
11	rs4945474	G	T	0.723658	1006
11	rs11232429	A	T	0.054672	1006
11	rs10732888	C	T	0.702783	1006
11	rs116894288	C	T	0.027833	1006
11	rs9666296	C	T	0.0417495	1006
11	rs10897739	C	A	0.60338	1006
11	rs10897740	T	C	0.797217	1006
11	rs1532505	C	G	0.936382	1006
11	rs1532504	T	C	0.347913	1006
11	rs1391530	C	T	0.700795	1006
11	rs7935980	C	T	0.304175	1006
11	rs7951353	T	A	0.178926	1006
11	rs17346553	T	C	0.0347913	1006
11	rs17412370	T	G	0.21173	1006
11	rs10751036	G	A	0.591451	1006
11	rs10792532	C	T	0.428429	1006
11	rs10897741	C	T	0.167992	1006
11	rs10792533	C	G	0.420477	1006
11	rs72937971	G	A	0.16998	1006
11	rs7130958	A	G	0.167992	1006
11	rs7104256	G	C	0.428429	1006
11	rs17412621	G	C	0.0377734	1006
11	rs117979886	C	A	0.0377734	1006
11	rs11232430	C	T	0.167992	1006
11	rs1498326	C	T	0.0854871	1006
11	rs10897742	A	C	0.167992	1006
11	rs1874796	C	T	0.420477	1006
11	rs1874795	A	G	0.597416	1006
11	rs7947053	T	C	0.168986	1006
11	rs60573309	C	A	0.128231	1006
11	rs72937978	G	A	0.16998	1006
11	rs1498331	T	A	0.135189	1006
11	rs1498330	T	C	0.0337972	1006
11	rs7947017	G	A	0.168986	1006
11	rs11232431	A	G	0.168986	1006
11	rs12420363	C	A	0.128231	1006
11	rs11232432	G	A	0.156064	1006
11	rs79706747	A	C	0.0377734	1006
11	rs116870590	T	C	0.0119284	1006
11	rs76651648	A	G	0.0377734	1006
11	rs75815247	T	C	0.0447316	1006
11	rs904318	G	A	0.579523	1006
11	rs904317	A	G	0.954274	1006
11	rs11232433	G	A	0.161034	1006
11	rs72937988	T	G	0.119284	1006
11	rs10751037	C	G	0.572565	1006
11	rs10897743	T	C	0.164016	1006
11	rs12417895	T	C	0.112326	1006
11	rs76025370	A	G	0.0377734	1006
11	rs10736740	T	C	0.746521	1006
11	rs78795705	T	C	0.0377734	1006
11	rs17141360	G	A	0.111332	1006
11	rs80249073	A	G	0.0377734	1006
11	rs11232434	T	G	0.16501	1006
11	rs17141367	C	T	0.110338	1006
11	rs115489349	A	C	0.0377734	1006
11	rs148195612	G	A	0.0377734	1006
11	rs67343078	T	C	0.110338	1006
11	rs112033455	C	A	0.0377734	1006
11	rs78462287	C	T	0.026839	1006
11	rs77513093	A	T	0.0377734	1006
11	rs11232437	A	C	0.166004	1006
11	rs12786108	T	G	0.59841	1006
11	rs79445638	A	G	0.0377734	1006
11	rs79795697	G	A	0.0367793	1006
11	rs11232438	C	T	0.363817	1006
11	rs147545099	A	T	0.0168986	1006
11	rs12222420	T	C	0.16501	1006
11	rs7119114	C	G	0.407555	1006
11	rs1587327	A	G	0.407555	1006
11	rs61889100	C	G	0.167992	1006
11	rs74647484	T	C	0.0178926	1006
11	rs10751038	A	T	0.742545	1006
11	rs10751039	T	C	0.40159	1006
11	rs61889101	G	A	0.111332	1006
11	rs78667110	C	T	0.0377734	1006
11	rs10736741	C	T	0.742545	1006
11	rs12419847	A	G	0.10835	1006
11	rs11232439	T	G	0.0944334	1006
11	rs116995347	A	G	0.0228628	1006
11	rs56142802	A	C	0.0377734	1006
11	rs10897744	G	A	0.277336	1006
11	rs117506146	A	G	0.0357853	1006
11	rs10897745	T	C	0.277336	1006
11	rs10897746	C	T	0.163022	1006
11	rs10751040	T	C	0.408549	1006
11	rs11603813	T	C	0.166998	1006
11	rs10792534	T	C	0.279324	1006
11	rs10897747	G	A	0.279324	1006
11	rs11232440	G	T	0.082505	1006
11	rs11232441	C	T	0.277336	1006
11	rs11532093	A	C	0.409543	1006
11	rs116871305	G	A	0.027833	1006
11	rs79268567	T	G	0.0457256	1006
11	rs73513101	G	A	0.0119284	1006
11	rs143572379	A	T	0.0188867	1006
11	rs59978098	C	T	0.11332	1006
11	rs181777026	C	T	0.0139165	1006
11	rs72939906	C	T	0.172962	1006
11	rs57504785	C	G	0.114314	1006
11	rs35380280	G	C	0.318091	1006
11	rs113806083	T	C	0.0457256	1006
11	rs112142824	C	A	0.178926	1006
11	rs1829763	T	A	0.0864811	1006
11	rs11232442	T	G	0.0954274	1006
11	rs12576032	C	T	0.272366	1006
11	rs112226053	C	T	0.177932	1006
11	rs1608169	G	T	0.336978	1006
11	rs1829764	G	A	0.171968	1006
11	rs1589574	G	T	0.171968	1006
11	rs11232444	T	A	0.479125	1006
11	rs2049262	A	T	0.183897	1006
11	rs148416837	A	T	0.0109344	1006
11	rs2177208	A	G	0.23161	1006
11	rs78795925	C	T	0.17495	1006
11	rs1522648	C	A	0.485089	1006
11	rs61889103	C	G	0.138171	1006
11	rs11603944	G	C	0.477137	1006
11	rs34991547	G	A	0.164016	1006
11	rs1916053	C	A	0.477137	1006
11	rs1522649	A	G	0.597416	1006
11	rs10792535	G	A	0.225646	1006
11	rs34759263	T	A	0.485089	1006
11	rs59090146	T	C	0.485089	1006
11	rs61889107	C	T	0.485089	1006
11	rs34103320	T	C	0.485089	1006
11	rs34706700	T	C	0.164016	1006
11	rs12420461	C	T	0.175944	1006
11	rs4944277	A	G	0.485089	1006
11	rs4945476	C	G	0.485089	1006
11	rs4945477	T	C	0.485089	1006
11	rs4945478	G	A	0.483101	1006
11	rs12787890	T	A	0.666998	1006
11	rs146573878	G	T	0.027833	1006
11	rs72939922	T	C	0.146123	1006
11	rs12796893	T	C	0.485089	1006
11	rs74649908	T	A	0.026839	1006
11	rs1403255	A	G	0.17495	1006
11	rs61886678	C	T	0.0129225	1006
11	rs1533866	C	T	0.483101	1006
11	rs17413928	T	C	0.148111	1006
11	rs12798692	T	G	0.16004	1006
11	rs61886679	C	T	0.164016	1006
11	rs61886680	A	G	0.16004	1006
11	rs61886681	T	C	0.16004	1006
11	rs34579701	A	C	0.16004	1006
11	rs74794023	G	A	0.00894632	1006
11	rs111367719	C	T	0.0208748	1006
11	rs1533865	A	G	0.89662	1006
11	rs1533864	G	A	0.410537	1006
11	rs17414123	C	T	0.485089	1006
11	rs11601250	G	A	0.158052	1006
11	rs7128907	A	C	0.481113	1006
11	rs75255610	G	A	0.0149105	1006
11	rs10792536	A	G	0.954274	1006
11	rs11232447	T	A	0.190855	1006
11	rs144569896	A	G	0.0159046	1006
11	rs2177207	C	T	0.983101	1006
11	rs12802990	C	A	0.371769	1006
11	rs1522647	G	A	0.191849	1006
11	rs72939936	G	A	0.109344	1006
11	rs77630360	T	C	0.0367793	1006
11	rs1533862	C	T	0.191849	1006
11	rs12799635	T	G	0.147117	1006
11	rs11232448	C	T	0.222664	1006
11	rs143738083	G	A	0.0129225	1006
11	rs10897748	C	G	0.191849	1006
11	rs61886682	G	A	0.147117	1006
11	rs1949701	C	T	0.894632	1006
11	rs1949700	G	T	0.696819	1006
11	rs12575037	G	A	0.191849	1006
11	rs10751041	C	A	0.894632	1006
11	rs10897749	A	G	0.193837	1006
11	rs190933931	C	A	0.0139165	1006
11	rs2373717	A	T	0.729622	1006
11	rs12289861	T	C	0.166004	1006
11	rs12283040	G	C	0.16501	1006
11	rs1522656	G	A	0.701789	1006
11	rs1568639	C	A	0.356859	1006
11	rs12146634	A	C	0.537773	1006
11	rs61886685	C	A	0.159046	1006
11	rs12792782	A	T	0.696819	1006
11	rs1403261	G	A	0.700795	1006
11	rs1879900	A	G	0.894632	1006
11	rs112074581	A	G	0.0735586	1006
11	rs17414361	C	T	0.159046	1006
11	rs17348621	C	T	0.159046	1006
11	rs7943711	C	A	0.159046	1006
11	rs11232449	C	A	0.191849	1006
11	rs7943839	C	T	0.894632	1006
11	rs78299716	A	G	0.0367793	1006
11	rs75639880	T	C	0.0337972	1006
11	rs9634009	G	A	0.191849	1006
11	rs12366011	T	C	0.0258449	1006
11	rs4387371	T	C	0.171968	1006
11	rs1403259	A	G	0.536779	1006
11	rs1403258	G	A	0.894632	1006
11	rs1403257	G	A	0.536779	1006
11	rs17141411	T	G	0.192843	1006
11	rs1916054	G	A	0.894632	1006
11	rs1533867	A	G	0.696819	1006
11	rs7110453	T	C	0.696819	1006
11	rs72941968	C	T	0.0337972	1006
11	rs11232450	T	C	0.22664	1006
11	rs4614479	A	G	0.894632	1006
11	rs4347412	A	T	0.894632	1006
11	rs72941978	T	A	0.190855	1006
11	rs11232451	T	G	0.703777	1006
11	rs142012254	T	A	0.0109344	1006
11	rs6591925	C	T	0.894632	1006
11	rs4945479	T	C	0.191849	1006
11	rs1608172	G	A	0.133201	1006
11	rs2888641	T	C	0.027833	1006
11	rs1608171	T	C	0.697813	1006
11	rs1916056	T	G	0.894632	1006
11	rs17414754	G	A	0.159046	1006
11	rs1403260	A	T	0.185885	1006
11	rs10897750	A	C	0.219682	1006
11	rs10897751	A	G	0.704771	1006
11	rs12361016	C	T	0.205765	1006
11	rs4394857	G	A	0.895626	1006
11	rs12800419	C	T	0.148111	1006
11	rs4515988	T	G	0.243539	1006
11	rs75649406	T	A	0.0248509	1006
11	rs1015201	A	T	0.0298211	1006
11	rs76505035	G	A	0.0258449	1006
11	rs78497898	C	T	0.0298211	1006
11	rs7130733	A	G	0.308151	1006
11	rs72941994	G	T	0.0347913	1006
11	rs4294587	T	G	0.146123	1006
11	rs10897752	C	T	0.292247	1006
11	rs77653207	A	T	0.0248509	1006
11	rs74544502	A	G	0.0248509	1006
11	rs4590891	T	G	0.186879	1006
11	rs11232453	G	A	0.23161	1006
11	rs10792537	A	T	0.485089	1006
11	rs11232454	T	C	0.304175	1006
11	rs7936123	A	G	0.309145	1006
11	rs17349199	T	C	0.134195	1006
11	rs7118180	A	G	0.309145	1006
11	rs17141428	C	T	0.0248509	1006
11	rs11232455	T	G	0.026839	1006
11	rs76203492	A	G	0.0178926	1006
11	rs141257591	G	T	0.0238569	1006
11	rs72944004	T	C	0.0367793	1006
11	rs17141433	G	C	0.0248509	1006
11	rs111920003	A	T	0.0298211	1006
11	rs11232456	A	C	0.310139	1006
11	rs142380962	C	T	0.0248509	1006
11	rs11232457	T	C	0.28827	1006
11	rs11232458	C	T	0.26839	1006
11	rs11232459	C	T	0.28827	1006
11	rs6591926	C	G	0.61332	1006
11	rs7120971	C	T	0.413519	1006
11	rs144630909	A	G	0.0188867	1006
11	rs7121417	A	T	0.413519	1006
11	rs11232461	T	C	0.388668	1006
11	rs11232462	T	C	0.388668	1006
11	rs72944013	C	T	0.0357853	1006
11	rs17508431	G	C	0.21173	1006
11	rs76999896	T	C	0.0357853	1006
11	rs11232465	C	T	0.413519	1006
11	rs11232466	G	C	0.418489	1006
11	rs12577008	G	T	0.0924453	1006
11	rs11232467	A	G	0.418489	1006
11	rs11232468	G	C	0.247515	1006
11	rs144446334	G	A	0.0238569	1006
11	rs11232470	G	C	0.352883	1006
11	rs72944018	G	A	0.0357853	1006
11	rs11232471	T	C	0.21173	1006
11	rs138353070	T	C	0.0149105	1006
11	rs17141461	C	G	0.0874751	1006
11	rs72944021	C	A	0.0357853	1006
11	rs72944022	G	A	0.0357853	1006
11	rs72944024	G	A	0.0357853	1006
11	rs17349805	C	T	0.141153	1006
11	rs11821818	A	G	0.0298211	1006
11	rs77732298	C	T	0.0149105	1006
11	rs2948381	C	T	0.420477	1006
11	rs11820255	T	C	0.0606362	1006
11	rs112204574	G	A	0.0596421	1006
11	rs71476489	T	C	0.141153	1006
11	rs1916055	G	A	0.610338	1006
11	rs2514461	T	C	0.635189	1006
11	rs78763432	C	G	0.0248509	1006
11	rs72944029	T	C	0.0606362	1006
11	rs1581422	G	A	0.178926	1006
11	rs2514460	G	A	0.633201	1006
11	rs7941214	C	T	0.333002	1006
11	rs1522662	G	C	0.532803	1006
11	rs2461684	T	C	0.567594	1006
11	rs10792538	G	A	0.470179	1006
11	rs117525834	A	G	0.0149105	1006
11	rs142241443	T	A	0.0218688	1006
11	rs1522661	C	A	0.143141	1006
11	rs2514459	C	T	0.915507	1006
11	rs11232476	T	C	0.379722	1006
11	rs11601730	G	A	0.177932	1006
11	rs61886701	A	G	0.178926	1006
11	rs12807273	A	G	0.149105	1006
11	rs74924999	G	A	0.0119284	1006
11	rs1916057	T	C	0.143141	1006
11	rs34972169	T	C	0.133201	1006
11	rs12284778	T	C	0.0646123	1006
11	rs2461683	A	T	0.915507	1006
11	rs2461682	T	C	0.702783	1006
11	rs17141499	T	A	0.148111	1006
11	rs1522660	T	G	0.380716	1006
11	rs2461681	A	C	0.143141	1006
11	rs12278236	T	A	0.380716	1006
11	rs2461680	T	C	0.915507	1006
11	rs12791548	C	T	0.147117	1006
11	rs11232478	G	C	0.379722	1006
11	rs35869236	G	T	0.148111	1006
11	rs10897753	T	C	0.0646123	1006
11	rs80056300	A	G	0.0248509	1006
11	rs17141507	A	G	0.146123	1006
11	rs17415999	C	G	0.380716	1006
11	rs2461679	A	C	0.523857	1006
11	rs2514520	T	C	0.915507	1006
11	rs4944280	G	A	0.915507	1006
11	rs4944281	C	T	0.915507	1006
11	rs17416013	A	T	0.180915	1006
11	rs10897754	G	T	0.590457	1006
11	rs2514519	T	C	0.915507	1006
11	rs2514518	T	C	0.915507	1006
11	rs143808033	G	A	0.0119284	1006
11	rs144771051	A	G	0.0248509	1006
11	rs2514516	T	C	0.915507	1006
11	rs2514515	T	C	0.915507	1006
11	rs149467106	T	C	0.168986	1006
11	rs112104375	C	T	0.26839	1006
11	rs11232479	C	T	0.05666	1006
11	rs12788306	G	C	0.188867	1006
11	rs2514514	G	A	0.516899	1006
11	rs140061303	C	T	0.0298211	1006
11	rs185150409	G	A	0.0188867	1006
11	rs11822393	C	T	0.0596421	1006
11	rs2514513	T	C	0.0626243	1006
11	rs2514512	T	C	0.921471	1006
11	rs11232482	G	A	0.0616302	1006
11	rs2514511	A	G	0.677932	1006
11	rs59130998	C	T	0.246521	1006
11	rs2514510	T	C	0.921471	1006
11	rs12364063	T	G	0.297217	1006
11	rs56668804	G	A	0.264414	1006
11	rs2514509	C	T	0.920477	1006
11	rs112603074	C	G	0.245527	1006
11	rs141084479	T	C	0.027833	1006
11	rs2514508	C	T	0.374751	1006
11	rs146549979	A	G	0.245527	1006
11	rs34721727	G	A	0.301193	1006
11	rs1568638	T	C	0.159046	1006
11	rs118018586	G	T	0.0139165	1006
11	rs7112547	T	A	0.0526839	1006
11	rs10897755	C	T	0.0526839	1006
11	rs2177209	A	G	0.622266	1006
11	rs77001887	A	G	0.0258449	1006
11	rs77637025	C	T	0.10835	1006
11	rs1522659	C	T	0.323062	1006
11	rs1522658	T	C	0.324056	1006
11	rs2512101	A	T	0.324056	1006
11	rs2461678	A	G	0.622266	1006
11	rs2461677	A	C	0.61829	1006
11	rs76827255	C	T	0.0347913	1006
11	rs183807708	A	G	0.0159046	1006
11	rs11232486	G	A	0.277336	1006
11	rs139172468	A	G	0.0238569	1006
11	rs11232487	G	A	0.293241	1006
11	rs2512106	T	G	0.910537	1006
11	rs78199169	T	C	0.0159046	1006
11	rs12364823	C	T	0.291252	1006
11	rs11232488	A	T	0.267396	1006
11	rs2512105	A	C	0.0576541	1006
11	rs72944058	T	A	0.134195	1006
11	rs72944059	A	G	0.247515	1006
11	rs12416782	T	G	0.267396	1006
11	rs2512104	G	A	0.0576541	1006
11	rs56395825	A	T	0.292247	1006
11	rs2514502	T	G	0.0576541	1006
11	rs2373714	A	G	0.0576541	1006
11	rs2514501	C	T	0.0576541	1006
11	rs2512102	C	T	0.0576541	1006
11	rs1608170	A	G	0.0576541	1006
11	rs2461673	C	T	0.324056	1006
11	rs35440563	T	C	0.267396	1006
11	rs2461672	C	T	0.0576541	1006
11	rs1522655	A	T	0.32505	1006
11	rs1851441	T	A	0.0576541	1006
11	rs1522654	T	C	0.32505	1006
11	rs11232491	G	A	0.267396	1006
11	rs2512108	T	C	0.913519	1006
11	rs78387301	A	G	0.0208748	1006
11	rs10897756	G	C	0.267396	1006
11	rs6591930	C	G	0.0487078	1006
11	rs7942756	A	T	0.0487078	1006
11	rs2514499	A	G	0.0576541	1006
11	rs10897757	C	T	0.267396	1006
11	rs2514498	T	C	0.913519	1006
11	rs1547555	A	G	0.267396	1006
11	rs1547556	T	G	0.272366	1006
11	rs1547557	T	C	0.266402	1006
11	rs1547558	T	C	0.0616302	1006
11	rs1522650	T	C	0.266402	1006
11	rs1522651	G	T	0.266402	1006
11	rs1522652	C	T	0.270378	1006
11	rs10897758	C	T	0.266402	1006
11	rs12271136	T	C	0.0487078	1006
11	rs1522653	T	C	0.0576541	1006
11	rs79479926	T	G	0.028827	1006
11	rs2512109	T	C	0.0576541	1006
11	rs145075856	T	C	0.0318091	1006
11	rs11232492	C	T	0.11332	1006
11	rs77387025	T	C	0.0596421	1006
11	rs1357339	C	A	0.153082	1006
11	rs55654176	T	G	0.287276	1006
11	rs1403256	T	C	0.0218688	1006
11	rs72944068	G	T	0.0328032	1006
11	rs2514497	T	C	0.983101	1006
11	rs1568635	T	C	0.0984095	1006
11	rs1568636	T	G	0.163022	1006
11	rs1568637	A	C	0.082505	1006
11	rs10897759	T	C	0.0974155	1006
11	rs2461661	G	A	0.851889	1006
11	rs118121045	G	A	0.0318091	1006
11	rs2512111	G	A	0.944334	1006
11	rs7111175	G	A	0.0914513	1006
11	rs2514496	T	C	0.944334	1006
11	rs2461662	G	A	0.944334	1006
11	rs59361080	G	A	0.0238569	1006
11	rs2512112	G	A	0.944334	1006
11	rs2514495	C	T	0.944334	1006
11	rs2461663	G	A	0.944334	1006
11	rs2514494	A	C	0.851889	1006
11	rs2512113	A	G	0.944334	1006
11	rs2512114	C	A	0.944334	1006
11	rs35380973	A	T	0.0924453	1006
11	rs2461665	T	C	0.944334	1006
11	rs2512115	C	G	0.944334	1006
11	rs2461666	G	C	0.944334	1006
11	rs2514492	T	C	0.95328	1006
11	rs2514491	C	G	0.944334	1006
11	rs2461667	C	A	0.944334	1006
11	rs12786838	G	A	0.0934394	1006
11	rs2512116	A	G	0.944334	1006
11	rs2514490	C	T	0.944334	1006
11	rs2461668	G	A	0.944334	1006
11	rs2512117	G	A	0.944334	1006
11	rs2461669	A	T	0.851889	1006
11	rs80182306	C	A	0.0497018	1006
11	rs2512118	A	G	0.944334	1006
11	rs2514489	A	C	0.944334	1006
11	rs2512094	A	C	0.944334	1006
11	rs2512095	G	A	0.944334	1006
11	rs12799805	A	G	0.0974155	1006
11	rs2512096	A	C	0.944334	1006
11	rs2948380	C	T	0.271372	1006
11	rs7926056	T	C	0.397614	1006
11	rs2512097	T	C	0.944334	1006
11	rs78618977	A	G	0.0974155	1006
11	rs2512098	T	C	0.944334	1006
11	rs2461670	C	T	0.944334	1006
11	rs7118190	A	G	0.0974155	1006
11	rs2512099	T	C	0.846918	1006
11	rs17350276	G	A	0.0447316	1006
11	rs117273339	G	A	0.0178926	1006
11	rs2514474	C	T	0.944334	1006
11	rs10792539	T	C	0.397614	1006
11	rs3019078	G	A	0.845924	1006
11	rs11232495	G	A	0.0984095	1006
11	rs11232496	T	C	0.0974155	1006
11	rs2512100	A	C	0.944334	1006
11	rs953661	A	T	0.944334	1006
11	rs953660	A	T	0.846918	1006
11	rs75944800	G	A	0.0308151	1006
11	rs2512126	G	C	0.944334	1006
11	rs2514473	T	A	0.944334	1006
11	rs2512125	A	T	0.944334	1006
11	rs2512124	A	G	0.851889	1006
11	rs2514472	T	C	0.944334	1006
11	rs11603764	G	A	0.0924453	1006
11	rs67415525	A	G	0.0477137	1006
11	rs56353867	G	A	0.0467197	1006
11	rs2512123	A	G	0.851889	1006
11	rs2514471	C	T	0.944334	1006
11	rs2030561	G	A	0.851889	1006
11	rs2030560	A	G	0.851889	1006
11	rs2514470	A	G	0.944334	1006
11	rs1996846	A	G	0.944334	1006
11	rs2514469	G	A	0.845924	1006
11	rs2512122	C	G	0.452286	1006
11	rs7926646	C	T	0.0586481	1006
11	rs138738013	G	A	0.0218688	1006
11	rs17141635	G	A	0.0347913	1006
11	rs79561890	A	G	0.0636183	1006
11	rs2512119	T	G	0.0874751	1006
11	rs147249706	T	C	0.0178926	1006
11	rs10897760	C	T	0.0656064	1006
11	rs76089631	T	A	0.0198807	1006
11	rs7101867	C	G	0.0656064	1006
11	rs8181482	C	T	0.0636183	1006
11	rs11232498	A	G	0.0636183	1006
11	rs116827991	T	C	0.0636183	1006
11	rs76467468	G	A	0.0526839	1006
11	rs2461671	G	C	0.836978	1006
11	rs10897761	T	C	0.0656064	1006
11	rs573140547	T	A	0.0119284	1006
11	rs10792540	C	A	0.0656064	1006
11	rs2461675	C	T	0.835984	1006
11	rs11232503	G	A	0.0656064	1006
11	rs10897762	A	G	0.405567	1006
11	rs11232505	G	A	0.0636183	1006
11	rs12286515	A	G	0.0656064	1006
11	rs2461674	C	T	0.345924	1006
11	rs117016554	A	T	0.0168986	1006
11	rs10459041	C	T	0.0636183	1006
11	rs7121822	T	C	0.397614	1006
11	rs4457776	A	G	0.202783	1006
11	rs7932784	C	T	0.0636183	1006
11	rs12360815	G	C	0.383698	1006
11	rs2512127	T	C	0.837972	1006
11	rs75944648	T	G	0.104374	1006
11	rs2461676	C	A	0.289264	1006
11	rs75985072	A	C	0.0188867	1006
11	rs10501488	T	C	0.404573	1006
11	rs72944094	A	G	0.0516899	1006
11	rs10501491	G	C	0.282306	1006
11	rs11232506	A	G	0.0636183	1006
11	rs11232507	C	T	0.0636183	1006
11	rs140910175	T	C	0.0139165	1006
11	rs11232509	G	C	0.0636183	1006
11	rs11232510	C	T	0.0636183	1006
11	rs4569033	G	A	0.0636183	1006
11	rs61888596	C	G	0.082505	1006
11	rs17141670	C	A	0.0636183	1006
11	rs4285895	G	A	0.445328	1006
11	rs7122888	G	A	0.0656064	1006
11	rs12420486	C	T	0.0636183	1006
11	rs7120835	A	T	0.0636183	1006
11	rs7121180	G	T	0.0636183	1006
11	rs11232511	C	G	0.0864811	1006
11	rs139161943	A	C	0.00994036	1006
11	rs17141691	C	T	0.0397614	1006
11	rs4288778	G	T	0.836978	1006
11	rs4469908	A	G	0.836978	1006
11	rs7938364	T	C	0.33499	1006
11	rs117868442	G	A	0.027833	1006
11	rs10501494	T	C	0.11332	1006
11	rs12418465	G	C	0.0636183	1006
11	rs12224901	T	C	0.0636183	1006
11	rs12226292	A	G	0.0636183	1006
11	rs11232513	T	A	0.0636183	1006
11	rs11232514	G	A	0.0636183	1006
11	rs56170413	C	T	0.26839	1006
11	rs56296702	A	G	0.192843	1006
11	rs3924724	G	A	0.0636183	1006
11	rs11232515	G	A	0.0626243	1006
11	rs139932749	G	A	0.0238569	1006
11	rs6591933	A	C	0.0815109	1006
11	rs4463866	T	C	0.0636183	1006
11	rs11232516	C	T	0.0815109	1006
11	rs4472953	T	C	0.836978	1006
11	rs7111614	C	T	0.0815109	1006
11	rs74465945	T	C	0.0815109	1006
11	rs7115688	C	T	0.0815109	1006
11	rs7101972	T	C	0.0815109	1006
11	rs61888597	G	A	0.0884692	1006
11	rs112628918	G	A	0.0815109	1006
11	rs151159256	A	C	0.0109344	1006
11	rs3924708	T	C	0.836978	1006
11	rs7124544	A	G	0.0815109	1006
11	rs12363885	C	A	0.142147	1006
11	rs4486655	T	G	0.0815109	1006
11	rs144877010	G	A	0.0318091	1006
11	rs7114393	T	C	0.0815109	1006
11	rs7114811	T	A	0.0815109	1006
11	rs7101872	C	G	0.0815109	1006
11	rs73509544	C	A	0.0815109	1006
11	rs11232517	T	C	0.0815109	1006
11	rs7102147	A	C	0.082505	1006
11	rs7118832	T	C	0.0815109	1006
11	rs4944284	C	T	0.836978	1006
11	rs7102845	C	A	0.365805	1006
11	rs4944285	C	T	0.836978	1006
11	rs7110542	A	G	0.284294	1006
11	rs7127115	T	A	0.284294	1006
11	rs11232518	C	G	0.142147	1006
11	rs12292784	G	C	0.2833	1006
11	rs11232519	G	C	0.0854871	1006
11	rs56035957	A	G	0.2833	1006
11	rs10897763	G	T	0.49006	1006
11	rs4466865	G	A	0.0636183	1006
11	rs55745975	C	T	0.2833	1006
11	rs61888600	G	A	0.2833	1006
11	rs61888601	G	A	0.2833	1006
11	rs61888603	A	G	0.2833	1006
11	rs61888604	C	T	0.2833	1006
11	rs61888605	G	A	0.2833	1006
11	rs61888606	G	C	0.2833	1006
11	rs6591935	T	C	0.0636183	1006
11	rs61888607	C	T	0.2833	1006
11	rs6591936	C	T	0.0636183	1006
11	rs6591937	A	T	0.0636183	1006
11	rs6591938	C	T	0.0636183	1006
11	rs75026375	A	G	0.0874751	1006
11	rs76036884	A	T	0.0337972	1006
11	rs6591939	C	T	0.0636183	1006
11	rs12269808	G	C	0.2833	1006
11	rs6591940	A	G	0.0636183	1006
11	rs10897764	G	A	0.673956	1006
11	rs10897765	A	G	0.2833	1006
11	rs10897766	C	T	0.2833	1006
11	rs11232520	T	G	0.347913	1006
11	rs11232521	C	T	0.2833	1006
11	rs10501495	T	C	0.284294	1006
11	rs10501496	C	T	0.284294	1006
11	rs7482152	G	T	0.284294	1006
11	rs11232522	G	C	0.281312	1006
11	rs4486656	C	T	0.280318	1006
11	rs4472954	G	C	0.280318	1006
11	rs12288304	C	T	0.152087	1006
11	rs10897767	G	A	0.205765	1006
11	rs59583021	T	A	0.055666	1006
11	rs61415633	A	G	0.054672	1006
11	rs57731988	T	G	0.054672	1006
11	rs56098880	C	G	0.054672	1006
11	rs12290303	C	T	0.054672	1006
11	rs6591941	C	T	0.0606362	1006
11	rs11232524	A	T	0.054672	1006
11	rs11232525	A	G	0.054672	1006
11	rs11232526	C	T	0.054672	1006
11	rs11232527	G	T	0.054672	1006
11	rs4283000	A	G	0.054672	1006
11	rs113664010	A	G	0.0238569	1006
11	rs4291695	C	G	0.054672	1006
11	rs7113671	A	G	0.054672	1006
11	rs55995548	C	T	0.0487078	1006
11	rs6591942	G	T	0.0487078	1006
11	rs6591943	G	T	0.0497018	1006
11	rs6591944	A	C	0.0487078	1006
11	rs10897768	A	G	0.0795229	1006
11	rs4269944	A	G	0.0487078	1006
11	rs17141760	A	G	0.0467197	1006
11	rs11232529	G	A	0.0487078	1006
11	rs11232530	G	T	0.0487078	1006
11	rs11232531	G	A	0.0487078	1006
11	rs11232532	A	G	0.0795229	1006
11	rs4592439	T	A	0.0487078	1006
11	rs4616061	C	T	0.0487078	1006
11	rs12361615	G	A	0.405567	1006
11	rs7116760	T	A	0.128231	1006
11	rs11232533	A	C	0.411531	1006
11	rs11232534	C	T	0.0487078	1006
11	rs12049884	A	T	0.0795229	1006
11	rs61888630	C	A	0.217694	1006
11	rs11232535	T	C	0.054672	1006
11	rs4616062	C	G	0.0526839	1006
11	rs17141777	G	A	0.0795229	1006
11	rs4288771	A	C	0.431412	1006
11	rs12277051	G	A	0.0417495	1006
11	rs117145000	C	T	0.0188867	1006
11	rs7928711	G	C	0.804175	1006
11	rs10897769	G	A	0.28827	1006
11	rs60745016	T	C	0.289264	1006
11	rs10751043	T	C	0.364811	1006
11	rs4376927	A	G	0.511928	1006
11	rs4623923	T	C	0.369781	1006
11	rs12419987	T	C	0.141153	1006
11	rs11232538	A	G	0.361829	1006
11	rs4315099	T	C	0.360835	1006
11	rs4315100	T	C	0.301193	1006
11	rs11232540	A	G	0.149105	1006
11	rs4520614	T	C	0.360835	1006
11	rs77553617	G	A	0.0238569	1006
11	rs4412769	G	T	0.50994	1006
11	rs56309555	A	G	0.15507	1006
11	rs12573998	G	A	0.0596421	1006
11	rs17141801	T	C	0.0854871	1006
11	rs12574020	C	T	0.0596421	1006
11	rs7111166	T	C	0.10835	1006
11	rs75698761	G	A	0.10835	1006
11	rs7125586	C	T	0.10835	1006
11	rs7125911	G	A	0.10835	1006
11	rs10897771	G	A	0.240557	1006
11	rs7125940	G	T	0.348907	1006
11	rs7125761	A	G	0.110338	1006
11	rs6591945	A	G	0.10835	1006
11	rs77242953	G	A	0.054672	1006
11	rs7947523	C	G	0.33002	1006
11	rs77271297	T	A	0.0407555	1006
11	rs4612829	T	A	0.348907	1006
11	rs4257003	C	T	0.348907	1006
11	rs4400835	A	G	0.348907	1006
11	rs4369436	G	A	0.348907	1006
11	rs11232541	G	C	0.0616302	1006
11	rs11232542	T	C	0.353877	1006
11	rs11232543	A	G	0.353877	1006
11	rs77393624	A	G	0.0516899	1006
11	rs72946112	T	G	0.0159046	1006
11	rs61888631	T	C	0.112326	1006
11	rs4400836	A	G	0.164016	1006
11	rs7941712	T	C	0.0964215	1006
11	rs4267095	C	T	0.350895	1006
11	rs4267096	C	T	0.350895	1006
11	rs4408336	A	C	0.350895	1006
11	rs17141820	C	T	0.112326	1006
11	rs6591946	C	T	0.351889	1006
11	rs4643102	T	C	0.352883	1006
11	rs4274217	C	T	0.352883	1006
11	rs4556563	T	A	0.352883	1006
11	rs4414242	A	G	0.414513	1006
11	rs4414243	A	C	0.352883	1006
11	rs12575496	C	T	0.0616302	1006
11	rs12576623	T	C	0.0616302	1006
11	rs10501497	C	T	0.0755467	1006
11	rs12575521	C	T	0.0616302	1006
11	rs11232544	G	A	0.335984	1006
11	rs74971618	C	T	0.0616302	1006
11	rs11232545	A	G	0.238569	1006
11	rs7112839	C	G	0.414513	1006
11	rs55756238	C	G	0.0755467	1006
11	rs10897772	G	T	0.414513	1006
11	rs17141825	C	T	0.114314	1006
11	rs11232546	T	C	0.352883	1006
11	rs58874382	T	G	0.0934394	1006
11	rs17353621	A	G	0.352883	1006
11	rs12421978	A	G	0.414513	1006
11	rs116963824	G	A	0.0129225	1006
11	rs12421989	A	T	0.414513	1006
11	rs12420693	T	C	0.414513	1006
11	rs12422000	A	G	0.414513	1006
11	rs72946126	A	T	0.0457256	1006
11	rs11232548	T	C	0.140159	1006
11	rs7120956	G	A	0.506958	1006
11	rs7106567	T	G	0.414513	1006
11	rs12576190	G	C	0.0626243	1006
11	rs113850723	A	G	0.0159046	1006
11	rs6591947	A	G	0.95328	1006
11	rs6591948	T	C	0.0934394	1006
11	rs4444097	A	G	0.414513	1006
11	rs4638327	G	A	0.506958	1006
11	rs4444103	C	A	0.351889	1006
11	rs61888632	G	A	0.114314	1006
11	rs4288772	A	G	0.413519	1006
11	rs11232550	T	G	0.413519	1006
11	rs74980232	C	T	0.0934394	1006
11	rs12577810	T	A	0.413519	1006
11	rs11232551	A	C	0.352883	1006
11	rs11232552	G	A	0.413519	1006
11	rs10897773	T	C	0.413519	1006
11	rs10897774	T	A	0.413519	1006
11	rs7933150	C	T	0.50497	1006
11	rs4145064	G	A	0.189861	1006
11	rs75777336	G	A	0.0934394	1006
11	rs11232553	G	A	0.0775348	1006
11	rs4145061	A	G	0.413519	1006
11	rs11232554	G	A	0.141153	1006
11	rs11232555	T	C	0.412525	1006
11	rs4999944	G	C	0.412525	1006
11	rs4999943	G	A	0.412525	1006
11	rs4999941	C	T	0.412525	1006
11	rs4999940	A	G	0.412525	1006
11	rs4999939	A	C	0.412525	1006
11	rs10501498	T	C	0.0815109	1006
11	rs4999938	T	A	0.506958	1006
11	rs140657705	G	A	0.0109344	1006
11	rs11232556	A	G	0.414513	1006
11	rs10501499	G	A	0.414513	1006
11	rs12421924	A	G	0.414513	1006
11	rs4417296	A	C	0.423459	1006
11	rs4463867	C	A	0.352883	1006
11	rs4943819	T	A	0.411531	1006
11	rs12574178	A	G	0.411531	1006
11	rs12576407	G	A	0.410537	1006
11	rs12577440	T	C	0.410537	1006
11	rs61890173	G	A	0.112326	1006
11	rs12226497	T	C	0.0705765	1006
11	rs10897775	A	G	0.422465	1006
11	rs11232559	G	A	0.399602	1006
11	rs57394859	A	C	0.084493	1006
11	rs10897776	C	G	0.0616302	1006
11	rs3019076	T	G	0.507952	1006
11	rs3019077	T	C	0.423459	1006
11	rs10792541	A	G	0.0864811	1006
11	rs2514462	T	C	0.245527	1006
11	rs11828567	G	T	0.0735586	1006
11	rs2446111	G	T	0.342942	1006
11	rs10897777	A	G	0.125249	1006
11	rs35071790	A	G	0.0854871	1006
11	rs72952041	G	A	0.0357853	1006
11	rs77240341	C	A	0.0914513	1006
11	rs79533045	T	C	0.0914513	1006
11	rs11232560	C	A	0.0765408	1006
11	rs2926016	C	T	0.00596421	1006
11	rs79072465	C	A	0.0765408	1006
11	rs75524503	G	A	0.0765408	1006
11	rs74819201	C	T	0.0854871	1006
11	rs2061378	G	A	0.0874751	1006
11	rs1013042	C	A	0.0854871	1006
11	rs9943555	A	G	0.082505	1006
11	rs1902862	A	G	0.0854871	1006
11	rs74385036	G	A	0.0675944	1006
11	rs1902863	A	T	0.0854871	1006
11	rs75506905	C	G	0.0854871	1006
11	rs75449069	A	G	0.0854871	1006
11	rs11232561	T	C	0.124254	1006
11	rs4393339	C	G	0.0914513	1006
11	rs2061379	A	T	0.0914513	1006
11	rs7118112	C	T	0.0884692	1006
11	rs117670892	T	C	0.0238569	1006
11	rs35127226	T	C	0.0924453	1006
11	rs55934309	G	A	0.0924453	1006
11	rs2446118	A	G	0.513917	1006
11	rs75897232	G	A	0.0924453	1006
11	rs1458111	T	G	0.0675944	1006
11	rs114467303	G	T	0.0129225	1006
11	rs72952045	T	C	0.00695825	1006
11	rs76126162	C	G	0.0854871	1006
11	rs4551792	C	A	0.0854871	1006
11	rs77783457	C	T	0.0924453	1006
11	rs77090825	T	C	0.0894632	1006
11	rs112252951	C	T	0.0248509	1006
11	rs1458071	A	G	0.151093	1006
11	rs78778328	T	A	0.0924453	1006
11	rs2514463	C	T	0.148111	1006
11	rs78834329	T	C	0.0367793	1006
11	rs12419957	T	G	0.0924453	1006
11	rs10897778	G	A	0.12326	1006
11	rs11232562	G	A	0.12326	1006
11	rs11232563	A	G	0.124254	1006
11	rs2446110	G	A	0.367793	1006
11	rs1975830	T	C	0.545726	1006
11	rs1975831	A	T	0.373757	1006
11	rs76906464	G	C	0.0576541	1006
11	rs11232564	C	G	0.0864811	1006
11	rs2168819	G	A	0.326044	1006
11	rs72952053	G	C	0.0258449	1006
11	rs77978379	T	C	0.106362	1006
11	rs2514464	C	T	0.137177	1006
11	rs72952056	A	G	0.026839	1006
11	rs76985029	G	A	0.0248509	1006
11	rs35589026	A	G	0.026839	1006
11	rs7934189	A	G	0.101392	1006
11	rs79685444	T	C	0.0874751	1006
11	rs7934604	G	C	0.101392	1006
11	rs936367	A	G	0.227634	1006
11	rs56679550	G	A	0.116302	1006
11	rs117092234	G	A	0.0149105	1006
11	rs723454	A	G	0.528827	1006
11	rs1945881	C	A	0.859841	1006
11	rs79470210	T	A	0.0675944	1006
11	rs79236333	G	A	0.0954274	1006
11	rs11600733	A	C	0.0954274	1006
11	rs72952062	T	C	0.0109344	1006
11	rs72952064	T	A	0.026839	1006
11	rs936368	A	G	0.803181	1006
11	rs936369	T	G	0.859841	1006
11	rs75895290	C	G	0.0874751	1006
11	rs76789136	T	C	0.0397614	1006
11	rs11232569	A	G	0.116302	1006
11	rs2514487	C	A	0.803181	1006
11	rs141342554	T	G	0.0387674	1006
11	rs55974557	A	G	0.472167	1006
11	rs144384165	A	T	0.0149105	1006
11	rs1458072	A	G	0.794235	1006
11	rs1458073	C	T	0.794235	1006
11	rs936370	C	T	0.470179	1006
11	rs192879000	C	A	0.00994036	1006
11	rs56380372	A	G	0.10835	1006
11	rs2514486	C	T	0.471173	1006
11	rs72935408	G	T	0.00695825	1006
11	rs185997345	T	A	0.00894632	1006
11	rs75631032	G	A	0.0208748	1006
11	rs17141842	C	T	0.0586481	1006
11	rs150374350	A	G	0.00795229	1006
11	rs55935803	T	C	0.0487078	1006
11	rs117020349	T	C	0.026839	1006
11	rs1894181	C	T	0.0864811	1006
11	rs75876896	T	G	0.0675944	1006
11	rs77349254	C	T	0.10338	1006
11	rs17433078	C	T	0.114314	1006
11	rs7941465	G	C	0.214712	1006
11	rs7941624	A	G	0.214712	1006
11	rs7951680	A	C	0.0318091	1006
11	rs17141846	G	T	0.106362	1006
11	rs17141849	A	G	0.214712	1006
11	rs77588560	C	T	0.0159046	1006
11	rs2199021	A	G	0.262425	1006
11	rs12222795	A	G	0.141153	1006
11	rs1945891	A	G	0.875746	1006
11	rs57874955	A	C	0.028827	1006
11	rs56404265	A	G	0.0606362	1006
11	rs17141854	A	G	0.0725646	1006
11	rs10897779	G	T	0.232604	1006
11	rs1463477	T	C	0.0417495	1006
11	rs1458095	C	T	0.10338	1006
11	rs1458096	T	G	0.875746	1006
11	rs12276609	T	C	0.202783	1006
11	rs76863727	T	C	0.0675944	1006
11	rs74644796	C	T	0.0904573	1006
11	rs1458097	T	C	0.0606362	1006
11	rs147339011	T	C	0.0139165	1006
11	rs10501500	T	C	0.143141	1006
11	rs140166747	T	C	0.0129225	1006
11	rs1585226	A	T	0.506958	1006
11	rs74958863	C	T	0.0168986	1006
11	rs144872269	C	G	0.0129225	1006
11	rs1841017	A	G	0.872763	1006
11	rs2514482	G	A	0.627237	1006
11	rs58322344	T	G	0.150099	1006
11	rs73513597	T	C	0.028827	1006
11	rs75291775	C	T	0.0228628	1006
11	rs1379728	T	C	0.627237	1006
11	rs77682197	T	C	0.0427435	1006
11	rs78786035	T	C	0.028827	1006
11	rs148562787	T	A	0.0119284	1006
11	rs78851753	C	T	0.0944334	1006
11	rs2514481	A	G	0.872763	1006
11	rs2085557	C	T	0.152087	1006
11	rs11602950	T	A	0.0198807	1006
11	rs1870277	A	G	0.540755	1006
11	rs1945880	T	C	0.12326	1006
11	rs74884902	G	A	0.0944334	1006
11	rs11232574	G	A	0.0944334	1006
11	rs11823808	T	C	0.0417495	1006
11	rs2511427	G	C	0.512922	1006
11	rs112653981	A	G	0.0944334	1006
11	rs111240128	C	T	0.0944334	1006
11	rs56100049	G	A	0.0944334	1006
11	rs2514479	T	C	0.549702	1006
11	rs80258236	A	G	0.0328032	1006
11	rs17141861	C	G	0.0944334	1006
11	rs142396837	T	C	0.0109344	1006
11	rs1947593	T	A	0.185885	1006
11	rs78563215	G	A	0.0954274	1006
11	rs79777295	A	G	0.0337972	1006
11	rs6591954	G	T	0.0944334	1006
11	rs1947594	C	T	0.872763	1006
11	rs1350418	G	A	0.0944334	1006
11	rs143813238	T	C	0.0119284	1006
11	rs1350419	A	G	0.0954274	1006
11	rs58372353	T	C	0.028827	1006
11	rs74826077	C	T	0.0864811	1006
11	rs2514478	T	C	0.77833	1006
11	rs11604754	T	G	0.0944334	1006
11	rs11232575	G	A	0.137177	1006
11	rs72937597	G	A	0.0337972	1006
11	rs11602605	G	A	0.0944334	1006
11	rs11602595	C	A	0.0944334	1006
11	rs11606794	A	T	0.131213	1006
11	rs2125245	T	C	0.136183	1006
11	rs2446112	A	C	0.872763	1006
11	rs111856453	C	T	0.137177	1006
11	rs73515527	C	T	0.028827	1006
11	rs73515529	T	C	0.12326	1006
11	rs2514477	T	C	0.872763	1006
11	rs1814581	C	T	0.872763	1006
11	rs11606011	T	C	0.138171	1006
11	rs75523461	A	G	0.0337972	1006
11	rs1379729	T	C	0.0954274	1006
11	rs1379730	C	T	0.872763	1006
11	rs58675032	A	G	0.152087	1006
11	rs7110483	T	C	0.164016	1006
11	rs7124670	A	G	0.175944	1006
11	rs7125101	G	A	0.028827	1006
11	rs10160598	G	A	0.0139165	1006
11	rs113556177	T	A	0.0337972	1006
11	rs17141868	G	A	0.16004	1006
11	rs2514476	A	G	0.872763	1006
11	rs11601279	A	G	0.162028	1006
11	rs2514475	T	C	0.511928	1006
11	rs2511429	T	A	0.872763	1006
11	rs151025017	A	G	0.0198807	1006
11	rs1350420	G	A	0.359841	1006
11	rs11600036	G	A	0.16004	1006
11	rs75010074	C	T	0.0119284	1006
11	rs76332430	G	A	0.0705765	1006
11	rs140653749	C	A	0.0238569	1006
11	rs17141874	C	G	0.157058	1006
11	rs1379731	A	T	0.872763	1006
11	rs1841018	C	T	0.50994	1006
11	rs113414782	G	A	0.0328032	1006
11	rs7124972	C	T	0.0198807	1006
11	rs76041947	G	C	0.0367793	1006
11	rs73515549	A	G	0.028827	1006
11	rs1350421	C	T	0.869781	1006
11	rs77356126	A	C	0.0497018	1006
11	rs12281121	T	C	0.182903	1006
11	rs112389143	A	T	0.0109344	1006
11	rs10501501	T	C	0.362823	1006
11	rs7123143	T	G	0.0596421	1006
11	rs75572711	T	G	0.0119284	1006
11	rs2511430	G	T	0.870775	1006
11	rs10501502	G	A	0.0516899	1006
11	rs2032408	T	C	0.510934	1006
11	rs73515558	A	G	0.026839	1006
11	rs543363537	A	C	0.00894632	1006
11	rs17141880	T	C	0.0536779	1006
11	rs1945879	A	C	0.510934	1006
11	rs2511431	A	G	0.510934	1006
11	rs11232580	G	A	0.164016	1006
11	rs555685716	T	C	0.0119284	1006
11	rs72939508	G	T	0.0477137	1006
11	rs1350422	T	G	0.280318	1006
11	rs73515564	C	A	0.0258449	1006
11	rs80174198	T	C	0.0347913	1006
11	rs73515568	T	C	0.0258449	1006
11	rs2446113	A	C	0.280318	1006
11	rs10501503	T	C	0.56163	1006
11	rs2446114	G	C	0.280318	1006
11	rs138666051	A	C	0.00795229	1006
11	rs2446115	T	C	0.279324	1006
11	rs2514467	C	T	0.247515	1006
11	rs1471156	A	T	0.56163	1006
11	rs2514466	T	C	0.306163	1006
11	rs2514465	G	T	0.870775	1006
11	rs75067868	G	T	0.0497018	1006
11	rs1471157	T	G	0.555666	1006
11	rs1471158	C	G	0.555666	1006
11	rs7118929	G	T	0.555666	1006
11	rs7118643	A	G	0.555666	1006
11	rs77822922	G	A	0.0178926	1006
11	rs6591955	C	T	0.555666	1006
11	rs79537065	A	G	0.0198807	1006
11	rs77156691	A	G	0.0218688	1006
11	rs7123367	A	G	0.423459	1006
11	rs2446116	G	A	0.21173	1006
11	rs75677102	A	G	0.0188867	1006
11	rs2446117	C	T	0.252485	1006
11	rs117672912	A	T	0.0427435	1006
11	rs116919745	G	A	0.0188867	1006
11	rs77356714	C	T	0.0994036	1006
11	rs1379733	C	A	0.208748	1006
11	rs79321234	T	G	0.0497018	1006
11	rs7105074	C	T	0.0497018	1006
11	rs73517648	G	T	0.0258449	1006
11	rs3936487	A	T	0.196819	1006
11	rs73517651	T	C	0.0258449	1006
11	rs76923857	C	T	0.0238569	1006
11	rs7109922	A	C	0.197813	1006
11	rs6591956	C	T	0.856859	1006
11	rs56316233	T	C	0.197813	1006
11	rs144831290	T	C	0.0149105	1006
11	rs73517654	T	C	0.0258449	1006
11	rs78102008	T	C	0.0447316	1006
11	rs17141922	G	T	0.197813	1006
11	rs4944288	A	C	0.65507	1006
11	rs4944289	C	T	0.856859	1006
11	rs11232585	A	G	0.658052	1006
11	rs7951454	A	G	0.855865	1006
11	rs17141926	T	C	0.305169	1006
11	rs11232586	G	A	0.186879	1006
11	rs10501504	A	G	0.188867	1006
11	rs12786250	C	T	0.172962	1006
11	rs17369284	A	G	0.0457256	1006
11	rs7107955	A	C	0.594433	1006
11	rs7108233	A	G	0.594433	1006
11	rs10897781	A	C	0.369781	1006
11	rs6591957	G	A	0.593439	1006
11	rs7934575	C	A	0.787276	1006
11	rs7949653	T	C	0.787276	1006
11	rs6591958	G	C	0.782306	1006
11	rs117565350	G	T	0.026839	1006
11	rs4340076	T	C	0.781312	1006
11	rs5013022	C	T	0.779324	1006
11	rs2125248	A	G	0.779324	1006
11	rs2168821	A	T	0.779324	1006
11	rs75457066	A	G	0.0357853	1006
11	rs7929218	T	C	0.779324	1006
11	rs113768087	C	T	0.0487078	1006
11	rs7942822	G	A	0.779324	1006
11	rs78577737	C	T	0.0437376	1006
11	rs7121529	A	G	0.779324	1006
11	rs10736742	C	G	0.779324	1006
11	rs12416937	C	T	0.0447316	1006
11	rs7122064	G	T	0.779324	1006
11	rs7110915	T	C	0.779324	1006
11	rs118099690	T	C	0.0188867	1006
11	rs77307242	T	C	0.0357853	1006
11	rs10897785	C	T	0.0347913	1006
11	rs10792547	C	A	0.77833	1006
11	rs10792548	A	C	0.779324	1006
11	rs7934041	T	C	0.849901	1006
11	rs11232589	T	G	0.362823	1006
11	rs10897786	G	A	0.779324	1006
11	rs10897787	A	C	0.779324	1006
11	rs7129219	A	C	0.779324	1006
11	rs7129429	C	T	0.77833	1006
11	rs7115381	T	C	0.779324	1006
11	rs12222309	C	T	0.184891	1006
11	rs4943823	G	A	0.779324	1006
11	rs4943824	T	C	0.779324	1006
11	rs7937908	T	G	0.779324	1006
11	rs7951594	G	A	0.779324	1006
11	rs7951623	G	A	0.779324	1006
11	rs4943825	A	G	0.779324	1006
11	rs10732889	A	G	0.779324	1006
11	rs10751045	G	A	0.779324	1006
11	rs10751046	C	T	0.779324	1006
11	rs7926904	A	C	0.781312	1006
11	rs7927198	G	T	0.851889	1006
11	rs7927004	A	G	0.780318	1006
11	rs7930035	A	G	0.781312	1006
11	rs7945232	T	C	0.782306	1006
11	rs34920840	C	A	0.594433	1006
11	rs12421185	A	G	0.852883	1006
11	rs12418411	C	T	0.0705765	1006
11	rs55822564	A	G	0.0437376	1006
11	rs55811617	C	T	0.0437376	1006
11	rs7930877	A	G	0.807157	1006
11	rs7931007	A	G	0.807157	1006
11	rs7931231	C	T	0.547714	1006
11	rs10897788	G	A	0.0705765	1006
11	rs7941704	G	A	0.73161	1006
11	rs17369881	A	C	0.0437376	1006
11	rs79645796	A	G	0.0437376	1006
11	rs74590293	T	G	0.0437376	1006
11	rs17369902	G	T	0.0437376	1006
11	rs118083180	C	A	0.0129225	1006
11	rs17435637	G	A	0.0437376	1006
11	rs76951239	T	A	0.0497018	1006
11	rs78294947	T	C	0.0437376	1006
11	rs115120279	T	C	0.0437376	1006
11	rs118007926	A	C	0.0337972	1006
11	rs7129178	G	A	0.0705765	1006
11	rs6591959	G	A	0.186879	1006
11	rs193125412	T	G	0.00994036	1006
11	rs17369997	A	C	0.0437376	1006
11	rs7106222	C	T	0.402584	1006
11	rs17141960	C	T	0.0447316	1006
11	rs11602373	G	T	0.487078	1006
11	rs73519611	T	C	0.0347913	1006
11	rs7110752	C	T	0.0347913	1006
11	rs75748448	T	C	0.218688	1006
11	rs11232592	T	C	0.185885	1006
11	rs17141964	T	C	0.218688	1006
11	rs79682522	C	T	0.0248509	1006
11	rs77455791	T	A	0.0437376	1006
11	rs78348012	C	T	0.0437376	1006
11	rs76083398	G	T	0.0437376	1006
11	rs7115723	C	A	0.0347913	1006
11	rs17370219	T	C	0.0437376	1006
11	rs73519612	T	C	0.0347913	1006
11	rs116957049	A	G	0.0447316	1006
11	rs3862753	A	G	0.263419	1006
11	rs1975832	G	C	0.365805	1006
11	rs139669815	G	A	0.0168986	1006
11	rs7124329	A	T	0.262425	1006
11	rs7124886	G	A	0.44831	1006
11	rs11232596	T	C	0.44831	1006
11	rs4944292	A	G	0.447316	1006
11	rs10792549	T	C	0.366799	1006
11	rs1458098	G	T	0.182903	1006
11	rs13328917	T	C	0.218688	1006
11	rs11232597	A	T	0.183897	1006
11	rs10897790	T	C	0.447316	1006
11	rs11232598	G	C	0.183897	1006
11	rs112789541	C	A	0.0765408	1006
11	rs11232599	G	T	0.217694	1006
11	rs79750877	T	C	0.218688	1006
11	rs77489824	C	A	0.0437376	1006
11	rs10897791	G	T	0.446322	1006
11	rs11603482	G	T	0.217694	1006
11	rs11232600	G	T	0.183897	1006
11	rs79001473	A	G	0.0437376	1006
11	rs7118382	A	T	0.0347913	1006
11	rs7118816	G	A	0.263419	1006
11	rs7119026	A	G	0.449304	1006
11	rs10792550	G	T	0.447316	1006
11	rs77224744	C	T	0.0437376	1006
11	rs1458099	C	A	0.219682	1006
11	rs114629989	G	A	0.0437376	1006
11	rs12576342	G	A	0.183897	1006
11	rs1458100	G	A	0.219682	1006
11	rs12796968	C	A	0.182903	1006
11	rs12798841	T	G	0.182903	1006
11	rs11232603	T	G	0.219682	1006
11	rs12576553	G	T	0.182903	1006
11	rs11232604	T	A	0.264414	1006
11	rs11232605	T	G	0.264414	1006
11	rs11232607	A	G	0.219682	1006
11	rs12574398	A	C	0.182903	1006
11	rs17141996	T	C	0.263419	1006
11	rs11232608	G	A	0.450298	1006
11	rs11232609	A	G	0.447316	1006
11	rs11232610	C	T	0.447316	1006
11	rs75806381	T	C	0.0675944	1006
11	rs11232611	C	A	0.447316	1006
11	rs11605723	C	T	0.219682	1006
11	rs7130948	C	T	0.263419	1006
11	rs7116853	T	C	0.263419	1006
11	rs7131092	C	T	0.263419	1006
11	rs73519616	A	T	0.0347913	1006
11	rs7131108	C	T	0.263419	1006
11	rs7131000	A	G	0.263419	1006
11	rs10501506	G	A	0.219682	1006
11	rs7131237	A	C	0.264414	1006
11	rs2125246	T	C	0.183897	1006
11	rs1458101	G	A	0.263419	1006
11	rs1458102	C	T	0.219682	1006
11	rs1458103	A	C	0.266402	1006
11	rs1458104	C	T	0.850895	1006
11	rs10897793	C	A	0.184891	1006
11	rs10897794	G	A	0.364811	1006
11	rs4614480	T	C	0.262425	1006
11	rs7947608	T	G	0.451292	1006
11	rs7110442	G	A	0.0347913	1006
11	rs11232614	G	A	0.188867	1006
11	rs11601420	T	C	0.257455	1006
11	rs7936448	G	T	0.0367793	1006
11	rs10501507	G	T	0.255467	1006
11	rs80242413	T	C	0.0457256	1006
11	rs73519620	C	A	0.0149105	1006
11	rs7117789	C	T	0.488072	1006
11	rs7117798	C	G	0.192843	1006
11	rs7118067	G	C	0.452286	1006
11	rs10501508	C	T	0.0377734	1006
11	rs7118158	A	G	0.853877	1006
11	rs73519627	T	C	0.0149105	1006
11	rs11232616	G	A	0.0377734	1006
11	rs1458105	C	T	0.185885	1006
11	rs11232617	T	C	0.185885	1006
11	rs1458106	C	A	0.447316	1006
11	rs12287583	C	A	0.0377734	1006
11	rs1458107	A	G	0.129225	1006
11	rs12289406	G	T	0.0367793	1006
11	rs58986040	C	G	0.136183	1006
11	rs10897796	C	T	0.346918	1006
11	rs12289565	G	A	0.0377734	1006
11	rs76136677	G	A	0.028827	1006
11	rs80135496	C	T	0.0934394	1006
11	rs4943826	T	C	0.128231	1006
11	rs1458108	G	C	0.0944334	1006
11	rs80328220	A	T	0.0457256	1006
11	rs78005260	G	A	0.0447316	1006
11	rs138142639	T	C	0.0109344	1006
11	rs76081894	T	C	0.0487078	1006
11	rs6591960	G	A	0.855865	1006
11	rs7130184	A	G	0.604374	1006
11	rs11232621	G	A	0.213718	1006
11	rs17371832	C	T	0.0477137	1006
11	rs77322281	A	C	0.0159046	1006
11	rs10897797	A	G	0.213718	1006
11	rs4943827	G	A	0.367793	1006
11	rs7942106	C	A	0.0357853	1006
11	rs56240555	G	A	0.0437376	1006
11	rs77496568	C	A	0.0149105	1006
11	rs4944293	G	C	0.368787	1006
11	rs183550944	T	C	0.00994036	1006
11	rs1585228	T	C	0.558648	1006
11	rs1824257	T	C	0.994036	1006
11	rs7128199	A	T	0.856859	1006
11	rs7114073	T	A	0.0497018	1006
11	rs4525260	T	A	0.994036	1006
11	rs59994265	T	C	0.0159046	1006
11	rs55908086	C	T	0.0437376	1006
11	rs7944059	T	G	0.0884692	1006
11	rs6591961	T	A	0.55666	1006
11	rs73519637	A	C	0.0159046	1006
11	rs73519638	G	A	0.0149105	1006
11	rs7115501	A	C	0.0695825	1006
11	rs75239999	G	A	0.027833	1006
11	rs1945878	T	C	0.857853	1006
11	rs139935298	G	T	0.0447316	1006
11	rs150267575	A	T	0.0149105	1006
11	rs113709555	C	T	0.00894632	1006
11	rs116471067	A	G	0.0477137	1006
11	rs148190835	A	G	0.0198807	1006
11	rs10897798	G	A	0.195825	1006
11	rs11605404	C	T	0.0188867	1006
11	rs11232629	T	A	0.200795	1006
11	rs10897799	A	G	0.364811	1006
11	rs17142074	A	G	0.0666004	1006
11	rs79674096	T	C	0.027833	1006
11	rs11232630	C	A	0.0904573	1006
11	rs17372055	C	T	0.0467197	1006
11	rs17372097	T	G	0.0178926	1006
11	rs75792310	A	G	0.0685885	1006
11	rs17437784	C	T	0.0477137	1006
11	rs56314671	T	C	0.0467197	1006
11	rs12146577	C	T	0.196819	1006
11	rs12284858	G	A	0.0685885	1006
11	rs11232631	T	C	0.0685885	1006
11	rs11232632	T	G	0.0685885	1006
11	rs11232633	A	G	0.0685885	1006
11	rs11232634	A	G	0.0685885	1006
11	rs11232635	C	G	0.0705765	1006
11	rs1993540	A	G	0.99503	1006
11	rs7358497	G	A	0.0487078	1006
11	rs72939553	T	C	0.0506958	1006
11	rs12275125	A	G	0.0685885	1006
11	rs7931800	C	T	0.0685885	1006
11	rs11232636	T	C	0.569583	1006
11	rs117786526	A	T	0.0328032	1006
11	rs140164140	T	G	0.0119284	1006
11	rs10897801	T	C	0.570577	1006
11	rs7932450	C	T	0.0685885	1006
11	rs150387842	G	A	0.0457256	1006
11	rs73508180	T	C	0.0149105	1006
11	rs11232637	G	A	0.0646123	1006
11	rs4587751	T	C	0.198807	1006
11	rs56085595	C	T	0.0457256	1006
11	rs11232638	T	G	0.198807	1006
11	rs11232639	A	G	0.197813	1006
11	rs1945874	C	T	0.648111	1006
11	rs1945875	G	A	0.650099	1006
11	rs1945876	A	G	0.650099	1006
11	rs1945877	A	G	0.650099	1006
11	rs7107733	G	T	0.362823	1006
11	rs7930882	G	T	0.634195	1006
11	rs78508407	C	A	0.028827	1006
11	rs113439232	T	C	0.0159046	1006
11	rs7480648	A	T	0.657058	1006
11	rs10751048	G	T	0.652087	1006
11	rs1598885	T	G	0.659046	1006
11	rs192048282	T	C	0.0129225	1006
11	rs1598886	C	T	0.850895	1006
11	rs6591962	G	C	0.652087	1006
11	rs6591963	G	A	0.567594	1006
11	rs10751049	T	C	0.851889	1006
11	rs56025716	T	G	0.0487078	1006
11	rs56032706	A	T	0.0487078	1006
11	rs10751050	G	A	0.654076	1006
11	rs57945812	A	T	0.114314	1006
11	rs1458110	A	T	0.204771	1006
11	rs11600859	C	T	0.197813	1006
11	rs59729203	A	G	0.0159046	1006
11	rs725696	G	A	0.649105	1006
11	rs11232644	G	T	0.0258449	1006
11	rs183211268	C	T	0.0129225	1006
11	rs2168822	T	G	0.362823	1006
11	rs80138882	C	A	0.0437376	1006
11	rs11604756	T	A	0.198807	1006
11	rs7931001	C	A	0.0159046	1006
11	rs74639108	A	G	0.0487078	1006
11	rs72939570	T	C	0.0387674	1006
11	rs10897803	A	G	0.633201	1006
11	rs59537843	T	C	0.0168986	1006
11	rs77469976	C	A	0.0467197	1006
11	rs10792552	G	C	0.569583	1006
11	rs10897804	G	T	0.651093	1006
11	rs56043695	G	A	0.0437376	1006
11	rs7932774	T	A	0.0159046	1006
11	rs1458081	G	T	0.632207	1006
11	rs1458082	G	A	0.631213	1006
11	rs78927185	A	T	0.0447316	1006
11	rs1458083	A	T	0.850895	1006
11	rs1870276	C	T	0.361829	1006
11	rs10897805	A	C	0.639165	1006
11	rs57921519	G	T	0.0447316	1006
11	rs150867449	G	A	0.0218688	1006
11	rs12292395	A	G	0.0497018	1006
11	rs6591964	T	C	0.656064	1006
11	rs11232647	G	T	0.196819	1006
11	rs73508197	A	G	0.0149105	1006
11	rs7114694	A	G	0.569583	1006
11	rs11232648	T	C	0.196819	1006
11	rs12288180	T	C	0.0506958	1006
11	rs1894180	G	C	0.65507	1006
11	rs17142128	C	T	0.0159046	1006
11	rs1458084	G	T	0.203777	1006
11	rs1458085	G	A	0.650099	1006
11	rs1458086	T	G	0.586481	1006
11	rs1458087	G	A	0.651093	1006
11	rs17142131	T	C	0.0159046	1006
11	rs11604147	C	G	0.196819	1006
11	rs139047455	T	C	0.026839	1006
11	rs10897806	C	T	0.365805	1006
11	rs10751051	A	C	0.853877	1006
11	rs10897807	C	T	0.204771	1006
11	rs10792553	A	C	0.656064	1006
11	rs7124654	G	A	0.570577	1006
11	rs7113218	T	A	0.637177	1006
11	rs1458088	C	G	0.65507	1006
11	rs4600228	A	G	0.65507	1006
11	rs10501509	T	C	0.196819	1006
11	rs78410493	C	G	0.0467197	1006
11	rs12362031	T	G	0.196819	1006
11	rs76873497	A	G	0.0168986	1006
11	rs1458089	T	C	0.65507	1006
11	rs1945890	A	C	0.849901	1006
11	rs75107782	T	C	0.0159046	1006
11	rs10751052	T	C	0.651093	1006
11	rs10897809	A	G	0.649105	1006
11	rs1545656	G	A	0.651093	1006
11	rs118174890	A	C	0.0188867	1006
11	rs1545657	T	C	0.651093	1006
11	rs2373737	C	G	0.652087	1006
11	rs75692693	C	A	0.0447316	1006
11	rs11232651	A	G	0.656064	1006
11	rs1458091	T	C	0.656064	1006
11	rs4402319	A	G	0.587475	1006
11	rs9943631	A	G	0.196819	1006
11	rs1350416	C	G	0.0675944	1006
11	rs12286002	T	A	0.0675944	1006
11	rs1458092	C	T	0.568588	1006
11	rs11232653	A	T	0.587475	1006
11	rs74374738	G	A	0.0447316	1006
11	rs2219417	C	T	0.0178926	1006
11	rs1379727	G	A	0.196819	1006
11	rs17439276	T	C	0.0487078	1006
11	rs116981283	C	G	0.028827	1006
11	rs12284399	G	T	0.0695825	1006
11	rs79651754	G	C	0.026839	1006
11	rs12284512	G	C	0.0208748	1006
11	rs78517573	T	C	0.0417495	1006
11	rs17142171	T	C	0.0685885	1006
11	rs10792554	G	A	0.651093	1006
11	rs11232655	A	G	0.0646123	1006
11	rs729142	A	G	0.587475	1006
11	rs12280259	G	A	0.0626243	1006
11	rs729143	C	T	0.846918	1006
11	rs79356354	C	T	0.0188867	1006
11	rs117510340	C	T	0.0198807	1006
11	rs12226371	A	G	0.0864811	1006
11	rs721016	G	T	0.587475	1006
11	rs956160	T	C	0.0159046	1006
11	rs7121345	A	G	0.587475	1006
11	rs4944295	C	T	0.65507	1006
11	rs10897810	G	A	0.195825	1006
11	rs10897811	C	T	0.587475	1006
11	rs10897812	C	T	0.851889	1006
11	rs117657164	A	G	0.028827	1006
11	rs10792556	G	A	0.650099	1006
11	rs10792557	T	C	0.587475	1006
11	rs11232657	T	C	0.587475	1006
11	rs73509730	A	G	0.0159046	1006
11	rs17142185	C	T	0.0168986	1006
11	rs79797997	G	A	0.028827	1006
11	rs7108295	G	A	0.0636183	1006
11	rs77564017	T	C	0.0477137	1006
11	rs12577339	C	T	0.203777	1006
11	rs1458109	T	G	0.196819	1006
11	rs74941333	G	T	0.0447316	1006
11	rs11232659	A	G	0.0656064	1006
11	rs4582996	C	A	0.267396	1006
11	rs4344513	A	G	0.483101	1006
11	rs111767396	G	A	0.0149105	1006
11	rs7117139	G	A	0.484095	1006
11	rs11232660	A	G	0.0864811	1006
11	rs80207865	C	A	0.0159046	1006
11	rs117065639	A	G	0.0109344	1006
11	rs1463476	T	C	0.849901	1006
11	rs7925301	C	T	0.222664	1006
11	rs7940361	T	G	0.285288	1006
11	rs117359860	G	A	0.00994036	1006
11	rs11232661	G	A	0.0198807	1006
11	rs17439996	T	C	0.0477137	1006
11	rs7103369	G	A	0.0506958	1006
11	rs7103165	C	T	0.285288	1006
11	rs1350423	C	T	0.285288	1006
11	rs17142194	T	C	0.196819	1006
11	rs12292541	C	T	0.0636183	1006
11	rs1379732	T	C	0.482107	1006
11	rs12798039	T	C	0.0864811	1006
11	rs142178437	C	A	0.0149105	1006
11	rs12279568	A	G	0.0198807	1006
11	rs75900021	C	A	0.00497018	1006
11	rs73509740	A	G	0.0646123	1006
11	rs12577860	C	A	0.266402	1006
11	rs6591966	G	A	0.285288	1006
11	rs56135807	C	T	0.0447316	1006
11	rs189985233	A	G	0.0109344	1006
11	rs7120046	A	G	0.484095	1006
11	rs73509743	G	A	0.0159046	1006
11	rs74502333	C	T	0.0447316	1006
11	rs73509744	A	T	0.0159046	1006
11	rs7946213	G	C	0.0149105	1006
11	rs17440143	T	C	0.0487078	1006
11	rs10897813	A	G	0.271372	1006
11	rs79149814	C	G	0.0487078	1006
11	rs7114912	T	C	0.0188867	1006
11	rs79693731	G	A	0.0258449	1006
11	rs12807518	T	C	0.203777	1006
11	rs12806487	G	A	0.202783	1006
11	rs73509749	G	A	0.0168986	1006
11	rs11232662	G	C	0.0198807	1006
11	rs17142208	T	A	0.104374	1006
11	rs17440276	G	C	0.0487078	1006
11	rs6591967	G	A	0.290258	1006
11	rs12295732	C	T	0.0407555	1006
11	rs12276422	T	C	0.0407555	1006
11	rs75523698	C	A	0.0675944	1006
11	rs17440290	A	C	0.0487078	1006
11	rs6591968	T	G	0.0168986	1006
11	rs12785743	G	C	0.203777	1006
11	rs11232664	A	G	0.223658	1006
11	rs17440339	C	A	0.0487078	1006
11	rs147041476	C	G	0.0109344	1006
11	rs7126585	A	G	0.229622	1006
11	rs7127158	G	A	0.204771	1006
11	rs7358390	T	C	0.265408	1006
11	rs10792558	T	C	0.257455	1006
11	rs11232666	T	C	0.236581	1006
11	rs7928439	A	C	0.0397614	1006
11	rs10501511	A	G	0.255467	1006
11	rs76546855	G	A	0.0178926	1006
11	rs10792559	T	A	0.257455	1006
11	rs117695718	C	T	0.00795229	1006
11	rs1458074	A	G	0.236581	1006
11	rs1458075	C	G	0.49503	1006
11	rs958665	C	T	0.244533	1006
11	rs11232669	A	C	0.236581	1006
11	rs12284781	C	T	0.236581	1006
11	rs10792561	A	T	0.49503	1006
11	rs10792562	C	A	0.49503	1006
11	rs936371	G	A	0.49503	1006
11	rs936372	C	A	0.235586	1006
11	rs12291610	A	G	0.236581	1006
11	rs1458076	C	T	0.49503	1006
11	rs10792563	T	C	0.244533	1006
11	rs7102943	T	C	0.49503	1006
11	rs10751053	C	T	0.49503	1006
11	rs11232671	A	G	0.026839	1006
11	rs10751054	T	C	0.493042	1006
11	rs1540571	T	C	0.49503	1006
11	rs1540572	A	G	0.49503	1006
11	rs11232672	C	T	0.244533	1006
11	rs12808426	G	A	0.0735586	1006
11	rs35208171	G	A	0.0318091	1006
11	rs7103528	A	G	0.49503	1006
11	rs74945350	A	T	0.0159046	1006
11	rs76383646	T	C	0.0258449	1006
11	rs146439013	T	C	0.0168986	1006
11	rs3911554	G	A	0.493042	1006
11	rs3911555	C	A	0.493042	1006
11	rs75382702	C	T	0.0188867	1006
11	rs3862754	G	A	0.493042	1006
11	rs10501513	G	A	0.244533	1006
11	rs2373824	T	G	0.493042	1006
11	rs117528265	G	A	0.0248509	1006
11	rs7925385	T	C	0.49503	1006
11	rs10897818	T	G	0.236581	1006
11	rs10736744	A	G	0.493042	1006
11	rs10736745	G	T	0.493042	1006
11	rs111724160	G	A	0.0407555	1006
11	rs10736746	A	G	0.493042	1006
11	rs3911556	G	C	0.49503	1006
11	rs4088515	T	C	0.493042	1006
11	rs12800104	A	G	0.0188867	1006
11	rs3937029	G	T	0.859841	1006
11	rs10751055	T	C	0.49503	1006
11	rs10751056	T	C	0.49503	1006
11	rs117926977	T	C	0.00695825	1006
11	rs80151746	G	A	0.0367793	1006
11	rs113920566	G	C	0.0407555	1006
11	rs78651949	T	C	0.0298211	1006
11	rs10897819	G	A	0.236581	1006
11	rs1458094	C	T	0.244533	1006
11	rs1458093	G	C	0.49503	1006
11	rs150128079	A	G	0.026839	1006
11	rs11232675	T	C	0.236581	1006
11	rs7111594	C	G	0.492048	1006
11	rs10128552	C	T	0.494036	1006
11	rs10897820	C	T	0.494036	1006
11	rs7127958	C	T	0.494036	1006
11	rs10751057	T	A	0.491054	1006
11	rs9634010	T	A	0.247515	1006
11	rs7129232	G	A	0.199801	1006
11	rs112434064	A	G	0.0487078	1006
11	rs55860676	T	C	0.0337972	1006
11	rs150248916	A	T	0.00894632	1006
11	rs72943388	A	G	0.250497	1006
11	rs112877111	T	C	0.0258449	1006
11	rs7101617	G	A	0.250497	1006
11	rs118174436	G	A	0.00397614	1006
11	rs72943389	C	T	0.252485	1006
11	rs192247915	C	T	0.00596421	1006
11	rs17382292	G	A	0.253479	1006
11	rs116848467	T	C	0.0258449	1006
11	rs10501514	C	T	0.276342	1006
11	rs191815311	G	A	0.0208748	1006
11	rs11232677	G	C	0.0805169	1006
11	rs1544276	G	A	0.849901	1006
11	rs142265220	C	T	0.0248509	1006
11	rs12576765	G	T	0.276342	1006
11	rs17382573	T	C	0.251491	1006
11	rs74969172	T	G	0.0248509	1006
11	rs7942157	T	C	0.251491	1006
11	rs4537780	A	G	0.524851	1006
11	rs11232679	G	A	0.127237	1006
11	rs72943392	G	C	0.274354	1006
11	rs11232680	T	A	0.528827	1006
11	rs12361324	T	C	0.528827	1006
11	rs12361326	T	A	0.276342	1006
11	rs78617519	C	T	0.0208748	1006
11	rs1945885	T	C	0.527833	1006
11	rs11232681	A	G	0.276342	1006
11	rs1945886	C	A	0.527833	1006
11	rs7128019	C	T	0.527833	1006
11	rs12364281	C	T	0.527833	1006
11	rs143723448	T	G	0.0109344	1006
11	rs4943828	A	C	0.527833	1006
11	rs4943832	C	T	0.527833	1006
11	rs4943833	A	G	0.525845	1006
11	rs17442107	A	G	0.0139165	1006
11	rs1894179	T	C	0.527833	1006
11	rs7106939	C	A	0.527833	1006
11	rs7107200	C	A	0.528827	1006
11	rs10897821	G	A	0.526839	1006
11	rs4944297	T	A	0.253479	1006
11	rs6591970	T	G	0.275348	1006
11	rs150143996	A	C	0.0208748	1006
11	rs7937418	G	T	0.526839	1006
11	rs1945887	T	C	0.274354	1006
11	rs117546994	T	C	0.0149105	1006
11	rs72943398	A	T	0.252485	1006
11	rs10897822	A	T	0.274354	1006
11	rs17442358	T	A	0.254473	1006
11	rs7124039	G	T	0.274354	1006
11	rs17442379	T	C	0.251491	1006
11	rs113040282	A	G	0.251491	1006
11	rs75297931	A	G	0.0188867	1006
11	rs11232683	T	A	0.274354	1006
11	rs11232684	G	C	0.274354	1006
11	rs4944298	A	T	0.251491	1006
11	rs11232685	A	G	0.274354	1006
11	rs111460939	T	G	0.0149105	1006
11	rs4245403	G	A	0.253479	1006
11	rs4245404	A	G	0.253479	1006
11	rs4943834	T	C	0.251491	1006
11	rs7925176	G	A	0.253479	1006
11	rs7924977	C	A	0.253479	1006
11	rs7924980	C	A	0.253479	1006
11	rs12275535	C	T	0.274354	1006
11	rs7925250	A	C	0.527833	1006
11	rs17142272	C	A	0.252485	1006
11	rs4943835	T	C	0.274354	1006
11	rs72945305	T	A	0.250497	1006
11	rs17142276	A	G	0.252485	1006
11	rs17142280	T	A	0.252485	1006
11	rs57523620	T	A	0.252485	1006
11	rs57610448	T	C	0.252485	1006
11	rs17142285	C	A	0.251491	1006
11	rs17142290	C	T	0.252485	1006
11	rs12277781	G	A	0.0447316	1006
11	rs7106892	C	G	0.252485	1006
11	rs57544451	C	T	0.252485	1006
11	rs7118390	G	A	0.252485	1006
11	rs17442731	A	C	0.249503	1006
11	rs7118547	C	G	0.252485	1006
11	rs7118573	C	T	0.252485	1006
11	rs7104269	T	C	0.557654	1006
11	rs7118914	G	A	0.252485	1006
11	rs12422187	C	T	0.275348	1006
11	rs11232686	G	T	0.05666	1006
11	rs7119178	G	C	0.252485	1006
11	rs66599085	T	C	0.251491	1006
11	rs12419688	A	G	0.275348	1006
11	rs72945316	T	C	0.252485	1006
11	rs11232687	A	G	0.527833	1006
11	rs4564360	T	G	0.530815	1006
11	rs117922026	C	T	0.0198807	1006
11	rs72945319	A	C	0.250497	1006
11	rs72945320	C	T	0.0427435	1006
11	rs10897823	C	T	0.264414	1006
11	rs10897824	G	C	0.275348	1006
11	rs10897825	T	C	0.275348	1006
11	rs11232688	T	C	0.274354	1006
11	rs12798372	T	C	0.275348	1006
11	rs12420118	A	G	0.524851	1006
11	rs10501515	G	A	0.275348	1006
11	rs72945323	G	A	0.246521	1006
11	rs12798498	G	A	0.522863	1006
11	rs35898450	A	G	0.276342	1006
11	rs10792566	T	C	0.870775	1006
11	rs35075095	G	A	0.275348	1006
11	rs10501516	T	C	0.275348	1006
11	rs72945326	A	T	0.246521	1006
11	rs12804346	G	A	0.275348	1006
11	rs12288083	A	G	0.276342	1006
11	rs12274986	C	A	0.275348	1006
11	rs4288773	T	C	0.275348	1006
11	rs4261307	C	T	0.275348	1006
11	rs4482049	G	A	0.275348	1006
11	rs4482050	G	A	0.275348	1006
11	rs7927812	G	C	0.275348	1006
11	rs7928126	G	A	0.276342	1006
11	rs7928135	G	A	0.276342	1006
11	rs17384174	G	T	0.247515	1006
11	rs11232690	T	A	0.275348	1006
11	rs11232691	T	C	0.275348	1006
11	rs10897826	G	A	0.275348	1006
11	rs72945387	T	C	0.0308151	1006
11	rs10897827	T	C	0.277336	1006
11	rs10897828	C	T	0.275348	1006
11	rs11232692	A	T	0.0417495	1006
11	rs10792567	C	T	0.275348	1006
11	rs10792568	G	A	0.276342	1006
11	rs10792569	G	A	0.276342	1006
11	rs56665413	T	G	0.253479	1006
11	rs17384341	T	A	0.181909	1006
11	rs11232693	G	A	0.525845	1006
11	rs11232694	A	T	0.275348	1006
11	rs11232695	G	C	0.526839	1006
11	rs4943836	T	C	0.527833	1006
11	rs11232696	T	C	0.274354	1006
11	rs11232697	T	C	0.275348	1006
11	rs11232698	C	T	0.275348	1006
11	rs10792570	A	G	0.275348	1006
11	rs7113909	C	T	0.526839	1006
11	rs12808272	A	G	0.276342	1006
11	rs12291479	T	C	0.139165	1006
11	rs7944749	G	A	0.264414	1006
11	rs80156560	T	C	0.0149105	1006
11	rs117627752	C	T	0.0149105	1006
11	rs7112342	T	C	0.23161	1006
11	rs72945389	T	C	0.0347913	1006
11	rs72945390	A	T	0.0347913	1006
11	rs4133164	C	G	0.50994	1006
11	rs4133165	G	A	0.264414	1006
11	rs4405339	A	G	0.264414	1006
11	rs4282997	C	G	0.265408	1006
11	rs17450386	G	C	0.23161	1006
11	rs10501517	C	T	0.50994	1006
11	rs10897829	C	G	0.513917	1006
11	rs7122181	A	T	0.538767	1006
11	rs12279546	T	C	0.306163	1006
11	rs61889998	A	G	0.131213	1006
11	rs7934083	T	C	0.525845	1006
11	rs17142400	C	T	0.246521	1006
11	rs17450582	C	T	0.232604	1006
11	rs12276338	G	C	0.0675944	1006
11	rs12283301	T	C	0.539761	1006
11	rs66905132	C	T	0.233598	1006
11	rs4354708	C	T	0.515905	1006
11	rs4421762	T	C	0.267396	1006
11	rs4559706	A	G	0.264414	1006
11	rs111977539	C	T	0.0159046	1006
11	rs4262746	A	G	0.518887	1006
11	rs141917430	C	T	0.0238569	1006
11	rs10501518	A	C	0.234592	1006
11	rs11823498	C	T	0.234592	1006
11	rs61890000	G	A	0.00795229	1006
11	rs10897830	T	A	0.537773	1006
11	rs72947103	C	A	0.232604	1006
11	rs67068249	C	T	0.245527	1006
11	rs142131560	T	C	0.0248509	1006
11	rs4463868	G	A	0.23161	1006
11	rs79081618	C	T	0.227634	1006
11	rs11232700	G	T	0.125249	1006
11	rs12277988	G	A	0.238569	1006
11	rs12790840	C	T	0.199801	1006
11	rs11232701	G	C	0.110338	1006
11	rs17142418	C	T	0.173956	1006
11	rs10897831	C	T	0.225646	1006
11	rs4459329	C	A	0.468191	1006
11	rs4348925	A	G	0.77336	1006
11	rs4405341	T	C	0.77336	1006
11	rs4405342	T	C	0.304175	1006
11	rs72947108	C	A	0.166004	1006
11	rs72947111	T	C	0.0347913	1006
11	rs6591971	A	G	0.775348	1006
11	rs11232702	T	C	0.00994036	1006
11	rs79913729	A	C	0.0735586	1006
11	rs4944300	T	C	0.77336	1006
11	rs17450933	G	A	0.161034	1006
11	rs72947112	A	G	0.163022	1006
11	rs80286250	A	G	0.0715706	1006
11	rs17142425	T	C	0.162028	1006
11	rs12294188	T	C	0.156064	1006
11	rs4944301	A	G	0.271372	1006
11	rs4944302	T	A	0.271372	1006
11	rs11232703	T	C	0.162028	1006
11	rs4644664	G	C	0.271372	1006
11	rs4432044	T	C	0.474155	1006
11	rs11232704	C	T	0.10338	1006
11	rs10792572	C	A	0.771372	1006
11	rs75797933	T	C	0.055666	1006
11	rs75376445	A	G	0.027833	1006
11	rs7131376	T	C	0.372763	1006
11	rs17142439	A	G	0.168986	1006
11	rs73513649	C	A	0.10338	1006
11	rs17142446	A	T	0.10338	1006
11	rs17142449	A	G	0.10338	1006
11	rs7127474	G	A	0.311133	1006
11	rs7127181	A	C	0.309145	1006
11	rs143393236	C	T	0.0139165	1006
11	rs12273288	A	C	0.127237	1006
11	rs4944303	C	T	0.54672	1006
11	rs12420245	G	A	0.309145	1006
11	rs1945658	G	A	0.235586	1006
11	rs1945657	C	T	0.125249	1006
11	rs997382	G	A	0.413519	1006
11	rs112631539	T	C	0.0208748	1006
11	rs997383	C	T	0.413519	1006
11	rs138567278	G	A	0.00994036	1006
11	rs7478747	C	A	0.276342	1006
11	rs146786927	A	C	0.0208748	1006
11	rs12290030	C	T	0.38171	1006
11	rs12787574	C	T	0.38171	1006
11	rs17142469	T	C	0.055666	1006
11	rs17451711	A	G	0.167992	1006
11	rs1945656	C	T	0.38171	1006
11	rs1945655	C	A	0.38171	1006
11	rs79955920	A	G	0.00695825	1006
11	rs6591972	C	G	0.38171	1006
11	rs4943837	C	T	0.38171	1006
11	rs6591973	A	T	0.38171	1006
11	rs139975962	C	G	0.00994036	1006
11	rs1945654	G	C	0.842942	1006
11	rs4269945	C	A	0.234592	1006
11	rs4359234	C	T	0.234592	1006
11	rs11232705	C	T	0.223658	1006
11	rs12293862	G	A	0.27833	1006
11	rs11828414	G	T	0.235586	1006
11	rs10792573	A	G	0.338966	1006
11	rs10897833	A	G	0.10338	1006
11	rs12808934	A	T	0.10338	1006
11	rs11232706	T	C	0.224652	1006
11	rs7944102	C	T	0.279324	1006
11	rs1945653	G	A	0.234592	1006
11	rs1945652	T	A	0.234592	1006
11	rs11232708	T	C	0.27833	1006
11	rs79729971	G	A	0.0457256	1006
11	rs6591974	G	A	0.932406	1006
11	rs7948217	G	A	0.104374	1006
11	rs1945651	A	T	0.740557	1006
11	rs11232709	T	C	0.0536779	1006
11	rs78205857	G	A	0.0109344	1006
11	rs61890001	G	A	0.0377734	1006
11	rs72947141	G	T	0.235586	1006
11	rs66924223	C	T	0.237575	1006
11	rs67566515	A	C	0.238569	1006
11	rs17452191	A	C	0.277336	1006
11	rs11232710	G	A	0.222664	1006
11	rs1945650	G	A	0.234592	1006
11	rs11232711	A	G	0.104374	1006
11	rs12790310	T	C	0.277336	1006
11	rs12789674	G	C	0.310139	1006
11	rs4943838	T	G	0.10338	1006
11	rs4944304	A	C	0.104374	1006
11	rs72949163	C	T	0.166998	1006
11	rs73513679	C	T	0.0328032	1006
11	rs2032381	G	T	0.0874751	1006
11	rs12289413	A	C	0.235586	1006
11	rs12786388	G	A	0.275348	1006
11	rs12786273	A	T	0.276342	1006
11	rs1540173	G	A	0.276342	1006
11	rs116166978	T	C	0.0666004	1006
11	rs1540172	A	T	0.277336	1006
11	rs1540171	A	C	0.275348	1006
11	rs78898504	T	C	0.0735586	1006
11	rs1945689	T	A	0.0119284	1006
11	rs10792574	A	G	0.242545	1006
11	rs1945688	A	G	0.277336	1006
11	rs72949166	T	C	0.234592	1006
11	rs11825324	T	C	0.242545	1006
11	rs141493698	T	C	0.0119284	1006
11	rs75038724	G	A	0.0576541	1006
11	rs56291614	A	T	0.207753	1006
11	rs1945687	C	T	0.296223	1006
11	rs7925819	T	C	0.878728	1006
11	rs11232713	T	C	0.0894632	1006
11	rs10897834	G	T	0.294235	1006
11	rs1955072	T	C	0.298211	1006
11	rs11232714	T	C	0.242545	1006
11	rs17142516	T	A	0.206759	1006
11	rs10897835	G	C	0.426441	1006
11	rs112548485	C	T	0.206759	1006
11	rs11232715	C	T	0.0874751	1006
11	rs12277559	C	G	0.207753	1006
11	rs12277636	C	T	0.296223	1006
11	rs12277689	C	T	0.16004	1006
11	rs7107343	G	A	0.32008	1006
11	rs1945686	C	G	0.547714	1006
11	rs61890005	T	G	0.151093	1006
11	rs4245405	T	C	0.569583	1006
11	rs79855059	G	C	0.0725646	1006
11	rs191065176	T	G	0.0139165	1006
11	rs61890007	T	G	0.151093	1006
11	rs77305940	C	T	0.181909	1006
11	rs113942404	C	T	0.115308	1006
11	rs145071162	G	C	0.181909	1006
11	rs146820473	G	A	0.0407555	1006
11	rs7948213	A	G	0.55169	1006
11	rs7935014	T	C	0.733598	1006
11	rs112374338	C	T	0.181909	1006
11	rs7935238	T	C	0.550696	1006
11	rs4122096	C	T	0.961233	1006
11	rs118158255	G	T	0.0427435	1006
11	rs6591976	A	G	0.808151	1006
11	rs7924506	G	A	0.181909	1006
11	rs7939532	T	C	0.181909	1006
11	rs7117771	T	A	0.55169	1006
11	rs6591977	T	C	0.808151	1006
11	rs1945685	A	G	0.733598	1006
11	rs1945684	A	G	0.733598	1006
11	rs76117623	T	C	0.0735586	1006
11	rs11232722	T	C	0.126243	1006
11	rs1945683	A	T	0.733598	1006
11	rs1945682	T	C	0.733598	1006
11	rs1945681	C	G	0.55169	1006
11	rs1573552	T	G	0.55169	1006
11	rs11822065	T	C	0.0735586	1006
11	rs10897836	C	T	0.398608	1006
11	rs67188834	G	A	0.151093	1006
11	rs1945677	G	A	0.732604	1006
11	rs1945676	C	A	0.550696	1006
11	rs10897837	G	T	0.550696	1006
11	rs17142537	T	C	0.153082	1006
11	rs59620581	C	T	0.153082	1006
11	rs11232724	A	G	0.54175	1006
11	rs61890048	T	C	0.15507	1006
11	rs7934859	T	C	0.350895	1006
11	rs7948484	G	C	0.342942	1006
11	rs7948608	C	T	0.517893	1006
11	rs7935436	T	C	0.374751	1006
11	rs7951915	C	T	0.526839	1006
11	rs111630309	C	T	0.0168986	1006
11	rs7952149	C	T	0.797217	1006
11	rs1894143	T	G	0.717694	1006
11	rs4943839	G	A	0.189861	1006
11	rs17142545	G	A	0.189861	1006
11	rs4630320	A	G	0.150099	1006
11	rs1894141	T	A	0.528827	1006
11	rs1894140	T	C	0.528827	1006
11	rs17453221	A	G	0.027833	1006
11	rs34172016	A	T	0.204771	1006
11	rs1945648	A	G	0.719682	1006
11	rs11232726	C	A	0.00695825	1006
11	rs35098658	G	C	0.189861	1006
11	rs35745724	T	A	0.189861	1006
11	rs2156832	G	A	0.189861	1006
11	rs17453283	C	G	0.525845	1006
11	rs12272883	C	T	0.7167	1006
11	rs77234487	C	G	0.0328032	1006
11	rs11232727	T	C	0.526839	1006
11	rs2187539	G	T	0.7167	1006
11	rs12276226	G	T	0.7167	1006
11	rs61692267	C	T	0.189861	1006
11	rs138761474	A	C	0.0149105	1006
11	rs12276253	C	A	0.361829	1006
11	rs17142556	A	G	0.204771	1006
11	rs7107748	C	T	0.512922	1006
11	rs4944306	T	C	0.512922	1006
11	rs1945708	G	C	0.189861	1006
11	rs10897839	C	T	0.511928	1006
11	rs12418785	C	T	0.511928	1006
11	rs1945706	C	T	0.511928	1006
11	rs17142564	C	T	0.131213	1006
11	rs66635029	T	G	0.204771	1006
11	rs2213096	A	C	0.361829	1006
11	rs2213095	G	A	0.7167	1006
11	rs1945696	A	G	0.717694	1006
11	rs56349012	G	A	0.188867	1006
11	rs55918918	T	G	0.187873	1006
11	rs17142569	T	G	0.188867	1006
11	rs1945691	G	A	0.188867	1006
11	rs2156836	G	T	0.188867	1006
11	rs2156835	A	G	0.528827	1006
11	rs2156834	T	C	0.528827	1006
11	rs17159752	T	C	0.203777	1006
11	rs4944307	T	C	0.513917	1006
11	rs1955071	C	T	0.203777	1006
11	rs4262743	C	T	0.7167	1006
11	rs1945700	G	A	0.166004	1006
11	rs7115509	C	T	0.189861	1006
11	rs7116004	G	A	0.7167	1006
11	rs7928804	T	C	0.204771	1006
11	rs12421059	T	A	0.204771	1006
11	rs113280191	G	T	0.190855	1006
11	rs10897840	A	G	0.527833	1006
11	rs56380747	G	A	0.190855	1006
11	rs12794482	G	A	0.161034	1006
11	rs12799113	A	G	0.527833	1006
11	rs12799292	C	T	0.527833	1006
11	rs12286881	C	T	0.717694	1006
11	rs17453947	A	G	0.0715706	1006
11	rs6591978	C	T	0.717694	1006
11	rs7950435	G	A	0.717694	1006
11	rs79534415	C	G	0.05666	1006
11	rs7940139	T	G	0.961233	1006
11	rs17454023	T	C	0.527833	1006
11	rs3862755	T	C	0.189861	1006
11	rs1894146	T	A	0.402584	1006
11	rs67575031	C	T	0.126243	1006
11	rs1894147	A	T	0.189861	1006
11	rs1894148	T	C	0.403579	1006
11	rs1945678	T	G	0.217694	1006
11	rs869291	A	C	0.40159	1006
11	rs12789698	G	T	0.0198807	1006
11	rs1945679	C	T	0.717694	1006
11	rs7948448	T	C	0.40159	1006
11	rs7948672	T	C	0.125249	1006
11	rs140111757	C	T	0.00894632	1006
11	rs117323273	A	G	0.0178926	1006
11	rs7936985	C	T	0.126243	1006
11	rs10897841	A	G	0.402584	1006
11	rs7115807	G	A	0.125249	1006
11	rs2213094	A	G	0.718688	1006
11	rs17454247	A	T	0.204771	1006
11	rs7101618	T	A	0.0974155	1006
11	rs2156833	C	T	0.713718	1006
11	rs6591979	T	C	0.713718	1006
11	rs6591980	A	G	0.527833	1006
11	rs11232730	C	A	0.0914513	1006
11	rs17142587	G	T	0.125249	1006
11	rs17142590	T	G	0.125249	1006
11	rs10897842	C	A	0.38668	1006
11	rs61890049	C	A	0.125249	1006
11	rs7928592	G	T	0.385686	1006
11	rs7946893	T	G	0.530815	1006
11	rs10897843	T	C	0.0695825	1006
11	rs11232733	A	T	0.0924453	1006
11	rs7932389	A	G	0.137177	1006
11	rs4943840	T	C	0.39165	1006
11	rs17142595	T	C	0.137177	1006
11	rs17142598	T	C	0.00497018	1006
11	rs2156837	G	C	0.817097	1006
11	rs1945707	A	G	0.725646	1006
11	rs11232734	G	A	0.0894632	1006
11	rs17142603	G	C	0.124254	1006
11	rs17142606	A	G	0.124254	1006
11	rs17142609	G	A	0.124254	1006
11	rs7944820	G	C	0.980119	1006
11	rs17389134	T	C	0.139165	1006
11	rs61890050	C	T	0.124254	1006
11	rs10792577	C	G	0.533797	1006
11	rs10897844	G	A	0.723658	1006
11	rs5006149	T	C	0.407555	1006
11	rs5006148	C	T	0.407555	1006
11	rs950616	G	A	0.00497018	1006
11	rs1945709	A	C	0.331014	1006
11	rs12786379	C	T	0.387674	1006
11	rs17142619	T	C	0.0308151	1006
11	rs17142621	A	G	0.124254	1006
11	rs7938853	C	T	0.128231	1006
11	rs7925768	T	G	0.816103	1006
11	rs7939145	C	A	0.387674	1006
11	rs61891171	G	A	0.126243	1006
11	rs77723909	G	A	0.0109344	1006
11	rs10501519	C	T	0.188867	1006
11	rs10792578	A	C	0.530815	1006
11	rs10501520	G	A	0.124254	1006
11	rs7121808	G	A	0.0168986	1006
11	rs17142632	A	G	0.124254	1006
11	rs140064099	T	C	0.0218688	1006
11	rs1945712	C	T	0.801193	1006
11	rs10897845	C	T	0.387674	1006
11	rs1945713	C	A	0.124254	1006
11	rs117892178	A	G	0.0178926	1006
11	rs7926505	G	A	0.00695825	1006
11	rs17455523	T	G	0.203777	1006
11	rs2213097	T	A	0.980119	1006
11	rs11232735	T	A	0.513917	1006
11	rs11232736	T	A	0.521869	1006
11	rs72938275	T	C	0.028827	1006
11	rs7112632	G	A	0.131213	1006
11	rs7934609	A	G	0.725646	1006
11	rs17142640	G	A	0.00397614	1006
11	rs149982709	C	T	0.00298211	1006
11	rs1573553	A	C	0.124254	1006
11	rs1573555	C	G	0.124254	1006
11	rs1573556	T	C	0.124254	1006
11	rs1945714	A	G	0.816103	1006
11	rs17142648	C	T	0.124254	1006
11	rs11232737	C	A	0.406561	1006
11	rs78197647	T	A	0.0894632	1006
11	rs1945715	A	G	0.00497018	1006
11	rs4944308	C	T	0.403579	1006
11	rs61891172	T	C	0.125249	1006
11	rs4943841	A	T	0.0685885	1006
11	rs183919454	T	G	0.00695825	1006
11	rs17142655	T	C	0.00497018	1006
11	rs76827425	C	A	0.00497018	1006
11	rs4322423	A	C	0.815109	1006
11	rs55726355	C	T	0.125249	1006
11	rs77802396	T	C	0.0188867	1006
11	rs78272098	T	A	0.00397614	1006
11	rs1945717	T	C	0.724652	1006
11	rs7120638	G	A	0.152087	1006
11	rs17142661	A	G	0.125249	1006
11	rs17142665	C	G	0.00497018	1006
11	rs61891174	G	A	0.125249	1006
11	rs1573551	C	T	0.816103	1006
11	rs7946535	C	T	0.724652	1006
11	rs7933268	T	G	0.592445	1006
11	rs117364223	G	A	0.0159046	1006
11	rs7950006	G	A	0.600398	1006
11	rs12273958	C	G	0.400596	1006
11	rs9666087	C	A	0.506958	1006
11	rs17142668	A	C	0.126243	1006
11	rs10897846	T	C	0.816103	1006
11	rs17142672	G	A	0.132207	1006
11	rs149303880	A	G	0.00894632	1006
11	rs139150118	G	A	0.0168986	1006
11	rs77140041	G	C	0.0178926	1006
11	rs61891175	T	C	0.125249	1006
11	rs7112147	G	C	0.952286	1006
11	rs34991356	G	A	0.32505	1006
11	rs61891177	C	G	0.132207	1006
11	rs1945649	C	T	0.593439	1006
11	rs80354904	T	G	0.00596421	1006
11	rs7116343	A	G	0.708748	1006
11	rs10897847	T	A	0.593439	1006
11	rs76892529	T	A	0.00497018	1006
11	rs11232740	C	T	0.0894632	1006
11	rs113964361	A	C	0.00497018	1006
11	rs77121470	A	G	0.00497018	1006
11	rs111443318	T	C	0.00497018	1006
11	rs78042055	C	G	0.0188867	1006
11	rs1945647	C	T	0.724652	1006
11	rs138932839	T	A	0.0188867	1006
11	rs11232743	T	C	0.725646	1006
11	rs2032392	C	T	0.724652	1006
11	rs2032391	A	G	0.00497018	1006
11	rs2032390	T	C	0.725646	1006
11	rs2032389	A	G	0.564612	1006
11	rs2032388	A	C	0.727634	1006
11	rs58000470	C	T	0.132207	1006
11	rs58657959	T	C	0.125249	1006
11	rs4944312	G	A	0.725646	1006
11	rs72940204	C	T	0.0854871	1006
11	rs112031995	T	G	0.00497018	1006
11	rs7949287	G	A	0.593439	1006
11	rs7935732	T	A	0.131213	1006
11	rs17142680	G	C	0.00497018	1006
11	rs1945646	T	C	0.72664	1006
11	rs17142682	C	T	0.00497018	1006
11	rs7952574	G	A	0.72664	1006
11	rs1945645	G	T	0.981113	1006
11	rs114370828	T	A	0.00894632	1006
11	rs10792579	T	G	0.818091	1006
11	rs61891182	C	T	0.126243	1006
11	rs17142686	A	T	0.00497018	1006
11	rs1945644	A	G	0.72664	1006
11	rs57801782	T	G	0.131213	1006
11	rs17142688	C	G	0.00596421	1006
11	rs17142691	A	G	0.00397614	1006
11	rs1945643	G	A	0.125249	1006
11	rs1945642	T	C	0.72167	1006
11	rs117398286	A	G	0.00894632	1006
11	rs1945641	T	G	0.125249	1006
11	rs11232744	T	C	0.595427	1006
11	rs17142695	C	G	0.00497018	1006
11	rs61891185	G	A	0.125249	1006
11	rs77368809	T	C	0.00497018	1006
11	rs77069983	T	G	0.00497018	1006
11	rs11232745	A	T	0.815109	1006
11	rs117956309	C	G	0.0168986	1006
11	rs11232746	G	A	0.592445	1006
11	rs78766892	A	C	0.0586481	1006
11	rs11232747	C	T	0.0954274	1006
11	rs7934296	T	C	0.815109	1006
11	rs11232748	T	C	0.0954274	1006
11	rs10751058	A	G	0.593439	1006
11	rs74568444	T	C	0.028827	1006
11	rs7937895	T	C	0.816103	1006
11	rs113247387	C	T	0.00994036	1006
11	rs61891186	T	C	0.125249	1006
11	rs113385844	C	T	0.00994036	1006
11	rs7951813	A	G	0.718688	1006
11	rs11232749	A	G	0.718688	1006
11	rs11232750	T	C	0.718688	1006
11	rs11232751	C	G	0.592445	1006
11	rs4944313	C	T	0.718688	1006
11	rs61891219	T	G	0.138171	1006
11	rs2097172	G	T	0.384692	1006
11	rs2097171	C	T	0.592445	1006
11	rs2105801	G	A	0.510934	1006
11	rs7482828	T	C	0.720676	1006
11	rs11232752	C	A	0.0954274	1006
11	rs1945667	C	T	0.718688	1006
11	rs75244962	G	T	0.0904573	1006
11	rs61891220	G	A	0.126243	1006
11	rs71478357	C	A	0.191849	1006
11	rs7934744	C	T	0.0944334	1006
11	rs1945666	T	A	0.687873	1006
11	rs61891221	C	T	0.125249	1006
11	rs10792580	C	T	0.814115	1006
11	rs11232753	C	A	0.719682	1006
11	rs1945665	G	T	0.594433	1006
11	rs72940238	G	A	0.0139165	1006
11	rs61891222	T	C	0.126243	1006
11	rs11232754	C	A	0.0944334	1006
11	rs1945664	A	G	0.72167	1006
11	rs1945663	C	G	0.72167	1006
11	rs10897849	G	A	0.594433	1006
11	rs7943058	A	C	0.723658	1006
11	rs75390831	A	G	0.0337972	1006
11	rs1945662	T	C	0.595427	1006
11	rs1945661	A	G	0.722664	1006
11	rs7946763	A	C	0.595427	1006
11	rs7947193	G	C	0.728628	1006
11	rs1945660	A	G	0.728628	1006
11	rs1945659	C	T	0.382704	1006
11	rs75366446	G	A	0.00397614	1006
11	rs115971459	C	T	0.00397614	1006
11	rs12804321	T	C	0.212724	1006
11	rs7103355	C	G	0.196819	1006
11	rs17159763	A	G	0.126243	1006
11	rs10897851	C	G	0.715706	1006
11	rs10897852	G	C	0.385686	1006
11	rs35026199	G	A	0.190855	1006
11	rs12573924	C	T	0.162028	1006
11	rs141450762	T	C	0.0109344	1006
11	rs7932823	T	C	0.54672	1006
11	rs12793880	A	T	0.190855	1006
11	rs61891223	T	C	0.742545	1006
11	rs111989210	G	T	0.00695825	1006
11	rs10897853	C	T	0.544732	1006
11	rs74600844	G	A	0.0139165	1006
11	rs1945690	G	A	0.415507	1006
11	rs17391741	G	A	0.10338	1006
11	rs2226923	A	G	0.207753	1006
11	rs75946598	C	T	0.00497018	1006
11	rs79796034	T	C	0.0188867	1006
11	rs78605836	G	A	0.0188867	1006
11	rs139332656	G	C	0.0168986	1006
11	rs144942160	G	T	0.0188867	1006
11	rs10501521	A	G	0.00497018	1006
11	rs10501522	C	T	0.125249	1006
11	rs10501523	C	A	0.197813	1006
11	rs1945693	A	T	0.725646	1006
11	rs34229630	G	A	0.192843	1006
11	rs7945872	A	T	0.214712	1006
11	rs17142715	A	G	0.00397614	1006
11	rs145090059	C	G	0.00397614	1006
11	rs34097730	C	T	0.195825	1006
11	rs61891224	G	T	0.125249	1006
11	rs4944314	A	G	0.198807	1006
11	rs60629019	G	A	0.00497018	1006
11	rs4944315	G	A	0.196819	1006
11	rs11232758	C	T	0.0924453	1006
11	rs117017557	C	T	0.026839	1006
11	rs147850328	A	C	0.0159046	1006
11	rs12791973	C	A	0.200795	1006
11	rs141289533	G	A	0.0129225	1006
11	rs11232759	C	T	0.0337972	1006
11	rs12799371	T	C	0.218688	1006
11	rs7952128	A	G	0.204771	1006
11	rs79761166	A	T	0.0129225	1006
11	rs4944316	T	C	0.816103	1006
11	rs76754177	T	G	0.0924453	1006
11	rs7927690	C	T	0.202783	1006
11	rs7927890	G	A	0.202783	1006
11	rs7927943	C	T	0.72167	1006
11	rs7928048	C	T	0.202783	1006
11	rs10897854	A	T	0.518887	1006
11	rs12801521	A	T	0.197813	1006
11	rs4944317	T	G	0.888668	1006
11	rs4943842	C	A	0.524851	1006
11	rs1945697	T	C	0.980119	1006
11	rs11826249	G	T	0.309145	1006
11	rs1945698	A	G	0.743539	1006
11	rs1540174	A	C	0.220676	1006
11	rs1540175	C	A	0.217694	1006
11	rs7108669	C	T	0.00596421	1006
11	rs1540176	T	C	0.437376	1006
11	rs117440397	C	T	0.0487078	1006
11	rs11232763	A	C	0.0944334	1006
11	rs1945702	T	C	0.692843	1006
11	rs10751059	T	C	0.685885	1006
11	rs72940294	C	T	0.0328032	1006
11	rs1945703	A	G	0.379722	1006
11	rs7117338	C	T	0.414513	1006
11	rs17142718	G	A	0.027833	1006
11	rs4944318	A	G	0.672962	1006
11	rs1945704	C	T	0.659046	1006
11	rs1945705	T	C	0.027833	1006
11	rs112995680	G	A	0.027833	1006
11	rs1071921	A	T	0.328032	1006
11	rs72940300	T	C	0.0337972	1006
11	rs113521033	G	A	0.00497018	1006
11	rs7934221	T	C	0.414513	1006
11	rs12801811	C	A	0.215706	1006
11	rs10897856	G	T	0.725646	1006
11	rs11821424	G	C	0.2167	1006
11	rs17142733	A	G	0.186879	1006
11	rs1945668	C	T	0.218688	1006
11	rs1945669	C	T	0.432406	1006
11	rs75095166	T	C	0.0854871	1006
11	rs77976695	C	T	0.0656064	1006
11	rs17142739	C	A	0.185885	1006
11	rs17142744	T	G	0.186879	1006
11	rs61888560	C	T	0.185885	1006
11	rs6591983	C	T	0.431412	1006
11	rs61888561	A	T	0.186879	1006
11	rs76478260	G	C	0.0129225	1006
11	rs10792582	T	C	0.4334	1006
11	rs11232764	C	T	0.229622	1006
11	rs11232765	A	T	0.217694	1006
11	rs61888562	T	A	0.186879	1006
11	rs76832154	T	C	0.0854871	1006
11	rs6591984	T	C	0.218688	1006
11	rs1945670	C	T	0.4334	1006
11	rs35540251	T	G	0.127237	1006
11	rs1894144	G	C	0.218688	1006
11	rs1894145	G	T	0.431412	1006
11	rs61888564	C	A	0.185885	1006
11	rs2187538	G	A	0.432406	1006
11	rs61888565	C	A	0.100398	1006
11	rs4397876	C	T	0.432406	1006
11	rs4550244	A	G	0.434394	1006
11	rs4370959	G	A	0.185885	1006
11	rs7106568	A	G	0.222664	1006
11	rs76323555	G	C	0.0248509	1006
11	rs57179700	G	T	0.185885	1006
11	rs113513251	A	G	0.027833	1006
11	rs147957748	C	A	0.0188867	1006
11	rs1945671	A	T	0.436382	1006
11	rs1945672	A	G	0.222664	1006
11	rs1945673	A	G	0.222664	1006
11	rs141742170	T	G	0.0139165	1006
11	rs77245667	C	T	0.00795229	1006
11	rs11232769	A	C	0.437376	1006
11	rs10897857	G	C	0.22167	1006
11	rs10792583	T	G	0.436382	1006
11	rs74707715	T	C	0.00795229	1006
11	rs34220422	C	T	0.054672	1006
11	rs111748736	G	A	0.027833	1006
11	rs7924764	T	C	0.436382	1006
11	rs1945674	C	T	0.66501	1006
11	rs1945675	T	G	0.220676	1006
11	rs7928579	T	C	0.0656064	1006
11	rs4503570	T	G	0.44334	1006
11	rs1945640	G	T	0.0745527	1006
11	rs10897858	T	A	0.219682	1006
11	rs11232770	C	A	0.228628	1006
11	rs116919476	G	A	0.00795229	1006
11	rs1945639	C	T	0.218688	1006
11	rs4944319	A	G	0.229622	1006
11	rs111951106	C	T	0.027833	1006
11	rs80240928	C	T	0.0248509	1006
11	rs6591985	A	G	0.22167	1006
11	rs112745967	T	C	0.027833	1006
11	rs113579156	G	A	0.027833	1006
11	rs59064106	C	T	0.185885	1006
11	rs61888571	T	C	0.212724	1006
11	rs10897859	G	A	0.220676	1006
11	rs11232771	T	C	0.223658	1006
11	rs34732281	A	G	0.22167	1006
11	rs116988922	G	A	0.027833	1006
11	rs114940839	A	G	0.027833	1006
11	rs1945721	T	C	0.224652	1006
11	rs61888572	T	C	0.193837	1006
11	rs75094622	C	G	0.0139165	1006
11	rs80354590	G	A	0.027833	1006
11	rs117699655	C	T	0.0337972	1006
11	rs11232772	C	T	0.229622	1006
11	rs10792584	A	C	0.371769	1006
11	rs1945720	T	C	0.354871	1006
11	rs11232773	A	T	0.229622	1006
11	rs75195846	C	T	0.0934394	1006
11	rs17142764	C	G	0.190855	1006
11	rs7131318	A	G	0.308151	1006
11	rs7927618	A	G	0.527833	1006
11	rs17142769	T	C	0.124254	1006
11	rs7928021	G	A	0.527833	1006
11	rs7942979	T	G	0.308151	1006
11	rs112078023	G	A	0.027833	1006
11	rs1945719	T	G	0.191849	1006
11	rs12365411	C	T	0.308151	1006
11	rs75278346	A	G	0.0228628	1006
11	rs61888573	T	A	0.100398	1006
11	rs61888574	A	G	0.214712	1006
11	rs11232774	A	G	0.0775348	1006
11	rs142708098	G	C	0.027833	1006
11	rs72942152	C	T	0.0656064	1006
11	rs112109163	A	G	0.027833	1006
11	rs61888575	A	C	0.191849	1006
11	rs76315188	C	T	0.00795229	1006
11	rs61888576	T	C	0.124254	1006
11	rs7108573	A	G	0.522863	1006
11	rs1945718	C	T	0.526839	1006
11	rs7934760	C	T	0.0775348	1006
11	rs7113464	G	A	0.306163	1006
11	rs12361803	T	C	0.307157	1006
11	rs61888577	A	G	0.124254	1006
11	rs12366135	G	T	0.228628	1006
11	rs77725472	C	A	0.0228628	1006
11	rs4551793	A	G	0.228628	1006
11	rs148292197	A	G	0.0139165	1006
11	rs78304373	C	G	0.0675944	1006
11	rs4465386	C	A	0.307157	1006
11	rs6591987	C	T	0.521869	1006
11	rs7125658	C	T	0.214712	1006
11	rs6591988	C	T	0.525845	1006
11	rs77886668	C	T	0.026839	1006
11	rs141649937	A	T	0.026839	1006
11	rs7950716	G	T	0.524851	1006
11	rs140636045	T	C	0.027833	1006
11	rs11512901	C	T	0.524851	1006
11	rs61888578	A	G	0.120278	1006
11	rs66507910	T	A	0.228628	1006
11	rs112048110	A	C	0.00695825	1006
11	rs147815864	C	T	0.0109344	1006
11	rs6591989	T	G	0.310139	1006
11	rs61888579	G	T	0.214712	1006
11	rs7103641	C	G	0.310139	1006
11	rs7119927	T	C	0.310139	1006
11	rs72942173	A	G	0.0258449	1006
11	rs10897860	T	C	0.364811	1006
11	rs10792585	A	C	0.364811	1006
11	rs9888168	T	C	0.366799	1006
11	rs67030612	C	T	0.215706	1006
11	rs118144904	G	A	0.0149105	1006
11	rs61888580	T	C	0.22167	1006
11	rs11232775	T	C	0.309145	1006
11	rs75509424	C	T	0.11332	1006
11	rs7124756	G	C	0.356859	1006
11	rs11232776	A	T	0.531809	1006
11	rs76360566	G	T	0.00795229	1006
11	rs12364666	A	G	0.810139	1006
11	rs11232777	T	A	0.530815	1006
11	rs12361874	G	A	0.227634	1006
11	rs143777752	T	C	0.027833	1006
11	rs141666012	C	T	0.0954274	1006
11	rs145894442	A	G	0.00795229	1006
11	rs11232778	T	A	0.177932	1006
11	rs12796195	G	C	0.0805169	1006
11	rs4943843	G	A	0.309145	1006
11	rs7111365	A	T	0.286282	1006
11	rs77912033	C	T	0.0685885	1006
11	rs59176942	G	A	0.194831	1006
11	rs7952288	T	C	0.0805169	1006
11	rs7937530	C	T	0.524851	1006
11	rs6591990	G	A	0.810139	1006
11	rs7937672	C	A	0.308151	1006
11	rs10897861	G	A	0.308151	1006
11	rs10897862	G	T	0.524851	1006
11	rs56368247	C	T	0.101392	1006
11	rs143637562	G	C	0.027833	1006
11	rs11232779	G	T	0.228628	1006
11	rs12793981	T	C	0.0815109	1006
11	rs7124252	C	T	0.525845	1006
11	rs57357615	A	T	0.2167	1006
11	rs75713307	A	G	0.0238569	1006
11	rs117286210	G	A	0.0149105	1006
11	rs11232780	G	A	0.525845	1006
11	rs145321931	G	A	0.0188867	1006
11	rs79831846	G	A	0.0685885	1006
11	rs12362886	A	C	0.0805169	1006
11	rs56146648	T	C	0.215706	1006
11	rs6591991	A	T	0.525845	1006
11	rs72942192	T	C	0.0407555	1006
11	rs7123455	G	A	0.525845	1006
11	rs35215766	C	T	0.22664	1006
11	rs77265351	T	C	0.117296	1006
11	rs7127432	A	G	0.306163	1006
11	rs116971492	G	A	0.0238569	1006
11	rs12282188	T	C	0.0815109	1006
11	rs7117981	T	C	0.522863	1006
11	rs117097646	C	T	0.0149105	1006
11	rs74748984	A	G	0.116302	1006
11	rs66528986	A	G	0.2167	1006
11	rs4304804	A	C	0.306163	1006
11	rs4556564	G	A	0.522863	1006
11	rs61888587	T	A	0.2167	1006
11	rs75200329	C	T	0.0417495	1006
11	rs77148476	G	T	0.00795229	1006
11	rs12795071	A	C	0.0815109	1006
11	rs4291696	G	T	0.224652	1006
11	rs4944320	G	A	0.522863	1006
11	rs117913056	T	C	0.0248509	1006
11	rs4944321	T	C	0.306163	1006
11	rs35836340	A	C	0.0815109	1006
11	rs35740532	A	T	0.223658	1006
11	rs12785237	T	C	0.522863	1006
11	rs76062647	G	T	0.0705765	1006
11	rs12808392	G	A	0.522863	1006
11	rs12807970	A	T	0.523857	1006
11	rs11232782	C	T	0.522863	1006
11	rs11232783	C	T	0.522863	1006
11	rs34766377	T	G	0.0815109	1006
11	rs55750237	A	G	0.119284	1006
11	rs11232784	G	A	0.522863	1006
11	rs139233518	A	G	0.00894632	1006
11	rs11232785	C	T	0.522863	1006
11	rs11232786	A	G	0.306163	1006
11	rs11232787	G	T	0.522863	1006
11	rs11232788	C	T	0.522863	1006
11	rs74929748	G	A	0.0387674	1006
11	rs117198186	T	C	0.0218688	1006
11	rs61888589	A	T	0.2167	1006
11	rs11232789	C	T	0.522863	1006
11	rs11232790	C	T	0.224652	1006
11	rs59372713	A	G	0.119284	1006
11	rs11232791	A	G	0.522863	1006
11	rs61888591	G	A	0.2167	1006
11	rs11232792	T	C	0.522863	1006
11	rs11232793	G	A	0.306163	1006
11	rs58055045	G	C	0.119284	1006
11	rs7109201	C	T	0.522863	1006
11	rs7125568	T	C	0.522863	1006
11	rs12799794	C	T	0.405567	1006
11	rs2199236	C	T	0.119284	1006
11	rs140729208	G	C	0.0367793	1006
11	rs11232794	T	C	0.0745527	1006
11	rs61888593	C	T	0.217694	1006
11	rs716101	T	A	0.522863	1006
11	rs4944322	T	A	0.522863	1006
11	rs4944323	T	C	0.522863	1006
11	rs4944324	T	C	0.522863	1006
11	rs4944325	A	T	0.522863	1006
11	rs75279996	T	C	0.0119284	1006
11	rs1380539	C	T	0.522863	1006
11	rs117987256	C	T	0.0149105	1006
11	rs7929624	T	C	0.522863	1006
11	rs7942918	A	C	0.403579	1006
11	rs11232795	G	A	0.0805169	1006
11	rs61888615	A	G	0.119284	1006
11	rs1824427	T	C	0.2167	1006
11	rs11232796	C	G	0.306163	1006
11	rs75192178	A	G	0.027833	1006
11	rs12796388	G	T	0.522863	1006
11	rs61888616	G	T	0.119284	1006
11	rs190165374	T	A	0.0129225	1006
11	rs58637963	C	T	0.119284	1006
11	rs11232799	G	A	0.522863	1006
11	rs11232800	A	G	0.520875	1006
11	rs7937790	T	C	0.522863	1006
11	rs61888618	T	C	0.2167	1006
11	rs7938175	T	C	0.306163	1006
11	rs61888619	T	C	0.215706	1006
11	rs66721303	T	C	0.2167	1006
11	rs67867628	C	G	0.119284	1006
11	rs7119875	T	C	0.0815109	1006
11	rs7927182	G	A	0.224652	1006
11	rs11232801	T	G	0.0815109	1006
11	rs961479	A	G	0.522863	1006
11	rs12793728	T	C	0.522863	1006
11	rs11232802	C	A	0.522863	1006
11	rs115583380	C	A	0.0258449	1006
11	rs1459947	G	A	0.522863	1006
11	rs11232804	C	T	0.223658	1006
11	rs11232805	A	T	0.306163	1006
11	rs61888620	C	A	0.2167	1006
11	rs1380540	T	A	0.2167	1006
11	rs1380541	T	A	0.217694	1006
11	rs34685509	A	G	0.0815109	1006
11	rs12360971	A	G	0.306163	1006
11	rs12363835	C	T	0.522863	1006
11	rs67571596	A	G	0.2167	1006
11	rs4944326	G	A	0.306163	1006
11	rs78315076	G	C	0.0576541	1006
11	rs17142789	G	A	0.0974155	1006
11	rs12365904	T	A	0.522863	1006
11	rs12364359	C	A	0.522863	1006
11	rs1903245	A	G	0.306163	1006
11	rs17142801	G	C	0.2167	1006
11	rs72944239	C	T	0.105368	1006
11	rs1459945	T	G	0.522863	1006
11	rs7107133	A	G	0.082505	1006
11	rs78540172	A	T	0.133201	1006
11	rs1903244	C	T	0.424453	1006
11	rs76439070	G	A	0.129225	1006
11	rs58587446	C	A	0.119284	1006
11	rs4944327	G	A	0.223658	1006
11	rs7938144	A	G	0.217694	1006
11	rs17142805	C	T	0.119284	1006
11	rs11232807	T	C	0.082505	1006
11	rs1459948	G	C	0.217694	1006
11	rs1459949	T	C	0.523857	1006
11	rs12146451	G	C	0.523857	1006
11	rs12362536	T	C	0.523857	1006
11	rs10897863	G	T	0.0755467	1006
11	rs12800400	G	T	0.0815109	1006
11	rs12800629	G	A	0.201789	1006
11	rs1580239	G	A	0.321074	1006
11	rs1599210	T	C	0.523857	1006
11	rs1599211	T	C	0.223658	1006
11	rs1119394	G	C	0.119284	1006
11	rs10897864	G	C	0.0805169	1006
11	rs12806464	C	T	0.322068	1006
11	rs75785544	C	T	0.0984095	1006
11	rs1903239	T	C	0.201789	1006
11	rs12807569	G	T	0.0188867	1006
11	rs1599212	T	C	0.223658	1006
11	rs67620074	G	A	0.223658	1006
11	rs12362006	T	C	0.201789	1006
11	rs12785693	G	A	0.523857	1006
11	rs61888621	T	C	0.119284	1006
11	rs1585386	C	T	0.523857	1006
11	rs72944260	T	C	0.223658	1006
11	rs61159830	T	C	0.0984095	1006
11	rs9645698	A	C	0.523857	1006
11	rs61888622	A	C	0.119284	1006
11	rs1075167	A	C	0.0984095	1006
11	rs1075166	T	C	0.0984095	1006
11	rs1961621	A	C	0.0715706	1006
11	rs4944328	G	C	0.223658	1006
11	rs4944329	A	G	0.223658	1006
11	rs9645699	G	A	0.0805169	1006
11	rs61888623	G	A	0.119284	1006
11	rs1841279	G	T	0.224652	1006
11	rs72944264	T	A	0.0258449	1006
11	rs11232811	C	T	0.523857	1006
11	rs80260133	T	C	0.0984095	1006
11	rs75039132	C	T	0.0994036	1006
11	rs11232812	G	A	0.223658	1006
11	rs10897865	G	A	0.0805169	1006
11	rs72944265	C	A	0.152087	1006
11	rs10897866	A	C	0.366799	1006
11	rs12802547	C	T	0.223658	1006
11	rs72944271	G	A	0.202783	1006
11	rs67003530	C	G	0.202783	1006
11	rs12807543	A	G	0.223658	1006
11	rs61032465	T	G	0.0974155	1006
11	rs11232813	T	A	0.200795	1006
11	rs7118791	G	A	0.223658	1006
11	rs11232814	C	A	0.204771	1006
11	rs7104386	T	C	0.223658	1006
11	rs148461892	C	A	0.026839	1006
11	rs12791613	C	T	0.223658	1006
11	rs141390331	C	T	0.0705765	1006
11	rs35032353	C	A	0.220676	1006
11	rs12574915	G	A	0.130219	1006
11	rs11232816	C	T	0.300199	1006
11	rs11232817	C	T	0.300199	1006
11	rs80312143	T	G	0.0984095	1006
11	rs1114556	C	A	0.220676	1006
11	rs61888624	C	A	0.0695825	1006
11	rs1585387	T	G	0.523857	1006
11	rs1585388	A	G	0.523857	1006
11	rs11232818	T	C	0.223658	1006
11	rs76933520	T	C	0.0984095	1006
11	rs11494262	G	T	0.219682	1006
11	rs1114987	T	G	0.300199	1006
11	rs66923116	T	A	0.223658	1006
11	rs1114986	C	T	0.300199	1006
11	rs11518736	T	G	0.220676	1006
11	rs11518706	C	T	0.223658	1006
11	rs11518707	C	T	0.888668	1006
11	rs35783657	C	G	0.301193	1006
11	rs71478360	G	A	0.0805169	1006
11	rs7938721	C	T	0.364811	1006
11	rs2085735	C	T	0.523857	1006
11	rs2100740	T	C	0.887674	1006
11	rs7939438	G	T	0.0805169	1006
11	rs7117315	A	G	0.321074	1006
11	rs7117681	C	G	0.223658	1006
11	rs7118032	G	A	0.223658	1006
11	rs11232820	G	T	0.0785288	1006
11	rs1124201	G	A	0.120278	1006
11	rs7107329	T	C	0.0815109	1006
11	rs1380534	C	G	0.223658	1006
11	rs1380535	A	C	0.223658	1006
11	rs1380536	T	A	0.205765	1006
11	rs11232821	A	G	0.223658	1006
11	rs1459925	C	A	0.300199	1006
11	rs1459926	C	A	0.300199	1006
11	rs1459927	C	T	0.523857	1006
11	rs1459928	C	T	0.524851	1006
11	rs71478361	C	T	0.082505	1006
11	rs1380537	A	C	0.223658	1006
11	rs77108395	G	A	0.0218688	1006
11	rs1380538	T	G	0.223658	1006
11	rs12361500	A	G	0.524851	1006
11	rs1459930	G	A	0.364811	1006
11	rs111414011	T	C	0.0139165	1006
11	rs1459932	T	C	0.222664	1006
11	rs11232823	A	G	0.222664	1006
11	rs61888627	G	A	0.120278	1006
11	rs3921946	A	G	0.522863	1006
11	rs11232824	A	G	0.22167	1006
11	rs7124504	T	C	0.202783	1006
11	rs4944333	G	A	0.222664	1006
11	rs4943845	C	T	0.222664	1006
11	rs57840581	C	A	0.120278	1006
11	rs11232825	C	T	0.222664	1006
11	rs1841280	G	C	0.219682	1006
11	rs1459933	G	A	0.222664	1006
11	rs7945650	A	C	0.525845	1006
11	rs6591992	G	C	0.0805169	1006
11	rs12364316	G	A	0.222664	1006
11	rs34100581	G	T	0.222664	1006
11	rs57156360	C	T	0.121272	1006
11	rs141786022	T	C	0.0119284	1006
11	rs66529468	G	T	0.219682	1006
11	rs35645308	T	C	0.0815109	1006
11	rs716281	G	A	0.521869	1006
11	rs17405783	T	A	0.222664	1006
11	rs17142817	C	G	0.120278	1006
11	rs144871905	C	T	0.00795229	1006
11	rs4944334	G	A	0.222664	1006
11	rs4944335	C	A	0.423459	1006
11	rs12796864	A	G	0.0815109	1006
11	rs72946223	G	A	0.130219	1006
11	rs10897867	G	A	0.364811	1006
11	rs7934028	A	G	0.520875	1006
11	rs1563811	T	G	0.520875	1006
11	rs11232827	C	T	0.222664	1006
11	rs1563812	G	A	0.120278	1006
11	rs1563813	G	A	0.119284	1006
11	rs11232828	C	T	0.107356	1006
11	rs117005564	C	G	0.0119284	1006
11	rs148948316	T	C	0.00994036	1006
11	rs11232829	A	G	0.304175	1006
11	rs11232830	A	G	0.304175	1006
11	rs58601709	G	T	0.026839	1006
11	rs11232831	A	G	0.304175	1006
11	rs34103823	T	C	0.0815109	1006
11	rs11232833	G	A	0.521869	1006
11	rs12788457	T	C	0.0815109	1006
11	rs11232834	A	G	0.0815109	1006
11	rs116349831	T	C	0.026839	1006
11	rs7932114	T	C	0.521869	1006
11	rs7945480	A	G	0.222664	1006
11	rs7932275	T	A	0.222664	1006
11	rs74713264	G	A	0.0516899	1006
11	rs1031703	G	A	0.887674	1006
11	rs10897868	A	G	0.083499	1006
11	rs77536978	T	C	0.0994036	1006
11	rs17471658	G	C	0.112326	1006
11	rs73504188	G	A	0.0715706	1006
11	rs112765177	C	T	0.0258449	1006
11	rs116973424	G	A	0.0248509	1006
11	rs4145707	A	T	0.521869	1006
11	rs10792586	C	T	0.769384	1006
11	rs1380542	A	C	0.878728	1006
11	rs17159766	T	G	0.0367793	1006
11	rs7936209	A	G	0.769384	1006
11	rs7936624	G	C	0.769384	1006
11	rs7131066	T	C	0.770378	1006
11	rs61888647	G	A	0.0397614	1006
11	rs78942056	A	G	0.0367793	1006
11	rs6591995	C	T	0.765408	1006
11	rs17142832	A	G	0.0367793	1006
11	rs146175235	A	C	0.0119284	1006
11	rs17142835	C	T	0.0367793	1006
11	rs17142839	G	A	0.0367793	1006
11	rs11232835	C	T	0.206759	1006
11	rs10751062	T	C	0.732604	1006
11	rs10897870	T	A	0.209742	1006
11	rs4944336	A	C	0.770378	1006
11	rs10751063	A	C	0.733598	1006
11	rs10897871	T	G	0.757455	1006
11	rs12577477	A	G	0.507952	1006
11	rs17142851	T	A	0.0367793	1006
11	rs10897874	G	A	0.54672	1006
11	rs10897875	T	C	0.755467	1006
11	rs11232839	A	T	0.0168986	1006
11	rs7926937	T	C	0.473161	1006
11	rs7940091	A	T	0.473161	1006
11	rs4298928	A	G	0.473161	1006
11	rs4944337	A	G	0.280318	1006
11	rs4944338	G	A	0.243539	1006
11	rs4245408	C	G	0.753479	1006
11	rs4245409	C	A	0.753479	1006
11	rs4515989	C	A	0.102386	1006
11	rs4548642	T	C	0.474155	1006
11	rs5024903	T	A	0.474155	1006
11	rs5024900	T	A	0.474155	1006
11	rs5024899	T	C	0.475149	1006
11	rs145258857	G	C	0.0178926	1006
11	rs139288400	T	C	0.0178926	1006
11	rs12785912	A	C	0.280318	1006
11	rs11232842	C	T	0.754473	1006
11	rs72946248	T	A	0.0258449	1006
11	rs12791862	A	T	0.279324	1006
11	rs10897876	C	T	0.754473	1006
11	rs7480023	G	A	0.280318	1006
11	rs12793528	G	A	0.280318	1006
11	rs7934940	C	T	0.753479	1006
11	rs140763383	T	C	0.0119284	1006
11	rs7935161	G	A	0.754473	1006
11	rs12799414	A	T	0.280318	1006
11	rs12801225	T	C	0.280318	1006
11	rs10792587	C	T	0.474155	1006
11	rs12799852	A	G	0.243539	1006
11	rs10792588	G	A	0.754473	1006
11	rs10751064	T	C	0.982107	1006
11	rs11232843	A	G	0.754473	1006
11	rs12805855	A	C	0.280318	1006
11	rs12807434	T	C	0.280318	1006
11	rs11232844	C	T	0.754473	1006
11	rs11232845	C	T	0.755467	1006
11	rs11232846	T	A	0.280318	1006
11	rs10792589	A	T	0.754473	1006
11	rs10792590	T	C	0.754473	1006
11	rs11606590	T	C	0.241551	1006
11	rs4944339	C	T	0.754473	1006
11	rs4944340	T	C	0.754473	1006
11	rs10792591	A	G	0.754473	1006
11	rs4944341	T	A	0.754473	1006
11	rs10897877	C	A	0.754473	1006
11	rs4944342	T	C	0.754473	1006
11	rs7946460	A	G	0.474155	1006
11	rs140700684	G	A	0.0357853	1006
11	rs4944344	C	T	0.280318	1006
11	rs4943846	G	A	0.754473	1006
11	rs61888649	G	A	0.144135	1006
11	rs4944345	T	C	0.280318	1006
11	rs4944346	C	T	0.754473	1006
11	rs12794982	A	G	0.754473	1006
11	rs12795373	C	T	0.280318	1006
11	rs7125866	G	A	0.754473	1006
11	rs118079049	G	C	0.0357853	1006
11	rs7125917	A	C	0.280318	1006
11	rs2045608	G	A	0.280318	1006
11	rs2045607	C	A	0.244533	1006
11	rs2045606	A	G	0.755467	1006
11	rs10792592	C	A	0.475149	1006
11	rs10792593	T	A	0.754473	1006
11	rs10792594	A	G	0.754473	1006
11	rs7130202	C	T	0.754473	1006
11	rs55788543	C	G	0.00894632	1006
11	rs4944347	C	T	0.754473	1006
11	rs56173162	C	T	0.133201	1006
11	rs2045605	G	A	0.755467	1006
11	rs2045604	T	G	0.754473	1006
11	rs2045603	G	A	0.754473	1006
11	rs4944348	T	C	0.754473	1006
11	rs4944349	T	C	0.754473	1006
11	rs4944350	G	C	0.755467	1006
11	rs17142872	A	G	0.280318	1006
11	rs7941868	T	C	0.474155	1006
11	rs10792595	T	C	0.474155	1006
11	rs11232847	C	T	0.244533	1006
11	rs10751065	A	C	0.754473	1006
11	rs11232848	T	A	0.280318	1006
11	rs976930	T	C	0.474155	1006
11	rs976929	T	A	0.474155	1006
11	rs976928	A	G	0.474155	1006
11	rs976927	C	T	0.754473	1006
11	rs77307760	C	A	0.0775348	1006
11	rs1459957	A	G	0.754473	1006
11	rs1459956	G	A	0.474155	1006
11	rs9783381	G	C	0.281312	1006
11	rs9783293	T	C	0.754473	1006
11	rs9783320	A	C	0.754473	1006
11	rs9783387	G	A	0.754473	1006
11	rs17142879	G	A	0.134195	1006
11	rs11232849	T	C	0.0795229	1006
11	rs2125819	C	G	0.755467	1006
11	rs10897878	G	A	0.475149	1006
11	rs10792596	G	T	0.474155	1006
11	rs7945507	C	T	0.755467	1006
11	rs7945683	A	C	0.280318	1006
11	rs7945957	G	T	0.280318	1006
11	rs7932553	T	C	0.755467	1006
11	rs77519857	G	A	0.0427435	1006
11	rs7124977	G	A	0.280318	1006
11	rs6591996	C	T	0.755467	1006
11	rs12221862	A	G	0.755467	1006
11	rs17142888	T	C	0.0357853	1006
11	rs11232850	G	A	0.148111	1006
11	rs10897879	C	T	0.670974	1006
11	rs10897880	A	G	0.670974	1006
11	rs11232851	T	G	0.245527	1006
11	rs7119331	T	C	0.403579	1006
11	rs76954827	G	C	0.336978	1006
11	rs7106258	A	G	0.32505	1006
11	rs6591997	C	A	0.32505	1006
11	rs7929658	G	A	0.32505	1006
11	rs7930047	G	T	0.32505	1006
11	rs7929726	A	G	0.32505	1006
11	rs12273073	T	A	0.32505	1006
11	rs17142900	C	T	0.0914513	1006
11	rs12273132	T	C	0.32505	1006
11	rs11232852	G	T	0.32505	1006
11	rs11232853	G	T	0.349901	1006
11	rs11827862	C	A	0.32505	1006
11	rs11232854	T	A	0.32505	1006
11	rs11232855	C	T	0.32505	1006
11	rs11232856	A	G	0.262425	1006
11	rs79002337	A	T	0.0705765	1006
11	rs17473496	C	A	0.326044	1006
11	rs17142905	C	T	0.0248509	1006
11	rs12281253	A	C	0.349901	1006
11	rs73506202	T	C	0.32505	1006
11	rs56112222	T	C	0.326044	1006
11	rs2169115	A	G	0.326044	1006
11	rs56088638	C	T	0.32505	1006
11	rs10219423	C	T	0.027833	1006
11	rs1031702	G	A	0.350895	1006
11	rs12294805	G	T	0.0248509	1006
11	rs77142581	C	T	0.0795229	1006
11	rs17142912	G	T	0.0248509	1006
11	rs1031701	G	A	0.326044	1006
11	rs73508007	T	C	0.350895	1006
11	rs11232857	G	A	0.0984095	1006
11	rs75798291	C	T	0.0248509	1006
11	rs74906468	G	A	0.0248509	1006
11	rs77482368	C	T	0.0646123	1006
11	rs7120656	G	T	0.32505	1006
11	rs79487503	T	C	0.0248509	1006
11	rs79518160	T	G	0.0248509	1006
11	rs11232858	A	G	0.0168986	1006
11	rs12272172	G	A	0.0248509	1006
11	rs7935680	T	G	0.326044	1006
11	rs17142927	A	G	0.0705765	1006
11	rs2085737	C	T	0.0248509	1006
11	rs2085736	T	C	0.0248509	1006
11	rs12275443	C	T	0.0248509	1006
11	rs12275445	C	T	0.0248509	1006
11	rs17142932	T	C	0.181909	1006
11	rs2219543	G	T	0.0248509	1006
11	rs12576011	T	G	0.255467	1006
11	rs11232859	G	A	0.0357853	1006
11	rs12293828	G	T	0.0248509	1006
11	rs17474049	A	G	0.32505	1006
11	rs12294018	C	T	0.0248509	1006
11	rs17142941	T	C	0.0248509	1006
11	rs6591998	T	C	0.32505	1006
11	rs113127000	C	A	0.0705765	1006
11	rs7118489	C	T	0.32505	1006
11	rs6591999	G	A	0.349901	1006
11	rs7104475	T	C	0.542744	1006
11	rs11232861	C	T	0.32505	1006
11	rs73508018	C	T	0.349901	1006
11	rs7944730	G	A	0.32505	1006
11	rs7944887	A	G	0.32505	1006
11	rs7947949	C	T	0.326044	1006
11	rs7934539	T	C	0.326044	1006
11	rs7947860	A	C	0.326044	1006
11	rs4373963	G	A	0.0238569	1006
11	rs7948066	C	T	0.326044	1006
11	rs4334038	C	T	0.350895	1006
11	rs117244578	T	C	0.0258449	1006
11	rs2888680	T	A	0.32505	1006
11	rs4329712	T	C	0.32505	1006
11	rs2888681	T	C	0.32505	1006
11	rs1870542	G	A	0.259443	1006
11	rs4606498	G	T	0.349901	1006
11	rs12420190	A	C	0.0735586	1006
11	rs7948710	A	T	0.349901	1006
11	rs11232862	T	C	0.32505	1006
11	rs7948962	A	C	0.348907	1006
11	rs73508031	C	A	0.0705765	1006
11	rs7927911	C	A	0.254473	1006
11	rs7928108	C	A	0.254473	1006
11	rs4500509	A	G	0.32505	1006
11	rs4409862	C	T	0.32505	1006
11	rs56379697	G	A	0.254473	1006
11	rs4350378	T	A	0.61829	1006
11	rs11602824	G	A	0.348907	1006
11	rs11607005	A	G	0.348907	1006
11	rs7950775	T	C	0.32505	1006
11	rs7935776	C	T	0.32505	1006
11	rs12287612	T	C	0.0248509	1006
11	rs2045611	G	T	0.349901	1006
11	rs2045610	T	C	0.0248509	1006
11	rs2045609	T	G	0.0248509	1006
11	rs7936801	G	C	0.348907	1006
11	rs7926594	T	C	0.348907	1006
11	rs149798537	G	C	0.0238569	1006
11	rs115051448	C	G	0.0238569	1006
11	rs73508043	G	C	0.32505	1006
11	rs150326397	T	C	0.0238569	1006
11	rs7935137	C	T	0.171968	1006
11	rs7944055	C	T	0.158052	1006
11	rs7947005	C	T	0.15507	1006
11	rs2199235	C	T	0.277336	1006
11	rs141903193	T	A	0.0208748	1006
11	rs11821463	G	A	0.0258449	1006
11	rs11232869	T	G	0.114314	1006
11	rs139348036	G	C	0.0208748	1006
11	rs17142966	C	G	0.260437	1006
11	rs72948303	A	G	0.0298211	1006
11	rs1542465	T	C	0.293241	1006
11	rs146104563	T	G	0.0208748	1006
11	rs1903241	T	C	0.569583	1006
11	rs7943274	A	G	0.0745527	1006
11	rs6592001	A	G	0.100398	1006
11	rs7103876	G	A	0.276342	1006
11	rs6592002	A	G	0.777336	1006
11	rs112501984	C	T	0.0159046	1006
11	rs11232875	T	C	0.082505	1006
11	rs192817481	T	A	0.0109344	1006
11	rs11232876	C	T	0.297217	1006
11	rs7105466	T	C	0.168986	1006
11	rs6592003	A	G	0.298211	1006
11	rs117662725	G	A	0.0109344	1006
11	rs4944353	G	A	0.168986	1006
11	rs4944354	T	C	0.298211	1006
11	rs11232877	C	A	0.100398	1006
11	rs10792597	G	A	0.858847	1006
11	rs12293984	T	C	0.100398	1006
11	rs189969229	C	T	0.00994036	1006
11	rs118155796	G	A	0.00894632	1006
11	rs35404463	C	T	0.297217	1006
11	rs117925791	A	G	0.0417495	1006
11	rs11518738	G	T	0.653082	1006
11	rs61570059	T	C	0.271372	1006
11	rs55758837	A	C	0.342942	1006
11	rs57811470	C	A	0.342942	1006
11	rs192546848	A	G	0.0238569	1006
11	rs9888230	C	T	0.848907	1006
11	rs9888279	T	C	0.872763	1006
11	rs182840847	T	C	0.0606362	1006
11	rs12804874	A	C	0.431412	1006
11	rs12805253	C	T	0.848907	1006
11	rs145264008	C	T	0.027833	1006
11	rs11232880	T	C	0.871769	1006
11	rs35671543	C	T	0.341948	1006
11	rs9888169	A	G	0.341948	1006
11	rs9888301	T	C	0.341948	1006
11	rs9888255	G	T	0.341948	1006
11	rs9888140	T	C	0.342942	1006
11	rs4944357	T	A	0.342942	1006
11	rs4944358	A	G	0.342942	1006
11	rs4944359	A	G	0.342942	1006
11	rs1459934	C	T	0.872763	1006
11	rs11232881	A	G	0.0755467	1006
11	rs7109633	C	A	0.342942	1006
11	rs7109761	C	T	0.342942	1006
11	rs7110083	G	T	0.342942	1006
11	rs7126109	T	C	0.342942	1006
11	rs57311715	C	G	0.0705765	1006
11	rs7932418	C	A	0.505964	1006
11	rs58895739	G	C	0.342942	1006
11	rs1459935	C	A	0.342942	1006
11	rs1459936	T	C	0.342942	1006
11	rs1459937	G	A	0.343936	1006
11	rs5002117	T	C	0.343936	1006
11	rs1459938	C	G	0.343936	1006
11	rs34669599	T	G	0.34493	1006
11	rs11607517	C	A	0.343936	1006
11	rs11603398	A	T	0.34493	1006
11	rs11603402	A	T	0.342942	1006
11	rs11601416	T	C	0.342942	1006
11	rs11607556	C	T	0.341948	1006
11	rs11607620	G	T	0.342942	1006
11	rs56044427	T	G	0.342942	1006
11	rs11232882	A	G	0.848907	1006
11	rs151180007	G	T	0.0238569	1006
11	rs10897887	T	C	0.341948	1006
11	rs10897888	T	A	0.341948	1006
11	rs13377597	G	C	0.342942	1006
11	rs73515937	G	A	0.340954	1006
11	rs79179826	T	C	0.340954	1006
11	rs77842364	T	C	0.340954	1006
11	rs73515940	G	A	0.341948	1006
11	rs73515942	C	T	0.365805	1006
11	rs74893386	T	C	0.083499	1006
11	rs10501524	A	G	0.342942	1006
11	rs10501525	G	A	0.34493	1006
11	rs58285639	C	A	0.271372	1006
11	rs10501526	T	C	0.872763	1006
11	rs10501527	A	G	0.848907	1006
11	rs73515946	C	G	0.0705765	1006
11	rs1459940	A	T	0.505964	1006
11	rs1459941	A	G	0.403579	1006
11	rs112035007	C	T	0.0705765	1006
11	rs17142978	C	A	0.340954	1006
11	rs79049511	C	T	0.269384	1006
11	rs11232883	G	A	0.084493	1006
11	rs76781533	G	T	0.0248509	1006
11	rs73515947	T	G	0.0705765	1006
11	rs1573583	A	C	0.366799	1006
11	rs10897889	C	A	0.084493	1006
11	rs898366	G	A	0.269384	1006
11	rs898367	G	A	0.295229	1006
11	rs2373907	A	G	0.295229	1006
11	rs1031705	T	G	0.297217	1006
11	rs17142987	G	C	0.0705765	1006
11	rs17142991	C	T	0.269384	1006
11	rs1563814	A	T	0.872763	1006
11	rs1013273	T	C	0.270378	1006
11	rs35131816	G	A	0.270378	1006
11	rs12574367	C	T	0.270378	1006
11	rs12574595	C	A	0.270378	1006
11	rs17142994	G	A	0.0238569	1006
11	rs10501528	C	T	0.270378	1006
11	rs73515954	G	C	0.0705765	1006
11	rs76015024	A	C	0.0417495	1006
11	rs74868969	C	G	0.0397614	1006
11	rs17476199	C	T	0.368787	1006
11	rs12577037	A	G	0.297217	1006
11	rs77456686	T	A	0.0745527	1006
11	rs12577082	A	G	0.298211	1006
11	rs12289792	A	G	0.0208748	1006
11	rs1459942	A	C	0.846918	1006
11	rs59033068	G	A	0.0705765	1006
11	rs17476318	C	A	0.368787	1006
11	rs80318640	A	G	0.298211	1006
11	rs117306082	T	C	0.0208748	1006
11	rs17476339	T	C	0.298211	1006
11	rs73515957	A	T	0.0705765	1006
11	rs187238976	C	T	0.0139165	1006
11	rs7931309	A	T	0.368787	1006
11	rs575743598	T	A	0.0119284	1006
11	rs7931827	G	T	0.298211	1006
11	rs7946695	T	C	0.305169	1006
11	rs7934819	G	A	0.394632	1006
11	rs73515960	C	A	0.0705765	1006
11	rs7949959	T	C	0.299205	1006
11	rs17143002	G	A	0.0745527	1006
11	rs56777700	A	G	0.298211	1006
11	rs57746581	C	T	0.271372	1006
11	rs111683335	C	T	0.0258449	1006
11	rs10897890	G	T	0.083499	1006
11	rs12575801	C	T	0.298211	1006
11	rs192828876	C	T	0.00596421	1006
11	rs12577924	A	G	0.298211	1006
11	rs78710052	A	C	0.0397614	1006
11	rs76727837	C	G	0.298211	1006
11	rs11824176	G	C	0.298211	1006
11	rs7121014	C	A	0.365805	1006
11	rs12270648	A	G	0.167992	1006
11	rs7121602	A	T	0.393638	1006
11	rs74837543	T	G	0.241551	1006
11	rs12574059	A	G	0.294235	1006
11	rs73515963	A	C	0.0715706	1006
11	rs75458216	C	T	0.00695825	1006
11	rs75857109	T	C	0.0248509	1006
11	rs116980875	C	T	0.00894632	1006
11	rs59528376	A	G	0.0715706	1006
11	rs76570057	G	A	0.083499	1006
11	rs4143319	C	T	0.270378	1006
11	rs4143318	T	C	0.366799	1006
11	rs1993660	C	A	0.083499	1006
11	rs4944361	G	T	0.340954	1006
11	rs35059016	A	T	0.298211	1006
11	rs139055212	T	G	0.00994036	1006
11	rs1121859	G	A	0.299205	1006
11	rs60420611	C	G	0.0695825	1006
11	rs4943848	A	G	0.299205	1006
11	rs11232885	T	C	0.393638	1006
11	rs12803159	A	G	0.234592	1006
11	rs1599216	G	A	0.872763	1006
11	rs56154532	T	C	0.298211	1006
11	rs56070066	G	A	0.298211	1006
11	rs146731946	A	G	0.0119284	1006
11	rs55803135	C	T	0.298211	1006
11	rs11232886	C	A	0.0755467	1006
11	rs75105197	A	G	0.298211	1006
11	rs78250368	A	G	0.0218688	1006
11	rs61709921	G	T	0.0238569	1006
11	rs7120547	C	T	0.0705765	1006
11	rs55968080	A	G	0.298211	1006
11	rs12363526	G	A	0.233598	1006
11	rs11232887	T	A	0.323062	1006
11	rs12272115	A	T	0.0248509	1006
11	rs12272123	A	T	0.0248509	1006
11	rs7125173	C	A	0.298211	1006
11	rs7125392	G	A	0.298211	1006
11	rs7128472	G	A	0.310139	1006
11	rs144520537	T	C	0.0238569	1006
11	rs7128525	A	G	0.298211	1006
11	rs7114561	T	C	0.298211	1006
11	rs11825976	G	A	0.298211	1006
11	rs79770365	A	T	0.201789	1006
11	rs7129145	C	A	0.298211	1006
11	rs7102304	C	T	0.0964215	1006
11	rs7102250	A	G	0.298211	1006
11	rs7102796	G	A	0.365805	1006
11	rs73515974	C	T	0.0705765	1006
11	rs12289167	G	T	0.0248509	1006
11	rs12807842	G	T	0.241551	1006
11	rs996446	A	G	0.798211	1006
11	rs996447	C	G	0.270378	1006
11	rs996448	G	A	0.270378	1006
11	rs7930175	G	C	0.299205	1006
11	rs139241879	A	G	0.0238569	1006
11	rs34715916	T	C	0.298211	1006
11	rs116938368	C	T	0.054672	1006
11	rs73517994	T	G	0.0735586	1006
11	rs12284866	C	A	0.0248509	1006
11	rs7127224	C	G	0.452286	1006
11	rs79556635	C	T	0.083499	1006
11	rs6592004	A	G	0.452286	1006
11	rs139294115	A	G	0.0258449	1006
11	rs2125815	A	C	0.477137	1006
11	rs75743117	G	C	0.0636183	1006
11	rs2125817	A	G	0.452286	1006
11	rs2125818	T	C	0.452286	1006
11	rs12365074	G	A	0.234592	1006
11	rs10751066	A	C	0.797217	1006
11	rs73518000	G	A	0.451292	1006
11	rs11232895	G	T	0.0248509	1006
11	rs77292936	C	T	0.0248509	1006
11	rs66674736	A	G	0.083499	1006
11	rs17143008	G	T	0.0248509	1006
11	rs71478367	G	A	0.0198807	1006
11	rs4579948	T	C	0.295229	1006
11	rs1380532	C	T	0.321074	1006
11	rs1380533	C	T	0.873757	1006
11	rs1813660	C	T	0.798211	1006
11	rs1960816	T	C	0.296223	1006
11	rs2373908	T	C	0.77336	1006
11	rs12791915	T	C	0.00695825	1006
11	rs12271406	C	T	0.0248509	1006
11	rs11232896	C	G	0.083499	1006
11	rs4943852	G	A	0.476143	1006
11	rs4944363	C	T	0.294235	1006
11	rs12271662	G	A	0.0248509	1006
11	rs4943853	A	G	0.476143	1006
11	rs116541637	T	C	0.0248509	1006
11	rs17143012	C	G	0.0248509	1006
11	rs74548770	T	G	0.379722	1006
11	rs1947656	T	A	0.309145	1006
11	rs1947657	A	C	0.452286	1006
11	rs1947658	A	G	0.0755467	1006
11	rs58630987	A	G	0.0755467	1006
11	rs7952225	C	T	0.873757	1006
11	rs11603767	T	C	0.454274	1006
11	rs1945906	A	C	0.319085	1006
11	rs7935158	A	T	0.370775	1006
11	rs17143016	G	T	0.0248509	1006
11	rs7935562	G	T	0.0735586	1006
11	rs7935567	G	T	0.0735586	1006
11	rs17143020	T	G	0.0248509	1006
11	rs7935509	C	T	0.478131	1006
11	rs79211597	C	T	0.00894632	1006
11	rs7939401	G	A	0.369781	1006
11	rs11828850	C	G	0.369781	1006
11	rs17143025	A	G	0.0735586	1006
11	rs73519919	G	A	0.0735586	1006
11	rs73519920	G	A	0.369781	1006
11	rs17417943	C	T	0.296223	1006
11	rs79163790	A	G	0.378728	1006
11	rs73519924	T	A	0.0745527	1006
11	rs1459944	C	T	0.771372	1006
11	rs12362287	T	C	0.083499	1006
11	rs10897892	T	A	0.32008	1006
11	rs922135	G	A	0.452286	1006
11	rs12272910	C	A	0.0218688	1006
11	rs9787770	G	A	0.451292	1006
11	rs9787825	T	C	0.290258	1006
11	rs11232899	C	T	0.23161	1006
11	rs1599215	A	G	0.959245	1006
11	rs80083266	C	T	0.0248509	1006
11	rs73519930	T	C	0.0745527	1006
11	rs59546348	C	T	0.290258	1006
11	rs77226659	T	C	0.00894632	1006
11	rs11232900	C	T	0.340954	1006
11	rs11232901	T	C	0.106362	1006
11	rs10897893	A	T	0.341948	1006
11	rs10897894	G	T	0.341948	1006
11	rs10897895	G	A	0.106362	1006
11	rs1903243	C	G	0.875746	1006
11	rs75260221	C	G	0.0785288	1006
11	rs1459943	A	T	0.398608	1006
11	rs7113242	C	T	0.233598	1006
11	rs7113357	C	T	0.315109	1006
11	rs10082665	T	C	0.309145	1006
11	rs76593364	T	C	0.0685885	1006
11	rs117303255	C	T	0.0685885	1006
11	rs138110922	C	T	0.0238569	1006
11	rs61314607	C	T	0.0695825	1006
11	rs117545910	G	T	0.0139165	1006
11	rs1945899	G	A	0.353877	1006
11	rs11232902	G	C	0.0904573	1006
11	rs117976924	C	T	0.0159046	1006
11	rs4944364	C	T	0.260437	1006
11	rs4944365	G	C	0.681909	1006
11	rs6592005	A	G	0.682903	1006
11	rs6592006	G	A	0.797217	1006
11	rs78452194	G	A	0.0656064	1006
11	rs6592007	A	T	0.797217	1006
11	rs7124494	G	C	0.682903	1006
11	rs1945898	A	C	0.595427	1006
11	rs141918486	A	G	0.00497018	1006
11	rs4944366	T	C	0.595427	1006
11	rs7937021	T	C	0.263419	1006
11	rs10501529	G	A	0.331014	1006
11	rs11232905	T	C	0.0149105	1006
11	rs4943855	T	G	0.681909	1006
11	rs4943856	T	A	0.796223	1006
11	rs71478369	C	T	0.0367793	1006
11	rs12420785	G	A	0.0864811	1006
11	rs12789039	C	G	0.681909	1006
11	rs6592008	T	C	0.0874751	1006
11	rs1459950	C	T	0.261431	1006
11	rs6592009	C	T	0.681909	1006
11	rs6592010	G	T	0.963221	1006
11	rs6592011	G	A	0.681909	1006
11	rs6592012	G	A	0.681909	1006
11	rs57889937	A	C	0.0874751	1006
11	rs6592013	A	G	0.682903	1006
11	rs1459951	A	C	0.843936	1006
11	rs1459952	T	C	0.735586	1006
11	rs11607964	T	C	0.0755467	1006
11	rs17418246	C	T	0.349901	1006
11	rs11232906	A	G	0.682903	1006
11	rs60569113	T	A	0.0874751	1006
11	rs116762537	C	T	0.0516899	1006
11	rs114567119	A	G	0.0477137	1006
11	rs7943024	T	G	0.681909	1006
11	rs1459953	C	T	0.680915	1006
11	rs1459954	A	T	0.681909	1006
11	rs1380543	G	A	0.680915	1006
11	rs61888656	T	G	0.0506958	1006
11	rs11232908	G	C	0.683897	1006
11	rs7947832	T	G	0.684891	1006
11	rs7947956	T	A	0.683897	1006
11	rs7936146	G	A	0.680915	1006
11	rs7951074	T	G	0.677932	1006
11	rs77037941	A	G	0.026839	1006
11	rs7936672	G	A	0.681909	1006
11	rs17477804	T	G	0.0208748	1006
11	rs77906821	T	G	0.0874751	1006
11	rs78784947	C	T	0.0874751	1006
11	rs4294590	C	T	0.681909	1006
11	rs4575296	C	T	0.0894632	1006
11	rs61888657	T	C	0.0477137	1006
11	rs74453680	C	A	0.00894632	1006
11	rs75189046	G	A	0.0874751	1006
11	rs75829939	C	T	0.00894632	1006
11	rs11232909	T	A	0.11332	1006
11	rs1945901	C	T	0.593439	1006
11	rs61888658	T	C	0.0477137	1006
11	rs11232910	C	T	0.261431	1006
11	rs59701910	T	C	0.0894632	1006
11	rs11232911	T	A	0.235586	1006
11	rs76883496	G	C	0.0298211	1006
11	rs10897896	T	G	0.686879	1006
11	rs78827338	G	A	0.0526839	1006
11	rs78902865	G	A	0.0874751	1006
11	rs12276144	T	C	0.0884692	1006
11	rs11232912	C	A	0.112326	1006
11	rs12277683	T	A	0.0874751	1006
11	rs11232913	C	T	0.256461	1006
11	rs117395387	T	A	0.00894632	1006
11	rs79583674	C	T	0.111332	1006
11	rs115461103	T	C	0.0487078	1006
11	rs7950689	A	G	0.0874751	1006
11	rs58008623	T	C	0.0874751	1006
11	rs11232914	T	C	0.0864811	1006
11	rs11232915	T	C	0.0864811	1006
11	rs12283508	T	C	0.737575	1006
11	rs117175085	C	T	0.0159046	1006
11	rs1540199	G	A	0.734592	1006
11	rs72950207	A	G	0.0666004	1006
11	rs4278539	A	G	0.252485	1006
11	rs12418804	C	G	0.0795229	1006
11	rs2032409	G	A	0.72664	1006
11	rs1540194	A	G	0.89165	1006
11	rs1540193	T	G	0.590457	1006
11	rs75543246	G	C	0.0944334	1006
11	rs7925873	T	A	0.198807	1006
11	rs12290582	T	C	0.0924453	1006
11	rs1945896	A	G	0.272366	1006
11	rs17143063	G	A	0.0725646	1006
11	rs4943857	A	C	0.319085	1006
11	rs61890160	C	T	0.0467197	1006
11	rs11601151	T	C	0.0467197	1006
11	rs11607302	G	T	0.0467197	1006
11	rs11603185	A	G	0.0467197	1006
11	rs80247489	G	T	0.0159046	1006
11	rs11232917	C	T	0.161034	1006
11	rs77977134	T	C	0.0487078	1006
11	rs61890162	C	T	0.0437376	1006
11	rs79405052	G	A	0.0437376	1006
11	rs77560674	C	T	0.0139165	1006
11	rs61890163	G	T	0.0467197	1006
11	rs61890164	C	T	0.0467197	1006
11	rs1945892	G	A	0.414513	1006
11	rs11601364	C	T	0.0437376	1006
11	rs11601395	G	T	0.0467197	1006
11	rs11605989	A	G	0.0467197	1006
11	rs17419022	G	C	0.0258449	1006
11	rs1540197	C	A	0.892644	1006
11	rs11232919	T	C	0.164016	1006
11	rs4283001	T	A	0.586481	1006
11	rs4477463	A	G	0.459245	1006
11	rs1112922	C	A	0.26839	1006
11	rs1540196	G	A	0.267396	1006
11	rs12365613	A	C	0.163022	1006
11	rs1945897	G	C	0.586481	1006
11	rs17143074	A	T	0.0924453	1006
11	rs7116275	C	T	0.587475	1006
11	rs61890165	T	C	0.0457256	1006
11	rs12718481	G	T	0.586481	1006
11	rs2097184	T	C	0.319085	1006
11	rs7118432	T	A	0.192843	1006
11	rs116845272	C	T	0.0208748	1006
11	rs141419996	C	T	0.026839	1006
11	rs188052433	A	G	0.0506958	1006
11	rs61890168	C	T	0.0427435	1006
11	rs7944477	C	A	0.0467197	1006
11	rs11232921	G	A	0.266402	1006
11	rs12420615	C	A	0.0924453	1006
11	rs17143081	T	C	0.0467197	1006
11	rs12420641	C	A	0.0924453	1006
11	rs17419332	C	T	0.319085	1006
11	rs4944367	C	T	0.903579	1006
11	rs72950221	T	A	0.0258449	1006
11	rs4944368	C	T	0.316103	1006
11	rs34644916	G	A	0.0785288	1006
11	rs7126955	G	T	0.455268	1006
11	rs11232923	T	G	0.589463	1006
11	rs12804727	T	C	0.00894632	1006
11	rs10501530	G	T	0.271372	1006
11	rs12291540	C	G	0.317097	1006
11	rs10897900	C	A	0.26839	1006
11	rs149232730	G	T	0.0159046	1006
11	rs11232924	A	G	0.193837	1006
11	rs11232926	G	A	0.272366	1006
11	rs12807057	A	G	0.0149105	1006
11	rs10792600	A	G	0.893638	1006
11	rs61890169	G	A	0.0437376	1006
11	rs61890170	A	G	0.0437376	1006
11	rs61890171	T	C	0.0457256	1006
11	rs11600824	C	T	0.26839	1006
11	rs111566040	C	T	0.0467197	1006
11	rs144755987	A	G	0.00894632	1006
11	rs11232927	T	C	0.0964215	1006
11	rs76218502	T	C	0.0427435	1006
11	rs71478371	T	C	0.0357853	1006
11	rs2156662	T	C	0.729622	1006
11	rs11824667	A	T	0.270378	1006
11	rs58332526	A	G	0.0477137	1006
11	rs68165037	T	A	0.317097	1006
11	rs75121422	T	G	0.0437376	1006
11	rs2187442	C	T	0.141153	1006
11	rs11232928	T	C	0.418489	1006
11	rs76083871	T	C	0.0218688	1006
11	rs1944669	A	G	0.594433	1006
11	rs61890191	G	A	0.0407555	1006
11	rs117836835	G	A	0.055666	1006
11	rs77381608	A	G	0.00894632	1006
11	rs10792601	T	C	0.732604	1006
11	rs79415367	T	C	0.0427435	1006
11	rs1944671	A	G	0.732604	1006
11	rs6592014	C	T	0.884692	1006
11	rs72950227	A	T	0.0367793	1006
11	rs17143092	G	A	0.0944334	1006
11	rs150298287	T	A	0.0159046	1006
11	rs75782103	T	C	0.00894632	1006
11	rs61158466	C	G	0.0914513	1006
11	rs116454451	G	A	0.0427435	1006
11	rs867386	T	C	0.593439	1006
11	rs17550991	C	G	0.0646123	1006
11	rs1944655	T	C	0.594433	1006
11	rs74511875	C	T	0.0944334	1006
11	rs11232931	A	T	0.270378	1006
11	rs17143121	G	A	0.138171	1006
11	rs7119474	C	G	0.0924453	1006
11	rs12284639	C	T	0.316103	1006
11	rs11604694	C	T	0.0427435	1006
11	rs10897901	C	T	0.729622	1006
11	rs12361663	A	G	0.164016	1006
11	rs61890192	T	C	0.0427435	1006
11	rs182458498	A	C	0.0149105	1006
11	rs7924797	A	G	0.590457	1006
11	rs7942800	T	C	0.595427	1006
11	rs1945900	T	C	0.594433	1006
11	rs11232932	T	A	0.593439	1006
11	rs7932924	C	T	0.318091	1006
11	rs6592015	A	G	0.370775	1006
11	rs72950231	C	A	0.318091	1006
11	rs117466534	G	A	0.00994036	1006
11	rs10488774	C	A	0.0944334	1006
11	rs4944369	T	A	0.457256	1006
11	rs4944370	A	G	0.319085	1006
11	rs11232933	T	A	0.317097	1006
11	rs12718482	G	A	0.405567	1006
11	rs79567079	C	G	0.00994036	1006
11	rs7951571	C	T	0.137177	1006
11	rs11601988	A	T	0.0437376	1006
11	rs72950233	G	A	0.0139165	1006
11	rs7927434	C	G	0.149105	1006
11	rs17143127	T	C	0.0984095	1006
11	rs72950236	C	T	0.0347913	1006
11	rs7109369	G	A	0.246521	1006
11	rs1944657	A	G	0.843936	1006
11	rs1944658	G	C	0.380716	1006
11	rs1944659	T	C	0.101392	1006
11	rs6592017	A	C	0.317097	1006
11	rs118126151	A	G	0.0377734	1006
11	rs1944660	G	C	0.139165	1006
11	rs1944661	A	G	0.139165	1006
11	rs12806769	C	T	0.26839	1006
11	rs1944662	C	T	0.134195	1006
11	rs117347343	T	C	0.0377734	1006
11	rs7121354	C	T	0.102386	1006
11	rs150578127	C	T	0.0377734	1006
11	rs12790260	T	C	0.327038	1006
11	rs12790453	T	C	0.323062	1006
11	rs11232934	C	T	0.378728	1006
11	rs117858640	C	T	0.0467197	1006
11	rs117186581	G	A	0.0109344	1006
11	rs1944663	T	C	0.101392	1006
11	rs79006480	G	C	0.0467197	1006
11	rs10792602	A	G	0.890656	1006
11	rs12287921	A	C	0.101392	1006
11	rs59618882	G	C	0.100398	1006
11	rs117726048	T	A	0.0377734	1006
11	rs59570576	C	A	0.269384	1006
11	rs12417504	T	C	0.379722	1006
11	rs118142845	C	T	0.0377734	1006
11	rs1540195	T	A	0.890656	1006
11	rs11232935	G	C	0.295229	1006
11	rs11232936	A	G	0.137177	1006
11	rs11232937	C	T	0.101392	1006
11	rs7102238	T	C	0.890656	1006
11	rs73504302	G	C	0.148111	1006
11	rs7105676	T	C	0.621272	1006
11	rs146242484	G	A	0.0129225	1006
11	rs76216080	C	G	0.0954274	1006
11	rs12285269	A	G	0.102386	1006
11	rs12279119	T	C	0.338966	1006
11	rs12799736	A	G	0.38171	1006
11	rs58830993	G	C	0.00894632	1006
11	rs147999993	G	A	0.0487078	1006
11	rs117833814	G	A	0.0208748	1006
11	rs78024056	C	T	0.0964215	1006
11	rs1944664	T	C	0.383698	1006
11	rs141842227	C	T	0.0467197	1006
11	rs1944665	T	C	0.890656	1006
11	rs1944666	G	A	0.0954274	1006
11	rs2187439	C	G	0.890656	1006
11	rs4581469	C	T	0.149105	1006
11	rs142884420	G	C	0.0377734	1006
11	rs1944667	T	C	0.890656	1006
11	rs140753577	A	C	0.0367793	1006
11	rs79133783	C	T	0.0964215	1006
11	rs12277790	C	T	0.00894632	1006
11	rs149058531	G	A	0.0467197	1006
11	rs35003064	T	A	0.0149105	1006
11	rs34978093	T	C	0.270378	1006
11	rs1944668	A	C	0.890656	1006
11	rs12281192	C	T	0.149105	1006
11	rs78750958	G	A	0.132207	1006
11	rs77676027	T	C	0.0467197	1006
11	rs10897902	T	G	0.134195	1006
11	rs11232941	A	G	0.00894632	1006
11	rs117590709	C	A	0.0377734	1006
11	rs72950250	T	A	0.0636183	1006
11	rs11232942	C	T	0.00894632	1006
11	rs1014298	T	G	0.148111	1006
11	rs12275235	C	T	0.0238569	1006
11	rs10792603	G	T	0.372763	1006
11	rs10897903	G	A	0.00894632	1006
11	rs4944371	T	C	0.279324	1006
11	rs11232943	A	G	0.191849	1006
11	rs12284096	T	C	0.102386	1006
11	rs12290294	A	G	0.102386	1006
11	rs12788076	A	G	0.279324	1006
11	rs10897904	A	G	0.277336	1006
11	rs11232945	C	G	0.128231	1006
11	rs10897905	G	A	0.373757	1006
11	rs12277390	C	G	0.102386	1006
11	rs12794636	C	T	0.054672	1006
11	rs72950257	C	T	0.027833	1006
11	rs4944372	A	C	0.279324	1006
11	rs10897906	T	G	0.426441	1006
11	rs7926994	T	C	0.280318	1006
11	rs10897907	G	T	0.127237	1006
11	rs72950264	A	T	0.102386	1006
11	rs4622289	T	C	0.145129	1006
11	rs75061155	C	T	0.00894632	1006
11	rs11232947	T	A	0.888668	1006
11	rs11232948	T	A	0.129225	1006
11	rs1573584	C	T	0.151093	1006
11	rs79773518	C	A	0.0417495	1006
11	rs78738179	T	A	0.00894632	1006
11	rs1113641	T	C	0.00894632	1006
```
