## Supplementary material for "Characterization of shared and ancestry-specific signals driving complex traits using multi-ancestry fine-mapping": s1_snps.txt

```
rs7938489
rs7938508
rs116976350
rs61887656
rs79948839
rs73510738
rs1498334
rs115134132
rs7114780
rs10897735
rs72937930
rs7119064
rs78617303
rs12791153
rs12576357
rs73510744
rs60199623
rs9666176
rs12576906
rs12577119
rs75762279
rs79762626
rs79572083
rs74765972
rs11232416
rs17159674
rs57841376
rs4627106
rs116480520
rs75408516
rs4307746
rs117827407
rs1498329
rs2133158
rs77404235
rs904316
rs72937934
rs17159678
rs147267185
rs7934736
rs7950346
rs17159688
rs10897736
rs73510750
rs144518232
rs112654565
rs992697
rs116570858
rs118163032
rs182040184
rs117227263
rs116107950
rs12363926
rs146146369
rs7946942
rs4945468
rs78279031
rs78665028
rs79658954
rs78557065
rs4945469
rs78747227
rs4944276
rs77419856
rs10732254
rs72937937
rs7342241
rs7342242
rs74973011
rs76877170
rs78439598
rs2373711
rs80163578
rs117231265
rs80039587
rs4489770
rs77567506
rs74575511
rs117537336
rs77550821
rs142011075
rs4945471
rs4945472
rs10751035
rs77192655
rs184732492
rs10897737
rs10897738
rs117047363
rs1391540
rs1391539
rs1391538
rs1391537
rs118178396
rs112418409
rs77805757
rs11232428
rs74622682
rs10792530
rs9919563
rs78188316
rs9919564
rs77962254
rs7110013
rs6591923
rs1498333
rs1498332
rs72937957
rs1566241
rs1566240
rs1566239
rs10792531
rs78434131
rs4945473
rs4945474
rs11232429
rs10732888
rs116894288
rs9666296
rs10897739
rs10897740
rs1532505
rs1532504
rs1391530
rs7935980
rs7951353
rs17346553
rs17412370
rs10751036
rs10792532
rs10897741
rs10792533
rs72937971
rs7130958
rs7104256
rs17412621
rs117979886
rs11232430
rs1498326
rs10897742
rs1874796
rs1874795
rs7947053
rs60573309
rs72937978
rs1498331
rs1498330
rs7947017
rs11232431
rs12420363
rs11232432
rs79706747
rs116870590
rs76651648
rs75815247
rs904318
rs904317
rs11232433
rs72937988
rs10751037
rs10897743
rs12417895
rs76025370
rs10736740
rs78795705
rs17141360
rs80249073
rs11232434
rs17141367
rs115489349
rs148195612
rs67343078
rs112033455
rs78462287
rs77513093
rs11232437
rs12786108
rs79445638
rs79795697
rs11232438
rs147545099
rs12222420
rs7119114
rs1587327
rs61889100
rs74647484
rs10751038
rs10751039
rs61889101
rs78667110
rs10736741
rs12419847
rs11232439
rs116995347
rs56142802
rs10897744
rs117506146
rs10897745
rs10897746
rs10751040
rs11603813
rs10792534
rs10897747
rs11232440
rs11232441
rs11532093
rs116871305
rs79268567
rs73513101
rs143572379
rs59978098
rs181777026
rs72939906
rs57504785
rs35380280
rs113806083
rs112142824
rs1829763
rs11232442
rs12576032
rs112226053
rs1608169
rs1829764
rs1589574
rs11232444
rs2049262
rs148416837
rs2177208
rs78795925
rs1522648
rs61889103
rs11603944
rs34991547
rs1916053
rs1522649
rs10792535
rs34759263
rs59090146
rs61889107
rs34103320
rs34706700
rs12420461
rs4944277
rs4945476
rs4945477
rs4945478
rs12787890
rs146573878
rs72939922
rs12796893
rs74649908
rs1403255
rs61886678
rs1533866
rs17413928
rs12798692
rs61886679
rs61886680
rs61886681
rs34579701
rs74794023
rs111367719
rs1533865
rs1533864
rs17414123
rs11601250
rs7128907
rs75255610
rs10792536
rs11232447
rs144569896
rs2177207
rs12802990
rs1522647
rs72939936
rs77630360
rs1533862
rs12799635
rs11232448
rs143738083
rs10897748
rs61886682
rs1949701
rs1949700
rs12575037
rs10751041
rs10897749
rs190933931
rs2373717
rs12289861
rs12283040
rs1522656
rs1568639
rs12146634
rs61886685
rs12792782
rs1403261
rs1879900
rs112074581
rs17414361
rs17348621
rs7943711
rs11232449
rs7943839
rs78299716
rs75639880
rs9634009
rs12366011
rs4387371
rs1403259
rs1403258
rs1403257
rs17141411
rs1916054
rs1533867
rs7110453
rs72941968
rs11232450
rs4614479
rs4347412
rs72941978
rs11232451
rs142012254
rs6591925
rs4945479
rs1608172
rs2888641
rs1608171
rs1916056
rs17414754
rs1403260
rs10897750
rs10897751
rs12361016
rs4394857
rs12800419
rs4515988
rs75649406
rs1015201
rs76505035
rs78497898
rs7130733
rs72941994
rs4294587
rs10897752
rs77653207
rs74544502
rs4590891
rs11232453
rs10792537
rs11232454
rs7936123
rs17349199
rs7118180
rs17141428
rs11232455
rs76203492
rs141257591
rs72944004
rs17141433
rs111920003
rs11232456
rs142380962
rs11232457
rs11232458
rs11232459
rs6591926
rs7120971
rs144630909
rs7121417
rs11232461
rs11232462
rs72944013
rs17508431
rs76999896
rs11232465
rs11232466
rs12577008
rs11232467
rs11232468
rs144446334
rs11232470
rs72944018
rs11232471
rs138353070
rs17141461
rs72944021
rs72944022
rs72944024
rs17349805
rs11821818
rs77732298
rs2948381
rs11820255
rs112204574
rs71476489
rs1916055
rs2514461
rs78763432
rs72944029
rs1581422
rs2514460
rs7941214
rs1522662
rs2461684
rs10792538
rs117525834
rs142241443
rs1522661
rs2514459
rs11232476
rs11601730
rs61886701
rs12807273
rs74924999
rs1916057
rs34972169
rs12284778
rs2461683
rs2461682
rs17141499
rs1522660
rs2461681
rs12278236
rs2461680
rs12791548
rs11232478
rs35869236
rs10897753
rs80056300
rs17141507
rs17415999
rs2461679
rs2514520
rs4944280
rs4944281
rs17416013
rs10897754
rs2514519
rs2514518
rs143808033
rs144771051
rs2514516
rs2514515
rs149467106
rs112104375
rs11232479
rs12788306
rs2514514
rs140061303
rs185150409
rs11822393
rs2514513
rs2514512
rs11232482
rs2514511
rs59130998
rs2514510
rs12364063
rs56668804
rs2514509
rs112603074
rs141084479
rs2514508
rs146549979
rs34721727
rs1568638
rs118018586
rs7112547
rs10897755
rs2177209
rs77001887
rs77637025
rs1522659
rs1522658
rs2512101
rs2461678
rs2461677
rs76827255
rs183807708
rs11232486
rs139172468
rs11232487
rs2512106
rs78199169
rs12364823
rs11232488
rs2512105
rs72944058
rs72944059
rs12416782
rs2512104
rs56395825
rs2514502
rs2373714
rs2514501
rs2512102
rs1608170
rs2461673
rs35440563
rs2461672
rs1522655
rs1851441
rs1522654
rs11232491
rs2512108
rs78387301
rs10897756
rs6591930
rs7942756
rs2514499
rs10897757
rs2514498
rs1547555
rs1547556
rs1547557
rs1547558
rs1522650
rs1522651
rs1522652
rs10897758
rs12271136
rs1522653
rs79479926
rs2512109
rs145075856
rs11232492
rs77387025
rs1357339
rs55654176
rs1403256
rs72944068
rs2514497
rs1568635
rs1568636
rs1568637
rs10897759
rs2461661
rs118121045
rs2512111
rs7111175
rs2514496
rs2461662
rs59361080
rs2512112
rs2514495
rs2461663
rs2514494
rs2512113
rs2512114
rs35380973
rs2461665
rs2512115
rs2461666
rs2514492
rs2514491
rs2461667
rs12786838
rs2512116
rs2514490
rs2461668
rs2512117
rs2461669
rs80182306
rs2512118
rs2514489
rs2512094
rs2512095
rs12799805
rs2512096
rs2948380
rs7926056
rs2512097
rs78618977
rs2512098
rs2461670
rs7118190
rs2512099
rs17350276
rs117273339
rs2514474
rs10792539
rs3019078
rs11232495
rs11232496
rs2512100
rs953661
rs953660
rs75944800
rs2512126
rs2514473
rs2512125
rs2512124
rs2514472
rs11603764
rs67415525
rs56353867
rs2512123
rs2514471
rs2030561
rs2030560
rs2514470
rs1996846
rs2514469
rs2512122
rs7926646
rs138738013
rs17141635
rs79561890
rs2512119
rs147249706
rs10897760
rs76089631
rs7101867
rs8181482
rs11232498
rs116827991
rs76467468
rs2461671
rs10897761
rs573140547
rs10792540
rs2461675
rs11232503
rs10897762
rs11232505
rs12286515
rs2461674
rs117016554
rs10459041
rs7121822
rs4457776
rs7932784
rs12360815
rs2512127
rs75944648
rs2461676
rs75985072
rs10501488
rs72944094
rs10501491
rs11232506
rs11232507
rs140910175
rs11232509
rs11232510
rs4569033
rs61888596
rs17141670
rs4285895
rs7122888
rs12420486
rs7120835
rs7121180
rs11232511
rs139161943
rs17141691
rs4288778
rs4469908
rs7938364
rs117868442
rs10501494
rs12418465
rs12224901
rs12226292
rs11232513
rs11232514
rs56170413
rs56296702
rs3924724
rs11232515
rs139932749
rs6591933
rs4463866
rs11232516
rs4472953
rs7111614
rs74465945
rs7115688
rs7101972
rs61888597
rs112628918
rs151159256
rs3924708
rs7124544
rs12363885
rs4486655
rs144877010
rs7114393
rs7114811
rs7101872
rs73509544
rs11232517
rs7102147
rs7118832
rs4944284
rs7102845
rs4944285
rs7110542
rs7127115
rs11232518
rs12292784
rs11232519
rs56035957
rs10897763
rs4466865
rs55745975
rs61888600
rs61888601
rs61888603
rs61888604
rs61888605
rs61888606
rs6591935
rs61888607
rs6591936
rs6591937
rs6591938
rs75026375
rs76036884
rs6591939
rs12269808
rs6591940
rs10897764
rs10897765
rs10897766
rs11232520
rs11232521
rs10501495
rs10501496
rs7482152
rs11232522
rs4486656
rs4472954
rs12288304
rs10897767
rs59583021
rs61415633
rs57731988
rs56098880
rs12290303
rs6591941
rs11232524
rs11232525
rs11232526
rs11232527
rs4283000
rs113664010
rs4291695
rs7113671
rs55995548
rs6591942
rs6591943
rs6591944
rs10897768
rs4269944
rs17141760
rs11232529
rs11232530
rs11232531
rs11232532
rs4592439
rs4616061
rs12361615
rs7116760
rs11232533
rs11232534
rs12049884
rs61888630
rs11232535
rs4616062
rs17141777
rs4288771
rs12277051
rs117145000
rs7928711
rs10897769
rs60745016
rs10751043
rs4376927
rs4623923
rs12419987
rs11232538
rs4315099
rs4315100
rs11232540
rs4520614
rs77553617
rs4412769
rs56309555
rs12573998
rs17141801
rs12574020
rs7111166
rs75698761
rs7125586
rs7125911
rs10897771
rs7125940
rs7125761
rs6591945
rs77242953
rs7947523
rs77271297
rs4612829
rs4257003
rs4400835
rs4369436
rs11232541
rs11232542
rs11232543
rs77393624
rs72946112
rs61888631
rs4400836
rs7941712
rs4267095
rs4267096
rs4408336
rs17141820
rs6591946
rs4643102
rs4274217
rs4556563
rs4414242
rs4414243
rs12575496
rs12576623
rs10501497
rs12575521
rs11232544
rs74971618
rs11232545
rs7112839
rs55756238
rs10897772
rs17141825
rs11232546
rs58874382
rs17353621
rs12421978
rs116963824
rs12421989
rs12420693
rs12422000
rs72946126
rs11232548
rs7120956
rs7106567
rs12576190
rs113850723
rs6591947
rs6591948
rs4444097
rs4638327
rs4444103
rs61888632
rs4288772
rs11232550
rs74980232
rs12577810
rs11232551
rs11232552
rs10897773
rs10897774
rs7933150
rs4145064
rs75777336
rs11232553
rs4145061
rs11232554
rs11232555
rs4999944
rs4999943
rs4999941
rs4999940
rs4999939
rs10501498
rs4999938
rs140657705
rs11232556
rs10501499
rs12421924
rs4417296
rs4463867
rs4943819
rs12574178
rs12576407
rs12577440
rs61890173
rs12226497
rs10897775
rs11232559
rs57394859
rs10897776
rs3019076
rs3019077
rs10792541
rs2514462
rs11828567
rs2446111
rs10897777
rs35071790
rs72952041
rs77240341
rs79533045
rs11232560
rs2926016
rs79072465
rs75524503
rs74819201
rs2061378
rs1013042
rs9943555
rs1902862
rs74385036
rs1902863
rs75506905
rs75449069
rs11232561
rs4393339
rs2061379
rs7118112
rs117670892
rs35127226
rs55934309
rs2446118
rs75897232
rs1458111
rs114467303
rs72952045
rs76126162
rs4551792
rs77783457
rs77090825
rs112252951
rs1458071
rs78778328
rs2514463
rs78834329
rs12419957
rs10897778
rs11232562
rs11232563
rs2446110
rs1975830
rs1975831
rs76906464
rs11232564
rs2168819
rs72952053
rs77978379
rs2514464
rs72952056
rs76985029
rs35589026
rs7934189
rs79685444
rs7934604
rs936367
rs56679550
rs117092234
rs723454
rs1945881
rs79470210
rs79236333
rs11600733
rs72952062
rs72952064
rs936368
rs936369
rs75895290
rs76789136
rs11232569
rs2514487
rs141342554
rs55974557
rs144384165
rs1458072
rs1458073
rs936370
rs192879000
rs56380372
rs2514486
rs72935408
rs185997345
rs75631032
rs17141842
rs150374350
rs55935803
rs117020349
rs1894181
rs75876896
rs77349254
rs17433078
rs7941465
rs7941624
rs7951680
rs17141846
rs17141849
rs77588560
rs2199021
rs12222795
rs1945891
rs57874955
rs56404265
rs17141854
rs10897779
rs1463477
rs1458095
rs1458096
rs12276609
rs76863727
rs74644796
rs1458097
rs147339011
rs10501500
rs140166747
rs1585226
rs74958863
rs144872269
rs1841017
rs2514482
rs58322344
rs73513597
rs75291775
rs1379728
rs77682197
rs78786035
rs148562787
rs78851753
rs2514481
rs2085557
rs11602950
rs1870277
rs1945880
rs74884902
rs11232574
rs11823808
rs2511427
rs112653981
rs111240128
rs56100049
rs2514479
rs80258236
rs17141861
rs142396837
rs1947593
rs78563215
rs79777295
rs6591954
rs1947594
rs1350418
rs143813238
rs1350419
rs58372353
rs74826077
rs2514478
rs11604754
rs11232575
rs72937597
rs11602605
rs11602595
rs11606794
rs2125245
rs2446112
rs111856453
rs73515527
rs73515529
rs2514477
rs1814581
rs11606011
rs75523461
rs1379729
rs1379730
rs58675032
rs7110483
rs7124670
rs7125101
rs10160598
rs113556177
rs17141868
rs2514476
rs11601279
rs2514475
rs2511429
rs151025017
rs1350420
rs11600036
rs75010074
rs76332430
rs140653749
rs17141874
rs1379731
rs1841018
rs113414782
rs7124972
rs76041947
rs73515549
rs1350421
rs77356126
rs12281121
rs112389143
rs10501501
rs7123143
rs75572711
rs2511430
rs10501502
rs2032408
rs73515558
rs543363537
rs17141880
rs1945879
rs2511431
rs11232580
rs555685716
rs72939508
rs1350422
rs73515564
rs80174198
rs73515568
rs2446113
rs10501503
rs2446114
rs138666051
rs2446115
rs2514467
rs1471156
rs2514466
rs2514465
rs75067868
rs1471157
rs1471158
rs7118929
rs7118643
rs77822922
rs6591955
rs79537065
rs77156691
rs7123367
rs2446116
rs75677102
rs2446117
rs117672912
rs116919745
rs77356714
rs1379733
rs79321234
rs7105074
rs73517648
rs3936487
rs73517651
rs76923857
rs7109922
rs6591956
rs56316233
rs144831290
rs73517654
rs78102008
rs17141922
rs4944288
rs4944289
rs11232585
rs7951454
rs17141926
rs11232586
rs10501504
rs12786250
rs17369284
rs7107955
rs7108233
rs10897781
rs6591957
rs7934575
rs7949653
rs6591958
rs117565350
rs4340076
rs5013022
rs2125248
rs2168821
rs75457066
rs7929218
rs113768087
rs7942822
rs78577737
rs7121529
rs10736742
rs12416937
rs7122064
rs7110915
rs118099690
rs77307242
rs10897785
rs10792547
rs10792548
rs7934041
rs11232589
rs10897786
rs10897787
rs7129219
rs7129429
rs7115381
rs12222309
rs4943823
rs4943824
rs7937908
rs7951594
rs7951623
rs4943825
rs10732889
rs10751045
rs10751046
rs7926904
rs7927198
rs7927004
rs7930035
rs7945232
rs34920840
rs12421185
rs12418411
rs55822564
rs55811617
rs7930877
rs7931007
rs7931231
rs10897788
rs7941704
rs17369881
rs79645796
rs74590293
rs17369902
rs118083180
rs17435637
rs76951239
rs78294947
rs115120279
rs118007926
rs7129178
rs6591959
rs193125412
rs17369997
rs7106222
rs17141960
rs11602373
rs73519611
rs7110752
rs75748448
rs11232592
rs17141964
rs79682522
rs77455791
rs78348012
rs76083398
rs7115723
rs17370219
rs73519612
rs116957049
rs3862753
rs1975832
rs139669815
rs7124329
rs7124886
rs11232596
rs4944292
rs10792549
rs1458098
rs13328917
rs11232597
rs10897790
rs11232598
rs112789541
rs11232599
rs79750877
rs77489824
rs10897791
rs11603482
rs11232600
rs79001473
rs7118382
rs7118816
rs7119026
rs10792550
rs77224744
rs1458099
rs114629989
rs12576342
rs1458100
rs12796968
rs12798841
rs11232603
rs12576553
rs11232604
rs11232605
rs11232607
rs12574398
rs17141996
rs11232608
rs11232609
rs11232610
rs75806381
rs11232611
rs11605723
rs7130948
rs7116853
rs7131092
rs73519616
rs7131108
rs7131000
rs10501506
rs7131237
rs2125246
rs1458101
rs1458102
rs1458103
rs1458104
rs10897793
rs10897794
rs4614480
rs7947608
rs7110442
rs11232614
rs11601420
rs7936448
rs10501507
rs80242413
rs73519620
rs7117789
rs7117798
rs7118067
rs10501508
rs7118158
rs73519627
rs11232616
rs1458105
rs11232617
rs1458106
rs12287583
rs1458107
rs12289406
rs58986040
rs10897796
rs12289565
rs76136677
rs80135496
rs4943826
rs1458108
rs80328220
rs78005260
rs138142639
rs76081894
rs6591960
rs7130184
rs11232621
rs17371832
rs77322281
rs10897797
rs4943827
rs7942106
rs56240555
rs77496568
rs4944293
rs183550944
rs1585228
rs1824257
rs7128199
rs7114073
rs4525260
rs59994265
rs55908086
rs7944059
rs6591961
rs73519637
rs73519638
rs7115501
rs75239999
rs1945878
rs139935298
rs150267575
rs113709555
rs116471067
rs148190835
rs10897798
rs11605404
rs11232629
rs10897799
rs17142074
rs79674096
rs11232630
rs17372055
rs17372097
rs75792310
rs17437784
rs56314671
rs12146577
rs12284858
rs11232631
rs11232632
rs11232633
rs11232634
rs11232635
rs1993540
rs7358497
rs72939553
rs12275125
rs7931800
rs11232636
rs117786526
rs140164140
rs10897801
rs7932450
rs150387842
rs73508180
rs11232637
rs4587751
rs56085595
rs11232638
rs11232639
rs1945874
rs1945875
rs1945876
rs1945877
rs7107733
rs7930882
rs78508407
rs113439232
rs7480648
rs10751048
rs1598885
rs192048282
rs1598886
rs6591962
rs6591963
rs10751049
rs56025716
rs56032706
rs10751050
rs57945812
rs1458110
rs11600859
rs59729203
rs725696
rs11232644
rs183211268
rs2168822
rs80138882
rs11604756
rs7931001
rs74639108
rs72939570
rs10897803
rs59537843
rs77469976
rs10792552
rs10897804
rs56043695
rs7932774
rs1458081
rs1458082
rs78927185
rs1458083
rs1870276
rs10897805
rs57921519
rs150867449
rs12292395
rs6591964
rs11232647
rs73508197
rs7114694
rs11232648
rs12288180
rs1894180
rs17142128
rs1458084
rs1458085
rs1458086
rs1458087
rs17142131
rs11604147
rs139047455
rs10897806
rs10751051
rs10897807
rs10792553
rs7124654
rs7113218
rs1458088
rs4600228
rs10501509
rs78410493
rs12362031
rs76873497
rs1458089
rs1945890
rs75107782
rs10751052
rs10897809
rs1545656
rs118174890
rs1545657
rs2373737
rs75692693
rs11232651
rs1458091
rs4402319
rs9943631
rs1350416
rs12286002
rs1458092
rs11232653
rs74374738
rs2219417
rs1379727
rs17439276
rs116981283
rs12284399
rs79651754
rs12284512
rs78517573
rs17142171
rs10792554
rs11232655
rs729142
rs12280259
rs729143
rs79356354
rs117510340
rs12226371
rs721016
rs956160
rs7121345
rs4944295
rs10897810
rs10897811
rs10897812
rs117657164
rs10792556
rs10792557
rs11232657
rs73509730
rs17142185
rs79797997
rs7108295
rs77564017
rs12577339
rs1458109
rs74941333
rs11232659
rs4582996
rs4344513
rs111767396
rs7117139
rs11232660
rs80207865
rs117065639
rs1463476
rs7925301
rs7940361
rs117359860
rs11232661
rs17439996
rs7103369
rs7103165
rs1350423
rs17142194
rs12292541
rs1379732
rs12798039
rs142178437
rs12279568
rs75900021
rs73509740
rs12577860
rs6591966
rs56135807
rs189985233
rs7120046
rs73509743
rs74502333
rs73509744
rs7946213
rs17440143
rs10897813
rs79149814
rs7114912
rs79693731
rs12807518
rs12806487
rs73509749
rs11232662
rs17142208
rs17440276
rs6591967
rs12295732
rs12276422
rs75523698
rs17440290
rs6591968
rs12785743
rs11232664
rs17440339
rs147041476
rs7126585
rs7127158
rs7358390
rs10792558
rs11232666
rs7928439
rs10501511
rs76546855
rs10792559
rs117695718
rs1458074
rs1458075
rs958665
rs11232669
rs12284781
rs10792561
rs10792562
rs936371
rs936372
rs12291610
rs1458076
rs10792563
rs7102943
rs10751053
rs11232671
rs10751054
rs1540571
rs1540572
rs11232672
rs12808426
rs35208171
rs7103528
rs74945350
rs76383646
rs146439013
rs3911554
rs3911555
rs75382702
rs3862754
rs10501513
rs2373824
rs117528265
rs7925385
rs10897818
rs10736744
rs10736745
rs111724160
rs10736746
rs3911556
rs4088515
rs12800104
rs3937029
rs10751055
rs10751056
rs117926977
rs80151746
rs113920566
rs78651949
rs10897819
rs1458094
rs1458093
rs150128079
rs11232675
rs7111594
rs10128552
rs10897820
rs7127958
rs10751057
rs9634010
rs7129232
rs112434064
rs55860676
rs150248916
rs72943388
rs112877111
rs7101617
rs118174436
rs72943389
rs192247915
rs17382292
rs116848467
rs10501514
rs191815311
rs11232677
rs1544276
rs142265220
rs12576765
rs17382573
rs74969172
rs7942157
rs4537780
rs11232679
rs72943392
rs11232680
rs12361324
rs12361326
rs78617519
rs1945885
rs11232681
rs1945886
rs7128019
rs12364281
rs143723448
rs4943828
rs4943832
rs4943833
rs17442107
rs1894179
rs7106939
rs7107200
rs10897821
rs4944297
rs6591970
rs150143996
rs7937418
rs1945887
rs117546994
rs72943398
rs10897822
rs17442358
rs7124039
rs17442379
rs113040282
rs75297931
rs11232683
rs11232684
rs4944298
rs11232685
rs111460939
rs4245403
rs4245404
rs4943834
rs7925176
rs7924977
rs7924980
rs12275535
rs7925250
rs17142272
rs4943835
rs72945305
rs17142276
rs17142280
rs57523620
rs57610448
rs17142285
rs17142290
rs12277781
rs7106892
rs57544451
rs7118390
rs17442731
rs7118547
rs7118573
rs7104269
rs7118914
rs12422187
rs11232686
rs7119178
rs66599085
rs12419688
rs72945316
rs11232687
rs4564360
rs117922026
rs72945319
rs72945320
rs10897823
rs10897824
rs10897825
rs11232688
rs12798372
rs12420118
rs10501515
rs72945323
rs12798498
rs35898450
rs10792566
rs35075095
rs10501516
rs72945326
rs12804346
rs12288083
rs12274986
rs4288773
rs4261307
rs4482049
rs4482050
rs7927812
rs7928126
rs7928135
rs17384174
rs11232690
rs11232691
rs10897826
rs72945387
rs10897827
rs10897828
rs11232692
rs10792567
rs10792568
rs10792569
rs56665413
rs17384341
rs11232693
rs11232694
rs11232695
rs4943836
rs11232696
rs11232697
rs11232698
rs10792570
rs7113909
rs12808272
rs12291479
rs7944749
rs80156560
rs117627752
rs7112342
rs72945389
rs72945390
rs4133164
rs4133165
rs4405339
rs4282997
rs17450386
rs10501517
rs10897829
rs7122181
rs12279546
rs61889998
rs7934083
rs17142400
rs17450582
rs12276338
rs12283301
rs66905132
rs4354708
rs4421762
rs4559706
rs111977539
rs4262746
rs141917430
rs10501518
rs11823498
rs61890000
rs10897830
rs72947103
rs67068249
rs142131560
rs4463868
rs79081618
rs11232700
rs12277988
rs12790840
rs11232701
rs17142418
rs10897831
rs4459329
rs4348925
rs4405341
rs4405342
rs72947108
rs72947111
rs6591971
rs11232702
rs79913729
rs4944300
rs17450933
rs72947112
rs80286250
rs17142425
rs12294188
rs4944301
rs4944302
rs11232703
rs4644664
rs4432044
rs11232704
rs10792572
rs75797933
rs75376445
rs7131376
rs17142439
rs73513649
rs17142446
rs17142449
rs7127474
rs7127181
rs143393236
rs12273288
rs4944303
rs12420245
rs1945658
rs1945657
rs997382
rs112631539
rs997383
rs138567278
rs7478747
rs146786927
rs12290030
rs12787574
rs17142469
rs17451711
rs1945656
rs1945655
rs79955920
rs6591972
rs4943837
rs6591973
rs139975962
rs1945654
rs4269945
rs4359234
rs11232705
rs12293862
rs11828414
rs10792573
rs10897833
rs12808934
rs11232706
rs7944102
rs1945653
rs1945652
rs11232708
rs79729971
rs6591974
rs7948217
rs1945651
rs11232709
rs78205857
rs61890001
rs72947141
rs66924223
rs67566515
rs17452191
rs11232710
rs1945650
rs11232711
rs12790310
rs12789674
rs4943838
rs4944304
rs72949163
rs73513679
rs2032381
rs12289413
rs12786388
rs12786273
rs1540173
rs116166978
rs1540172
rs1540171
rs78898504
rs1945689
rs10792574
rs1945688
rs72949166
rs11825324
rs141493698
rs75038724
rs56291614
rs1945687
rs7925819
rs11232713
rs10897834
rs1955072
rs11232714
rs17142516
rs10897835
rs112548485
rs11232715
rs12277559
rs12277636
rs12277689
rs7107343
rs1945686
rs61890005
rs4245405
rs79855059
rs191065176
rs61890007
rs77305940
rs113942404
rs145071162
rs146820473
rs7948213
rs7935014
rs112374338
rs7935238
rs4122096
rs118158255
rs6591976
rs7924506
rs7939532
rs7117771
rs6591977
rs1945685
rs1945684
rs76117623
rs11232722
rs1945683
rs1945682
rs1945681
rs1573552
rs11822065
rs10897836
rs67188834
rs1945677
rs1945676
rs10897837
rs17142537
rs59620581
rs11232724
rs61890048
rs7934859
rs7948484
rs7948608
rs7935436
rs7951915
rs111630309
rs7952149
rs1894143
rs4943839
rs17142545
rs4630320
rs1894141
rs1894140
rs17453221
rs34172016
rs1945648
rs11232726
rs35098658
rs35745724
rs2156832
rs17453283
rs12272883
rs77234487
rs11232727
rs2187539
rs12276226
rs61692267
rs138761474
rs12276253
rs17142556
rs7107748
rs4944306
rs1945708
rs10897839
rs12418785
rs1945706
rs17142564
rs66635029
rs2213096
rs2213095
rs1945696
rs56349012
rs55918918
rs17142569
rs1945691
rs2156836
rs2156835
rs2156834
rs17159752
rs4944307
rs1955071
rs4262743
rs1945700
rs7115509
rs7116004
rs7928804
rs12421059
rs113280191
rs10897840
rs56380747
rs12794482
rs12799113
rs12799292
rs12286881
rs17453947
rs6591978
rs7950435
rs79534415
rs7940139
rs17454023
rs3862755
rs1894146
rs67575031
rs1894147
rs1894148
rs1945678
rs869291
rs12789698
rs1945679
rs7948448
rs7948672
rs140111757
rs117323273
rs7936985
rs10897841
rs7115807
rs2213094
rs17454247
rs7101618
rs2156833
rs6591979
rs6591980
rs11232730
rs17142587
rs17142590
rs10897842
rs61890049
rs7928592
rs7946893
rs10897843
rs11232733
rs7932389
rs4943840
rs17142595
rs17142598
rs2156837
rs1945707
rs11232734
rs17142603
rs17142606
rs17142609
rs7944820
rs17389134
rs61890050
rs10792577
rs10897844
rs5006149
rs5006148
rs950616
rs1945709
rs12786379
rs17142619
rs17142621
rs7938853
rs7925768
rs7939145
rs61891171
rs77723909
rs10501519
rs10792578
rs10501520
rs7121808
rs17142632
rs140064099
rs1945712
rs10897845
rs1945713
rs117892178
rs7926505
rs17455523
rs2213097
rs11232735
rs11232736
rs72938275
rs7112632
rs7934609
rs17142640
rs149982709
rs1573553
rs1573555
rs1573556
rs1945714
rs17142648
rs11232737
rs78197647
rs1945715
rs4944308
rs61891172
rs4943841
rs183919454
rs17142655
rs76827425
rs4322423
rs55726355
rs77802396
rs78272098
rs1945717
rs7120638
rs17142661
rs17142665
rs61891174
rs1573551
rs7946535
rs7933268
rs117364223
rs7950006
rs12273958
rs9666087
rs17142668
rs10897846
rs17142672
rs149303880
rs139150118
rs77140041
rs61891175
rs7112147
rs34991356
rs61891177
rs1945649
rs80354904
rs7116343
rs10897847
rs76892529
rs11232740
rs113964361
rs77121470
rs111443318
rs78042055
rs1945647
rs138932839
rs11232743
rs2032392
rs2032391
rs2032390
rs2032389
rs2032388
rs58000470
rs58657959
rs4944312
rs72940204
rs112031995
rs7949287
rs7935732
rs17142680
rs1945646
rs17142682
rs7952574
rs1945645
rs114370828
rs10792579
rs61891182
rs17142686
rs1945644
rs57801782
rs17142688
rs17142691
rs1945643
rs1945642
rs117398286
rs1945641
rs11232744
rs17142695
rs61891185
rs77368809
rs77069983
rs11232745
rs117956309
rs11232746
rs78766892
rs11232747
rs7934296
rs11232748
rs10751058
rs74568444
rs7937895
rs113247387
rs61891186
rs113385844
rs7951813
rs11232749
rs11232750
rs11232751
rs4944313
rs61891219
rs2097172
rs2097171
rs2105801
rs7482828
rs11232752
rs1945667
rs75244962
rs61891220
rs71478357
rs7934744
rs1945666
rs61891221
rs10792580
rs11232753
rs1945665
rs72940238
rs61891222
rs11232754
rs1945664
rs1945663
rs10897849
rs7943058
rs75390831
rs1945662
rs1945661
rs7946763
rs7947193
rs1945660
rs1945659
rs75366446
rs115971459
rs12804321
rs7103355
rs17159763
rs10897851
rs10897852
rs35026199
rs12573924
rs141450762
rs7932823
rs12793880
rs61891223
rs111989210
rs10897853
rs74600844
rs1945690
rs17391741
rs2226923
rs75946598
rs79796034
rs78605836
rs139332656
rs144942160
rs10501521
rs10501522
rs10501523
rs1945693
rs34229630
rs7945872
rs17142715
rs145090059
rs34097730
rs61891224
rs4944314
rs60629019
rs4944315
rs11232758
rs117017557
rs147850328
rs12791973
rs141289533
rs11232759
rs12799371
rs7952128
rs79761166
rs4944316
rs76754177
rs7927690
rs7927890
rs7927943
rs7928048
rs10897854
rs12801521
rs4944317
rs4943842
rs1945697
rs11826249
rs1945698
rs1540174
rs1540175
rs7108669
rs1540176
rs117440397
rs11232763
rs1945702
rs10751059
rs72940294
rs1945703
rs7117338
rs17142718
rs4944318
rs1945704
rs1945705
rs112995680
rs1071921
rs72940300
rs113521033
rs7934221
rs12801811
rs10897856
rs11821424
rs17142733
rs1945668
rs1945669
rs75095166
rs77976695
rs17142739
rs17142744
rs61888560
rs6591983
rs61888561
rs76478260
rs10792582
rs11232764
rs11232765
rs61888562
rs76832154
rs6591984
rs1945670
rs35540251
rs1894144
rs1894145
rs61888564
rs2187538
rs61888565
rs4397876
rs4550244
rs4370959
rs7106568
rs76323555
rs57179700
rs113513251
rs147957748
rs1945671
rs1945672
rs1945673
rs141742170
rs77245667
rs11232769
rs10897857
rs10792583
rs74707715
rs34220422
rs111748736
rs7924764
rs1945674
rs1945675
rs7928579
rs4503570
rs1945640
rs10897858
rs11232770
rs116919476
rs1945639
rs4944319
rs111951106
rs80240928
rs6591985
rs112745967
rs113579156
rs59064106
rs61888571
rs10897859
rs11232771
rs34732281
rs116988922
rs114940839
rs1945721
rs61888572
rs75094622
rs80354590
rs117699655
rs11232772
rs10792584
rs1945720
rs11232773
rs75195846
rs17142764
rs7131318
rs7927618
rs17142769
rs7928021
rs7942979
rs112078023
rs1945719
rs12365411
rs75278346
rs61888573
rs61888574
rs11232774
rs142708098
rs72942152
rs112109163
rs61888575
rs76315188
rs61888576
rs7108573
rs1945718
rs7934760
rs7113464
rs12361803
rs61888577
rs12366135
rs77725472
rs4551793
rs148292197
rs78304373
rs4465386
rs6591987
rs7125658
rs6591988
rs77886668
rs141649937
rs7950716
rs140636045
rs11512901
rs61888578
rs66507910
rs112048110
rs147815864
rs6591989
rs61888579
rs7103641
rs7119927
rs72942173
rs10897860
rs10792585
rs9888168
rs67030612
rs118144904
rs61888580
rs11232775
rs75509424
rs7124756
rs11232776
rs76360566
rs12364666
rs11232777
rs12361874
rs143777752
rs141666012
rs145894442
rs11232778
rs12796195
rs4943843
rs7111365
rs77912033
rs59176942
rs7952288
rs7937530
rs6591990
rs7937672
rs10897861
rs10897862
rs56368247
rs143637562
rs11232779
rs12793981
rs7124252
rs57357615
rs75713307
rs117286210
rs11232780
rs145321931
rs79831846
rs12362886
rs56146648
rs6591991
rs72942192
rs7123455
rs35215766
rs77265351
rs7127432
rs116971492
rs12282188
rs7117981
rs117097646
rs74748984
rs66528986
rs4304804
rs4556564
rs61888587
rs75200329
rs77148476
rs12795071
rs4291696
rs4944320
rs117913056
rs4944321
rs35836340
rs35740532
rs12785237
rs76062647
rs12808392
rs12807970
rs11232782
rs11232783
rs34766377
rs55750237
rs11232784
rs139233518
rs11232785
rs11232786
rs11232787
rs11232788
rs74929748
rs117198186
rs61888589
rs11232789
rs11232790
rs59372713
rs11232791
rs61888591
rs11232792
rs11232793
rs58055045
rs7109201
rs7125568
rs12799794
rs2199236
rs140729208
rs11232794
rs61888593
rs716101
rs4944322
rs4944323
rs4944324
rs4944325
rs75279996
rs1380539
rs117987256
rs7929624
rs7942918
rs11232795
rs61888615
rs1824427
rs11232796
rs75192178
rs12796388
rs61888616
rs190165374
rs58637963
rs11232799
rs11232800
rs7937790
rs61888618
rs7938175
rs61888619
rs66721303
rs67867628
rs7119875
rs7927182
rs11232801
rs961479
rs12793728
rs11232802
rs115583380
rs1459947
rs11232804
rs11232805
rs61888620
rs1380540
rs1380541
rs34685509
rs12360971
rs12363835
rs67571596
rs4944326
rs78315076
rs17142789
rs12365904
rs12364359
rs1903245
rs17142801
rs72944239
rs1459945
rs7107133
rs78540172
rs1903244
rs76439070
rs58587446
rs4944327
rs7938144
rs17142805
rs11232807
rs1459948
rs1459949
rs12146451
rs12362536
rs10897863
rs12800400
rs12800629
rs1580239
rs1599210
rs1599211
rs1119394
rs10897864
rs12806464
rs75785544
rs1903239
rs12807569
rs1599212
rs67620074
rs12362006
rs12785693
rs61888621
rs1585386
rs72944260
rs61159830
rs9645698
rs61888622
rs1075167
rs1075166
rs1961621
rs4944328
rs4944329
rs9645699
rs61888623
rs1841279
rs72944264
rs11232811
rs80260133
rs75039132
rs11232812
rs10897865
rs72944265
rs10897866
rs12802547
rs72944271
rs67003530
rs12807543
rs61032465
rs11232813
rs7118791
rs11232814
rs7104386
rs148461892
rs12791613
rs141390331
rs35032353
rs12574915
rs11232816
rs11232817
rs80312143
rs1114556
rs61888624
rs1585387
rs1585388
rs11232818
rs76933520
rs11494262
rs1114987
rs66923116
rs1114986
rs11518736
rs11518706
rs11518707
rs35783657
rs71478360
rs7938721
rs2085735
rs2100740
rs7939438
rs7117315
rs7117681
rs7118032
rs11232820
rs1124201
rs7107329
rs1380534
rs1380535
rs1380536
rs11232821
rs1459925
rs1459926
rs1459927
rs1459928
rs71478361
rs1380537
rs77108395
rs1380538
rs12361500
rs1459930
rs111414011
rs1459932
rs11232823
rs61888627
rs3921946
rs11232824
rs7124504
rs4944333
rs4943845
rs57840581
rs11232825
rs1841280
rs1459933
rs7945650
rs6591992
rs12364316
rs34100581
rs57156360
rs141786022
rs66529468
rs35645308
rs716281
rs17405783
rs17142817
rs144871905
rs4944334
rs4944335
rs12796864
rs72946223
rs10897867
rs7934028
rs1563811
rs11232827
rs1563812
rs1563813
rs11232828
rs117005564
rs148948316
rs11232829
rs11232830
rs58601709
rs11232831
rs34103823
rs11232833
rs12788457
rs11232834
rs116349831
rs7932114
rs7945480
rs7932275
rs74713264
rs1031703
rs10897868
rs77536978
rs17471658
rs73504188
rs112765177
rs116973424
rs4145707
rs10792586
rs1380542
rs17159766
rs7936209
rs7936624
rs7131066
rs61888647
rs78942056
rs6591995
rs17142832
rs146175235
rs17142835
rs17142839
rs11232835
rs10751062
rs10897870
rs4944336
rs10751063
rs10897871
rs12577477
rs17142851
rs10897874
rs10897875
rs11232839
rs7926937
rs7940091
rs4298928
rs4944337
rs4944338
rs4245408
rs4245409
rs4515989
rs4548642
rs5024903
rs5024900
rs5024899
rs145258857
rs139288400
rs12785912
rs11232842
rs72946248
rs12791862
rs10897876
rs7480023
rs12793528
rs7934940
rs140763383
rs7935161
rs12799414
rs12801225
rs10792587
rs12799852
rs10792588
rs10751064
rs11232843
rs12805855
rs12807434
rs11232844
rs11232845
rs11232846
rs10792589
rs10792590
rs11606590
rs4944339
rs4944340
rs10792591
rs4944341
rs10897877
rs4944342
rs7946460
rs140700684
rs4944344
rs4943846
rs61888649
rs4944345
rs4944346
rs12794982
rs12795373
rs7125866
rs118079049
rs7125917
rs2045608
rs2045607
rs2045606
rs10792592
rs10792593
rs10792594
rs7130202
rs55788543
rs4944347
rs56173162
rs2045605
rs2045604
rs2045603
rs4944348
rs4944349
rs4944350
rs17142872
rs7941868
rs10792595
rs11232847
rs10751065
rs11232848
rs976930
rs976929
rs976928
rs976927
rs77307760
rs1459957
rs1459956
rs9783381
rs9783293
rs9783320
rs9783387
rs17142879
rs11232849
rs2125819
rs10897878
rs10792596
rs7945507
rs7945683
rs7945957
rs7932553
rs77519857
rs7124977
rs6591996
rs12221862
rs17142888
rs11232850
rs10897879
rs10897880
rs11232851
rs7119331
rs76954827
rs7106258
rs6591997
rs7929658
rs7930047
rs7929726
rs12273073
rs17142900
rs12273132
rs11232852
rs11232853
rs11827862
rs11232854
rs11232855
rs11232856
rs79002337
rs17473496
rs17142905
rs12281253
rs73506202
rs56112222
rs2169115
rs56088638
rs10219423
rs1031702
rs12294805
rs77142581
rs17142912
rs1031701
rs73508007
rs11232857
rs75798291
rs74906468
rs77482368
rs7120656
rs79487503
rs79518160
rs11232858
rs12272172
rs7935680
rs17142927
rs2085737
rs2085736
rs12275443
rs12275445
rs17142932
rs2219543
rs12576011
rs11232859
rs12293828
rs17474049
rs12294018
rs17142941
rs6591998
rs113127000
rs7118489
rs6591999
rs7104475
rs11232861
rs73508018
rs7944730
rs7944887
rs7947949
rs7934539
rs7947860
rs4373963
rs7948066
rs4334038
rs117244578
rs2888680
rs4329712
rs2888681
rs1870542
rs4606498
rs12420190
rs7948710
rs11232862
rs7948962
rs73508031
rs7927911
rs7928108
rs4500509
rs4409862
rs56379697
rs4350378
rs11602824
rs11607005
rs7950775
rs7935776
rs12287612
rs2045611
rs2045610
rs2045609
rs7936801
rs7926594
rs149798537
rs115051448
rs73508043
rs150326397
rs7935137
rs7944055
rs7947005
rs2199235
rs141903193
rs11821463
rs11232869
rs139348036
rs17142966
rs72948303
rs1542465
rs146104563
rs1903241
rs7943274
rs6592001
rs7103876
rs6592002
rs112501984
rs11232875
rs192817481
rs11232876
rs7105466
rs6592003
rs117662725
rs4944353
rs4944354
rs11232877
rs10792597
rs12293984
rs189969229
rs118155796
rs35404463
rs117925791
rs11518738
rs61570059
rs55758837
rs57811470
rs192546848
rs9888230
rs9888279
rs182840847
rs12804874
rs12805253
rs145264008
rs11232880
rs35671543
rs9888169
rs9888301
rs9888255
rs9888140
rs4944357
rs4944358
rs4944359
rs1459934
rs11232881
rs7109633
rs7109761
rs7110083
rs7126109
rs57311715
rs7932418
rs58895739
rs1459935
rs1459936
rs1459937
rs5002117
rs1459938
rs34669599
rs11607517
rs11603398
rs11603402
rs11601416
rs11607556
rs11607620
rs56044427
rs11232882
rs151180007
rs10897887
rs10897888
rs13377597
rs73515937
rs79179826
rs77842364
rs73515940
rs73515942
rs74893386
rs10501524
rs10501525
rs58285639
rs10501526
rs10501527
rs73515946
rs1459940
rs1459941
rs112035007
rs17142978
rs79049511
rs11232883
rs76781533
rs73515947
rs1573583
rs10897889
rs898366
rs898367
rs2373907
rs1031705
rs17142987
rs17142991
rs1563814
rs1013273
rs35131816
rs12574367
rs12574595
rs17142994
rs10501528
rs73515954
rs76015024
rs74868969
rs17476199
rs12577037
rs77456686
rs12577082
rs12289792
rs1459942
rs59033068
rs17476318
rs80318640
rs117306082
rs17476339
rs73515957
rs187238976
rs7931309
rs575743598
rs7931827
rs7946695
rs7934819
rs73515960
rs7949959
rs17143002
rs56777700
rs57746581
rs111683335
rs10897890
rs12575801
rs192828876
rs12577924
rs78710052
rs76727837
rs11824176
rs7121014
rs12270648
rs7121602
rs74837543
rs12574059
rs73515963
rs75458216
rs75857109
rs116980875
rs59528376
rs76570057
rs4143319
rs4143318
rs1993660
rs4944361
rs35059016
rs139055212
rs1121859
rs60420611
rs4943848
rs11232885
rs12803159
rs1599216
rs56154532
rs56070066
rs146731946
rs55803135
rs11232886
rs75105197
rs78250368
rs61709921
rs7120547
rs55968080
rs12363526
rs11232887
rs12272115
rs12272123
rs7125173
rs7125392
rs7128472
rs144520537
rs7128525
rs7114561
rs11825976
rs79770365
rs7129145
rs7102304
rs7102250
rs7102796
rs73515974
rs12289167
rs12807842
rs996446
rs996447
rs996448
rs7930175
rs139241879
rs34715916
rs116938368
rs73517994
rs12284866
rs7127224
rs79556635
rs6592004
rs139294115
rs2125815
rs75743117
rs2125817
rs2125818
rs12365074
rs10751066
rs73518000
rs11232895
rs77292936
rs66674736
rs17143008
rs71478367
rs4579948
rs1380532
rs1380533
rs1813660
rs1960816
rs2373908
rs12791915
rs12271406
rs11232896
rs4943852
rs4944363
rs12271662
rs4943853
rs116541637
rs17143012
rs74548770
rs1947656
rs1947657
rs1947658
rs58630987
rs7952225
rs11603767
rs1945906
rs7935158
rs17143016
rs7935562
rs7935567
rs17143020
rs7935509
rs79211597
rs7939401
rs11828850
rs17143025
rs73519919
rs73519920
rs17417943
rs79163790
rs73519924
rs1459944
rs12362287
rs10897892
rs922135
rs12272910
rs9787770
rs9787825
rs11232899
rs1599215
rs80083266
rs73519930
rs59546348
rs77226659
rs11232900
rs11232901
rs10897893
rs10897894
rs10897895
rs1903243
rs75260221
rs1459943
rs7113242
rs7113357
rs10082665
rs76593364
rs117303255
rs138110922
rs61314607
rs117545910
rs1945899
rs11232902
rs117976924
rs4944364
rs4944365
rs6592005
rs6592006
rs78452194
rs6592007
rs7124494
rs1945898
rs141918486
rs4944366
rs7937021
rs10501529
rs11232905
rs4943855
rs4943856
rs71478369
rs12420785
rs12789039
rs6592008
rs1459950
rs6592009
rs6592010
rs6592011
rs6592012
rs57889937
rs6592013
rs1459951
rs1459952
rs11607964
rs17418246
rs11232906
rs60569113
rs116762537
rs114567119
rs7943024
rs1459953
rs1459954
rs1380543
rs61888656
rs11232908
rs7947832
rs7947956
rs7936146
rs7951074
rs77037941
rs7936672
rs17477804
rs77906821
rs78784947
rs4294590
rs4575296
rs61888657
rs74453680
rs75189046
rs75829939
rs11232909
rs1945901
rs61888658
rs11232910
rs59701910
rs11232911
rs76883496
rs10897896
rs78827338
rs78902865
rs12276144
rs11232912
rs12277683
rs11232913
rs117395387
rs79583674
rs115461103
rs7950689
rs58008623
rs11232914
rs11232915
rs12283508
rs117175085
rs1540199
rs72950207
rs4278539
rs12418804
rs2032409
rs1540194
rs1540193
rs75543246
rs7925873
rs12290582
rs1945896
rs17143063
rs4943857
rs61890160
rs11601151
rs11607302
rs11603185
rs80247489
rs11232917
rs77977134
rs61890162
rs79405052
rs77560674
rs61890163
rs61890164
rs1945892
rs11601364
rs11601395
rs11605989
rs17419022
rs1540197
rs11232919
rs4283001
rs4477463
rs1112922
rs1540196
rs12365613
rs1945897
rs17143074
rs7116275
rs61890165
rs12718481
rs2097184
rs7118432
rs116845272
rs141419996
rs188052433
rs61890168
rs7944477
rs11232921
rs12420615
rs17143081
rs12420641
rs17419332
rs4944367
rs72950221
rs4944368
rs34644916
rs7126955
rs11232923
rs12804727
rs10501530
rs12291540
rs10897900
rs149232730
rs11232924
rs11232926
rs12807057
rs10792600
rs61890169
rs61890170
rs61890171
rs11600824
rs111566040
rs144755987
rs11232927
rs76218502
rs71478371
rs2156662
rs11824667
rs58332526
rs68165037
rs75121422
rs2187442
rs11232928
rs76083871
rs1944669
rs61890191
rs117836835
rs77381608
rs10792601
rs79415367
rs1944671
rs6592014
rs72950227
rs17143092
rs150298287
rs75782103
rs61158466
rs116454451
rs867386
rs17550991
rs1944655
rs74511875
rs11232931
rs17143121
rs7119474
rs12284639
rs11604694
rs10897901
rs12361663
rs61890192
rs182458498
rs7924797
rs7942800
rs1945900
rs11232932
rs7932924
rs6592015
rs72950231
rs117466534
rs10488774
rs4944369
rs4944370
rs11232933
rs12718482
rs79567079
rs7951571
rs11601988
rs72950233
rs7927434
rs17143127
rs72950236
rs7109369
rs1944657
rs1944658
rs1944659
rs6592017
rs118126151
rs1944660
rs1944661
rs12806769
rs1944662
rs117347343
rs7121354
rs150578127
rs12790260
rs12790453
rs11232934
rs117858640
rs117186581
rs1944663
rs79006480
rs10792602
rs12287921
rs59618882
rs117726048
rs59570576
rs12417504
rs118142845
rs1540195
rs11232935
rs11232936
rs11232937
rs7102238
rs73504302
rs7105676
rs146242484
rs76216080
rs12285269
rs12279119
rs12799736
rs58830993
rs147999993
rs117833814
rs78024056
rs1944664
rs141842227
rs1944665
rs1944666
rs2187439
rs4581469
rs142884420
rs1944667
rs140753577
rs79133783
rs12277790
rs149058531
rs35003064
rs34978093
rs1944668
rs12281192
rs78750958
rs77676027
rs10897902
rs11232941
rs117590709
rs72950250
rs11232942
rs1014298
rs12275235
rs10792603
rs10897903
rs4944371
rs11232943
rs12284096
rs12290294
rs12788076
rs10897904
rs11232945
rs10897905
rs12277390
rs12794636
rs72950257
rs4944372
rs10897906
rs7926994
rs10897907
rs72950264
rs4622289
rs75061155
rs11232947
rs11232948
rs1573584
rs79773518
rs78738179
rs1113641
```
