## Supplementary material for "Characterization of shared and ancestry-specific signals driving complex traits using multi-ancestry fine-mapping": s2.afreq

```
#CHROM	ID	REF	ALT	ALT_FREQS	OBS_CT
11	rs7938489	C	G	0.0952381	1008
11	rs7938508	C	T	0.0952381	1008
11	rs79948839	A	G	0.094246	1008
11	rs73510738	C	T	0.0347222	1008
11	rs1498334	A	G	0.21131	1008
11	rs115134132	A	G	0.0992063	1008
11	rs7114780	A	G	0.0952381	1008
11	rs10897735	A	C	0.21131	1008
11	rs72937930	T	C	0.00297619	1008
11	rs7119064	A	G	0.094246	1008
11	rs78617303	T	G	0.10119	1008
11	rs12791153	A	T	0.0496032	1008
11	rs12576357	C	G	0.10119	1008
11	rs73510744	A	G	0.0357143	1008
11	rs73510746	G	A	0.0357143	1008
11	rs60199623	A	G	0.0357143	1008
11	rs9666176	A	G	0.100198	1008
11	rs12576906	C	A	0.22123	1008
11	rs12577119	C	A	0.0952381	1008
11	rs75762279	A	G	0.0992063	1008
11	rs79762626	G	A	0.0972222	1008
11	rs79572083	T	A	0.0902778	1008
11	rs74765972	G	A	0.0922619	1008
11	rs11232416	C	T	0.014881	1008
11	rs17159674	A	C	0.0922619	1008
11	rs554507720	C	T	0.0267857	1008
11	rs57841376	A	G	0.228175	1008
11	rs4627106	T	G	0.656746	1008
11	rs75408516	A	G	0.168651	1008
11	rs75060143	T	C	0.0982143	1008
11	rs4307746	C	T	0.564484	1008
11	rs1498329	C	T	0.0892857	1008
11	rs2133158	C	T	0.564484	1008
11	rs904316	T	C	0.829365	1008
11	rs17159678	C	T	0.0922619	1008
11	rs147267185	G	A	0.170635	1008
11	rs7934736	C	T	0.0922619	1008
11	rs7950346	T	C	0.093254	1008
11	rs17159688	T	A	0.0912698	1008
11	rs10897736	A	G	0.737103	1008
11	rs73510750	T	C	0.093254	1008
11	rs144518232	C	G	0.00297619	1008
11	rs112654565	T	C	0.170635	1008
11	rs145123325	G	C	0.0238095	1008
11	rs992697	C	T	0.568452	1008
11	rs7946942	C	T	0.164683	1008
11	rs140144045	A	C	0.0297619	1008
11	rs4945468	A	G	0.829365	1008
11	rs78665028	A	G	0.169643	1008
11	rs79658954	C	G	0.0843254	1008
11	rs4945469	C	T	0.659722	1008
11	rs4944276	A	G	0.830357	1008
11	rs77419856	G	A	0.167659	1008
11	rs10732254	C	T	0.829365	1008
11	rs7342241	C	T	0.806548	1008
11	rs7342242	C	T	0.963294	1008
11	rs73510756	A	G	0.0416667	1008
11	rs76877170	C	T	0.162698	1008
11	rs78439598	C	T	0.164683	1008
11	rs2373711	C	T	0.248016	1008
11	rs73510760	A	G	0.0406746	1008
11	rs142897848	C	T	0.0188492	1008
11	rs117458375	C	T	0.0287698	1008
11	rs80039587	T	C	0.164683	1008
11	rs73510762	A	G	0.15377	1008
11	rs12577016	A	T	0.0267857	1008
11	rs4489770	A	G	0.164683	1008
11	rs73510764	A	G	0.15377	1008
11	rs77869744	T	A	0.114087	1008
11	rs4945471	G	T	0.819444	1008
11	rs4945472	C	T	0.731151	1008
11	rs10751035	C	T	0.828373	1008
11	rs77192655	T	G	0.162698	1008
11	rs10897737	C	T	0.828373	1008
11	rs10897738	C	T	0.829365	1008
11	rs1391540	T	A	0.828373	1008
11	rs1391539	G	A	0.829365	1008
11	rs1391538	T	C	0.577381	1008
11	rs1391537	A	G	0.829365	1008
11	rs11232428	G	A	0.0218254	1008
11	rs10792530	G	A	0.574405	1008
11	rs9919563	G	A	0.828373	1008
11	rs76435932	C	T	0.15377	1008
11	rs9919564	C	G	0.251984	1008
11	rs7110013	C	T	0.831349	1008
11	rs6591923	T	G	0.983135	1008
11	rs1498333	C	A	0.831349	1008
11	rs1498332	T	A	0.831349	1008
11	rs72937957	G	A	0.0763889	1008
11	rs1566241	G	A	0.0863095	1008
11	rs1566240	T	C	0.582341	1008
11	rs1566239	T	A	0.0218254	1008
11	rs10792531	A	T	0.581349	1008
11	rs4945473	C	T	0.576389	1008
11	rs4945474	G	T	0.725198	1008
11	rs73510772	A	G	0.14881	1008
11	rs61889099	G	T	0.14881	1008
11	rs73510774	C	A	0.14881	1008
11	rs73510775	C	A	0.149802	1008
11	rs10732888	C	T	0.5625	1008
11	rs57139389	G	C	0.152778	1008
11	rs60328262	C	T	0.150794	1008
11	rs9666296	C	T	0.162698	1008
11	rs10897739	C	A	0.554563	1008
11	rs10897740	T	C	0.589286	1008
11	rs1532505	C	G	0.984127	1008
11	rs1532504	T	C	0.281746	1008
11	rs1391530	C	T	0.75496	1008
11	rs7935980	C	T	0.785714	1008
11	rs7951353	T	A	0.360119	1008
11	rs17412370	T	G	0.0109127	1008
11	rs150553452	C	G	0.0188492	1008
11	rs10751036	G	A	0.850198	1008
11	rs10792532	C	T	0.414683	1008
11	rs10897741	C	T	0.35119	1008
11	rs10792533	C	G	0.415675	1008
11	rs72937971	G	A	0.00892857	1008
11	rs7130958	A	G	0.371032	1008
11	rs7104256	G	C	0.414683	1008
11	rs11232430	C	T	0.35119	1008
11	rs1498326	C	T	0.0545635	1008
11	rs10897742	A	C	0.358135	1008
11	rs141031964	T	G	0.00496032	1008
11	rs1874796	C	T	0.419643	1008
11	rs1874795	A	G	0.853175	1008
11	rs7947053	T	C	0.358135	1008
11	rs60573309	C	A	0.429563	1008
11	rs72937978	G	A	0.0109127	1008
11	rs1498331	T	A	0.429563	1008
11	rs1498330	T	C	0.00396825	1008
11	rs7947017	G	A	0.00892857	1008
11	rs11232431	A	G	0.00694444	1008
11	rs12420363	C	A	0.41369	1008
11	rs11232432	G	A	0.376984	1008
11	rs904318	G	A	0.853175	1008
11	rs904317	A	G	0.866071	1008
11	rs11232433	G	A	0.376984	1008
11	rs72937988	T	G	0.418651	1008
11	rs10751037	C	G	0.855159	1008
11	rs10897743	T	C	0.407738	1008
11	rs12417895	T	C	0.391865	1008
11	rs10736740	T	C	0.855159	1008
11	rs17141360	G	A	0.386905	1008
11	rs11232434	T	G	0.412698	1008
11	rs17141367	C	T	0.385913	1008
11	rs67343078	T	C	0.385913	1008
11	rs11232437	A	C	0.428571	1008
11	rs12786108	T	G	0.133929	1008
11	rs11232438	C	T	0.863095	1008
11	rs12222420	T	C	0.427579	1008
11	rs7119114	C	G	0.866071	1008
11	rs1587327	A	G	0.865079	1008
11	rs10751038	A	T	0.872024	1008
11	rs10751039	T	C	0.864087	1008
11	rs10736741	C	T	0.872024	1008
11	rs12419847	A	G	0.397817	1008
11	rs11232439	T	G	0.0545635	1008
11	rs10897744	G	A	0.804563	1008
11	rs10897745	T	C	0.805556	1008
11	rs10897746	C	T	0.409722	1008
11	rs10751040	T	C	0.863095	1008
11	rs10792534	T	C	0.814484	1008
11	rs10897747	G	A	0.814484	1008
11	rs11232440	G	T	0.0496032	1008
11	rs11232441	C	T	0.80754	1008
11	rs11532093	A	C	0.866071	1008
11	rs59978098	C	T	0.390873	1008
11	rs72939906	C	T	0.00694444	1008
11	rs57504785	C	G	0.502976	1008
11	rs35380280	G	C	0.81746	1008
11	rs112142824	C	A	0.00694444	1008
11	rs1829763	T	A	0.0515873	1008
11	rs11232442	T	G	0.0565476	1008
11	rs12576032	C	T	0.806548	1008
11	rs112226053	C	T	0.00694444	1008
11	rs1608169	G	T	0.151786	1008
11	rs11232444	T	A	0.100198	1008
11	rs2049262	A	T	0.385913	1008
11	rs2177208	A	G	0.274802	1008
11	rs78795925	C	T	0.0109127	1008
11	rs1522648	C	A	0.100198	1008
11	rs182978607	C	T	0.0178571	1008
11	rs61889103	C	G	0.0902778	1008
11	rs11603944	G	C	0.0992063	1008
11	rs1916053	C	A	0.100198	1008
11	rs1522649	A	G	0.277778	1008
11	rs10792535	G	A	0.258929	1008
11	rs34759263	T	A	0.0992063	1008
11	rs59090146	T	C	0.100198	1008
11	rs61889107	C	T	0.100198	1008
11	rs34103320	T	C	0.100198	1008
11	rs12420461	C	T	0.373016	1008
11	rs4944277	A	G	0.0992063	1008
11	rs142710172	C	A	0.0208333	1008
11	rs11232446	C	T	0.154762	1008
11	rs4945476	C	G	0.100198	1008
11	rs4945477	T	C	0.100198	1008
11	rs4945478	G	A	0.100198	1008
11	rs12787890	T	A	0.483135	1008
11	rs72939922	T	C	0.0922619	1008
11	rs78603773	C	T	0.0168651	1008
11	rs12796893	T	C	0.10119	1008
11	rs74649908	T	A	0.0644841	1008
11	rs1403255	A	G	0.00892857	1008
11	rs1533866	C	T	0.100198	1008
11	rs17413928	T	C	0.0922619	1008
11	rs1533865	A	G	0.75496	1008
11	rs1533864	G	A	0.65377	1008
11	rs17414123	C	T	0.10119	1008
11	rs78770867	T	C	0.0684524	1008
11	rs7128907	A	C	0.107143	1008
11	rs11232447	T	A	0.249008	1008
11	rs12802990	C	A	0.298611	1008
11	rs74359961	C	T	0.135913	1008
11	rs1522647	G	A	0.28869	1008
11	rs72939936	G	A	0.208333	1008
11	rs1533862	C	T	0.250992	1008
11	rs74586555	A	T	0.0386905	1008
11	rs11232448	C	T	0.302579	1008
11	rs10897748	C	G	0.251984	1008
11	rs1949701	C	T	0.751984	1008
11	rs1949700	G	T	0.500992	1008
11	rs12575037	G	A	0.250992	1008
11	rs10751041	C	A	0.790675	1008
11	rs10897749	A	G	0.293651	1008
11	rs2373717	A	T	0.556548	1008
11	rs12289861	T	C	0.189484	1008
11	rs12283040	G	C	0.188492	1008
11	rs1522656	G	A	0.493056	1008
11	rs1568639	C	A	0.439484	1008
11	rs12146634	A	C	0.314484	1008
11	rs61886685	C	A	0.194444	1008
11	rs12792782	A	T	0.50496	1008
11	rs1403261	G	A	0.5	1008
11	rs1879900	A	G	0.798611	1008
11	rs17414361	C	T	0.195437	1008
11	rs17348621	C	T	0.194444	1008
11	rs7943711	C	A	0.190476	1008
11	rs11232449	C	A	0.250992	1008
11	rs7943839	C	T	0.74504	1008
11	rs75639880	T	C	0.0952381	1008
11	rs9634009	G	A	0.249008	1008
11	rs117672556	C	T	0.0267857	1008
11	rs4387371	T	C	0.200397	1008
11	rs1403259	A	G	0.306548	1008
11	rs1403258	G	A	0.747024	1008
11	rs1403257	G	A	0.305556	1008
11	rs17141411	T	G	0.251984	1008
11	rs1916054	G	A	0.750992	1008
11	rs1533867	A	G	0.500992	1008
11	rs7110453	T	C	0.50496	1008
11	rs11232450	T	C	0.301587	1008
11	rs4614479	A	G	0.797619	1008
11	rs4347412	A	T	0.792659	1008
11	rs72941978	T	A	0.287698	1008
11	rs11232451	T	G	0.510913	1008
11	rs6591925	C	T	0.75496	1008
11	rs4945479	T	C	0.251984	1008
11	rs1608172	G	A	0.186508	1008
11	rs1608171	T	C	0.503968	1008
11	rs1916056	T	G	0.755952	1008
11	rs17414754	G	A	0.1875	1008
11	rs1403260	A	T	0.256944	1008
11	rs10897750	A	C	0.286706	1008
11	rs10897751	A	G	0.508929	1008
11	rs12361016	C	T	0.274802	1008
11	rs75957215	C	G	0.047619	1008
11	rs4394857	G	A	0.758929	1008
11	rs4515988	T	G	0.30754	1008
11	rs74977801	C	T	0.0208333	1008
11	rs1015202	T	C	0.105159	1008
11	rs7130733	A	G	0.241071	1008
11	rs149728635	T	C	0.0367063	1008
11	rs72941994	G	T	0.0555556	1008
11	rs79261506	A	C	0.0138889	1008
11	rs10897752	C	T	0.238095	1008
11	rs4590891	T	G	0.285714	1008
11	rs11232453	G	A	0.171627	1008
11	rs10792537	A	T	0.509921	1008
11	rs11232454	T	C	0.239087	1008
11	rs7936123	A	G	0.239087	1008
11	rs17349199	T	C	0.0486111	1008
11	rs7118180	A	G	0.231151	1008
11	rs117193131	G	T	0.0208333	1008
11	rs72944004	T	C	0.0634921	1008
11	rs11232456	A	C	0.239087	1008
11	rs11232457	T	C	0.238095	1008
11	rs11232458	C	T	0.240079	1008
11	rs11232459	C	T	0.238095	1008
11	rs6591926	C	G	0.506944	1008
11	rs7120971	C	T	0.229167	1008
11	rs7121417	A	T	0.238095	1008
11	rs11232461	T	C	0.236111	1008
11	rs11232462	T	C	0.236111	1008
11	rs72944013	C	T	0.0634921	1008
11	rs17508431	G	C	0.172619	1008
11	rs76999896	T	C	0.0634921	1008
11	rs11232465	C	T	0.238095	1008
11	rs11232466	G	C	0.238095	1008
11	rs12577008	G	T	0.222222	1008
11	rs11232467	A	G	0.231151	1008
11	rs11232468	G	C	0.230159	1008
11	rs185556797	A	T	0.00992063	1008
11	rs11232470	G	C	0.174603	1008
11	rs72944018	G	A	0.0535714	1008
11	rs11232471	T	C	0.174603	1008
11	rs17141461	C	G	0.0396825	1008
11	rs72944021	C	A	0.0535714	1008
11	rs72944024	G	A	0.0545635	1008
11	rs2948381	C	T	0.290675	1008
11	rs11820255	T	C	0.0634921	1008
11	rs11232472	T	C	0.156746	1008
11	rs143469712	T	C	0.160714	1008
11	rs112204574	G	A	0.0634921	1008
11	rs1916055	G	A	0.568452	1008
11	rs2514461	T	C	0.769841	1008
11	rs72944029	T	C	0.0634921	1008
11	rs1581422	G	A	0.274802	1008
11	rs2514460	G	A	0.769841	1008
11	rs7941214	C	T	0.321429	1008
11	rs1522662	G	C	0.497024	1008
11	rs2461684	T	C	0.58631	1008
11	rs10792538	G	A	0.340278	1008
11	rs1522661	C	A	0.282738	1008
11	rs2514459	C	T	0.761905	1008
11	rs11232476	T	C	0.175595	1008
11	rs11601730	G	A	0.0496032	1008
11	rs61886701	A	G	0.0496032	1008
11	rs1916057	T	C	0.294643	1008
11	rs12284778	T	C	0.259921	1008
11	rs2461683	A	T	0.763889	1008
11	rs2461682	T	C	0.506944	1008
11	rs1522660	T	G	0.174603	1008
11	rs2461681	A	C	0.291667	1008
11	rs12278236	T	A	0.174603	1008
11	rs2461680	T	C	0.762897	1008
11	rs11232478	G	C	0.174603	1008
11	rs12223491	T	C	0.0644841	1008
11	rs10897753	T	C	0.259921	1008
11	rs17415999	C	G	0.168651	1008
11	rs2461679	A	C	0.464286	1008
11	rs2514520	T	C	0.762897	1008
11	rs4944280	G	A	0.762897	1008
11	rs4944281	C	T	0.762897	1008
11	rs17416013	A	T	0.0575397	1008
11	rs139731918	A	T	0.0535714	1008
11	rs10897754	G	T	0.703373	1008
11	rs2514519	T	C	0.763889	1008
11	rs2514518	T	C	0.763889	1008
11	rs2514516	T	C	0.763889	1008
11	rs2514515	T	C	0.763889	1008
11	rs149467106	T	C	0.0605159	1008
11	rs112104375	C	T	0.0962302	1008
11	rs11232479	C	T	0.243056	1008
11	rs2514514	G	A	0.332341	1008
11	rs140061303	C	T	0.0853175	1008
11	rs11822393	C	T	0.244048	1008
11	rs2514513	T	C	0.239087	1008
11	rs2514512	T	C	0.746032	1008
11	rs2514511	A	G	0.738095	1008
11	rs2514510	T	C	0.738095	1008
11	rs12364063	T	G	0.173611	1008
11	rs56668804	G	A	0.0882937	1008
11	rs2514509	C	T	0.737103	1008
11	rs2514508	C	T	0.56746	1008
11	rs34721727	G	A	0.16369	1008
11	rs1568638	T	C	0.0615079	1008
11	rs7112547	T	A	0.230159	1008
11	rs10897755	C	T	0.230159	1008
11	rs2177209	A	G	0.575397	1008
11	rs77637025	C	T	0.0376984	1008
11	rs1522659	C	T	0.337302	1008
11	rs1522658	T	C	0.337302	1008
11	rs2512101	A	T	0.337302	1008
11	rs2461678	A	G	0.566468	1008
11	rs2461677	A	C	0.566468	1008
11	rs11232486	G	A	0.165675	1008
11	rs11232487	G	A	0.167659	1008
11	rs2512106	T	G	0.740079	1008
11	rs12364823	C	T	0.100198	1008
11	rs11232488	A	T	0.166667	1008
11	rs2512105	A	C	0.244048	1008
11	rs72944058	T	A	0.0386905	1008
11	rs12416782	T	G	0.166667	1008
11	rs2512104	G	A	0.24504	1008
11	rs56395825	A	T	0.100198	1008
11	rs2514502	T	G	0.24504	1008
11	rs2373714	A	G	0.244048	1008
11	rs2514501	C	T	0.228175	1008
11	rs2512102	C	T	0.244048	1008
11	rs1608170	A	G	0.251984	1008
11	rs2461673	C	T	0.40377	1008
11	rs35440563	T	C	0.170635	1008
11	rs2461672	C	T	0.232143	1008
11	rs1522655	A	T	0.392857	1008
11	rs1851441	T	A	0.222222	1008
11	rs1522654	T	C	0.392857	1008
11	rs11232491	G	A	0.166667	1008
11	rs2512108	T	C	0.741071	1008
11	rs10897756	G	C	0.146825	1008
11	rs6591930	C	G	0.21627	1008
11	rs7942756	A	T	0.225198	1008
11	rs2514499	A	G	0.25496	1008
11	rs10897757	C	T	0.146825	1008
11	rs2514498	T	C	0.742063	1008
11	rs1547555	A	G	0.146825	1008
11	rs1547556	T	G	0.146825	1008
11	rs1547557	T	C	0.149802	1008
11	rs1547558	T	C	0.25496	1008
11	rs1522650	T	C	0.146825	1008
11	rs1522651	G	T	0.146825	1008
11	rs1522652	C	T	0.146825	1008
11	rs10897758	C	T	0.146825	1008
11	rs12271136	T	C	0.22619	1008
11	rs1522653	T	C	0.25496	1008
11	rs79479926	T	G	0.0982143	1008
11	rs2512109	T	C	0.247024	1008
11	rs11232492	C	T	0.0208333	1008
11	rs1357339	C	A	0.0515873	1008
11	rs55654176	T	G	0.110119	1008
11	rs74548104	A	G	0.0188492	1008
11	rs72944068	G	T	0.0297619	1008
11	rs76840326	C	T	0.147817	1008
11	rs1568635	T	C	0.22123	1008
11	rs1568636	T	G	0.156746	1008
11	rs1568637	A	C	0.0704365	1008
11	rs10897759	T	C	0.203373	1008
11	rs2461661	G	A	0.618056	1008
11	rs2512111	G	A	0.83631	1008
11	rs7111175	G	A	0.181548	1008
11	rs2514496	T	C	0.837302	1008
11	rs2461662	G	A	0.83631	1008
11	rs2512112	G	A	0.837302	1008
11	rs2514495	C	T	0.837302	1008
11	rs2461663	G	A	0.838294	1008
11	rs2514494	A	C	0.638889	1008
11	rs2512113	A	G	0.847222	1008
11	rs2512114	C	A	0.837302	1008
11	rs35380973	A	T	0.215278	1008
11	rs2461665	T	C	0.847222	1008
11	rs2512115	C	G	0.844246	1008
11	rs2461666	G	C	0.845238	1008
11	rs2514491	C	G	0.84623	1008
11	rs2461667	C	A	0.84623	1008
11	rs12786838	G	A	0.222222	1008
11	rs2512116	A	G	0.84623	1008
11	rs2514490	C	T	0.837302	1008
11	rs2461668	G	A	0.837302	1008
11	rs2512117	G	A	0.84623	1008
11	rs2461669	A	T	0.623016	1008
11	rs2512118	A	G	0.84623	1008
11	rs2514489	A	C	0.84623	1008
11	rs2512094	A	C	0.845238	1008
11	rs2512095	G	A	0.845238	1008
11	rs12799805	A	G	0.223214	1008
11	rs2512096	A	C	0.845238	1008
11	rs2948380	C	T	0.00297619	1008
11	rs7926056	T	C	0.267857	1008
11	rs2512097	T	C	0.83631	1008
11	rs78618977	A	G	0.219246	1008
11	rs2512098	T	C	0.83631	1008
11	rs2461670	C	T	0.835317	1008
11	rs7118190	A	G	0.223214	1008
11	rs75357556	C	T	0.0634921	1008
11	rs2512099	T	C	0.657738	1008
11	rs2514474	C	T	0.827381	1008
11	rs10792539	T	C	0.267857	1008
11	rs3019078	G	A	0.651786	1008
11	rs11232495	G	A	0.176587	1008
11	rs11232496	T	C	0.176587	1008
11	rs11232497	C	T	0.137897	1008
11	rs2512100	A	C	0.84623	1008
11	rs953661	A	T	0.828373	1008
11	rs953660	A	T	0.650794	1008
11	rs2512126	G	C	0.84623	1008
11	rs2514473	T	A	0.84623	1008
11	rs2512125	A	T	0.84623	1008
11	rs2512124	A	G	0.625992	1008
11	rs2514472	T	C	0.84623	1008
11	rs11603764	G	A	0.22123	1008
11	rs67415525	A	G	0.257937	1008
11	rs2512123	A	G	0.660714	1008
11	rs2514471	C	T	0.826389	1008
11	rs2030561	G	A	0.615079	1008
11	rs2030560	A	G	0.615079	1008
11	rs2514470	A	G	0.828373	1008
11	rs1996846	A	G	0.84623	1008
11	rs2514469	G	A	0.53373	1008
11	rs2512122	C	G	0.268849	1008
11	rs7926646	C	T	0.356151	1008
11	rs144608111	T	G	0.0337302	1008
11	rs17141635	G	A	0.0496032	1008
11	rs17141638	A	G	0.0178571	1008
11	rs79561890	A	G	0.373016	1008
11	rs10897760	C	T	0.368056	1008
11	rs7101867	C	G	0.373016	1008
11	rs8181482	C	T	0.369048	1008
11	rs11232498	A	G	0.369048	1008
11	rs116827991	T	C	0.369048	1008
11	rs76467468	G	A	0.0505952	1008
11	rs2461671	G	C	0.62996	1008
11	rs10897761	T	C	0.368056	1008
11	rs10792540	C	A	0.359127	1008
11	rs2461675	C	T	0.616071	1008
11	rs11232503	G	A	0.358135	1008
11	rs10897762	A	G	0.0585317	1008
11	rs11232505	G	A	0.359127	1008
11	rs12286515	A	G	0.368056	1008
11	rs2461674	C	T	0.490079	1008
11	rs10459041	C	T	0.366071	1008
11	rs76515373	T	C	0.0228175	1008
11	rs78119674	A	G	0.00992063	1008
11	rs7121822	T	C	0.0585317	1008
11	rs4457776	A	G	0.0704365	1008
11	rs7932784	C	T	0.357143	1008
11	rs12360815	G	C	0.0585317	1008
11	rs2512127	T	C	0.630952	1008
11	rs77514115	C	G	0.0664683	1008
11	rs75944648	T	G	0.0188492	1008
11	rs2461676	C	A	0.138889	1008
11	rs10501488	T	C	0.0585317	1008
11	rs10501491	G	C	0.122024	1008
11	rs11232506	A	G	0.365079	1008
11	rs11232507	C	T	0.356151	1008
11	rs11232509	G	C	0.366071	1008
11	rs11232510	C	T	0.366071	1008
11	rs4569033	G	A	0.423611	1008
11	rs79991980	A	G	0.0664683	1008
11	rs17141670	C	A	0.358135	1008
11	rs4285895	G	A	0.109127	1008
11	rs113987538	T	C	0.0664683	1008
11	rs7122888	G	A	0.423611	1008
11	rs73507699	A	T	0.0664683	1008
11	rs12420484	C	T	0.0674603	1008
11	rs12420486	C	T	0.422619	1008
11	rs7120835	A	T	0.422619	1008
11	rs7121180	G	T	0.422619	1008
11	rs11232511	C	G	0.0734127	1008
11	rs76652196	C	T	0.0684524	1008
11	rs17141691	C	T	0.0515873	1008
11	rs4288778	G	T	0.616071	1008
11	rs4469908	A	G	0.631944	1008
11	rs7938364	T	C	0.545635	1008
11	rs10501494	T	C	0.0793651	1008
11	rs12418465	G	C	0.44246	1008
11	rs12224901	T	C	0.436508	1008
11	rs12226292	A	G	0.441468	1008
11	rs11232513	T	A	0.441468	1008
11	rs11232514	G	A	0.441468	1008
11	rs56170413	C	T	0.0565476	1008
11	rs56296702	A	G	0.0694444	1008
11	rs3924724	G	A	0.431548	1008
11	rs11232515	G	A	0.0575397	1008
11	rs4505085	T	C	0.094246	1008
11	rs6591933	A	C	0.44246	1008
11	rs144306129	C	A	0.0208333	1008
11	rs4463866	T	C	0.427579	1008
11	rs76544031	A	T	0.0684524	1008
11	rs11232516	C	T	0.359127	1008
11	rs4472953	T	C	0.632937	1008
11	rs7111614	C	T	0.438492	1008
11	rs74465945	T	C	0.371032	1008
11	rs7115688	C	T	0.438492	1008
11	rs7101972	T	C	0.438492	1008
11	rs112628918	G	A	0.37004	1008
11	rs72479270	C	T	0.0684524	1008
11	rs3924708	T	C	0.623016	1008
11	rs7124544	A	G	0.44246	1008
11	rs4486655	T	G	0.443452	1008
11	rs367819466	C	T	0.0178571	1008
11	rs7114393	T	C	0.439484	1008
11	rs7114811	T	A	0.439484	1008
11	rs7101872	C	G	0.429563	1008
11	rs73509544	C	A	0.439484	1008
11	rs11232517	T	C	0.373016	1008
11	rs7102147	A	C	0.438492	1008
11	rs7118832	T	C	0.438492	1008
11	rs4944284	C	T	0.632937	1008
11	rs7102845	C	A	0.49504	1008
11	rs4944285	C	T	0.632937	1008
11	rs7110542	A	G	0.0565476	1008
11	rs7127115	T	A	0.0565476	1008
11	rs12292784	G	C	0.0565476	1008
11	rs11232519	G	C	0.0753968	1008
11	rs56035957	A	G	0.0565476	1008
11	rs10897763	G	T	0.132937	1008
11	rs4466865	G	A	0.434524	1008
11	rs55745975	C	T	0.0565476	1008
11	rs61888600	G	A	0.0565476	1008
11	rs61888601	G	A	0.0565476	1008
11	rs61888603	A	G	0.0565476	1008
11	rs61888604	C	T	0.0565476	1008
11	rs61888605	G	A	0.0565476	1008
11	rs61888606	G	C	0.0565476	1008
11	rs6591935	T	C	0.430556	1008
11	rs61888607	C	T	0.0565476	1008
11	rs6591936	C	T	0.364087	1008
11	rs6591937	A	T	0.430556	1008
11	rs6591938	C	T	0.364087	1008
11	rs6591939	C	T	0.430556	1008
11	rs12269808	G	C	0.0565476	1008
11	rs6591940	A	G	0.430556	1008
11	rs10897764	G	A	0.114087	1008
11	rs10897765	A	G	0.0565476	1008
11	rs10897766	C	T	0.0565476	1008
11	rs11232520	T	G	0.501984	1008
11	rs11232521	C	T	0.0565476	1008
11	rs10501495	T	C	0.0565476	1008
11	rs10501496	C	T	0.0565476	1008
11	rs7482152	G	T	0.0565476	1008
11	rs11232522	G	C	0.0565476	1008
11	rs4486656	C	T	0.0565476	1008
11	rs4472954	G	C	0.0565476	1008
11	rs12288304	C	T	0.0525794	1008
11	rs10897767	G	A	0.077381	1008
11	rs73509586	A	G	0.0664683	1008
11	rs59583021	T	A	0.0525794	1008
11	rs61415633	A	G	0.0525794	1008
11	rs57731988	T	G	0.0525794	1008
11	rs56098880	C	G	0.0525794	1008
11	rs12290303	C	T	0.0525794	1008
11	rs6591941	C	T	0.365079	1008
11	rs11232524	A	T	0.0525794	1008
11	rs11232525	A	G	0.0525794	1008
11	rs11232526	C	T	0.0525794	1008
11	rs146129066	A	T	0.0228175	1008
11	rs11232527	G	T	0.0525794	1008
11	rs4283000	A	G	0.0525794	1008
11	rs4291695	C	G	0.0525794	1008
11	rs12421756	G	A	0.0694444	1008
11	rs7113671	A	G	0.0525794	1008
11	rs57753355	T	G	0.0694444	1008
11	rs55995548	C	T	0.0535714	1008
11	rs6591942	G	T	0.0535714	1008
11	rs6591943	G	T	0.0535714	1008
11	rs6591944	A	C	0.0535714	1008
11	rs10897768	A	G	0.453373	1008
11	rs4269944	A	G	0.0535714	1008
11	rs17141760	A	G	0.0535714	1008
11	rs11232529	G	A	0.0535714	1008
11	rs11232530	G	T	0.0535714	1008
11	rs11232531	G	A	0.0535714	1008
11	rs11232532	A	G	0.463294	1008
11	rs4592439	T	A	0.0535714	1008
11	rs4616061	C	T	0.0535714	1008
11	rs12361615	G	A	0.0615079	1008
11	rs7116760	T	A	0.499008	1008
11	rs11232533	A	C	0.0615079	1008
11	rs11232534	C	T	0.0535714	1008
11	rs12049884	A	T	0.366071	1008
11	rs11232535	T	C	0.0585317	1008
11	rs4616062	C	G	0.0535714	1008
11	rs17141777	G	A	0.375992	1008
11	rs4288771	A	C	0.579365	1008
11	rs7928711	G	C	0.492063	1008
11	rs10897769	G	A	0.4375	1008
11	rs60745016	T	C	0.440476	1008
11	rs10751043	T	C	0.730159	1008
11	rs4376927	A	G	0.935516	1008
11	rs4623923	T	C	0.730159	1008
11	rs12419987	T	C	0.205357	1008
11	rs11232538	A	G	0.206349	1008
11	rs4315099	T	C	0.21131	1008
11	rs4315100	T	C	0.145833	1008
11	rs11232540	A	G	0.724206	1008
11	rs139781531	C	T	0.0297619	1008
11	rs4520614	T	C	0.21131	1008
11	rs4412769	G	T	0.934524	1008
11	rs56309555	A	G	0.725198	1008
11	rs12573998	G	A	0.0634921	1008
11	rs17141801	T	C	0.146825	1008
11	rs142600599	C	T	0.0257937	1008
11	rs12574020	C	T	0.0496032	1008
11	rs7125197	A	G	0.0833333	1008
11	rs7111166	T	C	0.0912698	1008
11	rs7125586	C	T	0.0922619	1008
11	rs7125911	G	A	0.0912698	1008
11	rs10897771	G	A	0.77877	1008
11	rs7125940	G	T	0.87004	1008
11	rs7125761	A	G	0.0922619	1008
11	rs6591945	A	G	0.0922619	1008
11	rs7947523	C	G	0.881944	1008
11	rs4612829	T	A	0.881944	1008
11	rs4257003	C	T	0.881944	1008
11	rs4400835	A	G	0.881944	1008
11	rs4369436	G	A	0.881944	1008
11	rs143834895	T	C	0.0833333	1008
11	rs11232541	G	C	0.0595238	1008
11	rs11232542	T	C	0.790675	1008
11	rs11232543	A	G	0.881944	1008
11	rs4400836	A	G	0.735119	1008
11	rs4267095	C	T	0.699405	1008
11	rs4267096	C	T	0.790675	1008
11	rs4408336	A	C	0.797619	1008
11	rs75971705	C	T	0.0912698	1008
11	rs7107959	C	T	0.0912698	1008
11	rs6591946	C	T	0.797619	1008
11	rs4643102	T	C	0.802579	1008
11	rs7108535	C	T	0.0922619	1008
11	rs4274217	C	T	0.802579	1008
11	rs4556563	T	A	0.710317	1008
11	rs4414242	A	G	0.934524	1008
11	rs4414243	A	C	0.801587	1008
11	rs12575496	C	T	0.132937	1008
11	rs12576623	T	C	0.136905	1008
11	rs10501497	C	T	0.0545635	1008
11	rs12575521	C	T	0.132937	1008
11	rs11232544	G	A	0.710317	1008
11	rs74971618	C	T	0.132937	1008
11	rs11232545	A	G	0.709325	1008
11	rs7112839	C	G	0.934524	1008
11	rs55756238	C	G	0.0545635	1008
11	rs10897772	G	T	0.934524	1008
11	rs11232546	T	C	0.801587	1008
11	rs12421965	A	G	0.0912698	1008
11	rs17353621	A	G	0.71131	1008
11	rs12421978	A	G	0.934524	1008
11	rs12419243	G	A	0.0902778	1008
11	rs12421989	A	T	0.934524	1008
11	rs12419255	G	T	0.0902778	1008
11	rs12420693	T	C	0.934524	1008
11	rs12422000	A	G	0.934524	1008
11	rs117790879	G	C	0.030754	1008
11	rs117904571	G	C	0.030754	1008
11	rs76849292	C	T	0.0803571	1008
11	rs74726490	C	G	0.0902778	1008
11	rs72946126	A	T	0.0734127	1008
11	rs11232548	T	C	0.644841	1008
11	rs7120956	G	A	0.934524	1008
11	rs7106567	T	G	0.934524	1008
11	rs12576190	G	C	0.144841	1008
11	rs4444097	A	G	0.934524	1008
11	rs7947045	G	A	0.0902778	1008
11	rs4638327	G	A	0.934524	1008
11	rs4444103	C	A	0.701389	1008
11	rs4288772	A	G	0.934524	1008
11	rs11232550	T	G	0.934524	1008
11	rs12577810	T	A	0.934524	1008
11	rs11232551	A	C	0.876984	1008
11	rs11232552	G	A	0.934524	1008
11	rs10897773	T	C	0.934524	1008
11	rs10897774	T	A	0.934524	1008
11	rs7933150	C	T	0.934524	1008
11	rs4145064	G	A	0.150794	1008
11	rs4145063	G	T	0.0902778	1008
11	rs11232553	G	A	0.0605159	1008
11	rs4145062	C	G	0.0902778	1008
11	rs4145061	A	G	0.934524	1008
11	rs11232554	G	A	0.728175	1008
11	rs11232555	T	C	0.934524	1008
11	rs4999944	G	C	0.934524	1008
11	rs4999943	G	A	0.934524	1008
11	rs4999941	C	T	0.934524	1008
11	rs4999940	A	G	0.934524	1008
11	rs4999939	A	C	0.934524	1008
11	rs10501498	T	C	0.0555556	1008
11	rs4999938	T	A	0.934524	1008
11	rs11232556	A	G	0.844246	1008
11	rs11232557	T	C	0.0902778	1008
11	rs10501499	G	A	0.934524	1008
11	rs12421924	A	G	0.934524	1008
11	rs4417296	A	C	0.934524	1008
11	rs4463867	C	A	0.699405	1008
11	rs77546050	T	G	0.0902778	1008
11	rs4943819	T	A	0.934524	1008
11	rs12574178	A	G	0.934524	1008
11	rs12576407	G	A	0.844246	1008
11	rs12577440	T	C	0.934524	1008
11	rs12226497	T	C	0.234127	1008
11	rs10897775	A	G	0.934524	1008
11	rs11232559	G	A	0.934524	1008
11	rs77547539	C	T	0.0823413	1008
11	rs10897776	C	G	0.234127	1008
11	rs3019076	T	G	0.934524	1008
11	rs3019077	T	C	0.934524	1008
11	rs60352419	G	A	0.0892857	1008
11	rs10792541	A	G	0.234127	1008
11	rs80007574	A	C	0.0902778	1008
11	rs2514462	T	C	0.737103	1008
11	rs75524389	C	T	0.094246	1008
11	rs11828567	G	T	0.156746	1008
11	rs2446111	G	T	0.791667	1008
11	rs10897777	A	G	0.147817	1008
11	rs35071790	A	G	0.047619	1008
11	rs72952041	G	A	0.152778	1008
11	rs186762725	A	C	0.0218254	1008
11	rs77081693	G	A	0.10119	1008
11	rs77240341	C	A	0.047619	1008
11	rs79533045	T	C	0.047619	1008
11	rs11232560	C	A	0.576389	1008
11	rs79072465	C	A	0.561508	1008
11	rs75524503	G	A	0.566468	1008
11	rs74819201	C	T	0.047619	1008
11	rs2061378	G	A	0.047619	1008
11	rs1013042	C	A	0.047619	1008
11	rs9943555	A	G	0.56746	1008
11	rs1902862	A	G	0.047619	1008
11	rs1902863	A	T	0.047619	1008
11	rs75506905	C	G	0.047619	1008
11	rs75449069	A	G	0.047619	1008
11	rs11232561	T	C	0.145833	1008
11	rs4393339	C	G	0.047619	1008
11	rs2061379	A	T	0.047619	1008
11	rs7118112	C	T	0.564484	1008
11	rs78401385	C	A	0.0575397	1008
11	rs35127226	T	C	0.046627	1008
11	rs55934309	G	A	0.046627	1008
11	rs2446118	A	G	0.935516	1008
11	rs75897232	G	A	0.0456349	1008
11	rs74720386	C	T	0.014881	1008
11	rs76126162	C	G	0.0456349	1008
11	rs4551792	C	A	0.0456349	1008
11	rs77783457	C	T	0.0456349	1008
11	rs77090825	T	C	0.577381	1008
11	rs1458071	A	G	0.169643	1008
11	rs182890117	T	A	0.00595238	1008
11	rs78778328	T	A	0.046627	1008
11	rs2514463	C	T	0.0724206	1008
11	rs12419957	T	G	0.134921	1008
11	rs10897778	G	A	0.142857	1008
11	rs11232562	G	A	0.142857	1008
11	rs79680422	C	G	0.0515873	1008
11	rs11232563	A	G	0.146825	1008
11	rs79930651	G	T	0.0515873	1008
11	rs2446110	G	A	0.889881	1008
11	rs150359223	C	T	0.014881	1008
11	rs1975830	T	C	0.9375	1008
11	rs1975831	A	T	0.871032	1008
11	rs11232564	C	G	0.15873	1008
11	rs2168819	G	A	0.705357	1008
11	rs72952053	G	C	0.0486111	1008
11	rs77978379	T	C	0.625992	1008
11	rs75448976	T	C	0.167659	1008
11	rs2514464	C	T	0.0257937	1008
11	rs72952056	A	G	0.0486111	1008
11	rs35589026	A	G	0.0486111	1008
11	rs7934189	A	G	0.624008	1008
11	rs79685444	T	C	0.0575397	1008
11	rs7934604	G	C	0.624008	1008
11	rs78607664	C	A	0.0327381	1008
11	rs76676420	C	T	0.0327381	1008
11	rs936367	A	G	0.0843254	1008
11	rs56679550	G	A	0.147817	1008
11	rs723454	A	G	0.938492	1008
11	rs1945881	C	A	0.974206	1008
11	rs56989363	G	T	0.0327381	1008
11	rs79236333	G	A	0.625992	1008
11	rs11600733	A	C	0.625992	1008
11	rs77414030	A	G	0.0386905	1008
11	rs72952064	T	A	0.046627	1008
11	rs76285230	C	G	0.0327381	1008
11	rs936368	A	G	0.974206	1008
11	rs936369	T	G	0.974206	1008
11	rs6591949	T	A	0.0327381	1008
11	rs6591950	G	A	0.0327381	1008
11	rs75895290	C	G	0.0585317	1008
11	rs6591951	G	A	0.0327381	1008
11	rs6591952	G	A	0.0337302	1008
11	rs11232569	A	G	0.150794	1008
11	rs2514487	C	A	0.974206	1008
11	rs141342554	T	G	0.420635	1008
11	rs58498105	C	T	0.0327381	1008
11	rs55974557	A	G	0.0615079	1008
11	rs7928109	T	C	0.0327381	1008
11	rs77736845	A	G	0.0327381	1008
11	rs7109411	T	C	0.0327381	1008
11	rs1458072	A	G	0.973214	1008
11	rs1458073	C	T	0.973214	1008
11	rs79418114	A	C	0.0327381	1008
11	rs936370	C	T	0.0625	1008
11	rs56380372	A	G	0.625992	1008
11	rs2514486	C	T	0.0605159	1008
11	rs78939646	A	C	0.0327381	1008
11	rs1894181	C	T	0.159722	1008
11	rs77349254	C	T	0.621032	1008
11	rs17433078	C	T	0.0982143	1008
11	rs7941465	G	C	0.776786	1008
11	rs7941624	A	G	0.770833	1008
11	rs7951680	A	C	0.0297619	1008
11	rs17141846	G	T	0.15377	1008
11	rs17141849	A	G	0.718254	1008
11	rs77588560	C	T	0.0386905	1008
11	rs2199021	A	G	0.752976	1008
11	rs12222795	A	G	0.156746	1008
11	rs57874955	A	C	0.0257937	1008
11	rs56404265	A	G	0.110119	1008
11	rs17141854	A	G	0.0277778	1008
11	rs10897779	G	T	0.71627	1008
11	rs138631903	T	C	0.0287698	1008
11	rs1458095	C	T	0.173611	1008
11	rs12276609	T	C	0.255952	1008
11	rs74238612	C	T	0.0704365	1008
11	rs543231236	A	G	0.314484	1008
11	rs76863727	T	C	0.0109127	1008
11	rs74644796	C	T	0.570437	1008
11	rs1458097	T	C	0.109127	1008
11	rs147339011	T	C	0.0406746	1008
11	rs10501500	T	C	0.155754	1008
11	rs117718820	T	G	0.0555556	1008
11	rs1585226	A	T	0.0734127	1008
11	rs186449042	G	T	0.0138889	1008
11	rs2514482	G	A	0.671627	1008
11	rs58322344	T	G	0.214286	1008
11	rs73513597	T	C	0.0267857	1008
11	rs1379728	T	C	0.673611	1008
11	rs78786035	T	C	0.0267857	1008
11	rs148562787	T	A	0.0426587	1008
11	rs78851753	C	T	0.569444	1008
11	rs2085557	C	T	0.214286	1008
11	rs1870277	A	G	0.140873	1008
11	rs1945880	T	C	0.593254	1008
11	rs74884902	G	A	0.566468	1008
11	rs11232574	G	A	0.566468	1008
11	rs139053454	G	A	0.0704365	1008
11	rs143273992	A	T	0.0376984	1008
11	rs11823808	T	C	0.0714286	1008
11	rs2511427	G	C	0.0753968	1008
11	rs112653981	A	G	0.565476	1008
11	rs111240128	C	T	0.565476	1008
11	rs56100049	G	A	0.566468	1008
11	rs2514479	T	C	0.141865	1008
11	rs17141861	C	G	0.566468	1008
11	rs1947593	T	A	0.224206	1008
11	rs78563215	G	A	0.566468	1008
11	rs6591954	G	T	0.566468	1008
11	rs79259245	A	G	0.0714286	1008
11	rs1350418	G	A	0.565476	1008
11	rs1350419	A	G	0.566468	1008
11	rs58372353	T	C	0.0267857	1008
11	rs2514478	T	C	0.429563	1008
11	rs11604754	T	G	0.570437	1008
11	rs11232575	G	A	0.636905	1008
11	rs11602605	G	A	0.566468	1008
11	rs11602595	C	A	0.566468	1008
11	rs11606794	A	T	0.625992	1008
11	rs2125245	T	C	0.636905	1008
11	rs111856453	C	T	0.637897	1008
11	rs73515527	C	T	0.0277778	1008
11	rs73515529	T	C	0.597222	1008
11	rs11606011	T	C	0.640873	1008
11	rs1379729	T	C	0.565476	1008
11	rs58675032	A	G	0.223214	1008
11	rs7110483	T	C	0.65377	1008
11	rs7124670	A	G	0.702381	1008
11	rs7125101	G	A	0.0267857	1008
11	rs10160598	G	A	0.0456349	1008
11	rs17141868	G	A	0.652778	1008
11	rs77785319	T	C	0.0714286	1008
11	rs11601279	A	G	0.656746	1008
11	rs2514475	T	C	0.0744048	1008
11	rs1350420	G	A	0.921627	1008
11	rs11600036	G	A	0.652778	1008
11	rs17141874	C	G	0.223214	1008
11	rs118078299	T	G	0.030754	1008
11	rs1841018	C	T	0.0753968	1008
11	rs7124972	C	T	0.117063	1008
11	rs76041947	G	C	0.0674603	1008
11	rs73515549	A	G	0.0267857	1008
11	rs77356126	A	C	0.105159	1008
11	rs12281121	T	C	0.772817	1008
11	rs74932616	G	A	0.0694444	1008
11	rs10501501	T	C	0.919643	1008
11	rs79775451	T	C	0.0694444	1008
11	rs7123143	T	G	0.179563	1008
11	rs75572711	T	G	0.0446429	1008
11	rs10501502	G	A	0.107143	1008
11	rs2032408	T	C	0.0763889	1008
11	rs73515558	A	G	0.0267857	1008
11	rs35490138	A	C	0.0704365	1008
11	rs75793750	A	G	0.0704365	1008
11	rs17141880	T	C	0.112103	1008
11	rs1945879	A	C	0.0763889	1008
11	rs61705029	G	C	0.0704365	1008
11	rs2511431	A	G	0.077381	1008
11	rs11232580	G	A	0.209325	1008
11	rs182225119	A	G	0.0813492	1008
11	rs75969160	T	G	0.0634921	1008
11	rs80200524	A	G	0.0634921	1008
11	rs1350422	T	G	0.329365	1008
11	rs73515564	C	A	0.0287698	1008
11	rs73515568	T	C	0.030754	1008
11	rs2446113	A	C	0.329365	1008
11	rs10501503	T	C	0.634921	1008
11	rs117400249	G	A	0.0198413	1008
11	rs2446114	G	C	0.329365	1008
11	rs2446115	T	C	0.325397	1008
11	rs2514467	C	T	0.27877	1008
11	rs1471156	A	T	0.639881	1008
11	rs2514466	T	C	0.334325	1008
11	rs75067868	G	T	0.046627	1008
11	rs1471157	T	G	0.626984	1008
11	rs1471158	C	G	0.621032	1008
11	rs7118929	G	T	0.625	1008
11	rs7118643	A	G	0.625	1008
11	rs77822922	G	A	0.0763889	1008
11	rs6591955	C	T	0.624008	1008
11	rs75352502	T	C	0.0595238	1008
11	rs7123367	A	G	0.0654762	1008
11	rs2446116	G	A	0.262897	1008
11	rs2446117	C	T	0.328373	1008
11	rs77356714	C	T	0.356151	1008
11	rs1379733	C	A	0.268849	1008
11	rs79321234	T	G	0.0436508	1008
11	rs7105074	C	T	0.0426587	1008
11	rs73517648	G	T	0.030754	1008
11	rs3936487	A	T	0.552579	1008
11	rs73517651	T	C	0.030754	1008
11	rs7109922	A	C	0.558532	1008
11	rs56316233	T	C	0.558532	1008
11	rs73517654	T	C	0.0327381	1008
11	rs17141922	G	T	0.542659	1008
11	rs4944288	A	C	0.452381	1008
11	rs11232585	A	G	0.453373	1008
11	rs17141926	T	C	0.671627	1008
11	rs11232586	G	A	0.602183	1008
11	rs10501504	A	G	0.607143	1008
11	rs12786250	C	T	0.232143	1008
11	rs7107955	A	C	0.667659	1008
11	rs7108233	A	G	0.673611	1008
11	rs10897781	A	C	0.0664683	1008
11	rs6591957	G	A	0.668651	1008
11	rs7934575	C	A	0.90873	1008
11	rs7949653	T	C	0.90873	1008
11	rs6591958	G	C	0.90873	1008
11	rs4340076	T	C	0.907738	1008
11	rs5013022	C	T	0.907738	1008
11	rs2125248	A	G	0.907738	1008
11	rs2168821	A	T	0.907738	1008
11	rs7929218	T	C	0.907738	1008
11	rs7942822	G	A	0.907738	1008
11	rs7121529	A	G	0.907738	1008
11	rs10736742	C	G	0.907738	1008
11	rs12416937	C	T	0.0555556	1008
11	rs7122064	G	T	0.907738	1008
11	rs7110915	T	C	0.907738	1008
11	rs78176504	C	T	0.0545635	1008
11	rs10897785	C	T	0.0406746	1008
11	rs146410173	A	G	0.0228175	1008
11	rs10792547	C	A	0.907738	1008
11	rs10792548	A	C	0.907738	1008
11	rs78123813	T	A	0.0545635	1008
11	rs11232589	T	G	0.0634921	1008
11	rs10897786	G	A	0.907738	1008
11	rs10897787	A	C	0.907738	1008
11	rs7129219	A	C	0.907738	1008
11	rs7129429	C	T	0.907738	1008
11	rs7115381	T	C	0.907738	1008
11	rs12222309	C	T	0.241071	1008
11	rs4943823	G	A	0.907738	1008
11	rs4943824	T	C	0.907738	1008
11	rs7937908	T	G	0.907738	1008
11	rs7951594	G	A	0.907738	1008
11	rs7951623	G	A	0.907738	1008
11	rs4943825	A	G	0.907738	1008
11	rs10732889	A	G	0.907738	1008
11	rs10751045	G	A	0.907738	1008
11	rs10751046	C	T	0.90873	1008
11	rs7926904	A	C	0.907738	1008
11	rs7927004	A	G	0.907738	1008
11	rs7930035	A	G	0.907738	1008
11	rs7945232	T	C	0.907738	1008
11	rs34920840	C	A	0.308532	1008
11	rs12418411	C	T	0.0863095	1008
11	rs7931231	C	T	0.303571	1008
11	rs10897788	G	A	0.0892857	1008
11	rs7941704	G	A	0.905754	1008
11	rs7942334	C	G	0.0625	1008
11	rs7129178	G	A	0.0882937	1008
11	rs6591959	G	A	0.233135	1008
11	rs7106222	C	T	0.844246	1008
11	rs11602373	G	T	0.931548	1008
11	rs73519611	T	C	0.0863095	1008
11	rs78154818	C	G	0.0615079	1008
11	rs7110752	C	T	0.0863095	1008
11	rs75748448	T	C	0.603175	1008
11	rs11232592	T	C	0.241071	1008
11	rs17141964	T	C	0.603175	1008
11	rs7115723	C	A	0.0853175	1008
11	rs73519612	T	C	0.0863095	1008
11	rs3862753	A	G	0.609127	1008
11	rs77419251	C	T	0.0615079	1008
11	rs1975832	G	C	0.0654762	1008
11	rs7124329	A	T	0.607143	1008
11	rs7124886	G	A	0.844246	1008
11	rs11232596	T	C	0.844246	1008
11	rs4944292	A	G	0.844246	1008
11	rs10792549	T	C	0.0644841	1008
11	rs1458098	G	T	0.236111	1008
11	rs13328917	T	C	0.606151	1008
11	rs11232597	A	T	0.241071	1008
11	rs10897790	T	C	0.843254	1008
11	rs11232598	G	C	0.240079	1008
11	rs11232599	G	T	0.602183	1008
11	rs79750877	T	C	0.606151	1008
11	rs75000618	G	A	0.0634921	1008
11	rs10897791	G	T	0.843254	1008
11	rs11603482	G	T	0.606151	1008
11	rs11232600	G	T	0.237103	1008
11	rs7118382	A	T	0.0873016	1008
11	rs7118816	G	A	0.606151	1008
11	rs7119026	A	G	0.842262	1008
11	rs10792550	G	T	0.843254	1008
11	rs140025324	A	G	0.0486111	1008
11	rs1458099	C	A	0.60119	1008
11	rs12576342	G	A	0.237103	1008
11	rs1458100	G	A	0.605159	1008
11	rs12796968	C	A	0.237103	1008
11	rs12798841	T	G	0.237103	1008
11	rs11232603	T	G	0.606151	1008
11	rs12576553	G	T	0.236111	1008
11	rs11232604	T	A	0.607143	1008
11	rs11232605	T	G	0.607143	1008
11	rs11232607	A	G	0.606151	1008
11	rs12574398	A	C	0.237103	1008
11	rs17141996	T	C	0.603175	1008
11	rs11232608	G	A	0.843254	1008
11	rs11232609	A	G	0.843254	1008
11	rs11232610	C	T	0.843254	1008
11	rs75806381	T	C	0.00297619	1008
11	rs11232611	C	A	0.843254	1008
11	rs11605723	C	T	0.603175	1008
11	rs7130948	C	T	0.604167	1008
11	rs7116853	T	C	0.604167	1008
11	rs7131092	C	T	0.604167	1008
11	rs73519616	A	T	0.0853175	1008
11	rs7131108	C	T	0.604167	1008
11	rs7131000	A	G	0.608135	1008
11	rs10501506	G	A	0.602183	1008
11	rs7131237	A	C	0.603175	1008
11	rs2125246	T	C	0.241071	1008
11	rs1458101	G	A	0.603175	1008
11	rs1458102	C	T	0.603175	1008
11	rs1458103	A	C	0.607143	1008
11	rs10897793	C	A	0.237103	1008
11	rs10897794	G	A	0.0644841	1008
11	rs4614480	T	C	0.608135	1008
11	rs7947608	T	G	0.844246	1008
11	rs7110442	G	A	0.0873016	1008
11	rs11232614	G	A	0.236111	1008
11	rs144299177	T	C	0.0396825	1008
11	rs11601420	T	C	0.608135	1008
11	rs7936448	G	T	0.0873016	1008
11	rs10501507	G	T	0.604167	1008
11	rs73519620	C	A	0.0238095	1008
11	rs7117789	C	T	0.931548	1008
11	rs7117798	C	G	0.240079	1008
11	rs7118067	G	C	0.843254	1008
11	rs10501508	C	T	0.0873016	1008
11	rs73519627	T	C	0.0218254	1008
11	rs11232616	G	A	0.0873016	1008
11	rs1458105	C	T	0.240079	1008
11	rs11232617	T	C	0.240079	1008
11	rs1458106	C	A	0.844246	1008
11	rs12287583	C	A	0.0873016	1008
11	rs1458107	A	G	0.422619	1008
11	rs12289406	G	T	0.0863095	1008
11	rs58986040	C	G	0.239087	1008
11	rs10897796	C	T	0.0644841	1008
11	rs12289565	G	A	0.0873016	1008
11	rs80135496	C	T	0.0843254	1008
11	rs4943826	T	C	0.243056	1008
11	rs1458108	G	C	0.0843254	1008
11	rs78398365	T	C	0.0625	1008
11	rs75800957	T	C	0.0625	1008
11	rs148121709	C	T	0.0228175	1008
11	rs7130184	A	G	0.302579	1008
11	rs11232621	G	A	0.588294	1008
11	rs144349840	G	A	0.0257937	1008
11	rs10897797	A	G	0.593254	1008
11	rs151130984	T	C	0.014881	1008
11	rs4943827	G	A	0.0644841	1008
11	rs7942106	C	A	0.0863095	1008
11	rs77496568	C	A	0.0228175	1008
11	rs4944293	G	C	0.0644841	1008
11	rs1585228	T	C	0.308532	1008
11	rs59994265	T	C	0.0386905	1008
11	rs6591961	T	A	0.306548	1008
11	rs74626374	C	T	0.0625	1008
11	rs73519637	A	C	0.0386905	1008
11	rs73519638	G	A	0.0198413	1008
11	rs7115501	A	C	0.0634921	1008
11	rs78897074	C	T	0.0625	1008
11	rs79024656	A	C	0.0625	1008
11	rs77542719	G	A	0.0625	1008
11	rs60049480	A	C	0.0615079	1008
11	rs7941659	G	T	0.0615079	1008
11	rs7945091	A	T	0.0625	1008
11	rs150267575	A	T	0.0367063	1008
11	rs12421363	T	C	0.0625	1008
11	rs80008324	G	A	0.0625	1008
11	rs10897798	G	A	0.607143	1008
11	rs74323749	G	A	0.0625	1008
11	rs75524390	G	C	0.0625	1008
11	rs11232629	T	A	0.592262	1008
11	rs10897799	A	G	0.0654762	1008
11	rs17142074	A	G	0.0634921	1008
11	rs11232630	C	A	0.156746	1008
11	rs74819071	T	C	0.0625	1008
11	rs75792310	A	G	0.0634921	1008
11	rs12146577	C	T	0.60119	1008
11	rs12284858	G	A	0.0644841	1008
11	rs11232631	T	C	0.0634921	1008
11	rs11232632	T	G	0.0634921	1008
11	rs11232633	A	G	0.0634921	1008
11	rs11232634	A	G	0.0634921	1008
11	rs11232635	C	G	0.0634921	1008
11	rs76490394	T	C	0.0625	1008
11	rs12417746	A	T	0.0625	1008
11	rs12421990	T	C	0.0625	1008
11	rs12275125	A	G	0.0644841	1008
11	rs12416894	T	C	0.0625	1008
11	rs78611266	A	G	0.0625	1008
11	rs7931800	C	T	0.0634921	1008
11	rs11232636	T	C	0.306548	1008
11	rs75269481	C	T	0.0625	1008
11	rs76297748	T	G	0.0625	1008
11	rs74549083	T	C	0.0625	1008
11	rs78867550	G	A	0.0625	1008
11	rs10897801	T	C	0.306548	1008
11	rs7932450	C	T	0.0644841	1008
11	rs12421745	C	T	0.0625	1008
11	rs12421768	G	A	0.0902778	1008
11	rs73508180	T	C	0.0386905	1008
11	rs77733288	C	T	0.0753968	1008
11	rs11232637	G	A	0.0634921	1008
11	rs12282615	A	G	0.0625	1008
11	rs4587751	T	C	0.610119	1008
11	rs13313141	A	G	0.0625	1008
11	rs117253079	A	C	0.0625	1008
11	rs140048410	C	T	0.0257937	1008
11	rs11232638	T	G	0.594246	1008
11	rs11232639	A	G	0.594246	1008
11	rs1945874	C	T	0.401786	1008
11	rs1945875	G	A	0.401786	1008
11	rs1945876	A	G	0.401786	1008
11	rs1945877	A	G	0.401786	1008
11	rs141571442	A	T	0.0267857	1008
11	rs7107733	G	T	0.0644841	1008
11	rs7930882	G	T	0.323413	1008
11	rs80296378	T	C	0.0625	1008
11	rs7480648	A	T	0.407738	1008
11	rs10751048	G	T	0.389881	1008
11	rs1598885	T	G	0.407738	1008
11	rs12417954	T	C	0.0625	1008
11	rs6591962	G	C	0.387897	1008
11	rs79901559	A	C	0.0625	1008
11	rs6591963	G	A	0.298611	1008
11	rs12419591	A	G	0.0634921	1008
11	rs10751050	G	A	0.40377	1008
11	rs57945812	A	T	0.0843254	1008
11	rs75921066	A	G	0.0625	1008
11	rs1458110	A	T	0.236111	1008
11	rs11600859	C	T	0.588294	1008
11	rs12417594	C	A	0.0625	1008
11	rs59729203	A	G	0.0367063	1008
11	rs76856323	T	G	0.0625	1008
11	rs77751986	C	T	0.0664683	1008
11	rs76038492	G	C	0.0625	1008
11	rs725696	G	A	0.385913	1008
11	rs2168822	T	G	0.0644841	1008
11	rs80094295	G	C	0.0625	1008
11	rs11604756	T	A	0.610119	1008
11	rs7931001	C	A	0.0396825	1008
11	rs12416810	C	G	0.0625	1008
11	rs10897803	A	G	0.34127	1008
11	rs59537843	T	C	0.0396825	1008
11	rs10792552	G	C	0.297619	1008
11	rs10897804	G	T	0.384921	1008
11	rs77657035	A	G	0.0625	1008
11	rs7932774	T	A	0.0238095	1008
11	rs1458081	G	T	0.338294	1008
11	rs1458082	G	A	0.342262	1008
11	rs1870276	C	T	0.0644841	1008
11	rs10897805	A	C	0.344246	1008
11	rs76444995	C	G	0.0625	1008
11	rs76807958	C	A	0.0625	1008
11	rs12421439	A	G	0.0625	1008
11	rs6591964	T	C	0.407738	1008
11	rs11232647	G	T	0.588294	1008
11	rs73508197	A	G	0.0386905	1008
11	rs7114694	A	G	0.305556	1008
11	rs11232648	T	C	0.604167	1008
11	rs1894180	G	C	0.384921	1008
11	rs17142128	C	T	0.0238095	1008
11	rs12419451	G	A	0.0625	1008
11	rs12422177	A	T	0.0625	1008
11	rs12419446	C	G	0.0625	1008
11	rs79378898	A	G	0.0625	1008
11	rs1458084	G	T	0.233135	1008
11	rs1458085	G	A	0.384921	1008
11	rs1458086	T	G	0.324405	1008
11	rs1458087	G	A	0.385913	1008
11	rs17142131	T	C	0.0238095	1008
11	rs11604147	C	G	0.609127	1008
11	rs10897806	C	T	0.0644841	1008
11	rs12421325	T	C	0.0625	1008
11	rs10897807	C	T	0.233135	1008
11	rs10792553	A	C	0.384921	1008
11	rs77449211	G	T	0.0625	1008
11	rs7124654	G	A	0.297619	1008
11	rs7113218	T	A	0.322421	1008
11	rs1458088	C	G	0.384921	1008
11	rs75469921	A	T	0.0625	1008
11	rs4600228	A	G	0.404762	1008
11	rs141647162	C	T	0.0178571	1008
11	rs10501509	T	C	0.607143	1008
11	rs12418113	T	C	0.0625	1008
11	rs12362031	T	G	0.59127	1008
11	rs12416702	C	T	0.0625	1008
11	rs1458089	T	C	0.40377	1008
11	rs76498949	T	C	0.0625	1008
11	rs10897808	T	C	0.0674603	1008
11	rs75107782	T	C	0.0238095	1008
11	rs10751052	T	C	0.377976	1008
11	rs10897809	A	G	0.400794	1008
11	rs1545656	G	A	0.37996	1008
11	rs1545657	T	C	0.377976	1008
11	rs2373737	C	G	0.39881	1008
11	rs11232651	A	G	0.39881	1008
11	rs1458091	T	C	0.378968	1008
11	rs4402319	A	G	0.354167	1008
11	rs9943631	A	G	0.617063	1008
11	rs1350416	C	G	0.0248016	1008
11	rs11232652	A	G	0.0674603	1008
11	rs12286002	T	A	0.0248016	1008
11	rs12420095	T	A	0.0674603	1008
11	rs1458092	C	T	0.291667	1008
11	rs139712681	A	C	0.0208333	1008
11	rs11232653	A	T	0.359127	1008
11	rs2219417	C	T	0.0238095	1008
11	rs1379727	G	A	0.612103	1008
11	rs11232654	T	C	0.0674603	1008
11	rs12284399	G	T	0.0248016	1008
11	rs12284512	G	C	0.0396825	1008
11	rs17142171	T	C	0.0248016	1008
11	rs10792554	G	A	0.383929	1008
11	rs11232655	A	G	0.00198413	1008
11	rs12421644	T	C	0.0674603	1008
11	rs729142	A	G	0.360119	1008
11	rs12280259	G	A	0.0426587	1008
11	rs12226371	A	G	0.149802	1008
11	rs721016	G	T	0.360119	1008
11	rs956160	T	C	0.0386905	1008
11	rs7121345	A	G	0.360119	1008
11	rs4944295	C	T	0.376984	1008
11	rs138174337	G	A	0.00992063	1008
11	rs10897810	G	A	0.600198	1008
11	rs10897811	C	T	0.355159	1008
11	rs10792556	G	A	0.377976	1008
11	rs10792557	T	C	0.359127	1008
11	rs11232657	T	C	0.359127	1008
11	rs143554934	T	A	0.0178571	1008
11	rs73509730	A	G	0.0367063	1008
11	rs17142185	C	T	0.0406746	1008
11	rs7108295	G	A	0.0248016	1008
11	rs12577339	C	T	0.22123	1008
11	rs1458109	T	G	0.618056	1008
11	rs11232659	A	G	0.0406746	1008
11	rs4582996	C	A	0.287698	1008
11	rs4344513	A	G	0.930556	1008
11	rs111767396	G	A	0.0406746	1008
11	rs142053579	G	A	0.0267857	1008
11	rs7117139	G	A	0.931548	1008
11	rs11232660	A	G	0.151786	1008
11	rs7925301	C	T	0.290675	1008
11	rs7940361	T	G	0.314484	1008
11	rs11232661	G	A	0.0238095	1008
11	rs7103165	C	T	0.315476	1008
11	rs1350423	C	T	0.315476	1008
11	rs17142194	T	C	0.616071	1008
11	rs12292541	C	T	0.0248016	1008
11	rs1379732	T	C	0.931548	1008
11	rs12798039	T	C	0.155754	1008
11	rs12279568	A	G	0.0238095	1008
11	rs75900021	C	A	0.0138889	1008
11	rs73509740	A	G	0.0406746	1008
11	rs12577860	C	A	0.268849	1008
11	rs6591966	G	A	0.287698	1008
11	rs7120046	A	G	0.931548	1008
11	rs73509743	G	A	0.0396825	1008
11	rs73509744	A	T	0.0386905	1008
11	rs7946213	G	C	0.0386905	1008
11	rs10897813	A	G	0.300595	1008
11	rs7114912	T	C	0.0386905	1008
11	rs12807518	T	C	0.235119	1008
11	rs12806487	G	A	0.233135	1008
11	rs73509749	G	A	0.0386905	1008
11	rs11232662	G	C	0.0228175	1008
11	rs17142208	T	A	0.428571	1008
11	rs6591967	G	A	0.321429	1008
11	rs10897814	T	C	0.0684524	1008
11	rs10897815	G	T	0.0684524	1008
11	rs143311003	A	T	0.0119048	1008
11	rs11232663	C	G	0.0684524	1008
11	rs12276422	T	C	0.0277778	1008
11	rs75523698	C	A	0.0238095	1008
11	rs148294625	T	C	0.0119048	1008
11	rs6591968	T	G	0.0396825	1008
11	rs10897816	T	G	0.0684524	1008
11	rs12785743	G	C	0.223214	1008
11	rs11232664	A	G	0.303571	1008
11	rs7126585	A	G	0.3125	1008
11	rs7127158	G	A	0.242063	1008
11	rs7358390	T	C	0.731151	1008
11	rs147287287	A	C	0.0138889	1008
11	rs77307488	A	G	0.0119048	1008
11	rs10792558	T	C	0.734127	1008
11	rs11232666	T	C	0.220238	1008
11	rs10501510	C	T	0.0714286	1008
11	rs17142218	T	C	0.0674603	1008
11	rs10501511	A	G	0.713294	1008
11	rs148347647	A	G	0.031746	1008
11	rs10792559	T	A	0.713294	1008
11	rs10501512	G	T	0.0724206	1008
11	rs1458074	A	G	0.249008	1008
11	rs1458075	C	G	0.953373	1008
11	rs958665	C	T	0.65873	1008
11	rs73509768	C	G	0.0644841	1008
11	rs11232669	A	C	0.25	1008
11	rs12284781	C	T	0.222222	1008
11	rs10792561	A	T	0.953373	1008
11	rs10792562	C	A	0.953373	1008
11	rs936371	G	A	0.953373	1008
11	rs936372	C	A	0.219246	1008
11	rs12291610	A	G	0.247024	1008
11	rs1458076	C	T	0.954365	1008
11	rs144584763	C	T	0.0287698	1008
11	rs10792563	T	C	0.66369	1008
11	rs7102943	T	C	0.954365	1008
11	rs10751053	C	T	0.954365	1008
11	rs10751054	T	C	0.954365	1008
11	rs1540571	T	C	0.954365	1008
11	rs1540572	A	G	0.954365	1008
11	rs11232672	C	T	0.642857	1008
11	rs56953415	A	G	0.0753968	1008
11	rs35208171	G	A	0.0734127	1008
11	rs7103528	A	G	0.954365	1008
11	rs141464015	T	A	0.0119048	1008
11	rs146439013	T	C	0.0357143	1008
11	rs3911554	G	A	0.954365	1008
11	rs3911555	C	A	0.954365	1008
11	rs3862754	G	A	0.954365	1008
11	rs10501513	G	A	0.632937	1008
11	rs2373824	T	G	0.954365	1008
11	rs7925385	T	C	0.954365	1008
11	rs10897818	T	G	0.253968	1008
11	rs10736744	A	G	0.954365	1008
11	rs10736745	G	T	0.954365	1008
11	rs10736746	A	G	0.954365	1008
11	rs3911556	G	C	0.954365	1008
11	rs4088515	T	C	0.954365	1008
11	rs10751055	T	C	0.954365	1008
11	rs10751056	T	C	0.954365	1008
11	rs10897819	G	A	0.223214	1008
11	rs1458094	C	T	0.65873	1008
11	rs1458093	G	C	0.954365	1008
11	rs7111095	C	T	0.0644841	1008
11	rs11232675	T	C	0.235119	1008
11	rs7111594	C	G	0.954365	1008
11	rs73511608	G	T	0.0664683	1008
11	rs10128552	C	T	0.951389	1008
11	rs10897820	C	T	0.951389	1008
11	rs7127958	C	T	0.951389	1008
11	rs10751057	T	A	0.951389	1008
11	rs9634010	T	A	0.306548	1008
11	rs7129232	G	A	0.215278	1008
11	rs55860676	T	C	0.116071	1008
11	rs74527802	G	C	0.0882937	1008
11	rs77859614	T	A	0.0238095	1008
11	rs72943388	A	G	0.0228175	1008
11	rs7101617	G	A	0.0228175	1008
11	rs139770306	T	C	0.0297619	1008
11	rs79576221	A	G	0.0248016	1008
11	rs72943389	C	T	0.0228175	1008
11	rs17382292	G	A	0.0228175	1008
11	rs10501514	C	T	0.167659	1008
11	rs11232677	G	C	0.00198413	1008
11	rs12576765	G	T	0.166667	1008
11	rs17382573	T	C	0.0228175	1008
11	rs7942157	T	C	0.0228175	1008
11	rs4537780	A	G	0.190476	1008
11	rs11232679	G	A	0.0833333	1008
11	rs72943392	G	C	0.0228175	1008
11	rs11232680	T	A	0.189484	1008
11	rs12361324	T	C	0.189484	1008
11	rs12361326	T	A	0.165675	1008
11	rs148428072	T	C	0.0287698	1008
11	rs1945885	T	C	0.190476	1008
11	rs11232681	A	G	0.166667	1008
11	rs1945886	C	A	0.189484	1008
11	rs7128019	C	T	0.189484	1008
11	rs12364281	C	T	0.190476	1008
11	rs4943828	A	C	0.190476	1008
11	rs4943832	C	T	0.190476	1008
11	rs4943833	A	G	0.190476	1008
11	rs1894179	T	C	0.190476	1008
11	rs7106939	C	A	0.190476	1008
11	rs7107200	C	A	0.190476	1008
11	rs10897821	G	A	0.191468	1008
11	rs4944297	T	A	0.0228175	1008
11	rs6591970	T	G	0.165675	1008
11	rs7937418	G	T	0.190476	1008
11	rs1945887	T	C	0.166667	1008
11	rs72943398	A	T	0.0228175	1008
11	rs10897822	A	T	0.166667	1008
11	rs17442358	T	A	0.0228175	1008
11	rs7124039	G	T	0.167659	1008
11	rs17442379	T	C	0.0228175	1008
11	rs113040282	A	G	0.0228175	1008
11	rs11232683	T	A	0.166667	1008
11	rs11232684	G	C	0.166667	1008
11	rs4944298	A	T	0.0228175	1008
11	rs11232685	A	G	0.166667	1008
11	rs4245403	G	A	0.0248016	1008
11	rs4245404	A	G	0.0248016	1008
11	rs4943834	T	C	0.0228175	1008
11	rs7925176	G	A	0.0248016	1008
11	rs7924977	C	A	0.0248016	1008
11	rs7924980	C	A	0.0248016	1008
11	rs12275535	C	T	0.166667	1008
11	rs7925250	A	C	0.19246	1008
11	rs17142272	C	A	0.0238095	1008
11	rs4943835	T	C	0.166667	1008
11	rs117515543	A	T	0.0218254	1008
11	rs72945305	T	A	0.0228175	1008
11	rs17142276	A	G	0.0238095	1008
11	rs17142280	T	A	0.0238095	1008
11	rs57523620	T	A	0.0238095	1008
11	rs57610448	T	C	0.0238095	1008
11	rs17142285	C	A	0.0238095	1008
11	rs17142290	C	T	0.0238095	1008
11	rs7106892	C	G	0.0238095	1008
11	rs57544451	C	T	0.0238095	1008
11	rs7118390	G	A	0.0238095	1008
11	rs17442731	A	C	0.0228175	1008
11	rs7118547	C	G	0.0238095	1008
11	rs7118573	C	T	0.0386905	1008
11	rs7104269	T	C	0.206349	1008
11	rs7118914	G	A	0.0386905	1008
11	rs12422187	C	T	0.166667	1008
11	rs7119178	G	C	0.0386905	1008
11	rs66599085	T	C	0.0376984	1008
11	rs12419688	A	G	0.167659	1008
11	rs72945316	T	C	0.0386905	1008
11	rs11232687	A	G	0.205357	1008
11	rs4564360	T	G	0.204365	1008
11	rs72945319	A	C	0.0376984	1008
11	rs10897823	C	T	0.0853175	1008
11	rs10897824	G	C	0.166667	1008
11	rs10897825	T	C	0.166667	1008
11	rs11232688	T	C	0.166667	1008
11	rs12798372	T	C	0.166667	1008
11	rs12420118	A	G	0.204365	1008
11	rs10501515	G	A	0.166667	1008
11	rs148202557	G	A	0.0297619	1008
11	rs72945323	G	A	0.0228175	1008
11	rs12798498	G	A	0.189484	1008
11	rs35898450	A	G	0.166667	1008
11	rs10792566	T	C	0.646825	1008
11	rs35075095	G	A	0.166667	1008
11	rs10501516	T	C	0.166667	1008
11	rs72945326	A	T	0.0367063	1008
11	rs12804346	G	A	0.166667	1008
11	rs12288083	A	G	0.166667	1008
11	rs12274986	C	A	0.166667	1008
11	rs4288773	T	C	0.167659	1008
11	rs4261307	C	T	0.166667	1008
11	rs4482049	G	A	0.166667	1008
11	rs17142350	C	T	0.0694444	1008
11	rs4482050	G	A	0.166667	1008
11	rs7927812	G	C	0.166667	1008
11	rs7928126	G	A	0.166667	1008
11	rs7928135	G	A	0.166667	1008
11	rs17384174	G	T	0.0228175	1008
11	rs11232690	T	A	0.166667	1008
11	rs11232691	T	C	0.166667	1008
11	rs10897826	G	A	0.166667	1008
11	rs10897827	T	C	0.166667	1008
11	rs10897828	C	T	0.165675	1008
11	rs10792567	C	T	0.166667	1008
11	rs10792568	G	A	0.166667	1008
11	rs10792569	G	A	0.166667	1008
11	rs56665413	T	G	0.0367063	1008
11	rs17384341	T	A	0.0952381	1008
11	rs117566500	T	C	0.0287698	1008
11	rs11232693	G	A	0.203373	1008
11	rs11232694	A	T	0.166667	1008
11	rs11232695	G	C	0.203373	1008
11	rs4943836	T	C	0.205357	1008
11	rs11232696	T	C	0.166667	1008
11	rs11232697	T	C	0.166667	1008
11	rs11232698	C	T	0.166667	1008
11	rs10792570	A	G	0.167659	1008
11	rs7113909	C	T	0.1875	1008
11	rs12808272	A	G	0.167659	1008
11	rs143350376	T	C	0.0287698	1008
11	rs146683444	G	A	0.0287698	1008
11	rs7944749	G	A	0.0843254	1008
11	rs7112342	T	C	0.0367063	1008
11	rs72945389	T	C	0.0406746	1008
11	rs72945390	A	T	0.0406746	1008
11	rs4133164	C	G	0.1875	1008
11	rs4133165	G	A	0.0873016	1008
11	rs4405339	A	G	0.0873016	1008
11	rs4282997	C	G	0.0873016	1008
11	rs17450386	G	C	0.0367063	1008
11	rs10501517	C	T	0.197421	1008
11	rs10897829	C	G	0.199405	1008
11	rs7122181	A	T	0.203373	1008
11	rs12279546	T	C	0.167659	1008
11	rs61889998	A	G	0.0873016	1008
11	rs7934083	T	C	0.125992	1008
11	rs77449332	C	T	0.0724206	1008
11	rs17142400	C	T	0.110119	1008
11	rs17450582	C	T	0.0367063	1008
11	rs114737290	G	A	0.0734127	1008
11	rs17159750	G	C	0.0763889	1008
11	rs12283301	T	C	0.202381	1008
11	rs17142409	A	C	0.0763889	1008
11	rs66905132	C	T	0.0367063	1008
11	rs146440905	G	A	0.0248016	1008
11	rs4354708	C	T	0.197421	1008
11	rs4421762	T	C	0.0853175	1008
11	rs4559706	A	G	0.0853175	1008
11	rs4262746	A	G	0.204365	1008
11	rs10501518	A	C	0.0367063	1008
11	rs11823498	C	T	0.0367063	1008
11	rs10897830	T	A	0.198413	1008
11	rs77157461	G	A	0.0724206	1008
11	rs72947103	C	A	0.0367063	1008
11	rs67068249	C	T	0.0962302	1008
11	rs4463868	G	A	0.0238095	1008
11	rs78614442	C	T	0.0724206	1008
11	rs114614414	C	T	0.0734127	1008
11	rs78577251	A	G	0.078373	1008
11	rs79081618	C	T	0.0198413	1008
11	rs142276993	G	C	0.0128968	1008
11	rs11232700	G	T	0.0793651	1008
11	rs12277988	G	A	0.0109127	1008
11	rs12790840	C	T	0.102183	1008
11	rs11232701	G	C	0.296627	1008
11	rs189063455	G	A	0.0277778	1008
11	rs10897831	C	T	0.287698	1008
11	rs4459329	C	A	0.297619	1008
11	rs4348925	A	G	0.547619	1008
11	rs4405341	T	C	0.545635	1008
11	rs4405342	T	C	0.248016	1008
11	rs72947108	C	A	0.0128968	1008
11	rs6591971	A	G	0.545635	1008
11	rs4944300	T	C	0.548611	1008
11	rs72947112	A	G	0.0128968	1008
11	rs17142425	T	C	0.0138889	1008
11	rs12294188	T	C	0.0109127	1008
11	rs4944301	A	G	0.246032	1008
11	rs140328203	T	C	0.0188492	1008
11	rs4944302	T	A	0.246032	1008
11	rs11232703	T	C	0.0109127	1008
11	rs4644664	G	C	0.224206	1008
11	rs4432044	T	C	0.239087	1008
11	rs11232704	C	T	0.268849	1008
11	rs10792572	C	A	0.526786	1008
11	rs7131376	T	C	0.224206	1008
11	rs73513649	C	A	0.27381	1008
11	rs17142446	A	T	0.27381	1008
11	rs17142449	A	G	0.274802	1008
11	rs7127474	G	A	0.231151	1008
11	rs7127181	A	C	0.222222	1008
11	rs12273288	A	C	0.0109127	1008
11	rs4944303	C	T	0.237103	1008
11	rs12420245	G	A	0.223214	1008
11	rs1945658	G	A	0.0119048	1008
11	rs1945657	C	T	0.0109127	1008
11	rs997382	G	A	0.497024	1008
11	rs997383	C	T	0.497024	1008
11	rs7478747	C	A	0.224206	1008
11	rs12290030	C	T	0.497024	1008
11	rs12787574	C	T	0.497024	1008
11	rs17142469	T	C	0.14881	1008
11	rs1945656	C	T	0.497024	1008
11	rs1945655	C	A	0.496032	1008
11	rs6591972	C	G	0.497024	1008
11	rs4943837	C	T	0.497024	1008
11	rs6591973	A	T	0.497024	1008
11	rs1945654	G	C	0.989087	1008
11	rs4269945	C	A	0.0138889	1008
11	rs4359234	C	T	0.0119048	1008
11	rs11232705	C	T	0.478175	1008
11	rs12293862	G	A	0.223214	1008
11	rs11828414	G	T	0.0128968	1008
11	rs10792573	A	G	0.282738	1008
11	rs10897833	A	G	0.270833	1008
11	rs76435536	G	C	0.0228175	1008
11	rs12808934	A	T	0.270833	1008
11	rs11232706	T	C	0.477183	1008
11	rs7944102	C	T	0.224206	1008
11	rs1945653	G	A	0.0119048	1008
11	rs1945652	T	A	0.0119048	1008
11	rs11232708	T	C	0.228175	1008
11	rs7948217	G	A	0.270833	1008
11	rs1945651	A	T	0.714286	1008
11	rs11232709	T	C	0.14881	1008
11	rs80013895	C	T	0.0555556	1008
11	rs61890001	G	A	0.00198413	1008
11	rs72947141	G	T	0.0109127	1008
11	rs66924223	C	T	0.0119048	1008
11	rs67566515	A	C	0.0119048	1008
11	rs17452191	A	C	0.229167	1008
11	rs11232710	G	A	0.475198	1008
11	rs1945650	G	A	0.0109127	1008
11	rs11232711	A	G	0.274802	1008
11	rs12790310	T	C	0.22619	1008
11	rs12789674	G	C	0.224206	1008
11	rs4943838	T	G	0.274802	1008
11	rs4944304	A	C	0.274802	1008
11	rs73513679	C	T	0.124008	1008
11	rs2032381	G	T	0.27381	1008
11	rs12289413	A	C	0.0119048	1008
11	rs12786388	G	A	0.209325	1008
11	rs12786273	A	T	0.223214	1008
11	rs1540173	G	A	0.210317	1008
11	rs1540172	A	T	0.210317	1008
11	rs1540171	A	C	0.209325	1008
11	rs1945689	T	A	0.078373	1008
11	rs10792574	A	G	0.479167	1008
11	rs138953538	T	C	0.0267857	1008
11	rs1945688	A	G	0.209325	1008
11	rs72949166	T	C	0.0119048	1008
11	rs11825324	T	C	0.479167	1008
11	rs56291614	A	T	0.0119048	1008
11	rs1945687	C	T	0.28373	1008
11	rs7925819	T	C	0.989087	1008
11	rs11232713	T	C	0.286706	1008
11	rs10897834	G	T	0.298611	1008
11	rs1955072	T	C	0.299603	1008
11	rs11232714	T	C	0.47619	1008
11	rs17142516	T	A	0.0119048	1008
11	rs10897835	G	C	0.5	1008
11	rs112548485	C	T	0.0119048	1008
11	rs11232715	C	T	0.272817	1008
11	rs12277559	C	G	0.0119048	1008
11	rs12277636	C	T	0.285714	1008
11	rs7107343	G	A	0.223214	1008
11	rs117392995	G	C	0.0168651	1008
11	rs1945686	C	G	0.968254	1008
11	rs369111082	T	C	0.00992063	1008
11	rs61890005	T	G	0.515873	1008
11	rs4245405	T	C	0.969246	1008
11	rs61890007	T	G	0.515873	1008
11	rs77305940	C	T	0.0178571	1008
11	rs187608256	C	G	0.0287698	1008
11	rs113942404	C	T	0.12004	1008
11	rs145071162	G	C	0.0178571	1008
11	rs7948213	A	G	0.968254	1008
11	rs7935014	T	C	0.987103	1008
11	rs112374338	C	T	0.0178571	1008
11	rs7935238	T	C	0.968254	1008
11	rs7924506	G	A	0.0178571	1008
11	rs7939532	T	C	0.0178571	1008
11	rs7117771	T	A	0.968254	1008
11	rs1945685	A	G	0.987103	1008
11	rs1945684	A	G	0.987103	1008
11	rs11232722	T	C	0.149802	1008
11	rs1945683	A	T	0.987103	1008
11	rs1945682	T	C	0.988095	1008
11	rs1945681	C	G	0.968254	1008
11	rs1573552	T	G	0.968254	1008
11	rs10897836	C	T	0.458333	1008
11	rs67188834	G	A	0.510913	1008
11	rs146014499	A	C	0.014881	1008
11	rs1945677	G	A	0.987103	1008
11	rs1945676	C	A	0.968254	1008
11	rs10897837	G	T	0.968254	1008
11	rs17142537	T	C	0.514881	1008
11	rs59620581	C	T	0.514881	1008
11	rs11232724	A	G	0.968254	1008
11	rs61890048	T	C	0.549603	1008
11	rs7934859	T	C	0.426587	1008
11	rs7948484	G	C	0.425595	1008
11	rs7948608	C	T	0.969246	1008
11	rs7935436	T	C	0.455357	1008
11	rs7951915	C	T	0.968254	1008
11	rs1894143	T	G	0.987103	1008
11	rs4943839	G	A	0.0168651	1008
11	rs17142545	G	A	0.0168651	1008
11	rs4630320	A	G	0.516865	1008
11	rs1894141	T	A	0.969246	1008
11	rs1894140	T	C	0.969246	1008
11	rs139784837	G	C	0.014881	1008
11	rs34172016	A	T	0.0168651	1008
11	rs35098658	G	C	0.0168651	1008
11	rs35745724	T	A	0.0168651	1008
11	rs2156832	G	A	0.0168651	1008
11	rs17453283	C	G	0.969246	1008
11	rs56396664	A	G	0.987103	1008
11	rs12272883	C	T	0.987103	1008
11	rs11232727	T	C	0.970238	1008
11	rs2187539	G	T	0.987103	1008
11	rs74328267	A	G	0.0763889	1008
11	rs12276226	G	T	0.987103	1008
11	rs61692267	C	T	0.0168651	1008
11	rs12276253	C	A	0.457341	1008
11	rs17142556	A	G	0.0178571	1008
11	rs7107748	C	T	0.963294	1008
11	rs4944306	T	C	0.964286	1008
11	rs113660530	C	T	0.00694444	1008
11	rs1945708	G	C	0.0218254	1008
11	rs10897839	C	T	0.964286	1008
11	rs12418785	C	T	0.964286	1008
11	rs1945706	C	T	0.964286	1008
11	rs17142564	C	T	0.505952	1008
11	rs66635029	T	G	0.0218254	1008
11	rs2213096	A	C	0.458333	1008
11	rs2213095	G	A	0.987103	1008
11	rs1945696	A	G	0.987103	1008
11	rs56349012	G	A	0.0218254	1008
11	rs55918918	T	G	0.0218254	1008
11	rs17142569	T	G	0.0218254	1008
11	rs1945691	G	A	0.0218254	1008
11	rs2156836	G	T	0.0218254	1008
11	rs2156835	A	G	0.964286	1008
11	rs2156834	T	C	0.964286	1008
11	rs17159752	T	C	0.0228175	1008
11	rs4944307	T	C	0.964286	1008
11	rs1955071	C	T	0.0218254	1008
11	rs4262743	C	T	0.987103	1008
11	rs117856980	G	A	0.0287698	1008
11	rs1945700	G	A	0.0634921	1008
11	rs7115509	C	T	0.0218254	1008
11	rs7116004	G	A	0.987103	1008
11	rs7928804	T	C	0.0218254	1008
11	rs12421059	T	A	0.0218254	1008
11	rs113280191	G	T	0.0218254	1008
11	rs149356550	G	T	0.0287698	1008
11	rs10897840	A	G	0.964286	1008
11	rs56380747	G	A	0.0218254	1008
11	rs12794482	G	A	0.119048	1008
11	rs12799113	A	G	0.964286	1008
11	rs12799292	C	T	0.964286	1008
11	rs12286881	C	T	0.987103	1008
11	rs6591978	C	T	0.987103	1008
11	rs191786984	T	G	0.014881	1008
11	rs7950435	G	A	0.987103	1008
11	rs17454023	T	C	0.964286	1008
11	rs3862755	T	C	0.0218254	1008
11	rs1894146	T	A	0.459325	1008
11	rs67575031	C	T	0.503968	1008
11	rs1894147	A	T	0.0218254	1008
11	rs1894148	T	C	0.459325	1008
11	rs1945678	T	G	0.506944	1008
11	rs869291	A	C	0.460317	1008
11	rs1945679	C	T	0.984127	1008
11	rs7948448	T	C	0.449405	1008
11	rs7948672	T	C	0.514881	1008
11	rs7936985	C	T	0.514881	1008
11	rs10897841	A	G	0.449405	1008
11	rs77695162	T	A	0.0257937	1008
11	rs7115807	G	A	0.514881	1008
11	rs2213094	A	G	0.987103	1008
11	rs17454247	A	T	0.0218254	1008
11	rs7101618	T	A	0.502976	1008
11	rs188357515	A	T	0.0684524	1008
11	rs2156833	C	T	0.987103	1008
11	rs6591979	T	C	0.987103	1008
11	rs6591980	A	G	0.965278	1008
11	rs140596114	T	C	0.0168651	1008
11	rs17142587	G	T	0.514881	1008
11	rs17142590	T	G	0.514881	1008
11	rs10897842	C	A	0.449405	1008
11	rs61890049	C	A	0.513889	1008
11	rs7928592	G	T	0.449405	1008
11	rs7946893	T	G	0.96627	1008
11	rs10897843	T	C	0.178571	1008
11	rs11232733	A	T	0.0297619	1008
11	rs7932389	A	G	0.520833	1008
11	rs4943840	T	C	0.444444	1008
11	rs17142595	T	C	0.520833	1008
11	rs1945707	A	G	0.985119	1008
11	rs17142603	G	C	0.518849	1008
11	rs17142606	A	G	0.519841	1008
11	rs17142609	G	A	0.517857	1008
11	rs61890050	C	T	0.518849	1008
11	rs148656888	G	C	0.159722	1008
11	rs10792577	C	G	0.964286	1008
11	rs10897844	G	A	0.985119	1008
11	rs5006149	T	C	0.445437	1008
11	rs5006148	C	T	0.445437	1008
11	rs1945709	A	C	0.539683	1008
11	rs12786379	C	T	0.4375	1008
11	rs17142619	T	C	0.102183	1008
11	rs149181514	C	T	0.0257937	1008
11	rs17142621	A	G	0.518849	1008
11	rs7938853	C	T	0.518849	1008
11	rs7939145	C	A	0.438492	1008
11	rs61891171	G	A	0.518849	1008
11	rs10501519	C	T	0.0208333	1008
11	rs10792578	A	C	0.958333	1008
11	rs10501520	G	A	0.518849	1008
11	rs17142632	A	G	0.518849	1008
11	rs10897845	C	T	0.440476	1008
11	rs1945713	C	A	0.517857	1008
11	rs17455523	T	G	0.0208333	1008
11	rs11232735	T	A	0.912698	1008
11	rs11232736	T	A	0.963294	1008
11	rs75734795	G	A	0.0605159	1008
11	rs7112632	G	A	0.52381	1008
11	rs7934609	A	G	0.985119	1008
11	rs1573553	A	C	0.517857	1008
11	rs1573555	C	G	0.515873	1008
11	rs1573556	T	C	0.517857	1008
11	rs17142648	C	T	0.517857	1008
11	rs117549386	G	A	0.0396825	1008
11	rs11232737	C	A	0.441468	1008
11	rs4944308	C	T	0.445437	1008
11	rs61891172	T	C	0.512897	1008
11	rs4943841	A	T	0.186508	1008
11	rs55726355	C	T	0.513889	1008
11	rs148107948	C	T	0.0228175	1008
11	rs1945717	T	C	0.985119	1008
11	rs7120638	G	A	0.126984	1008
11	rs17142661	A	G	0.513889	1008
11	rs61891174	G	A	0.513889	1008
11	rs7946535	C	T	0.985119	1008
11	rs7933268	T	G	0.465278	1008
11	rs7950006	G	A	0.47123	1008
11	rs12273958	C	G	0.444444	1008
11	rs9666087	C	A	0.382937	1008
11	rs17142668	A	C	0.513889	1008
11	rs17142672	G	A	0.519841	1008
11	rs61891175	T	C	0.512897	1008
11	rs34991356	G	A	0.539683	1008
11	rs116827423	G	T	0.0188492	1008
11	rs61891177	C	G	0.518849	1008
11	rs1945649	C	T	0.464286	1008
11	rs7116343	A	G	0.984127	1008
11	rs10897847	T	A	0.46627	1008
11	rs138122598	T	G	0.031746	1008
11	rs149568001	C	A	0.014881	1008
11	rs78042055	C	G	0.0386905	1008
11	rs1945647	C	T	0.985119	1008
11	rs11232743	T	C	0.985119	1008
11	rs2032392	C	T	0.985119	1008
11	rs2032390	T	C	0.985119	1008
11	rs2032389	A	G	0.859127	1008
11	rs2032388	A	C	0.985119	1008
11	rs148648213	G	T	0.0198413	1008
11	rs58000470	C	T	0.518849	1008
11	rs58657959	T	C	0.513889	1008
11	rs4944312	G	A	0.985119	1008
11	rs7949287	G	A	0.465278	1008
11	rs7935732	T	A	0.519841	1008
11	rs1945646	T	C	0.985119	1008
11	rs7952574	G	A	0.985119	1008
11	rs61891182	C	T	0.513889	1008
11	rs1945644	A	G	0.985119	1008
11	rs57801782	T	G	0.520833	1008
11	rs75474999	A	G	0.0257937	1008
11	rs1945643	G	A	0.512897	1008
11	rs1945642	T	C	0.979167	1008
11	rs1945641	T	G	0.512897	1008
11	rs11232744	T	C	0.46627	1008
11	rs61891185	G	A	0.512897	1008
11	rs11232746	G	A	0.465278	1008
11	rs75403272	C	T	0.0585317	1008
11	rs10751058	A	G	0.465278	1008
11	rs61891186	T	C	0.512897	1008
11	rs7951813	A	G	0.978175	1008
11	rs11232749	A	G	0.978175	1008
11	rs11232750	T	C	0.978175	1008
11	rs11232751	C	G	0.465278	1008
11	rs4944313	C	T	0.978175	1008
11	rs2097172	G	T	0.443452	1008
11	rs2097171	C	T	0.465278	1008
11	rs2105801	G	A	0.957341	1008
11	rs7482828	T	C	0.978175	1008
11	rs1945667	C	T	0.978175	1008
11	rs61891220	G	A	0.512897	1008
11	rs71478357	C	A	0.0208333	1008
11	rs1945666	T	A	0.472222	1008
11	rs61891221	C	T	0.512897	1008
11	rs11232753	C	A	0.979167	1008
11	rs1945665	G	T	0.465278	1008
11	rs61891222	T	C	0.512897	1008
11	rs1945664	A	G	0.979167	1008
11	rs1945663	C	G	0.979167	1008
11	rs10897849	G	A	0.46627	1008
11	rs75057880	A	G	0.0664683	1008
11	rs7943058	A	C	0.979167	1008
11	rs1945662	T	C	0.46627	1008
11	rs1945661	A	G	0.979167	1008
11	rs7946763	A	C	0.46627	1008
11	rs7947193	G	C	0.985119	1008
11	rs1945660	A	G	0.985119	1008
11	rs77173484	C	T	0.0168651	1008
11	rs1945659	C	T	0.446429	1008
11	rs141749162	A	G	0.0287698	1008
11	rs12804321	T	C	0.0198413	1008
11	rs7103355	C	G	0.0267857	1008
11	rs17159763	A	G	0.512897	1008
11	rs80261056	A	C	0.0178571	1008
11	rs77161244	C	G	0.145833	1008
11	rs10897851	C	G	0.979167	1008
11	rs10897852	G	C	0.446429	1008
11	rs35026199	G	A	0.0198413	1008
11	rs12573924	C	T	0.126984	1008
11	rs7932823	T	C	0.958333	1008
11	rs12793880	A	T	0.0198413	1008
11	rs61891223	T	C	0.984127	1008
11	rs10897853	C	T	0.957341	1008
11	rs1945690	G	A	0.0396825	1008
11	rs2226923	A	G	0.0208333	1008
11	rs10501522	C	T	0.509921	1008
11	rs10501523	C	A	0.0267857	1008
11	rs151012676	A	G	0.030754	1008
11	rs1945693	A	T	0.984127	1008
11	rs34229630	G	A	0.0198413	1008
11	rs141943468	A	G	0.0257937	1008
11	rs7945872	A	T	0.0267857	1008
11	rs34097730	C	T	0.0277778	1008
11	rs118011102	G	A	0.0218254	1008
11	rs61891224	G	T	0.511905	1008
11	rs4944314	A	G	0.0277778	1008
11	rs4944315	G	A	0.0277778	1008
11	rs117017557	C	T	0.0357143	1008
11	rs12791973	C	A	0.0208333	1008
11	rs12799371	T	C	0.0287698	1008
11	rs7952128	A	G	0.0287698	1008
11	rs7927690	C	T	0.0277778	1008
11	rs7927890	G	A	0.0277778	1008
11	rs7927943	C	T	0.984127	1008
11	rs7928048	C	T	0.0287698	1008
11	rs10897854	A	T	0.956349	1008
11	rs118177056	C	T	0.0228175	1008
11	rs12577689	C	T	0.0267857	1008
11	rs12801521	A	T	0.0218254	1008
11	rs4943842	C	A	0.452381	1008
11	rs11826249	G	T	0.298611	1008
11	rs11232761	T	C	0.0605159	1008
11	rs1945698	A	G	0.985119	1008
11	rs1540174	A	C	0.0287698	1008
11	rs1540175	C	A	0.0297619	1008
11	rs1540176	T	C	0.441468	1008
11	rs1945702	T	C	0.462302	1008
11	rs10751059	T	C	0.46627	1008
11	rs1945703	A	G	0.419643	1008
11	rs7117338	C	T	0.542659	1008
11	rs17142718	G	A	0.0218254	1008
11	rs4944318	A	G	0.880952	1008
11	rs1945704	C	T	0.873016	1008
11	rs1945705	T	C	0.0218254	1008
11	rs112995680	G	A	0.0218254	1008
11	rs1071921	A	T	0.549603	1008
11	rs7934221	T	C	0.549603	1008
11	rs12801811	C	A	0.308532	1008
11	rs10897856	G	T	0.890873	1008
11	rs11821424	G	C	0.308532	1008
11	rs17142733	A	G	0.52877	1008
11	rs1945668	C	T	0.308532	1008
11	rs1945669	C	T	0.858135	1008
11	rs143428203	T	C	0.0327381	1008
11	rs17142739	C	A	0.527778	1008
11	rs17142744	T	G	0.527778	1008
11	rs61888560	C	T	0.526786	1008
11	rs6591983	C	T	0.85119	1008
11	rs76979227	G	A	0.0287698	1008
11	rs61888561	A	T	0.527778	1008
11	rs10792582	T	C	0.85119	1008
11	rs11232764	C	T	0.0198413	1008
11	rs11232765	A	T	0.301587	1008
11	rs61888562	T	A	0.527778	1008
11	rs6591984	T	C	0.301587	1008
11	rs1945670	C	T	0.85119	1008
11	rs1894144	G	C	0.308532	1008
11	rs1894145	G	T	0.85119	1008
11	rs61888564	C	A	0.527778	1008
11	rs2187538	G	A	0.85119	1008
11	rs61888565	C	A	0.527778	1008
11	rs4397876	C	T	0.85119	1008
11	rs4550244	A	G	0.85119	1008
11	rs4370959	G	A	0.527778	1008
11	rs7106568	A	G	0.309524	1008
11	rs57179700	G	T	0.527778	1008
11	rs113513251	A	G	0.0218254	1008
11	rs142442325	T	A	0.00992063	1008
11	rs1945671	A	T	0.859127	1008
11	rs1945672	A	G	0.309524	1008
11	rs1945673	A	G	0.309524	1008
11	rs77245667	C	T	0.0525794	1008
11	rs11232769	A	C	0.859127	1008
11	rs10897857	G	C	0.309524	1008
11	rs10792583	T	G	0.878968	1008
11	rs74707715	T	C	0.0595238	1008
11	rs111748736	G	A	0.0218254	1008
11	rs7924764	T	C	0.877976	1008
11	rs1945674	C	T	0.89881	1008
11	rs1945675	T	G	0.335317	1008
11	rs4503570	T	G	0.938492	1008
11	rs1945640	G	T	0.0535714	1008
11	rs10897858	T	A	0.301587	1008
11	rs11232770	C	A	0.0208333	1008
11	rs116919476	G	A	0.00793651	1008
11	rs1945639	C	T	0.329365	1008
11	rs4944319	A	G	0.0218254	1008
11	rs111951106	C	T	0.0208333	1008
11	rs6591985	A	G	0.337302	1008
11	rs112745967	T	C	0.0208333	1008
11	rs113579156	G	A	0.0208333	1008
11	rs59064106	C	T	0.527778	1008
11	rs61888571	T	C	0.548611	1008
11	rs10897859	G	A	0.308532	1008
11	rs11232771	T	C	0.30754	1008
11	rs34732281	A	G	0.337302	1008
11	rs116988922	G	A	0.0208333	1008
11	rs114940839	A	G	0.0208333	1008
11	rs1945721	T	C	0.337302	1008
11	rs61888572	T	C	0.581349	1008
11	rs80354590	G	A	0.0208333	1008
11	rs11232772	C	T	0.0218254	1008
11	rs10792584	A	C	0.365079	1008
11	rs1945720	T	C	0.357143	1008
11	rs11232773	A	T	0.0208333	1008
11	rs75195846	C	T	0.0585317	1008
11	rs17142764	C	G	0.529762	1008
11	rs7131318	A	G	0.0297619	1008
11	rs7927618	A	G	0.575397	1008
11	rs17142769	T	C	0.525794	1008
11	rs7928021	G	A	0.575397	1008
11	rs7942979	T	G	0.0297619	1008
11	rs112078023	G	A	0.0208333	1008
11	rs187547847	C	G	0.0138889	1008
11	rs1945719	T	G	0.525794	1008
11	rs12365411	C	T	0.0297619	1008
11	rs61888573	T	A	0.525794	1008
11	rs61888574	A	G	0.547619	1008
11	rs142708098	G	C	0.0218254	1008
11	rs112109163	A	G	0.0218254	1008
11	rs61888575	A	C	0.525794	1008
11	rs61888576	T	C	0.525794	1008
11	rs7108573	A	G	0.576389	1008
11	rs1945718	C	T	0.577381	1008
11	rs117830964	T	C	0.0198413	1008
11	rs7113464	G	A	0.0297619	1008
11	rs12361803	T	C	0.0297619	1008
11	rs61888577	A	G	0.526786	1008
11	rs12366135	G	T	0.0198413	1008
11	rs4551793	A	G	0.0198413	1008
11	rs4465386	C	A	0.0297619	1008
11	rs6591987	C	T	0.584325	1008
11	rs7125658	C	T	0.553571	1008
11	rs6591988	C	T	0.578373	1008
11	rs77886668	C	T	0.0208333	1008
11	rs141649937	A	T	0.0208333	1008
11	rs7950716	G	T	0.578373	1008
11	rs140636045	T	C	0.0208333	1008
11	rs11512901	C	T	0.585317	1008
11	rs61888578	A	G	0.534722	1008
11	rs66507910	T	A	0.0198413	1008
11	rs6591989	T	G	0.0297619	1008
11	rs78846722	T	C	0.0396825	1008
11	rs61888579	G	T	0.555556	1008
11	rs7103641	C	G	0.0297619	1008
11	rs7119927	T	C	0.0297619	1008
11	rs72942173	A	G	0.0545635	1008
11	rs10897860	T	C	0.410714	1008
11	rs10792585	A	C	0.417659	1008
11	rs9888168	T	C	0.410714	1008
11	rs67030612	C	T	0.555556	1008
11	rs61888580	T	C	0.555556	1008
11	rs76176901	A	G	0.0168651	1008
11	rs11232775	T	C	0.0297619	1008
11	rs75509424	C	T	0.0208333	1008
11	rs7124756	G	C	0.410714	1008
11	rs11232776	A	T	0.579365	1008
11	rs12364666	A	G	0.834325	1008
11	rs11232777	T	A	0.585317	1008
11	rs12361874	G	A	0.0188492	1008
11	rs143777752	T	C	0.0208333	1008
11	rs141666012	C	T	0.0208333	1008
11	rs11232778	T	A	0.00892857	1008
11	rs4943843	G	A	0.0297619	1008
11	rs7111365	A	T	0.270833	1008
11	rs59176942	G	A	0.548611	1008
11	rs7937530	C	T	0.578373	1008
11	rs6591990	G	A	0.830357	1008
11	rs7937672	C	A	0.0297619	1008
11	rs10897861	G	A	0.0297619	1008
11	rs10897862	G	T	0.577381	1008
11	rs56368247	C	T	0.527778	1008
11	rs143637562	G	C	0.0208333	1008
11	rs11232779	G	T	0.0188492	1008
11	rs7124252	C	T	0.578373	1008
11	rs57357615	A	T	0.548611	1008
11	rs11232780	G	A	0.585317	1008
11	rs56146648	T	C	0.556548	1008
11	rs6591991	A	T	0.58631	1008
11	rs7123455	G	A	0.579365	1008
11	rs35215766	C	T	0.0188492	1008
11	rs77265351	T	C	0.0208333	1008
11	rs7127432	A	G	0.0297619	1008
11	rs12282188	T	C	0.165675	1008
11	rs7117981	T	C	0.579365	1008
11	rs74748984	A	G	0.0208333	1008
11	rs66528986	A	G	0.549603	1008
11	rs4304804	A	C	0.0297619	1008
11	rs4556564	G	A	0.578373	1008
11	rs61888587	T	A	0.548611	1008
11	rs77148476	G	T	0.0515873	1008
11	rs4291696	G	T	0.0188492	1008
11	rs4944320	G	A	0.578373	1008
11	rs4944321	T	C	0.0297619	1008
11	rs35740532	A	T	0.0188492	1008
11	rs12785237	T	C	0.578373	1008
11	rs12808392	G	A	0.578373	1008
11	rs12807970	A	T	0.578373	1008
11	rs11232782	C	T	0.578373	1008
11	rs11232783	C	T	0.578373	1008
11	rs55750237	A	G	0.527778	1008
11	rs11232784	G	A	0.578373	1008
11	rs11232785	C	T	0.578373	1008
11	rs11232786	A	G	0.0297619	1008
11	rs11232787	G	T	0.577381	1008
11	rs11232788	C	T	0.578373	1008
11	rs61888589	A	T	0.548611	1008
11	rs11232789	C	T	0.578373	1008
11	rs11232790	C	T	0.0188492	1008
11	rs59372713	A	G	0.527778	1008
11	rs11232791	A	G	0.578373	1008
11	rs61888591	G	A	0.549603	1008
11	rs11232792	T	C	0.579365	1008
11	rs11232793	G	A	0.0297619	1008
11	rs58055045	G	C	0.527778	1008
11	rs7109201	C	T	0.585317	1008
11	rs7125568	T	C	0.578373	1008
11	rs12799794	C	T	0.0505952	1008
11	rs2199236	C	T	0.527778	1008
11	rs190613566	C	A	0.0119048	1008
11	rs61888593	C	T	0.548611	1008
11	rs716101	T	A	0.579365	1008
11	rs4944322	T	A	0.579365	1008
11	rs4944323	T	C	0.579365	1008
11	rs4944324	T	C	0.579365	1008
11	rs4944325	A	T	0.579365	1008
11	rs75279996	T	C	0.0595238	1008
11	rs1380539	C	T	0.578373	1008
11	rs7929624	T	C	0.579365	1008
11	rs7942918	A	C	0.0505952	1008
11	rs61888615	A	G	0.52877	1008
11	rs1824427	T	C	0.549603	1008
11	rs11232796	C	G	0.0297619	1008
11	rs12796388	G	T	0.579365	1008
11	rs61888616	G	T	0.52877	1008
11	rs58637963	C	T	0.52877	1008
11	rs11232799	G	A	0.580357	1008
11	rs11232800	A	G	0.579365	1008
11	rs7937790	T	C	0.579365	1008
11	rs61888618	T	C	0.549603	1008
11	rs7938175	T	C	0.0297619	1008
11	rs61888619	T	C	0.550595	1008
11	rs66721303	T	C	0.550595	1008
11	rs67867628	C	G	0.52877	1008
11	rs7927182	G	A	0.0188492	1008
11	rs961479	A	G	0.579365	1008
11	rs12793728	T	C	0.578373	1008
11	rs11232802	C	A	0.578373	1008
11	rs115583380	C	A	0.0208333	1008
11	rs1459947	G	A	0.578373	1008
11	rs11232804	C	T	0.0188492	1008
11	rs11232805	A	T	0.030754	1008
11	rs61888620	C	A	0.548611	1008
11	rs1380540	T	A	0.548611	1008
11	rs1380541	T	A	0.548611	1008
11	rs12360971	A	G	0.0297619	1008
11	rs12363835	C	T	0.578373	1008
11	rs67571596	A	G	0.548611	1008
11	rs4944326	G	A	0.0297619	1008
11	rs17142789	G	A	0.0208333	1008
11	rs12365904	T	A	0.578373	1008
11	rs12364359	C	A	0.578373	1008
11	rs1903245	A	G	0.0297619	1008
11	rs17142801	G	C	0.548611	1008
11	rs1459945	T	G	0.578373	1008
11	rs78540172	A	T	0.172619	1008
11	rs1903244	C	T	0.55754	1008
11	rs76439070	G	A	0.137897	1008
11	rs58587446	C	A	0.524802	1008
11	rs4944327	G	A	0.0188492	1008
11	rs7938144	A	G	0.545635	1008
11	rs17142805	C	T	0.524802	1008
11	rs1459948	G	C	0.546627	1008
11	rs1459949	T	C	0.576389	1008
11	rs12146451	G	C	0.576389	1008
11	rs12362536	T	C	0.576389	1008
11	rs10897863	G	T	0.156746	1008
11	rs12800629	G	A	0.535714	1008
11	rs1580239	G	A	0.0396825	1008
11	rs1599210	T	C	0.575397	1008
11	rs1599211	T	C	0.0188492	1008
11	rs1119394	G	C	0.524802	1008
11	rs10897864	G	C	0.157738	1008
11	rs12806464	C	T	0.0396825	1008
11	rs75785544	C	T	0.0208333	1008
11	rs1903239	T	C	0.535714	1008
11	rs1599212	T	C	0.0188492	1008
11	rs67620074	G	A	0.0188492	1008
11	rs12362006	T	C	0.535714	1008
11	rs12785693	G	A	0.575397	1008
11	rs61888621	T	C	0.524802	1008
11	rs1585386	C	T	0.575397	1008
11	rs80181787	C	T	0.0634921	1008
11	rs72944260	T	C	0.0188492	1008
11	rs61159830	T	C	0.0208333	1008
11	rs9645698	A	C	0.576389	1008
11	rs61888622	A	C	0.525794	1008
11	rs1075167	A	C	0.0208333	1008
11	rs1075166	T	C	0.0208333	1008
11	rs4944328	G	C	0.0198413	1008
11	rs74502631	A	C	0.15377	1008
11	rs4944329	A	G	0.0198413	1008
11	rs61888623	G	A	0.524802	1008
11	rs1841279	G	T	0.0198413	1008
11	rs11232811	C	T	0.575397	1008
11	rs80260133	T	C	0.0208333	1008
11	rs75039132	C	T	0.0208333	1008
11	rs11232812	G	A	0.0198413	1008
11	rs10897865	G	A	0.164683	1008
11	rs72944265	C	A	0.0833333	1008
11	rs10897866	A	C	0.422619	1008
11	rs12802547	C	T	0.0198413	1008
11	rs72944271	G	A	0.53373	1008
11	rs67003530	C	G	0.53373	1008
11	rs12807543	A	G	0.0198413	1008
11	rs61032465	T	G	0.0208333	1008
11	rs11232813	T	A	0.534722	1008
11	rs7118791	G	A	0.0198413	1008
11	rs11232814	C	A	0.53373	1008
11	rs7104386	T	C	0.0198413	1008
11	rs148461892	C	A	0.0208333	1008
11	rs12791613	C	T	0.0198413	1008
11	rs145788614	T	C	0.031746	1008
11	rs35032353	C	A	0.0198413	1008
11	rs12574915	G	A	0.167659	1008
11	rs11232816	C	T	0.544643	1008
11	rs11232817	C	T	0.554563	1008
11	rs80312143	T	G	0.0208333	1008
11	rs1114556	C	A	0.0198413	1008
11	rs1585387	T	G	0.574405	1008
11	rs1585388	A	G	0.575397	1008
11	rs11232818	T	C	0.0198413	1008
11	rs76933520	T	C	0.0208333	1008
11	rs11494262	G	T	0.0198413	1008
11	rs1114987	T	G	0.554563	1008
11	rs66923116	T	A	0.0198413	1008
11	rs1114986	C	T	0.554563	1008
11	rs11518736	T	G	0.0198413	1008
11	rs11518706	C	T	0.0198413	1008
11	rs35783657	C	G	0.554563	1008
11	rs7938721	C	T	0.421627	1008
11	rs2085735	C	T	0.574405	1008
11	rs7117315	A	G	0.0406746	1008
11	rs7117681	C	G	0.0198413	1008
11	rs7118032	G	A	0.0198413	1008
11	rs146332114	G	A	0.0257937	1008
11	rs11232820	G	T	0.159722	1008
11	rs1124201	G	A	0.522817	1008
11	rs1380534	C	G	0.0198413	1008
11	rs1380535	A	C	0.0198413	1008
11	rs1380536	T	A	0.53373	1008
11	rs11232821	A	G	0.0198413	1008
11	rs1459925	C	A	0.554563	1008
11	rs1459926	C	A	0.554563	1008
11	rs1459927	C	T	0.574405	1008
11	rs1459928	C	T	0.574405	1008
11	rs1380537	A	C	0.0198413	1008
11	rs1380538	T	G	0.0198413	1008
11	rs12361500	A	G	0.574405	1008
11	rs1459930	G	A	0.421627	1008
11	rs1459932	T	C	0.0198413	1008
11	rs11232823	A	G	0.0198413	1008
11	rs61888627	G	A	0.52381	1008
11	rs3921946	A	G	0.576389	1008
11	rs11232824	A	G	0.0198413	1008
11	rs7124504	T	C	0.534722	1008
11	rs4944333	G	A	0.0198413	1008
11	rs4943845	C	T	0.0198413	1008
11	rs57840581	C	A	0.52381	1008
11	rs11232825	C	T	0.0198413	1008
11	rs1841280	G	C	0.0198413	1008
11	rs1459933	G	A	0.0198413	1008
11	rs7945650	A	C	0.577381	1008
11	rs12364316	G	A	0.0198413	1008
11	rs34100581	G	T	0.0198413	1008
11	rs57156360	C	T	0.52381	1008
11	rs66529468	G	T	0.0198413	1008
11	rs716281	G	A	0.575397	1008
11	rs17405783	T	A	0.0198413	1008
11	rs17142817	C	G	0.522817	1008
11	rs4944334	G	A	0.0198413	1008
11	rs4944335	C	A	0.553571	1008
11	rs10897867	G	A	0.421627	1008
11	rs7934028	A	G	0.574405	1008
11	rs146769932	G	A	0.0248016	1008
11	rs1563811	T	G	0.574405	1008
11	rs11232827	C	T	0.0198413	1008
11	rs1563812	G	A	0.522817	1008
11	rs1563813	G	A	0.518849	1008
11	rs11232829	A	G	0.030754	1008
11	rs11232830	A	G	0.030754	1008
11	rs58601709	G	T	0.0218254	1008
11	rs11232831	A	G	0.030754	1008
11	rs11232833	G	A	0.570437	1008
11	rs116349831	T	C	0.0208333	1008
11	rs7932114	T	C	0.574405	1008
11	rs7945480	A	G	0.0198413	1008
11	rs7932275	T	A	0.0198413	1008
11	rs74713264	G	A	0.00198413	1008
11	rs77536978	T	C	0.0198413	1008
11	rs112765177	C	T	0.0178571	1008
11	rs4145707	A	T	0.454365	1008
11	rs10792586	C	T	0.485119	1008
11	rs17159766	T	G	0.0178571	1008
11	rs7936209	A	G	0.485119	1008
11	rs7936624	G	C	0.485119	1008
11	rs7131066	T	C	0.485119	1008
11	rs78942056	A	G	0.0178571	1008
11	rs6591995	C	T	0.485119	1008
11	rs17142832	A	G	0.0178571	1008
11	rs17142835	C	T	0.0178571	1008
11	rs17142839	G	A	0.0178571	1008
11	rs11232835	C	T	0.0128968	1008
11	rs10751062	T	C	0.467262	1008
11	rs10897870	T	A	0.0128968	1008
11	rs4944336	A	C	0.485119	1008
11	rs10751063	A	C	0.467262	1008
11	rs10897871	T	G	0.47619	1008
11	rs12577477	A	G	0.445437	1008
11	rs17142851	T	A	0.0128968	1008
11	rs10897874	G	A	0.454365	1008
11	rs10897875	T	C	0.463294	1008
11	rs7926937	T	C	0.453373	1008
11	rs7940091	A	T	0.453373	1008
11	rs4298928	A	G	0.439484	1008
11	rs4944337	A	G	0.0248016	1008
11	rs4944338	G	A	0.0119048	1008
11	rs4245408	C	G	0.464286	1008
11	rs4245409	C	A	0.464286	1008
11	rs4515989	C	A	0.10119	1008
11	rs4548642	T	C	0.439484	1008
11	rs5024903	T	A	0.440476	1008
11	rs5024900	T	A	0.439484	1008
11	rs5024899	T	C	0.439484	1008
11	rs12785912	A	C	0.0248016	1008
11	rs11232842	C	T	0.464286	1008
11	rs12791862	A	T	0.0248016	1008
11	rs10897876	C	T	0.463294	1008
11	rs7480023	G	A	0.0248016	1008
11	rs12793528	G	A	0.0257937	1008
11	rs7934940	C	T	0.463294	1008
11	rs7935161	G	A	0.463294	1008
11	rs12799414	A	T	0.0248016	1008
11	rs12801225	T	C	0.0248016	1008
11	rs10792587	C	T	0.438492	1008
11	rs12799852	A	G	0.0119048	1008
11	rs10792588	G	A	0.463294	1008
11	rs11232843	A	G	0.463294	1008
11	rs12805855	A	C	0.0248016	1008
11	rs12807434	T	C	0.0248016	1008
11	rs11232844	C	T	0.463294	1008
11	rs11232845	C	T	0.464286	1008
11	rs11232846	T	A	0.0248016	1008
11	rs10792589	A	T	0.464286	1008
11	rs10792590	T	C	0.464286	1008
11	rs11606590	T	C	0.285714	1008
11	rs4944339	C	T	0.464286	1008
11	rs4944340	T	C	0.464286	1008
11	rs139690949	A	G	0.0337302	1008
11	rs10792591	A	G	0.464286	1008
11	rs4944341	T	A	0.464286	1008
11	rs10897877	C	A	0.464286	1008
11	rs4944342	T	C	0.464286	1008
11	rs7946460	A	G	0.439484	1008
11	rs140700684	G	A	0.0128968	1008
11	rs4944344	C	T	0.0248016	1008
11	rs184482437	C	T	0.015873	1008
11	rs4943846	G	A	0.464286	1008
11	rs61888649	G	A	0.532738	1008
11	rs4944345	T	C	0.0248016	1008
11	rs4944346	C	T	0.464286	1008
11	rs12794982	A	G	0.464286	1008
11	rs12795373	C	T	0.0248016	1008
11	rs7125866	G	A	0.467262	1008
11	rs118079049	G	C	0.0128968	1008
11	rs7125917	A	C	0.0248016	1008
11	rs2045608	G	A	0.0248016	1008
11	rs2045607	C	A	0.0128968	1008
11	rs2045606	A	G	0.465278	1008
11	rs10792592	C	A	0.440476	1008
11	rs10792593	T	A	0.464286	1008
11	rs10792594	A	G	0.464286	1008
11	rs7130202	C	T	0.464286	1008
11	rs4944347	C	T	0.464286	1008
11	rs56173162	C	T	0.532738	1008
11	rs2045605	G	A	0.464286	1008
11	rs2045604	T	G	0.464286	1008
11	rs2045603	G	A	0.464286	1008
11	rs4944348	T	C	0.465278	1008
11	rs4944349	T	C	0.465278	1008
11	rs4944350	G	C	0.467262	1008
11	rs17142872	A	G	0.0248016	1008
11	rs7941868	T	C	0.440476	1008
11	rs10792595	T	C	0.440476	1008
11	rs11232847	C	T	0.0119048	1008
11	rs76747493	C	T	0.0257937	1008
11	rs10751065	A	C	0.465278	1008
11	rs11232848	T	A	0.0248016	1008
11	rs976930	T	C	0.439484	1008
11	rs976929	T	A	0.439484	1008
11	rs976928	A	G	0.439484	1008
11	rs976927	C	T	0.464286	1008
11	rs1459957	A	G	0.464286	1008
11	rs1459956	G	A	0.439484	1008
11	rs9783381	G	C	0.0248016	1008
11	rs9783293	T	C	0.467262	1008
11	rs9783320	A	C	0.467262	1008
11	rs9783387	G	A	0.46627	1008
11	rs17142879	G	A	0.530754	1008
11	rs11232849	T	C	0.14881	1008
11	rs2125819	C	G	0.465278	1008
11	rs10897878	G	A	0.439484	1008
11	rs10792596	G	T	0.440476	1008
11	rs7945507	C	T	0.46131	1008
11	rs7945683	A	C	0.0248016	1008
11	rs7945957	G	T	0.0248016	1008
11	rs7932553	T	C	0.464286	1008
11	rs7124977	G	A	0.0248016	1008
11	rs6591996	C	T	0.460317	1008
11	rs12221862	A	G	0.462302	1008
11	rs17142888	T	C	0.0128968	1008
11	rs11232850	G	A	0.145833	1008
11	rs10897879	C	T	0.454365	1008
11	rs10897880	A	G	0.46131	1008
11	rs11232851	T	G	0.0119048	1008
11	rs7119331	T	C	0.396825	1008
11	rs76954827	G	C	0.22619	1008
11	rs7106258	A	G	0.186508	1008
11	rs6591997	C	A	0.186508	1008
11	rs7929658	G	A	0.185516	1008
11	rs7930047	G	T	0.185516	1008
11	rs7929726	A	G	0.185516	1008
11	rs12273073	T	A	0.185516	1008
11	rs17142900	C	T	0.572421	1008
11	rs12273132	T	C	0.185516	1008
11	rs11232852	G	T	0.184524	1008
11	rs11232853	G	T	0.200397	1008
11	rs11827862	C	A	0.184524	1008
11	rs11232854	T	A	0.184524	1008
11	rs11232855	C	T	0.184524	1008
11	rs11232856	A	G	0.0119048	1008
11	rs17473496	C	A	0.181548	1008
11	rs17142905	C	T	0.015873	1008
11	rs12281253	A	C	0.197421	1008
11	rs73506202	T	C	0.181548	1008
11	rs56112222	T	C	0.181548	1008
11	rs2169115	A	G	0.181548	1008
11	rs56088638	C	T	0.181548	1008
11	rs1031702	G	A	0.197421	1008
11	rs12294805	G	T	0.015873	1008
11	rs17142912	G	T	0.015873	1008
11	rs1031701	G	A	0.184524	1008
11	rs73508007	T	C	0.197421	1008
11	rs11232857	G	A	0.220238	1008
11	rs75798291	C	T	0.015873	1008
11	rs74906468	G	A	0.015873	1008
11	rs7120656	G	T	0.181548	1008
11	rs79487503	T	C	0.015873	1008
11	rs79518160	T	G	0.015873	1008
11	rs12272172	G	A	0.015873	1008
11	rs7935680	T	G	0.181548	1008
11	rs2085737	C	T	0.015873	1008
11	rs2085736	T	C	0.015873	1008
11	rs12275443	C	T	0.015873	1008
11	rs12275445	C	T	0.015873	1008
11	rs17142932	T	C	0.569444	1008
11	rs2219543	G	T	0.015873	1008
11	rs12576011	T	G	0.185516	1008
11	rs12293828	G	T	0.015873	1008
11	rs17474049	A	G	0.1875	1008
11	rs12294018	C	T	0.015873	1008
11	rs17142941	T	C	0.015873	1008
11	rs6591998	T	C	0.181548	1008
11	rs7118489	C	T	0.181548	1008
11	rs6591999	G	A	0.197421	1008
11	rs7104475	T	C	0.816468	1008
11	rs11232861	C	T	0.181548	1008
11	rs73508018	C	T	0.197421	1008
11	rs7944730	G	A	0.181548	1008
11	rs7944887	A	G	0.181548	1008
11	rs7947949	C	T	0.181548	1008
11	rs7934539	T	C	0.181548	1008
11	rs7947860	A	C	0.181548	1008
11	rs142412424	T	C	0.0297619	1008
11	rs4373963	G	A	0.015873	1008
11	rs7948066	C	T	0.181548	1008
11	rs4334038	C	T	0.197421	1008
11	rs2888680	T	A	0.181548	1008
11	rs4329712	T	C	0.181548	1008
11	rs2888681	T	C	0.181548	1008
11	rs1870542	G	A	0.0128968	1008
11	rs4606498	G	T	0.197421	1008
11	rs12420190	A	C	0.215278	1008
11	rs7948710	A	T	0.197421	1008
11	rs11232862	T	C	0.181548	1008
11	rs7948962	A	C	0.197421	1008
11	rs7927911	C	A	0.179563	1008
11	rs7928108	C	A	0.179563	1008
11	rs4500509	A	G	0.181548	1008
11	rs4409862	C	T	0.181548	1008
11	rs56379697	G	A	0.179563	1008
11	rs4350378	T	A	0.209325	1008
11	rs11602824	G	A	0.197421	1008
11	rs11607005	A	G	0.197421	1008
11	rs7950775	T	C	0.181548	1008
11	rs7935776	C	T	0.181548	1008
11	rs12287612	T	C	0.015873	1008
11	rs2045611	G	T	0.197421	1008
11	rs2045610	T	C	0.015873	1008
11	rs2045609	T	G	0.015873	1008
11	rs7936801	G	C	0.198413	1008
11	rs7926594	T	C	0.197421	1008
11	rs149798537	G	C	0.015873	1008
11	rs115051448	C	G	0.015873	1008
11	rs73508043	G	C	0.181548	1008
11	rs140147920	G	C	0.0297619	1008
11	rs150326397	T	C	0.015873	1008
11	rs7935137	C	T	0.14881	1008
11	rs7944055	C	T	0.14881	1008
11	rs7947005	C	T	0.147817	1008
11	rs12272673	G	A	0.0109127	1008
11	rs2199235	C	T	0.167659	1008
11	rs11821463	G	A	0.0168651	1008
11	rs11232869	T	G	0.594246	1008
11	rs117745474	A	C	0.047619	1008
11	rs17142966	C	G	0.167659	1008
11	rs72948303	A	G	0.0347222	1008
11	rs148069072	T	A	0.0168651	1008
11	rs1542465	T	C	0.0109127	1008
11	rs1903241	T	C	0.178571	1008
11	rs6592001	A	G	0.0188492	1008
11	rs7103876	G	A	0.167659	1008
11	rs6592002	A	G	0.779762	1008
11	rs11232875	T	C	0.220238	1008
11	rs11232876	C	T	0.0109127	1008
11	rs7105466	T	C	0.14881	1008
11	rs6592003	A	G	0.0109127	1008
11	rs4944353	G	A	0.14881	1008
11	rs4944354	T	C	0.0109127	1008
11	rs11232877	C	A	0.0188492	1008
11	rs12293984	T	C	0.0188492	1008
11	rs139383927	C	T	0.0277778	1008
11	rs150422807	C	T	0.165675	1008
11	rs118155796	G	A	0.0198413	1008
11	rs35404463	C	T	0.0109127	1008
11	rs60983346	T	C	0.0168651	1008
11	rs11518738	G	T	0.831349	1008
11	rs190039944	C	G	0.0168651	1008
11	rs61570059	T	C	0.183532	1008
11	rs55758837	A	C	0.185516	1008
11	rs57811470	C	A	0.185516	1008
11	rs192546848	A	G	0.015873	1008
11	rs9888230	C	T	0.982143	1008
11	rs12804874	A	C	0.59127	1008
11	rs12805253	C	T	0.982143	1008
11	rs35671543	C	T	0.185516	1008
11	rs9888169	A	G	0.185516	1008
11	rs9888301	T	C	0.185516	1008
11	rs9888255	G	T	0.185516	1008
11	rs9888140	T	C	0.185516	1008
11	rs151334280	C	G	0.0138889	1008
11	rs4944357	T	A	0.185516	1008
11	rs4944358	A	G	0.185516	1008
11	rs4944359	A	G	0.185516	1008
11	rs11232881	A	G	0.205357	1008
11	rs7109633	C	A	0.185516	1008
11	rs7109761	C	T	0.185516	1008
11	rs7110083	G	T	0.185516	1008
11	rs7126109	T	C	0.185516	1008
11	rs7932418	C	A	0.797619	1008
11	rs58895739	G	C	0.184524	1008
11	rs1459935	C	A	0.185516	1008
11	rs1459936	T	C	0.184524	1008
11	rs1459937	G	A	0.184524	1008
11	rs5002117	T	C	0.184524	1008
11	rs1459938	C	G	0.184524	1008
11	rs34669599	T	G	0.185516	1008
11	rs11607517	C	A	0.185516	1008
11	rs11603398	A	T	0.185516	1008
11	rs11603402	A	T	0.184524	1008
11	rs11601416	T	C	0.185516	1008
11	rs11607556	C	T	0.184524	1008
11	rs11607620	G	T	0.184524	1008
11	rs56044427	T	G	0.184524	1008
11	rs11232882	A	G	0.978175	1008
11	rs151180007	G	T	0.015873	1008
11	rs10897887	T	C	0.184524	1008
11	rs10897888	T	A	0.184524	1008
11	rs13377597	G	C	0.184524	1008
11	rs73515937	G	A	0.184524	1008
11	rs79179826	T	C	0.184524	1008
11	rs77842364	T	C	0.184524	1008
11	rs73515940	G	A	0.184524	1008
11	rs73515942	C	T	0.200397	1008
11	rs74893386	T	C	0.00595238	1008
11	rs10501524	A	G	0.184524	1008
11	rs10501525	G	A	0.184524	1008
11	rs58285639	C	A	0.18254	1008
11	rs10501527	A	G	0.982143	1008
11	rs118169895	C	T	0.0168651	1008
11	rs1459940	A	T	0.797619	1008
11	rs1459941	A	G	0.594246	1008
11	rs79565130	C	T	0.0327381	1008
11	rs17142978	C	A	0.184524	1008
11	rs79049511	C	T	0.18254	1008
11	rs11232883	G	A	0.00595238	1008
11	rs76781533	G	T	0.015873	1008
11	rs1573583	A	C	0.200397	1008
11	rs10897889	C	A	0.571429	1008
11	rs898366	G	A	0.18254	1008
11	rs898367	G	A	0.198413	1008
11	rs2373907	A	G	0.198413	1008
11	rs1031705	T	G	0.18254	1008
11	rs17142991	C	T	0.183532	1008
11	rs1013273	T	C	0.179563	1008
11	rs35131816	G	A	0.18254	1008
11	rs12574367	C	T	0.18254	1008
11	rs12574595	C	A	0.18254	1008
11	rs17142994	G	A	0.015873	1008
11	rs10501528	C	T	0.18254	1008
11	rs17476199	C	T	0.184524	1008
11	rs12577037	A	G	0.18254	1008
11	rs77456686	T	A	0.206349	1008
11	rs12577082	A	G	0.18254	1008
11	rs1459942	A	C	0.982143	1008
11	rs17476318	C	A	0.184524	1008
11	rs80318640	A	G	0.18254	1008
11	rs17476339	T	C	0.18254	1008
11	rs79700930	G	A	0.0823413	1008
11	rs7931309	A	T	0.184524	1008
11	rs7931827	G	T	0.18254	1008
11	rs7946695	T	C	0.18254	1008
11	rs139375445	C	G	0.0138889	1008
11	rs7934819	G	A	0.200397	1008
11	rs7949959	T	C	0.183532	1008
11	rs17143002	G	A	0.204365	1008
11	rs56777700	A	G	0.18254	1008
11	rs57746581	C	T	0.18254	1008
11	rs111683335	C	T	0.015873	1008
11	rs10897890	G	T	0.571429	1008
11	rs12575801	C	T	0.18254	1008
11	rs12577924	A	G	0.18254	1008
11	rs76727837	C	G	0.18254	1008
11	rs11824176	G	C	0.18254	1008
11	rs7121014	C	A	0.204365	1008
11	rs12270648	A	G	0.578373	1008
11	rs7121602	A	T	0.200397	1008
11	rs74837543	T	G	0.186508	1008
11	rs12574059	A	G	0.198413	1008
11	rs75857109	T	C	0.015873	1008
11	rs76570057	G	A	0.00595238	1008
11	rs4143319	C	T	0.18254	1008
11	rs4143318	T	C	0.200397	1008
11	rs1993660	C	A	0.572421	1008
11	rs4944361	G	T	0.184524	1008
11	rs35059016	A	T	0.18254	1008
11	rs1121859	G	A	0.183532	1008
11	rs4943848	A	G	0.18254	1008
11	rs11232885	T	C	0.200397	1008
11	rs12803159	A	G	0.0119048	1008
11	rs56154532	T	C	0.18254	1008
11	rs56070066	G	A	0.18254	1008
11	rs55803135	C	T	0.18254	1008
11	rs11232886	C	A	0.204365	1008
11	rs75105197	A	G	0.18254	1008
11	rs61709921	G	T	0.015873	1008
11	rs55968080	A	G	0.18254	1008
11	rs12363526	G	A	0.0119048	1008
11	rs11232887	T	A	0.198413	1008
11	rs12272115	A	T	0.015873	1008
11	rs12272123	A	T	0.015873	1008
11	rs7125173	C	A	0.18254	1008
11	rs7125392	G	A	0.18254	1008
11	rs7128472	G	A	0.18254	1008
11	rs144520537	T	C	0.015873	1008
11	rs7128525	A	G	0.18254	1008
11	rs7114561	T	C	0.18254	1008
11	rs11825976	G	A	0.18254	1008
11	rs79770365	A	T	0.145833	1008
11	rs7129145	C	A	0.18254	1008
11	rs7102304	C	T	0.0367063	1008
11	rs7102250	A	G	0.18254	1008
11	rs7102796	G	A	0.200397	1008
11	rs12289167	G	T	0.0168651	1008
11	rs12807842	G	T	0.0119048	1008
11	rs996446	A	G	0.793651	1008
11	rs996447	C	G	0.18254	1008
11	rs996448	G	A	0.184524	1008
11	rs7930175	G	C	0.18254	1008
11	rs139241879	A	G	0.0168651	1008
11	rs34715916	T	C	0.185516	1008
11	rs12284866	C	A	0.015873	1008
11	rs7127224	C	G	0.193452	1008
11	rs79556635	C	T	0.00595238	1008
11	rs6592004	A	G	0.193452	1008
11	rs139294115	A	G	0.015873	1008
11	rs2125815	A	C	0.209325	1008
11	rs2125817	A	G	0.193452	1008
11	rs2125818	T	C	0.193452	1008
11	rs12365074	G	A	0.0119048	1008
11	rs10751066	A	C	0.787698	1008
11	rs73518000	G	A	0.19246	1008
11	rs11232895	G	T	0.015873	1008
11	rs77292936	C	T	0.0168651	1008
11	rs66674736	A	G	0.56746	1008
11	rs17143008	G	T	0.0168651	1008
11	rs4579948	T	C	0.185516	1008
11	rs1380532	C	T	0.581349	1008
11	rs117320186	T	A	0.014881	1008
11	rs1813660	C	T	0.793651	1008
11	rs1960816	T	C	0.185516	1008
11	rs2373908	T	C	0.776786	1008
11	rs12271406	C	T	0.0178571	1008
11	rs11232896	C	G	0.00595238	1008
11	rs4943852	G	A	0.208333	1008
11	rs4944363	C	T	0.183532	1008
11	rs12271662	G	A	0.0168651	1008
11	rs4943853	A	G	0.208333	1008
11	rs116541637	T	C	0.0168651	1008
11	rs17143012	C	G	0.0168651	1008
11	rs74548770	T	G	0.185516	1008
11	rs1947656	T	A	0.014881	1008
11	rs1947657	A	C	0.191468	1008
11	rs11603767	T	C	0.191468	1008
11	rs1945906	A	C	0.588294	1008
11	rs7935158	A	T	0.184524	1008
11	rs17143016	G	T	0.0168651	1008
11	rs17143020	T	G	0.0168651	1008
11	rs7935509	C	T	0.207341	1008
11	rs79211597	C	T	0.0337302	1008
11	rs7939401	G	A	0.184524	1008
11	rs11828850	C	G	0.184524	1008
11	rs73519920	G	A	0.184524	1008
11	rs17417943	C	T	0.18254	1008
11	rs79163790	A	G	0.186508	1008
11	rs1459944	C	T	0.77381	1008
11	rs12362287	T	C	0.00595238	1008
11	rs10897892	T	A	0.584325	1008
11	rs922135	G	A	0.191468	1008
11	rs9787770	G	A	0.198413	1008
11	rs9787825	T	C	0.19246	1008
11	rs11232899	C	T	0.0119048	1008
11	rs80083266	C	T	0.0168651	1008
11	rs59546348	C	T	0.199405	1008
11	rs77226659	T	C	0.014881	1008
11	rs143033039	T	C	0.00297619	1008
11	rs11232900	C	T	0.210317	1008
11	rs11232901	T	C	0.195437	1008
11	rs10897893	A	T	0.207341	1008
11	rs10897894	G	T	0.207341	1008
11	rs10897895	G	A	0.193452	1008
11	rs1903243	C	G	0.993056	1008
11	rs75260221	C	G	0.176587	1008
11	rs1459943	A	T	0.771825	1008
11	rs7113242	C	T	0.0119048	1008
11	rs7113357	C	T	0.189484	1008
11	rs10082665	T	C	0.190476	1008
11	rs76593364	T	C	0.183532	1008
11	rs117303255	C	T	0.183532	1008
11	rs138110922	C	T	0.015873	1008
11	rs191191118	C	T	0.00892857	1008
11	rs61314607	C	T	0.209325	1008
11	rs1945899	G	A	0.0347222	1008
11	rs11232902	G	C	0.229167	1008
11	rs117788447	T	C	0.0128968	1008
11	rs4944364	C	T	0.0128968	1008
11	rs4944365	G	C	0.524802	1008
11	rs74695879	C	T	0.00396825	1008
11	rs6592005	A	G	0.522817	1008
11	rs6592006	G	A	0.555556	1008
11	rs6592007	A	T	0.555556	1008
11	rs7124494	G	C	0.521825	1008
11	rs75189546	T	A	0.0238095	1008
11	rs1945898	A	C	0.308532	1008
11	rs4944366	T	C	0.309524	1008
11	rs7937021	T	C	0.0128968	1008
11	rs10501529	G	A	0.294643	1008
11	rs4943855	T	G	0.522817	1008
11	rs118124518	A	T	0.0644841	1008
11	rs4943856	T	A	0.554563	1008
11	rs12420785	G	A	0.212302	1008
11	rs12789039	C	G	0.521825	1008
11	rs6592008	T	C	0.213294	1008
11	rs1459950	C	T	0.0128968	1008
11	rs6592009	C	T	0.518849	1008
11	rs6592011	G	A	0.520833	1008
11	rs6592012	G	A	0.518849	1008
11	rs57889937	A	C	0.212302	1008
11	rs6592013	A	G	0.520833	1008
11	rs1459951	A	C	0.579365	1008
11	rs1459952	T	C	0.547619	1008
11	rs11607964	T	C	0.0248016	1008
11	rs17418246	C	T	0.225198	1008
11	rs11232906	A	G	0.518849	1008
11	rs60569113	T	A	0.212302	1008
11	rs116762537	C	T	0.0238095	1008
11	rs7943024	T	G	0.516865	1008
11	rs1459953	C	T	0.516865	1008
11	rs1459954	A	T	0.516865	1008
11	rs1380543	G	A	0.516865	1008
11	rs61888656	T	G	0.0238095	1008
11	rs11232908	G	C	0.516865	1008
11	rs117995014	C	A	0.0704365	1008
11	rs7947832	T	G	0.516865	1008
11	rs7947956	T	A	0.518849	1008
11	rs7936146	G	A	0.516865	1008
11	rs7951074	T	G	0.516865	1008
11	rs7936672	G	A	0.518849	1008
11	rs77906821	T	G	0.212302	1008
11	rs78784947	C	T	0.214286	1008
11	rs4294590	C	T	0.518849	1008
11	rs4575296	C	T	0.214286	1008
11	rs74453680	C	A	0.0178571	1008
11	rs75189046	G	A	0.212302	1008
11	rs75829939	C	T	0.0178571	1008
11	rs11232909	T	A	0.031746	1008
11	rs1945901	C	T	0.305556	1008
11	rs11232910	C	T	0.0138889	1008
11	rs59701910	T	C	0.214286	1008
11	rs147121043	C	T	0.0138889	1008
11	rs79365820	C	T	0.0525794	1008
11	rs11232911	T	A	0.265873	1008
11	rs10897896	T	G	0.52381	1008
11	rs78902865	G	A	0.212302	1008
11	rs146043041	T	G	0.015873	1008
11	rs12276144	T	C	0.214286	1008
11	rs11232912	C	A	0.0337302	1008
11	rs12277683	T	A	0.214286	1008
11	rs79967854	T	C	0.0238095	1008
11	rs11232913	C	T	0.267857	1008
11	rs79583674	C	T	0.0337302	1008
11	rs148940823	G	C	0.0128968	1008
11	rs146704321	C	T	0.0198413	1008
11	rs7950689	A	G	0.212302	1008
11	rs58008623	T	C	0.212302	1008
11	rs11232914	T	C	0.214286	1008
11	rs11232915	T	C	0.214286	1008
11	rs12283508	T	C	0.551587	1008
11	rs139956567	T	G	0.0376984	1008
11	rs17143052	T	A	0.0297619	1008
11	rs1540199	G	A	0.547619	1008
11	rs4278539	A	G	0.0128968	1008
11	rs12418804	C	G	0.19246	1008
11	rs2032409	G	A	0.547619	1008
11	rs1540194	A	G	0.566468	1008
11	rs1540193	T	G	0.322421	1008
11	rs75543246	G	C	0.217262	1008
11	rs7925873	T	A	0.00694444	1008
11	rs12290582	T	C	0.219246	1008
11	rs1945896	A	G	0.308532	1008
11	rs17143063	G	A	0.0684524	1008
11	rs4943857	A	C	0.0128968	1008
11	rs75322260	C	T	0.0228175	1008
11	rs139141411	A	C	0.0128968	1008
11	rs78827251	T	A	0.0228175	1008
11	rs77977134	T	C	0.0228175	1008
11	rs74581829	T	A	0.0228175	1008
11	rs1945892	G	A	0.253968	1008
11	rs1540197	C	A	0.563492	1008
11	rs4283001	T	A	0.318452	1008
11	rs4477463	A	G	0.253968	1008
11	rs1112922	C	A	0.305556	1008
11	rs1540196	G	A	0.305556	1008
11	rs1945897	G	C	0.316468	1008
11	rs79961472	C	A	0.0337302	1008
11	rs17143074	A	T	0.217262	1008
11	rs7116275	C	T	0.316468	1008
11	rs140745009	T	C	0.0128968	1008
11	rs12718481	G	T	0.316468	1008
11	rs2097184	T	C	0.0109127	1008
11	rs7118432	T	A	0.234127	1008
11	rs142283939	G	A	0.015873	1008
11	rs11232921	G	A	0.305556	1008
11	rs12420615	C	A	0.217262	1008
11	rs12420641	C	A	0.219246	1008
11	rs17419332	C	T	0.0128968	1008
11	rs4944367	C	T	0.561508	1008
11	rs4944368	C	T	0.0138889	1008
11	rs139231617	T	A	0.0168651	1008
11	rs34644916	G	A	0.0714286	1008
11	rs7126955	G	T	0.256944	1008
11	rs11232923	T	G	0.321429	1008
11	rs10501530	G	T	0.305556	1008
11	rs12291540	C	G	0.0128968	1008
11	rs10897900	C	A	0.305556	1008
11	rs11232924	A	G	0.234127	1008
11	rs11232926	G	A	0.305556	1008
11	rs10792600	A	G	0.566468	1008
11	rs11600824	C	T	0.300595	1008
11	rs11232927	T	C	0.243056	1008
11	rs71478371	T	C	0.0386905	1008
11	rs2156662	T	C	0.55754	1008
11	rs11824667	A	T	0.302579	1008
11	rs138048500	A	G	0.0238095	1008
11	rs68165037	T	A	0.0119048	1008
11	rs2187442	C	T	0.241071	1008
11	rs11232928	T	C	0.25496	1008
11	rs116920274	T	C	0.0644841	1008
11	rs1944669	A	G	0.316468	1008
11	rs77381608	A	G	0.0138889	1008
11	rs10792601	T	C	0.559524	1008
11	rs146439211	T	A	0.0347222	1008
11	rs1944671	A	G	0.559524	1008
11	rs6592014	C	T	0.560516	1008
11	rs17143092	G	A	0.241071	1008
11	rs75782103	T	C	0.0128968	1008
11	rs61158466	C	G	0.217262	1008
11	rs867386	T	C	0.322421	1008
11	rs1944655	T	C	0.322421	1008
11	rs74511875	C	T	0.240079	1008
11	rs76792514	G	T	0.014881	1008
11	rs11232931	A	T	0.306548	1008
11	rs17143121	G	A	0.240079	1008
11	rs78232729	G	A	0.0238095	1008
11	rs7119474	C	G	0.217262	1008
11	rs12284639	C	T	0.0128968	1008
11	rs146268090	C	T	0.0238095	1008
11	rs180708879	C	T	0.014881	1008
11	rs10897901	C	T	0.563492	1008
11	rs12361663	A	G	0.00198413	1008
11	rs7924797	A	G	0.320437	1008
11	rs7942800	T	C	0.322421	1008
11	rs1945900	T	C	0.323413	1008
11	rs11232932	T	A	0.322421	1008
11	rs7932924	C	T	0.0128968	1008
11	rs6592015	A	G	0.0376984	1008
11	rs72950231	C	A	0.0138889	1008
11	rs10488774	C	A	0.239087	1008
11	rs186362229	A	T	0.00793651	1008
11	rs4944369	T	A	0.253968	1008
11	rs4944370	A	G	0.0128968	1008
11	rs11232933	T	A	0.0128968	1008
11	rs12718482	G	A	0.230159	1008
11	rs7951571	C	T	0.249008	1008
11	rs144971318	G	T	0.0109127	1008
11	rs17143127	T	C	0.206349	1008
11	rs7109369	G	A	0.222222	1008
11	rs1944657	A	G	0.486111	1008
11	rs1944658	G	C	0.015873	1008
11	rs6592017	A	C	0.0962302	1008
11	rs1944660	G	C	0.199405	1008
11	rs1944661	A	G	0.199405	1008
11	rs1944662	C	T	0.264881	1008
11	rs7121354	C	T	0.200397	1008
11	rs12790260	T	C	0.268849	1008
11	rs12790453	T	C	0.269841	1008
11	rs11232934	C	T	0.015873	1008
11	rs117858640	C	T	0.0912698	1008
11	rs1944663	T	C	0.200397	1008
11	rs79006480	G	C	0.0912698	1008
11	rs10792602	A	G	0.577381	1008
11	rs59618882	G	C	0.200397	1008
11	rs151109644	T	C	0.0337302	1008
11	rs12417504	T	C	0.015873	1008
11	rs1540195	T	A	0.576389	1008
11	rs11232935	G	C	0.305556	1008
11	rs11232936	A	G	0.264881	1008
11	rs7102238	T	C	0.576389	1008
11	rs73504302	G	C	0.0138889	1008
11	rs7105676	T	C	0.574405	1008
11	rs76216080	C	G	0.224206	1008
11	rs190748593	G	T	0.0515873	1008
11	rs12279119	T	C	0.0982143	1008
11	rs12799736	A	G	0.015873	1008
11	rs78024056	C	T	0.222222	1008
11	rs1944664	T	C	0.500992	1008
11	rs141842227	C	T	0.0912698	1008
11	rs1944665	T	C	0.598214	1008
11	rs1944666	G	A	0.222222	1008
11	rs2187439	C	G	0.598214	1008
11	rs4581469	C	T	0.0138889	1008
11	rs1944667	T	C	0.598214	1008
11	rs144626297	T	C	0.0128968	1008
11	rs79133783	C	T	0.220238	1008
11	rs149058531	G	A	0.0912698	1008
11	rs1944668	A	C	0.600198	1008
11	rs12281192	C	T	0.0138889	1008
11	rs78750958	G	A	0.263889	1008
11	rs77676027	T	C	0.0912698	1008
11	rs10897902	T	G	0.264881	1008
11	rs1014298	T	G	0.0138889	1008
11	rs10792603	G	T	0.5	1008
11	rs10897904	A	G	0.277778	1008
11	rs11232945	C	G	0.263889	1008
11	rs10897905	G	A	0.499008	1008
11	rs10897906	T	G	0.592262	1008
11	rs10897907	G	T	0.264881	1008
11	rs4622289	T	C	0.3125	1008
11	rs11232947	T	A	0.594246	1008
11	rs11232948	T	A	0.264881	1008
11	rs1573584	C	T	0.0128968	1008
```
