## Supplementary material for "Characterization of shared and ancestry-specific signals driving complex traits using multi-ancestry fine-mapping": s2_ref.bim

```
11	rs7938489	0	80678916	C	G
11	rs7938508	0	80678969	C	T
11	rs79948839	0	80681389	A	G
11	rs73510738	0	80682077	C	T
11	rs1498334	0	80682191	A	G
11	rs115134132	0	80683169	A	G
11	rs7114780	0	80683548	A	G
11	rs10897735	0	80683813	A	C
11	rs72937930	0	80684193	T	C
11	rs7119064	0	80684532	A	G
11	rs78617303	0	80684651	T	G
11	rs12791153	0	80685181	A	T
11	rs12576357	0	80685624	C	G
11	rs73510744	0	80685960	A	G
11	rs73510746	0	80686124	G	A
11	rs60199623	0	80687195	A	G
11	rs9666176	0	80687331	A	G
11	rs12576906	0	80687755	C	A
11	rs12577119	0	80688062	C	A
11	rs75762279	0	80688268	A	G
11	rs79762626	0	80689258	G	A
11	rs79572083	0	80689753	T	A
11	rs74765972	0	80690263	G	A
11	rs11232416	0	80690336	C	T
11	rs17159674	0	80690388	A	C
11	rs554507720	0	80691266	C	T
11	rs57841376	0	80691433	A	G
11	rs4627106	0	80691448	T	G
11	rs75408516	0	80692597	A	G
11	rs75060143	0	80693027	T	C
11	rs4307746	0	80693111	C	T
11	rs1498329	0	80693838	C	T
11	rs2133158	0	80693863	C	T
11	rs904316	0	80694041	T	C
11	rs17159678	0	80694631	C	T
11	rs147267185	0	80694839	G	A
11	rs7934736	0	80695021	C	T
11	rs7950346	0	80695445	T	C
11	rs17159688	0	80695877	T	A
11	rs10897736	0	80695889	A	G
11	rs73510750	0	80696136	T	C
11	rs144518232	0	80696566	C	G
11	rs112654565	0	80696935	T	C
11	rs145123325	0	80697098	G	C
11	rs992697	0	80698138	C	T
11	rs7946942	0	80701613	C	T
11	rs140144045	0	80701852	A	C
11	rs4945468	0	80702138	A	G
11	rs78665028	0	80702730	A	G
11	rs79658954	0	80703098	C	G
11	rs4945469	0	80703639	C	T
11	rs4944276	0	80703967	A	G
11	rs77419856	0	80704734	G	A
11	rs10732254	0	80705351	C	T
11	rs7342241	0	80707611	C	T
11	rs7342242	0	80707760	C	T
11	rs73510756	0	80708562	A	G
11	rs76877170	0	80708680	C	T
11	rs78439598	0	80708687	C	T
11	rs2373711	0	80708698	C	T
11	rs73510760	0	80708920	A	G
11	rs142897848	0	80709336	C	T
11	rs117458375	0	80709690	C	T
11	rs80039587	0	80710677	T	C
11	rs73510762	0	80710794	A	G
11	rs12577016	0	80710806	A	T
11	rs4489770	0	80711024	A	G
11	rs73510764	0	80711608	A	G
11	rs77869744	0	80712205	T	A
11	rs4945471	0	80714305	G	T
11	rs4945472	0	80714563	C	T
11	rs10751035	0	80714931	C	T
11	rs77192655	0	80715250	T	G
11	rs10897737	0	80715312	C	T
11	rs10897738	0	80715370	C	T
11	rs1391540	0	80715686	T	A
11	rs1391539	0	80715689	G	A
11	rs1391538	0	80715767	T	C
11	rs1391537	0	80715794	A	G
11	rs11232428	0	80716179	G	A
11	rs10792530	0	80716238	G	A
11	rs9919563	0	80716264	G	A
11	rs76435932	0	80716392	C	T
11	rs9919564	0	80716400	C	G
11	rs7110013	0	80717021	C	T
11	rs6591923	0	80717239	T	G
11	rs1498333	0	80717273	C	A
11	rs1498332	0	80717275	T	A
11	rs72937957	0	80717367	G	A
11	rs1566241	0	80718255	G	A
11	rs1566240	0	80718383	T	C
11	rs1566239	0	80718505	T	A
11	rs10792531	0	80718912	A	T
11	rs4945473	0	80719478	C	T
11	rs4945474	0	80719488	G	T
11	rs73510772	0	80719551	A	G
11	rs61889099	0	80719577	G	T
11	rs73510774	0	80719768	C	A
11	rs73510775	0	80719889	C	A
11	rs10732888	0	80720166	C	T
11	rs57139389	0	80720188	G	C
11	rs60328262	0	80720265	C	T
11	rs9666296	0	80721178	C	T
11	rs10897739	0	80721384	C	A
11	rs10897740	0	80721756	T	C
11	rs1532505	0	80721928	C	G
11	rs1532504	0	80722000	T	C
11	rs1391530	0	80722309	C	T
11	rs7935980	0	80723712	C	T
11	rs7951353	0	80723955	T	A
11	rs17412370	0	80726364	T	G
11	rs150553452	0	80726655	C	G
11	rs10751036	0	80727080	G	A
11	rs10792532	0	80727085	C	T
11	rs10897741	0	80727242	C	T
11	rs10792533	0	80727414	C	G
11	rs72937971	0	80727649	G	A
11	rs7130958	0	80727767	A	G
11	rs7104256	0	80728023	G	C
11	rs11232430	0	80728292	C	T
11	rs1498326	0	80728653	C	T
11	rs10897742	0	80729199	A	C
11	rs141031964	0	80729304	T	G
11	rs1874796	0	80729376	C	T
11	rs1874795	0	80729659	A	G
11	rs7947053	0	80729909	T	C
11	rs60573309	0	80730211	C	A
11	rs72937978	0	80730848	G	A
11	rs1498331	0	80731375	T	A
11	rs1498330	0	80731379	T	C
11	rs7947017	0	80731623	G	A
11	rs11232431	0	80731797	A	G
11	rs12420363	0	80732367	C	A
11	rs11232432	0	80732821	G	A
11	rs904318	0	80734844	G	A
11	rs904317	0	80735316	A	G
11	rs11232433	0	80735865	G	A
11	rs72937988	0	80736067	T	G
11	rs10751037	0	80736429	C	G
11	rs10897743	0	80736451	T	C
11	rs12417895	0	80736539	T	C
11	rs10736740	0	80736944	T	C
11	rs17141360	0	80737235	G	A
11	rs11232434	0	80737420	T	G
11	rs17141367	0	80737997	C	T
11	rs67343078	0	80738417	T	C
11	rs11232437	0	80740268	A	C
11	rs12786108	0	80740802	T	G
11	rs11232438	0	80741026	C	T
11	rs12222420	0	80741274	T	C
11	rs7119114	0	80742222	C	G
11	rs1587327	0	80742613	A	G
11	rs10751038	0	80743018	A	T
11	rs10751039	0	80743059	T	C
11	rs10736741	0	80743454	C	T
11	rs12419847	0	80743719	A	G
11	rs11232439	0	80743780	T	G
11	rs10897744	0	80744231	G	A
11	rs10897745	0	80744776	T	C
11	rs10897746	0	80744858	C	T
11	rs10751040	0	80744860	T	C
11	rs10792534	0	80745207	T	C
11	rs10897747	0	80745253	G	A
11	rs11232440	0	80745524	G	T
11	rs11232441	0	80745602	C	T
11	rs11532093	0	80746476	A	C
11	rs59978098	0	80748693	C	T
11	rs72939906	0	80748954	C	T
11	rs57504785	0	80749010	C	G
11	rs35380280	0	80749174	G	C
11	rs112142824	0	80749340	C	A
11	rs1829763	0	80749450	T	A
11	rs11232442	0	80749711	T	G
11	rs12576032	0	80749805	C	T
11	rs112226053	0	80750231	C	T
11	rs1608169	0	80750888	G	T
11	rs11232444	0	80751799	T	A
11	rs2049262	0	80751851	A	T
11	rs2177208	0	80753518	A	G
11	rs78795925	0	80753865	C	T
11	rs1522648	0	80753968	C	A
11	rs182978607	0	80754591	C	T
11	rs61889103	0	80754793	C	G
11	rs11603944	0	80754898	G	C
11	rs1916053	0	80755499	C	A
11	rs1522649	0	80755525	A	G
11	rs10792535	0	80756066	G	A
11	rs34759263	0	80756179	T	A
11	rs59090146	0	80756367	T	C
11	rs61889107	0	80756579	C	T
11	rs34103320	0	80756686	T	C
11	rs12420461	0	80757261	C	T
11	rs4944277	0	80757902	A	G
11	rs142710172	0	80757972	C	A
11	rs11232446	0	80758112	C	T
11	rs4945476	0	80758126	C	G
11	rs4945477	0	80758289	T	C
11	rs4945478	0	80758302	G	A
11	rs12787890	0	80758533	T	A
11	rs72939922	0	80760435	T	C
11	rs78603773	0	80761176	C	T
11	rs12796893	0	80761776	T	C
11	rs74649908	0	80762045	T	A
11	rs1403255	0	80762049	A	G
11	rs1533866	0	80763143	C	T
11	rs17413928	0	80764156	T	C
11	rs1533865	0	80767622	A	G
11	rs1533864	0	80767675	G	A
11	rs17414123	0	80768250	C	T
11	rs78770867	0	80768422	T	C
11	rs7128907	0	80769390	A	C
11	rs11232447	0	80770205	T	A
11	rs12802990	0	80771576	C	A
11	rs74359961	0	80772345	C	T
11	rs1522647	0	80772535	G	A
11	rs72939936	0	80772720	G	A
11	rs1533862	0	80773411	C	T
11	rs74586555	0	80774049	A	T
11	rs11232448	0	80775068	C	T
11	rs10897748	0	80775374	C	G
11	rs1949701	0	80775862	C	T
11	rs1949700	0	80775922	G	T
11	rs12575037	0	80776292	G	A
11	rs10751041	0	80776396	C	A
11	rs10897749	0	80777524	A	G
11	rs2373717	0	80779416	A	T
11	rs12289861	0	80779541	T	C
11	rs12283040	0	80779590	G	C
11	rs1522656	0	80780054	G	A
11	rs1568639	0	80780652	C	A
11	rs12146634	0	80781809	A	C
11	rs61886685	0	80781942	C	A
11	rs12792782	0	80782289	A	T
11	rs1403261	0	80782982	G	A
11	rs1879900	0	80783619	A	G
11	rs17414361	0	80783880	C	T
11	rs17348621	0	80784208	C	T
11	rs7943711	0	80785631	C	A
11	rs11232449	0	80785647	C	A
11	rs7943839	0	80785766	C	T
11	rs75639880	0	80786768	T	C
11	rs9634009	0	80786997	G	A
11	rs117672556	0	80788304	C	T
11	rs4387371	0	80788640	T	C
11	rs1403259	0	80788904	A	G
11	rs1403258	0	80788916	G	A
11	rs1403257	0	80789029	G	A
11	rs17141411	0	80790090	T	G
11	rs1916054	0	80790181	G	A
11	rs1533867	0	80790741	A	G
11	rs7110453	0	80791259	T	C
11	rs11232450	0	80792660	T	C
11	rs4614479	0	80793190	A	G
11	rs4347412	0	80793210	A	T
11	rs72941978	0	80793342	T	A
11	rs11232451	0	80793688	T	G
11	rs6591925	0	80794511	C	T
11	rs4945479	0	80794999	T	C
11	rs1608172	0	80795843	G	A
11	rs1608171	0	80796017	T	C
11	rs1916056	0	80796581	T	G
11	rs17414754	0	80796661	G	A
11	rs1403260	0	80797647	A	T
11	rs10897750	0	80798033	A	C
11	rs10897751	0	80798034	A	G
11	rs12361016	0	80798445	C	T
11	rs75957215	0	80798557	C	G
11	rs4394857	0	80798942	G	A
11	rs4515988	0	80800343	T	G
11	rs74977801	0	80801822	C	T
11	rs1015202	0	80802343	T	C
11	rs7130733	0	80803005	A	G
11	rs149728635	0	80803582	T	C
11	rs72941994	0	80803719	G	T
11	rs79261506	0	80803735	A	C
11	rs10897752	0	80804283	C	T
11	rs4590891	0	80805072	T	G
11	rs11232453	0	80805226	G	A
11	rs10792537	0	80805370	A	T
11	rs11232454	0	80806438	T	C
11	rs7936123	0	80806592	A	G
11	rs17349199	0	80806593	T	C
11	rs7118180	0	80807430	A	G
11	rs117193131	0	80808130	G	T
11	rs72944004	0	80809348	T	C
11	rs11232456	0	80811894	A	C
11	rs11232457	0	80812245	T	C
11	rs11232458	0	80812307	C	T
11	rs11232459	0	80812325	C	T
11	rs6591926	0	80813122	C	G
11	rs7120971	0	80813185	C	T
11	rs7121417	0	80813626	A	T
11	rs11232461	0	80813732	T	C
11	rs11232462	0	80813741	T	C
11	rs72944013	0	80814178	C	T
11	rs17508431	0	80814214	G	C
11	rs76999896	0	80814259	T	C
11	rs11232465	0	80815257	C	T
11	rs11232466	0	80815619	G	C
11	rs12577008	0	80815998	G	T
11	rs11232467	0	80816287	A	G
11	rs11232468	0	80816347	G	C
11	rs185556797	0	80816806	A	T
11	rs11232470	0	80817181	G	C
11	rs72944018	0	80817971	G	A
11	rs11232471	0	80818238	T	C
11	rs17141461	0	80819064	C	G
11	rs72944021	0	80819397	C	A
11	rs72944024	0	80821119	G	A
11	rs2948381	0	80821706	C	T
11	rs11820255	0	80822007	T	C
11	rs11232472	0	80822383	T	C
11	rs143469712	0	80822856	T	C
11	rs112204574	0	80823126	G	A
11	rs1916055	0	80823347	G	A
11	rs2514461	0	80824141	T	C
11	rs72944029	0	80824349	T	C
11	rs1581422	0	80824388	G	A
11	rs2514460	0	80824834	G	A
11	rs7941214	0	80825178	C	T
11	rs1522662	0	80825491	G	C
11	rs2461684	0	80825874	T	C
11	rs10792538	0	80826074	G	A
11	rs1522661	0	80827327	C	A
11	rs2514459	0	80827852	C	T
11	rs11232476	0	80827910	T	C
11	rs11601730	0	80828124	G	A
11	rs61886701	0	80828514	A	G
11	rs1916057	0	80829305	T	C
11	rs12284778	0	80829874	T	C
11	rs2461683	0	80829918	A	T
11	rs2461682	0	80830223	T	C
11	rs1522660	0	80830924	T	G
11	rs2461681	0	80831002	A	C
11	rs12278236	0	80831236	T	A
11	rs2461680	0	80831350	T	C
11	rs11232478	0	80831809	G	C
11	rs12223491	0	80832070	T	C
11	rs10897753	0	80832072	T	C
11	rs17415999	0	80832536	C	G
11	rs2461679	0	80832692	A	C
11	rs2514520	0	80832781	T	C
11	rs4944280	0	80832856	G	A
11	rs4944281	0	80832964	C	T
11	rs17416013	0	80833116	A	T
11	rs139731918	0	80833214	A	T
11	rs10897754	0	80833267	G	T
11	rs2514519	0	80833527	T	C
11	rs2514518	0	80833850	T	C
11	rs2514516	0	80834334	T	C
11	rs2514515	0	80834338	T	C
11	rs149467106	0	80834585	T	C
11	rs112104375	0	80834661	C	T
11	rs11232479	0	80834668	C	T
11	rs2514514	0	80834770	G	A
11	rs140061303	0	80834820	C	T
11	rs11822393	0	80834911	C	T
11	rs2514513	0	80834978	T	C
11	rs2514512	0	80835049	T	C
11	rs2514511	0	80835186	A	G
11	rs2514510	0	80835735	T	C
11	rs12364063	0	80835963	T	G
11	rs56668804	0	80836074	G	A
11	rs2514509	0	80836131	C	T
11	rs2514508	0	80837008	C	T
11	rs34721727	0	80838455	G	A
11	rs1568638	0	80839316	T	C
11	rs7112547	0	80839472	T	A
11	rs10897755	0	80839482	C	T
11	rs2177209	0	80840006	A	G
11	rs77637025	0	80840876	C	T
11	rs1522659	0	80841098	C	T
11	rs1522658	0	80841127	T	C
11	rs2512101	0	80841316	A	T
11	rs2461678	0	80841719	A	G
11	rs2461677	0	80842217	A	C
11	rs11232486	0	80844672	G	A
11	rs11232487	0	80844895	G	A
11	rs2512106	0	80845340	T	G
11	rs12364823	0	80846484	C	T
11	rs11232488	0	80846552	A	T
11	rs2512105	0	80846587	A	C
11	rs72944058	0	80846588	T	A
11	rs12416782	0	80846625	T	G
11	rs2512104	0	80846753	G	A
11	rs56395825	0	80846766	A	T
11	rs2514502	0	80846781	T	G
11	rs2373714	0	80846844	A	G
11	rs2514501	0	80846962	C	T
11	rs2512102	0	80846992	C	T
11	rs1608170	0	80847809	A	G
11	rs2461673	0	80847849	C	T
11	rs35440563	0	80847935	T	C
11	rs2461672	0	80848033	C	T
11	rs1522655	0	80848811	A	T
11	rs1851441	0	80848850	T	A
11	rs1522654	0	80848883	T	C
11	rs11232491	0	80849055	G	A
11	rs2512108	0	80849560	T	C
11	rs10897756	0	80850116	G	C
11	rs6591930	0	80850320	C	G
11	rs7942756	0	80850747	A	T
11	rs2514499	0	80850964	A	G
11	rs10897757	0	80851052	C	T
11	rs2514498	0	80851139	T	C
11	rs1547555	0	80851246	A	G
11	rs1547556	0	80851383	T	G
11	rs1547557	0	80851497	T	C
11	rs1547558	0	80851502	T	C
11	rs1522650	0	80851608	T	C
11	rs1522651	0	80851648	G	T
11	rs1522652	0	80851797	C	T
11	rs10897758	0	80852116	C	T
11	rs12271136	0	80852138	T	C
11	rs1522653	0	80852196	T	C
11	rs79479926	0	80852378	T	G
11	rs2512109	0	80853324	T	C
11	rs11232492	0	80854000	C	T
11	rs1357339	0	80854375	C	A
11	rs55654176	0	80854560	T	G
11	rs74548104	0	80854845	A	G
11	rs72944068	0	80855582	G	T
11	rs76840326	0	80856275	C	T
11	rs1568635	0	80856703	T	C
11	rs1568636	0	80857594	T	G
11	rs1568637	0	80858093	A	C
11	rs10897759	0	80858258	T	C
11	rs2461661	0	80859847	G	A
11	rs2512111	0	80860445	G	A
11	rs7111175	0	80860589	G	A
11	rs2514496	0	80860642	T	C
11	rs2461662	0	80861356	G	A
11	rs2512112	0	80861776	G	A
11	rs2514495	0	80861818	C	T
11	rs2461663	0	80862270	G	A
11	rs2514494	0	80862626	A	C
11	rs2512113	0	80862634	A	G
11	rs2512114	0	80862726	C	A
11	rs35380973	0	80862797	A	T
11	rs2461665	0	80862951	T	C
11	rs2512115	0	80863242	C	G
11	rs2461666	0	80863249	G	C
11	rs2514491	0	80863521	C	G
11	rs2461667	0	80863664	C	A
11	rs12786838	0	80864160	G	A
11	rs2512116	0	80864176	A	G
11	rs2514490	0	80864225	C	T
11	rs2461668	0	80864354	G	A
11	rs2512117	0	80864388	G	A
11	rs2461669	0	80864527	A	T
11	rs2512118	0	80865196	A	G
11	rs2514489	0	80865359	A	C
11	rs2512094	0	80865729	A	C
11	rs2512095	0	80865791	G	A
11	rs12799805	0	80866006	A	G
11	rs2512096	0	80866253	A	C
11	rs2948380	0	80866692	C	T
11	rs7926056	0	80866989	T	C
11	rs2512097	0	80867007	T	C
11	rs78618977	0	80867144	A	G
11	rs2512098	0	80867185	T	C
11	rs2461670	0	80867591	C	T
11	rs7118190	0	80867613	A	G
11	rs75357556	0	80868336	C	T
11	rs2512099	0	80868498	T	C
11	rs2514474	0	80868734	C	T
11	rs10792539	0	80868996	T	C
11	rs3019078	0	80869286	G	A
11	rs11232495	0	80869337	G	A
11	rs11232496	0	80869453	T	C
11	rs11232497	0	80869479	C	T
11	rs2512100	0	80869694	A	C
11	rs953661	0	80870304	A	T
11	rs953660	0	80870315	A	T
11	rs2512126	0	80871602	G	C
11	rs2514473	0	80871770	T	A
11	rs2512125	0	80871776	A	T
11	rs2512124	0	80871892	A	G
11	rs2514472	0	80871944	T	C
11	rs11603764	0	80872494	G	A
11	rs67415525	0	80872894	A	G
11	rs2512123	0	80873789	A	G
11	rs2514471	0	80874314	C	T
11	rs2030561	0	80874416	G	A
11	rs2030560	0	80874420	A	G
11	rs2514470	0	80874599	A	G
11	rs1996846	0	80875461	A	G
11	rs2514469	0	80875985	G	A
11	rs2512122	0	80876158	C	G
11	rs7926646	0	80876577	C	T
11	rs144608111	0	80876975	T	G
11	rs17141635	0	80877325	G	A
11	rs17141638	0	80877380	A	G
11	rs79561890	0	80878034	A	G
11	rs10897760	0	80879005	C	T
11	rs7101867	0	80881126	C	G
11	rs8181482	0	80881726	C	T
11	rs11232498	0	80881998	A	G
11	rs116827991	0	80882220	T	C
11	rs76467468	0	80883208	G	A
11	rs2461671	0	80883886	G	C
11	rs10897761	0	80884316	T	C
11	rs10792540	0	80885379	C	A
11	rs2461675	0	80885501	C	T
11	rs11232503	0	80885622	G	A
11	rs10897762	0	80886577	A	G
11	rs11232505	0	80886836	G	A
11	rs12286515	0	80887010	A	G
11	rs2461674	0	80887085	C	T
11	rs10459041	0	80888097	C	T
11	rs76515373	0	80888200	T	C
11	rs78119674	0	80888233	A	G
11	rs7121822	0	80888972	T	C
11	rs4457776	0	80889618	A	G
11	rs7932784	0	80890301	C	T
11	rs12360815	0	80891052	G	C
11	rs2512127	0	80891357	T	C
11	rs77514115	0	80891486	C	G
11	rs75944648	0	80891492	T	G
11	rs2461676	0	80891512	C	A
11	rs10501488	0	80893313	T	C
11	rs10501491	0	80894230	G	C
11	rs11232506	0	80894692	A	G
11	rs11232507	0	80895496	C	T
11	rs11232509	0	80896117	G	C
11	rs11232510	0	80896136	C	T
11	rs4569033	0	80897179	G	A
11	rs79991980	0	80897203	A	G
11	rs17141670	0	80897644	C	A
11	rs4285895	0	80898202	G	A
11	rs113987538	0	80898443	T	C
11	rs7122888	0	80898842	G	A
11	rs73507699	0	80899063	A	T
11	rs12420484	0	80900285	C	T
11	rs12420486	0	80900293	C	T
11	rs7120835	0	80901061	A	T
11	rs7121180	0	80901065	G	T
11	rs11232511	0	80901266	C	G
11	rs76652196	0	80901819	C	T
11	rs17141691	0	80902071	C	T
11	rs4288778	0	80902438	G	T
11	rs4469908	0	80903615	A	G
11	rs7938364	0	80903884	T	C
11	rs10501494	0	80904468	T	C
11	rs12418465	0	80905621	G	C
11	rs12224901	0	80906302	T	C
11	rs12226292	0	80906461	A	G
11	rs11232513	0	80907234	T	A
11	rs11232514	0	80907307	G	A
11	rs56170413	0	80907838	C	T
11	rs56296702	0	80907942	A	G
11	rs3924724	0	80908115	G	A
11	rs11232515	0	80908281	G	A
11	rs4505085	0	80908647	T	C
11	rs6591933	0	80908701	A	C
11	rs144306129	0	80908821	C	A
11	rs4463866	0	80909633	T	C
11	rs76544031	0	80909660	A	T
11	rs11232516	0	80910864	C	T
11	rs4472953	0	80911302	T	C
11	rs7111614	0	80911620	C	T
11	rs74465945	0	80912022	T	C
11	rs7115688	0	80912394	C	T
11	rs7101972	0	80912928	T	C
11	rs112628918	0	80913143	G	A
11	rs72479270	0	80913255	C	T
11	rs3924708	0	80914125	T	C
11	rs7124544	0	80914692	A	G
11	rs4486655	0	80914843	T	G
11	rs367819466	0	80915455	C	T
11	rs7114393	0	80915510	T	C
11	rs7114811	0	80915801	T	A
11	rs7101872	0	80916004	C	G
11	rs73509544	0	80916076	C	A
11	rs11232517	0	80916305	T	C
11	rs7102147	0	80916359	A	C
11	rs7118832	0	80916630	T	C
11	rs4944284	0	80916700	C	T
11	rs7102845	0	80916798	C	A
11	rs4944285	0	80917572	C	T
11	rs7110542	0	80918074	A	G
11	rs7127115	0	80918448	T	A
11	rs12292784	0	80918660	G	C
11	rs11232519	0	80918876	G	C
11	rs56035957	0	80918997	A	G
11	rs10897763	0	80919021	G	T
11	rs4466865	0	80919052	G	A
11	rs55745975	0	80919175	C	T
11	rs61888600	0	80919234	G	A
11	rs61888601	0	80919266	G	A
11	rs61888603	0	80919476	A	G
11	rs61888604	0	80919577	C	T
11	rs61888605	0	80919584	G	A
11	rs61888606	0	80919651	G	C
11	rs6591935	0	80919693	T	C
11	rs61888607	0	80919706	C	T
11	rs6591936	0	80919757	C	T
11	rs6591937	0	80919780	A	T
11	rs6591938	0	80919790	C	T
11	rs6591939	0	80919913	C	T
11	rs12269808	0	80920018	G	C
11	rs6591940	0	80920078	A	G
11	rs10897764	0	80920207	G	A
11	rs10897765	0	80920293	A	G
11	rs10897766	0	80920363	C	T
11	rs11232520	0	80920424	T	G
11	rs11232521	0	80920600	C	T
11	rs10501495	0	80920667	T	C
11	rs10501496	0	80920802	C	T
11	rs7482152	0	80920820	G	T
11	rs11232522	0	80920854	G	C
11	rs4486656	0	80920913	C	T
11	rs4472954	0	80920926	G	C
11	rs12288304	0	80921407	C	T
11	rs10897767	0	80921481	G	A
11	rs73509586	0	80921705	A	G
11	rs59583021	0	80921763	T	A
11	rs61415633	0	80921973	A	G
11	rs57731988	0	80922032	T	G
11	rs56098880	0	80922196	C	G
11	rs12290303	0	80922600	C	T
11	rs6591941	0	80922877	C	T
11	rs11232524	0	80922968	A	T
11	rs11232525	0	80923036	A	G
11	rs11232526	0	80923205	C	T
11	rs146129066	0	80923311	A	T
11	rs11232527	0	80923315	G	T
11	rs4283000	0	80923852	A	G
11	rs4291695	0	80924150	C	G
11	rs12421756	0	80924170	G	A
11	rs7113671	0	80924206	A	G
11	rs57753355	0	80924418	T	G
11	rs55995548	0	80924847	C	T
11	rs6591942	0	80924993	G	T
11	rs6591943	0	80925241	G	T
11	rs6591944	0	80925479	A	C
11	rs10897768	0	80925547	A	G
11	rs4269944	0	80925718	A	G
11	rs17141760	0	80926784	A	G
11	rs11232529	0	80926960	G	A
11	rs11232530	0	80927005	G	T
11	rs11232531	0	80927211	G	A
11	rs11232532	0	80927384	A	G
11	rs4592439	0	80927771	T	A
11	rs4616061	0	80927947	C	T
11	rs12361615	0	80928144	G	A
11	rs7116760	0	80928249	T	A
11	rs11232533	0	80928453	A	C
11	rs11232534	0	80928471	C	T
11	rs12049884	0	80928775	A	T
11	rs11232535	0	80928809	T	C
11	rs4616062	0	80929352	C	G
11	rs17141777	0	80929382	G	A
11	rs4288771	0	80929451	A	C
11	rs7928711	0	80929943	G	C
11	rs10897769	0	80930194	G	A
11	rs60745016	0	80930195	T	C
11	rs10751043	0	80930312	T	C
11	rs4376927	0	80930360	A	G
11	rs4623923	0	80930372	T	C
11	rs12419987	0	80930377	T	C
11	rs11232538	0	80930458	A	G
11	rs4315099	0	80930613	T	C
11	rs4315100	0	80930669	T	C
11	rs11232540	0	80930696	A	G
11	rs139781531	0	80930840	C	T
11	rs4520614	0	80930854	T	C
11	rs4412769	0	80930934	G	T
11	rs56309555	0	80931067	A	G
11	rs12573998	0	80931088	G	A
11	rs17141801	0	80931284	T	C
11	rs142600599	0	80931378	C	T
11	rs12574020	0	80931507	C	T
11	rs7125197	0	80932097	A	G
11	rs7111166	0	80932237	T	C
11	rs7125586	0	80932351	C	T
11	rs7125911	0	80932382	G	A
11	rs10897771	0	80932391	G	A
11	rs7125940	0	80932427	G	T
11	rs7125761	0	80932563	A	G
11	rs6591945	0	80932585	A	G
11	rs7947523	0	80932827	C	G
11	rs4612829	0	80933114	T	A
11	rs4257003	0	80933125	C	T
11	rs4400835	0	80933192	A	G
11	rs4369436	0	80933195	G	A
11	rs143834895	0	80933199	T	C
11	rs11232541	0	80933483	G	C
11	rs11232542	0	80933636	T	C
11	rs11232543	0	80933687	A	G
11	rs4400836	0	80934156	A	G
11	rs4267095	0	80934654	C	T
11	rs4267096	0	80934783	C	T
11	rs4408336	0	80934801	A	C
11	rs75971705	0	80934971	C	T
11	rs7107959	0	80935301	C	T
11	rs6591946	0	80935572	C	T
11	rs4643102	0	80935720	T	C
11	rs7108535	0	80935745	C	T
11	rs4274217	0	80935759	C	T
11	rs4556563	0	80935761	T	A
11	rs4414242	0	80935866	A	G
11	rs4414243	0	80935911	A	C
11	rs12575496	0	80936097	C	T
11	rs12576623	0	80936250	T	C
11	rs10501497	0	80936288	C	T
11	rs12575521	0	80936385	C	T
11	rs11232544	0	80936536	G	A
11	rs74971618	0	80936648	C	T
11	rs11232545	0	80936656	A	G
11	rs7112839	0	80936733	C	G
11	rs55756238	0	80936781	C	G
11	rs10897772	0	80936936	G	T
11	rs11232546	0	80937020	T	C
11	rs12421965	0	80937204	A	G
11	rs17353621	0	80937279	A	G
11	rs12421978	0	80937323	A	G
11	rs12419243	0	80937353	G	A
11	rs12421989	0	80937380	A	T
11	rs12419255	0	80937392	G	T
11	rs12420693	0	80937475	T	C
11	rs12422000	0	80937547	A	G
11	rs117790879	0	80937683	G	C
11	rs117904571	0	80937705	G	C
11	rs76849292	0	80937813	C	T
11	rs74726490	0	80937987	C	G
11	rs72946126	0	80938028	A	T
11	rs11232548	0	80938120	T	C
11	rs7120956	0	80938188	G	A
11	rs7106567	0	80938299	T	G
11	rs12576190	0	80938399	G	C
11	rs4444097	0	80939070	A	G
11	rs7947045	0	80939502	G	A
11	rs4638327	0	80939566	G	A
11	rs4444103	0	80939573	C	A
11	rs4288772	0	80939671	A	G
11	rs11232550	0	80940039	T	G
11	rs12577810	0	80940322	T	A
11	rs11232551	0	80940422	A	C
11	rs11232552	0	80940705	G	A
11	rs10897773	0	80940740	T	C
11	rs10897774	0	80940829	T	A
11	rs7933150	0	80941126	C	T
11	rs4145064	0	80941360	G	A
11	rs4145063	0	80941520	G	T
11	rs11232553	0	80941531	G	A
11	rs4145062	0	80941603	C	G
11	rs4145061	0	80941620	A	G
11	rs11232554	0	80941676	G	A
11	rs11232555	0	80942094	T	C
11	rs4999944	0	80942145	G	C
11	rs4999943	0	80942149	G	A
11	rs4999941	0	80942264	C	T
11	rs4999940	0	80942337	A	G
11	rs4999939	0	80942380	A	C
11	rs10501498	0	80942489	T	C
11	rs4999938	0	80942545	T	A
11	rs11232556	0	80942684	A	G
11	rs11232557	0	80942748	T	C
11	rs10501499	0	80942769	G	A
11	rs12421924	0	80942794	A	G
11	rs4417296	0	80943034	A	C
11	rs4463867	0	80943073	C	A
11	rs77546050	0	80943443	T	G
11	rs4943819	0	80943969	T	A
11	rs12574178	0	80944201	A	G
11	rs12576407	0	80944380	G	A
11	rs12577440	0	80944394	T	C
11	rs12226497	0	80945812	T	C
11	rs10897775	0	80946038	A	G
11	rs11232559	0	80946189	G	A
11	rs77547539	0	80946780	C	T
11	rs10897776	0	80947566	C	G
11	rs3019076	0	80947901	T	G
11	rs3019077	0	80947955	T	C
11	rs60352419	0	80948015	G	A
11	rs10792541	0	80948325	A	G
11	rs80007574	0	80948706	A	C
11	rs2514462	0	80949350	T	C
11	rs75524389	0	80949589	C	T
11	rs11828567	0	80949897	G	T
11	rs2446111	0	80950144	G	T
11	rs10897777	0	80950374	A	G
11	rs35071790	0	80950504	A	G
11	rs72952041	0	80950974	G	A
11	rs186762725	0	80950996	A	C
11	rs77081693	0	80951336	G	A
11	rs77240341	0	80951419	C	A
11	rs79533045	0	80951446	T	C
11	rs11232560	0	80951579	C	A
11	rs79072465	0	80952549	C	A
11	rs75524503	0	80953295	G	A
11	rs74819201	0	80953534	C	T
11	rs2061378	0	80953821	G	A
11	rs1013042	0	80953968	C	A
11	rs9943555	0	80954031	A	G
11	rs1902862	0	80954069	A	G
11	rs1902863	0	80954158	A	T
11	rs75506905	0	80954447	C	G
11	rs75449069	0	80954544	A	G
11	rs11232561	0	80955005	T	C
11	rs4393339	0	80955060	C	G
11	rs2061379	0	80955162	A	T
11	rs7118112	0	80955322	C	T
11	rs78401385	0	80955764	C	A
11	rs35127226	0	80956027	T	C
11	rs55934309	0	80956140	G	A
11	rs2446118	0	80956606	A	G
11	rs75897232	0	80956734	G	A
11	rs74720386	0	80956929	C	T
11	rs76126162	0	80957871	C	G
11	rs4551792	0	80958164	C	A
11	rs77783457	0	80958607	C	T
11	rs77090825	0	80958706	T	C
11	rs1458071	0	80958881	A	G
11	rs182890117	0	80958919	T	A
11	rs78778328	0	80958943	T	A
11	rs2514463	0	80959709	C	T
11	rs12419957	0	80960241	T	G
11	rs10897778	0	80960444	G	A
11	rs11232562	0	80961171	G	A
11	rs79680422	0	80961455	C	G
11	rs11232563	0	80961648	A	G
11	rs79930651	0	80961672	G	T
11	rs2446110	0	80963011	G	A
11	rs150359223	0	80963561	C	T
11	rs1975830	0	80963578	T	C
11	rs1975831	0	80963681	A	T
11	rs11232564	0	80963849	C	G
11	rs2168819	0	80964065	G	A
11	rs72952053	0	80964188	G	C
11	rs77978379	0	80964208	T	C
11	rs75448976	0	80965250	T	C
11	rs2514464	0	80965274	C	T
11	rs72952056	0	80965401	A	G
11	rs35589026	0	80966038	A	G
11	rs7934189	0	80966178	A	G
11	rs79685444	0	80966231	T	C
11	rs7934604	0	80966352	G	C
11	rs78607664	0	80967194	C	A
11	rs76676420	0	80967465	C	T
11	rs936367	0	80967698	A	G
11	rs56679550	0	80967711	G	A
11	rs723454	0	80967870	A	G
11	rs1945881	0	80968843	C	A
11	rs56989363	0	80968987	G	T
11	rs79236333	0	80969030	G	A
11	rs11600733	0	80969350	A	C
11	rs77414030	0	80970320	A	G
11	rs72952064	0	80970448	T	A
11	rs76285230	0	80970746	C	G
11	rs936368	0	80971141	A	G
11	rs936369	0	80971151	T	G
11	rs6591949	0	80971262	T	A
11	rs6591950	0	80971456	G	A
11	rs75895290	0	80971498	C	G
11	rs6591951	0	80971661	G	A
11	rs6591952	0	80971762	G	A
11	rs11232569	0	80971794	A	G
11	rs2514487	0	80972053	C	A
11	rs141342554	0	80972075	T	G
11	rs58498105	0	80972175	C	T
11	rs55974557	0	80972497	A	G
11	rs7928109	0	80973383	T	C
11	rs77736845	0	80973973	A	G
11	rs7109411	0	80974206	T	C
11	rs1458072	0	80974455	A	G
11	rs1458073	0	80974760	C	T
11	rs79418114	0	80974947	A	C
11	rs936370	0	80975336	C	T
11	rs56380372	0	80975616	A	G
11	rs2514486	0	80975989	C	T
11	rs78939646	0	80978699	A	C
11	rs1894181	0	80979923	C	T
11	rs77349254	0	80980222	C	T
11	rs17433078	0	80980283	C	T
11	rs7941465	0	80980565	G	C
11	rs7941624	0	80980888	A	G
11	rs7951680	0	80981000	A	C
11	rs17141846	0	80981078	G	T
11	rs17141849	0	80981111	A	G
11	rs77588560	0	80981253	C	T
11	rs2199021	0	80982032	A	G
11	rs12222795	0	80982068	A	G
11	rs57874955	0	80983197	A	C
11	rs56404265	0	80983402	A	G
11	rs17141854	0	80984029	A	G
11	rs10897779	0	80984220	G	T
11	rs138631903	0	80984704	T	C
11	rs1458095	0	80985548	C	T
11	rs12276609	0	80985948	T	C
11	rs74238612	0	80986201	C	T
11	rs543231236	0	80986263	A	G
11	rs76863727	0	80986341	T	C
11	rs74644796	0	80986372	C	T
11	rs1458097	0	80986405	T	C
11	rs147339011	0	80986736	T	C
11	rs10501500	0	80986806	T	C
11	rs117718820	0	80987574	T	G
11	rs1585226	0	80987742	A	T
11	rs186449042	0	80988409	G	T
11	rs2514482	0	80989439	G	A
11	rs58322344	0	80989469	T	G
11	rs73513597	0	80989676	T	C
11	rs1379728	0	80990096	T	C
11	rs78786035	0	80990735	T	C
11	rs148562787	0	80990818	T	A
11	rs78851753	0	80991034	C	T
11	rs2085557	0	80992153	C	T
11	rs1870277	0	80992519	A	G
11	rs1945880	0	80992824	T	C
11	rs74884902	0	80993013	G	A
11	rs11232574	0	80993354	G	A
11	rs139053454	0	80993362	G	A
11	rs143273992	0	80993364	A	T
11	rs11823808	0	80993455	T	C
11	rs2511427	0	80993523	G	C
11	rs112653981	0	80993530	A	G
11	rs111240128	0	80993542	C	T
11	rs56100049	0	80993583	G	A
11	rs2514479	0	80993667	T	C
11	rs17141861	0	80994050	C	G
11	rs1947593	0	80994464	T	A
11	rs78563215	0	80994473	G	A
11	rs6591954	0	80994770	G	T
11	rs79259245	0	80994774	A	G
11	rs1350418	0	80994883	G	A
11	rs1350419	0	80994984	A	G
11	rs58372353	0	80995338	T	C
11	rs2514478	0	80995487	T	C
11	rs11604754	0	80995527	T	G
11	rs11232575	0	80995619	G	A
11	rs11602605	0	80995727	G	A
11	rs11602595	0	80995807	C	A
11	rs11606794	0	80995886	A	T
11	rs2125245	0	80996016	T	C
11	rs111856453	0	80996467	C	T
11	rs73515527	0	80997078	C	T
11	rs73515529	0	80997458	T	C
11	rs11606011	0	80997715	T	C
11	rs1379729	0	80998845	T	C
11	rs58675032	0	80999047	A	G
11	rs7110483	0	80999142	T	C
11	rs7124670	0	80999162	A	G
11	rs7125101	0	80999225	G	A
11	rs10160598	0	80999362	G	A
11	rs17141868	0	80999546	G	A
11	rs77785319	0	80999980	T	C
11	rs11601279	0	81000331	A	G
11	rs2514475	0	81000451	T	C
11	rs1350420	0	81000978	G	A
11	rs11600036	0	81001092	G	A
11	rs17141874	0	81001867	C	G
11	rs118078299	0	81001890	T	G
11	rs1841018	0	81002761	C	T
11	rs7124972	0	81002799	C	T
11	rs76041947	0	81002800	G	C
11	rs73515549	0	81003075	A	G
11	rs77356126	0	81003650	A	C
11	rs12281121	0	81003824	T	C
11	rs74932616	0	81004246	G	A
11	rs10501501	0	81004672	T	C
11	rs79775451	0	81005043	T	C
11	rs7123143	0	81005520	T	G
11	rs75572711	0	81005553	T	G
11	rs10501502	0	81005812	G	A
11	rs2032408	0	81006339	T	C
11	rs73515558	0	81006417	A	G
11	rs35490138	0	81006631	A	C
11	rs75793750	0	81007101	A	G
11	rs17141880	0	81007383	T	C
11	rs1945879	0	81007788	A	C
11	rs61705029	0	81007885	G	C
11	rs2511431	0	81008183	A	G
11	rs11232580	0	81008355	G	A
11	rs182225119	0	81008602	A	G
11	rs75969160	0	81009335	T	G
11	rs80200524	0	81009512	A	G
11	rs1350422	0	81009680	T	G
11	rs73515564	0	81009749	C	A
11	rs73515568	0	81009976	T	C
11	rs2446113	0	81010116	A	C
11	rs10501503	0	81010164	T	C
11	rs117400249	0	81010216	G	A
11	rs2446114	0	81010240	G	C
11	rs2446115	0	81010755	T	C
11	rs2514467	0	81010850	C	T
11	rs1471156	0	81011491	A	T
11	rs2514466	0	81011841	T	C
11	rs75067868	0	81012218	G	T
11	rs1471157	0	81012780	T	G
11	rs1471158	0	81013110	C	G
11	rs7118929	0	81013487	G	T
11	rs7118643	0	81013539	A	G
11	rs77822922	0	81013548	G	A
11	rs6591955	0	81013578	C	T
11	rs75352502	0	81014154	T	C
11	rs7123367	0	81014879	A	G
11	rs2446116	0	81014974	G	A
11	rs2446117	0	81015307	C	T
11	rs77356714	0	81017127	C	T
11	rs1379733	0	81017162	C	A
11	rs79321234	0	81017200	T	G
11	rs7105074	0	81017251	C	T
11	rs73517648	0	81017292	G	T
11	rs3936487	0	81017973	A	T
11	rs73517651	0	81018480	T	C
11	rs7109922	0	81018687	A	C
11	rs56316233	0	81019298	T	C
11	rs73517654	0	81020315	T	C
11	rs17141922	0	81020912	G	T
11	rs4944288	0	81021364	A	C
11	rs11232585	0	81021616	A	G
11	rs17141926	0	81021839	T	C
11	rs11232586	0	81022395	G	A
11	rs10501504	0	81022485	A	G
11	rs12786250	0	81022775	C	T
11	rs7107955	0	81023270	A	C
11	rs7108233	0	81023435	A	G
11	rs10897781	0	81023955	A	C
11	rs6591957	0	81023959	G	A
11	rs7934575	0	81024192	C	A
11	rs7949653	0	81024199	T	C
11	rs6591958	0	81024317	G	C
11	rs4340076	0	81024600	T	C
11	rs5013022	0	81024883	C	T
11	rs2125248	0	81025298	A	G
11	rs2168821	0	81025379	A	T
11	rs7929218	0	81026089	T	C
11	rs7942822	0	81026219	G	A
11	rs7121529	0	81026696	A	G
11	rs10736742	0	81026772	C	G
11	rs12416937	0	81026776	C	T
11	rs7122064	0	81026884	G	T
11	rs7110915	0	81027116	T	C
11	rs78176504	0	81027185	C	T
11	rs10897785	0	81027393	C	T
11	rs146410173	0	81027449	A	G
11	rs10792547	0	81027673	C	A
11	rs10792548	0	81027753	A	C
11	rs78123813	0	81027786	T	A
11	rs11232589	0	81027845	T	G
11	rs10897786	0	81027857	G	A
11	rs10897787	0	81027901	A	C
11	rs7129219	0	81028011	A	C
11	rs7129429	0	81028121	C	T
11	rs7115381	0	81028245	T	C
11	rs12222309	0	81028471	C	T
11	rs4943823	0	81028610	G	A
11	rs4943824	0	81028695	T	C
11	rs7937908	0	81028716	T	G
11	rs7951594	0	81028785	G	A
11	rs7951623	0	81028866	G	A
11	rs4943825	0	81028973	A	G
11	rs10732889	0	81029228	A	G
11	rs10751045	0	81029614	G	A
11	rs10751046	0	81029666	C	T
11	rs7926904	0	81029753	A	C
11	rs7927004	0	81029778	A	G
11	rs7930035	0	81029996	A	G
11	rs7945232	0	81030144	T	C
11	rs34920840	0	81030311	C	A
11	rs12418411	0	81030422	C	T
11	rs7931231	0	81030947	C	T
11	rs10897788	0	81030993	G	A
11	rs7941704	0	81031262	G	A
11	rs7942334	0	81031913	C	G
11	rs7129178	0	81033703	G	A
11	rs6591959	0	81034169	G	A
11	rs7106222	0	81035036	C	T
11	rs11602373	0	81035192	G	T
11	rs73519611	0	81035579	T	C
11	rs78154818	0	81035627	C	G
11	rs7110752	0	81036082	C	T
11	rs75748448	0	81036106	T	C
11	rs11232592	0	81036173	T	C
11	rs17141964	0	81036255	T	C
11	rs7115723	0	81037613	C	A
11	rs73519612	0	81037987	T	C
11	rs3862753	0	81038384	A	G
11	rs77419251	0	81038932	C	T
11	rs1975832	0	81038973	G	C
11	rs7124329	0	81039746	A	T
11	rs7124886	0	81039888	G	A
11	rs11232596	0	81040093	T	C
11	rs4944292	0	81040340	A	G
11	rs10792549	0	81040569	T	C
11	rs1458098	0	81040793	G	T
11	rs13328917	0	81040929	T	C
11	rs11232597	0	81041179	A	T
11	rs10897790	0	81041329	T	C
11	rs11232598	0	81041448	G	C
11	rs11232599	0	81041943	G	T
11	rs79750877	0	81042029	T	C
11	rs75000618	0	81042238	G	A
11	rs10897791	0	81042306	G	T
11	rs11603482	0	81042580	G	T
11	rs11232600	0	81042935	G	T
11	rs7118382	0	81043457	A	T
11	rs7118816	0	81043520	G	A
11	rs7119026	0	81043936	A	G
11	rs10792550	0	81044272	G	T
11	rs140025324	0	81044413	A	G
11	rs1458099	0	81044640	C	A
11	rs12576342	0	81044761	G	A
11	rs1458100	0	81044895	G	A
11	rs12796968	0	81045045	C	A
11	rs12798841	0	81045204	T	G
11	rs11232603	0	81045214	T	G
11	rs12576553	0	81045283	G	T
11	rs11232604	0	81045334	T	A
11	rs11232605	0	81045343	T	G
11	rs11232607	0	81045482	A	G
11	rs12574398	0	81045496	A	C
11	rs17141996	0	81045793	T	C
11	rs11232608	0	81045903	G	A
11	rs11232609	0	81045982	A	G
11	rs11232610	0	81045984	C	T
11	rs75806381	0	81046009	T	C
11	rs11232611	0	81046020	C	A
11	rs11605723	0	81046173	C	T
11	rs7130948	0	81046189	C	T
11	rs7116853	0	81046254	T	C
11	rs7131092	0	81046318	C	T
11	rs73519616	0	81046334	A	T
11	rs7131108	0	81046353	C	T
11	rs7131000	0	81046354	A	G
11	rs10501506	0	81046412	G	A
11	rs7131237	0	81046506	A	C
11	rs2125246	0	81046873	T	C
11	rs1458101	0	81046920	G	A
11	rs1458102	0	81047240	C	T
11	rs1458103	0	81047274	A	C
11	rs10897793	0	81048352	C	A
11	rs10897794	0	81048744	G	A
11	rs4614480	0	81048919	T	C
11	rs7947608	0	81048935	T	G
11	rs7110442	0	81048957	G	A
11	rs11232614	0	81049063	G	A
11	rs144299177	0	81049309	T	C
11	rs11601420	0	81049571	T	C
11	rs7936448	0	81049756	G	T
11	rs10501507	0	81049778	G	T
11	rs73519620	0	81050014	C	A
11	rs7117789	0	81050141	C	T
11	rs7117798	0	81050158	C	G
11	rs7118067	0	81050179	G	C
11	rs10501508	0	81050438	C	T
11	rs73519627	0	81050867	T	C
11	rs11232616	0	81050881	G	A
11	rs1458105	0	81051151	C	T
11	rs11232617	0	81051241	T	C
11	rs1458106	0	81051262	C	A
11	rs12287583	0	81051298	C	A
11	rs1458107	0	81051466	A	G
11	rs12289406	0	81052047	G	T
11	rs58986040	0	81052094	C	G
11	rs10897796	0	81052302	C	T
11	rs12289565	0	81052356	G	A
11	rs80135496	0	81052981	C	T
11	rs4943826	0	81053049	T	C
11	rs1458108	0	81053468	G	C
11	rs78398365	0	81055311	T	C
11	rs75800957	0	81055878	T	C
11	rs148121709	0	81058369	C	T
11	rs7130184	0	81058903	A	G
11	rs11232621	0	81059307	G	A
11	rs144349840	0	81060160	G	A
11	rs10897797	0	81060191	A	G
11	rs151130984	0	81060955	T	C
11	rs4943827	0	81061245	G	A
11	rs7942106	0	81061864	C	A
11	rs77496568	0	81062170	C	A
11	rs4944293	0	81062424	G	C
11	rs1585228	0	81062761	T	C
11	rs59994265	0	81064584	T	C
11	rs6591961	0	81065379	T	A
11	rs74626374	0	81065816	C	T
11	rs73519637	0	81065817	A	C
11	rs73519638	0	81067496	G	A
11	rs7115501	0	81067620	A	C
11	rs78897074	0	81067780	C	T
11	rs79024656	0	81067867	A	C
11	rs77542719	0	81068060	G	A
11	rs60049480	0	81068279	A	C
11	rs7941659	0	81068542	G	T
11	rs7945091	0	81069339	A	T
11	rs150267575	0	81069469	A	T
11	rs12421363	0	81069767	T	C
11	rs80008324	0	81070289	G	A
11	rs10897798	0	81070610	G	A
11	rs74323749	0	81070642	G	A
11	rs75524390	0	81071604	G	C
11	rs11232629	0	81071641	T	A
11	rs10897799	0	81071843	A	G
11	rs17142074	0	81072055	A	G
11	rs11232630	0	81073082	C	A
11	rs74819071	0	81073684	T	C
11	rs75792310	0	81073899	A	G
11	rs12146577	0	81074820	C	T
11	rs12284858	0	81074931	G	A
11	rs11232631	0	81075059	T	C
11	rs11232632	0	81075131	T	G
11	rs11232633	0	81075152	A	G
11	rs11232634	0	81075199	A	G
11	rs11232635	0	81075290	C	G
11	rs76490394	0	81075950	T	C
11	rs12417746	0	81076140	A	T
11	rs12421990	0	81076213	T	C
11	rs12275125	0	81076823	A	G
11	rs12416894	0	81077564	T	C
11	rs78611266	0	81078069	A	G
11	rs7931800	0	81078376	C	T
11	rs11232636	0	81078558	T	C
11	rs75269481	0	81078593	C	T
11	rs76297748	0	81078610	T	G
11	rs74549083	0	81078846	T	C
11	rs78867550	0	81078862	G	A
11	rs10897801	0	81078904	T	C
11	rs7932450	0	81078939	C	T
11	rs12421745	0	81079512	C	T
11	rs12421768	0	81079528	G	A
11	rs73508180	0	81079971	T	C
11	rs77733288	0	81080495	C	T
11	rs11232637	0	81080744	G	A
11	rs12282615	0	81080810	A	G
11	rs4587751	0	81080947	T	C
11	rs13313141	0	81081291	A	G
11	rs117253079	0	81081365	A	C
11	rs140048410	0	81081567	C	T
11	rs11232638	0	81081857	T	G
11	rs11232639	0	81082011	A	G
11	rs1945874	0	81082182	C	T
11	rs1945875	0	81082293	G	A
11	rs1945876	0	81082368	A	G
11	rs1945877	0	81082396	A	G
11	rs141571442	0	81082417	A	T
11	rs7107733	0	81083010	G	T
11	rs7930882	0	81083414	G	T
11	rs80296378	0	81084135	T	C
11	rs7480648	0	81084433	A	T
11	rs10751048	0	81085002	G	T
11	rs1598885	0	81085864	T	G
11	rs12417954	0	81085881	T	C
11	rs6591962	0	81086195	G	C
11	rs79901559	0	81086295	A	C
11	rs6591963	0	81086405	G	A
11	rs12419591	0	81086436	A	G
11	rs10751050	0	81086885	G	A
11	rs57945812	0	81087038	A	T
11	rs75921066	0	81087139	A	G
11	rs1458110	0	81087438	A	T
11	rs11600859	0	81087889	C	T
11	rs12417594	0	81087978	C	A
11	rs59729203	0	81088119	A	G
11	rs76856323	0	81088224	T	G
11	rs77751986	0	81088259	C	T
11	rs76038492	0	81088571	G	C
11	rs725696	0	81089226	G	A
11	rs2168822	0	81090012	T	G
11	rs80094295	0	81090020	G	C
11	rs11604756	0	81090618	T	A
11	rs7931001	0	81090949	C	A
11	rs12416810	0	81091948	C	G
11	rs10897803	0	81092121	A	G
11	rs59537843	0	81092165	T	C
11	rs10792552	0	81092411	G	C
11	rs10897804	0	81092457	G	T
11	rs77657035	0	81092666	A	G
11	rs7932774	0	81092895	T	A
11	rs1458081	0	81093173	G	T
11	rs1458082	0	81093405	G	A
11	rs1870276	0	81093687	C	T
11	rs10897805	0	81093994	A	C
11	rs76444995	0	81094708	C	G
11	rs76807958	0	81095187	C	A
11	rs12421439	0	81096371	A	G
11	rs6591964	0	81096761	T	C
11	rs11232647	0	81096763	G	T
11	rs73508197	0	81096834	A	G
11	rs7114694	0	81097071	A	G
11	rs11232648	0	81097104	T	C
11	rs1894180	0	81097557	G	C
11	rs17142128	0	81097766	C	T
11	rs12419451	0	81097973	G	A
11	rs12422177	0	81097991	A	T
11	rs12419446	0	81098078	C	G
11	rs79378898	0	81098545	A	G
11	rs1458084	0	81098689	G	T
11	rs1458085	0	81098714	G	A
11	rs1458086	0	81098785	T	G
11	rs1458087	0	81098789	G	A
11	rs17142131	0	81098866	T	C
11	rs11604147	0	81098955	C	G
11	rs10897806	0	81099060	C	T
11	rs12421325	0	81099507	T	C
11	rs10897807	0	81099720	C	T
11	rs10792553	0	81099740	A	C
11	rs77449211	0	81099873	G	T
11	rs7124654	0	81099928	G	A
11	rs7113218	0	81100027	T	A
11	rs1458088	0	81100457	C	G
11	rs75469921	0	81101285	A	T
11	rs4600228	0	81101288	A	G
11	rs141647162	0	81101296	C	T
11	rs10501509	0	81101351	T	C
11	rs12418113	0	81101720	T	C
11	rs12362031	0	81101723	T	G
11	rs12416702	0	81101786	C	T
11	rs1458089	0	81101822	T	C
11	rs76498949	0	81101964	T	C
11	rs10897808	0	81102987	T	C
11	rs75107782	0	81103426	T	C
11	rs10751052	0	81103555	T	C
11	rs10897809	0	81103739	A	G
11	rs1545656	0	81103892	G	A
11	rs1545657	0	81104239	T	C
11	rs2373737	0	81104668	C	G
11	rs11232651	0	81105101	A	G
11	rs1458091	0	81105603	T	C
11	rs4402319	0	81105893	A	G
11	rs9943631	0	81105902	A	G
11	rs1350416	0	81105989	C	G
11	rs11232652	0	81106498	A	G
11	rs12286002	0	81106616	T	A
11	rs12420095	0	81106820	T	A
11	rs1458092	0	81106871	C	T
11	rs139712681	0	81106921	A	C
11	rs11232653	0	81107507	A	T
11	rs2219417	0	81107612	C	T
11	rs1379727	0	81107726	G	A
11	rs11232654	0	81107820	T	C
11	rs12284399	0	81109026	G	T
11	rs12284512	0	81109201	G	C
11	rs17142171	0	81109767	T	C
11	rs10792554	0	81110347	G	A
11	rs11232655	0	81110423	A	G
11	rs12421644	0	81110555	T	C
11	rs729142	0	81112247	A	G
11	rs12280259	0	81112303	G	A
11	rs12226371	0	81112900	A	G
11	rs721016	0	81113797	G	T
11	rs956160	0	81113854	T	C
11	rs7121345	0	81114442	A	G
11	rs4944295	0	81115178	C	T
11	rs138174337	0	81115360	G	A
11	rs10897810	0	81115651	G	A
11	rs10897811	0	81115730	C	T
11	rs10792556	0	81116058	G	A
11	rs10792557	0	81116607	T	C
11	rs11232657	0	81116856	T	C
11	rs143554934	0	81116940	T	A
11	rs73509730	0	81117117	A	G
11	rs17142185	0	81117359	C	T
11	rs7108295	0	81118300	G	A
11	rs12577339	0	81118415	C	T
11	rs1458109	0	81118985	T	G
11	rs11232659	0	81119353	A	G
11	rs4582996	0	81119638	C	A
11	rs4344513	0	81119700	A	G
11	rs111767396	0	81119903	G	A
11	rs142053579	0	81120429	G	A
11	rs7117139	0	81120449	G	A
11	rs11232660	0	81120893	A	G
11	rs7925301	0	81122170	C	T
11	rs7940361	0	81122171	T	G
11	rs11232661	0	81122584	G	A
11	rs7103165	0	81122841	C	T
11	rs1350423	0	81123060	C	T
11	rs17142194	0	81123236	T	C
11	rs12292541	0	81124116	C	T
11	rs1379732	0	81124192	T	C
11	rs12798039	0	81124233	T	C
11	rs12279568	0	81124545	A	G
11	rs75900021	0	81125003	C	A
11	rs73509740	0	81125035	A	G
11	rs12577860	0	81125584	C	A
11	rs6591966	0	81126244	G	A
11	rs7120046	0	81126668	A	G
11	rs73509743	0	81126683	G	A
11	rs73509744	0	81127334	A	T
11	rs7946213	0	81127757	G	C
11	rs10897813	0	81128791	A	G
11	rs7114912	0	81128891	T	C
11	rs12807518	0	81129111	T	C
11	rs12806487	0	81129123	G	A
11	rs73509749	0	81129463	G	A
11	rs11232662	0	81129597	G	C
11	rs17142208	0	81130112	T	A
11	rs6591967	0	81130348	G	A
11	rs10897814	0	81130460	T	C
11	rs10897815	0	81130510	G	T
11	rs143311003	0	81130755	A	T
11	rs11232663	0	81131042	C	G
11	rs12276422	0	81131197	T	C
11	rs75523698	0	81131290	C	A
11	rs148294625	0	81131451	T	C
11	rs6591968	0	81131602	T	G
11	rs10897816	0	81131604	T	G
11	rs12785743	0	81131871	G	C
11	rs11232664	0	81132183	A	G
11	rs7126585	0	81133043	A	G
11	rs7127158	0	81133196	G	A
11	rs7358390	0	81133502	T	C
11	rs147287287	0	81133551	A	C
11	rs77307488	0	81133974	A	G
11	rs10792558	0	81134144	T	C
11	rs11232666	0	81134854	T	C
11	rs10501510	0	81136155	C	T
11	rs17142218	0	81136192	T	C
11	rs10501511	0	81136255	A	G
11	rs148347647	0	81137271	A	G
11	rs10792559	0	81137480	T	A
11	rs10501512	0	81137631	G	T
11	rs1458074	0	81137818	A	G
11	rs1458075	0	81137953	C	G
11	rs958665	0	81138730	C	T
11	rs73509768	0	81138997	C	G
11	rs11232669	0	81139375	A	C
11	rs12284781	0	81139898	C	T
11	rs10792561	0	81140333	A	T
11	rs10792562	0	81140376	C	A
11	rs936371	0	81140671	G	A
11	rs936372	0	81140687	C	A
11	rs12291610	0	81141718	A	G
11	rs1458076	0	81142043	C	T
11	rs144584763	0	81142482	C	T
11	rs10792563	0	81142678	T	C
11	rs7102943	0	81143630	T	C
11	rs10751053	0	81144558	C	T
11	rs10751054	0	81145132	T	C
11	rs1540571	0	81145301	T	C
11	rs1540572	0	81145387	A	G
11	rs11232672	0	81146068	C	T
11	rs56953415	0	81146673	A	G
11	rs35208171	0	81147138	G	A
11	rs7103528	0	81147289	A	G
11	rs141464015	0	81149012	T	A
11	rs146439013	0	81149514	T	C
11	rs3911554	0	81149533	G	A
11	rs3911555	0	81149621	C	A
11	rs3862754	0	81149756	G	A
11	rs10501513	0	81149796	G	A
11	rs2373824	0	81150139	T	G
11	rs7925385	0	81150434	T	C
11	rs10897818	0	81150526	T	G
11	rs10736744	0	81150582	A	G
11	rs10736745	0	81150790	G	T
11	rs10736746	0	81150872	A	G
11	rs3911556	0	81151156	G	C
11	rs4088515	0	81151214	T	C
11	rs10751055	0	81151901	T	C
11	rs10751056	0	81151945	T	C
11	rs10897819	0	81152133	G	A
11	rs1458094	0	81153199	C	T
11	rs1458093	0	81153304	G	C
11	rs7111095	0	81154305	C	T
11	rs11232675	0	81154310	T	C
11	rs7111594	0	81154688	C	G
11	rs73511608	0	81155991	G	T
11	rs10128552	0	81157235	C	T
11	rs10897820	0	81157349	C	T
11	rs7127958	0	81158074	C	T
11	rs10751057	0	81158162	T	A
11	rs9634010	0	81158636	T	A
11	rs7129232	0	81158967	G	A
11	rs55860676	0	81160536	T	C
11	rs74527802	0	81162752	G	C
11	rs77859614	0	81163373	T	A
11	rs72943388	0	81164016	A	G
11	rs7101617	0	81164740	G	A
11	rs139770306	0	81164846	T	C
11	rs79576221	0	81165120	A	G
11	rs72943389	0	81168971	C	T
11	rs17382292	0	81171093	G	A
11	rs10501514	0	81171701	C	T
11	rs11232677	0	81174280	G	C
11	rs12576765	0	81176768	G	T
11	rs17382573	0	81177040	T	C
11	rs7942157	0	81177894	T	C
11	rs4537780	0	81178475	A	G
11	rs11232679	0	81178750	G	A
11	rs72943392	0	81178838	G	C
11	rs11232680	0	81178910	T	A
11	rs12361324	0	81179117	T	C
11	rs12361326	0	81179157	T	A
11	rs148428072	0	81180075	T	C
11	rs1945885	0	81180289	T	C
11	rs11232681	0	81180500	A	G
11	rs1945886	0	81180516	C	A
11	rs7128019	0	81181012	C	T
11	rs12364281	0	81181527	C	T
11	rs4943828	0	81182076	A	C
11	rs4943832	0	81182561	C	T
11	rs4943833	0	81182704	A	G
11	rs1894179	0	81182998	T	C
11	rs7106939	0	81183631	C	A
11	rs7107200	0	81183798	C	A
11	rs10897821	0	81184113	G	A
11	rs4944297	0	81184872	T	A
11	rs6591970	0	81185086	T	G
11	rs7937418	0	81185331	G	T
11	rs1945887	0	81185712	T	C
11	rs72943398	0	81186597	A	T
11	rs10897822	0	81187111	A	T
11	rs17442358	0	81187176	T	A
11	rs7124039	0	81187272	G	T
11	rs17442379	0	81187453	T	C
11	rs113040282	0	81187853	A	G
11	rs11232683	0	81188339	T	A
11	rs11232684	0	81188343	G	C
11	rs4944298	0	81188524	A	T
11	rs11232685	0	81188588	A	G
11	rs4245403	0	81189004	G	A
11	rs4245404	0	81189008	A	G
11	rs4943834	0	81189130	T	C
11	rs7925176	0	81189281	G	A
11	rs7924977	0	81189342	C	A
11	rs7924980	0	81189350	C	A
11	rs12275535	0	81189449	C	T
11	rs7925250	0	81189608	A	C
11	rs17142272	0	81189934	C	A
11	rs4943835	0	81189951	T	C
11	rs117515543	0	81190139	A	T
11	rs72945305	0	81190240	T	A
11	rs17142276	0	81190254	A	G
11	rs17142280	0	81190418	T	A
11	rs57523620	0	81190452	T	A
11	rs57610448	0	81190453	T	C
11	rs17142285	0	81190543	C	A
11	rs17142290	0	81190699	C	T
11	rs7106892	0	81190867	C	G
11	rs57544451	0	81190873	C	T
11	rs7118390	0	81191218	G	A
11	rs17442731	0	81191347	A	C
11	rs7118547	0	81191477	C	G
11	rs7118573	0	81191516	C	T
11	rs7104269	0	81191615	T	C
11	rs7118914	0	81191616	G	A
11	rs12422187	0	81191815	C	T
11	rs7119178	0	81191838	G	C
11	rs66599085	0	81191981	T	C
11	rs12419688	0	81191993	A	G
11	rs72945316	0	81192003	T	C
11	rs11232687	0	81192131	A	G
11	rs4564360	0	81192258	T	G
11	rs72945319	0	81192284	A	C
11	rs10897823	0	81192641	C	T
11	rs10897824	0	81192697	G	C
11	rs10897825	0	81192809	T	C
11	rs11232688	0	81192956	T	C
11	rs12798372	0	81192991	T	C
11	rs12420118	0	81193276	A	G
11	rs10501515	0	81193297	G	A
11	rs148202557	0	81193545	G	A
11	rs72945323	0	81193556	G	A
11	rs12798498	0	81193585	G	A
11	rs35898450	0	81193613	A	G
11	rs10792566	0	81193731	T	C
11	rs35075095	0	81193734	G	A
11	rs10501516	0	81193979	T	C
11	rs72945326	0	81194005	A	T
11	rs12804346	0	81194207	G	A
11	rs12288083	0	81194344	A	G
11	rs12274986	0	81194467	C	A
11	rs4288773	0	81194617	T	C
11	rs4261307	0	81194776	C	T
11	rs4482049	0	81194795	G	A
11	rs17142350	0	81194856	C	T
11	rs4482050	0	81194868	G	A
11	rs7927812	0	81195112	G	C
11	rs7928126	0	81195405	G	A
11	rs7928135	0	81195418	G	A
11	rs17384174	0	81195540	G	T
11	rs11232690	0	81195739	T	A
11	rs11232691	0	81195795	T	C
11	rs10897826	0	81195848	G	A
11	rs10897827	0	81195964	T	C
11	rs10897828	0	81196050	C	T
11	rs10792567	0	81196256	C	T
11	rs10792568	0	81196298	G	A
11	rs10792569	0	81196377	G	A
11	rs56665413	0	81196577	T	G
11	rs17384341	0	81196584	T	A
11	rs117566500	0	81196592	T	C
11	rs11232693	0	81196711	G	A
11	rs11232694	0	81196736	A	T
11	rs11232695	0	81196782	G	C
11	rs4943836	0	81196857	T	C
11	rs11232696	0	81196987	T	C
11	rs11232697	0	81197014	T	C
11	rs11232698	0	81197124	C	T
11	rs10792570	0	81197495	A	G
11	rs7113909	0	81197540	C	T
11	rs12808272	0	81198940	A	G
11	rs143350376	0	81199508	T	C
11	rs146683444	0	81199517	G	A
11	rs7944749	0	81199955	G	A
11	rs7112342	0	81200373	T	C
11	rs72945389	0	81200423	T	C
11	rs72945390	0	81200424	A	T
11	rs4133164	0	81200764	C	G
11	rs4133165	0	81200814	G	A
11	rs4405339	0	81201162	A	G
11	rs4282997	0	81201414	C	G
11	rs17450386	0	81201632	G	C
11	rs10501517	0	81201837	C	T
11	rs10897829	0	81202696	C	G
11	rs7122181	0	81202910	A	T
11	rs12279546	0	81203090	T	C
11	rs61889998	0	81203324	A	G
11	rs7934083	0	81203521	T	C
11	rs77449332	0	81203762	C	T
11	rs17142400	0	81204480	C	T
11	rs17450582	0	81204608	C	T
11	rs114737290	0	81204613	G	A
11	rs17159750	0	81204936	G	C
11	rs12283301	0	81205075	T	C
11	rs17142409	0	81205211	A	C
11	rs66905132	0	81205259	C	T
11	rs146440905	0	81205325	G	A
11	rs4354708	0	81205983	C	T
11	rs4421762	0	81206255	T	C
11	rs4559706	0	81206277	A	G
11	rs4262746	0	81206860	A	G
11	rs10501518	0	81207264	A	C
11	rs11823498	0	81207862	C	T
11	rs10897830	0	81209161	T	A
11	rs77157461	0	81209205	G	A
11	rs72947103	0	81209263	C	A
11	rs67068249	0	81209569	C	T
11	rs4463868	0	81209702	G	A
11	rs78614442	0	81209971	C	T
11	rs114614414	0	81210023	C	T
11	rs78577251	0	81210497	A	G
11	rs79081618	0	81210528	C	T
11	rs142276993	0	81210570	G	C
11	rs11232700	0	81211044	G	T
11	rs12277988	0	81211602	G	A
11	rs12790840	0	81211648	C	T
11	rs11232701	0	81211752	G	C
11	rs189063455	0	81212377	G	A
11	rs10897831	0	81212953	C	T
11	rs4459329	0	81213333	C	A
11	rs4348925	0	81213386	A	G
11	rs4405341	0	81213625	T	C
11	rs4405342	0	81213684	T	C
11	rs72947108	0	81213851	C	A
11	rs6591971	0	81214237	A	G
11	rs4944300	0	81215058	T	C
11	rs72947112	0	81215557	A	G
11	rs17142425	0	81215913	T	C
11	rs12294188	0	81216722	T	C
11	rs4944301	0	81216846	A	G
11	rs140328203	0	81216894	T	C
11	rs4944302	0	81217054	T	A
11	rs11232703	0	81217632	T	C
11	rs4644664	0	81217700	G	C
11	rs4432044	0	81218130	T	C
11	rs11232704	0	81218149	C	T
11	rs10792572	0	81218512	C	A
11	rs7131376	0	81220320	T	C
11	rs73513649	0	81220909	C	A
11	rs17142446	0	81220993	A	T
11	rs17142449	0	81221062	A	G
11	rs7127474	0	81221273	G	A
11	rs7127181	0	81221309	A	C
11	rs12273288	0	81221456	A	C
11	rs4944303	0	81221497	C	T
11	rs12420245	0	81221576	G	A
11	rs1945658	0	81221742	G	A
11	rs1945657	0	81221810	C	T
11	rs997382	0	81222314	G	A
11	rs997383	0	81222351	C	T
11	rs7478747	0	81222768	C	A
11	rs12290030	0	81223009	C	T
11	rs12787574	0	81223225	C	T
11	rs17142469	0	81223327	T	C
11	rs1945656	0	81223516	C	T
11	rs1945655	0	81223717	C	A
11	rs6591972	0	81223900	C	G
11	rs4943837	0	81223989	C	T
11	rs6591973	0	81224239	A	T
11	rs1945654	0	81224286	G	C
11	rs4269945	0	81224447	C	A
11	rs4359234	0	81224574	C	T
11	rs11232705	0	81224751	C	T
11	rs12293862	0	81225099	G	A
11	rs11828414	0	81225948	G	T
11	rs10792573	0	81226350	A	G
11	rs10897833	0	81226558	A	G
11	rs76435536	0	81226673	G	C
11	rs12808934	0	81226880	A	T
11	rs11232706	0	81227002	T	C
11	rs7944102	0	81227256	C	T
11	rs1945653	0	81227373	G	A
11	rs1945652	0	81227418	T	A
11	rs11232708	0	81227467	T	C
11	rs7948217	0	81228083	G	A
11	rs1945651	0	81228499	A	T
11	rs11232709	0	81228516	T	C
11	rs80013895	0	81228601	C	T
11	rs61890001	0	81229507	G	A
11	rs72947141	0	81229557	G	T
11	rs66924223	0	81229685	C	T
11	rs67566515	0	81229887	A	C
11	rs17452191	0	81229937	A	C
11	rs11232710	0	81231346	G	A
11	rs1945650	0	81231701	G	A
11	rs11232711	0	81231936	A	G
11	rs12790310	0	81232328	T	C
11	rs12789674	0	81232569	G	C
11	rs4943838	0	81232575	T	G
11	rs4944304	0	81232825	A	C
11	rs73513679	0	81234940	C	T
11	rs2032381	0	81235150	G	T
11	rs12289413	0	81235185	A	C
11	rs12786388	0	81235736	G	A
11	rs12786273	0	81235894	A	T
11	rs1540173	0	81236034	G	A
11	rs1540172	0	81236445	A	T
11	rs1540171	0	81236468	A	C
11	rs1945689	0	81236613	T	A
11	rs10792574	0	81236682	A	G
11	rs138953538	0	81236745	T	C
11	rs1945688	0	81236765	A	G
11	rs72949166	0	81236925	T	C
11	rs11825324	0	81236931	T	C
11	rs56291614	0	81237843	A	T
11	rs1945687	0	81238490	C	T
11	rs7925819	0	81238627	T	C
11	rs11232713	0	81239085	T	C
11	rs10897834	0	81239454	G	T
11	rs1955072	0	81239579	T	C
11	rs11232714	0	81239719	T	C
11	rs17142516	0	81240323	T	A
11	rs10897835	0	81240563	G	C
11	rs112548485	0	81240569	C	T
11	rs11232715	0	81240722	C	T
11	rs12277559	0	81241083	C	G
11	rs12277636	0	81241225	C	T
11	rs7107343	0	81241487	G	A
11	rs117392995	0	81242198	G	C
11	rs1945686	0	81243671	C	G
11	rs369111082	0	81243791	T	C
11	rs61890005	0	81244072	T	G
11	rs4245405	0	81244737	T	C
11	rs61890007	0	81246549	T	G
11	rs77305940	0	81249149	C	T
11	rs187608256	0	81249260	C	G
11	rs113942404	0	81250099	C	T
11	rs145071162	0	81250292	G	C
11	rs7948213	0	81251171	A	G
11	rs7935014	0	81251311	T	C
11	rs112374338	0	81251360	C	T
11	rs7935238	0	81251505	T	C
11	rs7924506	0	81252513	G	A
11	rs7939532	0	81252692	T	C
11	rs7117771	0	81252708	T	A
11	rs1945685	0	81253149	A	G
11	rs1945684	0	81253156	A	G
11	rs11232722	0	81253743	T	C
11	rs1945683	0	81254083	A	T
11	rs1945682	0	81254919	T	C
11	rs1945681	0	81254985	C	G
11	rs1573552	0	81255558	T	G
11	rs10897836	0	81257477	C	T
11	rs67188834	0	81257478	G	A
11	rs146014499	0	81257512	A	C
11	rs1945677	0	81257748	G	A
11	rs1945676	0	81257779	C	A
11	rs10897837	0	81258089	G	T
11	rs17142537	0	81258169	T	C
11	rs59620581	0	81258185	C	T
11	rs11232724	0	81258285	A	G
11	rs61890048	0	81258435	T	C
11	rs7934859	0	81258441	T	C
11	rs7948484	0	81258462	G	C
11	rs7948608	0	81258685	C	T
11	rs7935436	0	81258898	T	C
11	rs7951915	0	81259119	C	T
11	rs1894143	0	81259711	T	G
11	rs4943839	0	81259828	G	A
11	rs17142545	0	81260404	G	A
11	rs4630320	0	81260677	A	G
11	rs1894141	0	81260996	T	A
11	rs1894140	0	81261111	T	C
11	rs139784837	0	81261661	G	C
11	rs34172016	0	81262160	A	T
11	rs35098658	0	81262829	G	C
11	rs35745724	0	81262836	T	A
11	rs2156832	0	81263034	G	A
11	rs17453283	0	81263630	C	G
11	rs56396664	0	81263857	A	G
11	rs12272883	0	81263907	C	T
11	rs11232727	0	81264111	T	C
11	rs2187539	0	81264443	G	T
11	rs74328267	0	81264628	A	G
11	rs12276226	0	81264998	G	T
11	rs61692267	0	81265047	C	T
11	rs12276253	0	81265201	C	A
11	rs17142556	0	81265221	A	G
11	rs7107748	0	81266104	C	T
11	rs4944306	0	81266423	T	C
11	rs113660530	0	81266566	C	T
11	rs1945708	0	81266712	G	C
11	rs10897839	0	81267008	C	T
11	rs12418785	0	81267107	C	T
11	rs1945706	0	81267228	C	T
11	rs17142564	0	81267255	C	T
11	rs66635029	0	81267334	T	G
11	rs2213096	0	81267432	A	C
11	rs2213095	0	81267632	G	A
11	rs1945696	0	81268037	A	G
11	rs56349012	0	81268969	G	A
11	rs55918918	0	81269055	T	G
11	rs17142569	0	81269298	T	G
11	rs1945691	0	81269527	G	A
11	rs2156836	0	81270758	G	T
11	rs2156835	0	81270782	A	G
11	rs2156834	0	81271049	T	C
11	rs17159752	0	81271427	T	C
11	rs4944307	0	81271803	T	C
11	rs1955071	0	81272371	C	T
11	rs4262743	0	81272413	C	T
11	rs117856980	0	81272812	G	A
11	rs1945700	0	81273001	G	A
11	rs7115509	0	81273298	C	T
11	rs7116004	0	81273554	G	A
11	rs7928804	0	81274854	T	C
11	rs12421059	0	81274906	T	A
11	rs113280191	0	81275458	G	T
11	rs149356550	0	81275497	G	T
11	rs10897840	0	81275682	A	G
11	rs56380747	0	81275864	G	A
11	rs12794482	0	81275928	G	A
11	rs12799113	0	81276056	A	G
11	rs12799292	0	81276060	C	T
11	rs12286881	0	81276347	C	T
11	rs6591978	0	81276459	C	T
11	rs191786984	0	81276460	T	G
11	rs7950435	0	81276907	G	A
11	rs17454023	0	81277442	T	C
11	rs3862755	0	81277485	T	C
11	rs1894146	0	81277513	T	A
11	rs67575031	0	81277798	C	T
11	rs1894147	0	81277921	A	T
11	rs1894148	0	81278029	T	C
11	rs1945678	0	81278225	T	G
11	rs869291	0	81278248	A	C
11	rs1945679	0	81279349	C	T
11	rs7948448	0	81279543	T	C
11	rs7948672	0	81279694	T	C
11	rs7936985	0	81280209	C	T
11	rs10897841	0	81280212	A	G
11	rs77695162	0	81280254	T	A
11	rs7115807	0	81280646	G	A
11	rs2213094	0	81280808	A	G
11	rs17454247	0	81280906	A	T
11	rs7101618	0	81280946	T	A
11	rs188357515	0	81280947	A	T
11	rs2156833	0	81281141	C	T
11	rs6591979	0	81281656	T	C
11	rs6591980	0	81281689	A	G
11	rs140596114	0	81281717	T	C
11	rs17142587	0	81281843	G	T
11	rs17142590	0	81282356	T	G
11	rs10897842	0	81282761	C	A
11	rs61890049	0	81283586	C	A
11	rs7928592	0	81283670	G	T
11	rs7946893	0	81284183	T	G
11	rs10897843	0	81284197	T	C
11	rs11232733	0	81284504	A	T
11	rs7932389	0	81284762	A	G
11	rs4943840	0	81284878	T	C
11	rs17142595	0	81284927	T	C
11	rs1945707	0	81285814	A	G
11	rs17142603	0	81286847	G	C
11	rs17142606	0	81287045	A	G
11	rs17142609	0	81287264	G	A
11	rs61890050	0	81288694	C	T
11	rs148656888	0	81288806	G	C
11	rs10792577	0	81288940	C	G
11	rs10897844	0	81288960	G	A
11	rs5006149	0	81289170	T	C
11	rs5006148	0	81289173	C	T
11	rs1945709	0	81289813	A	C
11	rs12786379	0	81290079	C	T
11	rs17142619	0	81290424	T	C
11	rs149181514	0	81290903	C	T
11	rs17142621	0	81291185	A	G
11	rs7938853	0	81291374	C	T
11	rs7939145	0	81291639	C	A
11	rs61891171	0	81291694	G	A
11	rs10501519	0	81292381	C	T
11	rs10792578	0	81292509	A	C
11	rs10501520	0	81292580	G	A
11	rs17142632	0	81292922	A	G
11	rs10897845	0	81294465	C	T
11	rs1945713	0	81294493	C	A
11	rs17455523	0	81295168	T	G
11	rs11232735	0	81295646	T	A
11	rs11232736	0	81295647	T	A
11	rs75734795	0	81297191	G	A
11	rs7112632	0	81297438	G	A
11	rs7934609	0	81297564	A	G
11	rs1573553	0	81297921	A	C
11	rs1573555	0	81298073	C	G
11	rs1573556	0	81298229	T	C
11	rs17142648	0	81298795	C	T
11	rs117549386	0	81299262	G	A
11	rs11232737	0	81299269	C	A
11	rs4944308	0	81300070	C	T
11	rs61891172	0	81300240	T	C
11	rs4943841	0	81300647	A	T
11	rs55726355	0	81301622	C	T
11	rs148107948	0	81302094	C	T
11	rs1945717	0	81302519	T	C
11	rs7120638	0	81302554	G	A
11	rs17142661	0	81303549	A	G
11	rs61891174	0	81303726	G	A
11	rs7946535	0	81303849	C	T
11	rs7933268	0	81303873	T	G
11	rs7950006	0	81304188	G	A
11	rs12273958	0	81304449	C	G
11	rs9666087	0	81304602	C	A
11	rs17142668	0	81304861	A	C
11	rs17142672	0	81305741	G	A
11	rs61891175	0	81307822	T	C
11	rs34991356	0	81307838	G	A
11	rs116827423	0	81308156	G	T
11	rs61891177	0	81308343	C	G
11	rs1945649	0	81308455	C	T
11	rs7116343	0	81308950	A	G
11	rs10897847	0	81309597	T	A
11	rs138122598	0	81310383	T	G
11	rs149568001	0	81310440	C	A
11	rs78042055	0	81313551	C	G
11	rs1945647	0	81313757	C	T
11	rs11232743	0	81314132	T	C
11	rs2032392	0	81314417	C	T
11	rs2032390	0	81314649	T	C
11	rs2032389	0	81314781	A	G
11	rs2032388	0	81314974	A	C
11	rs148648213	0	81315134	G	T
11	rs58000470	0	81315415	C	T
11	rs58657959	0	81315698	T	C
11	rs4944312	0	81316330	G	A
11	rs7949287	0	81316858	G	A
11	rs7935732	0	81316876	T	A
11	rs1945646	0	81317208	T	C
11	rs7952574	0	81317270	G	A
11	rs61891182	0	81317733	C	T
11	rs1945644	0	81317946	A	G
11	rs57801782	0	81318073	T	G
11	rs75474999	0	81319402	A	G
11	rs1945643	0	81319613	G	A
11	rs1945642	0	81319832	T	C
11	rs1945641	0	81320038	T	G
11	rs11232744	0	81320105	T	C
11	rs61891185	0	81320174	G	A
11	rs11232746	0	81321072	G	A
11	rs75403272	0	81321545	C	T
11	rs10751058	0	81321853	A	G
11	rs61891186	0	81322483	T	C
11	rs7951813	0	81322832	A	G
11	rs11232749	0	81322864	A	G
11	rs11232750	0	81322879	T	C
11	rs11232751	0	81322906	C	G
11	rs4944313	0	81322983	C	T
11	rs2097172	0	81323458	G	T
11	rs2097171	0	81323471	C	T
11	rs2105801	0	81323584	G	A
11	rs7482828	0	81324003	T	C
11	rs1945667	0	81324185	C	T
11	rs61891220	0	81324820	G	A
11	rs71478357	0	81324875	C	A
11	rs1945666	0	81325329	T	A
11	rs61891221	0	81325487	C	T
11	rs11232753	0	81325823	C	A
11	rs1945665	0	81325846	G	T
11	rs61891222	0	81326629	T	C
11	rs1945664	0	81326644	A	G
11	rs1945663	0	81326765	C	G
11	rs10897849	0	81327035	G	A
11	rs75057880	0	81327396	A	G
11	rs7943058	0	81327523	A	C
11	rs1945662	0	81327905	T	C
11	rs1945661	0	81327991	A	G
11	rs7946763	0	81328181	A	C
11	rs7947193	0	81328330	G	C
11	rs1945660	0	81328840	A	G
11	rs77173484	0	81328971	C	T
11	rs1945659	0	81329186	C	T
11	rs141749162	0	81329532	A	G
11	rs12804321	0	81329581	T	C
11	rs7103355	0	81330013	C	G
11	rs17159763	0	81330071	A	G
11	rs80261056	0	81330140	A	C
11	rs77161244	0	81330225	C	G
11	rs10897851	0	81331198	C	G
11	rs10897852	0	81331393	G	C
11	rs35026199	0	81332333	G	A
11	rs12573924	0	81332353	C	T
11	rs7932823	0	81333590	T	C
11	rs12793880	0	81333658	A	T
11	rs61891223	0	81333962	T	C
11	rs10897853	0	81334250	C	T
11	rs1945690	0	81334729	G	A
11	rs2226923	0	81335751	A	G
11	rs10501522	0	81338823	C	T
11	rs10501523	0	81339041	C	A
11	rs151012676	0	81339411	A	G
11	rs1945693	0	81339721	A	T
11	rs34229630	0	81340361	G	A
11	rs141943468	0	81340536	A	G
11	rs7945872	0	81340688	A	T
11	rs34097730	0	81343825	C	T
11	rs118011102	0	81343944	G	A
11	rs61891224	0	81344521	G	T
11	rs4944314	0	81344618	A	G
11	rs4944315	0	81344715	G	A
11	rs117017557	0	81345714	C	T
11	rs12791973	0	81345837	C	A
11	rs12799371	0	81346344	T	C
11	rs7952128	0	81347186	A	G
11	rs7927690	0	81347971	C	T
11	rs7927890	0	81347994	G	A
11	rs7927943	0	81348236	C	T
11	rs7928048	0	81348350	C	T
11	rs10897854	0	81349574	A	T
11	rs118177056	0	81349836	C	T
11	rs12577689	0	81350246	C	T
11	rs12801521	0	81350670	A	T
11	rs4943842	0	81351569	C	A
11	rs11826249	0	81352713	G	T
11	rs11232761	0	81352751	T	C
11	rs1945698	0	81353676	A	G
11	rs1540174	0	81354364	A	C
11	rs1540175	0	81354464	C	A
11	rs1540176	0	81354835	T	C
11	rs1945702	0	81355517	T	C
11	rs10751059	0	81355654	T	C
11	rs1945703	0	81355792	A	G
11	rs7117338	0	81356656	C	T
11	rs17142718	0	81356871	G	A
11	rs4944318	0	81357207	A	G
11	rs1945704	0	81357363	C	T
11	rs1945705	0	81357525	T	C
11	rs112995680	0	81357942	G	A
11	rs1071921	0	81358153	A	T
11	rs7934221	0	81358888	T	C
11	rs12801811	0	81359141	C	A
11	rs10897856	0	81359416	G	T
11	rs11821424	0	81359423	G	C
11	rs17142733	0	81360127	A	G
11	rs1945668	0	81360306	C	T
11	rs1945669	0	81360397	C	T
11	rs143428203	0	81361447	T	C
11	rs17142739	0	81361682	C	A
11	rs17142744	0	81361756	T	G
11	rs61888560	0	81361899	C	T
11	rs6591983	0	81362191	C	T
11	rs76979227	0	81362237	G	A
11	rs61888561	0	81362511	A	T
11	rs10792582	0	81362652	T	C
11	rs11232764	0	81363113	C	T
11	rs11232765	0	81363128	A	T
11	rs61888562	0	81363197	T	A
11	rs6591984	0	81363875	T	C
11	rs1945670	0	81363935	C	T
11	rs1894144	0	81364629	G	C
11	rs1894145	0	81364765	G	T
11	rs61888564	0	81364863	C	A
11	rs2187538	0	81364932	G	A
11	rs61888565	0	81364953	C	A
11	rs4397876	0	81365460	C	T
11	rs4550244	0	81365730	A	G
11	rs4370959	0	81365735	G	A
11	rs7106568	0	81366325	A	G
11	rs57179700	0	81366960	G	T
11	rs113513251	0	81367112	A	G
11	rs142442325	0	81367157	T	A
11	rs1945671	0	81367328	A	T
11	rs1945672	0	81367523	A	G
11	rs1945673	0	81367648	A	G
11	rs77245667	0	81367712	C	T
11	rs11232769	0	81367795	A	C
11	rs10897857	0	81367941	G	C
11	rs10792583	0	81368061	T	G
11	rs74707715	0	81368219	T	C
11	rs111748736	0	81368689	G	A
11	rs7924764	0	81368886	T	C
11	rs1945674	0	81369096	C	T
11	rs1945675	0	81369314	T	G
11	rs4503570	0	81369765	T	G
11	rs1945640	0	81370360	G	T
11	rs10897858	0	81370565	T	A
11	rs11232770	0	81371016	C	A
11	rs116919476	0	81371324	G	A
11	rs1945639	0	81371553	C	T
11	rs4944319	0	81371740	A	G
11	rs111951106	0	81371924	C	T
11	rs6591985	0	81372109	A	G
11	rs112745967	0	81372135	T	C
11	rs113579156	0	81372666	G	A
11	rs59064106	0	81373029	C	T
11	rs61888571	0	81373148	T	C
11	rs10897859	0	81373190	G	A
11	rs11232771	0	81373454	T	C
11	rs34732281	0	81373888	A	G
11	rs116988922	0	81374260	G	A
11	rs114940839	0	81374340	A	G
11	rs1945721	0	81374426	T	C
11	rs61888572	0	81374558	T	C
11	rs80354590	0	81374851	G	A
11	rs11232772	0	81375675	C	T
11	rs10792584	0	81376074	A	C
11	rs1945720	0	81376166	T	C
11	rs11232773	0	81376174	A	T
11	rs75195846	0	81376452	C	T
11	rs17142764	0	81376730	C	G
11	rs7131318	0	81377528	A	G
11	rs7927618	0	81378103	A	G
11	rs17142769	0	81378133	T	C
11	rs7928021	0	81378229	G	A
11	rs7942979	0	81378401	T	G
11	rs112078023	0	81378772	G	A
11	rs187547847	0	81378835	C	G
11	rs1945719	0	81379503	T	G
11	rs12365411	0	81379720	C	T
11	rs61888573	0	81381243	T	A
11	rs61888574	0	81381261	A	G
11	rs142708098	0	81382386	G	C
11	rs112109163	0	81383805	A	G
11	rs61888575	0	81384034	A	C
11	rs61888576	0	81384407	T	C
11	rs7108573	0	81384695	A	G
11	rs1945718	0	81385059	C	T
11	rs117830964	0	81385822	T	C
11	rs7113464	0	81385897	G	A
11	rs12361803	0	81386227	T	C
11	rs61888577	0	81386366	A	G
11	rs12366135	0	81386818	G	T
11	rs4551793	0	81387246	A	G
11	rs4465386	0	81387764	C	A
11	rs6591987	0	81388412	C	T
11	rs7125658	0	81388486	C	T
11	rs6591988	0	81388943	C	T
11	rs77886668	0	81389035	C	T
11	rs141649937	0	81389062	A	T
11	rs7950716	0	81389141	G	T
11	rs140636045	0	81389191	T	C
11	rs11512901	0	81389554	C	T
11	rs61888578	0	81389689	A	G
11	rs66507910	0	81389704	T	A
11	rs6591989	0	81390034	T	G
11	rs78846722	0	81390278	T	C
11	rs61888579	0	81390330	G	T
11	rs7103641	0	81390457	C	G
11	rs7119927	0	81390519	T	C
11	rs72942173	0	81390760	A	G
11	rs10897860	0	81390848	T	C
11	rs10792585	0	81391123	A	C
11	rs9888168	0	81391604	T	C
11	rs67030612	0	81392146	C	T
11	rs61888580	0	81392583	T	C
11	rs76176901	0	81392617	A	G
11	rs11232775	0	81393198	T	C
11	rs75509424	0	81393231	C	T
11	rs7124756	0	81393591	G	C
11	rs11232776	0	81393691	A	T
11	rs12364666	0	81395174	A	G
11	rs11232777	0	81395362	T	A
11	rs12361874	0	81395716	G	A
11	rs143777752	0	81396255	T	C
11	rs141666012	0	81396956	C	T
11	rs11232778	0	81397016	T	A
11	rs4943843	0	81397478	G	A
11	rs7111365	0	81397746	A	T
11	rs59176942	0	81398206	G	A
11	rs7937530	0	81398585	C	T
11	rs6591990	0	81398681	G	A
11	rs7937672	0	81398763	C	A
11	rs10897861	0	81398908	G	A
11	rs10897862	0	81398956	G	T
11	rs56368247	0	81399426	C	T
11	rs143637562	0	81399784	G	C
11	rs11232779	0	81399972	G	T
11	rs7124252	0	81400669	C	T
11	rs57357615	0	81400713	A	T
11	rs11232780	0	81401328	G	A
11	rs56146648	0	81401584	T	C
11	rs6591991	0	81403090	A	T
11	rs7123455	0	81403396	G	A
11	rs35215766	0	81403724	C	T
11	rs77265351	0	81404191	T	C
11	rs7127432	0	81404464	A	G
11	rs12282188	0	81405367	T	C
11	rs7117981	0	81405708	T	C
11	rs74748984	0	81405953	A	G
11	rs66528986	0	81406193	A	G
11	rs4304804	0	81406620	A	C
11	rs4556564	0	81406808	G	A
11	rs61888587	0	81407087	T	A
11	rs77148476	0	81407628	G	T
11	rs4291696	0	81407874	G	T
11	rs4944320	0	81408382	G	A
11	rs4944321	0	81408687	T	C
11	rs35740532	0	81409069	A	T
11	rs12785237	0	81409103	T	C
11	rs12808392	0	81409277	G	A
11	rs12807970	0	81409351	A	T
11	rs11232782	0	81409643	C	T
11	rs11232783	0	81409649	C	T
11	rs55750237	0	81409883	A	G
11	rs11232784	0	81409933	G	A
11	rs11232785	0	81410175	C	T
11	rs11232786	0	81410451	A	G
11	rs11232787	0	81410493	G	T
11	rs11232788	0	81410927	C	T
11	rs61888589	0	81410983	A	T
11	rs11232789	0	81411075	C	T
11	rs11232790	0	81411408	C	T
11	rs59372713	0	81411706	A	G
11	rs11232791	0	81411714	A	G
11	rs61888591	0	81411826	G	A
11	rs11232792	0	81412143	T	C
11	rs11232793	0	81412239	G	A
11	rs58055045	0	81412730	G	C
11	rs7109201	0	81412768	C	T
11	rs7125568	0	81412930	T	C
11	rs12799794	0	81413398	C	T
11	rs2199236	0	81413479	C	T
11	rs190613566	0	81413675	C	A
11	rs61888593	0	81413981	C	T
11	rs716101	0	81414093	T	A
11	rs4944322	0	81414225	T	A
11	rs4944323	0	81414246	T	C
11	rs4944324	0	81414376	T	C
11	rs4944325	0	81414567	A	T
11	rs75279996	0	81414612	T	C
11	rs1380539	0	81414755	C	T
11	rs7929624	0	81415170	T	C
11	rs7942918	0	81415264	A	C
11	rs61888615	0	81415514	A	G
11	rs1824427	0	81415579	T	C
11	rs11232796	0	81415580	C	G
11	rs12796388	0	81416373	G	T
11	rs61888616	0	81416463	G	T
11	rs58637963	0	81416889	C	T
11	rs11232799	0	81417007	G	A
11	rs11232800	0	81417120	A	G
11	rs7937790	0	81417338	T	C
11	rs61888618	0	81417358	T	C
11	rs7938175	0	81417643	T	C
11	rs61888619	0	81417652	T	C
11	rs66721303	0	81417877	T	C
11	rs67867628	0	81417946	C	G
11	rs7927182	0	81418372	G	A
11	rs961479	0	81419023	A	G
11	rs12793728	0	81419403	T	C
11	rs11232802	0	81419498	C	A
11	rs115583380	0	81419512	C	A
11	rs1459947	0	81419961	G	A
11	rs11232804	0	81420160	C	T
11	rs11232805	0	81420181	A	T
11	rs61888620	0	81420325	C	A
11	rs1380540	0	81420433	T	A
11	rs1380541	0	81420497	T	A
11	rs12360971	0	81421030	A	G
11	rs12363835	0	81421032	C	T
11	rs67571596	0	81421162	A	G
11	rs4944326	0	81421478	G	A
11	rs17142789	0	81422622	G	A
11	rs12365904	0	81422749	T	A
11	rs12364359	0	81422838	C	A
11	rs1903245	0	81423518	A	G
11	rs17142801	0	81423528	G	C
11	rs1459945	0	81424069	T	G
11	rs78540172	0	81424556	A	T
11	rs1903244	0	81424631	C	T
11	rs76439070	0	81425152	G	A
11	rs58587446	0	81425637	C	A
11	rs4944327	0	81426448	G	A
11	rs7938144	0	81426835	A	G
11	rs17142805	0	81426995	C	T
11	rs1459948	0	81427843	G	C
11	rs1459949	0	81427850	T	C
11	rs12146451	0	81428208	G	C
11	rs12362536	0	81428809	T	C
11	rs10897863	0	81429155	G	T
11	rs12800629	0	81429353	G	A
11	rs1580239	0	81429368	G	A
11	rs1599210	0	81429529	T	C
11	rs1599211	0	81429861	T	C
11	rs1119394	0	81430003	G	C
11	rs10897864	0	81430144	G	C
11	rs12806464	0	81430152	C	T
11	rs75785544	0	81430510	C	T
11	rs1903239	0	81430543	T	C
11	rs1599212	0	81430655	T	C
11	rs67620074	0	81432225	G	A
11	rs12362006	0	81432376	T	C
11	rs12785693	0	81432744	G	A
11	rs61888621	0	81433065	T	C
11	rs1585386	0	81433218	C	T
11	rs80181787	0	81433449	C	T
11	rs72944260	0	81433488	T	C
11	rs61159830	0	81434039	T	C
11	rs9645698	0	81434115	A	C
11	rs61888622	0	81434181	A	C
11	rs1075167	0	81434293	A	C
11	rs1075166	0	81434317	T	C
11	rs4944328	0	81434839	G	C
11	rs74502631	0	81434993	A	C
11	rs4944329	0	81435082	A	G
11	rs61888623	0	81435427	G	A
11	rs1841279	0	81435572	G	T
11	rs11232811	0	81436265	C	T
11	rs80260133	0	81436289	T	C
11	rs75039132	0	81436481	C	T
11	rs11232812	0	81436517	G	A
11	rs10897865	0	81436646	G	A
11	rs72944265	0	81437126	C	A
11	rs10897866	0	81438590	A	C
11	rs12802547	0	81438871	C	T
11	rs72944271	0	81439123	G	A
11	rs67003530	0	81439124	C	G
11	rs12807543	0	81439179	A	G
11	rs61032465	0	81439307	T	G
11	rs11232813	0	81439358	T	A
11	rs7118791	0	81439448	G	A
11	rs11232814	0	81439506	C	A
11	rs7104386	0	81439576	T	C
11	rs148461892	0	81439808	C	A
11	rs12791613	0	81440704	C	T
11	rs145788614	0	81441001	T	C
11	rs35032353	0	81441089	C	A
11	rs12574915	0	81441331	G	A
11	rs11232816	0	81441351	C	T
11	rs11232817	0	81441402	C	T
11	rs80312143	0	81441449	T	G
11	rs1114556	0	81441792	C	A
11	rs1585387	0	81442048	T	G
11	rs1585388	0	81442066	A	G
11	rs11232818	0	81442172	T	C
11	rs76933520	0	81442332	T	C
11	rs11494262	0	81442542	G	T
11	rs1114987	0	81443138	T	G
11	rs66923116	0	81443208	T	A
11	rs1114986	0	81443299	C	T
11	rs11518736	0	81443562	T	G
11	rs11518706	0	81443631	C	T
11	rs35783657	0	81443864	C	G
11	rs7938721	0	81444099	C	T
11	rs2085735	0	81444241	C	T
11	rs7117315	0	81444562	A	G
11	rs7117681	0	81444683	C	G
11	rs7118032	0	81444867	G	A
11	rs146332114	0	81445204	G	A
11	rs11232820	0	81445335	G	T
11	rs1124201	0	81445388	G	A
11	rs1380534	0	81445655	C	G
11	rs1380535	0	81445673	A	C
11	rs1380536	0	81445709	T	A
11	rs11232821	0	81446043	A	G
11	rs1459925	0	81446047	C	A
11	rs1459926	0	81446048	C	A
11	rs1459927	0	81446153	C	T
11	rs1459928	0	81446515	C	T
11	rs1380537	0	81446806	A	C
11	rs1380538	0	81446885	T	G
11	rs12361500	0	81447244	A	G
11	rs1459930	0	81447621	G	A
11	rs1459932	0	81448515	T	C
11	rs11232823	0	81448678	A	G
11	rs61888627	0	81448703	G	A
11	rs3921946	0	81448880	A	G
11	rs11232824	0	81449411	A	G
11	rs7124504	0	81449443	T	C
11	rs4944333	0	81449452	G	A
11	rs4943845	0	81449608	C	T
11	rs57840581	0	81449998	C	A
11	rs11232825	0	81450003	C	T
11	rs1841280	0	81450374	G	C
11	rs1459933	0	81450518	G	A
11	rs7945650	0	81451182	A	C
11	rs12364316	0	81452386	G	A
11	rs34100581	0	81452535	G	T
11	rs57156360	0	81452558	C	T
11	rs66529468	0	81453316	G	T
11	rs716281	0	81453571	G	A
11	rs17405783	0	81454324	T	A
11	rs17142817	0	81454657	C	G
11	rs4944334	0	81454995	G	A
11	rs4944335	0	81455049	C	A
11	rs10897867	0	81455724	G	A
11	rs7934028	0	81455796	A	G
11	rs146769932	0	81455852	G	A
11	rs1563811	0	81455874	T	G
11	rs11232827	0	81455884	C	T
11	rs1563812	0	81455938	G	A
11	rs1563813	0	81455944	G	A
11	rs11232829	0	81457044	A	G
11	rs11232830	0	81457070	A	G
11	rs58601709	0	81457102	G	T
11	rs11232831	0	81457488	A	G
11	rs11232833	0	81457612	G	A
11	rs116349831	0	81458083	T	C
11	rs7932114	0	81458187	T	C
11	rs7945480	0	81458322	A	G
11	rs7932275	0	81458355	T	A
11	rs74713264	0	81458366	G	A
11	rs77536978	0	81458739	T	C
11	rs112765177	0	81459211	C	T
11	rs4145707	0	81460126	A	T
11	rs10792586	0	81460202	C	T
11	rs17159766	0	81461220	T	G
11	rs7936209	0	81461366	A	G
11	rs7936624	0	81461388	G	C
11	rs7131066	0	81461913	T	C
11	rs78942056	0	81463169	A	G
11	rs6591995	0	81463451	C	T
11	rs17142832	0	81463561	A	G
11	rs17142835	0	81464226	C	T
11	rs17142839	0	81465190	G	A
11	rs11232835	0	81465206	C	T
11	rs10751062	0	81465869	T	C
11	rs10897870	0	81465899	T	A
11	rs4944336	0	81466717	A	C
11	rs10751063	0	81467652	A	C
11	rs10897871	0	81467911	T	G
11	rs12577477	0	81467934	A	G
11	rs17142851	0	81468545	T	A
11	rs10897874	0	81468558	G	A
11	rs10897875	0	81468618	T	C
11	rs7926937	0	81469420	T	C
11	rs7940091	0	81469426	A	T
11	rs4298928	0	81470414	A	G
11	rs4944337	0	81470498	A	G
11	rs4944338	0	81470541	G	A
11	rs4245408	0	81470604	C	G
11	rs4245409	0	81470665	C	A
11	rs4515989	0	81470761	C	A
11	rs4548642	0	81470836	T	C
11	rs5024903	0	81470901	T	A
11	rs5024900	0	81470979	T	A
11	rs5024899	0	81471098	T	C
11	rs12785912	0	81471619	A	C
11	rs11232842	0	81471736	C	T
11	rs12791862	0	81472244	A	T
11	rs10897876	0	81472490	C	T
11	rs7480023	0	81472535	G	A
11	rs12793528	0	81472772	G	A
11	rs7934940	0	81473380	C	T
11	rs7935161	0	81473458	G	A
11	rs12799414	0	81473475	A	T
11	rs12801225	0	81473583	T	C
11	rs10792587	0	81473679	C	T
11	rs12799852	0	81473694	A	G
11	rs10792588	0	81473735	G	A
11	rs11232843	0	81474349	A	G
11	rs12805855	0	81474375	A	C
11	rs12807434	0	81474464	T	C
11	rs11232844	0	81474471	C	T
11	rs11232845	0	81474640	C	T
11	rs11232846	0	81475109	T	A
11	rs10792589	0	81475169	A	T
11	rs10792590	0	81475182	T	C
11	rs11606590	0	81475185	T	C
11	rs4944339	0	81475521	C	T
11	rs4944340	0	81475540	T	C
11	rs139690949	0	81475559	A	G
11	rs10792591	0	81475760	A	G
11	rs4944341	0	81475779	T	A
11	rs10897877	0	81475794	C	A
11	rs4944342	0	81475932	T	C
11	rs7946460	0	81476002	A	G
11	rs140700684	0	81476023	G	A
11	rs4944344	0	81476078	C	T
11	rs184482437	0	81476098	C	T
11	rs4943846	0	81476106	G	A
11	rs61888649	0	81476143	G	A
11	rs4944345	0	81476170	T	C
11	rs4944346	0	81476198	C	T
11	rs12794982	0	81476224	A	G
11	rs12795373	0	81476310	C	T
11	rs7125866	0	81476361	G	A
11	rs118079049	0	81476373	G	C
11	rs7125917	0	81476623	A	C
11	rs2045608	0	81477111	G	A
11	rs2045607	0	81477207	C	A
11	rs2045606	0	81477318	A	G
11	rs10792592	0	81477325	C	A
11	rs10792593	0	81477371	T	A
11	rs10792594	0	81477546	A	G
11	rs7130202	0	81477650	C	T
11	rs4944347	0	81477742	C	T
11	rs56173162	0	81477782	C	T
11	rs2045605	0	81477783	G	A
11	rs2045604	0	81477830	T	G
11	rs2045603	0	81477943	G	A
11	rs4944348	0	81478320	T	C
11	rs4944349	0	81478340	T	C
11	rs4944350	0	81478377	G	C
11	rs17142872	0	81478475	A	G
11	rs7941868	0	81478509	T	C
11	rs10792595	0	81478676	T	C
11	rs11232847	0	81478705	C	T
11	rs76747493	0	81478733	C	T
11	rs10751065	0	81478822	A	C
11	rs11232848	0	81478869	T	A
11	rs976930	0	81478912	T	C
11	rs976929	0	81478947	T	A
11	rs976928	0	81479043	A	G
11	rs976927	0	81479087	C	T
11	rs1459957	0	81479451	A	G
11	rs1459956	0	81479589	G	A
11	rs9783381	0	81479624	G	C
11	rs9783293	0	81479846	T	C
11	rs9783320	0	81479876	A	C
11	rs9783387	0	81479898	G	A
11	rs17142879	0	81479956	G	A
11	rs11232849	0	81479993	T	C
11	rs2125819	0	81480322	C	G
11	rs10897878	0	81480886	G	A
11	rs10792596	0	81481040	G	T
11	rs7945507	0	81481091	C	T
11	rs7945683	0	81481342	A	C
11	rs7945957	0	81481356	G	T
11	rs7932553	0	81481440	T	C
11	rs7124977	0	81481643	G	A
11	rs6591996	0	81481654	C	T
11	rs12221862	0	81481968	A	G
11	rs17142888	0	81482366	T	C
11	rs11232850	0	81482449	G	A
11	rs10897879	0	81482463	C	T
11	rs10897880	0	81482992	A	G
11	rs11232851	0	81483087	T	G
11	rs7119331	0	81483819	T	C
11	rs76954827	0	81483822	G	C
11	rs7106258	0	81484019	A	G
11	rs6591997	0	81484075	C	A
11	rs7929658	0	81484358	G	A
11	rs7930047	0	81484635	G	T
11	rs7929726	0	81484645	A	G
11	rs12273073	0	81484996	T	A
11	rs17142900	0	81485067	C	T
11	rs12273132	0	81485107	T	C
11	rs11232852	0	81485344	G	T
11	rs11232853	0	81485373	G	T
11	rs11827862	0	81485506	C	A
11	rs11232854	0	81485582	T	A
11	rs11232855	0	81485591	C	T
11	rs11232856	0	81485688	A	G
11	rs17473496	0	81485988	C	A
11	rs17142905	0	81486065	C	T
11	rs12281253	0	81486279	A	C
11	rs73506202	0	81486301	T	C
11	rs56112222	0	81486448	T	C
11	rs2169115	0	81486450	A	G
11	rs56088638	0	81486464	C	T
11	rs1031702	0	81486655	G	A
11	rs12294805	0	81486744	G	T
11	rs17142912	0	81486831	G	T
11	rs1031701	0	81486958	G	A
11	rs73508007	0	81487280	T	C
11	rs11232857	0	81487338	G	A
11	rs75798291	0	81487481	C	T
11	rs74906468	0	81487802	G	A
11	rs7120656	0	81487894	G	T
11	rs79487503	0	81487933	T	C
11	rs79518160	0	81488199	T	G
11	rs12272172	0	81488689	G	A
11	rs7935680	0	81489029	T	G
11	rs2085737	0	81489764	C	T
11	rs2085736	0	81489841	T	C
11	rs12275443	0	81490148	C	T
11	rs12275445	0	81490154	C	T
11	rs17142932	0	81490264	T	C
11	rs2219543	0	81490761	G	T
11	rs12576011	0	81490915	T	G
11	rs12293828	0	81491014	G	T
11	rs17474049	0	81491394	A	G
11	rs12294018	0	81491562	C	T
11	rs17142941	0	81491694	T	C
11	rs6591998	0	81491768	T	C
11	rs7118489	0	81492293	C	T
11	rs6591999	0	81492541	G	A
11	rs7104475	0	81492649	T	C
11	rs11232861	0	81493085	C	T
11	rs73508018	0	81493264	C	T
11	rs7944730	0	81493547	G	A
11	rs7944887	0	81493903	A	G
11	rs7947949	0	81493976	C	T
11	rs7934539	0	81494020	T	C
11	rs7947860	0	81494030	A	C
11	rs142412424	0	81494061	T	C
11	rs4373963	0	81494066	G	A
11	rs7948066	0	81494072	C	T
11	rs4334038	0	81494099	C	T
11	rs2888680	0	81494140	T	A
11	rs4329712	0	81494213	T	C
11	rs2888681	0	81494333	T	C
11	rs1870542	0	81494492	G	A
11	rs4606498	0	81494513	G	T
11	rs12420190	0	81494621	A	C
11	rs7948710	0	81494748	A	T
11	rs11232862	0	81494920	T	C
11	rs7948962	0	81494943	A	C
11	rs7927911	0	81496259	C	A
11	rs7928108	0	81496407	C	A
11	rs4500509	0	81496626	A	G
11	rs4409862	0	81496943	C	T
11	rs56379697	0	81497217	G	A
11	rs4350378	0	81497237	T	A
11	rs11602824	0	81497540	G	A
11	rs11607005	0	81497763	A	G
11	rs7950775	0	81498152	T	C
11	rs7935776	0	81498261	C	T
11	rs12287612	0	81498361	T	C
11	rs2045611	0	81498525	G	T
11	rs2045610	0	81498558	T	C
11	rs2045609	0	81498692	T	G
11	rs7936801	0	81498875	G	C
11	rs7926594	0	81499235	T	C
11	rs149798537	0	81499473	G	C
11	rs115051448	0	81499623	C	G
11	rs73508043	0	81499628	G	C
11	rs140147920	0	81499908	G	C
11	rs150326397	0	81500319	T	C
11	rs7935137	0	81501218	C	T
11	rs7944055	0	81503925	C	T
11	rs7947005	0	81503992	C	T
11	rs12272673	0	81504027	G	A
11	rs2199235	0	81504725	C	T
11	rs11821463	0	81505171	G	A
11	rs11232869	0	81505463	T	G
11	rs117745474	0	81506256	A	C
11	rs17142966	0	81507217	C	G
11	rs72948303	0	81508556	A	G
11	rs148069072	0	81509363	T	A
11	rs1542465	0	81509575	T	C
11	rs1903241	0	81510286	T	C
11	rs6592001	0	81510915	A	G
11	rs7103876	0	81511877	G	A
11	rs6592002	0	81512267	A	G
11	rs11232875	0	81513714	T	C
11	rs11232876	0	81514273	C	T
11	rs7105466	0	81514996	T	C
11	rs6592003	0	81515167	A	G
11	rs4944353	0	81515696	G	A
11	rs4944354	0	81515950	T	C
11	rs11232877	0	81516733	C	A
11	rs12293984	0	81517261	T	C
11	rs139383927	0	81517556	C	T
11	rs150422807	0	81517938	C	T
11	rs118155796	0	81518218	G	A
11	rs35404463	0	81518830	C	T
11	rs60983346	0	81519901	T	C
11	rs11518738	0	81520026	G	T
11	rs190039944	0	81520864	C	G
11	rs61570059	0	81521413	T	C
11	rs55758837	0	81521496	A	C
11	rs57811470	0	81521539	C	A
11	rs192546848	0	81521962	A	G
11	rs9888230	0	81522138	C	T
11	rs12804874	0	81523242	A	C
11	rs12805253	0	81523367	C	T
11	rs35671543	0	81523642	C	T
11	rs9888169	0	81523710	A	G
11	rs9888301	0	81523872	T	C
11	rs9888255	0	81524008	G	T
11	rs9888140	0	81524119	T	C
11	rs151334280	0	81524228	C	G
11	rs4944357	0	81524661	T	A
11	rs4944358	0	81524682	A	G
11	rs4944359	0	81524718	A	G
11	rs11232881	0	81524999	A	G
11	rs7109633	0	81525036	C	A
11	rs7109761	0	81525089	C	T
11	rs7110083	0	81525184	G	T
11	rs7126109	0	81525280	T	C
11	rs7932418	0	81525368	C	A
11	rs58895739	0	81525512	G	C
11	rs1459935	0	81525653	C	A
11	rs1459936	0	81525656	T	C
11	rs1459937	0	81525713	G	A
11	rs5002117	0	81525803	T	C
11	rs1459938	0	81525811	C	G
11	rs34669599	0	81526028	T	G
11	rs11607517	0	81526051	C	A
11	rs11603398	0	81526071	A	T
11	rs11603402	0	81526109	A	T
11	rs11601416	0	81526145	T	C
11	rs11607556	0	81526237	C	T
11	rs11607620	0	81526345	G	T
11	rs56044427	0	81526561	T	G
11	rs11232882	0	81526573	A	G
11	rs151180007	0	81526968	G	T
11	rs10897887	0	81527090	T	C
11	rs10897888	0	81527113	T	A
11	rs13377597	0	81527324	G	C
11	rs73515937	0	81527785	G	A
11	rs79179826	0	81527798	T	C
11	rs77842364	0	81527801	T	C
11	rs73515940	0	81527902	G	A
11	rs73515942	0	81527949	C	T
11	rs74893386	0	81528077	T	C
11	rs10501524	0	81528135	A	G
11	rs10501525	0	81528147	G	A
11	rs58285639	0	81528162	C	A
11	rs10501527	0	81528206	A	G
11	rs118169895	0	81529028	C	T
11	rs1459940	0	81529509	A	T
11	rs1459941	0	81529710	A	G
11	rs79565130	0	81530942	C	T
11	rs17142978	0	81530997	C	A
11	rs79049511	0	81531018	C	T
11	rs11232883	0	81531566	G	A
11	rs76781533	0	81531609	G	T
11	rs1573583	0	81531959	A	C
11	rs10897889	0	81532550	C	A
11	rs898366	0	81532788	G	A
11	rs898367	0	81533172	G	A
11	rs2373907	0	81533241	A	G
11	rs1031705	0	81533348	T	G
11	rs17142991	0	81533789	C	T
11	rs1013273	0	81534503	T	C
11	rs35131816	0	81534695	G	A
11	rs12574367	0	81534821	C	T
11	rs12574595	0	81534988	C	A
11	rs17142994	0	81535053	G	A
11	rs10501528	0	81535065	C	T
11	rs17476199	0	81536172	C	T
11	rs12577037	0	81536221	A	G
11	rs77456686	0	81536503	T	A
11	rs12577082	0	81536762	A	G
11	rs1459942	0	81536997	A	C
11	rs17476318	0	81537048	C	A
11	rs80318640	0	81537104	A	G
11	rs17476339	0	81537192	T	C
11	rs79700930	0	81537232	G	A
11	rs7931309	0	81537674	A	T
11	rs7931827	0	81537874	G	T
11	rs7946695	0	81537938	T	C
11	rs139375445	0	81538059	C	G
11	rs7934819	0	81538168	G	A
11	rs7949959	0	81538276	T	C
11	rs17143002	0	81538570	G	A
11	rs56777700	0	81538663	A	G
11	rs57746581	0	81538731	C	T
11	rs111683335	0	81538826	C	T
11	rs10897890	0	81538983	G	T
11	rs12575801	0	81539026	C	T
11	rs12577924	0	81539154	A	G
11	rs76727837	0	81539617	C	G
11	rs11824176	0	81539763	G	C
11	rs7121014	0	81540109	C	A
11	rs12270648	0	81540318	A	G
11	rs7121602	0	81540649	A	T
11	rs74837543	0	81540690	T	G
11	rs12574059	0	81540963	A	G
11	rs75857109	0	81541324	T	C
11	rs76570057	0	81541820	G	A
11	rs4143319	0	81541907	C	T
11	rs4143318	0	81541908	T	C
11	rs1993660	0	81542701	C	A
11	rs4944361	0	81542805	G	T
11	rs35059016	0	81542978	A	T
11	rs1121859	0	81543239	G	A
11	rs4943848	0	81543852	A	G
11	rs11232885	0	81543939	T	C
11	rs12803159	0	81544010	A	G
11	rs56154532	0	81544465	T	C
11	rs56070066	0	81544489	G	A
11	rs55803135	0	81544644	C	T
11	rs11232886	0	81544784	C	A
11	rs75105197	0	81544829	A	G
11	rs61709921	0	81545651	G	T
11	rs55968080	0	81545805	A	G
11	rs12363526	0	81545940	G	A
11	rs11232887	0	81546127	T	A
11	rs12272115	0	81546605	A	T
11	rs12272123	0	81546626	A	T
11	rs7125173	0	81546942	C	A
11	rs7125392	0	81546965	G	A
11	rs7128472	0	81547060	G	A
11	rs144520537	0	81547109	T	C
11	rs7128525	0	81547300	A	G
11	rs7114561	0	81547456	T	C
11	rs11825976	0	81547478	G	A
11	rs79770365	0	81547521	A	T
11	rs7129145	0	81547717	C	A
11	rs7102304	0	81548180	C	T
11	rs7102250	0	81548267	A	G
11	rs7102796	0	81548403	G	A
11	rs12289167	0	81548571	G	T
11	rs12807842	0	81548593	G	T
11	rs996446	0	81548758	A	G
11	rs996447	0	81548806	C	G
11	rs996448	0	81549176	G	A
11	rs7930175	0	81549672	G	C
11	rs139241879	0	81550153	A	G
11	rs34715916	0	81550775	T	C
11	rs12284866	0	81551643	C	A
11	rs7127224	0	81552217	C	G
11	rs79556635	0	81552428	C	T
11	rs6592004	0	81553155	A	G
11	rs139294115	0	81553746	A	G
11	rs2125815	0	81554305	A	C
11	rs2125817	0	81554428	A	G
11	rs2125818	0	81554597	T	C
11	rs12365074	0	81554815	G	A
11	rs10751066	0	81554965	A	C
11	rs73518000	0	81555236	G	A
11	rs11232895	0	81555577	G	T
11	rs77292936	0	81555852	C	T
11	rs66674736	0	81556004	A	G
11	rs17143008	0	81556039	G	T
11	rs4579948	0	81556584	T	C
11	rs1380532	0	81556771	C	T
11	rs117320186	0	81557129	T	A
11	rs1813660	0	81557603	C	T
11	rs1960816	0	81557646	T	C
11	rs2373908	0	81557681	T	C
11	rs12271406	0	81558550	C	T
11	rs11232896	0	81558649	C	G
11	rs4943852	0	81558745	G	A
11	rs4944363	0	81558790	C	T
11	rs12271662	0	81558791	G	A
11	rs4943853	0	81559064	A	G
11	rs116541637	0	81559065	T	C
11	rs17143012	0	81559650	C	G
11	rs74548770	0	81559674	T	G
11	rs1947656	0	81559688	T	A
11	rs1947657	0	81559737	A	C
11	rs11603767	0	81560368	T	C
11	rs1945906	0	81561077	A	C
11	rs7935158	0	81561492	A	T
11	rs17143016	0	81561580	G	T
11	rs17143020	0	81561677	T	G
11	rs7935509	0	81561748	C	T
11	rs79211597	0	81562005	C	T
11	rs7939401	0	81562454	G	A
11	rs11828850	0	81562827	C	G
11	rs73519920	0	81563136	G	A
11	rs17417943	0	81563258	C	T
11	rs79163790	0	81563287	A	G
11	rs1459944	0	81563655	C	T
11	rs12362287	0	81563834	T	C
11	rs10897892	0	81563966	T	A
11	rs922135	0	81564678	G	A
11	rs9787770	0	81565106	G	A
11	rs9787825	0	81565284	T	C
11	rs11232899	0	81565488	C	T
11	rs80083266	0	81565939	C	T
11	rs59546348	0	81566596	C	T
11	rs77226659	0	81566608	T	C
11	rs143033039	0	81566738	T	C
11	rs11232900	0	81567116	C	T
11	rs11232901	0	81567361	T	C
11	rs10897893	0	81567633	A	T
11	rs10897894	0	81567640	G	T
11	rs10897895	0	81567953	G	A
11	rs1903243	0	81568064	C	G
11	rs75260221	0	81568415	C	G
11	rs1459943	0	81568418	A	T
11	rs7113242	0	81568850	C	T
11	rs7113357	0	81568926	C	T
11	rs10082665	0	81569926	T	C
11	rs76593364	0	81570123	T	C
11	rs117303255	0	81570167	C	T
11	rs138110922	0	81570545	C	T
11	rs191191118	0	81571248	C	T
11	rs61314607	0	81571473	C	T
11	rs1945899	0	81572903	G	A
11	rs11232902	0	81572979	G	C
11	rs117788447	0	81573803	T	C
11	rs4944364	0	81574078	C	T
11	rs4944365	0	81574167	G	C
11	rs74695879	0	81574883	C	T
11	rs6592005	0	81575873	A	G
11	rs6592006	0	81575931	G	A
11	rs6592007	0	81576034	A	T
11	rs7124494	0	81576342	G	C
11	rs75189546	0	81576719	T	A
11	rs1945898	0	81576771	A	C
11	rs4944366	0	81577369	T	C
11	rs7937021	0	81577945	T	C
11	rs10501529	0	81578047	G	A
11	rs4943855	0	81578584	T	G
11	rs118124518	0	81578858	A	T
11	rs4943856	0	81578888	T	A
11	rs12420785	0	81578897	G	A
11	rs12789039	0	81579068	C	G
11	rs6592008	0	81579864	T	C
11	rs1459950	0	81581001	C	T
11	rs6592009	0	81581176	C	T
11	rs6592011	0	81581908	G	A
11	rs6592012	0	81582086	G	A
11	rs57889937	0	81582139	A	C
11	rs6592013	0	81582279	A	G
11	rs1459951	0	81582575	A	C
11	rs1459952	0	81582739	T	C
11	rs11607964	0	81583196	T	C
11	rs17418246	0	81583255	C	T
11	rs11232906	0	81583316	A	G
11	rs60569113	0	81583507	T	A
11	rs116762537	0	81583942	C	T
11	rs7943024	0	81584254	T	G
11	rs1459953	0	81584347	C	T
11	rs1459954	0	81584660	A	T
11	rs1380543	0	81584879	G	A
11	rs61888656	0	81584957	T	G
11	rs11232908	0	81585392	G	C
11	rs117995014	0	81585541	C	A
11	rs7947832	0	81585850	T	G
11	rs7947956	0	81585943	T	A
11	rs7936146	0	81586204	G	A
11	rs7951074	0	81586226	T	G
11	rs7936672	0	81586661	G	A
11	rs77906821	0	81586956	T	G
11	rs78784947	0	81587427	C	T
11	rs4294590	0	81587624	C	T
11	rs4575296	0	81587997	C	T
11	rs74453680	0	81588355	C	A
11	rs75189046	0	81588647	G	A
11	rs75829939	0	81588930	C	T
11	rs11232909	0	81589196	T	A
11	rs1945901	0	81589726	C	T
11	rs11232910	0	81590249	C	T
11	rs59701910	0	81590720	T	C
11	rs147121043	0	81590838	C	T
11	rs79365820	0	81590895	C	T
11	rs11232911	0	81590982	T	A
11	rs10897896	0	81591244	T	G
11	rs78902865	0	81591866	G	A
11	rs146043041	0	81592641	T	G
11	rs12276144	0	81592830	T	C
11	rs11232912	0	81592990	C	A
11	rs12277683	0	81593189	T	A
11	rs79967854	0	81593832	T	C
11	rs11232913	0	81593948	C	T
11	rs79583674	0	81594246	C	T
11	rs148940823	0	81594497	G	C
11	rs146704321	0	81595109	C	T
11	rs7950689	0	81595133	A	G
11	rs58008623	0	81595586	T	C
11	rs11232914	0	81596091	T	C
11	rs11232915	0	81596213	T	C
11	rs12283508	0	81596578	T	C
11	rs139956567	0	81596865	T	G
11	rs17143052	0	81596927	T	A
11	rs1540199	0	81597534	G	A
11	rs4278539	0	81598027	A	G
11	rs12418804	0	81598184	C	G
11	rs2032409	0	81598466	G	A
11	rs1540194	0	81599288	A	G
11	rs1540193	0	81599523	T	G
11	rs75543246	0	81599565	G	C
11	rs7925873	0	81599682	T	A
11	rs12290582	0	81599981	T	C
11	rs1945896	0	81600204	A	G
11	rs17143063	0	81601292	G	A
11	rs4943857	0	81601400	A	C
11	rs75322260	0	81601608	C	T
11	rs139141411	0	81602046	A	C
11	rs78827251	0	81602523	T	A
11	rs77977134	0	81603149	T	C
11	rs74581829	0	81604797	T	A
11	rs1945892	0	81605750	G	A
11	rs1540197	0	81607024	C	A
11	rs4283001	0	81607684	T	A
11	rs4477463	0	81607997	A	G
11	rs1112922	0	81608444	C	A
11	rs1540196	0	81608677	G	A
11	rs1945897	0	81609008	G	C
11	rs79961472	0	81609495	C	A
11	rs17143074	0	81609645	A	T
11	rs7116275	0	81609670	C	T
11	rs140745009	0	81610589	T	C
11	rs12718481	0	81611392	G	T
11	rs2097184	0	81611771	T	C
11	rs7118432	0	81611866	T	A
11	rs142283939	0	81612077	G	A
11	rs11232921	0	81616446	G	A
11	rs12420615	0	81618766	C	A
11	rs12420641	0	81618946	C	A
11	rs17419332	0	81619451	C	T
11	rs4944367	0	81619580	C	T
11	rs4944368	0	81619903	C	T
11	rs139231617	0	81620920	T	A
11	rs34644916	0	81621021	G	A
11	rs7126955	0	81622781	G	T
11	rs11232923	0	81623265	T	G
11	rs10501530	0	81624240	G	T
11	rs12291540	0	81625280	C	G
11	rs10897900	0	81625297	C	A
11	rs11232924	0	81627342	A	G
11	rs11232926	0	81627723	G	A
11	rs10792600	0	81628070	A	G
11	rs11600824	0	81629268	C	T
11	rs11232927	0	81630984	T	C
11	rs71478371	0	81632141	T	C
11	rs2156662	0	81633717	T	C
11	rs11824667	0	81633738	A	T
11	rs138048500	0	81634637	A	G
11	rs68165037	0	81635264	T	A
11	rs2187442	0	81635695	C	T
11	rs11232928	0	81636251	T	C
11	rs116920274	0	81637017	T	C
11	rs1944669	0	81637059	A	G
11	rs77381608	0	81637490	A	G
11	rs10792601	0	81637494	T	C
11	rs146439211	0	81637718	T	A
11	rs1944671	0	81637880	A	G
11	rs6592014	0	81639251	C	T
11	rs17143092	0	81640536	G	A
11	rs75782103	0	81640705	T	C
11	rs61158466	0	81641805	C	G
11	rs867386	0	81642512	T	C
11	rs1944655	0	81643956	T	C
11	rs74511875	0	81644066	C	T
11	rs76792514	0	81644340	G	T
11	rs11232931	0	81644827	A	T
11	rs17143121	0	81644872	G	A
11	rs78232729	0	81645547	G	A
11	rs7119474	0	81645910	C	G
11	rs12284639	0	81646327	C	T
11	rs146268090	0	81646558	C	T
11	rs180708879	0	81646760	C	T
11	rs10897901	0	81648189	C	T
11	rs12361663	0	81648424	A	G
11	rs7924797	0	81648897	A	G
11	rs7942800	0	81649050	T	C
11	rs1945900	0	81649351	T	C
11	rs11232932	0	81650130	T	A
11	rs7932924	0	81650955	C	T
11	rs6592015	0	81651069	A	G
11	rs72950231	0	81651187	C	A
11	rs10488774	0	81651588	C	A
11	rs186362229	0	81651881	A	T
11	rs4944369	0	81652314	T	A
11	rs4944370	0	81652344	A	G
11	rs11232933	0	81652921	T	A
11	rs12718482	0	81653149	G	A
11	rs7951571	0	81653514	C	T
11	rs144971318	0	81654889	G	T
11	rs17143127	0	81655517	T	C
11	rs7109369	0	81655832	G	A
11	rs1944657	0	81656189	A	G
11	rs1944658	0	81656250	G	C
11	rs6592017	0	81656604	A	C
11	rs1944660	0	81656908	G	C
11	rs1944661	0	81656918	A	G
11	rs1944662	0	81657804	C	T
11	rs7121354	0	81658297	C	T
11	rs12790260	0	81658331	T	C
11	rs12790453	0	81658448	T	C
11	rs11232934	0	81658477	C	T
11	rs117858640	0	81658511	C	T
11	rs1944663	0	81658745	T	C
11	rs79006480	0	81659050	G	C
11	rs10792602	0	81660856	A	G
11	rs59618882	0	81661214	G	C
11	rs151109644	0	81661664	T	C
11	rs12417504	0	81661765	T	C
11	rs1540195	0	81662203	T	A
11	rs11232935	0	81662569	G	C
11	rs11232936	0	81662646	A	G
11	rs7102238	0	81662872	T	C
11	rs73504302	0	81662922	G	C
11	rs7105676	0	81663184	T	C
11	rs76216080	0	81664084	C	G
11	rs190748593	0	81664373	G	T
11	rs12279119	0	81664514	T	C
11	rs12799736	0	81665016	A	G
11	rs78024056	0	81666004	C	T
11	rs1944664	0	81666302	T	C
11	rs141842227	0	81666325	C	T
11	rs1944665	0	81666457	T	C
11	rs1944666	0	81666555	G	A
11	rs2187439	0	81666595	C	G
11	rs4581469	0	81666774	C	T
11	rs1944667	0	81667097	T	C
11	rs144626297	0	81667282	T	C
11	rs79133783	0	81667518	C	T
11	rs149058531	0	81667768	G	A
11	rs1944668	0	81668644	A	C
11	rs12281192	0	81669061	C	T
11	rs78750958	0	81669557	G	A
11	rs77676027	0	81669786	T	C
11	rs10897902	0	81669864	T	G
11	rs1014298	0	81670807	T	G
11	rs10792603	0	81671421	G	T
11	rs10897904	0	81672689	A	G
11	rs11232945	0	81672707	C	G
11	rs10897905	0	81672750	G	A
11	rs10897906	0	81675050	T	G
11	rs10897907	0	81675777	G	T
11	rs4622289	0	81675983	T	C
11	rs11232947	0	81676260	T	A
11	rs11232948	0	81676400	T	A
11	rs1573584	0	81676694	C	T
```
