## Supplementary material for "Characterization of shared and ancestry-specific signals driving complex traits using multi-ancestry fine-mapping": susiex_nc3.cs80.cs

```
CS_ID	SNP	BP	REF_ALLELE	ALT_ALLELE	REF_FRQ	BETA	SE	-LOG10P	CS_PIP	OVRL_PIP
1	rs72943392	81178838	C,C	G,G	0.725646,0.977182	0.0246927,0.028746	0.0044312,0.0286274	7.60006,0.501264	0.140419	0.140624
1	rs1458086	81098785	G,G	T,T	0.413519,0.675595	0.0210304,0.0149128	0.00401481,0.00913095	6.79012,0.989601	0.024867	0.028415
1	rs17442731	81191347	C,C	A,A	0.750497,0.977182	0.0237893,0.0321062	0.00456906,0.0286274	6.71598,0.58159	0.0244695	0.0246029
1	rs72945305	81190240	A,A	T,T	0.749503,0.977182	0.0235699,0.0344848	0.00456301,0.0286274	6.61996,0.641393	0.0221046	0.0222365
1	rs4944298	81188524	T,T	A,A	0.748509,0.977182	0.023445,0.0320876	0.00455701,0.0286274	6.57223,0.581131	0.0184407	0.0185654
1	rs17442358	81187176	A,A	T,T	0.745527,0.977182	0.0232112,0.0353747	0.00453928,0.0286274	6.49975,0.664399	0.0184333	0.0185602
1	rs72943398	81186597	T,T	A,A	0.747515,0.977182	0.0232714,0.0338422	0.00455105,0.0286274	6.49975,0.624994	0.0169914	0.0171149
1	rs17442379	81187453	C,C	T,T	0.748509,0.977182	0.0233512,0.0314138	0.00455701,0.0286274	6.5247,0.564642	0.016316	0.0164367
1	rs4944297	81184872	A,A	T,T	0.746521,0.977182	0.0231476,0.0325839	0.00454514,0.0286274	6.4525,0.593402	0.0148951	0.0150139
1	rs4943834	81189130	C,C	T,T	0.748509,0.977182	0.023208,0.0321557	0.00455701,0.0286274	6.4525,0.582809	0.0144088	0.0145266
1	rs10792552	81092411	C,C	G,G	0.430417,0.702381	0.0203282,0.0163631	0.00399316,0.00934946	6.44777,1.09642	0.0143352	0.016781
1	rs7942157	81177894	C,C	T,T	0.748509,0.977182	0.0232524,0.0305583	0.00455701,0.0286274	6.47486,0.543987	0.0142939	0.0144106
1	rs113040282	81187853	G,G	A,A	0.748509,0.977182	0.023208,0.0317773	0.00455701,0.0286274	6.4525,0.573513	0.0142164	0.0143336
1	rs7118390	81191218	A,A	G,G	0.747515,0.97619	0.0229904,0.0353496	0.00455105,0.0280389	6.35856,0.683183	0.0139698	0.0140901
1	rs57523620	81190452	A,A	T,T	0.747515,0.97619	0.0229411,0.0355931	0.00455105,0.0280389	6.33396,0.68975	0.0134042	0.0135237
1	rs57610448	81190453	C,C	T,T	0.747515,0.97619	0.0229411,0.0355931	0.00455105,0.0280389	6.33396,0.68975	0.0134042	0.0135237
1	rs17142290	81190699	T,T	C,C	0.747515,0.97619	0.0229411,0.0353496	0.00455105,0.0280389	6.33396,0.683183	0.0132735	0.0133925
1	rs17142280	81190418	A,A	T,T	0.747515,0.97619	0.0229411,0.0353375	0.00455105,0.0280389	6.33396,0.682857	0.0132671	0.013386
1	rs7106892	81190867	G,G	C,C	0.747515,0.97619	0.0229411,0.035292	0.00455105,0.0280389	6.33396,0.681631	0.0132429	0.0133617
1	rs17382573	81177040	C,C	T,T	0.748509,0.977182	0.0231587,0.031161	0.00455701,0.0286274	6.42771,0.558504	0.0132221	0.013337
1	rs17142272	81189934	A,A	C,C	0.747515,0.97619	0.0229411,0.0350946	0.00455105,0.0280389	6.33396,0.676334	0.013139	0.0132574
1	rs17142276	81190254	G,G	A,A	0.747515,0.97619	0.0228968,0.0357726	0.00455105,0.0280389	6.31187,0.694609	0.0128961	0.0130147
1	rs57544451	81190873	T,T	C,C	0.747515,0.97619	0.0228968,0.035292	0.00455105,0.0280389	6.31187,0.681631	0.0126486	0.0127663
1	rs7118547	81191477	G,G	C,C	0.747515,0.97619	0.0228968,0.0348805	0.00455105,0.0280389	6.31187,0.670605	0.0124432	0.01256
1	rs7925176	81189281	A,A	G,G	0.746521,0.975198	0.0229113,0.0329117	0.00454514,0.0274863	6.33396,0.636094	0.01241	0.012526
1	rs17142285	81190543	A,A	C,C	0.748509,0.97619	0.0229268,0.0350486	0.00455701,0.0280389	6.31187,0.675101	0.0123773	0.0124942
1	rs7114694	81097071	G,G	A,A	0.430417,0.694444	0.0199677,0.0178532	0.00399316,0.00927981	6.24267,1.26463	0.0120941	0.0144924
1	rs1945885	81180289	C,C	T,T	0.472167,0.809524	0.0206305,0.00825724	0.00396044,0.010886	6.7219,0.348586	0.0120655	0.0124983
1	rs6591963	81086405	A,A	G,G	0.432406,0.701389	0.0201794,0.0162426	0.00399094,0.00934051	6.36909,1.08594	0.0118566	0.0141094
1	rs4245403	81189004	A,A	G,G	0.746521,0.975198	0.0228671,0.0324866	0.00454514,0.0274863	6.31187,0.624816	0.0116606	0.0117746
1	rs4245404	81189008	G,G	A,A	0.746521,0.975198	0.0228671,0.0324866	0.00454514,0.0274863	6.31187,0.624816	0.0116606	0.0117746
1	rs7937418	81185331	T,T	G,G	0.473161,0.809524	0.0206283,0.00772382	0.00396001,0.010886	6.7219,0.32057	0.0115656	0.0120002
1	rs72945323	81193556	A,A	G,G	0.753479,0.977182	0.0231249,0.0338494	0.00458751,0.0286274	6.33396,0.625176	0.0114631	0.011584
1	rs1894179	81182998	C,C	T,T	0.472167,0.809524	0.0205872,0.00777822	0.00396044,0.010886	6.69631,0.323391	0.0111122	0.0115299
1	rs72945319	81192284	C,C	A,A	0.749503,0.962302	0.0232831,0.0160769	0.00456301,0.0224433	6.47486,0.32442	0.0106226	0.0107405
1	rs7118573	81191516	T,T	C,C	0.747515,0.96131	0.0228475,0.0251177	0.00455105,0.0221651	6.28737,0.589855	0.0105246	0.0106401
1	rs1945886	81180516	A,A	C,C	0.472167,0.810516	0.0204909,0.00843748	0.00396044,0.0109078	6.63964,0.357329	0.0102881	0.0106946
1	rs1458092	81106871	T,T	C,C	0.431412,0.708333	0.0195972,0.0191132	0.00399204,0.00940461	6.03854,1.3755	0.0102431	0.0125808
1	rs7924980	81189350	A,A	C,C	0.746521,0.975198	0.0227244,0.0328556	0.00454514,0.0274863	6.24097,0.6346	0.0102072	0.0103182
1	rs7924977	81189342	A,A	C,C	0.746521,0.975198	0.0227244,0.0326187	0.00454514,0.0274863	6.24097,0.62831	0.0101144	0.010225
1	rs7107200	81183798	A,A	C,C	0.471173,0.809524	0.0204932,0.00804489	0.00396089,0.010886	6.63964,0.337338	0.0100316	0.0104362
1	rs4943832	81182561	T,T	C,C	0.472167,0.809524	0.0204909,0.00777822	0.00396044,0.010886	6.63964,0.323391	0.00989718	0.010296
1	rs7106939	81183631	A,A	C,C	0.472167,0.809524	0.0204909,0.00766942	0.00396044,0.010886	6.63964,0.317757	0.00983236	0.0102299
1	rs12798498	81193585	A,A	G,G	0.477137,0.810516	0.0205286,0.00696741	0.00395844,0.0109078	6.66794,0.281514	0.00967468	0.0101655
1	rs7128019	81181012	T,T	C,C	0.472167,0.810516	0.0204475,0.0082875	0.00396044,0.0109078	6.61422,0.349317	0.00967314	0.0100694
1	rs4943833	81182704	G,G	A,A	0.474155,0.809524	0.0204865,0.00746945	0.00395959,0.010886	6.63964,0.307491	0.00960435	0.0100118
1	rs72945326	81194005	T,T	A,A	0.753479,0.963294	0.0231746,0.0195085	0.00458751,0.0227328	6.35856,0.408045	0.00899758	0.00911172
1	rs66599085	81191981	C,C	T,T	0.748509,0.962302	0.0229712,0.0188297	0.00455701,0.0224433	6.33396,0.396343	0.00888016	0.00898626
1	rs7118914	81191616	A,A	G,G	0.747515,0.96131	0.0228968,0.0196461	0.00455105,0.0221651	6.31187,0.425475	0.00887392	0.00898039
1	rs10897821	81184113	A,A	G,G	0.473161,0.808532	0.0204453,0.00654809	0.00396001,0.0108644	6.61422,0.262249	0.00877878	0.00917523
1	rs12420118	81193276	G,G	A,A	0.475149,0.795635	0.0204411,0.00639343	0.00395919,0.0106009	6.61422,0.262457	0.00875564	0.00920947
1	rs4943828	81182076	C,C	A,A	0.472167,0.809524	0.0203994,0.00688533	0.00396044,0.010886	6.58604,0.278137	0.00842798	0.00880128
1	rs4564360	81192258	G,G	T,T	0.469185,0.795635	0.0203577,0.00710227	0.00396183,0.0106009	6.5575,0.298538	0.00841906	0.00885343
1	rs12361324	81179117	C,C	T,T	0.471173,0.810516	0.0203052,0.0085412	0.00396089,0.0109078	6.52976,0.362906	0.00837884	0.00875706
2	rs555685716	81008556	C,NA	T,NA	0.988072,NA	0.0817929,NA	0.0182119,NA	5.1498,NA	0.0574605	0.110114
2	rs72937957	80717367	A,A	G,G	0.89165,0.923611	0.0213275,-0.0349849	0.00636104,0.0160932	3.09698,1.52705	0.0445707	0.0864117
2	rs1945640	81370360	T,T	G,G	0.925447,0.946429	0.0260592,0.0425475	0.00752717,0.0189842	3.27071,1.60184	0.010097	0.0201787
2	rs75195846	81376452	T,T	C,C	0.906561,0.941468	0.0248933,0.0405385	0.00679323,0.0182098	3.60573,1.58501	0.00939405	0.0188114
2	rs74707715	81368219	C,C	T,T	0.992048,0.940476	0.0525616,0.0509504	0.0222601,0.0180669	1.73961,2.31867	0.0093367	0.0186843
2	rs75279996	81414612	C,C	T,T	0.988072,0.940476	0.0422023,0.0475755	0.0182119,0.0180669	1.68851,2.07283	0.00812743	0.0162706
2	rs12279119	81664514	C,C	T,T	0.661034,0.901786	-0.0111546,-0.0354171	0.00417686,0.0143636	2.12079,1.86414	0.00810217	0.016189
2	rs11232850	81482449	A,A	G,G	0.851889,0.854167	0.019723,-0.00846249	0.00556614,0.0121117	3.40338,0.314495	0.00517259	0.0103513
2	rs188357515	81280947	NA,T	NA,A	NA,0.931548	NA,0.0484479	NA,0.016928	NA,2.37573	0.00493676	0.00988803
2	rs190748593	81664373	NA,T	NA,G	NA,0.948413	NA,0.0514541	NA,0.0193256	NA,2.11032	0.00411358	0.00823427
2	rs4945474	80719488	T,T	G,G	0.276342,0.274802	-0.00665603,-0.0285743	0.00442129,0.00957558	0.87874,2.54603	0.00394987	0.00790395
2	rs117858640	81658511	T,T	C,C	0.95328,0.90873	-0.0138189,-0.0463536	0.0093687,0.014843	0.853217,2.74699	0.00393878	0.00788628
2	rs79006480	81659050	C,C	G,G	0.95328,0.90873	-0.0139017,-0.0460643	0.0093687,0.014843	0.860594,2.71831	0.0037745	0.00755796
2	rs6592017	81656604	C,C	A,A	0.682903,0.90377	-0.00433917,-0.0454376	0.00424878,0.014495	0.512685,2.76441	0.00336227	0.00673754
2	rs77245667	81367712	T,T	C,C	0.992048,0.947421	0.0476374,0.0492958	0.0222601,0.0191524	1.4901,1.99754	0.00329268	0.0066069
2	rs1589574	80751050	T,NA	G,NA	0.828032,NA	-0.0159006,NA	0.00523953,NA	2.61845,NA	0.0030718	0.00614029
2	rs185150409	80834821	A,NA	G,NA	0.981113,NA	-0.0365255,NA	0.0145245,NA	1.92402,NA	0.00304979	0.00610075
2	rs117545910	81572245	T,NA	G,NA	0.986084,NA	0.0541088,NA	0.0168779,NA	2.87083,NA	0.00301832	0.0060293
2	rs144518232	80696566	G,G	C,C	0.923459,0.997024	0.0245995,0.0143922	0.00743677,0.078473	3.02677,0.0682975	0.00298428	0.00593091
2	rs79831846	81401356	A,NA	G,NA	0.931412,NA	0.0257017,NA	0.00782246,NA	2.99246,NA	0.00272957	0.00546803
2	rs77912033	81398148	T,NA	C,NA	0.931412,NA	0.0257017,NA	0.00782246,NA	2.99246,NA	0.00272957	0.00546803
2	rs1829764	80750994	A,NA	G,NA	0.828032,NA	-0.0154949,NA	0.00523953,NA	2.50817,NA	0.00251528	0.00502949
2	rs76062647	81409149	T,NA	G,NA	0.929423,NA	0.024871,NA	0.00771974,NA	2.89479,NA	0.00244709	0.00490244
2	rs78315076	81421677	C,NA	G,NA	0.942346,NA	0.0252922,NA	0.00848241,NA	2.54268,NA	0.00232882	0.00466088
2	rs76832154	81363573	C,NA	T,NA	0.914513,NA	0.0242088,NA	0.00707122,NA	3.20899,NA	0.00228225	0.00458123
2	rs11603813	80745092	C,NA	T,NA	0.833002,NA	-0.0155866,NA	0.00530104,NA	2.48426,NA	0.0022358	0.00447207
2	rs142380962	80812041	T,NA	C,NA	0.975149,NA	-0.0319258,NA	0.0127009,NA	1.9227,NA	0.00220154	0.00440627
2	rs1458083	81093633	T,NA	A,NA	0.149105,NA	0.0217424,NA	0.0055508,NA	4.0474,NA	0.0021614	0.00445605
2	rs141390331	81440714	T,NA	C,NA	0.929423,NA	0.0244526,NA	0.00771974,NA	2.81324,NA	0.00213619	0.00428024
2	rs117320186	81557129	NA,A	NA,T	NA,0.985119	NA,-0.0869669	NA,0.0353055	NA,1.86114	0.0020775	0.00416296
2	rs78304373	81387749	G,NA	C,NA	0.932406,NA	0.0249572,NA	0.00787557,NA	2.81532,NA	0.00207602	0.00415981
2	rs75352502	81014154	NA,C	NA,T	NA,0.940476	NA,-0.0465568	NA,0.0180669	NA,2.00135	0.00207496	0.00416117
2	rs149058531	81667768	A,A	G,G	0.95328,0.90873	-0.0136449,-0.0428161	0.0093687,0.014843	0.837815,2.40681	0.00205562	0.00411951
2	rs1961621	81434629	C,NA	A,NA	0.928429,NA	0.0241441,NA	0.00767004,NA	2.7839,NA	0.00198832	0.00398455
2	rs77653207	80804923	T,NA	A,NA	0.975149,NA	-0.0311287,NA	0.0127009,NA	1.84621,NA	0.00188637	0.00377614
2	rs141842227	81666325	T,T	C,C	0.95328,0.90873	-0.0137107,-0.042298	0.0093687,0.014843	0.843627,2.3589	0.00188147	0.00377089
2	rs74544502	80804926	G,NA	A,NA	0.975149,NA	-0.0310847,NA	0.0127009,NA	1.84202,NA	0.00187053	0.00374447
2	rs10897758	80852116	T,T	C,C	0.733598,0.853175	-0.0142953,-0.00136722	0.00447241,0.0120777	2.85639,0.0410204	0.00183412	0.00367194
2	rs1522651	80851648	T,T	G,G	0.733598,0.853175	-0.0142953,-0.00131845	0.00447241,0.0120777	2.85639,0.0394949	0.00183351	0.00367071
2	rs34991547	80755128	A,NA	G,NA	0.835984,NA	-0.0153391,NA	0.00533946,NA	2.39055,NA	0.00182725	0.00365631
2	rs1458086	81098785	G,G	T,T	0.413519,0.675595	0.0210304,0.0149128	0.00401481,0.00913095	6.79012,0.989601	0.00182061	0.028415
2	rs73515963	81541007	C,NA	A,NA	0.928429,NA	0.0230076,NA	0.00767004,NA	2.5682,NA	0.00180842	0.00362296
2	rs77676027	81669786	C,C	T,T	0.95328,0.90873	-0.013562,-0.0420606	0.0093687,0.014843	0.830523,2.33712	0.00178888	0.00358541
2	rs73515946	81528388	G,NA	C,NA	0.929423,NA	0.0233169,NA	0.00771974,NA	2.59787,NA	0.00178606	0.00357832
2	rs1522650	80851608	C,C	T,T	0.733598,0.853175	-0.0142461,-0.00131845	0.00447241,0.0120777	2.83987,0.0394949	0.00177692	0.00355754
2	rs1547557	80851497	C,C	T,T	0.733598,0.850198	-0.0142461,-4.86886e-05	0.00447241,0.011978	2.83987,0.00141082	0.00177043	0.0035446
2	rs17141428	80808725	T,NA	C,NA	0.975149,NA	-0.0307521,NA	0.0127009,NA	1.8106,NA	0.00175586	0.00351514
2	rs73515954	81535780	C,NA	G,NA	0.929423,NA	0.0232119,NA	0.00771974,NA	2.57841,NA	0.00172863	0.00346336
2	rs10897756	80850116	C,C	G,G	0.732604,0.853175	-0.0141399,-0.00167134	0.00446712,0.0120777	2.80994,0.05064	0.00172014	0.00344378
2	rs75095166	81360874	C,NA	T,NA	0.914513,NA	0.0233819,NA	0.00707122,NA	3.0249,NA	0.00171371	0.00344053
2	rs1547555	80851246	G,G	A,A	0.732604,0.853175	-0.0141399,-0.00102577	0.00446712,0.0120777	2.80994,0.0304368	0.00171245	0.00342842
2	rs73515957	81537273	T,NA	A,NA	0.929423,NA	0.0231567,NA	0.00771974,NA	2.5682,NA	0.00169928	0.0034046
2	rs59033068	81537016	A,NA	G,NA	0.929423,NA	0.0231567,NA	0.00771974,NA	2.5682,NA	0.00169928	0.0034046
2	rs73515960	81538224	A,NA	C,NA	0.929423,NA	0.0231567,NA	0.00771974,NA	2.5682,NA	0.00169928	0.0034046
2	rs1547556	80851383	G,G	T,T	0.727634,0.853175	-0.0139263,-0.000146671	0.00444126,0.0120777	2.76582,0.00422849	0.00169696	0.00339704
2	rs59528376	81541693	G,NA	A,NA	0.928429,NA	0.022802,NA	0.00767004,NA	2.53013,NA	0.00169567	0.00339728
2	rs75649406	80801648	A,NA	T,NA	0.975149,NA	-0.0305429,NA	0.0127009,NA	1.79097,NA	0.00168794	0.00337931
2	rs11232488	80846552	T,T	A,A	0.732604,0.833333	-0.0140908,0.0023242	0.00446712,0.0114701	2.79355,0.0760188	0.00168741	0.00337845
2	rs12416782	80846625	G,G	T,T	0.732604,0.833333	-0.0140908,0.00222487	0.00446712,0.0114701	2.79355,0.0725274	0.0016848	0.00337323
2	rs10897757	80851052	T,T	C,C	0.732604,0.853175	-0.0140908,-0.00127485	0.00446712,0.0120777	2.79355,0.0381347	0.00166236	0.00332823
2	rs74328267	81264628	NA,G	NA,A	NA,0.923611	NA,0.0385247	NA,0.0160932	NA,1.77799	0.00166038	0.00332944
2	rs7931007	81030830	G,NA	A,NA	0.192843,NA	0.0203702,NA	0.00501139,NA	4.31806,NA	0.00164724	0.00349494
2	rs112035007	81530530	T,NA	C,NA	0.929423,NA	0.0230517,NA	0.00771974,NA	2.54885,NA	0.00164511	0.00329616
2	rs57311715	81525332	G,NA	C,NA	0.929423,NA	0.0230517,NA	0.00771974,NA	2.54885,NA	0.00164511	0.00329616
2	rs79418114	80974947	NA,C	NA,A	NA,0.967262	NA,-0.0577064	NA,0.0240217	NA,1.78797	0.00163755	0.00328394
2	rs73504188	81459156	A,NA	G,NA	0.928429,NA	0.0233679,NA	0.00767004,NA	2.63561,NA	0.00160847	0.00322374
2	rs7109411	80974206	NA,C	NA,T	NA,0.967262	NA,-0.057402	NA,0.0240217	NA,1.77295	0.00159522	0.0031991
2	rs73515974	81548505	T,NA	C,NA	0.929423,NA	0.0229498,NA	0.00771974,NA	2.53013,NA	0.00159441	0.00319466
2	rs73515947	81531868	G,NA	T,NA	0.929423,NA	0.0229468,NA	0.00771974,NA	2.52958,NA	0.00159296	0.00319175
2	rs34706700	80756916	C,NA	T,NA	0.835984,NA	-0.0150324,NA	0.00533946,NA	2.31223,NA	0.0015927	0.00318745
2	rs78939646	80978699	NA,C	NA,A	NA,0.967262	NA,-0.0572803	NA,0.0240217	NA,1.76697	0.00157866	0.00316592
2	rs7930877	81030684	G,NA	A,NA	0.192843,NA	0.0202781,NA	0.00501139,NA	4.2839,NA	0.00157708	0.00334186
2	rs7949653	81024199	C,C	T,T	0.212724,0.09127	0.0166236,0.0365864	0.00483134,0.014843	3.23655,1.86311	0.00157685	0.00324757
2	rs35440563	80847935	C,C	T,T	0.732604,0.829365	-0.0139523,0.00328276	0.00446712,0.0113631	2.74761,0.112011	0.00157268	0.00314897
2	rs73519930	81565982	C,NA	T,NA	0.925447,NA	0.0220676,NA	0.00752717,NA	2.47225,NA	0.00156977	0.003145
2	rs139141411	81602046	NA,C	NA,A	NA,0.987103	NA,-0.0881789	NA,0.0378862	NA,1.70027	0.00156808	0.00314276
2	rs73519924	81563364	A,NA	T,NA	0.925447,NA	0.0220138,NA	0.00752717,NA	2.46227,NA	0.00156434	0.00313408
2	rs58498105	80972175	NA,T	NA,C	NA,0.967262	NA,-0.057093	NA,0.0240217	NA,1.75778	0.0015536	0.00311569
2	rs11232491	80849055	A,A	G,G	0.732604,0.833333	-0.0139076,0.00334903	0.00446712,0.0114701	2.73287,0.113338	0.00153446	0.00307252
2	rs7120547	81545726	T,NA	C,NA	0.929423,NA	0.0227907,NA	0.00771974,NA	2.50106,NA	0.00151892	0.00304352
2	rs17143025	81563054	G,NA	A,NA	0.926441,NA	0.022253,NA	0.0075738,NA	2.48126,NA	0.00150159	0.00300859
2	rs11232492	80854000	T,T	C,C	0.88668,0.979167	-0.0190011,0.0294419	0.00623739,0.0299292	2.63516,0.487776	0.00150084	0.00300637
2	rs77736845	80973973	NA,G	NA,A	NA,0.967262	NA,-0.0566131	NA,0.0240217	NA,1.73433	0.00149153	0.00299129
2	rs61889100	80742730	G,NA	C,NA	0.832008,NA	-0.0146885,NA	0.00528849,NA	2.26133,NA	0.00148512	0.00297204
2	rs17142987	81533659	C,NA	G,NA	0.929423,NA	0.0226818,NA	0.00771974,NA	2.48126,NA	0.00146967	0.00294491
2	rs78763432	80824178	G,NA	C,NA	0.975149,NA	-0.0297382,NA	0.0127009,NA	1.71648,NA	0.00145387	0.0029111
2	rs58630987	81559942	G,NA	A,NA	0.924453,NA	0.0217727,NA	0.00748151,NA	2.44226,NA	0.0014488	0.00290286
2	rs7928109	80973383	NA,C	NA,T	NA,0.967262	NA,-0.0562277	NA,0.0240217	NA,1.71562	0.00144388	0.00289576
2	rs1947658	81559782	G,NA	A,NA	0.924453,NA	0.0216705,NA	0.00748151,NA	2.4233,NA	0.00140363	0.00281242
2	rs1522652	80851797	T,T	C,C	0.729622,0.853175	-0.0139035,-0.00141598	0.00445148,0.0120777	2.74761,0.0425504	0.0013902	0.00278396
2	rs17141433	80810271	C,NA	G,NA	0.975149,NA	-0.0294158,NA	0.0127009,NA	1.68707,NA	0.00137094	0.00274518
2	rs7934575	81024192	A,A	C,C	0.212724,0.09127	0.0164442,0.0360417	0.00483134,0.014843	3.17723,1.81889	0.00136793	0.00281413
2	rs6591949	80971262	NA,A	NA,T	NA,0.967262	NA,-0.0553469	NA,0.0240217	NA,1.67324	0.00134178	0.0026911
2	rs148940823	81594497	NA,C	NA,G	NA,0.987103	NA,-0.0852302	NA,0.0378862	NA,1.61133	0.00134013	0.00268619
2	rs6591950	80971456	NA,A	NA,G	NA,0.967262	NA,-0.0551324	NA,0.0240217	NA,1.663	0.00131827	0.00264398
2	rs1544276	81174997	A,NA	G,NA	0.150099,NA	0.0217813,NA	0.00553562,NA	4.07945,NA	0.0013144	0.00276247
2	rs6591951	80971661	NA,A	NA,G	NA,0.967262	NA,-0.05508	NA,0.0240217	NA,1.6605	0.0013126	0.00263261
2	rs6591952	80971762	NA,A	NA,G	NA,0.96627	NA,-0.0543435	NA,0.023678	NA,1.663	0.00130443	0.00261616
2	rs77148476	81407628	T,T	G,G	0.992048,0.948413	0.0471624,0.0408475	0.0222601,0.0193256	1.46704,1.46161	0.00128097	0.00257191
2	rs10792552	81092411	C,C	G,G	0.430417,0.702381	0.0203282,0.0163631	0.00399316,0.00934946	6.44777,1.09642	0.00124133	0.016781
2	rs76285230	80970746	NA,G	NA,C	NA,0.967262	NA,-0.0542354	NA,0.0240217	NA,1.62051	0.0012253	0.00245758
2	rs7114694	81097071	G,G	A,A	0.430417,0.694444	0.0199677,0.0178532	0.00399316,0.00927981	6.24267,1.26463	0.00121433	0.0144924
2	rs142897848	80709336	NA,T	NA,C	NA,0.981151	NA,-0.0674603	NA,0.0314332	NA,1.49674	0.00121255	0.00243057
2	rs6591958	81024317	C,C	G,G	0.217694,0.09127	0.0167,0.0348147	0.00479102,0.014843	3.30905,1.72125	0.00121127	0.00250555
2	rs78607664	80967194	NA,A	NA,C	NA,0.967262	NA,-0.054073	NA,0.0240217	NA,1.61287	0.00120934	0.0024256
2	rs61886679	80765301	T,NA	C,NA	0.835984,NA	-0.0143889,NA	0.00533946,NA	2.15228,NA	0.00120645	0.00241505
2	rs12420095	81106820	NA,A	NA,T	NA,0.93254	NA,-0.0397176	NA,0.017043	NA,1.70371	0.00119524	0.00239786
2	rs72949163	81234533	T,NA	C,NA	0.833002,NA	-0.0119366,NA	0.00530104,NA	1.61371,NA	0.00119411	0.00239203
2	rs10792583	81368061	G,G	T,T	0.563618,0.121032	0.0066885,-0.0369533	0.0039867,0.0131059	1.02963,2.318	0.00119292	0.00239482
2	rs1458092	81106871	T,T	C,C	0.431412,0.708333	0.0195972,0.0191132	0.00399204,0.00940461	6.03854,1.3755	0.00118113	0.0125808
2	rs76676420	80967465	NA,T	NA,C	NA,0.967262	NA,-0.053775	NA,0.0240217	NA,1.59891	0.00118073	0.00236824
2	rs7924764	81368886	C,C	T,T	0.563618,0.122024	0.00664665,-0.0367686	0.0039867,0.0130599	1.02012,2.31231	0.00117438	0.00235752
2	rs11232652	81106498	NA,G	NA,A	NA,0.93254	NA,-0.0394643	NA,0.017043	NA,1.68652	0.00116155	0.0023303
2	rs11232654	81107820	NA,C	NA,T	NA,0.93254	NA,-0.0394126	NA,0.017043	NA,1.68303	0.00115484	0.00231683
2	rs56989363	80968987	NA,T	NA,G	NA,0.967262	NA,-0.0534695	NA,0.0240217	NA,1.58465	0.00115227	0.00231118
2	rs6591963	81086405	A,A	G,G	0.432406,0.701389	0.0201794,0.0162426	0.00399094,0.00934051	6.36909,1.08594	0.00114045	0.0141094
2	rs3937029	81151463	T,NA	G,NA	0.140159,NA	0.0203152,NA	0.00569534,NA	3.44236,NA	0.00112222	0.00229133
2	rs73508031	81495008	A,NA	C,NA	0.929423,NA	0.0217333,NA	0.00771974,NA	2.31218,NA	0.0011119	0.00222842
2	rs10897902	81669864	G,G	T,T	0.865805,0.735119	0.0141533,0.0199504	0.00580045,0.00968721	1.8331,1.40395	0.00109125	0.00219571
2	rs1945674	81369096	T,T	C,C	0.33499,0.10119	0.00158053,-0.0423633	0.00418899,0.0141743	0.151229,2.55265	0.00107723	0.00216156
2	rs17142927	81489699	G,NA	A,NA	0.929423,NA	0.0215736,NA	0.00771974,NA	2.2843,NA	0.00106239	0.00212925
2	rs12421644	81110555	NA,C	NA,T	NA,0.93254	NA,-0.0386355	NA,0.017043	NA,1.6309	0.00105933	0.00212529
2	rs1566240	80718383	C,C	T,T	0.293241,0.417659	-0.00674003,-0.0212207	0.00434302,0.00866769	0.918363,1.843	0.00104506	0.00209417
2	rs1458071	80958881	G,G	A,A	0.848907,0.830357	-0.0150539,-0.0220147	0.00552061,0.0113894	2.19422,1.27369	0.00103777	0.0020844
2	rs12272673	81504027	NA,A	NA,G	NA,0.989087	NA,0.0834216	NA,0.0411453	NA,1.37047	0.00103115	0.00206674
2	rs60420611	81543624	G,NA	C,NA	0.930418,NA	0.0217339,NA	0.00777053,NA	2.28747,NA	0.00102789	0.00206017
2	rs11232936	81662646	G,G	A,A	0.862823,0.735119	0.0137633,0.0195668	0.00574696,0.00968721	1.77923,1.36253	0.0010189	0.00204944
2	rs7124654	81099928	A,A	G,G	0.429423,0.702381	0.0194282,0.0186998	0.00399429,0.00934946	5.93914,1.34208	0.00101489	0.00947283
2	rs73519919	81563127	A,NA	G,NA	0.926441,NA	0.0209198,NA	0.0075738,NA	2.24089,NA	0.00100985	0.00202385
2	rs73517994	81551421	G,NA	T,NA	0.926441,NA	0.0208125,NA	0.0075738,NA	2.22208,NA	0.000997673	0.00199943
2	rs10751049	81086552	C,NA	T,NA	0.148111,NA	0.0196899,NA	0.00556614,NA	3.3936,NA	0.000993654	0.00202481
2	rs1944659	81656298	C,NA	T,NA	0.898608,NA	-0.0149648,NA	0.00655017,NA	1.65103,NA	0.00099222	0.00198725
2	rs7943274	81510643	G,NA	A,NA	0.925447,NA	0.0201448,NA	0.00752717,NA	2.12816,NA	0.000987099	0.00197829
2	rs1598886	81086096	T,NA	C,NA	0.149105,NA	0.0195447,NA	0.0055508,NA	3.36671,NA	0.000978525	0.00199225
2	rs10897808	81102987	NA,C	NA,T	NA,0.93254	NA,-0.0378806	NA,0.017043	NA,1.58105	0.000975893	0.00195793
2	rs7935567	81561604	T,NA	G,NA	0.926441,NA	0.0207106,NA	0.0075738,NA	2.2043,NA	0.000951483	0.00190694
2	rs7935562	81561599	T,NA	G,NA	0.926441,NA	0.0207106,NA	0.0075738,NA	2.2043,NA	0.000951483	0.00190694
2	rs77387025	80854330	C,NA	T,NA	0.940358,NA	-0.0174413,NA	0.00834865,NA	1.43536,NA	0.000949673	0.00190274
2	rs729143	81112319	T,NA	C,NA	0.153082,NA	0.0192186,NA	0.00549107,NA	3.33227,NA	0.000948185	0.00193242
2	rs10792531	80718912	T,T	A,A	0.295229,0.418651	-0.00641083,-0.0210924	0.00433447,0.0086648	0.856575,1.82617	0.000937324	0.00187833
2	rs7118382	81043457	T,T	A,A	0.965209,0.912698	0.0164735,-0.0338988	0.0107893,0.0151436	0.896871,1.59879	0.000936297	0.0018785
2	rs113127000	81491994	A,NA	C,NA	0.929423,NA	0.0210946,NA	0.00771974,NA	2.20173,NA	0.000929087	0.00186221
2	rs4397876	81365460	T,T	C,C	0.567594,0.14881	0.00775344,-0.0303877	0.00399094,0.0120109	1.28362,1.94288	0.00091016	0.00182723
2	rs111920003	80810788	T,NA	A,NA	0.970179,NA	-0.0253577,NA	0.0116239,NA	1.53543,NA	0.000899141	0.0018011
2	rs74238612	80986201	NA,T	NA,C	NA,0.929563	NA,-0.0355363	NA,0.0167057	NA,1.4762	0.000898312	0.00180217
2	rs7941624	80980888	G,G	A,A	0.785288,0.229167	-0.00287977,0.0271559	0.00481501,0.0101706	0.259807,2.12009	0.000896818	0.00179789
2	rs7941704	81031262	A,A	G,G	0.26839,0.094246	0.0180744,0.0257093	0.00446187,0.0146307	4.29217,1.10302	0.000894514	0.00198519
2	rs12277689	81241298	T,NA	C,NA	0.83996,NA	-0.0105687,NA	0.00539257,NA	1.30093,NA	0.000890384	0.00178404
2	rs1894145	81364765	T,T	G,G	0.568588,0.14881	0.00770892,-0.0302328	0.00399204,0.0120109	1.27186,1.92696	0.000885776	0.00177823
2	rs4340076	81024600	C,C	T,T	0.218688,0.092262	0.0163619,0.0328879	0.00478316,0.0147711	3.20443,1.58536	0.000881172	0.0018195
2	rs191786984	81276460	NA,G	NA,T	NA,0.985119	NA,-0.0695248	NA,0.0353055	NA,1.31046	0.000879951	0.00176418
2	rs2187538	81364932	A,A	G,G	0.567594,0.14881	0.00766014,-0.0303345	0.00399094,0.0120109	1.26015,1.9374	0.000872831	0.0017523
2	rs117097646	81405725	T,NA	C,NA	0.985089,NA	0.0376877,NA	0.0163138,NA	1.68029,NA	0.000865072	0.00173598
2	rs116938368	81551005	T,NA	C,NA	0.945328,NA	0.0225375,NA	0.00869693,NA	2.01964,NA	0.000862638	0.00172783
2	rs144626297	81667282	NA,C	NA,T	NA,0.987103	NA,-0.0744261	NA,0.0378862	NA,1.3056	0.000860516	0.0017249
2	rs6591983	81362191	T,T	C,C	0.568588,0.14881	0.00775558,-0.0299493	0.00399204,0.0120109	1.28362,1.89797	0.000856711	0.00171989
2	rs11232937	81662659	T,NA	C,NA	0.898608,NA	-0.0144448,NA	0.00655017,NA	1.56168,NA	0.000838391	0.00167933
2	rs146014499	81257512	NA,C	NA,A	NA,0.985119	NA,-0.0692276	NA,0.0353055	NA,1.3019	0.000833129	0.00167019
2	rs1015201	80801906	T,NA	A,NA	0.970179,NA	-0.0249202,NA	0.0116239,NA	1.49427,NA	0.000830889	0.00166445
2	rs10897801	81078904	C,C	T,T	0.429423,0.693452	0.0198785,0.0152699	0.00399429,0.00927141	6.1893,1.00191	0.000829563	0.00893116
2	rs79002337	81485797	T,NA	A,NA	0.929423,NA	0.0206766,NA	0.00771974,NA	2.13092,NA	0.000829008	0.00166171
2	rs7927004	81029778	G,G	A,A	0.219682,0.092262	0.0164695,0.0319469	0.00477536,0.0147711	3.24949,1.5149	0.000828771	0.00171287
2	rs12287921	81660892	C,NA	A,NA	0.898608,NA	-0.0143567,NA	0.00655017,NA	1.54678,NA	0.000815287	0.00163308
2	rs73510738	80682077	T,T	C,C	0.982107,0.965278	0.0384925,-0.0164559	0.014915,0.0233493	2.00624,0.317898	0.000807591	0.00161578
2	rs11232945	81672707	G,G	C,C	0.871769,0.736111	0.0126595,0.0202662	0.00591347,0.00969886	1.49091,1.43582	0.000800264	0.00160853
2	rs5013022	81024883	T,T	C,C	0.220676,0.092262	0.0161285,0.0325842	0.00476763,0.0147711	3.14437,1.56245	0.000794375	0.00163803
2	rs149568001	81310440	NA,A	NA,C	NA,0.985119	NA,-0.0676389	NA,0.0353055	NA,1.25658	0.000790652	0.00158522
2	rs7942822	81026219	A,A	G,G	0.220676,0.092262	0.0161921,0.0323474	0.00476763,0.0147711	3.16549,1.54469	0.000789735	0.00162934
2	rs11821818	80821366	G,NA	A,NA	0.970179,NA	-0.024634,NA	0.0116239,NA	1.46765,NA	0.000789654	0.0015819
2	rs56953415	81146673	NA,G	NA,A	NA,0.924603	NA,-0.0334089	NA,0.0161901	NA,1.40826	0.000781396	0.00156744
2	rs2125248	81025298	G,G	A,A	0.220676,0.092262	0.0161747,0.032286	0.00476763,0.0147711	3.15971,1.54011	0.000778874	0.00160673
2	rs7929218	81026089	C,C	T,T	0.220676,0.092262	0.0161035,0.0324489	0.00476763,0.0147711	3.13607,1.55229	0.000774197	0.00159615
2	rs17451711	81223351	G,NA	A,NA	0.832008,NA	-0.0109116,NA	0.00528849,NA	1.40798,NA	0.000774101	0.00155106
2	rs7926904	81029753	C,C	A,A	0.218688,0.092262	0.016156,0.0320964	0.00478316,0.0147711	3.13607,1.52599	0.00077349	0.00159373
2	rs7121529	81026696	G,G	A,A	0.220676,0.092262	0.0161455,0.032294	0.00476763,0.0147711	3.14999,1.5407	0.000771343	0.00159082
2	rs113385844	81322557	T,NA	C,NA	0.99006,NA	-0.0326564,NA	0.01993,NA	0.994365,NA	0.000764146	0.00153058
2	rs11601250	80769133	A,NA	G,NA	0.841948,NA	-0.0133243,NA	0.00541997,NA	1.85522,NA	0.000762749	0.0015273
2	rs1945890	81102917	C,NA	A,NA	0.150099,NA	0.018961,NA	0.00553562,NA	3.2117,NA	0.000756897	0.00154335
2	rs10897815	81130510	NA,T	NA,G	NA,0.931548	NA,-0.0350975	NA,0.016928	NA,1.41861	0.000756706	0.00151823
2	rs76792514	81644340	NA,T	NA,G	NA,0.985119	NA,0.0648539	NA,0.0353055	NA,1.17901	0.000754405	0.0015121
2	rs139053454	80993362	NA,A	NA,G	NA,0.929563	NA,-0.0338645	NA,0.0167057	NA,1.37008	0.000754359	0.00151342
2	rs78750958	81669557	A,A	G,G	0.867793,0.736111	0.0128803,0.020075	0.0058372,0.00969886	1.56315,1.4149	0.000753836	0.00151614
2	rs12799635	80774028	G,NA	T,NA	0.852883,NA	-0.0134525,NA	0.00558166,NA	1.79731,NA	0.000753309	0.00150848
2	rs10501510	81136155	NA,T	NA,C	NA,0.928571	NA,-0.0338442	NA,0.0165981	NA,1.38251	0.000752459	0.00150936
2	rs117359860	81122332	A,NA	G,NA	0.99006,NA	-0.0486045,NA	0.01993,NA	1.83157,NA	0.000749797	0.00150423
2	rs1463476	81121925	C,NA	T,NA	0.150099,NA	0.0187736,NA	0.00553562,NA	3.15781,NA	0.00074451	0.00151576
2	rs61705029	81007885	NA,C	NA,G	NA,0.929563	NA,-0.03371	NA,0.0167057	NA,1.36047	0.000743445	0.00149153
2	rs7941465	80980565	C,C	G,G	0.785288,0.223214	-0.00172385,0.0267314	0.00481501,0.0102658	0.142468,2.03545	0.000741262	0.00148613
2	rs2168821	81025379	T,T	A,A	0.220676,0.092262	0.0160408,0.0322381	0.00476763,0.0147711	3.11533,1.53653	0.000737591	0.00152
2	rs10732889	81029228	G,G	A,A	0.220676,0.092262	0.0161035,0.0320483	0.00476763,0.0147711	3.13607,1.52242	0.00073733	0.00152024
2	rs61886680	80765498	G,NA	A,NA	0.83996,NA	-0.0131395,NA	0.00539257,NA	1.82897,NA	0.000733587	0.00146898
2	rs34579701	80765621	C,NA	A,NA	0.83996,NA	-0.0131395,NA	0.00539257,NA	1.82897,NA	0.000733587	0.00146898
2	rs10897812	81115888	T,NA	C,NA	0.148111,NA	0.0188121,NA	0.00556614,NA	3.13934,NA	0.000733539	0.00149212
2	rs10897816	81131604	NA,G	NA,T	NA,0.931548	NA,-0.0347505	NA,0.016928	NA,1.39698	0.000730907	0.00146647
2	rs79775451	81005043	NA,C	NA,T	NA,0.930556	NA,-0.0337812	NA,0.0168156	NA,1.35119	0.000730874	0.00146631
2	rs10792582	81362652	C,C	T,T	0.5666,0.14881	0.00733641,-0.0298958	0.00398985,0.0120109	1.18079,1.89252	0.00072835	0.00146229
2	rs79948839	80681389	G,G	A,A	0.962227,0.905754	0.0180199,0.0206737	0.0103707,0.0146307	1.08468,0.802315	0.000727892	0.00145797
2	rs1945670	81363935	T,T	C,C	0.5666,0.14881	0.00733641,-0.0298746	0.00398985,0.0120109	1.18079,1.89037	0.000725662	0.00145689
2	rs11232636	81078558	C,C	T,T	0.430417,0.693452	0.0196927,0.015166	0.00399316,0.00927141	6.08857,0.991892	0.000725126	0.00724259
2	rs10897814	81130460	NA,C	NA,T	NA,0.931548	NA,-0.034653	NA,0.016928	NA,1.39094	0.000723871	0.00145236
2	rs78176504	81027185	NA,T	NA,C	NA,0.945437	NA,-0.0385528	NA,0.0188207	NA,1.39235	0.000722151	0.00144891
2	rs61886681	80765572	C,NA	T,NA	0.83996,NA	-0.0130955,NA	0.00539257,NA	1.81918,NA	0.000721608	0.00144501
2	rs138666051	81010529	C,NA	A,NA	0.992048,NA	-0.0386629,NA	0.0222601,NA	1.08402,NA	0.000719811	0.0014414
2	rs992697	80698138	T,T	C,C	0.306163,0.431548	-0.00813418,-0.0164425	0.00428977,0.00863061	1.23705,1.24594	0.000716709	0.00143665
2	rs78123813	81027786	NA,A	NA,T	NA,0.945437	NA,-0.0384029	NA,0.0188207	NA,1.384	0.000712588	0.00142972
2	rs7942334	81031913	NA,G	NA,C	NA,0.9375	NA,-0.0360211	NA,0.0176595	NA,1.38327	0.000712454	0.00142944
2	rs1945704	81357363	T,T	C,C	0.340954,0.126984	0.00231834,-0.036072	0.00417094,0.0128386	0.237828,2.30456	0.00071073	0.0014264
2	rs12288180	81097453	C,NA	T,NA	0.949304,NA	-0.025468,NA	0.00901262,NA	2.32643,NA	0.000709598	0.00142959
2	rs12800419	80799206	T,NA	C,NA	0.851889,NA	-0.0130931,NA	0.00556614,NA	1.72911,NA	0.000709157	0.00142004
2	rs11232444	80751799	A,A	T,T	0.520875,0.899802	-0.00868726,0.0183257	0.00395775,0.0142364	1.55031,0.703315	0.000708421	0.00141813
2	rs11232747	81321475	T,NA	C,NA	0.904573,NA	0.0196584,NA	0.00672948,NA	2.45762,NA	0.000708284	0.00142214
2	rs61887656	80680409	G,NA	A,NA	0.985089,NA	0.035824,NA	0.0163138,NA	1.55134,NA	0.000708033	0.00141725
2	rs78766892	81321351	C,NA	A,NA	0.941352,NA	0.0213149,NA	0.00841466,NA	1.94666,NA	0.000707026	0.0014165
2	rs4550244	81365730	G,G	A,A	0.565606,0.14881	0.00692466,-0.0303595	0.00398879,0.0120109	1.08324,1.93998	0.000706738	0.00141886
2	rs7115381	81028245	C,C	T,T	0.220676,0.092262	0.0159684,0.0320964	0.00476763,0.0147711	3.09147,1.52599	0.000706422	0.001455
2	rs10897787	81027901	C,C	A,A	0.220676,0.092262	0.0159684,0.0320964	0.00476763,0.0147711	3.09147,1.52599	0.000706422	0.001455
2	rs73510744	80685960	G,G	A,A	0.982107,0.964286	0.0373277,-0.0182112	0.014915,0.0230345	1.90921,0.367367	0.000705039	0.00141076
2	rs10897786	81027857	A,A	G,G	0.220676,0.092262	0.0159218,0.0321444	0.00476763,0.0147711	3.07616,1.52956	0.000698861	0.00143892
2	rs12798692	80765110	G,NA	T,NA	0.83996,NA	-0.0130075,NA	0.00539257,NA	1.79968,NA	0.000698367	0.0013985
2	rs10751046	81029666	T,T	C,C	0.220676,0.09127	0.0160569,0.0318505	0.00476763,0.014843	3.12065,1.49639	0.000696139	0.00143474
2	rs74932616	81004246	NA,A	NA,G	NA,0.930556	NA,-0.0332778	NA,0.0168156	NA,1.32041	0.000695254	0.00139485
2	rs60199623	80687195	G,G	A,A	0.982107,0.964286	0.0372892,-0.0179519	0.014915,0.0230345	1.90604,0.360736	0.000695116	0.00139091
2	rs75969160	81009335	NA,G	NA,T	NA,0.936508	NA,-0.0350099	NA,0.0175302	NA,1.33902	0.000694248	0.00139276
2	rs193125412	81034285	G,NA	T,NA	0.99006,NA	0.0399002,NA	0.01993,NA	1.34406,NA	0.000693013	0.00138921
2	rs11232663	81131042	NA,G	NA,C	NA,0.931548	NA,-0.0342023	NA,0.016928	NA,1.36315	0.000692474	0.00138937
2	rs77785319	80999980	NA,C	NA,T	NA,0.928571	NA,-0.0327456	NA,0.0165981	NA,1.31414	0.000690087	0.00138449
2	rs10792547	81027673	A,A	C,C	0.22167,0.092262	0.0158496,0.0321444	0.00475997,0.0147711	3.0609,1.52956	0.000687479	0.00141509
2	rs10751045	81029614	A,A	G,G	0.220676,0.092262	0.0160103,0.0317442	0.00476763,0.0147711	3.10527,1.49993	0.000687317	0.00141618
2	rs11232752	81324173	A,NA	C,NA	0.904573,NA	0.019554,NA	0.00672948,NA	2.43603,NA	0.000686671	0.00137873
2	rs12421745	81079512	NA,T	NA,C	NA,0.9375	NA,-0.0357747	NA,0.0176595	NA,1.36872	0.000686389	0.00137719
2	rs10792548	81027753	C,C	A,A	0.220676,0.092262	0.0158752,0.0320964	0.00476763,0.0147711	3.0609,1.52599	0.000683434	0.00140669
2	rs35490138	81006631	NA,C	NA,A	NA,0.929563	NA,-0.032863	NA,0.0167057	NA,1.30836	0.000683122	0.00137051
2	rs7110915	81027116	C,C	T,T	0.220676,0.092262	0.0158332,0.0321978	0.00476763,0.0147711	3.0472,1.53354	0.000681762	0.0014028
2	rs12285269	81664401	G,NA	A,NA	0.897614,NA	-0.0138223,NA	0.0065219,NA	1.46776,NA	0.000680166	0.00136258
2	rs79259245	80994774	NA,G	NA,A	NA,0.928571	NA,-0.0325429	NA,0.0165981	NA,1.30171	0.000676354	0.00135694
2	rs115134132	80683169	G,G	A,A	0.94831,0.900794	0.0147802,0.0200393	0.00893021,0.0142995	1.00918,0.792916	0.000675309	0.00135316
2	rs1071921	81358153	T,T	A,A	0.671968,0.450397	-0.0063848,-0.0163824	0.00421121,0.00859173	0.887786,1.24755	0.000664727	0.00133184
2	rs4477463	81607997	G,G	A,A	0.540755,0.746032	-0.00562616,0.0208918	0.0039675,0.00982053	0.806395,1.47639	0.000664592	0.0013312
2	rs80200524	81009512	NA,G	NA,A	NA,0.936508	NA,-0.0345099	NA,0.0175302	NA,1.30981	0.000662486	0.00132905
2	rs7934744	81325191	T,NA	C,NA	0.905567,NA	0.0194304,NA	0.00676109,NA	2.39202,NA	0.000662042	0.0013292
2	rs10751051	81099303	C,NA	A,NA	0.146123,NA	0.0188261,NA	0.00559735,NA	3.11355,NA	0.000659452	0.00134157
2	rs78154818	81035627	NA,G	NA,C	NA,0.938492	NA,-0.0354824	NA,0.0177919	NA,1.33612	0.000658255	0.00132072
2	rs76754177	81347937	G,NA	T,NA	0.907555,NA	0.0199582,NA	0.00682591,NA	2.46131,NA	0.000657174	0.0013198
2	rs17350276	80868641	A,NA	G,NA	0.955268,NA	0.0163547,NA	0.00956466,NA	1.05907,NA	0.000653313	0.00130885
2	rs10897907	81675777	T,T	G,G	0.872763,0.735119	0.0120969,0.0199088	0.00593314,0.00968721	1.38234,1.39943	0.000650756	0.0013079
2	rs182840847	81522986	C,NA	T,NA	0.939364,NA	0.0200451,NA	0.00828432,NA	1.80867,NA	0.000647354	0.00129707
2	rs1944655	81643956	C,C	T,T	0.405567,0.677579	-0.00516889,-0.0174983	0.00402677,0.00914559	0.700556,1.25407	0.000646553	0.00129483
2	rs7128199	81063271	T,NA	A,NA	0.143141,NA	0.018924,NA	0.00564551,NA	3.09573,NA	0.000646006	0.00131309
2	rs118169895	81529028	NA,T	NA,C	NA,0.983135	NA,-0.0565491	NA,0.0331973	NA,1.05311	0.000645353	0.00129386
2	rs11232748	81321816	C,NA	T,NA	0.904573,NA	0.0193396,NA	0.00672948,NA	2.39202,NA	0.000644835	0.00129472
2	rs1391538	80715767	C,C	T,T	0.292247,0.422619	-0.00701881,-0.0186901	0.00434734,0.00865361	0.972987,1.51162	0.000642678	0.00128826
2	rs11232754	81326640	A,NA	C,NA	0.905567,NA	0.0193255,NA	0.00676109,NA	2.37074,NA	0.000642179	0.00128931
2	rs78119674	80888233	NA,G	NA,A	NA,0.990079	NA,0.0754699	NA,0.0431319	NA,1.09603	0.000640077	0.00128304
2	rs11232923	81623265	G,G	T,T	0.410537,0.678571	-0.00497845,-0.0177607	0.00401916,0.00915299	0.666624,1.28127	0.000636449	0.00127462
2	rs76498949	81101964	NA,C	NA,T	NA,0.9375	NA,-0.034915	NA,0.0176595	NA,1.31851	0.000634137	0.00127236
2	rs75297931	81188078	G,NA	A,NA	0.981113,NA	-0.0360923,NA	0.0145245,NA	1.88746,NA	0.000634004	0.00127289
2	rs1945878	81068570	C,NA	T,NA	0.142147,NA	0.0186552,NA	0.00566193,NA	3.00668,NA	0.000631505	0.00128177
2	rs7119064	80684532	G,G	A,A	0.961233,0.905754	0.0175643,0.0199942	0.0102422,0.0146307	1.06367,0.765092	0.000627058	0.00125614
2	rs11232948	81676400	A,A	T,T	0.870775,0.735119	0.0116024,0.0200047	0.00589404,0.00968721	1.30971,1.40986	0.000626766	0.00125947
2	rs17415999	80832536	G,G	C,C	0.619284,0.831349	-0.0114011,0.00120067	0.00407187,0.0114161	2.29153,0.0379916	0.000626577	0.00125523
2	rs4944369	81652314	A,A	T,T	0.542744,0.746032	-0.00469727,0.0219453	0.00396883,0.00982053	0.625995,1.59446	0.000624137	0.00125048
2	rs12416702	81101786	NA,T	NA,C	NA,0.9375	NA,-0.034717	NA,0.0176595	NA,1.30708	0.000622863	0.00124974
2	rs12418113	81101720	NA,C	NA,T	NA,0.9375	NA,-0.0346653	NA,0.0176595	NA,1.3041	0.000619967	0.00124393
2	rs1944662	81657804	T,T	C,C	0.865805,0.735119	0.0128061,0.0190875	0.00580045,0.00968721	1.56449,1.31163	0.000619879	0.00124687
2	rs118144904	81392421	A,NA	G,NA	0.985089,NA	0.0349648,NA	0.0163138,NA	1.4936,NA	0.000617764	0.00123974
2	rs117458375	80709690	NA,T	NA,C	NA,0.97123	NA,-0.0436934	NA,0.0255725	NA,1.05788	0.000611305	0.0012256
2	rs75793750	81007101	NA,G	NA,A	NA,0.929563	NA,-0.031654	NA,0.0167057	NA,1.23568	0.000607852	0.00121951
2	rs7118158	81050512	G,NA	A,NA	0.146123,NA	0.0187827,NA	0.00559735,NA	3.10138,NA	0.00060655	0.00123495
2	rs1522660	80830924	G,G	T,T	0.619284,0.825397	-0.011357,0.000141957	0.00407187,0.0112602	2.27697,0.00439052	0.000604761	0.00121153
2	rs12278236	80831236	A,A	T,T	0.619284,0.825397	-0.011357,9.46329e-05	0.00407187,0.0112602	2.27697,0.00292197	0.000604677	0.00121136
2	rs144831290	81020253	C,NA	T,NA	0.985089,NA	0.029055,NA	0.0163138,NA	1.12545,NA	0.000602594	0.00120823
2	rs10897779	80984220	T,T	G,G	0.767396,0.28373	-0.00621157,0.0221419	0.00467973,0.00948227	0.734244,1.7091	0.000600746	0.00120463
2	rs78250368	81545552	G,NA	A,NA	0.978131,NA	0.0295363,NA	0.0135185,NA	1.53914,NA	0.000600671	0.00120564
2	rs7930035	81029996	G,G	A,A	0.218688,0.092262	0.0158706,0.0322459	0.00478316,0.0147711	3.0426,1.53712	0.000597294	0.00123206
2	rs73511608	81155991	NA,T	NA,G	NA,0.933532	NA,-0.0326551	NA,0.0171606	NA,1.24373	0.000596505	0.00119658
2	rs17384341	81196584	A,A	T,T	0.818091,0.904762	-0.021617,-0.00306496	0.00512521,0.0145623	4.60779,0.0791989	0.000596318	0.00132237
2	rs112074581	80783843	G,NA	A,NA	0.926441,NA	-0.0145602,NA	0.0075738,NA	1.2632,NA	0.000595006	0.00119274
2	rs116827423	81308156	NA,T	NA,G	NA,0.981151	NA,0.0536335	NA,0.0314332	NA,1.05572	0.000593098	0.001189
2	rs146439211	81637718	NA,A	NA,T	NA,0.965278	NA,0.041126	NA,0.0233493	NA,1.1069	0.000591175	0.00118516
2	rs7120638	81302554	A,A	G,G	0.847913,0.873016	0.0005008,0.0330401	0.00550577,0.0128386	0.0326743,1.99707	0.00059116	0.00118629
2	rs61886682	80775444	A,NA	G,NA	0.852883,NA	-0.0127633,NA	0.00558166,NA	1.65334,NA	0.000590415	0.00118246
2	rs77751986	81088259	NA,T	NA,C	NA,0.933532	NA,-0.0330952	NA,0.0171606	NA,1.26934	0.000590314	0.00118443
2	rs7945232	81030144	C,C	T,T	0.217694,0.092262	0.0158503,0.0321978	0.00479102,0.0147711	3.02756,1.53354	0.000590045	0.00121619
2	rs61888564	81364863	A,A	C,C	0.814115,0.472222	0.0122003,-0.0168243	0.00508247,0.00856258	1.78585,1.30601	0.000589594	0.00118424
2	rs77419251	81038932	NA,T	NA,C	NA,0.938492	NA,-0.0342238	NA,0.0177919	NA,1.26432	0.000588089	0.00117994
2	rs17142739	81361682	A,A	C,C	0.814115,0.472222	0.0120514,-0.0170228	0.00508247,0.00856258	1.75126,1.32969	0.000582472	0.00116992
2	rs10792530	80716238	A,A	G,G	0.294235,0.425595	-0.006328,-0.0191293	0.00433873,0.00864561	0.839516,1.56984	0.000581727	0.00116605
2	rs1540199	81597534	A,A	G,G	0.265408,0.452381	-0.0100996,0.00108087	0.00447775,0.00858839	1.61795,0.0458306	0.000580382	0.00116141
2	rs61888560	81361899	T,T	C,C	0.814115,0.473214	0.012022,-0.0171225	0.00508247,0.00856165	1.74447,1.3419	0.000580007	0.001165
2	rs74511875	81644066	T,T	C,C	0.905567,0.759921	-0.000536983,0.0260677	0.00676109,0.0100079	0.0284011,2.03645	0.000579445	0.00116137
2	rs12292395	81096278	G,NA	A,NA	0.950298,NA	-0.0246006,NA	0.00909753,NA	2.16437,NA	0.000578378	0.00116452
2	rs1459952	81582739	C,C	T,T	0.264414,0.452381	-0.0101117,0.0022839	0.00448312,0.00858839	1.61795,0.102211	0.000577575	0.00115581
2	rs75921066	81087139	NA,G	NA,A	NA,0.9375	NA,-0.0338074	NA,0.0176595	NA,1.25517	0.000574451	0.0011526
2	rs76856323	81088224	NA,G	NA,T	NA,0.9375	NA,-0.0338074	NA,0.0176595	NA,1.25517	0.000574451	0.0011526
2	rs10897750	80798033	C,C	A,A	0.780318,0.713294	0.0119616,0.00543039	0.00477536,0.00945258	1.91185,0.247462	0.000572162	0.00114614
2	rs75469921	81101285	NA,T	NA,A	NA,0.9375	NA,-0.0337581	NA,0.0176595	NA,1.25239	0.000571979	0.00114764
2	rs76444995	81094708	NA,G	NA,C	NA,0.9375	NA,-0.0337555	NA,0.0176595	NA,1.25224	0.000571847	0.00114738
2	rs12422177	81097991	NA,T	NA,A	NA,0.9375	NA,-0.0337555	NA,0.0176595	NA,1.25224	0.000571847	0.00114738
2	rs12419451	81097973	NA,A	NA,G	NA,0.9375	NA,-0.0337555	NA,0.0176595	NA,1.25224	0.000571847	0.00114738
2	rs12421439	81096371	NA,G	NA,A	NA,0.9375	NA,-0.0337555	NA,0.0176595	NA,1.25224	0.000571847	0.00114738
2	rs76807958	81095187	NA,A	NA,C	NA,0.9375	NA,-0.0337555	NA,0.0176595	NA,1.25224	0.000571847	0.00114738
2	rs77657035	81092666	NA,G	NA,A	NA,0.9375	NA,-0.0337555	NA,0.0176595	NA,1.25224	0.000571847	0.00114738
2	rs75244962	81324582	T,NA	G,NA	0.909543,NA	0.0197365,NA	0.00689297,NA	2.3775,NA	0.000571756	0.00114821
2	rs12421325	81099507	NA,C	NA,T	NA,0.9375	NA,-0.0337036	NA,0.0176595	NA,1.24931	0.000569258	0.00114218
2	rs12416810	81091948	NA,G	NA,C	NA,0.9375	NA,-0.0337036	NA,0.0176595	NA,1.24931	0.000569258	0.00114218
2	rs141917430	81207153	T,NA	C,NA	0.976143,NA	0.0382905,NA	0.0129561,NA	2.50547,NA	0.000567682	0.00115182
2	rs79378898	81098545	NA,G	NA,A	NA,0.9375	NA,-0.0336593	NA,0.0176595	NA,1.24682	0.000567064	0.00113778
2	rs12419446	81098078	NA,G	NA,C	NA,0.9375	NA,-0.0336593	NA,0.0176595	NA,1.24682	0.000567064	0.00113778
2	rs80094295	81090020	NA,C	NA,G	NA,0.9375	NA,-0.0336517	NA,0.0176595	NA,1.24639	0.000566685	0.00113702
2	rs76038492	81088571	NA,C	NA,G	NA,0.9375	NA,-0.0336517	NA,0.0176595	NA,1.24639	0.000566685	0.00113702
2	rs12417594	81087978	NA,A	NA,C	NA,0.9375	NA,-0.0336517	NA,0.0176595	NA,1.24639	0.000566685	0.00113702
2	rs73509768	81138997	NA,G	NA,C	NA,0.935516	NA,-0.0325875	NA,0.0174041	NA,1.2136	0.000564918	0.00113324
2	rs79901559	81086295	NA,C	NA,A	NA,0.9375	NA,-0.0336045	NA,0.0176595	NA,1.24373	0.00056436	0.00113235
2	rs1945669	81360397	T,T	C,C	0.567594,0.141865	0.0078421,-0.0275903	0.00399094,0.0122515	1.30612,1.614	0.000562992	0.00113015
2	rs12419591	81086436	NA,G	NA,A	NA,0.936508	NA,-0.0333585	NA,0.0175302	NA,1.24373	0.000562643	0.00112888
2	rs12417954	81085881	NA,C	NA,T	NA,0.9375	NA,-0.0335525	NA,0.0176595	NA,1.24081	0.000561817	0.00112725
2	rs80296378	81084135	NA,C	NA,T	NA,0.9375	NA,-0.0335525	NA,0.0176595	NA,1.24081	0.000561817	0.00112725
2	rs17439276	81108596	C,NA	T,NA	0.951292,NA	-0.0245256,NA	0.00918509,NA	2.12023,NA	0.000560876	0.001129
2	rs77449211	81099873	NA,T	NA,G	NA,0.9375	NA,-0.0335087	NA,0.0176595	NA,1.23835	0.000559684	0.00112297
2	rs4444103	80939573	A,A	C,C	0.648111,0.298611	-0.0124221,0.00116891	0.00414011,0.00934051	2.56927,0.0455599	0.000556475	0.00111583
2	rs7114780	80683548	G,G	A,A	0.962227,0.904762	0.0172694,0.0201229	0.0103707,0.0145623	1.01832,0.777233	0.000555322	0.00111248
2	rs13313141	81081291	NA,G	NA,A	NA,0.9375	NA,-0.0334014	NA,0.0176595	NA,1.23234	0.000554508	0.00111259
2	rs117253079	81081365	NA,C	NA,A	NA,0.9375	NA,-0.0334014	NA,0.0176595	NA,1.23234	0.000554508	0.00111259
2	rs72950264	81675778	T,NA	A,NA	0.897614,NA	-0.0131305,NA	0.0065219,NA	1.35572,NA	0.000554094	0.00111013
2	rs7125940	80932427	T,T	G,G	0.651093,0.12996	-0.0123533,-0.00211101	0.00414823,0.0127124	2.53735,0.0614248	0.000552781	0.00110837
2	rs7111095	81154305	NA,T	NA,C	NA,0.935516	NA,-0.0323379	NA,0.0174041	NA,1.19956	0.000552649	0.00110863
2	rs12282615	81080810	NA,G	NA,A	NA,0.9375	NA,-0.0333495	NA,0.0176595	NA,1.22943	0.000552025	0.0011076
2	rs17440290	81131518	C,NA	A,NA	0.951292,NA	-0.0247712,NA	0.00918509,NA	2.15497,NA	0.000551268	0.00111023
2	rs1585228	81062761	C,C	T,T	0.441352,0.691468	0.019313,0.0134777	0.00398179,0.0092548	5.90921,0.837701	0.000549565	0.00450626
2	rs6591960	81058496	A,NA	G,NA	0.144135,NA	0.0186089,NA	0.00562927,NA	3.02353,NA	0.0005492	0.00111805
2	rs146175235	81463575	C,NA	A,NA	0.988072,NA	0.0448626,NA	0.0182119,NA	1.86127,NA	0.000547688	0.00109599
2	rs12283508	81596578	C,C	T,T	0.262425,0.448413	-0.0101811,0.000835675	0.00449401,0.00859522	1.62924,0.0350114	0.000546016	0.00109269
2	rs10897735	80683813	C,C	A,A	0.437376,0.78869	-0.00946603,0.00909461	0.00398568,0.010471	1.75576,0.414433	0.000545931	0.00109405
2	rs34991356	81307838	A,A	G,G	0.67495,0.460317	-0.00707957,-0.0140606	0.00422113,0.0085764	1.02915,0.995171	0.000544939	0.0010919
2	rs75524390	81071604	NA,C	NA,G	NA,0.9375	NA,-0.0331983	NA,0.0176595	NA,1.22099	0.000544889	0.00109329
2	rs7945091	81069339	NA,T	NA,A	NA,0.9375	NA,-0.0331983	NA,0.0176595	NA,1.22099	0.000544889	0.00109329
2	rs60049480	81068279	NA,C	NA,A	NA,0.938492	NA,-0.0334473	NA,0.0177919	NA,1.22099	0.000544507	0.00109251
2	rs74323749	81070642	NA,A	NA,G	NA,0.9375	NA,-0.0331511	NA,0.0176595	NA,1.21835	0.000542685	0.00108886
2	rs76490394	81075950	NA,C	NA,T	NA,0.9375	NA,-0.0331511	NA,0.0176595	NA,1.21835	0.000542685	0.00108886
2	rs12417746	81076140	NA,T	NA,A	NA,0.9375	NA,-0.0331511	NA,0.0176595	NA,1.21835	0.000542685	0.00108886
2	rs12421990	81076213	NA,C	NA,T	NA,0.9375	NA,-0.0331511	NA,0.0176595	NA,1.21835	0.000542685	0.00108886
2	rs74819071	81073684	NA,C	NA,T	NA,0.9375	NA,-0.0331511	NA,0.0176595	NA,1.21835	0.000542685	0.00108886
2	rs4370959	81365735	A,A	G,G	0.814115,0.472222	0.0120068,-0.0167226	0.00508247,0.00856258	1.74095,1.29396	0.000541357	0.00108734
2	rs80008324	81070289	NA,A	NA,G	NA,0.9375	NA,-0.0330991	NA,0.0176595	NA,1.21546	0.000540275	0.00108403
2	rs12416894	81077564	NA,C	NA,T	NA,0.9375	NA,-0.0330991	NA,0.0176595	NA,1.21546	0.000540275	0.00108403
2	rs78611266	81078069	NA,G	NA,A	NA,0.9375	NA,-0.0330991	NA,0.0176595	NA,1.21546	0.000540275	0.00108403
2	rs76297748	81078610	NA,G	NA,T	NA,0.9375	NA,-0.0330991	NA,0.0176595	NA,1.21546	0.000540275	0.00108403
2	rs12421363	81069767	NA,C	NA,T	NA,0.9375	NA,-0.0330991	NA,0.0176595	NA,1.21546	0.000540275	0.00108403
2	rs75269481	81078593	NA,T	NA,C	NA,0.9375	NA,-0.0330991	NA,0.0176595	NA,1.21546	0.000540275	0.00108403
2	rs7126955	81622781	T,T	G,G	0.544732,0.743056	-0.00475356,0.0211059	0.00397022,0.00978302	0.636034,1.50899	0.000539871	0.00108152
2	rs17440143	81128565	C,NA	T,NA	0.951292,NA	-0.0246627,NA	0.00918509,NA	2.13958,NA	0.000539197	0.00108588
2	rs11232758	81345673	T,NA	C,NA	0.907555,NA	0.0192483,NA	0.00682591,NA	2.3184,NA	0.000538407	0.00108121
2	rs78867550	81078862	NA,A	NA,G	NA,0.9375	NA,-0.0330471	NA,0.0176595	NA,1.21257	0.000537879	0.00107922
2	rs74549083	81078846	NA,C	NA,T	NA,0.9375	NA,-0.0330471	NA,0.0176595	NA,1.21257	0.000537879	0.00107922
2	rs7941659	81068542	NA,T	NA,G	NA,0.938492	NA,-0.033295	NA,0.0177919	NA,1.21257	0.000537504	0.00107846
2	rs6591947	80938838	G,NA	A,NA	0.04672,NA	-0.0243882,NA	0.00936867,NA	2.03449,NA	0.000537471	0.00108107
2	rs79024656	81067867	NA,C	NA,A	NA,0.9375	NA,-0.0329999	NA,0.0176595	NA,1.20994	0.000535714	0.00107488
2	rs78897074	81067780	NA,T	NA,C	NA,0.9375	NA,-0.0329999	NA,0.0176595	NA,1.20994	0.000535714	0.00107488
2	rs77542719	81068060	NA,A	NA,G	NA,0.9375	NA,-0.0329999	NA,0.0176595	NA,1.20994	0.000535714	0.00107488
2	rs17143121	81644872	A,A	G,G	0.861829,0.759921	-0.00527593,0.0257356	0.00572955,0.0100079	0.447161,1.99461	0.000535712	0.00107393
2	rs79149814	81128808	G,NA	C,NA	0.951292,NA	-0.0246184,NA	0.00918509,NA	2.13333,NA	0.000534377	0.00107616
2	rs11232740	81310258	T,NA	C,NA	0.910537,NA	0.0194804,NA	0.00692737,NA	2.30785,NA	0.000533701	0.00107165
2	rs61888562	81363197	A,A	T,T	0.813121,0.472222	0.0119974,-0.0165725	0.00507203,0.00856258	1.74447,1.27626	0.000533639	0.00107184
2	rs74626374	81065816	NA,T	NA,C	NA,0.9375	NA,-0.0329479	NA,0.0176595	NA,1.20706	0.000533346	0.00107012
2	rs144306129	80908821	NA,A	NA,C	NA,0.979167	NA,-0.0497588	NA,0.0299292	NA,1.01591	0.000532068	0.00106675
2	rs7942106	81061864	A,A	C,C	0.964215,0.91369	0.011519,-0.0354156	0.0106439,0.0152221	0.554155,1.69925	0.000531781	0.00106713
2	rs17143092	81640536	A,A	G,G	0.905567,0.758929	-0.000626417,0.0256491	0.00676109,0.00999379	0.033304,1.98831	0.000528844	0.00105997
2	rs61888561	81362511	T,T	A,A	0.813121,0.472222	0.0118524,-0.0167759	0.00507203,0.00856258	1.71111,1.30026	0.000528457	0.00106142
2	rs75815247	80734452	C,NA	T,NA	0.955268,NA	0.0226755,NA	0.00956466,NA	1.75076,NA	0.000528131	0.00105764
2	rs4945472	80714563	T,T	C,C	0.204771,0.268849	-0.00541401,-0.0235663	0.00489958,0.00964152	0.569986,1.83817	0.00052735	0.00105691
2	rs4400836	80934156	G,G	A,A	0.835984,0.264881	-0.0145668,0.00774131	0.00533946,0.00968721	2.19592,0.372412	0.000527253	0.00105777
2	rs77564017	81118376	C,NA	T,NA	0.952286,NA	-0.0246238,NA	0.00927543,NA	2.10034,NA	0.000526606	0.00106026
2	rs17142744	81361756	G,G	T,T	0.813121,0.472222	0.0117525,-0.016926	0.00507203,0.00856258	1.6883,1.31811	0.000526317	0.00105711
2	rs17440339	81132432	A,NA	C,NA	0.951292,NA	-0.0245235,NA	0.00918509,NA	2.11995,NA	0.000526031	0.00105919
2	rs11232478	80831809	C,C	G,G	0.620278,0.825397	-0.0112259,0.00118427	0.00407393,0.0112602	2.23215,0.0379916	0.00052474	0.00105138
2	rs12277390	81672807	G,NA	C,NA	0.897614,NA	-0.0129136,NA	0.0065219,NA	1.32149,NA	0.00052077	0.00104339
2	rs190039944	81520864	NA,G	NA,C	NA,0.983135	NA,-0.0549028	NA,0.0331973	NA,1.00806	0.000517934	0.00103851
2	rs75000618	81042238	NA,A	NA,G	NA,0.936508	NA,-0.0323078	NA,0.0175302	NA,1.18487	0.000517457	0.00103823
2	rs1945671	81367328	T,T	A,A	0.563618,0.140873	0.00710251,-0.028601	0.0039867,0.0122874	1.12597,1.7005	0.000516804	0.00103744
2	rs75800957	81055878	NA,C	NA,T	NA,0.9375	NA,-0.0325348	NA,0.0176595	NA,1.18426	0.000515046	0.0010334
2	rs78398365	81055311	NA,C	NA,T	NA,0.9375	NA,-0.0324874	NA,0.0176595	NA,1.18165	0.000513001	0.0010293
2	rs148107948	81302094	NA,T	NA,C	NA,0.977182	NA,-0.045766	NA,0.0286274	NA,0.959036	0.000512752	0.00102813
2	rs57921519	81095156	T,NA	G,NA	0.955268,NA	-0.0248495,NA	0.00956466,NA	2.02801,NA	0.000512394	0.00103065
2	rs57394859	80947459	C,NA	A,NA	0.915507,NA	0.0136841,NA	0.00710883,NA	1.2657,NA	0.000512208	0.0010231
2	rs59064106	81373029	T,T	C,C	0.814115,0.472222	0.0121673,-0.0161217	0.00508247,0.00856258	1.77815,1.22384	0.000510548	0.00102548
2	rs74639108	81091305	G,NA	A,NA	0.951292,NA	-0.0242468,NA	0.00918509,NA	2.08116,NA	0.000510481	0.00102772
2	rs867386	81642512	C,C	T,T	0.406561,0.677579	-0.00485019,-0.0169062	0.00402521,0.00914559	0.641643,1.1903	0.000508686	0.00101884
2	rs11232450	80792660	C,C	T,T	0.77336,0.698413	0.0118766,0.0010527	0.00472259,0.0093141	1.92414,0.0409523	0.000507852	0.00101757
2	rs79572083	80689753	A,A	T,T	0.963221,0.909722	0.0184809,0.0163819	0.0105045,0.0149162	1.10501,0.565288	0.000506339	0.00101435
2	rs1540193	81599523	G,G	T,T	0.409543,0.677579	-0.00461407,-0.0177028	0.00402064,0.00914559	0.600091,1.27647	0.000506329	0.00101415
2	rs2032409	81598466	A,A	G,G	0.27336,0.452381	-0.0100944,0.000781388	0.00443621,0.00858839	1.64058,0.0326828	0.000505654	0.00101211
2	rs4463867	80943073	A,A	C,C	0.647117,0.300595	-0.0122769,0.000456213	0.00413745,0.00932283	2.52221,0.0172897	0.000505611	0.00101391
2	rs10732888	80720166	T,T	C,C	0.297217,0.4375	-0.00639838,-0.0183951	0.00432606,0.00861694	0.856575,1.48439	0.000505074	0.00101246
2	rs11232734	81285870	A,NA	G,NA	0.910537,NA	0.0192696,NA	0.00692737,NA	2.26694,NA	0.000504527	0.00101304
2	rs79961472	81609495	NA,A	NA,C	NA,0.96627	NA,0.0392792	NA,0.023678	NA,1.01261	0.00050416	0.00101077
2	rs75743117	81554421	C,NA	G,NA	0.936382,NA	0.0183789,NA	0.00810069,NA	1.63302,NA	0.000502631	0.00100713
2	rs7924797	81648897	G,G	A,A	0.409543,0.679563	-0.00470452,-0.0167526	0.00402064,0.00916045	0.616249,1.17115	0.000502272	0.00100595
2	rs17159674	80690388	C,C	A,A	0.962227,0.907738	0.0185193,0.0158628	0.0103707,0.0147711	1.12993,0.548423	0.000502221	0.00100616
2	rs139935298	81069039	T,NA	G,NA	0.955268,NA	-0.0248984,NA	0.00956466,NA	2.03449,NA	0.000501959	0.00100985
2	rs11232476	80827910	C,C	T,T	0.620278,0.824405	-0.0111376,0.00160978	0.00407393,0.0112351	2.20346,0.0525328	0.000500853	0.00100354
2	rs17142439	81220764	G,NA	A,NA	0.831014,NA	-0.00963233,NA	0.00527606,NA	1.16813,NA	0.000500237	0.00100245
2	rs2514463	80959709	T,T	C,C	0.851889,0.927579	-0.0153502,-0.0211486	0.00556614,0.0164929	2.23511,0.699528	0.000498067	0.00100047
2	rs7951571	81653514	T,T	C,C	0.862823,0.750992	-0.00434585,0.0252413	0.00574696,0.00988505	0.347242,1.97203	0.000495194	0.000992667
2	rs57179700	81366960	T,T	G,G	0.814115,0.472222	0.0119075,-0.0164223	0.00508247,0.00856258	1.71815,1.25867	0.000494641	0.000993504
2	rs729142	81112247	G,G	A,A	0.412525,0.639881	0.0200831,0.00630301	0.00401624,0.00890493	6.24267,0.319608	0.000494529	0.0046526
2	rs721016	81113797	T,T	G,G	0.412525,0.639881	0.0200831,0.00630301	0.00401624,0.00890493	6.24267,0.319608	0.000494529	0.0046526
2	rs11232763	81355435	C,NA	A,NA	0.905567,NA	0.0186855,NA	0.00676109,NA	2.24297,NA	0.000493612	0.000991241
2	rs17439996	81122694	C,NA	T,NA	0.952286,NA	-0.0244853,NA	0.00927543,NA	2.08116,NA	0.000493529	0.000993868
2	rs79855059	81245034	C,NA	G,NA	0.927435,NA	0.0192847,NA	0.00762141,NA	1.94326,NA	0.000492403	0.0009871
2	rs74502333	81127188	T,NA	C,NA	0.955268,NA	-0.0249918,NA	0.00956466,NA	2.04687,NA	0.000491831	0.000989734
2	rs17440276	81130250	C,NA	G,NA	0.951292,NA	-0.0241981,NA	0.00918509,NA	2.07437,NA	0.000491215	0.000989097
2	rs56314671	81074741	C,NA	T,NA	0.95328,NA	-0.0245373,NA	0.0093687,NA	2.05468,NA	0.000490808	0.000988171
2	rs17450933	81215484	A,NA	G,NA	0.838966,NA	-0.00984053,NA	0.00537909,NA	1.17173,NA	0.00049044	0.000982876
2	rs7114073	81063336	A,NA	T,NA	0.950298,NA	-0.0240272,NA	0.00909753,NA	2.08278,NA	0.000487791	0.00098244
2	rs6591961	81065379	A,A	T,T	0.44334,0.693452	0.0190321,0.0134553	0.00397994,0.00927141	5.76059,0.833557	0.000487128	0.00354683
2	rs7358497	81075865	A,NA	G,NA	0.951292,NA	-0.0240857,NA	0.00918509,NA	2.05874,NA	0.000486629	0.000979886
2	rs148648213	81315134	NA,T	NA,G	NA,0.980159	NA,0.0481825	NA,0.0306528	NA,0.935622	0.000484288	0.000970975
2	rs150143996	81185148	C,NA	A,NA	0.979125,NA	-0.0338096,NA	0.0138296,NA	1.83875,NA	0.000483031	0.000970485
2	rs2514492	80863344	C,NA	T,NA	0.04672,NA	-0.0245936,NA	0.00936867,NA	2.06235,NA	0.000481761	0.000969559
2	rs138953538	81236745	NA,C	NA,T	NA,0.973214	NA,0.0433559	NA,0.0264757	NA,0.993489	0.000480972	0.000964521
2	rs7931001	81090949	A,A	C,C	0.984095,0.960318	0.0263715,-0.0333956	0.0158037,0.0218976	1.02146,0.895382	0.000480519	0.000963669
2	rs139375445	81538059	NA,G	NA,C	NA,0.986111	NA,0.0614918	NA,0.0365264	NA,1.03489	0.000480472	0.00096383
2	rs7116275	81609670	T,T	C,C	0.412525,0.683532	-0.00442826,-0.0177864	0.00401624,0.00919092	0.568305,1.27602	0.000480437	0.000962159
2	rs116471067	81069721	G,NA	A,NA	0.952286,NA	-0.0241544,NA	0.00927543,NA	2.0357,NA	0.000480017	0.000966317
2	rs117830964	81385822	NA,C	NA,T	NA,0.980159	NA,0.0512552	NA,0.0306528	NA,1.02457	0.00047992	0.000962618
2	rs61314607	81571473	T,T	C,C	0.930418,0.790675	-0.0012559,0.0274518	0.00777053,0.0105074	0.0596816,2.04649	0.000479081	0.000960728
2	rs145894442	81396996	G,NA	A,NA	0.992048,NA	0.0420173,NA	0.0222601,NA	1.22852,NA	0.000479064	0.000961229
2	rs12718481	81611392	T,T	G,G	0.413519,0.683532	-0.00442668,-0.0176378	0.00401481,0.00919092	0.568305,1.2598	0.000478575	0.000958402
2	rs2461679	80832692	C,C	A,A	0.476143,0.535714	-0.0115112,-0.00649993	0.00395881,0.00857124	2.43883,0.348483	0.000478153	0.000959001
2	rs78197647	81299463	A,NA	T,NA	0.910537,NA	0.0190642,NA	0.00692737,NA	2.22745,NA	0.000478058	0.000959879
2	rs1945900	81649351	C,C	T,T	0.405567,0.676587	-0.00475698,-0.0168112	0.00402677,0.00913824	0.624394,1.18164	0.00047801	0.000957424
2	rs12290294	81672403	G,NA	A,NA	0.897614,NA	-0.0126066,NA	0.0065219,NA	1.27376,NA	0.000477876	0.000957491
2	rs76383646	81149130	C,NA	T,NA	0.974155,NA	-0.0302775,NA	0.0124606,NA	1.8209,NA	0.00047721	0.000959021
2	rs1458104	81048338	T,NA	C,NA	0.149105,NA	0.017901,NA	0.0055508,NA	2.89963,NA	0.000475703	0.000966276
2	rs7110442	81048957	A,A	G,G	0.965209,0.912698	0.0106503,-0.0351153	0.0107893,0.0151436	0.49001,1.69027	0.000473162	0.000949555
2	rs12284096	81672355	C,NA	T,NA	0.897614,NA	-0.0125641,NA	0.0065219,NA	1.26722,NA	0.000472299	0.00094632
2	rs11232928	81636251	C,C	T,T	0.581511,0.74504	-0.00267339,0.0228536	0.00400792,0.00980793	0.296919,1.70333	0.000472084	0.000946043
2	rs7122064	81026884	T,T	G,G	0.220676,0.092262	0.0147955,0.0319469	0.00476763,0.0147711	2.71814,1.5149	0.000470028	0.000960876
2	rs10736742	81026772	G,G	C,C	0.220676,0.092262	0.0147955,0.0319469	0.00476763,0.0147711	2.71814,1.5149	0.000470028	0.000960876
2	rs79534415	81277156	G,NA	C,NA	0.94334,NA	0.0202673,NA	0.00855199,NA	1.74974,NA	0.00046838	0.000938618
2	rs17372055	81073164	T,NA	C,NA	0.95328,NA	-0.0242925,NA	0.0093687,NA	2.02155,NA	0.000468194	0.000942571
2	rs11232769	81367795	C,C	A,A	0.562624,0.140873	0.00687277,-0.0283985	0.00398568,0.0122874	1.07241,1.68146	0.000467602	0.000938675
2	rs151334280	81524228	NA,G	NA,C	NA,0.986111	NA,0.0607534	NA,0.0365264	NA,1.01657	0.000466782	0.000936368
2	rs75060143	80693027	NA,C	NA,T	NA,0.901786	NA,-0.0222083	NA,0.0143636	NA,0.913396	0.000465724	0.000933902
2	rs11232428	80716179	A,A	G,G	0.874751,0.978175	-0.0092316,-0.0567524	0.00597324,0.0292559	0.912831,1.2807	0.000461852	0.000925096
2	rs73510750	80696136	C,C	T,T	0.841948,0.906746	0.00378477,0.0350853	0.00541997,0.0147003	0.314268,1.76954	0.00046153	0.000924953
2	rs61158466	81641805	G,G	C,C	0.908549,0.782738	4.45422e-05,0.0259373	0.00685915,0.0103658	0.00225606,1.9086	0.000461446	0.000925044
2	rs75403272	81321545	NA,T	NA,C	NA,0.941468	NA,-0.0296403	NA,0.0182098	NA,0.984698	0.000460126	0.000922756
2	rs1944669	81637059	G,G	A,A	0.405567,0.683532	-0.00489734,-0.0162453	0.00402677,0.00919092	0.649926,1.11273	0.000459989	0.000921315
2	rs11232730	81281823	A,NA	C,NA	0.908549,NA	0.0188765,NA	0.00685915,NA	2.22745,NA	0.000459836	0.00092341
2	rs17437784	81074310	T,NA	C,NA	0.952286,NA	-0.0237785,NA	0.00927543,NA	1.98467,NA	0.000459259	0.000924276
2	rs73519612	81037987	C,C	T,T	0.965209,0.91369	0.0101722,-0.0354156	0.0107893,0.0152221	0.461196,1.69925	0.000459183	0.000921489
2	rs78272098	81301750	A,NA	T,NA	0.996024,NA	0.0456971,NA	0.0314177,NA	0.836222,NA	0.000458182	0.000918459
2	rs10501512	81137631	NA,T	NA,G	NA,0.927579	NA,-0.028368	NA,0.0164929	NA,1.06839	0.000457555	0.000917857
2	rs72479270	80913255	NA,T	NA,C	NA,0.931548	NA,-0.0265705	NA,0.016928	NA,0.933656	0.000455706	0.000913877
2	rs4943824	81028695	C,C	T,T	0.220676,0.092262	0.0147537,0.0317442	0.00476763,0.0147711	2.70528,1.49993	0.00045288	0.00092563
2	rs76544031	80909660	NA,T	NA,A	NA,0.931548	NA,-0.0264444	NA,0.016928	NA,0.927202	0.000450971	0.000904384
2	rs78927185	81093572	T,NA	A,NA	0.955268,NA	-0.0241704,NA	0.00956466,NA	1.93922,NA	0.000450726	0.00090648
2	rs1945897	81609008	C,C	G,G	0.413519,0.683532	-0.00447186,-0.0174428	0.00401481,0.00919092	0.576185,1.23868	0.000450514	0.000902256
2	rs4943825	81028973	G,G	A,A	0.220676,0.092262	0.0147537,0.0316962	0.00476763,0.0147711	2.70528,1.49639	0.000450287	0.000920333
2	rs7937908	81028716	G,G	T,T	0.220676,0.092262	0.0147537,0.0316962	0.00476763,0.0147711	2.70528,1.49639	0.000450287	0.000920333
2	rs7951594	81028785	A,A	G,G	0.220676,0.092262	0.0147537,0.0316962	0.00476763,0.0147711	2.70528,1.49639	0.000450287	0.000920333
2	rs76360566	81393723	T,NA	G,NA	0.992048,NA	0.0412338,NA	0.0222601,NA	1.194,NA	0.000449848	0.000902608
2	rs17142733	81360127	G,G	A,A	0.813121,0.47123	0.0113982,-0.0166761	0.00507203,0.00856354	1.60865,1.28824	0.000448616	0.000901025
2	rs74765972	80690263	A,A	G,G	0.963221,0.907738	0.0179639,0.0159416	0.0105045,0.0147711	1.05926,0.5521	0.000448483	0.000898479
2	rs17159688	80695877	A,A	T,T	0.856859,0.90873	0.00361792,0.0350702	0.00564551,0.014843	0.282646,1.74135	0.000446918	0.000895972
2	rs7119474	81645910	G,G	C,C	0.907555,0.782738	0.000221676,0.0257732	0.00682591,0.0103658	0.0113997,1.88923	0.000446374	0.000894832
2	rs7129429	81028121	T,T	C,C	0.22167,0.092262	0.0146835,0.0317442	0.00475997,0.0147711	2.69102,1.49993	0.000445095	0.000909488
2	rs4283001	81607684	A,A	T,T	0.413519,0.681548	-0.00428659,-0.0177611	0.00401481,0.00917557	0.544154,1.27651	0.000444486	0.000890206
2	rs75692693	81104851	A,NA	C,NA	0.955268,NA	-0.024073,NA	0.00956466,NA	1.92663,NA	0.000442684	0.000890286
2	rs17141849	80981111	G,G	A,A	0.785288,0.281746	-0.000269919,0.0228551	0.00481501,0.00950244	0.0198622,1.79144	0.000441569	0.000885668
2	rs74941333	81119042	T,NA	G,NA	0.955268,NA	-0.0242147,NA	0.00956466,NA	1.94495,NA	0.000441513	0.000888097
2	rs11232653	81107507	T,T	A,A	0.412525,0.640873	0.0198971,0.00614367	0.00401624,0.00891032	6.13882,0.309354	0.000441396	0.00382588
2	rs78497898	80802977	T,NA	C,NA	0.970179,NA	0.0209803,NA	0.0116239,NA	1.14822,NA	0.000441391	0.000882138
2	rs140745009	81610589	NA,C	NA,T	NA,0.987103	NA,0.0588395	NA,0.0378862	NA,0.919342	0.000440513	0.000883239
2	rs7129219	81028011	C,C	A,A	0.220676,0.092262	0.0146607,0.0317442	0.00476763,0.0147711	2.67681,1.49993	0.000440296	0.000899464
2	rs80138882	81090085	A,NA	C,NA	0.956262,NA	-0.0244756,NA	0.00966771,NA	1.94495,NA	0.00043934	0.000883796
2	rs10488774	81651588	A,A	C,C	0.905567,0.760913	-0,0.0247056	0.00676109,0.0100221	-0,1.86338	0.000439155	0.00088023
2	rs80328220	81053637	T,NA	A,NA	0.954274,NA	-0.0237539,NA	0.00946506,NA	1.91775,NA	0.000439024	0.00088285
2	rs11232543	80933687	G,G	A,A	0.646123,0.118056	-0.0120391,-0.0012896	0.00413481,0.0132476	2.44425,0.0350563	0.000437926	0.000878205
2	rs10897811	81115730	T,T	C,C	0.412525,0.644841	0.0198971,0.00592111	0.00401624,0.00893234	6.13882,0.294646	0.000437279	0.00377304
2	rs11822065	81256187	C,NA	T,NA	0.926441,NA	0.0188316,NA	0.0075738,NA	1.88928,NA	0.000435077	0.000872292
2	rs1458096	80985737	G,NA	T,NA	0.124254,NA	0.0175935,NA	0.0059937,NA	2.47731,NA	0.000434153	0.000875002
2	rs78205857	81229268	A,NA	G,NA	0.989066,NA	0.0445173,NA	0.0190121,NA	1.71659,NA	0.000433415	0.000867203
2	rs7115723	81037613	A,A	C,C	0.965209,0.914682	0.0097583,-0.0354509	0.0107893,0.015302	0.436802,1.68788	0.000429777	0.000862481
2	rs12801521	81350670	T,T	A,A	0.802187,0.978175	-0.00916075,0.00121414	0.00496334,0.0292559	1.1875,0.0146199	0.000429673	0.000860404
2	rs80181787	81433449	NA,T	NA,C	NA,0.936508	NA,-0.0277561	NA,0.0175302	NA,0.94559	0.00042945	0.000861266
2	rs56025716	81086580	G,NA	T,NA	0.951292,NA	-0.0233607,NA	0.00918509,NA	1.95939,NA	0.000429447	0.000864349
2	rs56032706	81086849	T,NA	A,NA	0.951292,NA	-0.0233607,NA	0.00918509,NA	1.95939,NA	0.000429447	0.000864349
2	rs117020349	80979556	C,NA	T,NA	0.973161,NA	0.0151012,NA	0.0122339,NA	0.663413,NA	0.000428321	0.000858298
2	rs7951623	81028866	A,A	G,G	0.220676,0.092262	0.0147072,0.0313922	0.00476763,0.0147711	2.69102,1.4741	0.000428208	0.000875013
2	rs4943823	81028610	A,A	G,G	0.220676,0.092262	0.0147072,0.0313922	0.00476763,0.0147711	2.69102,1.4741	0.000428208	0.000875013
2	rs73519616	81046334	T,T	A,A	0.965209,0.914682	0.0106872,-0.0345565	0.0107893,0.015302	0.49226,1.62111	0.00042725	0.00085743
2	rs1522662	80825491	C,C	G,G	0.467197,0.502976	-0.0110252,-0.00528306	0.00396284,0.0085495	2.2676,0.270336	0.000425315	0.000852956
2	rs4307746	80693111	T,T	C,C	0.301193,0.435516	-0.00702176,-0.0154718	0.00430962,0.00862135	0.986134,1.13835	0.000424059	0.000850616
2	rs73519611	81035579	C,C	T,T	0.965209,0.91369	0.00966038,-0.0352189	0.0107893,0.0152221	0.431104,1.68433	0.000422842	0.00084857
2	rs117987256	81414816	T,NA	C,NA	0.985089,NA	0.0315568,NA	0.0163138,NA	1.27516,NA	0.000421036	0.000844935
2	rs56043695	81092528	A,NA	G,NA	0.956262,NA	-0.0242383,NA	0.00966771,NA	1.91466,NA	0.000420907	0.000846666
2	rs74374738	81107512	A,NA	G,NA	0.955268,NA	-0.0237722,NA	0.00956466,NA	1.88807,NA	0.000419027	0.000842656
2	rs150387842	81079159	A,NA	G,NA	0.954274,NA	-0.0237779,NA	0.00946506,NA	1.92086,NA	0.000418748	0.00084243
2	rs138122598	81310383	NA,G	NA,T	NA,0.968254	NA,-0.0376428	NA,0.0243817	NA,0.911462	0.000416688	0.000835524
2	rs55908086	81064868	T,NA	C,NA	0.956262,NA	-0.024168,NA	0.00966771,NA	1.90574,NA	0.000415644	0.000836067
2	rs11232902	81572979	C,C	G,G	0.909543,0.770833	-0.000222298,0.0257511	0.00689297,0.0101706	0.0113195,1.94522	0.000415384	0.000832956
2	rs56240555	81062072	A,NA	G,NA	0.956262,NA	-0.0241229,NA	0.00966771,NA	1.90003,NA	0.000412318	0.000829368
2	rs76083871	81636745	C,NA	T,NA	0.978131,NA	-0.0226641,NA	0.0135185,NA	1.02856,NA	0.000410418	0.00082265
2	rs7927198	81029756	T,NA	G,NA	0.148111,NA	0.0171604,NA	0.00556614,NA	2.6884,NA	0.000409654	0.000830296
2	rs56135807	81126313	T,NA	C,NA	0.955268,NA	-0.0239799,NA	0.00956466,NA	1.91466,NA	0.000407947	0.000820709
2	rs191815311	81173890	A,NA	G,NA	0.979125,NA	-0.0324724,NA	0.0138296,NA	1.72417,NA	0.000407351	0.000818341
2	rs1945891	80983101	G,NA	A,NA	0.124254,NA	0.0174184,NA	0.0059937,NA	2.43658,NA	0.000405052	0.000816323
2	rs7110752	81036082	T,T	C,C	0.965209,0.91369	0.00941557,-0.0350175	0.0107893,0.0152221	0.416983,1.66911	0.000401403	0.00080555
2	rs2373711	80708698	T,T	C,C	0.868787,0.751984	0.00272275,0.0245694	0.00585591,0.00989826	0.192491,1.88413	0.000401125	0.000803892
2	rs4945473	80719478	T,T	C,C	0.267396,0.423611	-0.00533377,-0.0194152	0.00446712,0.00865091	0.633624,1.60531	0.000400399	0.000802557
2	rs56396664	81263857	NA,G	NA,A	NA,0.012897	NA,0.0485651	NA,0.0378859	NA,0.699218	0.000399475	0.000800812
2	rs73509586	80921705	NA,G	NA,A	NA,0.933532	NA,-0.0252356	NA,0.0171606	NA,0.849517	0.000398608	0.000799386
2	rs141450762	81332561	C,NA	T,NA	0.989066,NA	0.0319487,NA	0.0190121,NA	1.03212,NA	0.000398375	0.00079794
2	rs78410493	81101455	G,NA	C,NA	0.95328,NA	-0.0231455,NA	0.0093687,NA	1.86992,NA	0.000397589	0.000799564
2	rs10897754	80833267	T,T	G,G	0.409543,0.296627	-0.0110462,-0.00355799	0.00402064,0.00935847	2.22129,0.152547	0.000397549	0.000797113
2	rs113987538	80898443	NA,C	NA,T	NA,0.933532	NA,-0.0251215	NA,0.0171606	NA,0.844001	0.000396476	0.000795103
2	rs74826077	80995368	T,NA	C,NA	0.913519,NA	-0.0206714,NA	0.00703429,NA	2.48198,NA	0.00039606	0.000799345
2	rs7950346	80695445	C,C	T,T	0.848907,0.906746	0.00116608,0.0356041	0.00552061,0.0147003	0.0795044,1.81148	0.000394216	0.000790334
2	rs17371832	81059371	T,NA	C,NA	0.952286,NA	-0.0229317,NA	0.00927543,NA	1.8721,NA	0.000391884	0.000788499
2	rs7951454	81021704	G,NA	A,NA	0.144135,NA	0.0166162,NA	0.00562927,NA	2.50035,NA	0.000388201	0.000784216
2	rs76081894	81057977	C,NA	T,NA	0.951292,NA	-0.0226151,NA	0.00918509,NA	1.85979,NA	0.000386783	0.000778159
2	rs78557065	80703577	C,NA	G,NA	0.972167,NA	0.0183577,NA	0.0120196,NA	0.897288,NA	0.000383157	0.000768422
2	rs7934041	81027804	C,NA	T,NA	0.150099,NA	0.0169754,NA	0.00553562,NA	2.66448,NA	0.000381797	0.000773918
2	rs2187442	81635695	T,T	C,C	0.858847,0.758929	-0.00386311,0.0244817	0.00567854,0.00999379	0.304243,1.84473	0.000381219	0.000764267
2	rs1458081	81093173	T,T	G,G	0.367793,0.661706	0.0181587,0.012215	0.00410023,0.0090349	5.02321,0.753548	0.00038116	0.00135373
2	rs73507699	80899063	NA,T	NA,A	NA,0.933532	NA,-0.0245717	NA,0.0171606	NA,0.817639	0.00038033	0.000762726
2	rs4402319	81105893	G,G	A,A	0.412525,0.645833	0.019716,0.00477279	0.00401624,0.00893797	6.03854,0.22669	0.000379827	0.00296025
2	rs2133158	80693863	T,T	C,C	0.302187,0.435516	-0.00679231,-0.0151842	0.00430558,0.00862135	0.940562,1.1068	0.000378997	0.000760226
2	rs11232542	80933636	C,C	T,T	0.646123,0.209325	-0.0110867,0.009043	0.00413481,0.0105074	2.13469,0.40956	0.000378025	0.000757953
2	rs76117623	81253375	C,NA	T,NA	0.926441,NA	0.0181992,NA	0.0075738,NA	1.78874,NA	0.000377129	0.000756132
2	rs74586555	80774049	NA,T	NA,A	NA,0.96131	NA,0.0297432	NA,0.0221651	NA,0.74562	0.000376177	0.000754262
2	rs1945901	81589726	T,T	C,C	0.406561,0.694444	-0.0039804,-0.017005	0.00402521,0.00927981	0.491163,1.1747	0.000375864	0.00075273
2	rs111989210	81333989	T,NA	G,NA	0.993042,NA	0.0336509,NA	0.0237851,NA	0.803739,NA	0.000375571	0.000753047
2	rs78005260	81054839	A,NA	G,NA	0.955268,NA	-0.023304,NA	0.00956466,NA	1.82882,NA	0.000375021	0.00075419
2	rs78747227	80703892	C,NA	G,NA	0.972167,NA	0.018191,NA	0.0120196,NA	0.885504,NA	0.000374363	0.000750788
2	rs77514115	80891486	NA,G	NA,C	NA,0.933532	NA,-0.0243005	NA,0.0171606	NA,0.804778	0.000372739	0.000747504
2	rs146146369	80701394	T,NA	C,NA	0.972167,NA	0.0181525,NA	0.0120196,NA	0.882795,NA	0.000372373	0.000746797
2	rs75026375	80919849	G,NA	A,NA	0.912525,NA	-0.0168213,NA	0.00699802,NA	1.78971,NA	0.000371337	0.000745539
2	rs7941712	80934453	C,NA	T,NA	0.903579,NA	0.011701,NA	0.00669838,NA	1.09331,NA	0.000370989	0.000741483
2	rs56085595	81081353	T,NA	C,NA	0.954274,NA	-0.0230818,NA	0.00946506,NA	1.83141,NA	0.000369657	0.000743537
2	rs79211597	81562005	T,T	C,C	0.991054,0.96627	0.0367966,0.041229	0.0209976,0.023678	1.09854,1.08809	0.000369166	0.000741088
2	rs77242953	80932726	A,NA	G,NA	0.945328,NA	0.0116599,NA	0.00869693,NA	0.744677,NA	0.000368797	0.000738122
2	rs73508180	81079971	C,C	T,T	0.985089,0.96131	0.026008,-0.0333396	0.0163138,0.0221651	0.955132,0.877645	0.000368764	0.000739601
2	rs141666012	81396956	T,T	C,C	0.904573,0.979167	0.0167733,0.0278062	0.00672948,0.0299292	1.89673,0.452403	0.00036816	0.000738174
2	rs7934083	81203521	C,C	T,T	0.474155,0.874008	0.0192956,0.0185847	0.00395959,0.0128817	5.9592,0.826525	0.00036751	0.00529924
2	rs1458082	81093405	A,A	G,G	0.368787,0.657738	0.0177408,0.0135903	0.00409792,0.00900943	4.82496,0.881275	0.000366896	0.00120858
2	rs9919564	80716400	G,G	C,C	0.875746,0.748016	-0.0001362,0.0242622	0.0059937,0.00984603	0.00794577,1.86222	0.000366811	0.000735236
2	rs4515989	81470761	A,A	C,C	0.897614,0.89881	-0.00181973,0.0342336	0.0065219,0.0141743	0.107777,1.80336	0.000366087	0.000734372
2	rs76652196	80901819	NA,T	NA,C	NA,0.931548	NA,-0.0237408	NA,0.016928	NA,0.79377	0.000364905	0.000731801
2	rs1945709	81289813	C,C	A,A	0.668986,0.460317	-0.00596458,-0.0141624	0.00420153,0.0085764	0.80766,1.00581	0.000364267	0.000729923
2	rs75039132	81436481	T,T	C,C	0.900596,0.979167	0.016773,0.0263661	0.00660805,0.0299292	1.9531,0.42211	0.0003631	0.000728108
2	rs150267575	81069469	T,T	A,A	0.985089,0.963294	0.0282942,-0.0309144	0.0163138,0.0227328	1.0817,0.759796	0.000361474	0.00072505
2	rs7934736	80695021	T,T	C,C	0.848907,0.907738	0.00132872,0.0350917	0.00552061,0.0147711	0.0916219,1.75658	0.000361408	0.00072458
2	rs4944318	81357207	G,G	A,A	0.327038,0.119048	0.00299718,-0.0333042	0.00421449,0.0131998	0.321495,1.93432	0.000360737	0.000724047
2	rs180708879	81646760	NA,T	NA,C	NA,0.985119	NA,-0.0491711	NA,0.0353055	NA,0.785949	0.000360352	0.000722523
2	rs17159678	80694631	T,T	C,C	0.848907,0.907738	0.00136736,0.0350413	0.00552061,0.0147711	0.0945385,1.75256	0.000360014	0.000721785
2	rs76985029	80965959	A,NA	G,NA	0.975149,NA	0.024187,NA	0.0127009,NA	1.24517,NA	0.000359942	0.000722284
2	rs7121345	81114442	G,G	A,A	0.412525,0.639881	0.0194873,0.006602	0.00401624,0.00890493	5.91314,0.3387	0.000358324	0.00264898
2	rs77265351	81404191	C,C	T,T	0.882704,0.979167	0.0169218,0.0232415	0.00614455,0.0299292	2.23002,0.359096	0.000357858	0.000718182
2	rs543363537	81007023	C,NA	A,NA	0.991054,NA	0.0459423,NA	0.0209976,NA	1.54256,NA	0.000357561	0.00071834
2	rs117833814	81665668	A,NA	G,NA	0.979125,NA	-0.0215493,NA	0.0138296,NA	0.923779,NA	0.000356601	0.000714792
2	rs17142715	81341388	G,NA	A,NA	0.996024,NA	0.0469363,NA	0.0314177,NA	0.869055,NA	0.00035476	0.000711334
2	rs73515558	81006417	G,G	A,A	0.973161,0.973214	0.0221139,-0.0271284	0.0122339,0.0264757	1.15077,0.514949	0.000354355	0.000710328
2	rs10792557	81116607	C,C	T,T	0.412525,0.640873	0.019535,0.00560775	0.00401624,0.00891032	5.93914,0.276448	0.000353213	0.00260317
2	rs11232927	81630984	C,C	T,T	0.903579,0.756944	-0.000401722,0.0237013	0.00669838,0.00996594	0.0212823,1.75956	0.000353185	0.000707967
2	rs10897803	81092121	G,G	A,A	0.366799,0.65873	0.018033,0.0122407	0.00410256,0.00901572	4.95665,0.758063	0.000351962	0.00122401
2	rs59176942	81398206	A,A	G,G	0.805169,0.451389	0.0124543,-0.0126589	0.00499191,0.00859004	1.89964,0.852108	0.000351903	0.000706868
2	rs77224744	81044607	T,NA	C,NA	0.956262,NA	-0.0232023,NA	0.00966771,NA	1.78526,NA	0.000351489	0.000706859
2	rs74748984	81405953	G,G	A,A	0.883698,0.979167	0.0170367,0.0230035	0.00616728,0.0299292	2.24129,0.354446	0.000351087	0.000704614
2	rs75291775	80989884	T,NA	C,NA	0.977137,NA	-0.0190692,NA	0.0132281,NA	0.825579,NA	0.000350986	0.000703314
2	rs2461673	80847849	T,T	C,C	0.675944,0.59623	-0.0112981,-0.000972461	0.00422449,0.00871223	2.12578,0.0404223	0.000349659	0.000700607
2	rs117525834	80826598	G,NA	A,NA	0.985089,NA	0.0298616,NA	0.0163138,NA	1.17274,NA	0.000349013	0.000699782
2	rs12420484	80900285	NA,T	NA,C	NA,0.93254	NA,-0.0232845	NA,0.017043	NA,0.764803	0.000348952	0.000699803
2	rs142178437	81124321	A,NA	C,NA	0.985089,NA	0.0230809,NA	0.0163138,NA	0.803755,NA	0.000348785	0.000699486
2	rs118163032	80699022	A,NA	G,NA	0.972167,NA	0.0176613,NA	0.0120196,NA	0.84854,NA	0.000348174	0.000698269
2	rs79991980	80897203	NA,G	NA,A	NA,0.933532	NA,-0.0233415	NA,0.0171606	NA,0.760022	0.000347718	0.000697329
2	rs11232657	81116856	C,C	T,T	0.412525,0.640873	0.0194873,0.00580521	0.00401624,0.00891032	5.91314,0.288435	0.000346713	0.0025183
2	rs12421185	81030314	G,NA	A,NA	0.147117,NA	0.0173048,NA	0.00558166,NA	2.71371,NA	0.000346465	0.000703518
2	rs118177056	81349836	NA,T	NA,C	NA,0.977182	NA,-0.0374197	NA,0.0286274	NA,0.718583	0.00034621	0.000694234
2	rs77192655	80715250	G,G	T,T	0.912525,0.837302	0.0109177,0.0210639	0.00699802,0.0115817	0.925428,1.16145	0.000345888	0.00069316
2	rs58874382	80937060	G,NA	T,NA	0.906561,NA	0.0115451,NA	0.00679323,NA	1.04952,NA	0.000345675	0.000690899
2	rs17142665	81303576	G,NA	C,NA	0.99503,NA	0.0400411,NA	0.0281148,NA	0.811384,NA	0.000345479	0.00069269
2	rs1566239	80718505	A,A	T,T	0.875746,0.978175	-0.00874296,-0.0554484	0.0059937,0.0292559	0.839681,1.23616	0.000345386	0.000691974
2	rs7942800	81649050	C,C	T,T	0.404573,0.677579	-0.00421034,-0.0162384	0.00402835,0.00914559	0.528796,1.12028	0.000345308	0.000691709
2	rs4944366	81577369	C,C	T,T	0.404573,0.690476	-0.00393812,-0.0165961	0.00402835,0.00924659	0.483767,1.13859	0.000342911	0.000686784
2	rs76315188	81384058	T,NA	C,NA	0.992048,NA	0.0376487,NA	0.0222601,NA	1.04202,NA	0.000342511	0.00068723
2	rs117788447	81573803	NA,C	NA,T	NA,0.987103	NA,-0.0494293	NA,0.0378862	NA,0.716694	0.000342185	0.000686096
2	rs74980232	80940232	T,NA	C,NA	0.906561,NA	0.0114965,NA	0.00679323,NA	1.04296,NA	0.000341694	0.000682953
2	rs17142655	81301063	C,NA	T,NA	0.99503,NA	0.0398314,NA	0.0281148,NA	0.805322,NA	0.000341339	0.000684392
2	rs4414243	80935911	C,C	A,A	0.647117,0.198413	-0.011217,-0.00912747	0.00413745,0.0107187	2.17353,0.40399	0.000341325	0.000684659
2	rs17142764	81376730	G,G	C,C	0.809145,0.470238	0.0113211,-0.0157761	0.00503123,0.00856454	1.61192,1.18395	0.000340726	0.000684153
2	rs11232733	81284504	T,T	A,A	0.907555,0.970238	0.0187318,-0.0346367	0.00682591,0.0251555	2.21712,0.773289	0.000340708	0.000684291
2	rs187608256	81249260	NA,G	NA,C	NA,0.97123	NA,0.0340611	NA,0.0255725	NA,0.737834	0.0003397	0.000681129
2	rs77489824	81042247	A,NA	C,NA	0.956262,NA	-0.0229866,NA	0.00966771,NA	1.75889,NA	0.000339016	0.000681741
2	rs6591948	80938972	C,NA	T,NA	0.906561,NA	0.0114478,NA	0.00679323,NA	1.03643,NA	0.000337777	0.000675133
2	rs17370219	81037858	C,NA	T,NA	0.956262,NA	-0.0229194,NA	0.00966771,NA	1.75071,NA	0.000335255	0.000674166
2	rs79674096	81073063	C,NA	T,NA	0.972167,NA	-0.0268338,NA	0.0120196,NA	1.59208,NA	0.000334869	0.000672784
2	rs78434131	80718949	T,NA	C,NA	0.972167,NA	0.0173385,NA	0.0120196,NA	0.826365,NA	0.000333427	0.000668698
2	rs2514481	80991179	G,NA	A,NA	0.127237,NA	0.0166383,NA	0.00593314,NA	2.29734,NA	0.000333415	0.000671794
2	rs59994265	81064584	C,C	T,T	0.984095,0.96131	0.025709,-0.0316493	0.0158037,0.0221651	0.983861,0.814391	0.000333258	0.000668445
2	rs118018586	80839429	T,NA	G,NA	0.986084,NA	0.0288993,NA	0.0168779,NA	1.06124,NA	0.00033315	0.000667792
2	rs76083398	81037599	T,NA	G,NA	0.956262,NA	-0.0228745,NA	0.00966771,NA	1.74526,NA	0.000332772	0.000669168
2	rs185997345	80976344	A,NA	T,NA	0.991054,NA	0.0355468,NA	0.0209976,NA	1.04348,NA	0.000332757	0.000666796
2	rs75010074	81001484	T,NA	C,NA	0.988072,NA	0.0297026,NA	0.0182119,NA	0.987577,NA	0.00033215	0.000665549
2	rs11232932	81650130	A,A	T,T	0.406561,0.677579	-0.00443815,-0.0157142	0.00402521,0.00914559	0.568305,1.06674	0.00033196	0.000664995
2	rs144384165	80973402	T,NA	A,NA	0.985089,NA	0.0264242,NA	0.0163138,NA	0.977625,NA	0.000331818	0.000664908
2	rs11232546	80937020	C,C	T,T	0.647117,0.198413	-0.0111381,-0.00934127	0.00413745,0.0107187	2.14863,0.416251	0.000331767	0.000665491
2	rs61888597	80913071	A,NA	G,NA	0.911531,NA	-0.0163641,NA	0.00696238,NA	1.72688,NA	0.000331405	0.000665384
2	rs1075167	81434293	C,C	A,A	0.90159,0.979167	0.0163707,0.0273412	0.00663768,0.0299292	1.86485,0.442536	0.000330986	0.000663687
2	rs6591946	80935572	T,T	C,C	0.648111,0.202381	-0.0111009,-0.0091699	0.00414011,0.0106395	2.13469,0.410322	0.000330954	0.000663812
2	rs75509424	81393231	T,T	C,C	0.88668,0.979167	0.0169665,0.0226391	0.00623739,0.0299292	2.18537,0.347369	0.000330169	0.000662584
2	rs55822564	81030553	G,NA	A,NA	0.956262,NA	-0.022825,NA	0.00966771,NA	1.73926,NA	0.00033007	0.000663727
2	rs4400835	80933192	G,G	A,A	0.651093,0.118056	-0.0114429,-0.0012896	0.00414823,0.0132476	2.23606,0.0350563	0.000329542	0.00066083
2	rs1916053	80755499	A,A	C,C	0.522863,0.899802	-0.00791744,0.0142346	0.00395844,0.0142364	1.34213,0.49843	0.00032894	0.000658728
2	rs75524389	80949589	NA,T	NA,C	NA,0.905754	NA,-0.0206379	NA,0.0146307	NA,0.800334	0.000328315	0.000658575
2	rs17369902	81031588	T,NA	G,NA	0.956262,NA	-0.0224025,NA	0.00966771,NA	1.68846,NA	0.000328155	0.000659652
2	rs7930882	81083414	T,T	G,G	0.365805,0.676587	0.017818,0.0120313	0.00410491,0.00913824	4.84753,0.725897	0.000327101	0.00104871
2	rs1945898	81576771	C,C	A,A	0.404573,0.691468	-0.00384734,-0.016512	0.00402835,0.0092548	0.469104,1.12843	0.0003271	0.000655126
2	rs116957049	81038128	G,NA	A,NA	0.955268,NA	-0.0226924,NA	0.00956466,NA	1.75284,NA	0.00032665	0.000656941
2	rs12421756	80924170	NA,A	NA,G	NA,0.930556	NA,-0.0221068	NA,0.0168156	NA,0.7244	0.000326639	0.000655051
2	rs77449332	81203762	NA,T	NA,C	NA,0.927579	NA,-0.0218548	NA,0.0164929	NA,0.732507	0.000326458	0.000654728
2	rs149181514	81290903	NA,T	NA,C	NA,0.974206	NA,0.0371984	NA,0.0269663	NA,0.775315	0.00032609	0.000654134
2	rs148069072	81509363	NA,A	NA,T	NA,0.983135	NA,-0.0414005	NA,0.0331973	NA,0.672929	0.000325972	0.000653631
2	rs77393624	80933737	G,NA	A,NA	0.94831,NA	0.0120346,NA	0.00893021,NA	0.750126,NA	0.000325741	0.000651978
2	rs75971705	80934971	NA,T	NA,C	NA,0.90873	NA,-0.0205625	NA,0.014843	NA,0.780018	0.000325716	0.000653335
2	rs12361016	80798445	T,T	C,C	0.794235,0.725198	0.0109909,0.00617324	0.00489079,0.00957558	1.60865,0.284723	0.000325237	0.000651541
2	rs10751059	81355654	C,C	T,T	0.314115,0.53373	0.0094909,0.0127051	0.00425961,0.00856887	1.58716,0.859636	0.000325178	0.000653231
2	rs12791973	81345837	A,A	C,C	0.799205,0.979167	-0.00839219,0.000310777	0.00493553,0.0299292	1.0503,0.00361306	0.000325163	0.000651183
2	rs77455791	81036467	A,NA	T,NA	0.956262,NA	-0.0227307,NA	0.00966771,NA	1.72785,NA	0.000324995	0.000653507
2	rs78348012	81036606	T,NA	C,NA	0.956262,NA	-0.0227307,NA	0.00966771,NA	1.72785,NA	0.000324995	0.000653507
2	rs1945892	81605750	A,A	G,G	0.585487,0.746032	-0.00287328,0.0209801	0.00401339,0.00982053	0.324185,1.4861	0.000324907	0.000651174
2	rs2514497	80856109	C,NA	T,NA	0.016899,NA	-0.0305958,NA	0.0153395,NA	1.33641,NA	0.000324658	0.000651579
2	rs7107959	80935301	NA,T	NA,C	NA,0.90873	NA,-0.0205152	NA,0.014843	NA,0.777471	0.000324507	0.00065091
2	rs80312143	81441449	G,G	T,T	0.90159,0.979167	0.0163191,0.0271205	0.00663768,0.0299292	1.85544,0.437881	0.000323796	0.000649272
2	rs78294947	81033308	C,NA	T,NA	0.956262,NA	-0.0226857,NA	0.00966771,NA	1.72243,NA	0.000322616	0.000648717
2	rs115120279	81033409	C,NA	T,NA	0.956262,NA	-0.0226857,NA	0.00966771,NA	1.72243,NA	0.000322616	0.000648717
2	rs4369436	80933195	A,A	G,G	0.651093,0.118056	-0.0113984,-0.0012896	0.00414823,0.0132476	2.22184,0.0350563	0.000321882	0.00064547
2	rs7108535	80935745	NA,T	NA,C	NA,0.907738	NA,-0.0203326	NA,0.0147711	NA,0.772983	0.00032175	0.000645371
2	rs2199021	80982032	G,G	A,A	0.737575,0.247024	-0.00306846,0.0220465	0.00449401,0.00991158	0.305623,1.58291	0.000321216	0.000644228
2	rs118178396	80715867	A,NA	C,NA	0.95328,NA	0.0147519,NA	0.0093687,NA	0.937981,NA	0.00032099	0.000643092
2	rs75785544	81430510	T,T	C,C	0.90159,0.979167	0.0162212,0.0278053	0.00663768,0.0299292	1.83763,0.452384	0.000320706	0.000643076
2	rs7108669	81354588	T,NA	C,NA	0.994036,NA	0.0375142,NA	0.0256781,NA	0.841543,NA	0.000320199	0.000641994
2	rs79001473	81043432	G,NA	A,NA	0.956262,NA	-0.0226363,NA	0.00966771,NA	1.71648,NA	0.000320027	0.000643503
2	rs114629989	81044656	A,NA	G,NA	0.956262,NA	-0.0226363,NA	0.00966771,NA	1.71648,NA	0.000320027	0.000643503
2	rs74590293	81031537	G,NA	T,NA	0.956262,NA	-0.0226363,NA	0.00966771,NA	1.71648,NA	0.000320027	0.000643503
2	rs17435637	81032637	A,NA	G,NA	0.956262,NA	-0.0226363,NA	0.00966771,NA	1.71648,NA	0.000320027	0.000643503
2	rs76933520	81442332	C,C	T,T	0.90159,0.979167	0.0164687,0.0250085	0.00663768,0.0299292	1.88279,0.394277	0.000319632	0.000640926
2	rs4408336	80934801	C,C	A,A	0.649105,0.202381	-0.0110637,-0.00901537	0.0041428,0.0106395	2.12079,0.401428	0.000319511	0.000640849
2	rs61032465	81439307	G,G	T,T	0.902585,0.979167	0.0162429,0.0275234	0.00666778,0.0299292	1.82829,0.446392	0.000319177	0.000639984
2	rs12289406	81052047	T,T	G,G	0.963221,0.91369	0.0137802,-0.0272176	0.0105045,0.0152221	0.72222,1.13212	0.000319164	0.000640367
2	rs4944289	81021385	T,NA	C,NA	0.143141,NA	0.0161234,NA	0.00564551,NA	2.3675,NA	0.000318622	0.000643462
2	rs79645796	81031525	G,NA	A,NA	0.956262,NA	-0.0225913,NA	0.00966771,NA	1.71107,NA	0.000317697	0.000638813
2	rs12365411	81379720	T,T	C,C	0.691849,0.970238	-0.00756258,0.0269059	0.00428205,0.0251555	1.11139,0.545448	0.00031711	0.000636375
2	rs73517651	81018480	C,C	T,T	0.974155,0.969246	0.0212708,-0.0264331	0.0124606,0.0247591	1.05644,0.544096	0.000316855	0.000635181
2	rs4515988	80800343	G,G	T,T	0.756461,0.69246	0.0094887,-0.00379615	0.0046064,0.00926307	1.40441,0.166253	0.000316541	0.000633318
2	rs1522655	80848811	T,T	A,A	0.67495,0.607143	-0.0111056,0.000193468	0.00422113,0.00875267	2.06983,0.00772707	0.000316178	0.000633573
2	rs1522654	80848883	C,C	T,T	0.67495,0.607143	-0.0111056,0.000193468	0.00422113,0.00875267	2.06983,0.00772707	0.000316178	0.000633573
2	rs11518736	81443562	G,G	T,T	0.779324,0.980159	-0.00868182,0.00911726	0.00476763,0.0306528	1.16362,0.115696	0.000315336	0.000631741
2	rs12421768	81079528	NA,A	NA,G	NA,0.909722	NA,-0.0218581	NA,0.0149162	NA,0.845228	0.000314975	0.000631883
2	rs183807708	80844421	G,NA	A,NA	0.984095,NA	0.0231345,NA	0.0158037,NA	0.843964,NA	0.000314954	0.0006315
2	rs6591956	81019291	T,NA	C,NA	0.143141,NA	0.0160766,NA	0.00564551,NA	2.35617,NA	0.00031451	0.000635118
2	rs149356550	81275497	NA,T	NA,G	NA,0.97123	NA,-0.0339407	NA,0.0255725	NA,0.734165	0.000314215	0.000630098
2	rs11603944	80754898	C,C	G,G	0.522863,0.900794	-0.00773697,0.0150317	0.00395844,0.0142995	1.29554,0.532888	0.000313859	0.000628551
2	rs17353621	80937279	G,G	A,A	0.647117,0.28869	-0.0114131,0.0002564	0.00413745,0.00943317	2.23606,0.00952102	0.000313763	0.000629222
2	rs150553452	80726655	NA,G	NA,C	NA,0.981151	NA,0.0395882	NA,0.0314332	NA,0.682205	0.000313333	0.000628226
2	rs77805757	80716058	T,NA	C,NA	0.95328,NA	0.0146073,NA	0.0093687,NA	0.924609,NA	0.00031332	0.000627731
2	rs4643102	80935720	C,C	T,T	0.647117,0.197421	-0.0110494,-0.00915166	0.00413745,0.010739	2.12079,0.404385	0.000313312	0.000628471
2	rs75057880	81327396	NA,G	NA,A	NA,0.933532	NA,-0.0228305	NA,0.0171606	NA,0.736636	0.000313236	0.000628215
2	rs139781531	80930840	NA,T	NA,C	NA,0.970238	NA,-0.0308333	NA,0.0251555	NA,0.656967	0.000312857	0.000627327
2	rs186362229	81651881	NA,T	NA,A	NA,0.992063	NA,-0.06074	NA,0.0481747	NA,0.683254	0.000312136	0.000625933
2	rs80182306	80864831	A,NA	C,NA	0.950298,NA	-0.0141195,NA	0.00909753,NA	0.918442,NA	0.000312121	0.000625857
2	rs1945715	81299864	G,NA	A,NA	0.99503,NA	0.0382355,NA	0.0281148,NA	0.759856,NA	0.000311969	0.000625512
2	rs80260133	81436289	C,C	T,T	0.90159,0.979167	0.0162212,0.0268294	0.00663768,0.0299292	1.83763,0.431769	0.000311787	0.000625196
2	rs140166747	80987359	C,NA	T,NA	0.987078,NA	0.027473,NA	0.0175062,NA	0.933411,NA	0.000311099	0.000623386
2	rs78387301	80849713	G,NA	A,NA	0.979125,NA	0.0214478,NA	0.0138296,NA	0.917448,NA	0.000309961	0.000621618
2	rs11232905	81578391	C,NA	T,NA	0.985089,NA	0.0246456,NA	0.0163138,NA	0.883194,NA	0.00030973	0.000621152
2	rs12419255	80937392	NA,T	NA,G	NA,0.909722	NA,-0.0202365	NA,0.0149162	NA,0.757252	0.000308772	0.000619357
2	rs57753355	80924418	NA,G	NA,T	NA,0.930556	NA,-0.0212783	NA,0.0168156	NA,0.686697	0.000308674	0.000619025
2	rs59729203	81088119	G,G	A,A	0.984095,0.963294	0.0245582,-0.0331693	0.0158037,0.0227328	0.92011,0.840014	0.000308166	0.000618123
2	rs17369997	81034927	C,NA	A,NA	0.956262,NA	-0.0224025,NA	0.00966771,NA	1.68846,NA	0.000308166	0.000619622
2	rs17369881	81031398	C,NA	A,NA	0.956262,NA	-0.0224025,NA	0.00966771,NA	1.68846,NA	0.000308166	0.000619622
2	rs72950257	81674489	T,NA	C,NA	0.972167,NA	-0.0214539,NA	0.0120196,NA	1.12916,NA	0.00030799	0.000618154
2	rs72950250	81670116	A,NA	T,NA	0.936382,NA	-0.0152497,NA	0.00810069,NA	1.22355,NA	0.000307957	0.000617971
2	rs11232556	80942684	G,G	A,A	0.585487,0.155754	-0.0095765,0.0121463	0.00401339,0.0117882	1.76888,0.518795	0.000307617	0.000616646
2	rs4145707	81460126	T,T	A,A	0.478131,0.545635	0.0086083,0.00503361	0.00395809,0.00858518	1.52812,0.253627	0.00030711	0.000614841
2	rs4274217	80935759	T,T	C,C	0.647117,0.197421	-0.011005,-0.00915166	0.00413745,0.010739	2.10694,0.404385	0.000306385	0.000614577
2	rs80056300	80832273	G,NA	A,NA	0.975149,NA	-0.0210771,NA	0.0127009,NA	1.01316,NA	0.0003058	0.000612853
2	rs61889101	80743184	A,NA	G,NA	0.888668,NA	-0.0136029,NA	0.00628579,NA	1.5163,NA	0.000305641	0.000612987
2	rs77081693	80951336	NA,A	NA,G	NA,0.89881	NA,-0.019166	NA,0.0141743	NA,0.753698	0.000305534	0.000612872
2	rs115971459	81329419	T,NA	C,NA	0.996024,NA	0.0439543,NA	0.0314177,NA	0.791012,NA	0.000305079	0.000611731
2	rs74726490	80937987	NA,G	NA,C	NA,0.909722	NA,-0.0200694	NA,0.0149162	NA,0.748429	0.000304917	0.000611625
2	rs7118432	81611866	A,A	T,T	0.807157,0.765873	0.00195119,-0.0231418	0.00501139,0.0100948	0.156757,1.65994	0.000304662	0.000610776
2	rs139956567	81596865	NA,G	NA,T	NA,0.962302	NA,-0.0286201	NA,0.0224433	NA,0.69415	0.000304233	0.000610019
2	rs12289565	81052356	A,A	G,G	0.962227,0.912698	0.0128416,-0.027393	0.0103707,0.0151436	0.666308,1.152	0.000303803	0.000609559
2	rs55811617	81030577	T,NA	C,NA	0.956262,NA	-0.022308,NA	0.00966771,NA	1.6772,NA	0.000303549	0.000610326
2	rs72939553	81076675	C,NA	T,NA	0.949304,NA	0.0257643,NA	0.00901262,NA	2.37121,NA	0.000302382	0.000612558
2	rs10751038	80743018	T,T	A,A	0.257455,0.127976	-0.00579565,-0.0218701	0.00452197,0.012796	0.699057,1.05836	0.000302177	0.000605954
2	rs11232448	80775068	T,T	C,C	0.777336,0.697421	0.0109939,0.00138786	0.00475237,0.00930543	1.68396,0.0548077	0.000301723	0.000604673
2	rs7480648	81084433	T,T	A,A	0.342942,0.592262	0.0186087,0.00213702	0.00416512,0.00869873	5.10211,0.0936986	0.000301329	0.000943553
2	rs17142789	81422622	A,A	G,G	0.902585,0.979167	0.0164449,0.023107	0.00666778,0.0299292	1.86485,0.356467	0.000301226	0.000604002
2	rs1841017	80989388	G,NA	A,NA	0.127237,NA	0.0162496,NA	0.00593314,NA	2.20996,NA	0.000300898	0.000606084
2	rs10897904	81672689	G,G	A,A	0.722664,0.722222	0.00268506,0.0217849	0.0044164,0.00954375	0.265037,1.64874	0.00030083	0.000603701
2	rs140596114	81281717	NA,C	NA,T	NA,0.983135	NA,0.0396732	NA,0.0331973	NA,0.634404	0.000300824	0.000603173
2	rs11232544	80936536	A,A	G,G	0.664016,0.289683	-0.0111461,0.000512407	0.00418592,0.00942357	2.11069,0.0192531	0.000300462	0.000602317
2	rs139770306	81164846	NA,C	NA,T	NA,0.970238	NA,-0.0319229	NA,0.0251555	NA,0.689448	0.000300442	0.00060245
2	rs4145063	80941520	NA,T	NA,G	NA,0.909722	NA,-0.0198694	NA,0.0149162	NA,0.737936	0.000300415	0.000602593
2	rs17142688	81319065	G,NA	C,NA	0.994036,NA	0.0364592,NA	0.0256781,NA	0.807853,NA	0.000300398	0.0006023
2	rs7947045	80939502	NA,A	NA,G	NA,0.909722	NA,-0.0198401	NA,0.0149162	NA,0.736403	0.000299765	0.000601289
2	rs75777336	80941432	A,NA	G,NA	0.906561,NA	0.0109274,NA	0.00679323,NA	0.967742,NA	0.000299519	0.000598763
2	rs4145062	80941603	NA,G	NA,C	NA,0.909722	NA,-0.0198218	NA,0.0149162	NA,0.735447	0.00029936	0.000600477
2	rs17142691	81319450	G,NA	A,NA	0.996024,NA	0.043557,NA	0.0314177,NA	0.780864,NA	0.000299206	0.000599955
2	rs10792601	81637494	C,C	T,T	0.267396,0.440476	-0.00920979,0.00313555	0.00446712,0.00861059	1.4063,0.145241	0.000298544	0.000597771
2	rs117047363	80715518	A,NA	C,NA	0.972167,NA	0.0164763,NA	0.0120196,NA	0.768429,NA	0.00029805	0.000597751
2	rs17141960	81035167	T,NA	C,NA	0.955268,NA	-0.0221293,NA	0.00956466,NA	1.6843,NA	0.000298028	0.000599296
2	rs10736741	80743454	T,T	C,C	0.257455,0.127976	-0.00560485,-0.0222485	0.00452197,0.012796	0.667216,1.08573	0.000297755	0.000597088
2	rs142011075	80714025	T,NA	G,NA	0.972167,NA	0.0164587,NA	0.0120196,NA	0.767261,NA	0.000297381	0.00059641
2	rs151012676	81339411	NA,G	NA,A	NA,0.969246	NA,-0.0313186	NA,0.0247591	NA,0.686351	0.000297109	0.000595795
2	rs114737290	81204613	NA,A	NA,G	NA,0.926587	NA,-0.0203454	NA,0.0163898	NA,0.668614	0.000296517	0.000594684
2	rs78188316	80716363	C,NA	T,NA	0.95328,NA	0.0142681,NA	0.0093687,NA	0.893574,NA	0.000296299	0.000593646
2	rs74622682	80716224	A,NA	G,NA	0.972167,NA	0.0164205,NA	0.0120196,NA	0.764741,NA	0.000295943	0.000593526
2	rs78786035	80990735	C,C	T,T	0.971173,0.973214	0.0205589,-0.0263244	0.0118166,0.0264757	1.08678,0.494736	0.000295859	0.000593112
2	rs1944671	81637880	G,G	A,A	0.267396,0.440476	-0.00916065,0.00348628	0.00446712,0.00861059	1.39472,0.163952	0.000295563	0.000591809
2	rs12421965	80937204	NA,G	NA,A	NA,0.90873	NA,-0.0192481	NA,0.014843	NA,0.710618	0.00029475	0.000591216
2	rs1947594	80994832	T,NA	C,NA	0.127237,NA	0.0161648,NA	0.00593314,NA	2.19111,NA	0.000294396	0.000592947
2	rs112418409	80715982	G,NA	A,NA	0.95328,NA	0.0142241,NA	0.0093687,NA	0.889581,NA	0.000294186	0.000589414
2	rs79680422	80961455	NA,G	NA,C	NA,0.948413	NA,0.0255777	NA,0.0193256	NA,0.731273	0.000293707	0.000588998
2	rs17142640	81297803	A,NA	G,NA	0.996024,NA	0.0431467,NA	0.0314177,NA	0.770443,NA	0.000293305	0.000588124
2	rs12419243	80937353	NA,A	NA,G	NA,0.909722	NA,-0.019539	NA,0.0149162	NA,0.720738	0.000293225	0.000588169
2	rs77802396	81301665	C,NA	T,NA	0.981113,NA	0.0193284,NA	0.0145245,NA	0.736897,NA	0.00029168	0.000585024
2	rs73517654	81020315	C,C	T,T	0.974155,0.967262	0.0203736,-0.026991	0.0124606,0.0240217	0.991229,0.583061	0.000291407	0.000584184
2	rs76827425	81301270	A,NA	C,NA	0.99503,NA	0.0369577,NA	0.0281148,NA	0.724298,NA	0.000290939	0.000583352
2	rs116894288	80721053	T,NA	C,NA	0.972167,NA	0.0162803,NA	0.0120196,NA	0.755522,NA	0.000290749	0.000583109
2	rs4267096	80934783	T,T	C,C	0.649105,0.209325	-0.0110192,-0.0073857	0.0041428,0.0105074	2.10694,0.31685	0.000290436	0.000582503
2	rs61159830	81434039	C,C	T,T	0.90159,0.979167	0.0159222,0.027287	0.00663768,0.0299292	1.78382,0.441391	0.000289101	0.00057971
2	rs73517648	81017292	T,T	G,G	0.974155,0.969246	0.0210447,-0.0248547	0.0124606,0.0247591	1.03982,0.501075	0.000289055	0.000579459
2	rs1075166	81434317	C,C	T,T	0.90159,0.979167	0.0159222,0.0272268	0.00663768,0.0299292	1.78382,0.44012	0.0002886	0.000578704
2	rs79930651	80961672	NA,T	NA,G	NA,0.948413	NA,0.0251623	NA,0.0193256	NA,0.714644	0.000286995	0.000575539
2	rs117231265	80710190	C,NA	T,NA	0.972167,NA	0.0161745,NA	0.0120196,NA	0.748593,NA	0.000286912	0.000575415
2	rs77536978	81458739	C,C	T,T	0.900596,0.980159	0.0158973,0.025046	0.00660805,0.0306528	1.79211,0.383127	0.000286712	0.000574903
2	rs73508197	81096834	G,G	A,A	0.985089,0.96131	0.0231312,-0.0341334	0.0163138,0.0221651	0.806255,0.908088	0.00028657	0.00057476
2	rs144872269	80988152	G,NA	C,NA	0.987078,NA	0.026529,NA	0.0175062,NA	0.887163,NA	0.000286467	0.000574049
2	rs7947523	80932827	G,G	C,C	0.66998,0.118056	-0.0109687,-0.00207872	0.00420473,0.0132476	2.04145,0.0578362	0.000285317	0.000571925
2	rs11232482	80835114	A,NA	G,NA	0.93837,NA	-0.0147315,NA	0.00822159,NA	1.1357,NA	0.000285166	0.000571941
2	rs80261056	81330140	NA,C	NA,A	NA,0.982143	NA,-0.0359248	NA,0.0322783	NA,0.575575	0.000284857	0.000571193
2	rs2156832	81263034	A,A	G,G	0.810139,0.983135	-0.008312,0.0250231	0.00504129,0.0331973	1.00352,0.345835	0.000284756	0.000570374
2	rs61692267	81265047	T,T	C,C	0.810139,0.983135	-0.00840118,0.022926	0.00504129,0.0331973	1.01946,0.309966	0.000284282	0.000569421
2	rs35098658	81262829	C,C	G,G	0.810139,0.983135	-0.008312,0.0248887	0.00504129,0.0331973	1.00352,0.343498	0.000284037	0.000568933
2	rs146129066	80923311	NA,T	NA,A	NA,0.977182	NA,-0.0337841	NA,0.0286274	NA,0.623519	0.000283589	0.000568654
2	rs190613566	81413675	NA,A	NA,C	NA,0.988095	NA,-0.04546	NA,0.0394133	NA,0.604256	0.000283443	0.000568334
2	rs72937934	80694217	G,NA	A,NA	0.989066,NA	0.0255454,NA	0.0190121,NA	0.746991,NA	0.000283219	0.000567872
2	rs143808033	80833957	A,NA	G,NA	0.988072,NA	-0.0222581,NA	0.0182119,NA	0.654349,NA	0.000283007	0.000566949
2	rs7928048	81348350	T,T	C,C	0.797217,0.97123	-0.00814961,-0.00795501	0.0049174,0.0255725	1.01118,0.121626	0.000282961	0.000566687
2	rs17471658	81458967	C,NA	G,NA	0.887674,NA	0.014927,NA	0.00626142,NA	1.76632,NA	0.000282379	0.000567201
2	rs725696	81089226	A,A	G,G	0.350895,0.614087	0.0185274,0.00341359	0.0041428,0.00878099	5.11115,0.156479	0.000282138	0.000921235
2	rs141749162	81329532	NA,G	NA,A	NA,0.97123	NA,-0.0317637	NA,0.0255725	NA,0.669184	0.000281654	0.00056484
2	rs7927890	81347994	A,A	G,G	0.797217,0.972222	-0.00814961,-0.00761302	0.0049174,0.0260119	1.01118,0.113639	0.000281627	0.000564015
2	rs74647484	80742967	C,NA	T,NA	0.982107,NA	0.0283843,NA	0.014915,NA	1.24389,NA	0.000281579	0.000565487
2	rs77962254	80716698	G,NA	A,NA	0.972167,NA	0.0160135,NA	0.0120196,NA	0.738101,NA	0.00028121	0.00056398
2	rs73519637	81065817	C,C	A,A	0.984095,0.96131	0.0248518,-0.0303011	0.0158037,0.0221651	0.936183,0.765469	0.000281184	0.000564003
2	rs80007574	80948706	NA,C	NA,A	NA,0.909722	NA,-0.0189052	NA,0.0149162	NA,0.688241	0.000280259	0.000562156
2	rs2514462	80949350	C,C	T,T	0.754473,0.262897	-0.0142592,-0.00546989	0.00459376,0.0097106	2.71919,0.241666	0.000280024	0.000564658
2	rs17442107	81182759	G,NA	A,NA	0.986084,NA	-0.0265225,NA	0.0168779,NA	0.935239,NA	0.000279313	0.000560677
2	rs117956309	81320966	G,NA	C,NA	0.983101,NA	0.0204637,NA	0.0153396,NA	0.739476,NA	0.000279307	0.000559863
2	rs7131318	81377528	G,G	A,A	0.691849,0.970238	-0.00724436,0.0275612	0.00428205,0.0251555	1.04246,0.563454	0.000278886	0.000559661
2	rs2446112	80996154	C,NA	A,NA	0.127237,NA	0.0159506,NA	0.00593314,NA	2.14389,NA	0.00027884	0.000561523
2	rs77546050	80943443	NA,G	NA,T	NA,0.909722	NA,-0.0188305	NA,0.0149162	NA,0.684454	0.000278799	0.000559227
2	rs11232557	80942748	NA,C	NA,T	NA,0.909722	NA,-0.0188305	NA,0.0149162	NA,0.684454	0.000278799	0.000559227
2	rs2446116	81014974	A,A	G,G	0.78827,0.737103	0.0106494,0.00239005	0.00483962,0.0097106	1.55636,0.0938894	0.000278327	0.000557746
2	rs75946598	81336478	T,NA	C,NA	0.99503,NA	0.0360848,NA	0.0281148,NA	0.70044,NA	0.000277714	0.000556839
2	rs143428203	81361447	NA,C	NA,T	NA,0.967262	NA,0.0278193	NA,0.0240217	NA,0.607604	0.000277556	0.00055648
2	rs61888575	81384034	C,C	A,A	0.808151,0.474206	0.0112493,-0.0146181	0.00502127,0.00856075	1.60084,1.05692	0.000275989	0.000554132
2	rs192828876	81539067	T,NA	C,NA	0.994036,NA	0.0526203,NA	0.0256781,NA	1.39319,NA	0.000275721	0.000553746
2	rs4556563	80935761	A,A	T,T	0.647117,0.289683	-0.0111381,0.000713635	0.00413745,0.00942357	2.14863,0.0270408	0.000274399	0.000550275
2	rs148656888	81288806	NA,C	NA,G	NA,0.840278	NA,-0.0137118	NA,0.0116683	NA,0.619889	0.000274159	0.00054984
2	rs35745724	81262836	A,A	T,T	0.810139,0.983135	-0.00821835,0.0249751	0.00504129,0.0331973	0.986919,0.345	0.000273994	0.000548825
2	rs7113464	81385897	A,A	G,G	0.693837,0.970238	-0.00725742,0.0265786	0.00428977,0.0251555	1.04246,0.536543	0.000273558	0.000548965
2	rs7927690	81347971	T,T	C,C	0.797217,0.972222	-0.00806016,-0.00819114	0.0049174,0.0260119	0.994861,0.123299	0.000273061	0.000546867
2	rs4257003	80933125	T,T	C,C	0.651093,0.118056	-0.0110782,-0.00123359	0.00414823,0.0132476	2.12079,0.0334782	0.000272649	0.000546747
2	rs61888596	80897427	G,NA	C,NA	0.917495,NA	-0.0153646,NA	0.00718617,NA	1.48798,NA	0.000272279	0.000546541
2	rs7946213	81127757	C,C	G,G	0.985089,0.96131	0.0251924,-0.0294792	0.0163138,0.0221651	0.911756,0.736307	0.000271957	0.000545463
2	rs4267095	80934654	T,T	C,C	0.649105,0.300595	-0.0110637,0.00146354	0.0041428,0.00932283	2.12079,0.0578644	0.000271947	0.000545317
2	rs78577737	81026664	T,NA	C,NA	0.956262,NA	-0.0216013,NA	0.00966771,NA	1.59417,NA	0.000271925	0.000546656
2	rs77567506	80711659	T,NA	A,NA	0.972167,NA	0.0157254,NA	0.0120196,NA	0.719498,NA	0.000271411	0.000544327
2	rs956160	81113854	C,C	T,T	0.984095,0.96131	0.0241123,-0.0310868	0.0158037,0.0221651	0.895938,0.793815	0.000270966	0.000543506
2	rs117657164	81116044	G,NA	A,NA	0.971173,NA	-0.0246881,NA	0.0118166,NA	1.43554,NA	0.000270625	0.000543582
2	rs1814581	80997659	T,NA	C,NA	0.127237,NA	0.0158212,NA	0.00593314,NA	2.11562,NA	0.000270012	0.000543691
2	rs2514477	80997616	C,NA	T,NA	0.127237,NA	0.0158212,NA	0.00593314,NA	2.11562,NA	0.000270012	0.000543691
2	rs10897805	81093994	C,C	A,A	0.360835,0.655754	0.0173295,0.0131173	0.00411698,0.00899701	4.59142,0.839082	0.000269669	0.000825141
2	rs7942979	81378401	G,G	T,T	0.691849,0.970238	-0.00715019,0.0278373	0.00428205,0.0251555	1.02247,0.571114	0.000269491	0.000540807
2	rs76849292	80937813	NA,T	NA,C	NA,0.919643	NA,0.0198039	NA,0.0157247	NA,0.682187	0.000269198	0.000539808
2	rs1540197	81607024	A,A	C,C	0.107356,0.436508	-0.0137771,0.00190874	0.00638686,0.00861912	1.50867,0.0836834	0.000269106	0.00053975
2	rs145090059	81342517	G,NA	C,NA	0.996024,NA	0.0413215,NA	0.0314177,NA	0.724846,NA	0.000268976	0.000539347
2	rs138048500	81634637	NA,G	NA,A	NA,0.97619	NA,0.029701	NA,0.0280389	NA,0.538393	0.000268945	0.000539159
2	rs78617519	81180229	T,NA	C,NA	0.979125,NA	0.0329953,NA	0.0138296,NA	1.76854,NA	0.000268606	0.000541331
2	rs10897804	81092457	T,T	G,G	0.348907,0.615079	0.0184615,0.00411828	0.00414823,0.0087852	5.06707,0.194342	0.00026826	0.000879254
2	rs183211268	81089843	T,NA	C,NA	0.987078,NA	0.0274193,NA	0.0175062,NA	0.930754,NA	0.000267215	0.000535574
2	rs75698761	80932310	A,NA	G,NA	0.89165,NA	-0.0145657,NA	0.00636104,NA	1.65697,NA	0.000266889	0.00053592
2	rs10897901	81648189	T,T	C,C	0.270378,0.436508	-0.00903954,0.00215462	0.00445148,0.00861912	1.37379,0.0954997	0.000266785	0.000534088
2	rs4612829	80933114	A,A	T,T	0.651093,0.118056	-0.0110337,-0.00123359	0.00414823,0.0132476	2.10694,0.0334782	0.00026655	0.000534517
2	rs117546994	81185824	C,NA	T,NA	0.985089,NA	-0.0306249,NA	0.0163138,NA	1.21835,NA	0.000266408	0.000534636
2	rs17142598	81285016	C,NA	T,NA	0.99503,NA	0.0354801,NA	0.0281148,NA	0.684114,NA	0.00026604	0.000533303
2	rs4944367	81619580	T,T	C,C	0.096421,0.438492	-0.0138255,0.00053872	0.00669839,0.00861478	1.40874,0.0222136	0.000265435	0.000532246
2	rs117670892	80955370	C,NA	T,NA	0.976143,NA	0.021924,NA	0.0129561,NA	1.04281,NA	0.000264966	0.000531635
2	rs4465386	81387764	A,A	C,C	0.692843,0.970238	-0.00706684,0.0275588	0.0042859,0.0251555	1.00359,0.563388	0.000264512	0.000530815
2	rs142412424	81494061	NA,C	NA,T	NA,0.970238	NA,-0.0281758	NA,0.0251555	NA,0.580562	0.000264358	0.00053001
2	rs142442325	81367157	NA,A	NA,T	NA,0.990079	NA,0.0466232	NA,0.0431319	NA,0.553274	0.000264342	0.00052999
2	rs78577251	81210497	NA,G	NA,A	NA,0.921627	NA,-0.0180377	NA,0.0159053	NA,0.590463	0.000263913	0.000529291
2	rs17369284	81022917	G,NA	A,NA	0.954274,NA	-0.020889,NA	0.00946506,NA	1.56357,NA	0.000263678	0.000530022
2	rs1403256	80855190	C,NA	T,NA	0.978131,NA	0.0190849,NA	0.0135185,NA	0.801285,NA	0.000263426	0.000528282
2	rs7127158	81133196	A,A	G,G	0.795229,0.757937	0.00695296,0.0185124	0.00489958,0.00997981	0.807231,1.19656	0.000263416	0.000528094
2	rs6591962	81086195	C,C	G,G	0.347913,0.612103	0.018336,0.00411241	0.00415099,0.00877269	5.0002,0.194342	0.000263292	0.000820478
2	rs12804321	81329581	C,C	T,T	0.787276,0.980159	-0.00805093,-0	0.00483134,0.0306528	1.01939,-0	0.000262455	0.000525654
2	rs117995014	81585541	NA,A	NA,C	NA,0.929563	NA,-0.0189801	NA,0.0167057	NA,0.591937	0.000262322	0.000526058
2	rs11232554	80941676	A,A	G,G	0.858847,0.271825	-0.0131519,0.00935077	0.00567854,0.00960817	1.6871,0.480896	0.000262107	0.000525858
2	rs74973011	80708436	A,NA	G,NA	0.986084,NA	-0.024618,NA	0.0168779,NA	0.839604,NA	0.000261403	0.000523921
2	rs148202557	81193545	NA,A	NA,G	NA,0.970238	NA,0.0259519	NA,0.0251555	NA,0.519658	0.000261334	0.000523996
2	rs4944317	81351565	G,NA	T,NA	0.111332,NA	-0.011632,NA	0.00628579,NA	1.19221,NA	0.000261005	0.000523185
2	rs148347647	81137271	NA,G	NA,A	NA,0.968254	NA,-0.0261991	NA,0.0243817	NA,0.548858	0.000260858	0.000523034
2	rs17418246	81583255	T,T	C,C	0.650099,0.774802	-0.00258139,0.0222235	0.0041455,0.0102335	0.272879,1.52457	0.00026027	0.000521674
2	rs12793880	81333658	T,T	A,A	0.809145,0.980159	-0.00830956,-0.00331245	0.00503123,0.0306528	1.00605,0.0390799	0.000260211	0.000521185
2	rs7952128	81347186	G,G	A,A	0.795229,0.97123	-0.00787652,-0.00976159	0.00489958,0.0255725	0.966877,0.15325	0.000260007	0.000520724
2	rs12420615	81618766	A,A	C,C	0.907555,0.782738	-0.00031016,0.0232737	0.00682591,0.0103658	0.0160321,1.60638	0.000259958	0.000521196
2	rs116920274	81637017	NA,C	NA,T	NA,0.935516	NA,-0.0194162	NA,0.0174041	NA,0.577428	0.000259499	0.00052039
2	rs17142545	81260404	A,A	G,G	0.810139,0.983135	-0.00812913,0.0238698	0.00504129,0.0331973	0.971221,0.325945	0.00025911	0.000519018
2	rs1379730	80999046	T,NA	C,NA	0.127237,NA	0.0156517,NA	0.00593314,NA	2.07888,NA	0.000259049	0.000521552
2	rs950616	81289269	A,NA	G,NA	0.99503,NA	0.0372309,NA	0.0281148,NA	0.73184,NA	0.000258866	0.000519099
2	rs2512119	80878504	G,NA	T,NA	0.912525,NA	-0.0151469,NA	0.00699802,NA	1.51671,NA	0.000258544	0.000519014
2	rs143033039	81566738	NA,C	NA,T	NA,0.997024	NA,0.0841166	NA,0.078473	NA,0.547054	0.00025853	0.000518424
2	rs117364223	81303903	A,NA	G,NA	0.984095,NA	0.0272324,NA	0.0158037,NA	1.0713,NA	0.000258514	0.000518892
2	rs1945719	81379503	G,G	T,T	0.808151,0.474206	0.011106,-0.0144674	0.00502127,0.00856075	1.56893,1.04079	0.000257809	0.000517622
2	rs60352419	80948015	NA,A	NA,G	NA,0.910714	NA,-0.0179791	NA,0.0149907	NA,0.637534	0.000257557	0.000516619
2	rs139975962	81224260	G,NA	C,NA	0.99006,NA	-0.0263897,NA	0.01993,NA	0.731741,NA	0.000257014	0.000515324
2	rs182890117	80958919	NA,A	NA,T	NA,0.994048	NA,-0.0597924	NA,0.0555718	NA,0.549829	0.000256961	0.000515224
2	rs111460939	81188702	G,NA	T,NA	0.985089,NA	-0.0301966,NA	0.0163138,NA	1.19265,NA	0.000256501	0.000514748
2	rs7113218	81100027	A,A	T,T	0.362823,0.677579	0.0170789,0.0136668	0.00411209,0.00914559	4.48457,0.869407	0.000256175	0.000751926
2	rs147267185	80694839	A,A	G,G	0.965209,0.829365	0.0185523,0.0122493	0.0107893,0.0113631	1.06792,0.551233	0.00025583	0.00051304
2	rs7125197	80932097	NA,G	NA,A	NA,0.916667	NA,-0.0173871	NA,0.0154664	NA,0.583472	0.000255689	0.000512822
2	rs4945478	80758302	A,A	G,G	0.516899,0.899802	-0.00680894,0.0148164	0.00395656,0.0142364	1.06923,0.525788	0.000255279	0.000511748
2	rs6591968	81131602	G,G	T,T	0.983101,0.960318	0.0210925,-0.032577	0.0153396,0.0218976	0.7718,0.863818	0.000254986	0.000511418
2	rs12361803	81386227	C,C	T,T	0.692843,0.970238	-0.00697704,0.0276678	0.0042859,0.0251555	0.984872,0.566408	0.000254912	0.000511549
2	rs59537843	81092165	C,C	T,T	0.983101,0.960318	0.0218328,-0.0310592	0.0153396,0.0218976	0.810646,0.806658	0.000254848	0.000511156
2	rs1114556	81441792	A,A	C,C	0.779324,0.980159	-0.00818743,0.00990632	0.00476763,0.0306528	1.06588,0.126935	0.000254235	0.00050936
2	rs34220422	81368643	T,NA	C,NA	0.945328,NA	-0.0116764,NA	0.00869693,NA	0.746166,NA	0.000253574	0.000509071
2	rs2514476	81000195	G,NA	A,NA	0.127237,NA	0.0155626,NA	0.00593314,NA	2.05968,NA	0.000253542	0.00051043
2	rs2511429	81000456	A,NA	T,NA	0.127237,NA	0.0155626,NA	0.00593314,NA	2.05968,NA	0.000253542	0.00051043
2	rs12807518	81129111	C,C	T,T	0.796223,0.764881	0.00523176,0.0217908	0.00490845,0.01008	0.542901,1.51377	0.000253106	0.000507814
2	rs57874955	80983197	C,C	A,A	0.971173,0.974206	0.0200563,-0.0243474	0.0118166,0.0269663	1.0475,0.435823	0.000252974	0.000507146
2	rs55918918	81269055	G,G	T,T	0.812127,0.978175	-0.00852917,0.00386201	0.00506169,0.0292559	1.03631,0.0481876	0.000252085	0.000504937
2	rs1945875	81082293	A,A	G,G	0.349901,0.598214	0.0183118,0.00164192	0.0041455,0.00871922	5.0002,0.0702574	0.000251587	0.000775393
2	rs1945708	81266712	C,C	G,G	0.810139,0.978175	-0.00853937,0.00213635	0.00504129,0.0292559	1.04437,0.0260468	0.000251584	0.000503929
2	rs75944800	80871310	A,NA	G,NA	0.969185,NA	0.0245646,NA	0.0114407,NA	1.49779,NA	0.000251349	0.00050498
2	rs73510760	80708920	NA,G	NA,A	NA,0.959325	NA,-0.0224581	NA,0.0216401	NA,0.523803	0.000251275	0.000503888
2	rs150359223	80963561	NA,T	NA,C	NA,0.985119	NA,-0.03787	NA,0.0353055	NA,0.547547	0.000251132	0.000503606
2	rs4614479	80793190	G,G	A,A	0.105368,0.202381	0.00891346,0.0214236	0.00643966,0.0106395	0.779075,1.35604	0.000250883	0.000503225
2	rs11494262	81442542	T,T	G,G	0.780318,0.980159	-0.0082007,0.00961458	0.00477536,0.0306528	1.06588,0.122756	0.000250392	0.000501667
2	rs2461684	80825874	C,C	T,T	0.432406,0.41369	0.00816376,-0.00307206	0.00399094,0.00867965	1.38936,0.140631	0.000250361	0.000501183
2	rs2156662	81633717	C,C	T,T	0.270378,0.44246	-0.00895048,0.00173927	0.00445148,0.00860653	1.35301,0.0757989	0.000250323	0.000501134
2	rs12577477	81467934	G,G	A,A	0.492048,0.554563	0.00841377,0.00325081	0.0039548,0.00860072	1.47652,0.151532	0.000250284	0.000501123
2	rs72937930	80684193	C,C	T,T	0.946322,0.997024	0.0218686,-0.0169529	0.00877248,0.078473	1.89717,0.0814661	0.000249919	0.000500319
2	rs150867449	81095682	A,NA	G,NA	0.978131,NA	-0.0278333,NA	0.0135185,NA	1.40337,NA	0.000249226	0.000500393
2	rs77157461	81209205	NA,A	NA,G	NA,0.927579	NA,-0.0176259	NA,0.0164929	NA,0.544842	0.000249164	0.000499708
2	rs72950233	81654479	A,NA	G,NA	0.986084,NA	0.0218666,NA	0.0168779,NA	0.709694,NA	0.000249104	0.000499039
2	rs17159750	81204936	NA,C	NA,G	NA,0.923611	NA,-0.017264	NA,0.0160932	NA,0.547625	0.000248925	0.000499227
2	rs35032353	81441089	A,A	C,C	0.779324,0.980159	-0.00813884,0.00981189	0.00476763,0.0306528	1.05649,0.12558	0.000248784	0.000498441
2	rs140144045	80701852	NA,C	NA,A	NA,0.970238	NA,0.0274061	NA,0.0251555	NA,0.559171	0.000248626	0.000498554
2	rs192048282	81085976	C,NA	T,NA	0.987078,NA	0.0265234,NA	0.0175062,NA	0.886895,NA	0.000248317	0.000497709
2	rs12798498	81193585	A,A	G,G	0.477137,0.810516	0.0205286,0.00696741	0.00395844,0.0109078	6.66794,0.281514	0.000247874	0.0101655
2	rs66529468	81453316	T,T	G,G	0.780318,0.980159	-0.00807585,0.0111882	0.00477536,0.0306528	1.04187,0.145626	0.000247328	0.000495526
2	rs117925791	81519410	G,NA	A,NA	0.958251,NA	0.0116831,NA	0.00988495,NA	0.624805,NA	0.000246745	0.000493401
2	rs11232551	80940422	C,C	A,A	0.647117,0.123016	-0.0109562,-0.000991737	0.00413745,0.0130145	2.09175,0.0272151	0.000246717	0.000494753
2	rs73509730	81117117	G,G	A,A	0.984095,0.963294	0.0231237,-0.0318914	0.0158037,0.0227328	0.843394,0.79411	0.000246666	0.000494771
2	rs72944265	81437126	A,A	C,C	0.847913,0.916667	0.00307018,0.0298975	0.00550577,0.0154664	0.238751,1.27386	0.000246659	0.000494834
2	rs78508407	81083424	A,NA	C,NA	0.971173,NA	-0.0239184,NA	0.0118166,NA	1.36698,NA	0.000246477	0.000495039
2	rs35026199	81332333	A,A	G,G	0.809145,0.980159	-0.00817724,-0.0033647	0.00503123,0.0306528	0.982551,0.0397227	0.000246464	0.00049366
2	rs113850723	80938453	G,NA	A,NA	0.984095,NA	-0.0185473,NA	0.0158037,NA	0.618786,NA	0.000246434	0.000493745
2	rs1945876	81082368	G,G	A,A	0.349901,0.598214	0.0182691,0.00164192	0.0041455,0.00871922	4.97954,0.0702574	0.000246278	0.000753807
2	rs4387371	80788640	C,C	T,T	0.828032,0.799603	0.00374342,0.0228038	0.00523953,0.0106787	0.323358,1.48512	0.000246139	0.000493436
2	rs10792538	80826074	A,A	G,G	0.529821,0.659722	0.00921182,0.000683229	0.00396135,0.00902206	1.6979,0.0270408	0.000245406	0.000491394
2	rs2514479	80993667	C,C	T,T	0.450298,0.858135	0.0116046,-0.0150873	0.00397398,0.0122515	2.45611,0.661248	0.000245383	0.000496196
2	rs34229630	81340361	A,A	G,G	0.807157,0.980159	-0.00809666,-0.0062994	0.00501139,0.0306528	0.973999,0.0771837	0.000244293	0.000489303
2	rs75474999	81319402	NA,G	NA,A	NA,0.974206	NA,-0.028744	NA,0.0269663	NA,0.54294	0.000243917	0.000489138
2	rs1498334	80682191	G,G	A,A	0.429423,0.78869	-0.00753534,0.0100764	0.00399429,0.010471	1.2275,0.473798	0.000243673	0.000488591
2	rs10751048	81085002	T,T	G,G	0.347913,0.610119	0.0181984,0.00355346	0.00415099,0.00876455	4.93381,0.164209	0.000243285	0.000737257
2	rs114614414	81210023	NA,T	NA,C	NA,0.926587	NA,-0.0170702	NA,0.0163898	NA,0.52631	0.000242934	0.000487212
2	rs61888572	81374558	C,C	T,T	0.806163,0.418651	0.0131615,-0.00605862	0.00500161,0.0086648	2.07048,0.314784	0.000242361	0.000486779
2	rs78614442	81209971	NA,T	NA,C	NA,0.927579	NA,-0.0171257	NA,0.0164929	NA,0.524185	0.000242281	0.000485902
2	rs77356714	81017127	T,T	C,C	0.900596,0.643849	-0.017155,0.00547694	0.00660805,0.00892676	2.02551,0.267994	0.000242199	0.000486457
2	rs1533864	80767675	A,A	G,G	0.589463,0.34623	0.00822149,0.00679887	0.00401916,0.0089848	1.38936,0.347536	0.000241656	0.000484444
2	rs1916054	80790181	A,A	G,G	0.105368,0.249008	0.00930922,0.0193896	0.00643966,0.00988505	0.828896,1.3026	0.000241155	0.00048366
2	rs1945877	81082396	G,G	A,A	0.349901,0.598214	0.0182217,0.0017419	0.0041455,0.00871922	4.95665,0.0748661	0.000240396	0.000731057
2	rs117922026	81192265	T,NA	C,NA	0.980119,NA	0.0326148,NA	0.0141639,NA	1.67166,NA	0.000240143	0.000483783
2	rs10792554	81110347	A,A	G,G	0.348907,0.616071	0.0182337,0.00457117	0.00414823,0.00878946	4.95665,0.219674	0.000239949	0.000777166
2	rs17143074	81609645	T,T	A,A	0.907555,0.782738	-0.000620104,0.0229414	0.00682591,0.0103658	0.0326321,1.57048	0.000239635	0.000480461
2	rs12223491	80832070	NA,C	NA,T	NA,0.935516	NA,-0.0180057	NA,0.0174041	NA,0.521619	0.000239351	0.000479943
2	rs56349012	81268969	A,A	G,G	0.811133,0.978175	-0.00846277,0.00381012	0.00505144,0.0292559	1.02746,0.0475072	0.00023926	0.000479256
2	rs72946112	80933861	G,NA	T,NA	0.984095,NA	0.0208941,NA	0.0158037,NA	0.730171,NA	0.000238864	0.000479016
2	rs72946126	80938028	T,T	A,A	0.954274,0.926587	-0.0148065,-0.0188703	0.00946506,0.0163898	0.929075,0.602772	0.000238696	0.000478624
2	rs73510756	80708562	NA,G	NA,A	NA,0.958333	NA,-0.0209608	NA,0.0213919	NA,0.485236	0.000238612	0.000478497
2	rs1945874	81082182	T,T	C,C	0.351889,0.598214	0.0182454,0.00134707	0.00414011,0.00871922	4.97954,0.0568915	0.000238569	0.000733761
2	rs1379731	81002213	T,NA	A,NA	0.127237,NA	0.0153041,NA	0.00593314,NA	2.00452,NA	0.000238524	0.000480108
2	rs6592008	81579864	C,C	T,T	0.912525,0.786706	-0.00138848,0.0234179	0.00699802,0.0104354	0.0743147,1.60508	0.000238411	0.000478075
2	rs79700930	81537232	NA,A	NA,G	NA,0.917659	NA,-0.0162161	NA,0.0155508	NA,0.52717	0.000237496	0.000476289
2	rs10751050	81086885	A,A	G,G	0.345924,0.59623	0.0182228,0.00303612	0.00415657,0.00871223	4.93381,0.138183	0.000237429	0.000723658
2	rs6591925	80794511	T,T	C,C	0.105368,0.24504	0.00881834,0.0198753	0.00643966,0.00993854	0.767307,1.3418	0.000237406	0.000476149
2	rs1540194	81599288	G,G	A,A	0.10835,0.433532	-0.0132671,0.00102449	0.00636104,0.00862591	1.43171,0.0431314	0.000237281	0.000475908
2	rs12790453	81658448	C,C	T,T	0.676938,0.730159	0.00381139,0.0204511	0.00422788,0.00963031	0.434946,1.47234	0.000236979	0.000475574
2	rs1540176	81354835	C,C	T,T	0.562624,0.558532	0.00493644,0.0151523	0.00398568,0.00860854	0.666523,1.10578	0.00023692	0.000475391
2	rs1944664	81666302	C,C	T,T	0.616302,0.499008	0.00420276,0.0169047	0.00406582,0.00854937	0.521023,1.3187	0.000236877	0.000475424
2	rs11232486	80844672	A,A	G,G	0.722664,0.834325	-0.0105076,0.00148899	0.0044164,0.0114976	1.76072,0.0472277	0.00023673	0.000474371
2	rs17142418	81211881	T,NA	C,NA	0.826044,NA	-0.00581308,NA	0.00521577,NA	0.576662,NA	0.00023637	0.000473767
2	rs12420785	81578897	A,A	G,G	0.913519,0.787698	-0.0012608,0.0233616	0.00703429,0.0104531	0.0666382,1.59475	0.000235956	0.000473153
2	rs113247387	81322444	T,NA	C,NA	0.99006,NA	-0.0319449,NA	0.01993,NA	0.962705,NA	0.00023588	0.000473072
2	rs17142185	81117359	T,T	C,C	0.983101,0.959325	0.021456,-0.0294985	0.0153396,0.0216401	0.790768,0.762362	0.000235574	0.00047249
2	rs6592014	81639251	T,T	C,C	0.115308,0.439484	-0.0126976,0.00533358	0.00619033,0.00861267	1.39526,0.271048	0.00023556	0.000472538
2	rs76036884	80919907	T,NA	A,NA	0.966203,NA	0.0154304,NA	0.0109412,NA	0.800107,NA	0.000235535	0.000471396
2	rs73513597	80989676	C,C	T,T	0.971173,0.973214	0.0193908,-0.0250863	0.0118166,0.0264757	0.996532,0.464235	0.000235487	0.0004721
2	rs1350421	81003507	T,NA	C,NA	0.130219,NA	0.0155512,NA	0.00587486,NA	2.0905,NA	0.000235221	0.00047406
2	rs117198186	81410973	C,NA	T,NA	0.978131,NA	0.0156227,NA	0.0135185,NA	0.605859,NA	0.000235066	0.000471262
2	rs4347412	80793210	T,T	A,A	0.105368,0.207341	0.00891346,0.0209006	0.00643966,0.0105443	0.779075,1.32367	0.000234576	0.00047054
2	rs184482437	81476098	NA,T	NA,C	NA,0.984127	NA,-0.0307432	NA,0.0342017	NA,0.433307	0.000234125	0.000469483
2	rs79773518	81677259	A,NA	C,NA	0.958251,NA	0.0124723,NA	0.00988495,NA	0.683942,NA	0.000234082	0.000468197
2	rs60569113	81583507	A,A	T,T	0.912525,0.787698	-0.00242034,0.0234698	0.00699802,0.0104531	0.137006,1.60638	0.000233345	0.00046794
2	rs77037941	81586592	G,NA	A,NA	0.973161,NA	0.0144468,NA	0.0122339,NA	0.624066,NA	0.000233303	0.000467915
2	rs191065176	81245804	G,NA	T,NA	0.986084,NA	0.024106,NA	0.0168779,NA	0.814692,NA	0.000233124	0.000467082
2	rs57889937	81582139	C,C	A,A	0.912525,0.787698	-0.0015718,0.0233616	0.00699802,0.0104531	0.0849772,1.59475	0.000232366	0.000465961
2	rs116166978	81236197	C,NA	T,NA	0.9334,NA	0.01581,NA	0.00792989,NA	1.33552,NA	0.000231763	0.000464555
2	rs1841280	81450374	C,C	G,G	0.780318,0.980159	-0.00793077,0.010468	0.00477536,0.0306528	1.0143,0.135059	0.000231239	0.000463299
2	rs7122181	81202910	T,T	A,A	0.461233,0.796627	0.0190569,0.00559181	0.00396624,0.0106201	5.8099,0.222922	0.000230938	0.00211207
2	rs113660530	81266566	NA,T	NA,C	NA,0.993056	NA,-0.0482481	NA,0.0514752	NA,0.457673	0.000230183	0.000461554
2	rs12790260	81658331	C,C	T,T	0.672962,0.731151	0.00370594,0.0203354	0.00421449,0.00964152	0.421108,1.45678	0.000229909	0.000461373
2	rs11603185	81601884	G,NA	A,NA	0.95328,NA	-0.0148794,NA	0.0093687,NA	0.949854,NA	0.000229581	0.000460226
2	rs76015024	81535837	C,NA	A,NA	0.958251,NA	0.0111614,NA	0.00988495,NA	0.586967,NA	0.000229434	0.000458834
2	rs12420118	81193276	G,G	A,A	0.475149,0.795635	0.0204411,0.00639343	0.00395919,0.0106009	6.61422,0.262457	0.000228977	0.00920947
2	rs76892529	81309933	A,NA	T,NA	0.99503,NA	0.0361776,NA	0.0281148,NA	0.702959,NA	0.000227968	0.000457119
2	rs142276993	81210570	NA,C	NA,G	NA,0.987103	NA,-0.0359796	NA,0.0378862	NA,0.465622	0.000227145	0.000455482
2	rs17142350	81194856	NA,T	NA,C	NA,0.930556	NA,0.0184355	NA,0.0168156	NA,0.563941	0.000226979	0.000455187
2	rs61890173	80945420	A,NA	G,NA	0.887674,NA	-0.013869,NA	0.00626142,NA	1.5725,NA	0.000226783	0.000455392
2	rs17142569	81269298	G,G	T,T	0.811133,0.978175	-0.00832874,0.00403191	0.00505144,0.0292559	1.00352,0.0504215	0.00022676	0.000454224
2	rs10897830	81209161	A,A	T,T	0.462227,0.801587	0.0188907,0.00762594	0.00396563,0.0107187	5.72089,0.321665	0.000226645	0.00198567
2	rs61890164	81605522	T,NA	C,NA	0.95328,NA	-0.0147861,NA	0.0093687,NA	0.941155,NA	0.000226516	0.000454083
2	rs34103320	80756686	C,C	T,T	0.514911,0.899802	-0.00653151,0.0152326	0.00395606,0.0142364	1.00553,0.545719	0.000226011	0.000453082
2	rs11601151	81601493	C,NA	T,NA	0.95328,NA	-0.0147626,NA	0.0093687,NA	0.938976,NA	0.000225756	0.00045256
2	rs147957748	81367180	A,NA	C,NA	0.981113,NA	-0.0111396,NA	0.0145245,NA	0.353488,NA	0.000225481	0.000451717
2	rs17142218	81136192	NA,C	NA,T	NA,0.93254	NA,0.0187874	NA,0.017043	NA,0.568143	0.000225398	0.000452018
2	rs11605989	81606098	G,NA	A,NA	0.95328,NA	-0.0147416,NA	0.0093687,NA	0.937025,NA	0.000225078	0.000451202
2	rs11601395	81605969	T,NA	G,NA	0.95328,NA	-0.0147416,NA	0.0093687,NA	0.937025,NA	0.000225078	0.000451202
2	rs115461103	81594250	C,NA	T,NA	0.951292,NA	-0.01435,NA	0.00918509,NA	0.927335,NA	0.00022501	0.000451051
2	rs34759263	80756179	A,A	T,T	0.514911,0.900794	-0.00653151,0.0152439	0.00395606,0.0142995	1.00553,0.54302	0.000224918	0.000450892
2	rs141571442	81082417	NA,T	NA,A	NA,0.973214	NA,-0.024195	NA,0.0264757	NA,0.442742	0.000224729	0.000450595
2	rs12275125	81076823	G,G	A,A	0.931412,0.935516	-0.019472,-0.0245752	0.00782246,0.0174041	1.89273,0.801512	0.000224607	0.00045234
2	rs17142409	81205211	NA,C	NA,A	NA,0.923611	NA,-0.0153792	NA,0.0160932	NA,0.469468	0.00022446	0.000450156
2	rs76979227	81362237	NA,A	NA,G	NA,0.97123	NA,-0.0246753	NA,0.0255725	NA,0.47549	0.000224276	0.000449744
2	rs75734795	81297191	NA,A	NA,G	NA,0.939484	NA,0.0171733	NA,0.0179277	NA,0.470953	0.000224069	0.000449345
2	rs367819466	80915455	NA,T	NA,C	NA,0.982143	NA,0.0282509	NA,0.0322783	NA,0.418563	0.00022386	0.000448922
2	rs1945678	81278225	G,G	T,T	0.782306,0.493056	0.0074005,-0.0175955	0.00479102,0.00855018	0.912117,1.40232	0.000223855	0.000449362
2	rs4943839	81259828	A,A	G,G	0.810139,0.983135	-0.00785692,0.0214518	0.00504129,0.0331973	0.924046,0.28554	0.00022358	0.000447865
2	rs182225119	81008602	NA,G	NA,A	NA,0.918651	NA,0.015433	NA,0.0156369	NA,0.489907	0.000223489	0.00044814
2	rs4944277	80757902	G,G	A,A	0.514911,0.900794	-0.00648615,0.0154577	0.00395606,0.0142995	0.995254,0.553308	0.000223429	0.000447908
2	rs117718820	80987574	NA,G	NA,T	NA,0.944444	NA,-0.0175669	NA,0.0186617	NA,0.460254	0.000223148	0.000447454
2	rs61890160	81601405	T,NA	C,NA	0.95328,NA	-0.0146697,NA	0.0093687,NA	0.930364,NA	0.000222783	0.000446602
2	rs11607302	81601575	T,NA	G,NA	0.95328,NA	-0.0146697,NA	0.0093687,NA	0.930364,NA	0.000222783	0.000446602
2	rs2156836	81270758	T,T	G,G	0.811133,0.978175	-0.00828405,0.00408401	0.00505144,0.0292559	0.995601,0.0511084	0.000222764	0.000446222
2	rs12420641	81618946	A,A	C,C	0.907555,0.780754	-0.00115845,0.0226256	0.00682591,0.0103319	0.0628659,1.54465	0.000222542	0.000446205
2	rs61889107	80756579	T,T	C,C	0.514911,0.899802	-0.00648615,0.0152867	0.00395606,0.0142364	0.995254,0.548331	0.000222213	0.000445471
2	rs6592010	81581364	T,NA	G,NA	0.036779,NA	-0.0106501,NA	0.0105045,NA	0.507727,NA	0.00022198	0.000444998
2	rs116107950	80700981	G,NA	T,NA	0.952286,NA	0.0124382,NA	0.00927543,NA	0.744905,NA	0.000221814	0.000444494
2	rs17142074	81072055	G,G	A,A	0.9334,0.936508	-0.0193356,-0.0251791	0.00792989,0.0175302	1.83104,0.821282	0.000221527	0.00044583
2	rs1522648	80753968	A,A	C,C	0.514911,0.899802	-0.00632192,0.0163249	0.00395606,0.0142364	0.958468,0.599453	0.000221521	0.000444085
2	rs191191118	81571248	NA,T	NA,C	NA,0.991071	NA,0.0397371	NA,0.0454422	NA,0.418083	0.000221396	0.000443949
2	rs59090146	80756367	C,C	T,T	0.514911,0.899802	-0.00648615,0.0151766	0.00395606,0.0142364	0.995254,0.54302	0.00022093	0.000442898
2	rs7931231	81030947	T,T	C,C	0.452286,0.696429	0.0181735,0.0106553	0.00397243,0.00929682	5.322,0.599038	0.000220873	0.00116484
2	rs2511430	81005755	T,NA	G,NA	0.129225,NA	0.0153142,NA	0.00589404,NA	2.02827,NA	0.000220668	0.000444619
2	rs7932774	81092895	A,A	T,T	0.984095,0.97619	0.0228269,-0.0345613	0.0158037,0.0280389	0.827901,0.662106	0.000220198	0.00044167
2	rs7937418	81185331	T,T	G,G	0.473161,0.809524	0.0206283,0.00772382	0.00396001,0.010886	6.7219,0.32057	0.000219886	0.0120002
2	rs61888657	81588083	C,NA	T,NA	0.952286,NA	-0.0146725,NA	0.00927543,NA	0.944311,NA	0.000219657	0.000440356
2	rs4944288	81021364	C,C	A,A	0.34493,0.547619	0.0146013,-0.0100118	0.0041594,0.00858839	3.34932,0.613111	0.000219589	0.000457514
2	rs77906821	81586956	G,G	T,T	0.912525,0.787698	-0.00142851,0.0230331	0.00699802,0.0104531	0.0766259,1.55969	0.000219449	0.00044006
2	rs61890163	81605467	T,NA	G,NA	0.95328,NA	-0.0145592,NA	0.0093687,NA	0.920174,NA	0.000219327	0.000439675
2	rs4945477	80758289	C,C	T,T	0.514911,0.899802	-0.00648615,0.0150758	0.00395606,0.0142364	0.995254,0.538176	0.000219211	0.000439452
2	rs11232634	81075199	G,G	A,A	0.931412,0.936508	-0.0192217,-0.0252048	0.00782246,0.0175302	1.85386,0.822483	0.000219195	0.000441394
2	rs4564360	81192258	G,G	T,T	0.469185,0.795635	0.0203577,0.00710227	0.00396183,0.0106009	6.5575,0.298538	0.000219078	0.00885343
2	rs1945885	81180289	C,C	T,T	0.472167,0.809524	0.0206305,0.00825724	0.00396044,0.010886	6.7219,0.348586	0.000219058	0.0124983
2	rs11232585	81021616	G,G	A,A	0.341948,0.546627	0.0156422,-0.00701529	0.00416802,0.00858677	3.75747,0.383068	0.000218828	0.000467173
2	rs73515549	81003075	G,G	A,A	0.971173,0.973214	0.0186783,-0.0262743	0.0118166,0.0264757	0.943284,0.493487	0.000218729	0.000438509
2	rs55788543	81477725	G,NA	C,NA	0.991054,NA	-0.0352059,NA	0.0209976,NA	1.02869,NA	0.000218712	0.000438716
2	rs61888631	80933907	C,NA	T,NA	0.887674,NA	-0.0136963,NA	0.00626142,NA	1.54192,NA	0.000218607	0.000438958
2	rs7938144	81426835	G,G	A,A	0.782306,0.454365	0.0104539,-0.0117501	0.00479102,0.00858518	1.53595,0.766731	0.000218606	0.000438933
2	rs4417296	80943034	C,C	A,A	0.576541,0.065476	-0.00981956,0.000441862	0.00400146,0.0172809	1.84992,0.00895085	0.000218558	0.000438113
2	rs4944304	81232825	C,C	A,A	0.895626,0.725198	0.0131591,-0.00151766	0.00646666,0.00957558	1.37821,0.0584544	0.000218473	0.000438282
2	rs10082665	81569926	C,C	T,T	0.690855,0.809524	-0.00526956,0.0178319	0.00427824,0.010886	0.661431,0.993925	0.000218433	0.000437715
2	rs11232913	81593948	T,T	C,C	0.743539,0.732143	0.00204215,-0.0207802	0.00452769,0.00965281	0.185777,1.50394	0.000217877	0.000436783
2	rs77733288	81080495	NA,T	NA,C	NA,0.924603	NA,0.0171381	NA,0.0161901	NA,0.537898	0.000217869	0.000436911
2	rs141493698	81237124	C,NA	T,NA	0.988072,NA	-0.0236689,NA	0.0182119,NA	0.712816,NA	0.000217837	0.000436804
2	rs148294625	81131451	NA,C	NA,T	NA,0.988095	NA,0.0334327	NA,0.0394133	NA,0.401984	0.000217803	0.000436717
2	rs146769932	81455852	NA,A	NA,G	NA,0.975198	NA,-0.0255233	NA,0.0274863	NA,0.452095	0.000217779	0.000436731
2	rs11232635	81075290	G,G	C,C	0.929423,0.936508	-0.018683,-0.0251489	0.00771974,0.0175302	1.80929,0.819873	0.000217665	0.000438144
2	rs4943842	81351569	A,A	C,C	0.475149,0.547619	0.00072871,0.017474	0.00395919,0.00858839	0.0685574,1.37789	0.000217638	0.000436406
2	rs80242413	81049858	C,NA	T,NA	0.954274,NA	0.0260863,NA	0.00946506,NA	2.23284,NA	0.00021741	0.000444036
2	rs73509743	81126683	A,A	G,G	0.984095,0.960318	0.0222481,-0.0274835	0.0158037,0.0218976	0.798064,0.67893	0.000217018	0.000435262
2	rs11232631	81075059	C,C	T,T	0.931412,0.936508	-0.019182,-0.0251489	0.00782246,0.0175302	1.84772,0.819873	0.000216598	0.000436158
2	rs2512118	80865196	G,G	A,A	0.055666,0.15377	-0.0220596,-0.0100131	0.00862346,0.0118501	1.97778,0.399982	0.000216511	0.0004354
2	rs1533866	80763143	T,T	C,C	0.516899,0.899802	-0.00607399,0.0172172	0.00395656,0.0142364	0.903987,0.6449	0.000216138	0.000433303
2	rs117528265	81150232	A,NA	G,NA	0.975149,NA	0.00835264,NA	0.0127009,NA	0.291777,NA	0.000215952	0.000432822
2	rs10792603	81671421	T,T	G,G	0.627237,0.5	0.00358967,0.0169001	0.00408891,0.00854935	0.420221,1.31815	0.000215931	0.000433292
2	rs12277988	81211602	A,A	G,G	0.761431,0.989087	4.21741e-05,0.0882128	0.00463892,0.0411453	0.00316175,1.49433	0.000215851	0.000432904
2	rs17142801	81423528	C,C	G,G	0.7833,0.451389	0.0106149,-0.0112511	0.00479895,0.00859004	1.56909,0.720632	0.000215585	0.00043287
2	rs114567119	81583984	G,NA	A,NA	0.952286,NA	-0.0145387,NA	0.00927543,NA	0.931768,NA	0.000215532	0.000432089
2	rs182978607	80754591	NA,T	NA,C	NA,0.982143	NA,0.0295758	NA,0.0322783	NA,0.444275	0.000215281	0.000431692
2	rs78199169	80845949	C,NA	T,NA	0.984095,NA	0.0189352,NA	0.0158037,NA	0.636651,NA	0.00021512	0.00043135
2	rs111977539	81206741	T,NA	C,NA	0.984095,NA	-0.027717,NA	0.0158037,NA	1.09985,NA	0.000215026	0.000431519
2	rs4945476	80758126	G,G	C,C	0.514911,0.899802	-0.00639543,0.0153895	0.00395606,0.0142364	0.974854,0.553308	0.000214822	0.000430657
2	rs10897905	81672750	A,A	G,G	0.626243,0.500992	0.00354197,0.0169513	0.00408671,0.00854937	0.413296,1.32427	0.000214762	0.000430945
2	rs11232924	81627342	G,G	A,A	0.806163,0.765873	0.00191992,-0.0213839	0.00500161,0.0100948	0.154231,1.46661	0.000214227	0.000429492
2	rs1945691	81269527	A,A	G,G	0.811133,0.978175	-0.0081902,0.00227816	0.00505144,0.0292559	0.979056,0.027829	0.000214068	0.000428808
2	rs146332114	81445204	NA,A	NA,G	NA,0.974206	NA,-0.0243892	NA,0.0269663	NA,0.436796	0.000213811	0.000428778
2	rs3862755	81277485	C,C	T,T	0.810139,0.978175	-0.00817374,0.00633057	0.00504129,0.0292559	0.979056,0.0816095	0.000213596	0.000427859
2	rs78846722	81390278	NA,C	NA,T	NA,0.960318	NA,-0.0171418	NA,0.0218976	NA,0.362777	0.000213389	0.000427906
2	rs7115509	81273298	T,T	C,C	0.810139,0.978175	-0.00812913,0.00213349	0.00504129,0.0292559	0.971221,0.026011	0.000213132	0.000426928
2	rs71478357	81324875	A,A	C,C	0.808151,0.979167	-0.00778125,-0.00723756	0.00502127,0.0299292	0.916413,0.0920956	0.000213064	0.000426775
2	rs1894147	81277921	T,T	A,A	0.810139,0.978175	-0.00817374,0.00566369	0.00504129,0.0292559	0.979056,0.0723751	0.000212977	0.000426618
2	rs2514489	80865359	C,C	A,A	0.055666,0.15377	-0.021964,-0.0100131	0.00862346,0.0118501	1.96397,0.399982	0.000212221	0.000426763
2	rs143834895	80933199	NA,C	NA,T	NA,0.916667	NA,0.0123475	NA,0.0154664	NA,0.37195	0.000211901	0.000424903
2	rs1379733	81017162	A,A	C,C	0.791252,0.731151	0.0100085,0.00136478	0.00486487,0.00964152	1.40168,0.0518642	0.00021185	0.000424526
2	rs1894146	81277513	A,A	T,T	0.597416,0.540675	0.00389615,0.0145634	0.00403156,0.00857778	0.476465,1.04796	0.000211758	0.000424807
2	rs2461667	80863664	A,A	C,C	0.055666,0.15377	-0.021914,-0.00996899	0.00862346,0.0118501	1.95675,0.397718	0.000211483	0.000425257
2	rs112031995	81316735	G,NA	T,NA	0.99503,NA	0.0345762,NA	0.0281148,NA	0.660024,NA	0.000211448	0.000423996
2	rs115489349	80738016	C,NA	A,NA	0.962227,NA	0.0177071,NA	0.0103707,NA	1.05678,NA	0.000211284	0.000424054
2	rs80249073	80737259	G,NA	A,NA	0.962227,NA	0.0177071,NA	0.0103707,NA	1.05678,NA	0.000211284	0.000424054
2	rs1894179	81182998	C,C	T,T	0.472167,0.809524	0.0205872,0.00777822	0.00396044,0.010886	6.69631,0.323391	0.000211227	0.0115299
2	rs80156560	81200011	C,NA	T,NA	0.985089,NA	-0.0073634,NA	0.0163138,NA	0.185932,NA	0.000210941	0.000422583
2	rs7115501	81067620	C,C	A,A	0.930418,0.936508	-0.0190547,-0.0242994	0.00777053,0.0175302	1.84772,0.78067	0.000210358	0.000423519
2	rs11232637	81080744	A,A	G,G	0.935388,0.936508	-0.0188086,-0.0264543	0.00804241,0.0175302	1.71327,0.881795	0.000210232	0.000422981
2	rs75792310	81073899	G,G	A,A	0.931412,0.936508	-0.019182,-0.0246709	0.00782246,0.0175302	1.84772,0.797709	0.000210204	0.000423282
2	rs74720386	80956929	NA,T	NA,C	NA,0.985119	NA,-0.0301511	NA,0.0353055	NA,0.405494	0.000210179	0.000421472
2	rs10897775	80946038	G,G	A,A	0.577535,0.065476	-0.00973361,0.000495536	0.00400272,0.0172809	1.82315,0.0100505	0.000209976	0.000420899
2	rs7932275	81458355	A,A	T,T	0.777336,0.980159	-0.00771193,0.00689707	0.00475237,0.0306528	0.980295,0.0851418	0.000209667	0.000420078
2	rs573140547	80884788	A,NA	T,NA	0.988072,NA	0.0232985,NA	0.0182119,NA	0.697257,NA	0.000209648	0.000420363
2	rs67030612	81392146	T,T	C,C	0.784294,0.444444	0.0101923,-0.0122037	0.00480694,0.00860262	1.46879,0.80683	0.000209515	0.000420687
2	rs1459948	81427843	C,C	G,G	0.782306,0.453373	0.0104045,-0.0115512	0.00479102,0.00858677	1.5246,0.748235	0.000209495	0.000420637
2	rs12284858	81074931	A,A	G,G	0.931412,0.935516	-0.0191383,-0.0245439	0.00782246,0.0174041	1.84098,0.800054	0.000209014	0.000420881
2	rs1598885	81085864	G,G	T,T	0.340954,0.592262	0.0179974,0.00313144	0.00417094,0.00869873	4.79688,0.143358	0.000208811	0.000610123
2	rs11232472	80822383	NA,C	NA,T	NA,0.843254	NA,-0.010823	NA,0.0117578	NA,0.446949	0.000208807	0.00041872
2	rs77469976	81092228	A,NA	C,NA	0.95328,NA	0.025619,NA	0.0093687,NA	2.20434,NA	0.000208642	0.000425934
2	rs1944657	81656189	G,G	A,A	0.156064,0.513889	-0,0.0179198	0.00544795,0.00855265	-0,1.44188	0.000208265	0.000417602
2	rs72940238	81326508	A,NA	G,NA	0.986084,NA	0.0185714,NA	0.0168779,NA	0.566734,NA	0.000208182	0.000417162
2	rs61888658	81590186	C,NA	T,NA	0.952286,NA	-0.0142886,NA	0.00927543,NA	0.908535,NA	0.000208142	0.000417277
2	rs75797933	81219608	C,NA	T,NA	0.944334,NA	0.0149168,NA	0.00862346,NA	1.07745,NA	0.000207842	0.000416521
2	rs1894148	81278029	C,C	T,T	0.596421,0.540675	0.00344764,0.0151594	0.00402994,0.00857778	0.406415,1.1125	0.000207545	0.000416361
2	rs10792595	81478676	C,C	T,T	0.525845,0.559524	0.008288,0.00169014	0.00395959,0.00861059	1.43966,0.0734591	0.000207294	0.000415113
2	rs7117338	81356656	T,T	C,C	0.585487,0.457341	0.00216863,-0.0189177	0.00401339,0.00858064	0.229917,1.56106	0.000207259	0.000415854
2	rs61888571	81373148	C,C	T,T	0.787276,0.451389	0.0100516,-0.0126589	0.00483134,0.00859004	1.4262,0.852108	0.000207144	0.000415936
2	rs57139389	80720188	NA,C	NA,G	NA,0.847222	NA,-0.00919088	NA,0.0118816	NA,0.357335	0.000206543	0.000414188
2	rs146410173	81027449	NA,G	NA,A	NA,0.977182	NA,0.0211556	NA,0.0286274	NA,0.33733	0.000206359	0.000413811
2	rs57357615	81400713	T,T	A,A	0.7833,0.451389	0.0102685,-0.0117028	0.00479895,0.00859004	1.48977,0.76175	0.000206343	0.000414296
2	rs11232633	81075152	G,G	A,A	0.931412,0.936508	-0.0189316,-0.0252048	0.00782246,0.0175302	1.80929,0.822483	0.000206316	0.000415414
2	rs12799371	81346344	C,C	T,T	0.781312,0.97123	-0.00730925,-0.00562982	0.00478316,0.0255725	0.897971,0.0831496	0.000206263	0.000413113
2	rs10897841	81280212	G,G	A,A	0.597416,0.550595	0.0032685,0.0153365	0.00403156,0.00859346	0.379321,1.12893	0.000206025	0.000413301
2	rs1458088	81100457	G,G	C,C	0.34493,0.615079	0.0179642,0.00446764	0.0041594,0.0087852	4.8047,0.213907	0.000205956	0.000620297
2	rs56146648	81401584	C,C	T,T	0.784294,0.443452	0.0102856,-0.0117571	0.00480694,0.00860456	1.48977,0.764923	0.00020578	0.00041318
2	rs4943833	81182704	G,G	A,A	0.474155,0.809524	0.0204865,0.00746945	0.00395959,0.010886	6.63964,0.307491	0.00020576	0.0100118
2	rs11232632	81075131	G,G	T,T	0.931412,0.936508	-0.0189316,-0.0251489	0.00782246,0.0175302	1.80929,0.819873	0.000205585	0.000413943
2	rs2512116	80864176	G,G	A,A	0.055666,0.15377	-0.021964,-0.00954476	0.00862346,0.0118501	1.96397,0.376176	0.000205485	0.000413222
2	rs1945886	81180516	A,A	C,C	0.472167,0.810516	0.0204909,0.00843748	0.00396044,0.0109078	6.63964,0.357329	0.000205432	0.0106946
2	rs139712681	81106921	NA,C	NA,A	NA,0.979167	NA,-0.0258357	NA,0.0299292	NA,0.411153	0.00020532	0.000411746
2	rs2514491	80863521	G,G	C,C	0.055666,0.15377	-0.021823,-0.00981532	0.00862346,0.0118501	1.94366,0.389864	0.000205287	0.000412791
2	rs78651949	81152110	C,NA	T,NA	0.970179,NA	-0.0221888,NA	0.0116239,NA	1.24968,NA	0.00020502	0.000411787
2	rs2514478	80995487	C,C	T,T	0.22167,0.570437	0.0125624,-0.0123791	0.00475997,0.00863547	2.08037,0.818989	0.000204985	0.000412522
2	rs11232660	81120893	G,G	A,A	0.913519,0.848214	0.00675477,0.0253048	0.00703429,0.0119134	0.47247,1.47283	0.000204975	0.000411268
2	rs11232440	80745524	T,T	G,G	0.917495,0.950397	0.00503503,-0.0380795	0.00718617,0.0196877	0.315587,1.27497	0.000204613	0.000409677
2	rs73510762	80710794	NA,G	NA,A	NA,0.84623	NA,-0.00890139	NA,0.0118501	NA,0.34433	0.000204555	0.000410192
2	rs61888579	81390330	T,T	G,G	0.785288,0.444444	0.010111,-0.012106	0.00481501,0.00860262	1.44687,0.797638	0.000204428	0.000410449
2	rs7943711	80785631	A,A	C,C	0.840954,0.809524	0.00506936,0.0215191	0.0054062,0.010886	0.45792,1.31814	0.000204407	0.000409851
2	rs7107200	81183798	A,A	C,C	0.471173,0.809524	0.0204932,0.00804489	0.00396089,0.010886	6.63964,0.337338	0.000204388	0.0104362
2	rs17405783	81454324	A,A	T,T	0.777336,0.980159	-0.00762379,0.00924801	0.00475237,0.0306528	0.963897,0.117544	0.00020433	0.000409387
2	rs75366446	81329197	A,NA	G,NA	0.996024,NA	0.0349932,NA	0.0314177,NA	0.576162,NA	0.000204327	0.000409724
2	rs12808426	81146981	A,NA	G,NA	0.926441,NA	0.0123735,NA	0.0075738,NA	0.99005,NA	0.000204285	0.000409327
2	rs61888591	81411826	A,A	G,G	0.7833,0.450397	0.0106149,-0.0108011	0.00479895,0.00859173	1.56909,0.680479	0.000204276	0.000410159
2	rs7944477	81616223	A,NA	C,NA	0.95328,NA	-0.0145767,NA	0.0093687,NA	0.921787,NA	0.000204226	0.000409437
2	rs56380747	81275864	A,A	G,G	0.809145,0.978175	-0.00811291,0.00503891	0.00503123,0.0292559	0.971221,0.0638622	0.000204204	0.000409049
2	rs12718482	81653149	A,A	G,G	0.594433,0.769841	-0.00105124,0.0213477	0.00402677,0.0101552	0.100156,1.44928	0.000204157	0.000409278
2	rs150422807	81517938	NA,T	NA,C	NA,0.834325	NA,-0.00954203	NA,0.0114976	NA,0.390847	0.000204003	0.000409118
2	rs11232702	81214273	C,NA	T,NA	0.99006,NA	0.020037,NA	0.01993,NA	0.502075,NA	0.000203774	0.000408502
2	rs369111082	81243791	NA,C	NA,T	NA,0.990079	NA,0.0330852	NA,0.0431319	NA,0.353557	0.000203757	0.000408564
2	rs78770867	80768422	NA,C	NA,T	NA,0.931548	NA,-0.0130574	NA,0.016928	NA,0.356055	0.000203733	0.000408447
2	rs72947112	81215557	G,G	A,A	0.836978,0.987103	-0.0101216,0.0200048	0.00535253,0.0378862	1.23191,0.223674	0.000203718	0.000408291
2	rs12576407	80944380	A,A	G,G	0.589463,0.155754	-0.00858736,0.0112758	0.00401916,0.0117882	1.48638,0.470052	0.000203467	0.000407865
2	rs61888632	80939630	A,NA	G,NA	0.885686,NA	-0.0132952,NA	0.0062137,NA	1.48969,NA	0.0002032	0.000408023
2	rs1403258	80788916	A,A	G,G	0.105368,0.252976	0.00968334,0.0180035	0.00643966,0.00983323	0.877268,1.17316	0.000202784	0.000406741
2	rs12291479	81199721	C,NA	T,NA	0.860835,NA	0.00704543,NA	0.00571235,NA	0.662664,NA	0.000202646	0.000406092
2	rs7941868	81478509	C,C	T,T	0.525845,0.559524	0.00824113,0.00174009	0.00395959,0.00861059	1.42706,0.0757989	0.000202641	0.000405799
2	rs976930	81478912	C,C	T,T	0.525845,0.560516	0.00824113,0.00174051	0.00395959,0.00861267	1.42706,0.0757989	0.000202593	0.000405704
2	rs976929	81478947	A,A	T,T	0.525845,0.560516	0.00824113,0.00174051	0.00395959,0.00861267	1.42706,0.0757989	0.000202593	0.000405704
2	rs17142128	81097766	T,T	C,C	0.984095,0.97619	0.0214304,-0.0361422	0.0158037,0.0280389	0.756745,0.704659	0.000202411	0.000405994
2	rs189969229	81518079	T,NA	C,NA	0.99006,NA	-0.0297756,NA	0.01993,NA	0.869109,NA	0.000202306	0.000405782
2	rs61888619	81417652	C,C	T,T	0.784294,0.449405	0.010583,-0.0107049	0.00480694,0.00859346	1.55762,0.671878	0.000202141	0.000405867
2	rs61886685	80781942	A,A	C,C	0.840954,0.805556	0.00498176,0.0214032	0.0054062,0.0108009	0.447582,1.32311	0.000201794	0.000404598
2	rs4943832	81182561	T,T	C,C	0.472167,0.809524	0.0204909,0.00777822	0.00396044,0.010886	6.63964,0.323391	0.000201417	0.010296
2	rs60328262	80720265	NA,T	NA,C	NA,0.849206	NA,-0.00878495	NA,0.0119455	NA,0.335279	0.000201348	0.000403768
2	rs146439013	81149514	C,C	T,T	0.983101,0.964286	0.0210231,-0.0304548	0.0153396,0.0230345	0.768206,0.730203	0.000201324	0.000403815
2	rs139055212	81543173	G,NA	T,NA	0.99006,NA	-0.0302038,NA	0.01993,NA	0.887235,NA	0.000201115	0.000403317
2	rs1894180	81097557	C,C	G,G	0.34493,0.615079	0.0179166,0.00456895	0.0041594,0.0087852	4.78224,0.219674	0.000200802	0.000600234
2	rs7106939	81183631	A,A	C,C	0.472167,0.809524	0.0204909,0.00766942	0.00396044,0.010886	6.63964,0.317757	0.00020079	0.0102299
2	rs117395387	81594235	A,NA	T,NA	0.991054,NA	0.0277052,NA	0.0209976,NA	0.728115,NA	0.000200736	0.000402726
2	rs66528986	81406193	G,G	A,A	0.7833,0.450397	0.0103722,-0.0113565	0.00479895,0.00859173	1.5133,0.729932	0.000200729	0.000403034
2	rs7951680	80981000	C,C	A,A	0.968191,0.970238	0.0164908,-0.0298422	0.0112664,0.0251555	0.843846,0.628007	0.000200705	0.000402423
2	rs7948448	81279543	C,C	T,T	0.59841,0.550595	0.00317955,0.015388	0.00403319,0.00859346	0.366032,1.13462	0.00020069	0.000402602
2	rs61888593	81413981	T,T	C,C	0.782306,0.451389	0.0105479,-0.0109022	0.00479102,0.00859004	1.55762,0.68956	0.000200565	0.00040272
2	rs73513649	81220909	A,A	C,C	0.89662,0.72619	0.0128539,-0.00160853	0.00649407,0.00958635	1.32076,0.0621084	0.000200323	0.000401853
2	rs150128079	81153552	G,NA	A,NA	0.973161,NA	-0.0227552,NA	0.0122339,NA	1.20146,NA	0.000200121	0.000401745
2	rs7128019	81181012	T,T	C,C	0.472167,0.810516	0.0204475,0.0082875	0.00396044,0.0109078	6.61422,0.349317	0.00020012	0.0100694
2	rs10897821	81184113	A,A	G,G	0.473161,0.808532	0.0204453,0.00654809	0.00396001,0.0108644	6.61422,0.262249	0.000200015	0.00917523
2	rs73510764	80711608	NA,G	NA,A	NA,0.84623	NA,-0.00851822	NA,0.0118501	NA,0.325832	0.000199932	0.000400923
2	rs3019077	80947955	C,C	T,T	0.576541,0.065476	-0.00964153,0.00148322	0.00400146,0.0172809	1.79658,0.0307699	0.000199895	0.000400698
2	rs10792600	81628070	G,G	A,A	0.106362,0.433532	-0.0126442,0.00318624	0.00641306,0.00862591	1.3129,0.147615	0.000199883	0.000400895
2	rs2512094	80865729	C,C	A,A	0.055666,0.154762	-0.0216773,-0.00998681	0.00862346,0.011819	1.92281,0.399982	0.000199883	0.000401923
2	rs11232772	81375675	T,T	C,C	0.770378,0.978175	-0.00752059,0.00819616	0.0047009,0.0292559	0.960038,0.108262	0.000199657	0.000400017
2	rs1824427	81415579	C,C	T,T	0.7833,0.450397	0.0105654,-0.0107519	0.00479895,0.00859173	1.55762,0.676173	0.000199617	0.000400801
2	rs61888587	81407087	A,A	T,T	0.7833,0.451389	0.0103722,-0.0113051	0.00479895,0.00859004	1.5133,0.725497	0.000199516	0.000400598
2	rs61888589	81410983	T,T	A,A	0.7833,0.451389	0.0105087,-0.010912	0.00479895,0.00859004	1.54457,0.690419	0.00019946	0.000400486
2	rs10501523	81339041	A,A	C,C	0.802187,0.973214	-0.00764907,-0.00893994	0.00496334,0.0264757	0.909074,0.13335	0.000199112	0.000398832
2	rs10897878	81480886	A,A	G,G	0.524851,0.560516	0.00814657,0.00212804	0.00395919,0.00861267	1.40203,0.0942879	0.000198783	0.00039808
2	rs10792596	81481040	T,T	G,G	0.525845,0.559524	0.00819426,0.00197845	0.00395959,0.00861059	1.41452,0.0871027	0.00019871	0.000397933
2	rs79682522	81036322	T,NA	C,NA	0.975149,NA	-0.0233031,NA	0.0127009,NA	1.17691,NA	0.000198542	0.000398515
2	rs1459956	81479589	A,A	G,G	0.525845,0.560516	0.00819426,0.00194038	0.00395959,0.00861267	1.41452,0.08526	0.000198534	0.00039758
2	rs17141820	80935343	T,NA	C,NA	0.887674,NA	-0.0132199,NA	0.00626142,NA	1.45912,NA	0.000198307	0.00039816
2	rs72946223	81455439	A,NA	G,NA	0.869781,NA	-0.00613027,NA	0.00587486,NA	0.527641,NA	0.000198151	0.000397187
2	rs73510746	80686124	NA,A	NA,G	NA,0.964286	NA,-0.0173591	NA,0.0230345	NA,0.345745	0.000198132	0.000397333
2	rs117065639	81121892	G,NA	A,NA	0.989066,NA	0.0198849,NA	0.0190121,NA	0.52929,NA	0.000198056	0.000397133
2	rs17141825	80936979	T,NA	C,NA	0.885686,NA	-0.0131645,NA	0.0062137,NA	1.46697,NA	0.000197917	0.000397404
2	rs56142802	80744134	C,NA	A,NA	0.962227,NA	0.0171698,NA	0.0103707,NA	1.00965,NA	0.000197854	0.000397088
2	rs17142556	81265221	G,G	A,A	0.795229,0.982143	-0.00674119,0.0318236	0.00489958,0.0322783	0.772468,0.489221	0.000197717	0.000396082
2	rs74359961	80772345	NA,T	NA,C	NA,0.864087	NA,-0.00920204	NA,0.0124737	NA,0.336595	0.000197523	0.000396052
2	rs2512126	80871602	C,C	G,G	0.055666,0.15377	-0.0215582,-0.0101725	0.00862346,0.0118501	1.90584,0.408208	0.000197402	0.000396922
2	rs78902865	81591866	A,A	G,G	0.912525,0.787698	-0.00143767,0.0224549	0.00699802,0.0104531	0.0771559,1.49891	0.000197368	0.000395785
2	rs146268090	81646558	NA,T	NA,C	NA,0.97619	NA,0.0193917	NA,0.0280389	NA,0.310524	0.000197351	0.000395675
2	rs140048410	81081567	NA,T	NA,C	NA,0.974206	NA,0.0190645	NA,0.0269663	NA,0.319138	0.00019713	0.000395296
2	rs1459933	81450518	A,A	G,G	0.777336,0.980159	-0.00753121,0.00963447	0.00475237,0.0306528	0.946814,0.12304	0.000197128	0.000394962
2	rs17142131	81098866	C,C	T,T	0.984095,0.97619	0.0214304,-0.0354618	0.0158037,0.0280389	0.756745,0.686205	0.000197071	0.000395284
2	rs66721303	81417877	C,C	T,T	0.7833,0.449405	0.0105654,-0.0106557	0.00479895,0.00859346	1.55762,0.667594	0.000196976	0.000395499
2	rs72950221	81619652	A,NA	T,NA	0.974155,NA	0.0150989,NA	0.0124606,NA	0.646636,NA	0.000196916	0.000394853
2	rs116980875	81541413	T,NA	C,NA	0.991054,NA	0.0273733,NA	0.0209976,NA	0.715896,NA	0.000196821	0.00039487
2	rs2514473	80871770	A,A	T,T	0.055666,0.15377	-0.0215582,-0.0101211	0.00862346,0.0118501	1.90584,0.405548	0.00019668	0.000395471
2	rs2512125	80871776	T,T	A,A	0.055666,0.15377	-0.0215582,-0.0101211	0.00862346,0.0118501	1.90584,0.405548	0.00019668	0.000395471
2	rs78232729	81645547	NA,A	NA,G	NA,0.97619	NA,0.019196	NA,0.0280389	NA,0.30664	0.000196428	0.000393825
2	rs12806487	81129123	A,A	G,G	0.797217,0.766865	0.00519482,0.0204766	0.0049174,0.0101097	0.536438,1.36832	0.000196403	0.000394057
2	rs1879900	80783619	G,G	A,A	0.105368,0.201389	0.00849508,0.0203559	0.00643966,0.010659	0.727907,1.25052	0.000196334	0.000393813
2	rs1949701	80775862	T,T	C,C	0.105368,0.248016	0.00835254,0.0191424	0.00643966,0.00989826	0.710823,1.27472	0.000196266	0.000393641
2	rs7112839	80936733	G,G	C,C	0.585487,0.065476	-0.0095765,0.0027151	0.00401339,0.0172809	1.76888,0.0579155	0.000196186	0.000393249
2	rs117979886	80728241	A,NA	C,NA	0.962227,NA	0.0165277,NA	0.0103707,NA	0.954658,NA	0.000196119	0.000393548
2	rs6591989	81390034	G,G	T,T	0.689861,0.970238	-0.0063669,0.0270151	0.00427445,0.0251555	0.865346,0.548431	0.000196024	0.00039335
2	rs7943839	80785766	T,T	C,C	0.105368,0.25496	0.00921334,0.0182481	0.00643966,0.00980793	0.816699,1.20198	0.000195999	0.000393129
2	rs10897772	80936936	T,T	G,G	0.585487,0.065476	-0.0095765,0.00254814	0.00401339,0.0172809	1.76888,0.0541506	0.000195667	0.000392211
2	rs10792592	81477325	A,A	C,C	0.524851,0.559524	0.00814657,0.00183999	0.00395919,0.00861059	1.40203,0.0805091	0.000195614	0.000391725
2	rs79706747	80733125	C,NA	A,NA	0.962227,NA	0.0170735,NA	0.0103707,NA	1.00132,NA	0.000195594	0.000392549
2	rs61888618	81417358	C,C	T,T	0.7833,0.450397	0.0105208,-0.0107027	0.00479895,0.00859173	1.54733,0.671878	0.000195426	0.000392385
2	rs11232830	81457070	G,G	A,A	0.695825,0.969246	-0.00631123,0.0276634	0.00429762,0.0247591	0.847842,0.578618	0.000195332	0.000391966
2	rs12420693	80937475	C,C	T,T	0.585487,0.065476	-0.0095765,0.00243687	0.00401339,0.0172809	1.76888,0.0516564	0.000195331	0.000391538
2	rs75189046	81588647	A,A	G,G	0.912525,0.787698	-0.00183993,0.0224549	0.00699802,0.0104531	0.10094,1.49891	0.000195303	0.000391651
2	rs7106567	80938299	G,G	T,T	0.585487,0.065476	-0.0095765,0.00238124	0.00401339,0.0172809	1.76888,0.050414	0.000195166	0.000391208
2	rs1945659	81329186	T,T	C,C	0.617296,0.553571	0.00362203,0.0143985	0.00406782,0.00859885	0.428006,1.02669	0.000195033	0.000391225
2	rs10792587	81473679	T,T	C,C	0.525845,0.561508	0.00814739,0.00220361	0.00395959,0.00861478	1.40203,0.0979375	0.000194917	0.000390342
2	rs75458216	81541275	T,NA	C,NA	0.993042,NA	-0.0420858,NA	0.0237851,NA	1.1145,NA	0.000194896	0.000391162
2	rs4505085	80908647	NA,C	NA,T	NA,0.905754	NA,0.0119872	NA,0.0146307	NA,0.384466	0.000194837	0.000390665
2	rs77859614	81163373	NA,A	NA,T	NA,0.97619	NA,-0.0237187	NA,0.0280389	NA,0.400557	0.000194798	0.000390646
2	rs77161244	81330225	NA,G	NA,C	NA,0.854167	NA,-0.00922089	NA,0.0121117	NA,0.350214	0.000194744	0.000390558
2	rs4444097	80939070	G,G	A,A	0.585487,0.065476	-0.0095765,0.00221438	0.00401339,0.0172809	1.76888,0.0467054	0.000194683	0.000390242
2	rs2512113	80862634	G,G	A,A	0.055666,0.152778	-0.0216533,-0.00954661	0.00862346,0.0118816	1.91938,0.374999	0.000194519	0.000391125
2	rs61888620	81420325	A,A	C,C	0.7833,0.451389	0.0105208,-0.0106515	0.00479895,0.00859004	1.54733,0.667594	0.000194321	0.000390165
2	rs7926505	81295101	A,NA	G,NA	0.993042,NA	0.02601,NA	0.0237851,NA	0.562002,NA	0.00019425	0.000389503
2	rs78784947	81587427	T,T	C,C	0.912525,0.785714	-0.00206325,0.0223789	0.00699802,0.0104178	0.11457,1.49891	0.000194114	0.000389272
2	rs11232823	81448678	G,G	A,A	0.777336,0.980159	-0.00748712,0.00979753	0.00475237,0.0306528	0.938727,0.125374	0.000193797	0.000388289
2	rs113280191	81275458	T,T	G,G	0.809145,0.978175	-0.00788579,0.00503891	0.00503123,0.0292559	0.931707,0.0638622	0.000193564	0.000387738
2	rs77414030	80970320	NA,G	NA,A	NA,0.96131	NA,-0.015504	NA,0.0221651	NA,0.314928	0.000193544	0.000388082
2	rs12791915	81558091	C,NA	T,NA	0.993042,NA	-0.0418833,NA	0.0237851,NA	1.10649,NA	0.000192871	0.000387096
2	rs17142446	81220993	T,T	A,A	0.89662,0.72619	0.0127194,-0.00165856	0.00649407,0.00958635	1.29966,0.0641695	0.000192631	0.000386422
2	rs4943843	81397478	A,A	G,G	0.690855,0.970238	-0.00628277,0.0282134	0.00427824,0.0251555	0.847842,0.581616	0.000192595	0.000386474
2	rs117904571	80937705	NA,C	NA,G	NA,0.969246	NA,0.0195082	NA,0.0247591	NA,0.365782	0.000192546	0.000386082
2	rs76515373	80888200	NA,C	NA,T	NA,0.977182	NA,-0.020864	NA,0.0286274	NA,0.331506	0.000192525	0.000386066
2	rs74969172	81177148	G,NA	T,NA	0.975149,NA	0.00715953,NA	0.0127009,NA	0.241879,NA	0.000192514	0.000385869
2	rs17141638	80877380	NA,G	NA,A	NA,0.982143	NA,-0.0241981	NA,0.0322783	NA,0.343468	0.000192492	0.000385969
2	rs118083180	81032608	A,NA	C,NA	0.987078,NA	0.0231263,NA	0.0175062,NA	0.729347,NA	0.000192412	0.000385689
2	rs1870276	81093687	T,T	C,C	0.638171,0.935516	0.0188871,0.00236617	0.00411452,0.0174041	5.35407,0.0497048	0.000192409	0.000919148
2	rs58008623	81595586	C,C	T,T	0.912525,0.787698	-0.00116482,0.0222623	0.00699802,0.0104531	0.0615791,1.47894	0.000192368	0.000385756
2	rs77368809	81320224	C,NA	T,NA	0.99503,NA	0.0324571,NA	0.0281148,NA	0.604993,NA	0.00019234	0.000385683
2	rs117790879	80937683	NA,C	NA,G	NA,0.969246	NA,0.0194581	NA,0.0247591	NA,0.364588	0.000192296	0.000385582
2	rs11232429	80719919	T,NA	A,NA	0.945328,NA	-0.0100029,NA	0.00869693,NA	0.601931,NA	0.000192118	0.000384959
2	rs11232821	81446043	G,G	A,A	0.776342,0.980159	-0.00747525,0.0106554	0.00474483,0.0306528	0.938727,0.137791	0.000191785	0.00038426
2	rs4548642	81470836	C,C	T,T	0.525845,0.560516	0.00810522,0.00240429	0.00395959,0.00861267	1.39083,0.107836	0.00019172	0.000383945
2	rs5024903	81470901	A,A	T,T	0.525845,0.559524	0.00810522,0.00235341	0.00395959,0.00861059	1.39083,0.105346	0.000191516	0.000383537
2	rs11232829	81457044	G,G	A,A	0.695825,0.969246	-0.00626162,0.0276634	0.00429762,0.0247591	0.838282,0.578618	0.000191394	0.000384063
2	rs139784837	81261661	NA,C	NA,G	NA,0.985119	NA,-0.0235117	NA,0.0353055	NA,0.296328	0.000191346	0.000383712
2	rs79565130	81530942	NA,T	NA,C	NA,0.967262	NA,-0.0153757	NA,0.0240217	NA,0.282227	0.000191338	0.000383684
2	rs76435932	80716392	NA,T	NA,C	NA,0.84623	NA,-0.0077399	NA,0.0118501	NA,0.289324	0.000191324	0.000383661
2	rs5024900	81470979	A,A	T,T	0.525845,0.560516	0.00810522,0.00230367	0.00395959,0.00861267	1.39083,0.102866	0.000191309	0.00038312
2	rs12421978	80937323	G,G	A,A	0.585487,0.065476	-0.00953184,0.00243687	0.00401339,0.0172809	1.75576,0.0516564	0.000191177	0.000383213
2	rs12421989	80937380	T,T	A,A	0.585487,0.065476	-0.00953184,0.00243687	0.00401339,0.0172809	1.75576,0.0516564	0.000191177	0.000383213
2	rs12422000	80937547	G,G	A,A	0.585487,0.065476	-0.00953184,0.00243687	0.00401339,0.0172809	1.75576,0.0516564	0.000191177	0.000383213
2	rs1380540	81420433	A,A	T,T	0.7833,0.451389	0.0104712,-0.0106515	0.00479895,0.00859004	1.53595,0.667594	0.000191014	0.000383524
2	rs78401385	80955764	NA,A	NA,C	NA,0.94246	NA,-0.013534	NA,0.0183564	NA,0.33635	0.000190964	0.000382939
2	rs12361324	81179117	C,C	T,T	0.471173,0.810516	0.0203052,0.0085412	0.00396089,0.0109078	6.52976,0.362906	0.000190737	0.00875706
2	rs1916056	80796581	G,G	T,T	0.105368,0.244048	0.0086652,0.0187817	0.00643966,0.00995218	0.748528,1.22816	0.000190719	0.000382522
2	rs2032391	81314629	G,NA	A,NA	0.99503,NA	0.0322538,NA	0.0281148,NA	0.599821,NA	0.000190655	0.000382306
2	rs77513093	80739926	T,NA	A,NA	0.962227,NA	0.0168472,NA	0.0103707,NA	0.981842,NA	0.000190443	0.000382207
2	rs2446111	80950144	T,T	G,G	0.657058,0.208333	-0.00909839,-0.0108905	0.00416512,0.0105257	1.53864,0.52168	0.000190285	0.000381635
2	rs77069983	81320243	G,NA	T,NA	0.99503,NA	0.0321907,NA	0.0281148,NA	0.598219,NA	0.000190137	0.000381268
2	rs12283301	81205075	C,C	T,T	0.460239,0.797619	0.018707,0.00712993	0.00396686,0.0106395	5.61848,0.298631	0.000190041	0.00162281
2	rs7946460	81476002	G,G	A,A	0.525845,0.560516	0.00810522,0.00189041	0.00395959,0.00861267	1.39083,0.0828794	0.000189873	0.000380243
2	rs976928	81479043	G,G	A,A	0.525845,0.560516	0.00810522,0.00184043	0.00395959,0.00861267	1.39083,0.0805091	0.000189727	0.00037995
2	rs10751052	81103555	C,C	T,T	0.348907,0.622024	0.0177785,0.00385675	0.00414823,0.00881592	4.73972,0.179295	0.000189663	0.000565044
2	rs117549386	81299262	NA,A	NA,G	NA,0.960318	NA,-0.016021	NA,0.0218976	NA,0.333115	0.000189631	0.000380244
2	rs186449042	80988409	NA,T	NA,G	NA,0.986111	NA,-0.0260268	NA,0.0365264	NA,0.322279	0.000189411	0.000379827
2	rs12808934	81226880	T,T	A,A	0.89662,0.729167	0.0125795,-0.00259412	0.00649407,0.0096192	1.27789,0.103802	0.000189169	0.000379476
2	rs72939508	81009425	T,NA	G,NA	0.952286,NA	0.0216676,NA	0.00927543,NA	1.71018,NA	0.00018881	0.000381466
2	rs10897833	81226558	G,G	A,A	0.89662,0.729167	0.0125795,-0.00249284	0.00649407,0.0096192	1.27789,0.0993503	0.000188575	0.000378284
2	rs77121470	81313046	G,NA	A,NA	0.99503,NA	0.0319875,NA	0.0281148,NA	0.593073,NA	0.000188485	0.000377955
2	rs59701910	81590720	C,C	T,T	0.910537,0.785714	-0.0022192,0.0222324	0.00692737,0.0104178	0.125691,1.48366	0.000188481	0.000377977
2	rs17412621	80728217	C,NA	G,NA	0.962227,NA	0.0161868,NA	0.0103707,NA	0.926044,NA	0.000188413	0.000378079
2	rs2514465	81012191	T,NA	G,NA	0.129225,NA	0.0140057,NA	0.00589404,NA	1.75723,NA	0.000188267	0.000378841
2	rs4943828	81182076	C,C	A,A	0.472167,0.809524	0.0203994,0.00688533	0.00396044,0.010886	6.58604,0.278137	0.00018826	0.00880128
2	rs79795697	80740981	A,NA	G,NA	0.963221,NA	0.0166477,NA	0.0105045,NA	0.946892,NA	0.000188095	0.000377458
2	rs1903245	81423518	G,G	A,A	0.693837,0.970238	-0.00575025,0.0338701	0.00428977,0.0251555	0.744493,0.749177	0.000187759	0.000376765
2	rs17142449	81221062	G,G	A,A	0.89662,0.725198	0.0125802,-0.00220604	0.00649407,0.00957558	1.278,0.0873558	0.000187443	0.000376013
2	rs79913729	81214432	C,NA	A,NA	0.926441,NA	0.0136335,NA	0.0075738,NA	1.14359,NA	0.000187438	0.000375665
2	rs1829763	80749450	A,A	T,T	0.913519,0.948413	0.00394724,-0.0378424	0.00703429,0.0193256	0.240559,1.29919	0.000187147	0.00037484
2	rs73510775	80719889	NA,A	NA,C	NA,0.850198	NA,-0.00739475	NA,0.011978	NA,0.270029	0.000186823	0.000374647
2	rs34172016	81262160	T,T	A,A	0.795229,0.983135	-0.00647099,0.0342083	0.00489958,0.0331973	0.729103,0.51885	0.000186549	0.000373724
2	rs11232680	81178910	A,A	T,T	0.471173,0.810516	0.0202576,0.00855366	0.00396089,0.0109078	6.50208,0.363578	0.000186514	0.00829516
2	rs17142695	81320169	G,NA	C,NA	0.99503,NA	0.0317267,NA	0.0281148,NA	0.586495,NA	0.0001864	0.000373773
2	rs61890165	81610539	C,NA	T,NA	0.954274,NA	-0.0138045,NA	0.00946506,NA	0.839495,NA	0.000186237	0.000373366
2	rs12363926	80701190	T,NA	C,NA	0.966203,NA	-0.0121806,NA	0.0109412,NA	0.575792,NA	0.000186145	0.000373025
2	rs7931800	81078376	T,T	C,C	0.931412,0.936508	-0.0182932,-0.0256045	0.00782246,0.0175302	1.71313,0.841253	0.000186142	0.000374708
2	rs80013895	81228601	NA,T	NA,C	NA,0.944444	NA,-0.0141662	NA,0.0186617	NA,0.348928	0.000186008	0.000373022
2	rs138174337	81115360	NA,A	NA,G	NA,0.990079	NA,-0.0291691	NA,0.0431319	NA,0.302017	0.000185915	0.000372808
2	rs4414242	80935866	G,G	A,A	0.585487,0.065476	-0.00944251,0.00332212	0.00401339,0.0172809	1.72966,0.0718333	0.000185911	0.000372654
2	rs11232773	81376174	T,T	A,A	0.770378,0.979167	-0.00734446,0.00866316	0.0047009,0.0299292	0.927364,0.112251	0.000185891	0.000372443
2	rs17142686	81317899	T,NA	A,NA	0.99503,NA	0.0316513,NA	0.0281148,NA	0.5846,NA	0.000185804	0.00037258
2	rs79445638	80740927	G,NA	A,NA	0.962227,NA	0.016633,NA	0.0103707,NA	0.96358,NA	0.000185773	0.00037283
2	rs12289861	80779541	C,C	T,T	0.833996,0.810516	0.00451238,0.0213095	0.00531372,0.0109078	0.402554,1.29458	0.000185738	0.000372421
2	rs11232770	81371016	A,A	C,C	0.771372,0.979167	-0.00732996,0.00487115	0.00470807,0.0299292	0.922648,0.060126	0.000185735	0.000372129
2	rs11232764	81363113	T,T	C,C	0.770378,0.980159	-0.0073188,-0.00416059	0.0047009,0.0306528	0.922648,0.0496193	0.000185604	0.000371866
2	rs7932450	81078939	T,T	C,C	0.931412,0.935516	-0.0185822,-0.0244934	0.00782246,0.0174041	1.75633,0.797709	0.000185396	0.000373238
2	rs12364281	81181527	T,T	C,C	0.472167,0.809524	0.0203561,0.00709619	0.00396044,0.010886	6.56073,0.288624	0.000185253	0.0084641
2	rs1545656	81103892	A,A	G,G	0.348907,0.62004	0.0177311,0.00375197	0.00414823,0.00880693	4.71743,0.173867	0.000185212	0.000547321
2	rs74794023	80766010	A,NA	G,NA	0.991054,NA	0.0348743,NA	0.0209976,NA	1.0144,NA	0.000185147	0.000371767
2	rs1996846	80875461	G,G	A,A	0.055666,0.15377	-0.0212729,-0.0100765	0.00862346,0.0118501	1.86549,0.403248	0.000185093	0.000372149
2	rs75543246	81599565	C,C	G,G	0.905567,0.782738	-0.00101521,0.0216444	0.00676109,0.0103658	0.0552001,1.43424	0.000185049	0.000371037
2	rs7928711	80929943	C,C	G,G	0.195825,0.507937	-0.0120552,0.00137195	0.0049823,0.00855043	1.80861,0.0592228	0.000184939	0.000371237
2	rs117672556	80788304	NA,T	NA,C	NA,0.973214	NA,0.0172089	NA,0.0264757	NA,0.287602	0.000184905	0.000370768
2	rs10897809	81103739	G,G	A,A	0.350895,0.599206	0.0177078,0.00398851	0.0041428,0.00872277	4.71743,0.188768	0.000184832	0.000550196
2	rs79576221	81165120	NA,G	NA,A	NA,0.975198	NA,-0.0206835	NA,0.0274863	NA,0.345102	0.000184747	0.000370478
2	rs144608111	80876975	NA,G	NA,T	NA,0.96627	NA,-0.0147466	NA,0.023678	NA,0.272932	0.000184735	0.000370442
2	rs12290582	81599981	C,C	T,T	0.907555,0.780754	-0.000445915,0.0213824	0.00682591,0.0103319	0.0232312,1.4146	0.000184236	0.000369398
2	rs78795705	80737125	C,NA	T,NA	0.962227,NA	0.0165549,NA	0.0103707,NA	0.95696,NA	0.000184118	0.000369506
2	rs4943838	81232575	G,G	T,T	0.89662,0.725198	0.0125328,-0.00192665	0.00649407,0.00957558	1.27066,0.0754422	0.000183406	0.000367916
2	rs1870277	80992519	G,G	A,A	0.459245,0.859127	0.0108647,-0.013703	0.0039675,0.0122874	2.20946,0.577143	0.000183397	0.000369757
2	rs17348621	80784208	T,T	C,C	0.840954,0.805556	0.00441181,0.0212984	0.0054062,0.0108009	0.382514,1.31319	0.000183335	0.00036761
2	rs1458095	80985548	T,T	C,C	0.89662,0.826389	-0.00289068,-0.0241629	0.00649407,0.0112855	0.182945,1.4912	0.000183288	0.000367761
2	rs2514472	80871944	C,C	T,T	0.055666,0.15377	-0.0212729,-0.0099102	0.00862346,0.0118501	1.86549,0.394707	0.000182943	0.000367827
2	rs143554934	81116940	NA,A	NA,T	NA,0.982143	NA,0.0218883	NA,0.0322783	NA,0.303032	0.000182724	0.0003664
2	rs149728635	80803582	NA,C	NA,T	NA,0.963294	NA,0.0139102	NA,0.0227328	NA,0.267121	0.000182688	0.000366315
2	rs143469712	80822856	NA,C	NA,T	NA,0.839286	NA,-0.0083348	NA,0.0116392	NA,0.324286	0.000182651	0.000366273
2	rs1458089	81101822	C,C	T,T	0.34493,0.59623	0.0176885,0.00303612	0.0041594,0.00871223	4.67522,0.138183	0.000182581	0.000523032
2	rs2512115	80863242	G,G	C,C	0.055666,0.155754	-0.0212729,-0.00965702	0.00862346,0.0117882	1.86549,0.384399	0.000182398	0.000366722
2	rs4999940	80942337	G,G	A,A	0.587475,0.065476	-0.0094492,0.000497119	0.00401624,0.0172809	1.72966,0.010083	0.000182185	0.000365185
2	rs4999939	80942380	C,C	A,A	0.587475,0.065476	-0.0094492,0.000497119	0.00401624,0.0172809	1.72966,0.010083	0.000182185	0.000365185
2	rs1380541	81420497	A,A	T,T	0.782306,0.451389	0.0102611,-0.0106515	0.00479102,0.00859004	1.49195,0.667594	0.000181745	0.000364892
2	rs10897852	81331393	C,C	G,G	0.614314,0.553571	0.00339181,0.014697	0.00406188,0.00859885	0.393942,1.0584	0.000181715	0.000364528
2	rs61888630	80928802	A,NA	C,NA	0.782306,NA	-0.00976428,NA	0.00479102,NA	1.38147,NA	0.000181668	0.000365273
2	rs74502631	81434993	NA,C	NA,A	NA,0.84623	NA,-0.00787533	NA,0.0118501	NA,0.295574	0.00018163	0.000364248
2	rs74527802	81162752	NA,C	NA,G	NA,0.911706	NA,-0.0108847	NA,0.0150664	NA,0.327882	0.000181547	0.000364053
2	rs1458085	81098714	A,A	G,G	0.349901,0.615079	0.0176768,0.00456895	0.0041455,0.0087852	4.69741,0.219674	0.000181409	0.00052996
2	rs61888574	81381261	G,G	A,A	0.785288,0.452381	0.00982098,-0.0117006	0.00481501,0.00858839	1.38317,0.76175	0.000181344	0.000364074
2	rs145788614	81441001	NA,C	NA,T	NA,0.968254	NA,0.0143286	NA,0.0243817	NA,0.254342	0.00018123	0.00036342
2	rs12283040	80779590	C,C	G,G	0.83499,0.811508	0.00443284,0.0212522	0.00532652,0.0109298	0.392239,1.28531	0.000181214	0.00036335
2	rs17142682	81317258	T,NA	C,NA	0.99503,NA	0.0310564,NA	0.0281148,NA	0.569729,NA	0.000181214	0.000363376
2	rs17142680	81317094	C,NA	G,NA	0.99503,NA	0.0310564,NA	0.0281148,NA	0.569729,NA	0.000181214	0.000363376
2	rs6591964	81096761	C,C	T,T	0.343936,0.592262	0.0177006,0.00437352	0.00416224,0.00869873	4.67522,0.211039	0.000181109	0.000522849
2	rs113964361	81310443	C,NA	A,NA	0.99503,NA	0.0309985,NA	0.0281148,NA	0.568291,NA	0.000180778	0.000362502
2	rs11232687	81192131	G,G	A,A	0.472167,0.794643	0.0202646,0.00688043	0.00396044,0.0105819	6.50748,0.287723	0.000180748	0.0075908
2	rs12796893	80761776	C,C	T,T	0.514911,0.89881	-0.00593247,0.0156887	0.00395606,0.0141743	0.873802,0.571278	0.000180697	0.000362257
2	rs12798039	81124233	C,C	T,T	0.913519,0.844246	0.00675477,0.0241502	0.00703429,0.0117882	0.47247,1.3926	0.000180457	0.000362066
2	rs142600599	80931378	NA,T	NA,C	NA,0.974206	NA,0.0156821	NA,0.0269663	NA,0.251135	0.000180365	0.000361658
2	rs17143081	81618893	C,NA	T,NA	0.95328,NA	-0.0136149,NA	0.0093687,NA	0.835171,NA	0.000180237	0.000361353
2	rs2373737	81104668	G,G	C,C	0.347913,0.60119	0.0176528,0.00254567	0.00415099,0.00873	4.67522,0.113175	0.000180223	0.000515745
2	rs187547847	81378835	NA,G	NA,C	NA,0.986111	NA,0.0220405	NA,0.0365264	NA,0.262622	0.000179788	0.00036051
2	rs142053579	81120429	NA,A	NA,G	NA,0.973214	NA,0.0146324	NA,0.0264757	NA,0.236207	0.000179697	0.000360347
2	rs141419996	81612555	T,NA	C,NA	0.973161,NA	0.0119068,NA	0.0122339,NA	0.480932,NA	0.000179442	0.000359887
2	rs11232831	81457488	G,G	A,A	0.695825,0.969246	-0.00617142,0.0267827	0.00429762,0.0247591	0.821024,0.553818	0.000179386	0.000359965
2	rs73510772	80719551	NA,G	NA,A	NA,0.85119	NA,-0.00652761	NA,0.0120109	NA,0.231508	0.000179327	0.000359613
2	rs61890162	81604895	T,NA	C,NA	0.956262,NA	-0.0131245,NA	0.00966771,NA	0.757945,NA	0.000179293	0.000359434
2	rs10501499	80942769	A,A	G,G	0.585487,0.065476	-0.00944251,0.000718205	0.00401339,0.0172809	1.72966,0.0146413	0.000179256	0.000359329
2	rs12421924	80942794	G,G	A,A	0.585487,0.065476	-0.00944251,0.000662925	0.00401339,0.0172809	1.72966,0.0134973	0.000179157	0.000359131
2	rs73510774	80719768	NA,A	NA,C	NA,0.85119	NA,-0.00650201	NA,0.0120109	NA,0.230423	0.000179124	0.000359207
2	rs59978098	80748693	T,T	C,C	0.88668,0.609127	0.0133521,0.000762397	0.00623739,0.00876055	1.49078,0.0312133	0.000179105	0.000358884
2	rs117506146	80744722	G,NA	A,NA	0.964215,NA	0.0103958,NA	0.0106439,NA	0.483174,NA	0.000179091	0.00035899
2	rs7129178	81033703	A,A	G,G	0.929423,0.911706	-0.00684093,-0.0336975	0.00771974,0.0150664	0.425354,1.59666	0.000178922	0.000359265
2	rs11232786	81410451	G,G	A,A	0.693837,0.970238	-0.00602506,0.0297128	0.00428977,0.0251555	0.795433,0.624266	0.000178812	0.000358813
2	rs11232935	81662569	C,C	G,G	0.704771,0.694444	-0.00731159,-0.0139213	0.00433447,0.00927981	1.03795,0.874295	0.000178797	0.000358591
2	rs11232589	81027845	G,G	T,T	0.637177,0.936508	0.019017,0.00409016	0.00411209,0.0175302	5.42572,0.0885692	0.000178703	0.000977341
2	rs7123143	81005520	G,G	T,T	0.940358,0.820437	-0.00415082,-0.0227652	0.00834865,0.0111371	0.208268,1.3878	0.000178677	0.000358443
2	rs11232704	81218149	T,T	C,C	0.89662,0.731151	0.0125395,-0.00119134	0.00649407,0.00964152	1.2717,0.0449566	0.00017865	0.000358376
2	rs12276144	81592830	C,C	T,T	0.911531,0.785714	-0.00258997,0.0219446	0.00696238,0.0104178	0.148805,1.4539	0.000178525	0.000358021
2	rs141647162	81101296	NA,T	NA,C	NA,0.982143	NA,0.0204151	NA,0.0322783	NA,0.278125	0.000178265	0.00035746
2	rs4575296	81587997	T,T	C,C	0.910537,0.785714	-0.00270938,0.0219446	0.00692737,0.0104178	0.157569,1.4539	0.000178233	0.000357435
2	rs7950689	81595133	G,G	A,A	0.912525,0.787698	-0.00215255,0.021974	0.00699802,0.0104531	0.120107,1.44928	0.000178171	0.000357302
2	rs12577810	80940322	A,A	T,T	0.586481,0.065476	-0.00939667,0.00171968	0.00401481,0.0172809	1.71539,0.0358674	0.000177809	0.000356415
2	rs11232711	81231936	G,G	A,A	0.895626,0.725198	0.0124381,-0.00197712	0.00646666,0.00957558	1.26418,0.0775756	0.000177802	0.000356686
2	rs117392995	81242198	NA,C	NA,G	NA,0.983135	NA,-0.0204278	NA,0.0331973	NA,0.268955	0.00017779	0.000356517
2	rs1458087	81098789	A,A	G,G	0.348907,0.614087	0.017641,0.00481494	0.00414823,0.00878099	4.67522,0.233988	0.000177768	0.000520235
2	rs141943468	81340536	NA,G	NA,A	NA,0.974206	NA,0.0151207	NA,0.0269663	NA,0.240345	0.000177745	0.000356427
2	rs1545657	81104239	C,C	T,T	0.348907,0.622024	0.017641,0.0037558	0.00414823,0.00881592	4.67522,0.173867	0.000177651	0.000517858
2	rs11232839	81468816	T,NA	A,NA	0.983101,NA	0.0168376,NA	0.0153396,NA	0.564864,NA	0.00017752	0.000355986
2	rs117745474	81506256	NA,C	NA,A	NA,0.952381	NA,0.0117506	NA,0.0200728	NA,0.253149	0.000177455	0.000355859
2	rs75806381	81046009	C,C	T,T	0.932406,0.997024	0.00579822,0.084718	0.00787557,0.078473	0.335742,0.552333	0.000177339	0.000355447
2	rs12277683	81593189	A,A	T,T	0.912525,0.785714	-0.00233109,0.0218941	0.00699802,0.0104178	0.131324,1.44871	0.00017726	0.000355479
2	rs2461666	80863249	C,C	G,G	0.055666,0.154762	-0.0211324,-0.00968223	0.00862346,0.011819	1.84579,0.384399	0.000177142	0.000356145
2	rs34097730	81343825	T,T	C,C	0.804175,0.972222	-0.00735905,-0.00972571	0.0049823,0.0260119	0.85491,0.149671	0.000177142	0.000354834
2	rs61889099	80719577	NA,T	NA,G	NA,0.85119	NA,-0.00624302	NA,0.0120109	NA,0.219527	0.00017713	0.000355208
2	rs7103641	81390457	G,G	C,C	0.689861,0.970238	-0.00604842,0.0278891	0.00427445,0.0251555	0.803924,0.572555	0.000176743	0.000354654
2	rs10897856	81359416	T,T	G,G	0.274354,0.109127	0.00124796,-0.026705	0.0044312,0.0137097	0.108894,1.2888	0.000176638	0.000354429
2	rs11601364	81605936	T,NA	C,NA	0.956262,NA	-0.0129837,NA	0.00966771,NA	0.746483,NA	0.0001763	0.000353436
2	rs17414361	80783880	T,T	C,C	0.840954,0.804563	0.00459852,0.0208599	0.0054062,0.01078	0.403413,1.27585	0.000176275	0.000353451
2	rs80354904	81308737	G,NA	T,NA	0.994036,NA	0.0239876,NA	0.0256781,NA	0.455661,NA	0.000176086	0.000353091
2	rs67571596	81421162	G,G	A,A	0.7833,0.451389	0.0102286,-0.0106515	0.00479895,0.00859004	1.48077,0.667594	0.000175874	0.000353118
2	rs141084479	80836863	C,NA	T,NA	0.972167,NA	0.0165923,NA	0.0120196,NA	0.776112,NA	0.000175699	0.000352502
2	rs10751041	80776396	A,A	C,C	0.105368,0.209325	0.00933221,0.0186701	0.00643966,0.0105074	0.831832,1.12153	0.000175504	0.000352075
2	rs4999944	80942145	C,C	G,G	0.587475,0.065476	-0.00935531,0.00110532	0.00401624,0.0172809	1.70247,0.0227335	0.000175354	0.000351491
2	rs4288772	80939671	G,G	A,A	0.586481,0.065476	-0.00935198,0.00221438	0.00401481,0.0172809	1.70247,0.0467054	0.000175305	0.000351392
2	rs4999943	80942149	A,A	G,G	0.587475,0.065476	-0.00935531,0.00105	0.00401624,0.0172809	1.70247,0.0215685	0.000175246	0.000351275
2	rs17454247	81280906	T,T	A,A	0.795229,0.978175	-0.0075066,0.0104107	0.00489958,0.0292559	0.901355,0.14149	0.000175234	0.000351034
2	rs2049262	80751851	T,T	A,A	0.816103,0.614087	0.0121951,-0.000674988	0.00510364,0.00878099	1.77284,0.0274604	0.00017502	0.000351021
2	rs57504785	80749010	G,G	C,C	0.885686,0.497024	0.0132157,-0.000597158	0.0062137,0.0085495	1.47585,0.0248829	0.000174829	0.000350325
2	rs6592001	81510915	G,G	A,A	0.899602,0.981151	0.014303,0.00334785	0.00657888,0.0314332	1.52726,0.0384934	0.000174646	0.00035015
2	rs12785743	81131871	C,C	G,G	0.796223,0.776786	0.0046336,0.0205847	0.00490845,0.0102658	0.46197,1.34733	0.000174459	0.000350007
2	rs4999941	80942264	T,T	C,C	0.587475,0.065476	-0.00935531,0.000607651	0.00401624,0.0172809	1.70247,0.0123562	0.000174443	0.000349668
2	rs1540175	81354464	A,A	C,C	0.782306,0.970238	-0.00691639,-0.00502291	0.00479102,0.0251555	0.827259,0.0748243	0.000174366	0.000349238
2	rs188052433	81612852	G,NA	A,NA	0.949304,NA	-0.0101145,NA	0.00901262,NA	0.58211,NA	0.000174265	0.000349688
2	rs11232550	80940039	G,G	T,T	0.586481,0.065476	-0.00935198,0.00176969	0.00401481,0.0172809	1.70247,0.0369522	0.000174223	0.000349227
2	rs1945703	81355792	G,G	A,A	0.620278,0.580357	0.00434114,0.0125384	0.00407393,0.00866195	0.54271,0.83047	0.000174058	0.000349039
2	rs4600228	81101288	G,G	A,A	0.34493,0.595238	0.017641,0.00298485	0.0041594,0.00870879	4.65309,0.135611	0.000174026	0.00048996
2	rs76651648	80734208	G,NA	A,NA	0.962227,NA	0.0160463,NA	0.0103707,NA	0.914361,NA	0.000173926	0.000349041
2	rs75322260	81601608	NA,T	NA,C	NA,0.977182	NA,-0.0140803	NA,0.0286274	NA,0.205632	0.000173827	0.000348566
2	rs12577016	80710806	NA,T	NA,A	NA,0.973214	NA,0.0142551	NA,0.0264757	NA,0.228938	0.000173823	0.000348543
2	rs11232761	81352751	NA,C	NA,T	NA,0.939484	NA,-0.00898254	NA,0.0179277	NA,0.210179	0.000173573	0.000348052
2	rs60629019	81344679	A,NA	G,NA	0.99503,NA	0.0259834,NA	0.0281148,NA	0.449297,NA	0.000173497	0.000347893
2	rs10792553	81099740	C,C	A,A	0.343936,0.615079	0.0176103,0.00431572	0.00416224,0.0087852	4.63322,0.205337	0.000173447	0.000494048
2	rs11232775	81393198	C,C	T,T	0.690855,0.970238	-0.00600886,0.0283703	0.00427824,0.0251555	0.795433,0.586019	0.000173284	0.00034772
2	rs192247915	81170017	T,NA	C,NA	0.994036,NA	0.0233517,NA	0.0256781,NA	0.43993,NA	0.000173057	0.000346925
2	rs76025370	80736755	G,NA	A,NA	0.962227,NA	0.0159957,NA	0.0103707,NA	0.910176,NA	0.000172966	0.000347114
2	rs10897861	81398908	A,A	G,G	0.691849,0.970238	-0.00601422,0.0285411	0.00428205,0.0251555	0.795433,0.590829	0.000172816	0.000346786
2	rs118124518	81578858	NA,T	NA,A	NA,0.935516	NA,0.00890033	NA,0.0174041	NA,0.215329	0.000172795	0.000346489
2	rs78603773	80761176	NA,T	NA,C	NA,0.983135	NA,0.0185891	NA,0.0331973	NA,0.23995	0.000172715	0.000346347
2	rs2512097	80867007	C,C	T,T	0.055666,0.16369	-0.0216558,-0.00744063	0.00862346,0.0115534	1.91974,0.284364	0.000172503	0.000346884
3	rs555685716	81008556	C,NA	T,NA	0.988072,NA	0.0817929,NA	0.0182119,NA	5.1498,NA	0.0555069	0.110114
3	rs72937957	80717367	A,A	G,G	0.89165,0.923611	0.0213275,-0.0349849	0.00636104,0.0160932	3.09698,1.52705	0.0437591	0.0864117
3	rs1945640	81370360	T,T	G,G	0.925447,0.946429	0.0260592,0.0425475	0.00752717,0.0189842	3.27071,1.60184	0.0101612	0.0201787
3	rs75195846	81376452	T,T	C,C	0.906561,0.941468	0.0248933,0.0405385	0.00679323,0.0182098	3.60573,1.58501	0.00946283	0.0188114
3	rs74707715	81368219	C,C	T,T	0.992048,0.940476	0.0525616,0.0509504	0.0222601,0.0180669	1.73961,2.31867	0.00942185	0.0186843
3	rs75279996	81414612	C,C	T,T	0.988072,0.940476	0.0422023,0.0475755	0.0182119,0.0180669	1.68851,2.07283	0.00820105	0.0162706
3	rs12279119	81664514	C,C	T,T	0.661034,0.901786	-0.0111546,-0.0354171	0.00417686,0.0143636	2.12079,1.86414	0.00813723	0.016189
3	rs11232850	81482449	A,A	G,G	0.851889,0.854167	0.019723,-0.00846249	0.00556614,0.0121117	3.40338,0.314495	0.00519546	0.0103513
3	rs188357515	81280947	NA,T	NA,A	NA,0.931548	NA,0.0484479	NA,0.016928	NA,2.37573	0.0049669	0.00988803
3	rs190748593	81664373	NA,T	NA,G	NA,0.948413	NA,0.0514541	NA,0.0193256	NA,2.11032	0.00412857	0.00823427
3	rs4945474	80719488	T,T	G,G	0.276342,0.274802	-0.00665603,-0.0285743	0.00442129,0.00957558	0.87874,2.54603	0.00396123	0.00790395
3	rs117858640	81658511	T,T	C,C	0.95328,0.90873	-0.0138189,-0.0463536	0.0093687,0.014843	0.853217,2.74699	0.00395391	0.00788628
3	rs79006480	81659050	C,C	G,G	0.95328,0.90873	-0.0139017,-0.0460643	0.0093687,0.014843	0.860594,2.71831	0.00378895	0.00755796
3	rs6592017	81656604	C,C	A,A	0.682903,0.90377	-0.00433917,-0.0454376	0.00424878,0.014495	0.512685,2.76441	0.00337914	0.00673754
3	rs77245667	81367712	T,T	C,C	0.992048,0.947421	0.0476374,0.0492958	0.0222601,0.0191524	1.4901,1.99754	0.00331985	0.0066069
3	rs1589574	80751050	T,NA	G,NA	0.828032,NA	-0.0159006,NA	0.00523953,NA	2.61845,NA	0.00306807	0.00614029
3	rs185150409	80834821	A,NA	G,NA	0.981113,NA	-0.0365255,NA	0.0145245,NA	1.92402,NA	0.00305674	0.00610075
3	rs117545910	81572245	T,NA	G,NA	0.986084,NA	0.0541088,NA	0.0168779,NA	2.87083,NA	0.00300786	0.0060293
3	rs144518232	80696566	G,G	C,C	0.923459,0.997024	0.0245995,0.0143922	0.00743677,0.078473	3.02677,0.0682975	0.00295016	0.00593091
3	rs79831846	81401356	A,NA	G,NA	0.931412,NA	0.0257017,NA	0.00782246,NA	2.99246,NA	0.00273716	0.00546803
3	rs77912033	81398148	T,NA	C,NA	0.931412,NA	0.0257017,NA	0.00782246,NA	2.99246,NA	0.00273716	0.00546803
3	rs1829764	80750994	A,NA	G,NA	0.828032,NA	-0.0154949,NA	0.00523953,NA	2.50817,NA	0.00251252	0.00502949
3	rs76062647	81409149	T,NA	G,NA	0.929423,NA	0.024871,NA	0.00771974,NA	2.89479,NA	0.00245388	0.00490244
3	rs78315076	81421677	C,NA	G,NA	0.942346,NA	0.0252922,NA	0.00848241,NA	2.54268,NA	0.00233318	0.00466088
3	rs76832154	81363573	C,NA	T,NA	0.914513,NA	0.0242088,NA	0.00707122,NA	3.20899,NA	0.00229027	0.00458123
3	rs11603813	80745092	C,NA	T,NA	0.833002,NA	-0.0155866,NA	0.00530104,NA	2.48426,NA	0.00223357	0.00447207
3	rs142380962	80812041	T,NA	C,NA	0.975149,NA	-0.0319258,NA	0.0127009,NA	1.9227,NA	0.00220613	0.00440627
3	rs1458083	81093633	T,NA	A,NA	0.149105,NA	0.0217424,NA	0.0055508,NA	4.0474,NA	0.00216559	0.00445605
3	rs141390331	81440714	T,NA	C,NA	0.929423,NA	0.0244526,NA	0.00771974,NA	2.81324,NA	0.00214212	0.00428024
3	rs75352502	81014154	NA,C	NA,T	NA,0.940476	NA,-0.0465568	NA,0.0180669	NA,2.00135	0.00208653	0.00416117
3	rs117320186	81557129	NA,A	NA,T	NA,0.985119	NA,-0.0869669	NA,0.0353055	NA,1.86114	0.0020844	0.00416296
3	rs78304373	81387749	G,NA	C,NA	0.932406,NA	0.0249572,NA	0.00787557,NA	2.81532,NA	0.00208171	0.00415981
3	rs149058531	81667768	A,A	G,G	0.95328,0.90873	-0.0136449,-0.0428161	0.0093687,0.014843	0.837815,2.40681	0.00206324	0.00411951
3	rs1961621	81434629	C,NA	A,NA	0.928429,NA	0.0241441,NA	0.00767004,NA	2.7839,NA	0.00199396	0.00398455
3	rs77653207	80804923	T,NA	A,NA	0.975149,NA	-0.0311287,NA	0.0127009,NA	1.84621,NA	0.00189034	0.00377614
3	rs141842227	81666325	T,T	C,C	0.95328,0.90873	-0.0137107,-0.042298	0.0093687,0.014843	0.843627,2.3589	0.00188848	0.00377089
3	rs74544502	80804926	G,NA	A,NA	0.975149,NA	-0.0310847,NA	0.0127009,NA	1.84202,NA	0.00187447	0.00374447
3	rs10897758	80852116	T,T	C,C	0.733598,0.853175	-0.0142953,-0.00136722	0.00447241,0.0120777	2.85639,0.0410204	0.00183616	0.00367194
3	rs1522651	80851648	T,T	G,G	0.733598,0.853175	-0.0142953,-0.00131845	0.00447241,0.0120777	2.85639,0.0394949	0.00183554	0.00367071
3	rs34991547	80755128	A,NA	G,NA	0.835984,NA	-0.0153391,NA	0.00533946,NA	2.39055,NA	0.00182589	0.00365631
3	rs1458086	81098785	G,G	T,T	0.413519,0.675595	0.0210304,0.0149128	0.00401481,0.00913095	6.79012,0.989601	0.00182118	0.028415
3	rs73515963	81541007	C,NA	A,NA	0.928429,NA	0.0230076,NA	0.00767004,NA	2.5682,NA	0.0018134	0.00362296
3	rs77676027	81669786	C,C	T,T	0.95328,0.90873	-0.013562,-0.0420606	0.0093687,0.014843	0.830523,2.33712	0.00179547	0.00358541
3	rs73515946	81528388	G,NA	C,NA	0.929423,NA	0.0233169,NA	0.00771974,NA	2.59787,NA	0.0017909	0.00357832
3	rs1522650	80851608	C,C	T,T	0.733598,0.853175	-0.0142461,-0.00131845	0.00447241,0.0120777	2.83987,0.0394949	0.00177891	0.00355754
3	rs1547557	80851497	C,C	T,T	0.733598,0.850198	-0.0142461,-4.86886e-05	0.00447241,0.011978	2.83987,0.00141082	0.00177247	0.0035446
3	rs17141428	80808725	T,NA	C,NA	0.975149,NA	-0.0307521,NA	0.0127009,NA	1.8106,NA	0.00175957	0.00351514
3	rs73515954	81535780	C,NA	G,NA	0.929423,NA	0.0232119,NA	0.00771974,NA	2.57841,NA	0.00173332	0.00346336
3	rs10897756	80850116	C,C	G,G	0.732604,0.853175	-0.0141399,-0.00167134	0.00446712,0.0120777	2.80994,0.05064	0.00172197	0.00344378
3	rs75095166	81360874	C,NA	T,NA	0.914513,NA	0.0233819,NA	0.00707122,NA	3.0249,NA	0.00171968	0.00344053
3	rs1547555	80851246	G,G	A,A	0.732604,0.853175	-0.0141399,-0.00102577	0.00446712,0.0120777	2.80994,0.0304368	0.00171431	0.00342842
3	rs73515957	81537273	T,NA	A,NA	0.929423,NA	0.0231567,NA	0.00771974,NA	2.5682,NA	0.00170388	0.0034046
3	rs59033068	81537016	A,NA	G,NA	0.929423,NA	0.0231567,NA	0.00771974,NA	2.5682,NA	0.00170388	0.0034046
3	rs73515960	81538224	A,NA	C,NA	0.929423,NA	0.0231567,NA	0.00771974,NA	2.5682,NA	0.00170388	0.0034046
3	rs59528376	81541693	G,NA	A,NA	0.928429,NA	0.022802,NA	0.00767004,NA	2.53013,NA	0.00170034	0.00339728
3	rs1547556	80851383	G,G	T,T	0.727634,0.853175	-0.0139263,-0.000146671	0.00444126,0.0120777	2.76582,0.00422849	0.00169877	0.00339704
3	rs75649406	80801648	A,NA	T,NA	0.975149,NA	-0.0305429,NA	0.0127009,NA	1.79097,NA	0.00169152	0.00337931
3	rs11232488	80846552	T,T	A,A	0.732604,0.833333	-0.0140908,0.0023242	0.00446712,0.0114701	2.79355,0.0760188	0.00168941	0.00337845
3	rs12416782	80846625	G,G	T,T	0.732604,0.833333	-0.0140908,0.00222487	0.00446712,0.0114701	2.79355,0.0725274	0.00168679	0.00337323
3	rs74328267	81264628	NA,G	NA,A	NA,0.923611	NA,0.0385247	NA,0.0160932	NA,1.77799	0.00166848	0.00332944
3	rs10897757	80851052	T,T	C,C	0.732604,0.853175	-0.0140908,-0.00127485	0.00446712,0.0120777	2.79355,0.0381347	0.00166416	0.00332823
3	rs7931007	81030830	G,NA	A,NA	0.192843,NA	0.0203702,NA	0.00501139,NA	4.31806,NA	0.00165023	0.00349494
3	rs112035007	81530530	T,NA	C,NA	0.929423,NA	0.0230517,NA	0.00771974,NA	2.54885,NA	0.00164957	0.00329616
3	rs57311715	81525332	G,NA	C,NA	0.929423,NA	0.0230517,NA	0.00771974,NA	2.54885,NA	0.00164957	0.00329616
3	rs79418114	80974947	NA,C	NA,A	NA,0.967262	NA,-0.0577064	NA,0.0240217	NA,1.78797	0.0016458	0.00328394
3	rs73504188	81459156	A,NA	G,NA	0.928429,NA	0.0233679,NA	0.00767004,NA	2.63561,NA	0.001613	0.00322374
3	rs7109411	80974206	NA,C	NA,T	NA,0.967262	NA,-0.057402	NA,0.0240217	NA,1.77295	0.00160324	0.0031991
3	rs73515974	81548505	T,NA	C,NA	0.929423,NA	0.0229498,NA	0.00771974,NA	2.53013,NA	0.00159873	0.00319466
3	rs73515947	81531868	G,NA	T,NA	0.929423,NA	0.0229468,NA	0.00771974,NA	2.52958,NA	0.00159728	0.00319175
3	rs34706700	80756916	C,NA	T,NA	0.835984,NA	-0.0150324,NA	0.00533946,NA	2.31223,NA	0.00159165	0.00318745
3	rs78939646	80978699	NA,C	NA,A	NA,0.967262	NA,-0.0572803	NA,0.0240217	NA,1.76697	0.00158659	0.00316592
3	rs7949653	81024199	C,C	T,T	0.212724,0.09127	0.0166236,0.0365864	0.00483134,0.014843	3.23655,1.86311	0.00158267	0.00324757
3	rs7930877	81030684	G,NA	A,NA	0.192843,NA	0.0202781,NA	0.00501139,NA	4.2839,NA	0.00157995	0.00334186
3	rs35440563	80847935	C,C	T,T	0.732604,0.829365	-0.0139523,0.00328276	0.00446712,0.0113631	2.74761,0.112011	0.0015746	0.00314897
3	rs73519930	81565982	C,NA	T,NA	0.925447,NA	0.0220676,NA	0.00752717,NA	2.47225,NA	0.00157387	0.003145
3	rs139141411	81602046	NA,C	NA,A	NA,0.987103	NA,-0.0881789	NA,0.0378862	NA,1.70027	0.00157322	0.00314276
3	rs73519924	81563364	A,NA	T,NA	0.925447,NA	0.0220138,NA	0.00752717,NA	2.46227,NA	0.00156847	0.00313408
3	rs58498105	80972175	NA,T	NA,C	NA,0.967262	NA,-0.057093	NA,0.0240217	NA,1.75778	0.00156139	0.00311569
3	rs11232491	80849055	A,A	G,G	0.732604,0.833333	-0.0139076,0.00334903	0.00446712,0.0114701	2.73287,0.113338	0.00153636	0.00307252
3	rs7120547	81545726	T,NA	C,NA	0.929423,NA	0.0227907,NA	0.00771974,NA	2.50106,NA	0.00152304	0.00304352
3	rs17143025	81563054	G,NA	A,NA	0.926441,NA	0.022253,NA	0.0075738,NA	2.48126,NA	0.00150544	0.00300859
3	rs11232492	80854000	T,T	C,C	0.88668,0.979167	-0.0190011,0.0294419	0.00623739,0.0299292	2.63516,0.487776	0.00150282	0.00300637
3	rs77736845	80973973	NA,G	NA,A	NA,0.967262	NA,-0.0566131	NA,0.0240217	NA,1.73433	0.00149899	0.00299129
3	rs61889100	80742730	G,NA	C,NA	0.832008,NA	-0.0146885,NA	0.00528849,NA	2.26133,NA	0.00148398	0.00297204
3	rs17142987	81533659	C,NA	G,NA	0.929423,NA	0.0226818,NA	0.00771974,NA	2.48126,NA	0.00147366	0.00294491
3	rs78763432	80824178	G,NA	C,NA	0.975149,NA	-0.0297382,NA	0.0127009,NA	1.71648,NA	0.00145698	0.0029111
3	rs58630987	81559942	G,NA	A,NA	0.924453,NA	0.0217727,NA	0.00748151,NA	2.44226,NA	0.00145254	0.00290286
3	rs7928109	80973383	NA,C	NA,T	NA,0.967262	NA,-0.0562277	NA,0.0240217	NA,1.71562	0.00145107	0.00289576
3	rs1947658	81559782	G,NA	A,NA	0.924453,NA	0.0216705,NA	0.00748151,NA	2.4233,NA	0.00140725	0.00281242
3	rs1522652	80851797	T,T	C,C	0.729622,0.853175	-0.0139035,-0.00141598	0.00445148,0.0120777	2.74761,0.0425504	0.0013917	0.00278396
3	rs17141433	80810271	C,NA	G,NA	0.975149,NA	-0.0294158,NA	0.0127009,NA	1.68707,NA	0.00137388	0.00274518
3	rs7934575	81024192	A,A	C,C	0.212724,0.09127	0.0164442,0.0360417	0.00483134,0.014843	3.17723,1.81889	0.00137298	0.00281413
3	rs6591949	80971262	NA,A	NA,T	NA,0.967262	NA,-0.0553469	NA,0.0240217	NA,1.67324	0.00134841	0.0026911
3	rs148940823	81594497	NA,C	NA,G	NA,0.987103	NA,-0.0852302	NA,0.0378862	NA,1.61133	0.0013445	0.00268619
3	rs6591950	80971456	NA,A	NA,G	NA,0.967262	NA,-0.0551324	NA,0.0240217	NA,1.663	0.00132478	0.00264398
3	rs6591951	80971661	NA,A	NA,G	NA,0.967262	NA,-0.05508	NA,0.0240217	NA,1.6605	0.00131908	0.00263261
3	rs1544276	81174997	A,NA	G,NA	0.150099,NA	0.0217813,NA	0.00553562,NA	4.07945,NA	0.00131467	0.00276247
3	rs6591952	80971762	NA,A	NA,G	NA,0.96627	NA,-0.0543435	NA,0.023678	NA,1.663	0.00131081	0.00261616
3	rs77148476	81407628	T,T	G,G	0.992048,0.948413	0.0471624,0.0408475	0.0222601,0.0193256	1.46704,1.46161	0.00129039	0.00257191
3	rs10792552	81092411	C,C	G,G	0.430417,0.702381	0.0203282,0.0163631	0.00399316,0.00934946	6.44777,1.09642	0.00124155	0.016781
3	rs76285230	80970746	NA,G	NA,C	NA,0.967262	NA,-0.0542354	NA,0.0240217	NA,1.62051	0.0012313	0.00245758
3	rs142897848	80709336	NA,T	NA,C	NA,0.981151	NA,-0.0674603	NA,0.0314332	NA,1.49674	0.00121643	0.00243057
3	rs6591958	81024317	C,C	G,G	0.217694,0.09127	0.0167,0.0348147	0.00479102,0.014843	3.30905,1.72125	0.0012155	0.00250555
3	rs78607664	80967194	NA,A	NA,C	NA,0.967262	NA,-0.054073	NA,0.0240217	NA,1.61287	0.00121526	0.0024256
3	rs7114694	81097071	G,G	A,A	0.430417,0.694444	0.0199677,0.0178532	0.00399316,0.00927981	6.24267,1.26463	0.00121476	0.0144924
3	rs61886679	80765301	T,NA	C,NA	0.835984,NA	-0.0143889,NA	0.00533946,NA	2.15228,NA	0.00120586	0.00241505
3	rs12420095	81106820	NA,A	NA,T	NA,0.93254	NA,-0.0397176	NA,0.017043	NA,1.70371	0.00120159	0.00239786
3	rs10792583	81368061	G,G	T,T	0.563618,0.121032	0.0066885,-0.0369533	0.0039867,0.0131059	1.02963,2.318	0.0012	0.00239482
3	rs72949163	81234533	T,NA	C,NA	0.833002,NA	-0.0119366,NA	0.00530104,NA	1.61371,NA	0.00119753	0.00239203
3	rs76676420	80967465	NA,T	NA,C	NA,0.967262	NA,-0.053775	NA,0.0240217	NA,1.59891	0.0011865	0.00236824
3	rs1458092	81106871	T,T	C,C	0.431412,0.708333	0.0195972,0.0191132	0.00399204,0.00940461	6.03854,1.3755	0.00118209	0.0125808
3	rs7924764	81368886	C,C	T,T	0.563618,0.122024	0.00664665,-0.0367686	0.0039867,0.0130599	1.02012,2.31231	0.00118128	0.00235752
3	rs11232652	81106498	NA,G	NA,A	NA,0.93254	NA,-0.0394643	NA,0.017043	NA,1.68652	0.0011677	0.0023303
3	rs11232654	81107820	NA,C	NA,T	NA,0.93254	NA,-0.0394126	NA,0.017043	NA,1.68303	0.00116095	0.00231683
3	rs56989363	80968987	NA,T	NA,G	NA,0.967262	NA,-0.0534695	NA,0.0240217	NA,1.58465	0.00115789	0.00231118
3	rs6591963	81086405	A,A	G,G	0.432406,0.701389	0.0201794,0.0162426	0.00399094,0.00934051	6.36909,1.08594	0.00114066	0.0141094
3	rs3937029	81151463	T,NA	G,NA	0.140159,NA	0.0203152,NA	0.00569534,NA	3.44236,NA	0.00112508	0.00229133
3	rs73508031	81495008	A,NA	C,NA	0.929423,NA	0.0217333,NA	0.00771974,NA	2.31218,NA	0.00111492	0.00222842
3	rs10897902	81669864	G,G	T,T	0.865805,0.735119	0.0141533,0.0199504	0.00580045,0.00968721	1.8331,1.40395	0.00109766	0.00219571
3	rs1945674	81369096	T,T	C,C	0.33499,0.10119	0.00158053,-0.0423633	0.00418899,0.0141743	0.151229,2.55265	0.00108332	0.00216156
3	rs17142927	81489699	G,NA	A,NA	0.929423,NA	0.0215736,NA	0.00771974,NA	2.2843,NA	0.00106528	0.00212925
3	rs12421644	81110555	NA,C	NA,T	NA,0.93254	NA,-0.0386355	NA,0.017043	NA,1.6309	0.00106488	0.00212529
3	rs1566240	80718383	C,C	T,T	0.293241,0.417659	-0.00674003,-0.0212207	0.00434302,0.00866769	0.918363,1.843	0.0010477	0.00209417
3	rs1458071	80958881	G,G	A,A	0.848907,0.830357	-0.0150539,-0.0220147	0.00552061,0.0113894	2.19422,1.27369	0.00104141	0.0020844
3	rs12272673	81504027	NA,A	NA,G	NA,0.989087	NA,0.0834216	NA,0.0411453	NA,1.37047	0.00103403	0.00206674
3	rs60420611	81543624	G,NA	C,NA	0.930418,NA	0.0217339,NA	0.00777053,NA	2.28747,NA	0.00103061	0.00206017
3	rs11232936	81662646	G,G	A,A	0.862823,0.735119	0.0137633,0.0195668	0.00574696,0.00968721	1.77923,1.36253	0.00102487	0.00204944
3	rs7124654	81099928	A,A	G,G	0.429423,0.702381	0.0194282,0.0186998	0.00399429,0.00934946	5.93914,1.34208	0.00101542	0.00947283
3	rs73519919	81563127	A,NA	G,NA	0.926441,NA	0.0209198,NA	0.0075738,NA	2.24089,NA	0.00101246	0.00202385
3	rs73517994	81551421	G,NA	T,NA	0.926441,NA	0.0208125,NA	0.0075738,NA	2.22208,NA	0.00100023	0.00199943
3	rs10751049	81086552	C,NA	T,NA	0.148111,NA	0.0196899,NA	0.00556614,NA	3.3936,NA	0.000995157	0.00202481
3	rs1944659	81656298	C,NA	T,NA	0.898608,NA	-0.0149648,NA	0.00655017,NA	1.65103,NA	0.000994118	0.00198725
3	rs7943274	81510643	G,NA	A,NA	0.925447,NA	0.0201448,NA	0.00752717,NA	2.12816,NA	0.000989962	0.00197829
3	rs10897808	81102987	NA,C	NA,T	NA,0.93254	NA,-0.0378806	NA,0.017043	NA,1.58105	0.000980958	0.00195793
3	rs1598886	81086096	T,NA	C,NA	0.149105,NA	0.0195447,NA	0.0055508,NA	3.36671,NA	0.000979998	0.00199225
3	rs7935562	81561599	T,NA	G,NA	0.926441,NA	0.0207106,NA	0.0075738,NA	2.2043,NA	0.000953951	0.00190694
3	rs7935567	81561604	T,NA	G,NA	0.926441,NA	0.0207106,NA	0.0075738,NA	2.2043,NA	0.000953951	0.00190694
3	rs77387025	80854330	C,NA	T,NA	0.940358,NA	-0.0174413,NA	0.00834865,NA	1.43536,NA	0.000951984	0.00190274
3	rs729143	81112319	T,NA	C,NA	0.153082,NA	0.0192186,NA	0.00549107,NA	3.33227,NA	0.000950595	0.00193242
3	rs7118382	81043457	T,T	A,A	0.965209,0.912698	0.0164735,-0.0338988	0.0107893,0.0151436	0.896871,1.59879	0.000941932	0.0018785
3	rs10792531	80718912	T,T	A,A	0.295229,0.418651	-0.00641083,-0.0210924	0.00433447,0.0086648	0.856575,1.82617	0.000939695	0.00187833
3	rs113127000	81491994	A,NA	C,NA	0.929423,NA	0.0210946,NA	0.00771974,NA	2.20173,NA	0.000931623	0.00186221
3	rs4397876	81365460	T,T	C,C	0.567594,0.14881	0.00775344,-0.0303877	0.00399094,0.0120109	1.28362,1.94288	0.000915244	0.00182723
3	rs74238612	80986201	NA,T	NA,C	NA,0.929563	NA,-0.0355363	NA,0.0167057	NA,1.4762	0.000902813	0.00180217
3	rs111920003	80810788	T,NA	A,NA	0.970179,NA	-0.0253577,NA	0.0116239,NA	1.53543,NA	0.000901108	0.0018011
3	rs7941624	80980888	G,G	A,A	0.785288,0.229167	-0.00287977,0.0271559	0.00481501,0.0101706	0.259807,2.12009	0.000900279	0.00179789
3	rs7941704	81031262	A,A	G,G	0.26839,0.094246	0.0180744,0.0257093	0.00446187,0.0146307	4.29217,1.10302	0.000897034	0.00198519
3	rs12277689	81241298	T,NA	C,NA	0.83996,NA	-0.0105687,NA	0.00539257,NA	1.30093,NA	0.000893312	0.00178404
3	rs1894145	81364765	T,T	G,G	0.568588,0.14881	0.00770892,-0.0302328	0.00399204,0.0120109	1.27186,1.92696	0.000890701	0.00177823
3	rs4340076	81024600	C,C	T,T	0.218688,0.092262	0.0163619,0.0328879	0.00478316,0.0147711	3.20443,1.58536	0.000884603	0.0018195
3	rs191786984	81276460	NA,G	NA,T	NA,0.985119	NA,-0.0695248	NA,0.0353055	NA,1.31046	0.000882944	0.00176418
3	rs2187538	81364932	A,A	G,G	0.567594,0.14881	0.00766014,-0.0303345	0.00399094,0.0120109	1.26015,1.9374	0.000877696	0.0017523
3	rs117097646	81405725	T,NA	C,NA	0.985089,NA	0.0376877,NA	0.0163138,NA	1.68029,NA	0.000868673	0.00173598
3	rs116938368	81551005	T,NA	C,NA	0.945328,NA	0.0225375,NA	0.00869693,NA	2.01964,NA	0.000864116	0.00172783
3	rs144626297	81667282	NA,C	NA,T	NA,0.987103	NA,-0.0744261	NA,0.0378862	NA,1.3056	0.000863121	0.0017249
3	rs6591983	81362191	T,T	C,C	0.568588,0.14881	0.00775558,-0.0299493	0.00399204,0.0120109	1.28362,1.89797	0.000861458	0.00171989
3	rs11232937	81662659	T,NA	C,NA	0.898608,NA	-0.0144448,NA	0.00655017,NA	1.56168,NA	0.000840024	0.00167933
3	rs146014499	81257512	NA,C	NA,A	NA,0.985119	NA,-0.0692276	NA,0.0353055	NA,1.3019	0.000835582	0.00167019
3	rs1015201	80801906	T,NA	A,NA	0.970179,NA	-0.0249202,NA	0.0116239,NA	1.49427,NA	0.000832717	0.00166445
3	rs7927004	81029778	G,G	A,A	0.219682,0.092262	0.0164695,0.0319469	0.00477536,0.0147711	3.24949,1.5149	0.000831862	0.00171287
3	rs79002337	81485797	T,NA	A,NA	0.929423,NA	0.0206766,NA	0.00771974,NA	2.13092,NA	0.000831274	0.00166171
3	rs10897801	81078904	C,C	T,T	0.429423,0.693452	0.0198785,0.0152699	0.00399429,0.00927141	6.1893,1.00191	0.000829871	0.00893116
3	rs12287921	81660892	C,NA	A,NA	0.898608,NA	-0.0143567,NA	0.00655017,NA	1.54678,NA	0.00081688	0.00163308
3	rs73510738	80682077	T,T	C,C	0.982107,0.965278	0.0384925,-0.0164559	0.014915,0.0233493	2.00624,0.317898	0.000807224	0.00161578
3	rs11232945	81672707	G,G	C,C	0.871769,0.736111	0.0126595,0.0202662	0.00591347,0.00969886	1.49091,1.43582	0.000804681	0.00160853
3	rs5013022	81024883	T,T	C,C	0.220676,0.092262	0.0161285,0.0325842	0.00476763,0.0147711	3.14437,1.56245	0.000797435	0.00163803
3	rs149568001	81310440	NA,A	NA,C	NA,0.985119	NA,-0.0676389	NA,0.0353055	NA,1.25658	0.000793354	0.00158522
3	rs7942822	81026219	A,A	G,G	0.220676,0.092262	0.0161921,0.0323474	0.00476763,0.0147711	3.16549,1.54469	0.000792758	0.00162934
3	rs11821818	80821366	G,NA	A,NA	0.970179,NA	-0.024634,NA	0.0116239,NA	1.46765,NA	0.000791397	0.0015819
3	rs56953415	81146673	NA,G	NA,A	NA,0.924603	NA,-0.0334089	NA,0.0161901	NA,1.40826	0.000784977	0.00156744
3	rs2125248	81025298	G,G	A,A	0.220676,0.092262	0.0161747,0.032286	0.00476763,0.0147711	3.15971,1.54011	0.000781854	0.00160673
3	rs7929218	81026089	C,C	T,T	0.220676,0.092262	0.0161035,0.0324489	0.00476763,0.0147711	3.13607,1.55229	0.000777174	0.00159615
3	rs7926904	81029753	C,C	A,A	0.218688,0.092262	0.016156,0.0320964	0.00478316,0.0147711	3.13607,1.52599	0.000776458	0.00159373
3	rs17451711	81223351	G,NA	A,NA	0.832008,NA	-0.0109116,NA	0.00528849,NA	1.40798,NA	0.000776302	0.00155106
3	rs7121529	81026696	G,G	A,A	0.220676,0.092262	0.0161455,0.032294	0.00476763,0.0147711	3.14999,1.5407	0.000774297	0.00159082
3	rs113385844	81322557	T,NA	C,NA	0.99006,NA	-0.0326564,NA	0.01993,NA	0.994365,NA	0.000766183	0.00153058
3	rs11601250	80769133	A,NA	G,NA	0.841948,NA	-0.0133243,NA	0.00541997,NA	1.85522,NA	0.000762667	0.0015273
3	rs10897815	81130510	NA,T	NA,G	NA,0.931548	NA,-0.0350975	NA,0.016928	NA,1.41861	0.000760516	0.00151823
3	rs1945890	81102917	C,NA	A,NA	0.150099,NA	0.018961,NA	0.00553562,NA	3.2117,NA	0.000758872	0.00154335
3	rs139053454	80993362	NA,A	NA,G	NA,0.929563	NA,-0.0338645	NA,0.0167057	NA,1.37008	0.000758058	0.00151342
3	rs78750958	81669557	A,A	G,G	0.867793,0.736111	0.0128803,0.020075	0.0058372,0.00969886	1.56315,1.4149	0.000758025	0.00151614
3	rs76792514	81644340	NA,T	NA,G	NA,0.985119	NA,0.0648539	NA,0.0353055	NA,1.17901	0.000756312	0.0015121
3	rs10501510	81136155	NA,T	NA,C	NA,0.928571	NA,-0.0338442	NA,0.0165981	NA,1.38251	0.000755848	0.00150936
3	rs12799635	80774028	G,NA	T,NA	0.852883,NA	-0.0134525,NA	0.00558166,NA	1.79731,NA	0.000753439	0.00150848
3	rs117359860	81122332	A,NA	G,NA	0.99006,NA	-0.0486045,NA	0.01993,NA	1.83157,NA	0.000751549	0.00150423
3	rs61705029	81007885	NA,C	NA,G	NA,0.929563	NA,-0.03371	NA,0.0167057	NA,1.36047	0.000747082	0.00149153
3	rs1463476	81121925	C,NA	T,NA	0.150099,NA	0.0187736,NA	0.00553562,NA	3.15781,NA	0.000746463	0.00151576
3	rs7941465	80980565	C,C	G,G	0.785288,0.223214	-0.00172385,0.0267314	0.00481501,0.0102658	0.142468,2.03545	0.000744196	0.00148613
3	rs2168821	81025379	T,T	A,A	0.220676,0.092262	0.0160408,0.0322381	0.00476763,0.0147711	3.11533,1.53653	0.000740423	0.00152
3	rs10732889	81029228	G,G	A,A	0.220676,0.092262	0.0161035,0.0320483	0.00476763,0.0147711	3.13607,1.52242	0.000740145	0.00152024
3	rs10897812	81115888	T,NA	C,NA	0.148111,NA	0.0188121,NA	0.00556614,NA	3.13934,NA	0.000735093	0.00149212
3	rs10897816	81131604	NA,G	NA,T	NA,0.931548	NA,-0.0347505	NA,0.016928	NA,1.39698	0.00073457	0.00146647
3	rs79775451	81005043	NA,C	NA,T	NA,0.930556	NA,-0.0337812	NA,0.0168156	NA,1.35119	0.000734447	0.00146631
3	rs61886680	80765498	G,NA	A,NA	0.83996,NA	-0.0131395,NA	0.00539257,NA	1.82897,NA	0.000733544	0.00146898
3	rs34579701	80765621	C,NA	A,NA	0.83996,NA	-0.0131395,NA	0.00539257,NA	1.82897,NA	0.000733544	0.00146898
3	rs10792582	81362652	C,C	T,T	0.5666,0.14881	0.00733641,-0.0298958	0.00398985,0.0120109	1.18079,1.89252	0.000732373	0.00146229
3	rs79948839	80681389	G,G	A,A	0.962227,0.905754	0.0180199,0.0206737	0.0103707,0.0146307	1.08468,0.802315	0.000729813	0.00145797
3	rs1945670	81363935	T,T	C,C	0.5666,0.14881	0.00733641,-0.0298746	0.00398985,0.0120109	1.18079,1.89037	0.000729669	0.00145689
3	rs10897814	81130460	NA,C	NA,T	NA,0.931548	NA,-0.034653	NA,0.016928	NA,1.39094	0.000727494	0.00145236
3	rs78176504	81027185	NA,T	NA,C	NA,0.945437	NA,-0.0385528	NA,0.0188207	NA,1.39235	0.000725754	0.00144891
3	rs11232636	81078558	C,C	T,T	0.430417,0.693452	0.0196927,0.015166	0.00399316,0.00927141	6.08857,0.991892	0.000725429	0.00724259
3	rs61886681	80765572	C,NA	T,NA	0.83996,NA	-0.0130955,NA	0.00539257,NA	1.81918,NA	0.000721575	0.00144501
3	rs138666051	81010529	C,NA	A,NA	0.992048,NA	-0.0386629,NA	0.0222601,NA	1.08402,NA	0.00072118	0.0014414
3	rs992697	80698138	T,T	C,C	0.306163,0.431548	-0.00813418,-0.0164425	0.00428977,0.00863061	1.23705,1.24594	0.000718785	0.00143665
3	rs78123813	81027786	NA,A	NA,T	NA,0.945437	NA,-0.0384029	NA,0.0188207	NA,1.384	0.000716137	0.00142972
3	rs7942334	81031913	NA,G	NA,C	NA,0.9375	NA,-0.0360211	NA,0.0176595	NA,1.38327	0.000715977	0.00142944
3	rs1945704	81357363	T,T	C,C	0.340954,0.126984	0.00231834,-0.036072	0.00417094,0.0128386	0.237828,2.30456	0.000714585	0.0014264
3	rs12288180	81097453	C,NA	T,NA	0.949304,NA	-0.025468,NA	0.00901262,NA	2.32643,NA	0.000712271	0.00142959
3	rs4550244	81365730	G,G	A,A	0.565606,0.14881	0.00692466,-0.0303595	0.00398879,0.0120109	1.08324,1.93998	0.000710662	0.00141886
3	rs11232747	81321475	T,NA	C,NA	0.904573,NA	0.0196584,NA	0.00672948,NA	2.45762,NA	0.00071018	0.00142214
3	rs12800419	80799206	T,NA	C,NA	0.851889,NA	-0.0130931,NA	0.00556614,NA	1.72911,NA	0.000709371	0.00142004
3	rs11232444	80751799	A,A	T,T	0.520875,0.899802	-0.00868726,0.0183257	0.00395775,0.0142364	1.55031,0.703315	0.000709224	0.00141813
3	rs7115381	81028245	C,C	T,T	0.220676,0.092262	0.0159684,0.0320964	0.00476763,0.0147711	3.09147,1.52599	0.000709133	0.001455
3	rs10897787	81027901	C,C	A,A	0.220676,0.092262	0.0159684,0.0320964	0.00476763,0.0147711	3.09147,1.52599	0.000709133	0.001455
3	rs78766892	81321351	C,NA	A,NA	0.941352,NA	0.0213149,NA	0.00841466,NA	1.94666,NA	0.000708332	0.0014165
3	rs61887656	80680409	G,NA	A,NA	0.985089,NA	0.035824,NA	0.0163138,NA	1.55134,NA	0.000707958	0.00141725
3	rs73510744	80685960	G,G	A,A	0.982107,0.964286	0.0373277,-0.0182112	0.014915,0.0230345	1.90921,0.367367	0.000704793	0.00141076
3	rs10897786	81027857	A,A	G,G	0.220676,0.092262	0.0159218,0.0321444	0.00476763,0.0147711	3.07616,1.52956	0.00070155	0.00143892
3	rs10751046	81029666	T,T	C,C	0.220676,0.09127	0.0160569,0.0318505	0.00476763,0.014843	3.12065,1.49639	0.000698783	0.00143474
3	rs74932616	81004246	NA,A	NA,G	NA,0.930556	NA,-0.0332778	NA,0.0168156	NA,1.32041	0.00069863	0.00139485
3	rs12798692	80765110	G,NA	T,NA	0.83996,NA	-0.0130075,NA	0.00539257,NA	1.79968,NA	0.000698351	0.0013985
3	rs75969160	81009335	NA,G	NA,T	NA,0.936508	NA,-0.0350099	NA,0.0175302	NA,1.33902	0.000697548	0.00139276
3	rs11232663	81131042	NA,G	NA,C	NA,0.931548	NA,-0.0342023	NA,0.016928	NA,1.36315	0.000695919	0.00138937
3	rs193125412	81034285	G,NA	T,NA	0.99006,NA	0.0399002,NA	0.01993,NA	1.34406,NA	0.000695123	0.00138921
3	rs60199623	80687195	G,G	A,A	0.982107,0.964286	0.0372892,-0.0179519	0.014915,0.0230345	1.90604,0.360736	0.000694874	0.00139091
3	rs77785319	80999980	NA,C	NA,T	NA,0.928571	NA,-0.0327456	NA,0.0165981	NA,1.31414	0.000693427	0.00138449
3	rs10792547	81027673	A,A	C,C	0.22167,0.092262	0.0158496,0.0321444	0.00475997,0.0147711	3.0609,1.52956	0.000690119	0.00141509
3	rs10751045	81029614	A,A	G,G	0.220676,0.092262	0.0160103,0.0317442	0.00476763,0.0147711	3.10527,1.49993	0.000689936	0.00141618
3	rs12421745	81079512	NA,T	NA,C	NA,0.9375	NA,-0.0357747	NA,0.0176595	NA,1.36872	0.00068982	0.00137719
3	rs11232752	81324173	A,NA	C,NA	0.904573,NA	0.019554,NA	0.00672948,NA	2.43603,NA	0.00068851	0.00137873
3	rs35490138	81006631	NA,C	NA,A	NA,0.929563	NA,-0.032863	NA,0.0167057	NA,1.30836	0.000686427	0.00137051
3	rs10792548	81027753	C,C	A,A	0.220676,0.092262	0.0158752,0.0320964	0.00476763,0.0147711	3.0609,1.52599	0.000686065	0.00140669
3	rs7110915	81027116	C,C	T,T	0.220676,0.092262	0.0158332,0.0321978	0.00476763,0.0147711	3.0472,1.53354	0.000684395	0.0014028
3	rs12285269	81664401	G,NA	A,NA	0.897614,NA	-0.0138223,NA	0.0065219,NA	1.46776,NA	0.000681504	0.00136258
3	rs79259245	80994774	NA,G	NA,A	NA,0.928571	NA,-0.0325429	NA,0.0165981	NA,1.30171	0.000679619	0.00135694
3	rs115134132	80683169	G,G	A,A	0.94831,0.900794	0.0147802,0.0200393	0.00893021,0.0142995	1.00918,0.792916	0.000677626	0.00135316
3	rs1071921	81358153	T,T	A,A	0.671968,0.450397	-0.0063848,-0.0163824	0.00421121,0.00859173	0.887786,1.24755	0.000666895	0.00133184
3	rs4477463	81607997	G,G	A,A	0.540755,0.746032	-0.00562616,0.0208918	0.0039675,0.00982053	0.806395,1.47639	0.00066578	0.0013312
3	rs80200524	81009512	NA,G	NA,A	NA,0.936508	NA,-0.0345099	NA,0.0175302	NA,1.30981	0.000665615	0.00132905
3	rs7934744	81325191	T,NA	C,NA	0.905567,NA	0.0194304,NA	0.00676109,NA	2.39202,NA	0.000663855	0.0013292
3	rs78154818	81035627	NA,G	NA,C	NA,0.938492	NA,-0.0354824	NA,0.0177919	NA,1.33612	0.000661498	0.00132072
3	rs10751051	81099303	C,NA	A,NA	0.146123,NA	0.0188261,NA	0.00559735,NA	3.11355,NA	0.000660552	0.00134157
3	rs76754177	81347937	G,NA	T,NA	0.907555,NA	0.0199582,NA	0.00682591,NA	2.46131,NA	0.000658881	0.0013198
3	rs17350276	80868641	A,NA	G,NA	0.955268,NA	0.0163547,NA	0.00956466,NA	1.05907,NA	0.000655102	0.00130885
3	rs10897907	81675777	T,T	G,G	0.872763,0.735119	0.0120969,0.0199088	0.00593314,0.00968721	1.38234,1.39943	0.000654284	0.0013079
3	rs182840847	81522986	C,NA	T,NA	0.939364,NA	0.0200451,NA	0.00828432,NA	1.80867,NA	0.000648827	0.00129707
3	rs1944655	81643956	C,C	T,T	0.405567,0.677579	-0.00516889,-0.0174983	0.00402677,0.00914559	0.700556,1.25407	0.000648006	0.00129483
3	rs118169895	81529028	NA,T	NA,C	NA,0.983135	NA,-0.0565491	NA,0.0331973	NA,1.05311	0.000647458	0.00129386
3	rs7128199	81063271	T,NA	A,NA	0.143141,NA	0.018924,NA	0.00564551,NA	3.09573,NA	0.000646758	0.00131309
3	rs11232748	81321816	C,NA	T,NA	0.904573,NA	0.0193396,NA	0.00672948,NA	2.39202,NA	0.000646564	0.00129472
3	rs1391538	80715767	C,C	T,T	0.292247,0.422619	-0.00701881,-0.0186901	0.00434734,0.00865361	0.972987,1.51162	0.000644424	0.00128826
3	rs11232754	81326640	A,NA	C,NA	0.905567,NA	0.0193255,NA	0.00676109,NA	2.37074,NA	0.000643939	0.00128931
3	rs78119674	80888233	NA,G	NA,A	NA,0.990079	NA,0.0754699	NA,0.0431319	NA,1.09603	0.000641884	0.00128304
3	rs11232923	81623265	G,G	T,T	0.410537,0.678571	-0.00497845,-0.0177607	0.00401916,0.00915299	0.666624,1.28127	0.00063791	0.00127462
3	rs76498949	81101964	NA,C	NA,T	NA,0.9375	NA,-0.034915	NA,0.0176595	NA,1.31851	0.000637271	0.00127236
3	rs75297931	81188078	G,NA	A,NA	0.981113,NA	-0.0360923,NA	0.0145245,NA	1.88746,NA	0.000635625	0.00127289
3	rs1945878	81068570	C,NA	T,NA	0.142147,NA	0.0186552,NA	0.00566193,NA	3.00668,NA	0.000632554	0.00128177
3	rs11232948	81676400	A,A	T,T	0.870775,0.735119	0.0116024,0.0200047	0.00589404,0.00968721	1.30971,1.40986	0.000630166	0.00125947
3	rs7119064	80684532	G,G	A,A	0.961233,0.905754	0.0175643,0.0199942	0.0102422,0.0146307	1.06367,0.765092	0.000628751	0.00125614
3	rs17415999	80832536	G,G	C,C	0.619284,0.831349	-0.0114011,0.00120067	0.00407187,0.0114161	2.29153,0.0379916	0.000627103	0.00125523
3	rs12416702	81101786	NA,T	NA,C	NA,0.9375	NA,-0.034717	NA,0.0176595	NA,1.30708	0.000625933	0.00124974
3	rs4944369	81652314	A,A	T,T	0.542744,0.746032	-0.00469727,0.0219453	0.00396883,0.00982053	0.625995,1.59446	0.000625544	0.00125048
3	rs1944662	81657804	T,T	C,C	0.865805,0.735119	0.0128061,0.0190875	0.00580045,0.00968721	1.56449,1.31163	0.000623322	0.00124687
3	rs12418113	81101720	NA,C	NA,T	NA,0.9375	NA,-0.0346653	NA,0.0176595	NA,1.3041	0.000623021	0.00124393
3	rs118144904	81392421	A,NA	G,NA	0.985089,NA	0.0349648,NA	0.0163138,NA	1.4936,NA	0.000620276	0.00123974
3	rs117458375	80709690	NA,T	NA,C	NA,0.97123	NA,-0.0436934	NA,0.0255725	NA,1.05788	0.000613205	0.0012256
3	rs75793750	81007101	NA,G	NA,A	NA,0.929563	NA,-0.031654	NA,0.0167057	NA,1.23568	0.000610745	0.00121951
3	rs7118158	81050512	G,NA	A,NA	0.146123,NA	0.0187827,NA	0.00559735,NA	3.10138,NA	0.000607599	0.00123495
3	rs1522660	80830924	G,G	T,T	0.619284,0.825397	-0.011357,0.000141957	0.00407187,0.0112602	2.27697,0.00439052	0.00060526	0.00121153
3	rs12278236	80831236	A,A	T,T	0.619284,0.825397	-0.011357,9.46329e-05	0.00407187,0.0112602	2.27697,0.00292197	0.000605176	0.00121136
3	rs144831290	81020253	C,NA	T,NA	0.985089,NA	0.029055,NA	0.0163138,NA	1.12545,NA	0.000604998	0.00120823
3	rs78250368	81545552	G,NA	A,NA	0.978131,NA	0.0295363,NA	0.0135185,NA	1.53914,NA	0.000603004	0.00120564
3	rs10897779	80984220	T,T	G,G	0.767396,0.28373	-0.00621157,0.0221419	0.00467973,0.00948227	0.734244,1.7091	0.000602835	0.00120463
3	rs7930035	81029996	G,G	A,A	0.218688,0.092262	0.0158706,0.0322459	0.00478316,0.0147711	3.0426,1.53712	0.000599452	0.00123206
3	rs73511608	81155991	NA,T	NA,G	NA,0.933532	NA,-0.0326551	NA,0.0171606	NA,1.24373	0.000599125	0.00119658
3	rs17384341	81196584	A,A	T,T	0.818091,0.904762	-0.021617,-0.00306496	0.00512521,0.0145623	4.60779,0.0791989	0.000597135	0.00132237
3	rs112074581	80783843	G,NA	A,NA	0.926441,NA	-0.0145602,NA	0.0075738,NA	1.2632,NA	0.000596757	0.00119274
3	rs116827423	81308156	NA,T	NA,G	NA,0.981151	NA,0.0536335	NA,0.0314332	NA,1.05572	0.000594924	0.001189
3	rs7120638	81302554	A,A	G,G	0.847913,0.873016	0.0005008,0.0330401	0.00550577,0.0128386	0.0326743,1.99707	0.000594586	0.00118629
3	rs77751986	81088259	NA,T	NA,C	NA,0.933532	NA,-0.0330952	NA,0.0171606	NA,1.26934	0.000593187	0.00118443
3	rs146439211	81637718	NA,A	NA,T	NA,0.965278	NA,0.041126	NA,0.0233493	NA,1.1069	0.000592871	0.00118516
3	rs61888564	81364863	A,A	C,C	0.814115,0.472222	0.0122003,-0.0168243	0.00508247,0.00856258	1.78585,1.30601	0.000592509	0.00118424
3	rs7945232	81030144	C,C	T,T	0.217694,0.092262	0.0158503,0.0321978	0.00479102,0.0147711	3.02756,1.53354	0.000592152	0.00121619
3	rs77419251	81038932	NA,T	NA,C	NA,0.938492	NA,-0.0342238	NA,0.0177919	NA,1.26432	0.000590939	0.00117994
3	rs61886682	80775444	A,NA	G,NA	0.852883,NA	-0.0127633,NA	0.00558166,NA	1.65334,NA	0.000590612	0.00118246
3	rs17142739	81361682	A,A	C,C	0.814115,0.472222	0.0120514,-0.0170228	0.00508247,0.00856258	1.75126,1.32969	0.000585351	0.00116992
3	rs10792530	80716238	A,A	G,G	0.294235,0.425595	-0.006328,-0.0191293	0.00433873,0.00864561	0.839516,1.56984	0.000583284	0.00116605
3	rs61888560	81361899	T,T	C,C	0.814115,0.473214	0.012022,-0.0171225	0.00508247,0.00856165	1.74447,1.3419	0.000582869	0.001165
3	rs74511875	81644066	T,T	C,C	0.905567,0.759921	-0.000536983,0.0260677	0.00676109,0.0100079	0.0284011,2.03645	0.000581067	0.00116137
3	rs1540199	81597534	A,A	G,G	0.265408,0.452381	-0.0100996,0.00108087	0.00447775,0.00858839	1.61795,0.0458306	0.000580589	0.00116141
3	rs12292395	81096278	G,NA	A,NA	0.950298,NA	-0.0246006,NA	0.00909753,NA	2.16437,NA	0.000580583	0.00116452
3	rs1459952	81582739	C,C	T,T	0.264414,0.452381	-0.0101117,0.0022839	0.00448312,0.00858839	1.61795,0.102211	0.000577784	0.00115581
3	rs75921066	81087139	NA,G	NA,A	NA,0.9375	NA,-0.0338074	NA,0.0176595	NA,1.25517	0.000577249	0.0011526
3	rs76856323	81088224	NA,G	NA,T	NA,0.9375	NA,-0.0338074	NA,0.0176595	NA,1.25517	0.000577249	0.0011526
3	rs75469921	81101285	NA,T	NA,A	NA,0.9375	NA,-0.0337581	NA,0.0176595	NA,1.25239	0.000574762	0.00114764
3	rs76444995	81094708	NA,G	NA,C	NA,0.9375	NA,-0.0337555	NA,0.0176595	NA,1.25224	0.000574629	0.00114738
3	rs12422177	81097991	NA,T	NA,A	NA,0.9375	NA,-0.0337555	NA,0.0176595	NA,1.25224	0.000574629	0.00114738
3	rs12419451	81097973	NA,A	NA,G	NA,0.9375	NA,-0.0337555	NA,0.0176595	NA,1.25224	0.000574629	0.00114738
3	rs12421439	81096371	NA,G	NA,A	NA,0.9375	NA,-0.0337555	NA,0.0176595	NA,1.25224	0.000574629	0.00114738
3	rs76807958	81095187	NA,A	NA,C	NA,0.9375	NA,-0.0337555	NA,0.0176595	NA,1.25224	0.000574629	0.00114738
3	rs77657035	81092666	NA,G	NA,A	NA,0.9375	NA,-0.0337555	NA,0.0176595	NA,1.25224	0.000574629	0.00114738
3	rs75244962	81324582	T,NA	G,NA	0.909543,NA	0.0197365,NA	0.00689297,NA	2.3775,NA	0.000573215	0.00114821
3	rs10897750	80798033	C,C	A,A	0.780318,0.713294	0.0119616,0.00543039	0.00477536,0.00945258	1.91185,0.247462	0.000573053	0.00114614
3	rs12416810	81091948	NA,G	NA,C	NA,0.9375	NA,-0.0337036	NA,0.0176595	NA,1.24931	0.000572026	0.00114218
3	rs12421325	81099507	NA,C	NA,T	NA,0.9375	NA,-0.0337036	NA,0.0176595	NA,1.24931	0.000572026	0.00114218
3	rs79378898	81098545	NA,G	NA,A	NA,0.9375	NA,-0.0336593	NA,0.0176595	NA,1.24682	0.000569819	0.00113778
3	rs12419446	81098078	NA,G	NA,C	NA,0.9375	NA,-0.0336593	NA,0.0176595	NA,1.24682	0.000569819	0.00113778
3	rs141917430	81207153	T,NA	C,NA	0.976143,NA	0.0382905,NA	0.0129561,NA	2.50547,NA	0.000569737	0.00115182
3	rs80094295	81090020	NA,C	NA,G	NA,0.9375	NA,-0.0336517	NA,0.0176595	NA,1.24639	0.000569439	0.00113702
3	rs76038492	81088571	NA,C	NA,G	NA,0.9375	NA,-0.0336517	NA,0.0176595	NA,1.24639	0.000569439	0.00113702
3	rs12417594	81087978	NA,A	NA,C	NA,0.9375	NA,-0.0336517	NA,0.0176595	NA,1.24639	0.000569439	0.00113702
3	rs73509768	81138997	NA,G	NA,C	NA,0.935516	NA,-0.0325875	NA,0.0174041	NA,1.2136	0.000567408	0.00113324
3	rs79901559	81086295	NA,C	NA,A	NA,0.9375	NA,-0.0336045	NA,0.0176595	NA,1.24373	0.0005671	0.00113235
3	rs1945669	81360397	T,T	C,C	0.567594,0.141865	0.0078421,-0.0275903	0.00399094,0.0122515	1.30612,1.614	0.000565824	0.00113015
3	rs12419591	81086436	NA,G	NA,A	NA,0.936508	NA,-0.0333585	NA,0.0175302	NA,1.24373	0.000565351	0.00112888
3	rs12417954	81085881	NA,C	NA,T	NA,0.9375	NA,-0.0335525	NA,0.0176595	NA,1.24081	0.000564543	0.00112725
3	rs80296378	81084135	NA,C	NA,T	NA,0.9375	NA,-0.0335525	NA,0.0176595	NA,1.24081	0.000564543	0.00112725
3	rs17439276	81108596	C,NA	T,NA	0.951292,NA	-0.0245256,NA	0.00918509,NA	2.12023,NA	0.000563036	0.001129
3	rs77449211	81099873	NA,T	NA,G	NA,0.9375	NA,-0.0335087	NA,0.0176595	NA,1.23835	0.000562398	0.00112297
3	rs13313141	81081291	NA,G	NA,A	NA,0.9375	NA,-0.0334014	NA,0.0176595	NA,1.23234	0.000557193	0.00111259
3	rs117253079	81081365	NA,C	NA,A	NA,0.9375	NA,-0.0334014	NA,0.0176595	NA,1.23234	0.000557193	0.00111259
3	rs7114780	80683548	G,G	A,A	0.962227,0.904762	0.0172694,0.0201229	0.0103707,0.0145623	1.01832,0.777233	0.0005568	0.00111248
3	rs4444103	80939573	A,A	C,C	0.648111,0.298611	-0.0124221,0.00116891	0.00414011,0.00934051	2.56927,0.0455599	0.000556641	0.00111583
3	rs72950264	81675778	T,NA	A,NA	0.897614,NA	-0.0131305,NA	0.0065219,NA	1.35572,NA	0.00055521	0.00111013
3	rs7111095	81154305	NA,T	NA,C	NA,0.935516	NA,-0.0323379	NA,0.0174041	NA,1.19956	0.000555078	0.00110863
3	rs12282615	81080810	NA,G	NA,A	NA,0.9375	NA,-0.0333495	NA,0.0176595	NA,1.22943	0.000554697	0.0011076
3	rs17440290	81131518	C,NA	A,NA	0.951292,NA	-0.0247712,NA	0.00918509,NA	2.15497,NA	0.000553379	0.00111023
3	rs7125940	80932427	T,T	G,G	0.651093,0.12996	-0.0123533,-0.00211101	0.00414823,0.0127124	2.53735,0.0614248	0.000552967	0.00110837
3	rs6591960	81058496	A,NA	G,NA	0.144135,NA	0.0186089,NA	0.00562927,NA	3.02353,NA	0.000550448	0.00111805
3	rs1585228	81062761	C,C	T,T	0.441352,0.691468	0.019313,0.0134777	0.00398179,0.0092548	5.90921,0.837701	0.00054954	0.00450626
3	rs7945091	81069339	NA,T	NA,A	NA,0.9375	NA,-0.0331983	NA,0.0176595	NA,1.22099	0.000547521	0.00109329
3	rs75524390	81071604	NA,C	NA,G	NA,0.9375	NA,-0.0331983	NA,0.0176595	NA,1.22099	0.000547521	0.00109329
3	rs10897735	80683813	C,C	A,A	0.437376,0.78869	-0.00946603,0.00909461	0.00398568,0.010471	1.75576,0.414433	0.000547313	0.00109405
3	rs60049480	81068279	NA,C	NA,A	NA,0.938492	NA,-0.0334473	NA,0.0177919	NA,1.22099	0.000547131	0.00109251
3	rs34991356	81307838	A,A	G,G	0.67495,0.460317	-0.00707957,-0.0140606	0.00422113,0.0085764	1.02915,0.995171	0.000546674	0.0010919
3	rs146175235	81463575	C,NA	A,NA	0.988072,NA	0.0448626,NA	0.0182119,NA	1.86127,NA	0.000546536	0.00109599
3	rs12283508	81596578	C,C	T,T	0.262425,0.448413	-0.0101811,0.000835675	0.00449401,0.00859522	1.62924,0.0350114	0.000546186	0.00109269
3	rs74819071	81073684	NA,C	NA,T	NA,0.9375	NA,-0.0331511	NA,0.0176595	NA,1.21835	0.000545305	0.00108886
3	rs12421990	81076213	NA,C	NA,T	NA,0.9375	NA,-0.0331511	NA,0.0176595	NA,1.21835	0.000545305	0.00108886
3	rs12417746	81076140	NA,T	NA,A	NA,0.9375	NA,-0.0331511	NA,0.0176595	NA,1.21835	0.000545305	0.00108886
3	rs76490394	81075950	NA,C	NA,T	NA,0.9375	NA,-0.0331511	NA,0.0176595	NA,1.21835	0.000545305	0.00108886
3	rs74323749	81070642	NA,A	NA,G	NA,0.9375	NA,-0.0331511	NA,0.0176595	NA,1.21835	0.000545305	0.00108886
3	rs4370959	81365735	A,A	G,G	0.814115,0.472222	0.0120068,-0.0167226	0.00508247,0.00856258	1.74095,1.29396	0.000544018	0.00108734
3	rs80008324	81070289	NA,A	NA,G	NA,0.9375	NA,-0.0330991	NA,0.0176595	NA,1.21546	0.000542881	0.00108403
3	rs12416894	81077564	NA,C	NA,T	NA,0.9375	NA,-0.0330991	NA,0.0176595	NA,1.21546	0.000542881	0.00108403
3	rs78611266	81078069	NA,G	NA,A	NA,0.9375	NA,-0.0330991	NA,0.0176595	NA,1.21546	0.000542881	0.00108403
3	rs76297748	81078610	NA,G	NA,T	NA,0.9375	NA,-0.0330991	NA,0.0176595	NA,1.21546	0.000542881	0.00108403
3	rs12421363	81069767	NA,C	NA,T	NA,0.9375	NA,-0.0330991	NA,0.0176595	NA,1.21546	0.000542881	0.00108403
3	rs75269481	81078593	NA,T	NA,C	NA,0.9375	NA,-0.0330991	NA,0.0176595	NA,1.21546	0.000542881	0.00108403
3	rs17440143	81128565	C,NA	T,NA	0.951292,NA	-0.0246627,NA	0.00918509,NA	2.13958,NA	0.000541259	0.00108588
3	rs7126955	81622781	T,T	G,G	0.544732,0.743056	-0.00475356,0.0211059	0.00397022,0.00978302	0.636034,1.50899	0.000540926	0.00108152
3	rs78867550	81078862	NA,A	NA,G	NA,0.9375	NA,-0.0330471	NA,0.0176595	NA,1.21257	0.000540472	0.00107922
3	rs74549083	81078846	NA,C	NA,T	NA,0.9375	NA,-0.0330471	NA,0.0176595	NA,1.21257	0.000540472	0.00107922
3	rs7941659	81068542	NA,T	NA,G	NA,0.938492	NA,-0.033295	NA,0.0177919	NA,1.21257	0.000540089	0.00107846
3	rs11232758	81345673	T,NA	C,NA	0.907555,NA	0.0192483,NA	0.00682591,NA	2.3184,NA	0.000539814	0.00108121
3	rs6591947	80938838	G,NA	A,NA	0.04672,NA	-0.0243882,NA	0.00936867,NA	2.03449,NA	0.000539253	0.00108107
3	rs79024656	81067867	NA,C	NA,A	NA,0.9375	NA,-0.0329999	NA,0.0176595	NA,1.20994	0.000538294	0.00107488
3	rs78897074	81067780	NA,T	NA,C	NA,0.9375	NA,-0.0329999	NA,0.0176595	NA,1.20994	0.000538294	0.00107488
3	rs77542719	81068060	NA,A	NA,G	NA,0.9375	NA,-0.0329999	NA,0.0176595	NA,1.20994	0.000538294	0.00107488
3	rs17143121	81644872	A,A	G,G	0.861829,0.759921	-0.00527593,0.0257356	0.00572955,0.0100079	0.447161,1.99461	0.000536916	0.00107393
3	rs79149814	81128808	G,NA	C,NA	0.951292,NA	-0.0246184,NA	0.00918509,NA	2.13333,NA	0.00053642	0.00107616
3	rs61888562	81363197	A,A	T,T	0.813121,0.472222	0.0119974,-0.0165725	0.00507203,0.00856258	1.74447,1.27626	0.000536267	0.00107184
3	rs74626374	81065816	NA,T	NA,C	NA,0.9375	NA,-0.0329479	NA,0.0176595	NA,1.20706	0.000535913	0.00107012
3	rs11232740	81310258	T,NA	C,NA	0.910537,NA	0.0194804,NA	0.00692737,NA	2.30785,NA	0.000535033	0.00107165
3	rs7942106	81061864	A,A	C,C	0.964215,0.91369	0.011519,-0.0354156	0.0106439,0.0152221	0.554155,1.69925	0.000534861	0.00106713
3	rs144306129	80908821	NA,A	NA,C	NA,0.979167	NA,-0.0497588	NA,0.0299292	NA,1.01591	0.000533568	0.00106675
3	rs61888561	81362511	T,T	A,A	0.813121,0.472222	0.0118524,-0.0167759	0.00507203,0.00856258	1.71111,1.30026	0.000531058	0.00106142
3	rs17143092	81640536	A,A	G,G	0.905567,0.758929	-0.000626417,0.0256491	0.00676109,0.00999379	0.033304,1.98831	0.000530315	0.00105997
3	rs17142744	81361756	G,G	T,T	0.813121,0.472222	0.0117525,-0.016926	0.00507203,0.00856258	1.6883,1.31811	0.000528908	0.00105711
3	rs77564017	81118376	C,NA	T,NA	0.952286,NA	-0.0246238,NA	0.00927543,NA	2.10034,NA	0.000528642	0.00106026
3	rs4945472	80714563	T,T	C,C	0.204771,0.268849	-0.00541401,-0.0235663	0.00489958,0.00964152	0.569986,1.83817	0.000528494	0.00105691
3	rs4400836	80934156	G,G	A,A	0.835984,0.264881	-0.0145668,0.00774131	0.00533946,0.00968721	2.19592,0.372412	0.000528075	0.00105777
3	rs17440339	81132432	A,NA	C,NA	0.951292,NA	-0.0245235,NA	0.00918509,NA	2.11995,NA	0.000528038	0.00105919
3	rs75815247	80734452	C,NA	T,NA	0.955268,NA	0.0226755,NA	0.00956466,NA	1.75076,NA	0.000527516	0.00105764
3	rs11232478	80831809	C,C	G,G	0.620278,0.825397	-0.0112259,0.00118427	0.00407393,0.0112602	2.23215,0.0379916	0.000525181	0.00105138
3	rs12277390	81672807	G,NA	C,NA	0.897614,NA	-0.0129136,NA	0.0065219,NA	1.32149,NA	0.000521827	0.00104339
3	rs75000618	81042238	NA,A	NA,G	NA,0.936508	NA,-0.0323078	NA,0.0175302	NA,1.18487	0.000519919	0.00103823
3	rs190039944	81520864	NA,G	NA,C	NA,0.983135	NA,-0.0549028	NA,0.0331973	NA,1.00806	0.000519615	0.00103851
3	rs1945671	81367328	T,T	A,A	0.563618,0.140873	0.00710251,-0.028601	0.0039867,0.0122874	1.12597,1.7005	0.000519444	0.00103744
3	rs75800957	81055878	NA,C	NA,T	NA,0.9375	NA,-0.0325348	NA,0.0176595	NA,1.18426	0.000517511	0.0010334
3	rs78398365	81055311	NA,C	NA,T	NA,0.9375	NA,-0.0324874	NA,0.0176595	NA,1.18165	0.000515454	0.0010293
3	rs148107948	81302094	NA,T	NA,C	NA,0.977182	NA,-0.045766	NA,0.0286274	NA,0.959036	0.000514452	0.00102813
3	rs57921519	81095156	T,NA	G,NA	0.955268,NA	-0.0248495,NA	0.00956466,NA	2.02801,NA	0.000514003	0.00103065
3	rs59064106	81373029	T,T	C,C	0.814115,0.472222	0.0121673,-0.0161217	0.00508247,0.00856258	1.77815,1.22384	0.000513046	0.00102548
3	rs74639108	81091305	G,NA	A,NA	0.951292,NA	-0.0242468,NA	0.00918509,NA	2.08116,NA	0.000512426	0.00102772
3	rs57394859	80947459	C,NA	A,NA	0.915507,NA	0.0136841,NA	0.00710883,NA	1.2657,NA	0.000510307	0.0010231
3	rs867386	81642512	C,C	T,T	0.406561,0.677579	-0.00485019,-0.0169062	0.00402521,0.00914559	0.641643,1.1903	0.000509845	0.00101884
3	rs11232450	80792660	C,C	T,T	0.77336,0.698413	0.0118766,0.0010527	0.00472259,0.0093141	1.92414,0.0409523	0.000508863	0.00101757
3	rs79572083	80689753	A,A	T,T	0.963221,0.909722	0.0184809,0.0163819	0.0105045,0.0149162	1.10501,0.565288	0.000507697	0.00101435
3	rs1540193	81599523	G,G	T,T	0.409543,0.677579	-0.00461407,-0.0177028	0.00402064,0.00914559	0.600091,1.27647	0.00050748	0.00101415
3	rs10732888	80720166	T,T	C,C	0.297217,0.4375	-0.00639838,-0.0183951	0.00432606,0.00861694	0.856575,1.48439	0.000506423	0.00101246
3	rs2032409	81598466	A,A	G,G	0.27336,0.452381	-0.0100944,0.000781388	0.00443621,0.00858839	1.64058,0.0326828	0.000505896	0.00101211
3	rs4463867	80943073	A,A	C,C	0.647117,0.300595	-0.0122769,0.000456213	0.00413745,0.00932283	2.52221,0.0172897	0.000505793	0.00101391
3	rs11232734	81285870	A,NA	G,NA	0.910537,NA	0.0192696,NA	0.00692737,NA	2.26694,NA	0.000505789	0.00101304
3	rs79961472	81609495	NA,A	NA,C	NA,0.96627	NA,0.0392792	NA,0.023678	NA,1.01261	0.000505609	0.00101077
3	rs75743117	81554421	C,NA	G,NA	0.936382,NA	0.0183789,NA	0.00810069,NA	1.63302,NA	0.000503723	0.00100713
3	rs17159674	80690388	C,C	A,A	0.962227,0.907738	0.0185193,0.0158628	0.0103707,0.0147711	1.12993,0.548423	0.000503604	0.00100616
3	rs139935298	81069039	T,NA	G,NA	0.955268,NA	-0.0248984,NA	0.00956466,NA	2.03449,NA	0.000503535	0.00100985
3	rs7924797	81648897	G,G	A,A	0.409543,0.679563	-0.00470452,-0.0167526	0.00402064,0.00916045	0.616249,1.17115	0.000503405	0.00100595
3	rs17142439	81220764	G,NA	A,NA	0.831014,NA	-0.00963233,NA	0.00527606,NA	1.16813,NA	0.000501591	0.00100245
3	rs11232476	80827910	C,C	T,T	0.620278,0.824405	-0.0111376,0.00160978	0.00407393,0.0112351	2.20346,0.0525328	0.000501286	0.00100354
3	rs2514463	80959709	T,T	C,C	0.851889,0.927579	-0.0153502,-0.0211486	0.00556614,0.0164929	2.23511,0.699528	0.000499185	0.00100047
3	rs57179700	81366960	T,T	G,G	0.814115,0.472222	0.0119075,-0.0164223	0.00508247,0.00856258	1.71815,1.25867	0.000497057	0.000993504
3	rs7951571	81653514	T,T	C,C	0.862823,0.750992	-0.00434585,0.0252413	0.00574696,0.00988505	0.347242,1.97203	0.000496354	0.000992667
3	rs17439996	81122694	C,NA	T,NA	0.952286,NA	-0.0244853,NA	0.00927543,NA	2.08116,NA	0.00049542	0.000993868
3	rs11232763	81355435	C,NA	A,NA	0.905567,NA	0.0186855,NA	0.00676109,NA	2.24297,NA	0.00049501	0.000991241
3	rs729142	81112247	G,G	A,A	0.412525,0.639881	0.0200831,0.00630301	0.00401624,0.00890493	6.24267,0.319608	0.000494629	0.0046526
3	rs721016	81113797	T,T	G,G	0.412525,0.639881	0.0200831,0.00630301	0.00401624,0.00890493	6.24267,0.319608	0.000494629	0.0046526
3	rs74502333	81127188	T,NA	C,NA	0.955268,NA	-0.0249918,NA	0.00956466,NA	2.04687,NA	0.000493367	0.000989734
3	rs79855059	81245034	C,NA	G,NA	0.927435,NA	0.0192847,NA	0.00762141,NA	1.94326,NA	0.000493242	0.0009871
3	rs17440276	81130250	C,NA	G,NA	0.951292,NA	-0.0241981,NA	0.00918509,NA	2.07437,NA	0.000493081	0.000989097
3	rs56314671	81074741	C,NA	T,NA	0.95328,NA	-0.0245373,NA	0.0093687,NA	2.05468,NA	0.00049271	0.000988171
3	rs17450933	81215484	A,NA	G,NA	0.838966,NA	-0.00984053,NA	0.00537909,NA	1.17173,NA	0.000491785	0.000982876
3	rs7114073	81063336	A,NA	T,NA	0.950298,NA	-0.0240272,NA	0.00909753,NA	2.08278,NA	0.000489654	0.00098244
3	rs7358497	81075865	A,NA	G,NA	0.951292,NA	-0.0240857,NA	0.00918509,NA	2.05874,NA	0.000488509	0.000979886
3	rs6591961	81065379	A,A	T,T	0.44334,0.693452	0.0190321,0.0134553	0.00397994,0.00927141	5.76059,0.833557	0.000487341	0.00354683
3	rs148648213	81315134	NA,T	NA,G	NA,0.980159	NA,0.0481825	NA,0.0306528	NA,0.935622	0.000485826	0.000970975
3	rs150143996	81185148	C,NA	A,NA	0.979125,NA	-0.0338096,NA	0.0138296,NA	1.83875,NA	0.00048438	0.000970485
3	rs2514492	80863344	C,NA	T,NA	0.04672,NA	-0.0245936,NA	0.00936867,NA	2.06235,NA	0.000483226	0.000969559
3	rs7931001	81090949	A,A	C,C	0.984095,0.960318	0.0263715,-0.0333956	0.0158037,0.0218976	1.02146,0.895382	0.000482659	0.000963669
3	rs138953538	81236745	NA,C	NA,T	NA,0.973214	NA,0.0433559	NA,0.0264757	NA,0.993489	0.000482635	0.000964521
3	rs139375445	81538059	NA,G	NA,C	NA,0.986111	NA,0.0614918	NA,0.0365264	NA,1.03489	0.000482454	0.00096383
3	rs117830964	81385822	NA,C	NA,T	NA,0.980159	NA,0.0512552	NA,0.0306528	NA,1.02457	0.000481864	0.000962618
3	rs116471067	81069721	G,NA	A,NA	0.952286,NA	-0.0241544,NA	0.00927543,NA	2.0357,NA	0.00048186	0.000966317
3	rs145894442	81396996	G,NA	A,NA	0.992048,NA	0.0420173,NA	0.0222601,NA	1.22852,NA	0.000481388	0.000961229
3	rs7116275	81609670	T,T	C,C	0.412525,0.683532	-0.00442826,-0.0177864	0.00401624,0.00919092	0.568305,1.27602	0.000481372	0.000962159
3	rs61314607	81571473	T,T	C,C	0.930418,0.790675	-0.0012559,0.0274518	0.00777053,0.0105074	0.0596816,2.04649	0.000480689	0.000960728
3	rs12718481	81611392	T,T	G,G	0.413519,0.683532	-0.00442668,-0.0176378	0.00401481,0.00919092	0.568305,1.2598	0.00047949	0.000958402
3	rs78197647	81299463	A,NA	T,NA	0.910537,NA	0.0190642,NA	0.00692737,NA	2.22745,NA	0.000479257	0.000959879
3	rs1945900	81649351	C,C	T,T	0.405567,0.676587	-0.00475698,-0.0168112	0.00402677,0.00913824	0.624394,1.18164	0.000479102	0.000957424
3	rs76383646	81149130	C,NA	T,NA	0.974155,NA	-0.0302775,NA	0.0124606,NA	1.8209,NA	0.000478931	0.000959021
3	rs12290294	81672403	G,NA	A,NA	0.897614,NA	-0.0126066,NA	0.0065219,NA	1.27376,NA	0.000478857	0.000957491
3	rs2461679	80832692	C,C	A,A	0.476143,0.535714	-0.0115112,-0.00649993	0.00395881,0.00857124	2.43883,0.348483	0.000478145	0.000959001
3	rs1458104	81048338	T,NA	C,NA	0.149105,NA	0.017901,NA	0.0055508,NA	2.89963,NA	0.000476538	0.000966276
3	rs7110442	81048957	A,A	G,G	0.965209,0.912698	0.0106503,-0.0351153	0.0107893,0.0151436	0.49001,1.69027	0.000475929	0.000949555
3	rs11232928	81636251	C,C	T,T	0.581511,0.74504	-0.00267339,0.0228536	0.00400792,0.00980793	0.296919,1.70333	0.000473284	0.000946043
3	rs12284096	81672355	C,NA	T,NA	0.897614,NA	-0.0125641,NA	0.0065219,NA	1.26722,NA	0.000473269	0.00094632
3	rs7122064	81026884	T,T	G,G	0.220676,0.092262	0.0147955,0.0319469	0.00476763,0.0147711	2.71814,1.5149	0.000471896	0.000960876
3	rs10736742	81026772	G,G	C,C	0.220676,0.092262	0.0147955,0.0319469	0.00476763,0.0147711	2.71814,1.5149	0.000471896	0.000960876
3	rs17372055	81073164	T,NA	C,NA	0.95328,NA	-0.0242925,NA	0.0093687,NA	2.02155,NA	0.000470002	0.000942571
3	rs11232769	81367795	C,C	A,A	0.562624,0.140873	0.00687277,-0.0283985	0.00398568,0.0122874	1.07241,1.68146	0.00046998	0.000938675
3	rs79534415	81277156	G,NA	C,NA	0.94334,NA	0.0202673,NA	0.00855199,NA	1.74974,NA	0.000469223	0.000938618
3	rs151334280	81524228	NA,G	NA,C	NA,0.986111	NA,0.0607534	NA,0.0365264	NA,1.01657	0.0004687	0.000936368
3	rs75060143	80693027	NA,C	NA,T	NA,0.901786	NA,-0.0222083	NA,0.0143636	NA,0.913396	0.000467203	0.000933902
3	rs61158466	81641805	G,G	C,C	0.908549,0.782738	4.45422e-05,0.0259373	0.00685915,0.0103658	0.00225606,1.9086	0.000462907	0.000925044
3	rs73510750	80696136	C,C	T,T	0.841948,0.906746	0.00378477,0.0350853	0.00541997,0.0147003	0.314268,1.76954	0.0004626	0.000924953
3	rs11232428	80716179	A,A	G,G	0.874751,0.978175	-0.0092316,-0.0567524	0.00597324,0.0292559	0.912831,1.2807	0.000462441	0.000925096
3	rs73519612	81037987	C,C	T,T	0.965209,0.91369	0.0101722,-0.0354156	0.0107893,0.0152221	0.461196,1.69925	0.000461841	0.000921489
3	rs75403272	81321545	NA,T	NA,C	NA,0.941468	NA,-0.0296403	NA,0.0182098	NA,0.984698	0.000461644	0.000922756
3	rs1944669	81637059	G,G	A,A	0.405567,0.683532	-0.00489734,-0.0162453	0.00402677,0.00919092	0.649926,1.11273	0.000461034	0.000921315
3	rs17437784	81074310	T,NA	C,NA	0.952286,NA	-0.0237785,NA	0.00927543,NA	1.98467,NA	0.000461016	0.000924276
3	rs11232730	81281823	A,NA	C,NA	0.908549,NA	0.0188765,NA	0.00685915,NA	2.22745,NA	0.000460999	0.00092341
3	rs78272098	81301750	A,NA	T,NA	0.996024,NA	0.0456971,NA	0.0314177,NA	0.836222,NA	0.000459862	0.000918459
3	rs10501512	81137631	NA,T	NA,G	NA,0.927579	NA,-0.028368	NA,0.0164929	NA,1.06839	0.000459497	0.000917857
3	rs72479270	80913255	NA,T	NA,C	NA,0.931548	NA,-0.0265705	NA,0.016928	NA,0.933656	0.000457378	0.000913877
3	rs4943824	81028695	C,C	T,T	0.220676,0.092262	0.0147537,0.0317442	0.00476763,0.0147711	2.70528,1.49993	0.000454676	0.00092563
3	rs76544031	80909660	NA,T	NA,A	NA,0.931548	NA,-0.0264444	NA,0.016928	NA,0.927202	0.000452625	0.000904384
3	rs78927185	81093572	T,NA	A,NA	0.955268,NA	-0.0241704,NA	0.00956466,NA	1.93922,NA	0.000452138	0.00090648
3	rs7951594	81028785	A,A	G,G	0.220676,0.092262	0.0147537,0.0316962	0.00476763,0.0147711	2.70528,1.49639	0.000452071	0.000920333
3	rs7937908	81028716	G,G	T,T	0.220676,0.092262	0.0147537,0.0316962	0.00476763,0.0147711	2.70528,1.49639	0.000452071	0.000920333
3	rs4943825	81028973	G,G	A,A	0.220676,0.092262	0.0147537,0.0316962	0.00476763,0.0147711	2.70528,1.49639	0.000452071	0.000920333
3	rs76360566	81393723	T,NA	G,NA	0.992048,NA	0.0412338,NA	0.0222601,NA	1.194,NA	0.000452014	0.000902608
3	rs1945897	81609008	C,C	G,G	0.413519,0.683532	-0.00447186,-0.0174428	0.00401481,0.00919092	0.576185,1.23868	0.000451396	0.000902256
3	rs17142733	81360127	G,G	A,A	0.813121,0.47123	0.0113982,-0.0166761	0.00507203,0.00856354	1.60865,1.28824	0.000450793	0.000901025
3	rs74765972	80690263	A,A	G,G	0.963221,0.907738	0.0179639,0.0159416	0.0105045,0.0147711	1.05926,0.5521	0.000449685	0.000898479
3	rs17159688	80695877	A,A	T,T	0.856859,0.90873	0.00361792,0.0350702	0.00564551,0.014843	0.282646,1.74135	0.000448263	0.000895972
3	rs7119474	81645910	G,G	C,C	0.907555,0.782738	0.000221676,0.0257732	0.00682591,0.0103658	0.0113997,1.88923	0.000447784	0.000894832
3	rs7129429	81028121	T,T	C,C	0.22167,0.092262	0.0146835,0.0317442	0.00475997,0.0147711	2.69102,1.49993	0.00044686	0.000909488
3	rs4283001	81607684	A,A	T,T	0.413519,0.681548	-0.00428659,-0.0177611	0.00401481,0.00917557	0.544154,1.27651	0.000445361	0.000890206
3	rs75692693	81104851	A,NA	C,NA	0.955268,NA	-0.024073,NA	0.00956466,NA	1.92663,NA	0.00044407	0.000890286
3	rs17141849	80981111	G,G	A,A	0.785288,0.281746	-0.000269919,0.0228551	0.00481501,0.00950244	0.0198622,1.79144	0.000443631	0.000885668
3	rs74941333	81119042	T,NA	G,NA	0.955268,NA	-0.0242147,NA	0.00956466,NA	1.94495,NA	0.000442895	0.000888097
3	rs7129219	81028011	C,C	A,A	0.220676,0.092262	0.0146607,0.0317442	0.00476763,0.0147711	2.67681,1.49993	0.000442046	0.000899464
3	rs140745009	81610589	NA,C	NA,T	NA,0.987103	NA,0.0588395	NA,0.0378862	NA,0.919342	0.000441792	0.000883239
3	rs11232653	81107507	T,T	A,A	0.412525,0.640873	0.0198971,0.00614367	0.00401624,0.00891032	6.13882,0.309354	0.000441507	0.00382588
3	rs80138882	81090085	A,NA	C,NA	0.956262,NA	-0.0244756,NA	0.00966771,NA	1.94495,NA	0.000440726	0.000883796
3	rs10488774	81651588	A,A	C,C	0.905567,0.760913	-0,0.0247056	0.00676109,0.0100221	-0,1.86338	0.000440392	0.00088023
3	rs80328220	81053637	T,NA	A,NA	0.954274,NA	-0.0237539,NA	0.00946506,NA	1.91775,NA	0.000440388	0.00088285
3	rs78497898	80802977	T,NA	C,NA	0.970179,NA	0.0209803,NA	0.0116239,NA	1.14822,NA	0.000440148	0.000882138
3	rs11232543	80933687	G,G	A,A	0.646123,0.118056	-0.0120391,-0.0012896	0.00413481,0.0132476	2.44425,0.0350563	0.000438074	0.000878205
3	rs10897811	81115730	T,T	C,C	0.412525,0.644841	0.0198971,0.00592111	0.00401624,0.00893234	6.13882,0.294646	0.00043739	0.00377304
3	rs11822065	81256187	C,NA	T,NA	0.926441,NA	0.0188316,NA	0.0075738,NA	1.88928,NA	0.000435866	0.000872292
3	rs1458096	80985737	G,NA	T,NA	0.124254,NA	0.0175935,NA	0.0059937,NA	2.47731,NA	0.00043463	0.000875002
3	rs78205857	81229268	A,NA	G,NA	0.989066,NA	0.0445173,NA	0.0190121,NA	1.71659,NA	0.000432428	0.000867203
3	rs7115723	81037613	A,A	C,C	0.965209,0.914682	0.0097583,-0.0354509	0.0107893,0.015302	0.436802,1.68788	0.000432245	0.000862481
3	rs56025716	81086580	G,NA	T,NA	0.951292,NA	-0.0233607,NA	0.00918509,NA	1.95939,NA	0.000431063	0.000864349
3	rs56032706	81086849	T,NA	A,NA	0.951292,NA	-0.0233607,NA	0.00918509,NA	1.95939,NA	0.000431063	0.000864349
3	rs80181787	81433449	NA,T	NA,C	NA,0.936508	NA,-0.0277561	NA,0.0175302	NA,0.94559	0.000430844	0.000861266
3	rs12801521	81350670	T,T	A,A	0.802187,0.978175	-0.00916075,0.00121414	0.00496334,0.0292559	1.1875,0.0146199	0.000430671	0.000860404
3	rs4943823	81028610	A,A	G,G	0.220676,0.092262	0.0147072,0.0313922	0.00476763,0.0147711	2.69102,1.4741	0.000429898	0.000875013
3	rs7951623	81028866	A,A	G,G	0.220676,0.092262	0.0147072,0.0313922	0.00476763,0.0147711	2.69102,1.4741	0.000429898	0.000875013
3	rs73519616	81046334	T,T	A,A	0.965209,0.914682	0.0106872,-0.0345565	0.0107893,0.015302	0.49226,1.62111	0.000429741	0.00085743
3	rs117020349	80979556	C,NA	T,NA	0.973161,NA	0.0151012,NA	0.0122339,NA	0.663413,NA	0.000429652	0.000858298
3	rs4307746	80693111	T,T	C,C	0.301193,0.435516	-0.00702176,-0.0154718	0.00430962,0.00862135	0.986134,1.13835	0.000425781	0.000850616
3	rs1522662	80825491	C,C	G,G	0.467197,0.502976	-0.0110252,-0.00528306	0.00396284,0.0085495	2.2676,0.270336	0.000425734	0.000852956
3	rs73519611	81035579	C,C	T,T	0.965209,0.91369	0.00966038,-0.0352189	0.0107893,0.0152221	0.431104,1.68433	0.000425274	0.00084857
3	rs117987256	81414816	T,NA	C,NA	0.985089,NA	0.0315568,NA	0.0163138,NA	1.27516,NA	0.000422696	0.000844935
3	rs56043695	81092528	A,NA	G,NA	0.956262,NA	-0.0242383,NA	0.00966771,NA	1.91466,NA	0.000422233	0.000846666
3	rs74374738	81107512	A,NA	G,NA	0.955268,NA	-0.0237722,NA	0.00956466,NA	1.88807,NA	0.000420338	0.000842656
3	rs150387842	81079159	A,NA	G,NA	0.954274,NA	-0.0237779,NA	0.00946506,NA	1.92086,NA	0.000420069	0.00084243
3	rs138122598	81310383	NA,G	NA,T	NA,0.968254	NA,-0.0376428	NA,0.0243817	NA,0.911462	0.000417932	0.000835524
3	rs55908086	81064868	T,NA	C,NA	0.956262,NA	-0.024168,NA	0.00966771,NA	1.90574,NA	0.000416953	0.000836067
3	rs11232902	81572979	C,C	G,G	0.909543,0.770833	-0.000222298,0.0257511	0.00689297,0.0101706	0.0113195,1.94522	0.00041677	0.000832956
3	rs56240555	81062072	A,NA	G,NA	0.956262,NA	-0.0241229,NA	0.00966771,NA	1.90003,NA	0.000413617	0.000829368
3	rs76083871	81636745	C,NA	T,NA	0.978131,NA	-0.0226641,NA	0.0135185,NA	1.02856,NA	0.000411585	0.00082265
3	rs7927198	81029756	T,NA	G,NA	0.148111,NA	0.0171604,NA	0.00556614,NA	2.6884,NA	0.000410641	0.000830296
3	rs56135807	81126313	T,NA	C,NA	0.955268,NA	-0.0239799,NA	0.00956466,NA	1.91466,NA	0.000409215	0.000820709
3	rs191815311	81173890	A,NA	G,NA	0.979125,NA	-0.0324724,NA	0.0138296,NA	1.72417,NA	0.000408491	0.000818341
3	rs1945891	80983101	G,NA	A,NA	0.124254,NA	0.0174184,NA	0.0059937,NA	2.43658,NA	0.000405483	0.000816323
3	rs7110752	81036082	T,T	C,C	0.965209,0.91369	0.00941557,-0.0350175	0.0107893,0.0152221	0.416983,1.66911	0.000403702	0.00080555
3	rs2373711	80708698	T,T	C,C	0.868787,0.751984	0.00272275,0.0245694	0.00585591,0.00989826	0.192491,1.88413	0.000401983	0.000803892
3	rs4945473	80719478	T,T	C,C	0.267396,0.423611	-0.00533377,-0.0194152	0.00446712,0.00865091	0.633624,1.60531	0.000401297	0.000802557
3	rs56396664	81263857	NA,G	NA,A	NA,0.012897	NA,0.0485651	NA,0.0378859	NA,0.699218	0.000400686	0.000800812
3	rs73509586	80921705	NA,G	NA,A	NA,0.933532	NA,-0.0252356	NA,0.0171606	NA,0.849517	0.00040006	0.000799386
3	rs141450762	81332561	C,NA	T,NA	0.989066,NA	0.0319487,NA	0.0190121,NA	1.03212,NA	0.000398902	0.00079794
3	rs78410493	81101455	G,NA	C,NA	0.95328,NA	-0.0231455,NA	0.0093687,NA	1.86992,NA	0.000398807	0.000799564
3	rs113987538	80898443	NA,C	NA,T	NA,0.933532	NA,-0.0251215	NA,0.0171606	NA,0.844001	0.000397908	0.000795103
3	rs10897754	80833267	T,T	G,G	0.409543,0.296627	-0.0110462,-0.00355799	0.00402064,0.00935847	2.22129,0.152547	0.000397874	0.000797113
3	rs74826077	80995368	T,NA	C,NA	0.913519,NA	-0.0206714,NA	0.00703429,NA	2.48198,NA	0.000396552	0.000799345
3	rs7950346	80695445	C,C	T,T	0.848907,0.906746	0.00116608,0.0356041	0.00552061,0.0147003	0.0795044,1.81148	0.000395348	0.000790334
3	rs17371832	81059371	T,NA	C,NA	0.952286,NA	-0.0229317,NA	0.00927543,NA	1.8721,NA	0.000393366	0.000788499
3	rs7951454	81021704	G,NA	A,NA	0.144135,NA	0.0166162,NA	0.00562927,NA	2.50035,NA	0.000388953	0.000784216
3	rs76081894	81057977	C,NA	T,NA	0.951292,NA	-0.0226151,NA	0.00918509,NA	1.85979,NA	0.000388233	0.000778159
3	rs78557065	80703577	C,NA	G,NA	0.972167,NA	0.0183577,NA	0.0120196,NA	0.897288,NA	0.00038471	0.000768422
3	rs7934041	81027804	C,NA	T,NA	0.150099,NA	0.0169754,NA	0.00553562,NA	2.66448,NA	0.00038271	0.000773918
3	rs2187442	81635695	T,T	C,C	0.858847,0.758929	-0.00386311,0.0244817	0.00567854,0.00999379	0.304243,1.84473	0.000382173	0.000764267
3	rs73507699	80899063	NA,T	NA,A	NA,0.933532	NA,-0.0245717	NA,0.0171606	NA,0.817639	0.000381698	0.000762726
3	rs1458081	81093173	T,T	G,G	0.367793,0.661706	0.0181587,0.012215	0.00410023,0.0090349	5.02321,0.753548	0.000381419	0.00135373
3	rs2133158	80693863	T,T	C,C	0.302187,0.435516	-0.00679231,-0.0151842	0.00430558,0.00862135	0.940562,1.1068	0.000380529	0.000760226
3	rs4402319	81105893	G,G	A,A	0.412525,0.645833	0.019716,0.00477279	0.00401624,0.00893797	6.03854,0.22669	0.000379963	0.00296025
3	rs11232542	80933636	C,C	T,T	0.646123,0.209325	-0.0110867,0.009043	0.00413481,0.0105074	2.13469,0.40956	0.000378358	0.000757953
3	rs76117623	81253375	C,NA	T,NA	0.926441,NA	0.0181992,NA	0.0075738,NA	1.78874,NA	0.000377831	0.000756132
3	rs74586555	80774049	NA,T	NA,A	NA,0.96131	NA,0.0297432	NA,0.0221651	NA,0.74562	0.000377326	0.000754262
3	rs111989210	81333989	T,NA	G,NA	0.993042,NA	0.0336509,NA	0.0237851,NA	0.803739,NA	0.000377025	0.000753047
3	rs1945901	81589726	T,T	C,C	0.406561,0.694444	-0.0039804,-0.017005	0.00402521,0.00927981	0.491163,1.1747	0.000376574	0.00075273
3	rs78005260	81054839	A,NA	G,NA	0.955268,NA	-0.023304,NA	0.00956466,NA	1.82882,NA	0.000376191	0.00075419
3	rs78747227	80703892	C,NA	G,NA	0.972167,NA	0.018191,NA	0.0120196,NA	0.885504,NA	0.000375876	0.000750788
3	rs77514115	80891486	NA,G	NA,C	NA,0.933532	NA,-0.0243005	NA,0.0171606	NA,0.804778	0.000374077	0.000747504
3	rs146146369	80701394	T,NA	C,NA	0.972167,NA	0.0181525,NA	0.0120196,NA	0.882795,NA	0.000373877	0.000746797
3	rs75026375	80919849	G,NA	A,NA	0.912525,NA	-0.0168213,NA	0.00699802,NA	1.78971,NA	0.000372078	0.000745539
3	rs79211597	81562005	T,T	C,C	0.991054,0.96627	0.0367966,0.041229	0.0209976,0.023678	1.09854,1.08809	0.000371256	0.000741088
3	rs56085595	81081353	T,NA	C,NA	0.954274,NA	-0.0230818,NA	0.00946506,NA	1.83141,NA	0.000370819	0.000743537
3	rs73508180	81079971	C,C	T,T	0.985089,0.96131	0.026008,-0.0333396	0.0163138,0.0221651	0.955132,0.877645	0.000370351	0.000739601
3	rs7941712	80934453	C,NA	T,NA	0.903579,NA	0.011701,NA	0.00669838,NA	1.09331,NA	0.000369987	0.000741483
3	rs141666012	81396956	T,T	C,C	0.904573,0.979167	0.0167733,0.0278062	0.00672948,0.0299292	1.89673,0.452403	0.000369416	0.000738174
3	rs77242953	80932726	A,NA	G,NA	0.945328,NA	0.0116599,NA	0.00869693,NA	0.744677,NA	0.000369016	0.000738122
3	rs9919564	80716400	G,G	C,C	0.875746,0.748016	-0.0001362,0.0242622	0.0059937,0.00984603	0.00794577,1.86222	0.000367698	0.000735236
3	rs4515989	81470761	A,A	C,C	0.897614,0.89881	-0.00181973,0.0342336	0.0065219,0.0141743	0.107777,1.80336	0.000367669	0.000734372
3	rs7934083	81203521	C,C	T,T	0.474155,0.874008	0.0192956,0.0185847	0.00395959,0.0128817	5.9592,0.826525	0.000367473	0.00529924
3	rs1458082	81093405	A,A	G,G	0.368787,0.657738	0.0177408,0.0135903	0.00409792,0.00900943	4.82496,0.881275	0.000367185	0.00120858
3	rs76652196	80901819	NA,T	NA,C	NA,0.931548	NA,-0.0237408	NA,0.016928	NA,0.79377	0.000366214	0.000731801
3	rs1945709	81289813	C,C	A,A	0.668986,0.460317	-0.00596458,-0.0141624	0.00420153,0.0085764	0.80766,1.00581	0.000365374	0.000729923
3	rs75039132	81436481	T,T	C,C	0.900596,0.979167	0.016773,0.0263661	0.00660805,0.0299292	1.9531,0.42211	0.000364361	0.000728108
3	rs150267575	81069469	T,T	A,A	0.985089,0.963294	0.0282942,-0.0309144	0.0163138,0.0227328	1.0817,0.759796	0.00036305	0.00072505
3	rs4944318	81357207	G,G	A,A	0.327038,0.119048	0.00299718,-0.0333042	0.00421449,0.0131998	0.321495,1.93432	0.000362487	0.000724047
3	rs7934736	80695021	T,T	C,C	0.848907,0.907738	0.00132872,0.0350917	0.00552061,0.0147711	0.0916219,1.75658	0.000362459	0.00072458
3	rs180708879	81646760	NA,T	NA,C	NA,0.985119	NA,-0.0491711	NA,0.0353055	NA,0.785949	0.000361381	0.000722523
3	rs76985029	80965959	A,NA	G,NA	0.975149,NA	0.024187,NA	0.0127009,NA	1.24517,NA	0.000361295	0.000722284
3	rs17159678	80694631	T,T	C,C	0.848907,0.907738	0.00136736,0.0350413	0.00552061,0.0147711	0.0945385,1.75256	0.000361062	0.000721785
3	rs77265351	81404191	C,C	T,T	0.882704,0.979167	0.0169218,0.0232415	0.00614455,0.0299292	2.23002,0.359096	0.000359285	0.000718182
3	rs543363537	81007023	C,NA	A,NA	0.991054,NA	0.0459423,NA	0.0209976,NA	1.54256,NA	0.000358803	0.00071834
3	rs7121345	81114442	G,G	A,A	0.412525,0.639881	0.0194873,0.006602	0.00401624,0.00890493	5.91314,0.3387	0.000358446	0.00264898
3	rs117833814	81665668	A,NA	G,NA	0.979125,NA	-0.0215493,NA	0.0138296,NA	0.923779,NA	0.000357629	0.000714792
3	rs17142715	81341388	G,NA	A,NA	0.996024,NA	0.0469363,NA	0.0314177,NA	0.869055,NA	0.000356049	0.000711334
3	rs73515558	81006417	G,G	A,A	0.973161,0.973214	0.0221139,-0.0271284	0.0122339,0.0264757	1.15077,0.514949	0.000355623	0.000710328
3	rs11232927	81630984	C,C	T,T	0.903579,0.756944	-0.000401722,0.0237013	0.00669838,0.00996594	0.0212823,1.75956	0.000354184	0.000707967
3	rs59176942	81398206	A,A	G,G	0.805169,0.451389	0.0124543,-0.0126589	0.00499191,0.00859004	1.89964,0.852108	0.000353582	0.000706868
3	rs10792557	81116607	C,C	T,T	0.412525,0.640873	0.019535,0.00560775	0.00401624,0.00891032	5.93914,0.276448	0.000353341	0.00260317
3	rs77224744	81044607	T,NA	C,NA	0.956262,NA	-0.0232023,NA	0.00966771,NA	1.78526,NA	0.000352591	0.000706859
3	rs74748984	81405953	G,G	A,A	0.883698,0.979167	0.0170367,0.0230035	0.00616728,0.0299292	2.24129,0.354446	0.000352475	0.000704614
3	rs10897803	81092121	G,G	A,A	0.366799,0.65873	0.018033,0.0122407	0.00410256,0.00901572	4.95665,0.758063	0.000352228	0.00122401
3	rs75291775	80989884	T,NA	C,NA	0.977137,NA	-0.0190692,NA	0.0132281,NA	0.825579,NA	0.000351775	0.000703314
3	rs142178437	81124321	A,NA	C,NA	0.985089,NA	0.0230809,NA	0.0163138,NA	0.803755,NA	0.000350215	0.000699486
3	rs12420484	80900285	NA,T	NA,C	NA,0.93254	NA,-0.0232845	NA,0.017043	NA,0.764803	0.000350191	0.000699803
3	rs2461673	80847849	T,T	C,C	0.675944,0.59623	-0.0112981,-0.000972461	0.00422449,0.00871223	2.12578,0.0404223	0.000349865	0.000700607
3	rs117525834	80826598	G,NA	A,NA	0.985089,NA	0.0298616,NA	0.0163138,NA	1.17274,NA	0.000349808	0.000699782
3	rs118163032	80699022	A,NA	G,NA	0.972167,NA	0.0176613,NA	0.0120196,NA	0.84854,NA	0.000349571	0.000698269
3	rs79991980	80897203	NA,G	NA,A	NA,0.933532	NA,-0.0233415	NA,0.0171606	NA,0.760022	0.000348956	0.000697329
3	rs118177056	81349836	NA,T	NA,C	NA,0.977182	NA,-0.0374197	NA,0.0286274	NA,0.718583	0.000347331	0.000694234
3	rs12421185	81030314	G,NA	A,NA	0.147117,NA	0.0173048,NA	0.00558166,NA	2.71371,NA	0.000347158	0.000703518
3	rs11232657	81116856	C,C	T,T	0.412525,0.640873	0.0194873,0.00580521	0.00401624,0.00891032	5.91314,0.288435	0.000346839	0.0025183
3	rs17142665	81303576	G,NA	C,NA	0.99503,NA	0.0400411,NA	0.0281148,NA	0.811384,NA	0.00034674	0.00069269
3	rs77192655	80715250	G,G	T,T	0.912525,0.837302	0.0109177,0.0210639	0.00699802,0.0115817	0.925428,1.16145	0.000346562	0.00069316
3	rs7942800	81649050	C,C	T,T	0.404573,0.677579	-0.00421034,-0.0162384	0.00402835,0.00914559	0.528796,1.12028	0.000346096	0.000691709
3	rs1566239	80718505	A,A	T,T	0.875746,0.978175	-0.00874296,-0.0554484	0.0059937,0.0292559	0.839681,1.23616	0.000345878	0.000691974
3	rs58874382	80937060	G,NA	T,NA	0.906561,NA	0.0115451,NA	0.00679323,NA	1.04952,NA	0.000344744	0.000690899
3	rs76315188	81384058	T,NA	C,NA	0.992048,NA	0.0376487,NA	0.0222601,NA	1.04202,NA	0.000344102	0.00068723
3	rs4944366	81577369	C,C	T,T	0.404573,0.690476	-0.00393812,-0.0165961	0.00402835,0.00924659	0.483767,1.13859	0.00034359	0.000686784
3	rs117788447	81573803	NA,C	NA,T	NA,0.987103	NA,-0.0494293	NA,0.0378862	NA,0.716694	0.000343205	0.000686096
3	rs17142655	81301063	C,NA	T,NA	0.99503,NA	0.0398314,NA	0.0281148,NA	0.805322,NA	0.000342584	0.000684392
3	rs17142764	81376730	G,G	C,C	0.809145,0.470238	0.0113211,-0.0157761	0.00503123,0.00856454	1.61192,1.18395	0.000342076	0.000684153
3	rs11232733	81284504	T,T	A,A	0.907555,0.970238	0.0187318,-0.0346367	0.00682591,0.0251555	2.21712,0.773289	0.000341673	0.000684291
3	rs4414243	80935911	C,C	A,A	0.647117,0.198413	-0.011217,-0.00912747	0.00413745,0.0107187	2.17353,0.40399	0.000341572	0.000684659
3	rs74980232	80940232	T,NA	C,NA	0.906561,NA	0.0114965,NA	0.00679323,NA	1.04296,NA	0.000340783	0.000682953
3	rs187608256	81249260	NA,G	NA,C	NA,0.97123	NA,0.0340611	NA,0.0255725	NA,0.737834	0.000340745	0.000681129
3	rs77489824	81042247	A,NA	C,NA	0.956262,NA	-0.0229866,NA	0.00966771,NA	1.75889,NA	0.000340078	0.000681741
3	rs6591948	80938972	C,NA	T,NA	0.906561,NA	0.0114478,NA	0.00679323,NA	1.03643,NA	0.000336883	0.000675133
3	rs17370219	81037858	C,NA	T,NA	0.956262,NA	-0.0229194,NA	0.00966771,NA	1.75071,NA	0.000336304	0.000674166
3	rs79674096	81073063	C,NA	T,NA	0.972167,NA	-0.0268338,NA	0.0120196,NA	1.59208,NA	0.000336019	0.000672784
3	rs78434131	80718949	T,NA	C,NA	0.972167,NA	0.0173385,NA	0.0120196,NA	0.826365,NA	0.00033476	0.000668698
3	rs59994265	81064584	C,C	T,T	0.984095,0.96131	0.025709,-0.0316493	0.0158037,0.0221651	0.983861,0.814391	0.000334707	0.000668445
3	rs118018586	80839429	T,NA	G,NA	0.986084,NA	0.0288993,NA	0.0168779,NA	1.06124,NA	0.000333871	0.000667792
3	rs76083398	81037599	T,NA	G,NA	0.956262,NA	-0.0228745,NA	0.00966771,NA	1.74526,NA	0.000333814	0.000669168
3	rs2514481	80991179	G,NA	A,NA	0.127237,NA	0.0166383,NA	0.00593314,NA	2.29734,NA	0.000333806	0.000671794
3	rs185997345	80976344	A,NA	T,NA	0.991054,NA	0.0355468,NA	0.0209976,NA	1.04348,NA	0.000333283	0.000666796
3	rs11232932	81650130	A,A	T,T	0.406561,0.677579	-0.00443815,-0.0157142	0.00402521,0.00914559	0.568305,1.06674	0.000332734	0.000664995
3	rs75010074	81001484	T,NA	C,NA	0.988072,NA	0.0297026,NA	0.0182119,NA	0.987577,NA	0.000332714	0.000665549
3	rs144384165	80973402	T,NA	A,NA	0.985089,NA	0.0264242,NA	0.0163138,NA	0.977625,NA	0.000332475	0.000664908
3	rs1075167	81434293	C,C	A,A	0.90159,0.979167	0.0163707,0.0273412	0.00663768,0.0299292	1.86485,0.442536	0.00033212	0.000663687
3	rs61888597	80913071	A,NA	G,NA	0.911531,NA	-0.0163641,NA	0.00696238,NA	1.72688,NA	0.000332074	0.000665384
3	rs11232546	80937020	C,C	T,T	0.647117,0.198413	-0.0111381,-0.00934127	0.00413745,0.0107187	2.14863,0.416251	0.000332015	0.000665491
3	rs75509424	81393231	T,T	C,C	0.88668,0.979167	0.0169665,0.0226391	0.00623739,0.0299292	2.18537,0.347369	0.000331464	0.000662584
3	rs6591946	80935572	T,T	C,C	0.648111,0.202381	-0.0111009,-0.0091699	0.00414011,0.0106395	2.13469,0.410322	0.000331205	0.000663812
3	rs55822564	81030553	G,NA	A,NA	0.956262,NA	-0.022825,NA	0.00966771,NA	1.73926,NA	0.000331103	0.000663727
3	rs4400835	80933192	G,G	A,A	0.651093,0.118056	-0.0114429,-0.0012896	0.00414823,0.0132476	2.23606,0.0350563	0.000329737	0.00066083
3	rs75524389	80949589	NA,T	NA,C	NA,0.905754	NA,-0.0206379	NA,0.0146307	NA,0.800334	0.000329639	0.000658575
3	rs1916053	80755499	A,A	C,C	0.522863,0.899802	-0.00791744,0.0142346	0.00395844,0.0142364	1.34213,0.49843	0.000329382	0.000658728
3	rs17369902	81031588	T,NA	G,NA	0.956262,NA	-0.0224025,NA	0.00966771,NA	1.68846,NA	0.000329182	0.000659652
3	rs12421756	80924170	NA,A	NA,G	NA,0.930556	NA,-0.0221068	NA,0.0168156	NA,0.7244	0.00032778	0.000655051
3	rs1945898	81576771	C,C	A,A	0.404573,0.691468	-0.00384734,-0.016512	0.00402835,0.0092548	0.469104,1.12843	0.000327746	0.000655126
3	rs116957049	81038128	G,NA	A,NA	0.955268,NA	-0.0226924,NA	0.00956466,NA	1.75284,NA	0.00032766	0.000656941
3	rs77449332	81203762	NA,T	NA,C	NA,0.927579	NA,-0.0218548	NA,0.0164929	NA,0.732507	0.000327619	0.000654728
3	rs149181514	81290903	NA,T	NA,C	NA,0.974206	NA,0.0371984	NA,0.0269663	NA,0.775315	0.000327413	0.000654134
3	rs7930882	81083414	T,T	G,G	0.365805,0.676587	0.017818,0.0120313	0.00410491,0.00913824	4.84753,0.725897	0.00032722	0.00104871
3	rs75971705	80934971	NA,T	NA,C	NA,0.90873	NA,-0.0205625	NA,0.014843	NA,0.780018	0.00032701	0.000653335
3	rs148069072	81509363	NA,A	NA,T	NA,0.983135	NA,-0.0414005	NA,0.0331973	NA,0.672929	0.000326979	0.000653631
3	rs10751059	81355654	C,C	T,T	0.314115,0.53373	0.0094909,0.0127051	0.00425961,0.00856887	1.58716,0.859636	0.000326703	0.000653231
3	rs77455791	81036467	A,NA	T,NA	0.956262,NA	-0.0227307,NA	0.00966771,NA	1.72785,NA	0.000326012	0.000653507
3	rs78348012	81036606	T,NA	C,NA	0.956262,NA	-0.0227307,NA	0.00966771,NA	1.72785,NA	0.000326012	0.000653507
3	rs12791973	81345837	A,A	C,C	0.799205,0.979167	-0.00839219,0.000310777	0.00493553,0.0299292	1.0503,0.00361306	0.000325929	0.000651183
3	rs77393624	80933737	G,NA	A,NA	0.94831,NA	0.0120346,NA	0.00893021,NA	0.750126,NA	0.000325906	0.000651978
3	rs2514497	80856109	C,NA	T,NA	0.016899,NA	-0.0305958,NA	0.0153395,NA	1.33641,NA	0.000325854	0.000651579
3	rs7107959	80935301	NA,T	NA,C	NA,0.90873	NA,-0.0205152	NA,0.014843	NA,0.777471	0.000325795	0.00065091
3	rs1945892	81605750	A,A	G,G	0.585487,0.746032	-0.00287328,0.0209801	0.00401339,0.00982053	0.324185,1.4861	0.000325744	0.000651174
3	rs12361016	80798445	T,T	C,C	0.794235,0.725198	0.0109909,0.00617324	0.00489079,0.00957558	1.60865,0.284723	0.000325636	0.000651541
3	rs80312143	81441449	G,G	T,T	0.90159,0.979167	0.0163191,0.0271205	0.00663768,0.0299292	1.85544,0.437881	0.000324904	0.000649272
3	rs78294947	81033308	C,NA	T,NA	0.956262,NA	-0.0226857,NA	0.00966771,NA	1.72243,NA	0.000323625	0.000648717
3	rs115120279	81033409	C,NA	T,NA	0.956262,NA	-0.0226857,NA	0.00966771,NA	1.72243,NA	0.000323625	0.000648717
3	rs7108535	80935745	NA,T	NA,C	NA,0.907738	NA,-0.0203326	NA,0.0147711	NA,0.772983	0.000323019	0.000645371
3	rs2199021	80982032	G,G	A,A	0.737575,0.247024	-0.00306846,0.0220465	0.00449401,0.00991158	0.305623,1.58291	0.000322485	0.000644228
3	rs4369436	80933195	A,A	G,G	0.651093,0.118056	-0.0113984,-0.0012896	0.00414823,0.0132476	2.22184,0.0350563	0.000322075	0.00064547
3	rs75785544	81430510	T,T	C,C	0.90159,0.979167	0.0162212,0.0278053	0.00663768,0.0299292	1.83763,0.452384	0.000321803	0.000643076
3	rs118178396	80715867	A,NA	C,NA	0.95328,NA	0.0147519,NA	0.0093687,NA	0.937981,NA	0.000321453	0.000643092
3	rs7108669	81354588	T,NA	C,NA	0.994036,NA	0.0375142,NA	0.0256781,NA	0.841543,NA	0.000321282	0.000641994
3	rs79001473	81043432	G,NA	A,NA	0.956262,NA	-0.0226363,NA	0.00966771,NA	1.71648,NA	0.000321027	0.000643503
3	rs114629989	81044656	A,NA	G,NA	0.956262,NA	-0.0226363,NA	0.00966771,NA	1.71648,NA	0.000321027	0.000643503
3	rs74590293	81031537	G,NA	T,NA	0.956262,NA	-0.0226363,NA	0.00966771,NA	1.71648,NA	0.000321027	0.000643503
3	rs17435637	81032637	A,NA	G,NA	0.956262,NA	-0.0226363,NA	0.00966771,NA	1.71648,NA	0.000321027	0.000643503
3	rs12289406	81052047	T,T	G,G	0.963221,0.91369	0.0137802,-0.0272176	0.0105045,0.0152221	0.72222,1.13212	0.000320882	0.000640367
3	rs76933520	81442332	C,C	T,T	0.90159,0.979167	0.0164687,0.0250085	0.00663768,0.0299292	1.88279,0.394277	0.000320727	0.000640926
3	rs61032465	81439307	G,G	T,T	0.902585,0.979167	0.0162429,0.0275234	0.00666778,0.0299292	1.82829,0.446392	0.000320257	0.000639984
3	rs4408336	80934801	C,C	A,A	0.649105,0.202381	-0.0110637,-0.00901537	0.0041428,0.0106395	2.12079,0.401428	0.00031975	0.000640849
3	rs4944289	81021385	T,NA	C,NA	0.143141,NA	0.0161234,NA	0.00564551,NA	2.3675,NA	0.000319266	0.000643462
3	rs12365411	81379720	T,T	C,C	0.691849,0.970238	-0.00756258,0.0269059	0.00428205,0.0251555	1.11139,0.545448	0.000318987	0.000636375
3	rs79645796	81031525	G,NA	A,NA	0.956262,NA	-0.0225913,NA	0.00966771,NA	1.71107,NA	0.00031869	0.000638813
3	rs73517651	81018480	C,C	T,T	0.974155,0.969246	0.0212708,-0.0264331	0.0124606,0.0247591	1.05644,0.544096	0.000318005	0.000635181
3	rs4515988	80800343	G,G	T,T	0.756461,0.69246	0.0094887,-0.00379615	0.0046064,0.00926307	1.40441,0.166253	0.000316422	0.000633318
3	rs1522655	80848811	T,T	A,A	0.67495,0.607143	-0.0111056,0.000193468	0.00422113,0.00875267	2.06983,0.00772707	0.000316411	0.000633573
3	rs1522654	80848883	C,C	T,T	0.67495,0.607143	-0.0111056,0.000193468	0.00422113,0.00875267	2.06983,0.00772707	0.000316411	0.000633573
3	rs11518736	81443562	G,G	T,T	0.779324,0.980159	-0.00868182,0.00911726	0.00476763,0.0306528	1.16362,0.115696	0.000316268	0.000631741
3	rs12421768	81079528	NA,A	NA,G	NA,0.909722	NA,-0.0218581	NA,0.0149162	NA,0.845228	0.000316259	0.000631883
3	rs183807708	80844421	G,NA	A,NA	0.984095,NA	0.0231345,NA	0.0158037,NA	0.843964,NA	0.000315967	0.0006315
3	rs149356550	81275497	NA,T	NA,G	NA,0.97123	NA,-0.0339407	NA,0.0255725	NA,0.734165	0.000315161	0.000630098
3	rs6591956	81019291	T,NA	C,NA	0.143141,NA	0.0160766,NA	0.00564551,NA	2.35617,NA	0.000315148	0.000635118
3	rs11603944	80754898	C,C	G,G	0.522863,0.900794	-0.00773697,0.0150317	0.00395844,0.0142995	1.29554,0.532888	0.000314293	0.000628551
3	rs75057880	81327396	NA,G	NA,A	NA,0.933532	NA,-0.0228305	NA,0.0171606	NA,0.736636	0.000314261	0.000628215
3	rs150553452	80726655	NA,G	NA,C	NA,0.981151	NA,0.0395882	NA,0.0314332	NA,0.682205	0.000314215	0.000628226
3	rs17353621	80937279	G,G	A,A	0.647117,0.28869	-0.0114131,0.0002564	0.00413745,0.00943317	2.23606,0.00952102	0.000313942	0.000629222
3	rs77805757	80716058	T,NA	C,NA	0.95328,NA	0.0146073,NA	0.0093687,NA	0.924609,NA	0.000313775	0.000627731
3	rs139781531	80930840	NA,T	NA,C	NA,0.970238	NA,-0.0308333	NA,0.0251555	NA,0.656967	0.000313774	0.000627327
3	rs4643102	80935720	C,C	T,T	0.647117,0.197421	-0.0110494,-0.00915166	0.00413745,0.010739	2.12079,0.404385	0.000313552	0.000628471
3	rs1945715	81299864	G,NA	A,NA	0.99503,NA	0.0382355,NA	0.0281148,NA	0.759856,NA	0.000313098	0.000625512
3	rs186362229	81651881	NA,T	NA,A	NA,0.992063	NA,-0.06074	NA,0.0481747	NA,0.683254	0.000313087	0.000625933
3	rs80182306	80864831	A,NA	C,NA	0.950298,NA	-0.0141195,NA	0.00909753,NA	0.918442,NA	0.000313058	0.000625857
3	rs80260133	81436289	C,C	T,T	0.90159,0.979167	0.0162212,0.0268294	0.00663768,0.0299292	1.83763,0.431769	0.000312853	0.000625196
3	rs140166747	80987359	C,NA	T,NA	0.987078,NA	0.027473,NA	0.0175062,NA	0.933411,NA	0.000311667	0.000623386
3	rs78387301	80849713	G,NA	A,NA	0.979125,NA	0.0214478,NA	0.0138296,NA	0.917448,NA	0.000310978	0.000621618
3	rs11232905	81578391	C,NA	T,NA	0.985089,NA	0.0246456,NA	0.0163138,NA	0.883194,NA	0.000310782	0.000621152
3	rs12419255	80937392	NA,T	NA,G	NA,0.909722	NA,-0.0202365	NA,0.0149162	NA,0.757252	0.000309989	0.000619357
3	rs57753355	80924418	NA,G	NA,T	NA,0.930556	NA,-0.0212783	NA,0.0168156	NA,0.686697	0.000309745	0.000619025
3	rs59729203	81088119	G,G	A,A	0.984095,0.963294	0.0245582,-0.0331693	0.0158037,0.0227328	0.92011,0.840014	0.000309499	0.000618123
3	rs72950257	81674489	T,NA	C,NA	0.972167,NA	-0.0214539,NA	0.0120196,NA	1.12916,NA	0.000309161	0.000618154
3	rs17369997	81034927	C,NA	A,NA	0.956262,NA	-0.0224025,NA	0.00966771,NA	1.68846,NA	0.000309129	0.000619622
3	rs17369881	81031398	C,NA	A,NA	0.956262,NA	-0.0224025,NA	0.00966771,NA	1.68846,NA	0.000309129	0.000619622
3	rs72950250	81670116	A,NA	T,NA	0.936382,NA	-0.0152497,NA	0.00810069,NA	1.22355,NA	0.000308867	0.000617971
3	rs11232556	80942684	G,G	A,A	0.585487,0.155754	-0.0095765,0.0121463	0.00401339,0.0117882	1.76888,0.518795	0.000308051	0.000616646
3	rs4145707	81460126	T,T	A,A	0.478131,0.545635	0.0086083,0.00503361	0.00395809,0.00858518	1.52812,0.253627	0.000307392	0.000614841
3	rs77081693	80951336	NA,A	NA,G	NA,0.89881	NA,-0.019166	NA,0.0141743	NA,0.753698	0.000306738	0.000612872
3	rs4274217	80935759	T,T	C,C	0.647117,0.197421	-0.011005,-0.00915166	0.00413745,0.010739	2.10694,0.404385	0.000306623	0.000614577
3	rs80056300	80832273	G,NA	A,NA	0.975149,NA	-0.0210771,NA	0.0127009,NA	1.01316,NA	0.000306396	0.000612853
3	rs115971459	81329419	T,NA	C,NA	0.996024,NA	0.0439543,NA	0.0314177,NA	0.791012,NA	0.000306175	0.000611731
3	rs74726490	80937987	NA,G	NA,C	NA,0.909722	NA,-0.0200694	NA,0.0149162	NA,0.748429	0.000306116	0.000611625
3	rs61889101	80743184	A,NA	G,NA	0.888668,NA	-0.0136029,NA	0.00628579,NA	1.5163,NA	0.000305941	0.000612987
3	rs7118432	81611866	A,A	T,T	0.807157,0.765873	0.00195119,-0.0231418	0.00501139,0.0100948	0.156757,1.65994	0.000305563	0.000610776
3	rs12289565	81052356	A,A	G,G	0.962227,0.912698	0.0128416,-0.027393	0.0103707,0.0151436	0.666308,1.152	0.000305451	0.000609559
3	rs139956567	81596865	NA,G	NA,T	NA,0.962302	NA,-0.0286201	NA,0.0224433	NA,0.69415	0.000305146	0.000610019
3	rs55811617	81030577	T,NA	C,NA	0.956262,NA	-0.022308,NA	0.00966771,NA	1.6772,NA	0.000304497	0.000610326
3	rs10751038	80743018	T,T	A,A	0.257455,0.127976	-0.00579565,-0.0218701	0.00452197,0.012796	0.699057,1.05836	0.000303283	0.000605954
3	rs72939553	81076675	C,NA	T,NA	0.949304,NA	0.0257643,NA	0.00901262,NA	2.37121,NA	0.000303055	0.000612558
3	rs11232448	80775068	T,T	C,C	0.777336,0.697421	0.0109939,0.00138786	0.00475237,0.00930543	1.68396,0.0548077	0.000302327	0.000604673
3	rs17142789	81422622	A,A	G,G	0.902585,0.979167	0.0164449,0.023107	0.00666778,0.0299292	1.86485,0.356467	0.000302245	0.000604002
3	rs10897904	81672689	G,G	A,A	0.722664,0.722222	0.00268506,0.0217849	0.0044164,0.00954375	0.265037,1.64874	0.000302032	0.000603701
3	rs140596114	81281717	NA,C	NA,T	NA,0.983135	NA,0.0396732	NA,0.0331973	NA,0.634404	0.000301741	0.000603173
3	rs4145063	80941520	NA,T	NA,G	NA,0.909722	NA,-0.0198694	NA,0.0149162	NA,0.737936	0.000301593	0.000602593
3	rs17142688	81319065	G,NA	C,NA	0.994036,NA	0.0364592,NA	0.0256781,NA	0.807853,NA	0.00030141	0.0006023
3	rs7480648	81084433	T,T	A,A	0.342942,0.592262	0.0186087,0.00213702	0.00416512,0.00869873	5.10211,0.0936986	0.000301356	0.000943553
3	rs1841017	80989388	G,NA	A,NA	0.127237,NA	0.0162496,NA	0.00593314,NA	2.20996,NA	0.000301271	0.000606084
3	rs139770306	81164846	NA,C	NA,T	NA,0.970238	NA,-0.0319229	NA,0.0251555	NA,0.689448	0.000301266	0.00060245
3	rs7947045	80939502	NA,A	NA,G	NA,0.909722	NA,-0.0198401	NA,0.0149162	NA,0.736403	0.00030094	0.000601289
3	rs11232544	80936536	A,A	G,G	0.664016,0.289683	-0.0111461,0.000512407	0.00418592,0.00942357	2.11069,0.0192531	0.00030069	0.000602317
3	rs4145062	80941603	NA,G	NA,C	NA,0.909722	NA,-0.0198218	NA,0.0149162	NA,0.735447	0.000300533	0.000600477
3	rs17142691	81319450	G,NA	A,NA	0.996024,NA	0.043557,NA	0.0314177,NA	0.780864,NA	0.000300278	0.000599955
3	rs117047363	80715518	A,NA	C,NA	0.972167,NA	0.0164763,NA	0.0120196,NA	0.768429,NA	0.000299227	0.000597751
3	rs17141960	81035167	T,NA	C,NA	0.955268,NA	-0.0221293,NA	0.00956466,NA	1.6843,NA	0.000298948	0.000599296
3	rs10736741	80743454	T,T	C,C	0.257455,0.127976	-0.00560485,-0.0222485	0.00452197,0.012796	0.667216,1.08573	0.000298841	0.000597088
3	rs75777336	80941432	A,NA	G,NA	0.906561,NA	0.0109274,NA	0.00679323,NA	0.967742,NA	0.000298804	0.000598763
3	rs10792601	81637494	C,C	T,T	0.267396,0.440476	-0.00920979,0.00313555	0.00446712,0.00861059	1.4063,0.145241	0.00029876	0.000597771
3	rs142011075	80714025	T,NA	G,NA	0.972167,NA	0.0164587,NA	0.0120196,NA	0.767261,NA	0.000298555	0.00059641
3	rs151012676	81339411	NA,G	NA,A	NA,0.969246	NA,-0.0313186	NA,0.0247591	NA,0.686351	0.000298016	0.000595795
3	rs114737290	81204613	NA,A	NA,G	NA,0.926587	NA,-0.0203454	NA,0.0163898	NA,0.668614	0.000297565	0.000594684
3	rs74622682	80716224	A,NA	G,NA	0.972167,NA	0.0164205,NA	0.0120196,NA	0.764741,NA	0.000297111	0.000593526
3	rs78786035	80990735	C,C	T,T	0.971173,0.973214	0.0205589,-0.0263244	0.0118166,0.0264757	1.08678,0.494736	0.000296924	0.000593112
3	rs78188316	80716363	C,NA	T,NA	0.95328,NA	0.0142681,NA	0.0093687,NA	0.893574,NA	0.000296739	0.000593646
3	rs12421965	80937204	NA,G	NA,A	NA,0.90873	NA,-0.0192481	NA,0.014843	NA,0.710618	0.000295899	0.000591216
3	rs1944671	81637880	G,G	A,A	0.267396,0.440476	-0.00916065,0.00348628	0.00446712,0.00861059	1.39472,0.163952	0.00029578	0.000591809
3	rs1947594	80994832	T,NA	C,NA	0.127237,NA	0.0161648,NA	0.00593314,NA	2.19111,NA	0.000294766	0.000592947
3	rs112418409	80715982	G,NA	A,NA	0.95328,NA	0.0142241,NA	0.0093687,NA	0.889581,NA	0.000294624	0.000589414
3	rs79680422	80961455	NA,G	NA,C	NA,0.948413	NA,0.0255777	NA,0.0193256	NA,0.731273	0.000294596	0.000588998
3	rs12419243	80937353	NA,A	NA,G	NA,0.909722	NA,-0.019539	NA,0.0149162	NA,0.720738	0.000294369	0.000588169
3	rs17142640	81297803	A,NA	G,NA	0.996024,NA	0.0431467,NA	0.0314177,NA	0.770443,NA	0.000294355	0.000588124
3	rs77802396	81301665	C,NA	T,NA	0.981113,NA	0.0193284,NA	0.0145245,NA	0.736897,NA	0.00029288	0.000585024
3	rs73517654	81020315	C,C	T,T	0.974155,0.967262	0.0203736,-0.026991	0.0124606,0.0240217	0.991229,0.583061	0.000292466	0.000584184
3	rs76827425	81301270	A,NA	C,NA	0.99503,NA	0.0369577,NA	0.0281148,NA	0.724298,NA	0.000291986	0.000583352
3	rs116894288	80721053	T,NA	C,NA	0.972167,NA	0.0162803,NA	0.0120196,NA	0.755522,NA	0.000291893	0.000583109
3	rs4267096	80934783	T,T	C,C	0.649105,0.209325	-0.0110192,-0.0073857	0.0041428,0.0105074	2.10694,0.31685	0.000290643	0.000582503
3	rs73517648	81017292	T,T	G,G	0.974155,0.969246	0.0210447,-0.0248547	0.0124606,0.0247591	1.03982,0.501075	0.000290101	0.000579459
3	rs61159830	81434039	C,C	T,T	0.90159,0.979167	0.0159222,0.027287	0.00663768,0.0299292	1.78382,0.441391	0.000290087	0.00057971
3	rs1075166	81434317	C,C	T,T	0.90159,0.979167	0.0159222,0.0272268	0.00663768,0.0299292	1.78382,0.44012	0.000289583	0.000578704
3	rs117231265	80710190	C,NA	T,NA	0.972167,NA	0.0161745,NA	0.0120196,NA	0.748593,NA	0.00028804	0.000575415
3	rs79930651	80961672	NA,T	NA,G	NA,0.948413	NA,0.0251623	NA,0.0193256	NA,0.714644	0.000287863	0.000575539
3	rs73508197	81096834	G,G	A,A	0.985089,0.96131	0.0231312,-0.0341334	0.0163138,0.0221651	0.806255,0.908088	0.000287769	0.00057476
3	rs77536978	81458739	C,C	T,T	0.900596,0.980159	0.0158973,0.025046	0.00660805,0.0306528	1.79211,0.383127	0.000287699	0.000574903
3	rs144872269	80988152	G,NA	C,NA	0.987078,NA	0.026529,NA	0.0175062,NA	0.887163,NA	0.000287001	0.000574049
3	rs11232482	80835114	A,NA	G,NA	0.93837,NA	-0.0147315,NA	0.00822159,NA	1.1357,NA	0.000285989	0.000571941
3	rs80261056	81330140	NA,C	NA,A	NA,0.982143	NA,-0.0359248	NA,0.0322783	NA,0.575575	0.000285731	0.000571193
3	rs7947523	80932827	G,G	C,C	0.66998,0.118056	-0.0109687,-0.00207872	0.00420473,0.0132476	2.04145,0.0578362	0.000285553	0.000571925
3	rs2156832	81263034	A,A	G,G	0.810139,0.983135	-0.008312,0.0250231	0.00504129,0.0331973	1.00352,0.345835	0.000285465	0.000570374
3	rs61692267	81265047	T,T	C,C	0.810139,0.983135	-0.00840118,0.022926	0.00504129,0.0331973	1.01946,0.309966	0.000284989	0.000569421
3	rs35098658	81262829	C,C	G,G	0.810139,0.983135	-0.008312,0.0248887	0.00504129,0.0331973	1.00352,0.343498	0.000284743	0.000568933
3	rs146129066	80923311	NA,T	NA,A	NA,0.977182	NA,-0.0337841	NA,0.0286274	NA,0.623519	0.000284397	0.000568654
3	rs190613566	81413675	NA,A	NA,C	NA,0.988095	NA,-0.04546	NA,0.0394133	NA,0.604256	0.000284276	0.000568334
3	rs72937934	80694217	G,NA	A,NA	0.989066,NA	0.0255454,NA	0.0190121,NA	0.746991,NA	0.000284204	0.000567872
3	rs7928048	81348350	T,T	C,C	0.797217,0.97123	-0.00814961,-0.00795501	0.0049174,0.0255725	1.01118,0.121626	0.00028361	0.000566687
3	rs143808033	80833957	A,NA	G,NA	0.988072,NA	-0.0222581,NA	0.0182119,NA	0.654349,NA	0.000283572	0.000566949
3	rs17471658	81458967	C,NA	G,NA	0.887674,NA	0.014927,NA	0.00626142,NA	1.76632,NA	0.000283311	0.000567201
3	rs74647484	80742967	C,NA	T,NA	0.982107,NA	0.0283843,NA	0.014915,NA	1.24389,NA	0.000282613	0.000565487
3	rs141749162	81329532	NA,G	NA,A	NA,0.97123	NA,-0.0317637	NA,0.0255725	NA,0.669184	0.000282535	0.00056484
3	rs73519637	81065817	C,C	A,A	0.984095,0.96131	0.0248518,-0.0303011	0.0158037,0.0221651	0.936183,0.765469	0.000282394	0.000564003
3	rs77962254	80716698	G,NA	A,NA	0.972167,NA	0.0160135,NA	0.0120196,NA	0.738101,NA	0.000282313	0.00056398
3	rs7927890	81347994	A,A	G,G	0.797217,0.972222	-0.00814961,-0.00761302	0.0049174,0.0260119	1.01118,0.113639	0.000282273	0.000564015
3	rs725696	81089226	A,A	G,G	0.350895,0.614087	0.0185274,0.00341359	0.0041428,0.00878099	5.11115,0.156479	0.00028223	0.000921235
3	rs80007574	80948706	NA,C	NA,A	NA,0.909722	NA,-0.0189052	NA,0.0149162	NA,0.688241	0.000281342	0.000562156
3	rs7131318	81377528	G,G	A,A	0.691849,0.970238	-0.00724436,0.0275612	0.00428205,0.0251555	1.04246,0.563454	0.000280507	0.000559661
3	rs17442107	81182759	G,NA	A,NA	0.986084,NA	-0.0265225,NA	0.0168779,NA	0.935239,NA	0.000280507	0.000560677
3	rs2514462	80949350	C,C	T,T	0.754473,0.262897	-0.0142592,-0.00546989	0.00459376,0.0097106	2.71919,0.241666	0.000280443	0.000564658
3	rs117956309	81320966	G,NA	C,NA	0.983101,NA	0.0204637,NA	0.0153396,NA	0.739476,NA	0.00028011	0.000559863
3	rs77546050	80943443	NA,G	NA,T	NA,0.909722	NA,-0.0188305	NA,0.0149162	NA,0.684454	0.000279875	0.000559227
3	rs11232557	80942748	NA,C	NA,T	NA,0.909722	NA,-0.0188305	NA,0.0149162	NA,0.684454	0.000279875	0.000559227
3	rs2446112	80996154	C,NA	A,NA	0.127237,NA	0.0159506,NA	0.00593314,NA	2.14389,NA	0.000279201	0.000561523
3	rs2446116	81014974	A,A	G,G	0.78827,0.737103	0.0106494,0.00239005	0.00483962,0.0097106	1.55636,0.0938894	0.000278935	0.000557746
3	rs75946598	81336478	T,NA	C,NA	0.99503,NA	0.0360848,NA	0.0281148,NA	0.70044,NA	0.00027871	0.000556839
3	rs143428203	81361447	NA,C	NA,T	NA,0.967262	NA,0.0278193	NA,0.0240217	NA,0.607604	0.00027831	0.00055648
3	rs61888575	81384034	C,C	A,A	0.808151,0.474206	0.0112493,-0.0146181	0.00502127,0.00856075	1.60084,1.05692	0.000277053	0.000554132
3	rs192828876	81539067	T,NA	C,NA	0.994036,NA	0.0526203,NA	0.0256781,NA	1.39319,NA	0.000276724	0.000553746
3	rs7113464	81385897	A,A	G,G	0.693837,0.970238	-0.00725742,0.0265786	0.00428977,0.0251555	1.04246,0.536543	0.000275148	0.000548965
3	rs148656888	81288806	NA,C	NA,G	NA,0.840278	NA,-0.0137118	NA,0.0116683	NA,0.619889	0.000275082	0.00054984
3	rs35745724	81262836	A,A	T,T	0.810139,0.983135	-0.00821835,0.0249751	0.00504129,0.0331973	0.986919,0.345	0.000274677	0.000548825
3	rs4556563	80935761	A,A	T,T	0.647117,0.289683	-0.0111381,0.000713635	0.00413745,0.00942357	2.14863,0.0270408	0.000274579	0.000550275
3	rs7927690	81347971	T,T	C,C	0.797217,0.972222	-0.00806016,-0.00819114	0.0049174,0.0260119	0.994861,0.123299	0.000273689	0.000546867
3	rs7946213	81127757	C,C	G,G	0.985089,0.96131	0.0251924,-0.0294792	0.0163138,0.0221651	0.911756,0.736307	0.000273115	0.000545463
3	rs61888596	80897427	G,NA	C,NA	0.917495,NA	-0.0153646,NA	0.00718617,NA	1.48798,NA	0.000272889	0.000546541
3	rs4257003	80933125	T,T	C,C	0.651093,0.118056	-0.0110782,-0.00123359	0.00414823,0.0132476	2.12079,0.0334782	0.000272834	0.000546747
3	rs78577737	81026664	T,NA	C,NA	0.956262,NA	-0.0216013,NA	0.00966771,NA	1.59417,NA	0.000272771	0.000546656
3	rs77567506	80711659	T,NA	A,NA	0.972167,NA	0.0157254,NA	0.0120196,NA	0.719498,NA	0.000272471	0.000544327
3	rs4267095	80934654	T,T	C,C	0.649105,0.300595	-0.0110637,0.00146354	0.0041428,0.00932283	2.12079,0.0578644	0.000272138	0.000545317
3	rs956160	81113854	C,C	T,T	0.984095,0.96131	0.0241123,-0.0310868	0.0158037,0.0221651	0.895938,0.793815	0.000272123	0.000543506
3	rs117657164	81116044	G,NA	A,NA	0.971173,NA	-0.0246881,NA	0.0118166,NA	1.43554,NA	0.000271534	0.000543582
3	rs7942979	81378401	G,G	T,T	0.691849,0.970238	-0.00715019,0.0278373	0.00428205,0.0251555	1.02247,0.571114	0.00027105	0.000540807
3	rs1814581	80997659	T,NA	C,NA	0.127237,NA	0.0158212,NA	0.00593314,NA	2.11562,NA	0.000270367	0.000543691
3	rs2514477	80997616	C,NA	T,NA	0.127237,NA	0.0158212,NA	0.00593314,NA	2.11562,NA	0.000270367	0.000543691
3	rs1540197	81607024	A,A	C,C	0.107356,0.436508	-0.0137771,0.00190874	0.00638686,0.00861912	1.50867,0.0836834	0.000270088	0.00053975
3	rs76849292	80937813	NA,T	NA,C	NA,0.919643	NA,0.0198039	NA,0.0157247	NA,0.682187	0.00026996	0.000539808
3	rs145090059	81342517	G,NA	C,NA	0.996024,NA	0.0413215,NA	0.0314177,NA	0.724846,NA	0.000269932	0.000539347
3	rs10897805	81093994	C,C	A,A	0.360835,0.655754	0.0173295,0.0131173	0.00411698,0.00899701	4.59142,0.839082	0.000269856	0.000825141
3	rs138048500	81634637	NA,G	NA,A	NA,0.97619	NA,0.029701	NA,0.0280389	NA,0.538393	0.000269612	0.000539159
3	rs78617519	81180229	T,NA	C,NA	0.979125,NA	0.0329953,NA	0.0138296,NA	1.76854,NA	0.000269254	0.000541331
3	rs10897804	81092457	T,T	G,G	0.348907,0.615079	0.0184615,0.00411828	0.00414823,0.0087852	5.06707,0.194342	0.000268357	0.000879254
3	rs183211268	81089843	T,NA	C,NA	0.987078,NA	0.0274193,NA	0.0175062,NA	0.930754,NA	0.000267728	0.000535574
3	rs75698761	80932310	A,NA	G,NA	0.89165,NA	-0.0145657,NA	0.00636104,NA	1.65697,NA	0.000267412	0.00053592
3	rs117546994	81185824	C,NA	T,NA	0.985089,NA	-0.0306249,NA	0.0163138,NA	1.21835,NA	0.000267109	0.000534636
3	rs10897901	81648189	T,T	C,C	0.270378,0.436508	-0.00903954,0.00215462	0.00445148,0.00861912	1.37379,0.0954997	0.000266875	0.000534088
3	rs17142598	81285016	C,NA	T,NA	0.99503,NA	0.0354801,NA	0.0281148,NA	0.684114,NA	0.000266863	0.000533303
3	rs4612829	80933114	A,A	T,T	0.651093,0.118056	-0.0110337,-0.00123359	0.00414823,0.0132476	2.10694,0.0334782	0.000266733	0.000534517
3	rs4944367	81619580	T,T	C,C	0.096421,0.438492	-0.0138255,0.00053872	0.00669839,0.00861478	1.40874,0.0222136	0.000266388	0.000532246
3	rs4465386	81387764	A,A	C,C	0.692843,0.970238	-0.00706684,0.0275588	0.0042859,0.0251555	1.00359,0.563388	0.000266047	0.000530815
3	rs117670892	80955370	C,NA	T,NA	0.976143,NA	0.021924,NA	0.0129561,NA	1.04281,NA	0.000265923	0.000531635
3	rs142442325	81367157	NA,A	NA,T	NA,0.990079	NA,0.0466232	NA,0.0431319	NA,0.553274	0.000265074	0.00052999
3	rs142412424	81494061	NA,C	NA,T	NA,0.970238	NA,-0.0281758	NA,0.0251555	NA,0.580562	0.000265034	0.00053001
3	rs78577251	81210497	NA,G	NA,A	NA,0.921627	NA,-0.0180377	NA,0.0159053	NA,0.590463	0.000264824	0.000529291
3	rs17369284	81022917	G,NA	A,NA	0.954274,NA	-0.020889,NA	0.00946506,NA	1.56357,NA	0.000264477	0.000530022
3	rs1403256	80855190	C,NA	T,NA	0.978131,NA	0.0190849,NA	0.0135185,NA	0.801285,NA	0.000264288	0.000528282
3	rs7127158	81133196	A,A	G,G	0.795229,0.757937	0.00695296,0.0185124	0.00489958,0.00997981	0.807231,1.19656	0.000264124	0.000528094
3	rs6591962	81086195	C,C	G,G	0.347913,0.612103	0.018336,0.00411241	0.00415099,0.00877269	5.0002,0.194342	0.000263283	0.000820478
3	rs117995014	81585541	NA,A	NA,C	NA,0.929563	NA,-0.0189801	NA,0.0167057	NA,0.591937	0.000263144	0.000526058
3	rs12804321	81329581	C,C	T,T	0.787276,0.980159	-0.00805093,-0	0.00483134,0.0306528	1.01939,-0	0.000263085	0.000525654
3	rs11232554	80941676	A,A	G,G	0.858847,0.271825	-0.0131519,0.00935077	0.00567854,0.00960817	1.6871,0.480896	0.000262676	0.000525858
3	rs148202557	81193545	NA,A	NA,G	NA,0.970238	NA,0.0259519	NA,0.0251555	NA,0.519658	0.000262113	0.000523996
3	rs74973011	80708436	A,NA	G,NA	0.986084,NA	-0.024618,NA	0.0168779,NA	0.839604,NA	0.000262019	0.000523921
3	rs4944317	81351565	G,NA	T,NA	0.111332,NA	-0.011632,NA	0.00628579,NA	1.19221,NA	0.000261611	0.000523185
3	rs148347647	81137271	NA,G	NA,A	NA,0.968254	NA,-0.0261991	NA,0.0243817	NA,0.548858	0.000261587	0.000523034
3	rs17418246	81583255	T,T	C,C	0.650099,0.774802	-0.00258139,0.0222235	0.0041455,0.0102335	0.272879,1.52457	0.00026089	0.000521674
3	rs12793880	81333658	T,T	A,A	0.809145,0.980159	-0.00830956,-0.00331245	0.00503123,0.0306528	1.00605,0.0390799	0.000260857	0.000521185
3	rs12420615	81618766	A,A	C,C	0.907555,0.782738	-0.00031016,0.0232737	0.00682591,0.0103658	0.0160321,1.60638	0.000260769	0.000521196
3	rs7952128	81347186	G,G	A,A	0.795229,0.97123	-0.00787652,-0.00976159	0.00489958,0.0255725	0.966877,0.15325	0.000260598	0.000520724
3	rs116920274	81637017	NA,C	NA,T	NA,0.935516	NA,-0.0194162	NA,0.0174041	NA,0.577428	0.000260304	0.00052039
3	rs950616	81289269	A,NA	G,NA	0.99503,NA	0.0372309,NA	0.0281148,NA	0.73184,NA	0.000259786	0.000519099
3	rs17142545	81260404	A,A	G,G	0.810139,0.983135	-0.00812913,0.0238698	0.00504129,0.0331973	0.971221,0.325945	0.000259757	0.000519018
3	rs117364223	81303903	A,NA	G,NA	0.984095,NA	0.0272324,NA	0.0158037,NA	1.0713,NA	0.000259502	0.000518892
3	rs1379730	80999046	T,NA	C,NA	0.127237,NA	0.0156517,NA	0.00593314,NA	2.07888,NA	0.000259398	0.000521552
3	rs143033039	81566738	NA,C	NA,T	NA,0.997024	NA,0.0841166	NA,0.078473	NA,0.547054	0.000259325	0.000518424
3	rs2512119	80878504	G,NA	T,NA	0.912525,NA	-0.0151469,NA	0.00699802,NA	1.51671,NA	0.000259104	0.000519014
3	rs1945719	81379503	G,G	T,T	0.808151,0.474206	0.011106,-0.0144674	0.00502127,0.00856075	1.56893,1.04079	0.0002588	0.000517622
3	rs60352419	80948015	NA,A	NA,G	NA,0.910714	NA,-0.0179791	NA,0.0149907	NA,0.637534	0.000258533	0.000516619
3	rs139975962	81224260	G,NA	C,NA	0.99006,NA	-0.0263897,NA	0.01993,NA	0.731741,NA	0.000257785	0.000515324
3	rs182890117	80958919	NA,A	NA,T	NA,0.994048	NA,-0.0597924	NA,0.0555718	NA,0.549829	0.000257687	0.000515224
3	rs111460939	81188702	G,NA	T,NA	0.985089,NA	-0.0301966,NA	0.0163138,NA	1.19265,NA	0.000257178	0.000514748
3	rs147267185	80694839	A,A	G,G	0.965209,0.829365	0.0185523,0.0122493	0.0107893,0.0113631	1.06792,0.551233	0.000256817	0.00051304
3	rs7125197	80932097	NA,G	NA,A	NA,0.916667	NA,-0.0173871	NA,0.0154664	NA,0.583472	0.000256617	0.000512822
3	rs12361803	81386227	C,C	T,T	0.692843,0.970238	-0.00697704,0.0276678	0.0042859,0.0251555	0.984872,0.566408	0.000256384	0.000511549
3	rs7113218	81100027	A,A	T,T	0.362823,0.677579	0.0170789,0.0136668	0.00411209,0.00914559	4.48457,0.869407	0.000256351	0.000751926
3	rs4945478	80758302	A,A	G,G	0.516899,0.899802	-0.00680894,0.0148164	0.00395656,0.0142364	1.06923,0.525788	0.000256158	0.000511748
3	rs6591968	81131602	G,G	T,T	0.983101,0.960318	0.0210925,-0.032577	0.0153396,0.0218976	0.7718,0.863818	0.000256055	0.000511418
3	rs59537843	81092165	C,C	T,T	0.983101,0.960318	0.0218328,-0.0310592	0.0153396,0.0218976	0.810646,0.806658	0.000255941	0.000511156
3	rs1114556	81441792	A,A	C,C	0.779324,0.980159	-0.00818743,0.00990632	0.00476763,0.0306528	1.06588,0.126935	0.000254985	0.00050936
3	rs34220422	81368643	T,NA	C,NA	0.945328,NA	-0.0116764,NA	0.00869693,NA	0.746166,NA	0.00025493	0.000509071
3	rs12807518	81129111	C,C	T,T	0.796223,0.764881	0.00523176,0.0217908	0.00490845,0.01008	0.542901,1.51377	0.000254023	0.000507814
3	rs2514476	81000195	G,NA	A,NA	0.127237,NA	0.0155626,NA	0.00593314,NA	2.05968,NA	0.000253887	0.00051043
3	rs2511429	81000456	A,NA	T,NA	0.127237,NA	0.0155626,NA	0.00593314,NA	2.05968,NA	0.000253887	0.00051043
3	rs57874955	80983197	C,C	A,A	0.971173,0.974206	0.0200563,-0.0243474	0.0118166,0.0269663	1.0475,0.435823	0.000253874	0.000507146
3	rs55918918	81269055	G,G	T,T	0.812127,0.978175	-0.00852917,0.00386201	0.00506169,0.0292559	1.03631,0.0481876	0.00025272	0.000504937
3	rs1945708	81266712	C,C	G,G	0.810139,0.978175	-0.00853937,0.00213635	0.00504129,0.0292559	1.04437,0.0260468	0.000252212	0.000503929
3	rs73510760	80708920	NA,G	NA,A	NA,0.959325	NA,-0.0224581	NA,0.0216401	NA,0.523803	0.000252044	0.000503888
3	rs75944800	80871310	A,NA	G,NA	0.969185,NA	0.0245646,NA	0.0114407,NA	1.49779,NA	0.000251962	0.00050498
3	rs150359223	80963561	NA,T	NA,C	NA,0.985119	NA,-0.03787	NA,0.0353055	NA,0.547547	0.000251911	0.000503606
3	rs1945875	81082293	A,A	G,G	0.349901,0.598214	0.0183118,0.00164192	0.0041455,0.00871922	5.0002,0.0702574	0.00025171	0.000775393
3	rs4614479	80793190	G,G	A,A	0.105368,0.202381	0.00891346,0.0214236	0.00643966,0.0106395	0.779075,1.35604	0.000251465	0.000503225
3	rs11494262	81442542	T,T	G,G	0.780318,0.980159	-0.0082007,0.00961458	0.00477536,0.0306528	1.06588,0.122756	0.000251133	0.000501667
3	rs12577477	81467934	G,G	A,A	0.492048,0.554563	0.00841377,0.00325081	0.0039548,0.00860072	1.47652,0.151532	0.00025053	0.000501123
3	rs2461684	80825874	C,C	T,T	0.432406,0.41369	0.00816376,-0.00307206	0.00399094,0.00867965	1.38936,0.140631	0.000250456	0.000501183
3	rs2156662	81633717	C,C	T,T	0.270378,0.44246	-0.00895048,0.00173927	0.00445148,0.00860653	1.35301,0.0757989	0.000250404	0.000501134
3	rs77157461	81209205	NA,A	NA,G	NA,0.927579	NA,-0.0176259	NA,0.0164929	NA,0.544842	0.000250018	0.000499708
3	rs150867449	81095682	A,NA	G,NA	0.978131,NA	-0.0278333,NA	0.0135185,NA	1.40337,NA	0.000249849	0.000500393
3	rs17159750	81204936	NA,C	NA,G	NA,0.923611	NA,-0.017264	NA,0.0160932	NA,0.547625	0.000249775	0.000499227
3	rs72937930	80684193	C,C	T,T	0.946322,0.997024	0.0218686,-0.0169529	0.00877248,0.078473	1.89717,0.0814661	0.000249605	0.000500319
3	rs35032353	81441089	A,A	C,C	0.779324,0.980159	-0.00813884,0.00981189	0.00476763,0.0306528	1.05649,0.12558	0.000249518	0.000498441
3	rs72950233	81654479	A,NA	G,NA	0.986084,NA	0.0218666,NA	0.0168779,NA	0.709694,NA	0.000249512	0.000499039
3	rs140144045	80701852	NA,C	NA,A	NA,0.970238	NA,0.0274061	NA,0.0251555	NA,0.559171	0.000249362	0.000498554
3	rs192048282	81085976	C,NA	T,NA	0.987078,NA	0.0265234,NA	0.0175062,NA	0.886895,NA	0.000248802	0.000497709
3	rs66529468	81453316	T,T	G,G	0.780318,0.980159	-0.00807585,0.0111882	0.00477536,0.0306528	1.04187,0.145626	0.000248059	0.000495526
3	rs72944265	81437126	A,A	C,C	0.847913,0.916667	0.00307018,0.0298975	0.00550577,0.0154664	0.238751,1.27386	0.000247922	0.000494834
3	rs12798498	81193585	A,A	G,G	0.477137,0.810516	0.0205286,0.00696741	0.00395844,0.0109078	6.66794,0.281514	0.000247784	0.0101655
3	rs73509730	81117117	G,G	A,A	0.984095,0.963294	0.0231237,-0.0318914	0.0158037,0.0227328	0.843394,0.79411	0.000247715	0.000494771
3	rs78508407	81083424	A,NA	C,NA	0.971173,NA	-0.0239184,NA	0.0118166,NA	1.36698,NA	0.0002473	0.000495039
3	rs35026199	81332333	A,A	G,G	0.809145,0.980159	-0.00817724,-0.0033647	0.00503123,0.0306528	0.982551,0.0397227	0.000247077	0.00049366
3	rs113850723	80938453	G,NA	A,NA	0.984095,NA	-0.0185473,NA	0.0158037,NA	0.618786,NA	0.000246956	0.000493745
3	rs11232551	80940422	C,C	A,A	0.647117,0.123016	-0.0109562,-0.000991737	0.00413745,0.0130145	2.09175,0.0272151	0.000246857	0.000494753
3	rs4387371	80788640	C,C	T,T	0.828032,0.799603	0.00374342,0.0228038	0.00523953,0.0106787	0.323358,1.48512	0.000246744	0.000493436
3	rs1945876	81082368	G,G	A,A	0.349901,0.598214	0.0182691,0.00164192	0.0041455,0.00871922	4.97954,0.0702574	0.000246401	0.000753807
3	rs117925791	81519410	G,NA	A,NA	0.958251,NA	0.0116831,NA	0.00988495,NA	0.624805,NA	0.000246348	0.000493401
3	rs2514479	80993667	C,C	T,T	0.450298,0.858135	0.0116046,-0.0150873	0.00397398,0.0122515	2.45611,0.661248	0.000245442	0.000496196
3	rs10792538	80826074	A,A	G,G	0.529821,0.659722	0.00921182,0.000683229	0.00396135,0.00902206	1.6979,0.0270408	0.000245388	0.000491394
3	rs34229630	81340361	A,A	G,G	0.807157,0.980159	-0.00809666,-0.0062994	0.00501139,0.0306528	0.973999,0.0771837	0.00024489	0.000489303
3	rs75474999	81319402	NA,G	NA,A	NA,0.974206	NA,-0.028744	NA,0.0269663	NA,0.54294	0.000244662	0.000489138
3	rs1498334	80682191	G,G	A,A	0.429423,0.78869	-0.00753534,0.0100764	0.00399429,0.010471	1.2275,0.473798	0.000244482	0.000488591
3	rs114614414	81210023	NA,T	NA,C	NA,0.926587	NA,-0.0170702	NA,0.0163898	NA,0.52631	0.000243764	0.000487212
3	rs61888572	81374558	C,C	T,T	0.806163,0.418651	0.0131615,-0.00605862	0.00500161,0.0086648	2.07048,0.314784	0.000243449	0.000486779
3	rs10751048	81085002	T,T	G,G	0.347913,0.610119	0.0181984,0.00355346	0.00415099,0.00876455	4.93381,0.164209	0.000243294	0.000737257
3	rs78614442	81209971	NA,T	NA,C	NA,0.927579	NA,-0.0171257	NA,0.0164929	NA,0.524185	0.000243107	0.000485902
3	rs77356714	81017127	T,T	C,C	0.900596,0.643849	-0.017155,0.00547694	0.00660805,0.00892676	2.02551,0.267994	0.00024261	0.000486457
3	rs1533864	80767675	A,A	G,G	0.589463,0.34623	0.00822149,0.00679887	0.00401916,0.0089848	1.38936,0.347536	0.00024234	0.000484444
3	rs1916054	80790181	A,A	G,G	0.105368,0.249008	0.00930922,0.0193896	0.00643966,0.00988505	0.828896,1.3026	0.00024168	0.00048366
3	rs117922026	81192265	T,NA	C,NA	0.980119,NA	0.0326148,NA	0.0141639,NA	1.67166,NA	0.000240742	0.000483783
3	rs1945877	81082396	G,G	A,A	0.349901,0.598214	0.0182217,0.0017419	0.0041455,0.00871922	4.95665,0.0748661	0.000240518	0.000731057
3	rs17143074	81609645	T,T	A,A	0.907555,0.782738	-0.000620104,0.0229414	0.00682591,0.0103658	0.0326321,1.57048	0.000240377	0.000480461
3	rs10792554	81110347	A,A	G,G	0.348907,0.616071	0.0182337,0.00457117	0.00414823,0.00878946	4.95665,0.219674	0.000240135	0.000777166
3	rs12223491	80832070	NA,C	NA,T	NA,0.935516	NA,-0.0180057	NA,0.0174041	NA,0.521619	0.00024003	0.000479943
3	rs56349012	81268969	A,A	G,G	0.811133,0.978175	-0.00846277,0.00381012	0.00505144,0.0292559	1.02746,0.0475072	0.000239861	0.000479256
3	rs72946112	80933861	G,NA	T,NA	0.984095,NA	0.0208941,NA	0.0158037,NA	0.730171,NA	0.000239697	0.000479016
3	rs72946126	80938028	T,T	A,A	0.954274,0.926587	-0.0148065,-0.0188703	0.00946506,0.0163898	0.929075,0.602772	0.000239523	0.000478624
3	rs73510756	80708562	NA,G	NA,A	NA,0.958333	NA,-0.0209608	NA,0.0213919	NA,0.485236	0.00023934	0.000478497
3	rs6592008	81579864	C,C	T,T	0.912525,0.786706	-0.00138848,0.0234179	0.00699802,0.0104354	0.0743147,1.60508	0.000239183	0.000478075
3	rs1379731	81002213	T,NA	A,NA	0.127237,NA	0.0153041,NA	0.00593314,NA	2.00452,NA	0.000238859	0.000480108
3	rs1945874	81082182	T,T	C,C	0.351889,0.598214	0.0182454,0.00134707	0.00414011,0.00871922	4.97954,0.0568915	0.000238688	0.000733761
3	rs79700930	81537232	NA,A	NA,G	NA,0.917659	NA,-0.0162161	NA,0.0155508	NA,0.52717	0.000238228	0.000476289
3	rs1540194	81599288	G,G	A,A	0.10835,0.433532	-0.0132671,0.00102449	0.00636104,0.00862591	1.43171,0.0431314	0.000238149	0.000475908
3	rs1540176	81354835	C,C	T,T	0.562624,0.558532	0.00493644,0.0151523	0.00398568,0.00860854	0.666523,1.10578	0.000238021	0.000475391
3	rs6591925	80794511	T,T	C,C	0.105368,0.24504	0.00881834,0.0198753	0.00643966,0.00993854	0.767307,1.3418	0.000237936	0.000476149
3	rs12790453	81658448	C,C	T,T	0.676938,0.730159	0.00381139,0.0204511	0.00422788,0.00963031	0.434946,1.47234	0.000237871	0.000475574
3	rs1944664	81666302	C,C	T,T	0.616302,0.499008	0.00420276,0.0169047	0.00406582,0.00854937	0.521023,1.3187	0.000237837	0.000475424
3	rs10751050	81086885	A,A	G,G	0.345924,0.59623	0.0182228,0.00303612	0.00415657,0.00871223	4.93381,0.138183	0.000237458	0.000723658
3	rs17142418	81211881	T,NA	C,NA	0.826044,NA	-0.00581308,NA	0.00521577,NA	0.576662,NA	0.000237095	0.000473767
3	rs11232486	80844672	A,A	G,G	0.722664,0.834325	-0.0105076,0.00148899	0.0044164,0.0114976	1.76072,0.0472277	0.000237038	0.000474371
3	rs12420785	81578897	A,A	G,G	0.913519,0.787698	-0.0012608,0.0233616	0.00703429,0.0104531	0.0666382,1.59475	0.000236728	0.000473153
3	rs17142185	81117359	T,T	C,C	0.983101,0.959325	0.021456,-0.0294985	0.0153396,0.0216401	0.790768,0.762362	0.00023658	0.00047249
3	rs113247387	81322444	T,NA	C,NA	0.99006,NA	-0.0319449,NA	0.01993,NA	0.962705,NA	0.000236522	0.000473072
3	rs6592014	81639251	T,T	C,C	0.115308,0.439484	-0.0126976,0.00533358	0.00619033,0.00861267	1.39526,0.271048	0.000236416	0.000472538
3	rs73513597	80989676	C,C	T,T	0.971173,0.973214	0.0193908,-0.0250863	0.0118166,0.0264757	0.996532,0.464235	0.000236326	0.0004721
3	rs117198186	81410973	C,NA	T,NA	0.978131,NA	0.0156227,NA	0.0135185,NA	0.605859,NA	0.000235822	0.000471262
3	rs1350421	81003507	T,NA	C,NA	0.130219,NA	0.0155512,NA	0.00587486,NA	2.0905,NA	0.000235561	0.00047406
3	rs76036884	80919907	T,NA	A,NA	0.966203,NA	0.0154304,NA	0.0109412,NA	0.800107,NA	0.000235493	0.000471396
3	rs4347412	80793210	T,T	A,A	0.105368,0.207341	0.00891346,0.0209006	0.00643966,0.0105443	0.779075,1.32367	0.00023514	0.00047054
3	rs184482437	81476098	NA,T	NA,C	NA,0.984127	NA,-0.0307432	NA,0.0342017	NA,0.433307	0.000234848	0.000469483
3	rs77037941	81586592	G,NA	A,NA	0.973161,NA	0.0144468,NA	0.0122339,NA	0.624066,NA	0.000234328	0.000467915
3	rs60569113	81583507	A,A	T,T	0.912525,0.787698	-0.00242034,0.0234698	0.00699802,0.0104531	0.137006,1.60638	0.000234087	0.00046794
3	rs79773518	81677259	A,NA	C,NA	0.958251,NA	0.0124723,NA	0.00988495,NA	0.683942,NA	0.000233774	0.000468197
3	rs191065176	81245804	G,NA	T,NA	0.986084,NA	0.024106,NA	0.0168779,NA	0.814692,NA	0.000233461	0.000467082
3	rs57889937	81582139	C,C	A,A	0.912525,0.787698	-0.0015718,0.0233616	0.00699802,0.0104531	0.0849772,1.59475	0.000233118	0.000465961
3	rs116166978	81236197	C,NA	T,NA	0.9334,NA	0.01581,NA	0.00792989,NA	1.33552,NA	0.000232132	0.000464555
3	rs1841280	81450374	C,C	G,G	0.780318,0.980159	-0.00793077,0.010468	0.00477536,0.0306528	1.0143,0.135059	0.000231923	0.000463299
3	rs7122181	81202910	T,T	A,A	0.461233,0.796627	0.0190569,0.00559181	0.00396624,0.0106201	5.8099,0.222922	0.000230882	0.00211207
3	rs113660530	81266566	NA,T	NA,C	NA,0.993056	NA,-0.0482481	NA,0.0514752	NA,0.457673	0.000230836	0.000461554
3	rs12790260	81658331	C,C	T,T	0.672962,0.731151	0.00370594,0.0203354	0.00421449,0.00964152	0.421108,1.45678	0.00023077	0.000461373
3	rs11603185	81601884	G,NA	A,NA	0.95328,NA	-0.0148794,NA	0.0093687,NA	0.949854,NA	0.000230045	0.000460226
3	rs76015024	81535837	C,NA	A,NA	0.958251,NA	0.0111614,NA	0.00988495,NA	0.586967,NA	0.000229102	0.000458834
3	rs12420118	81193276	G,G	A,A	0.475149,0.795635	0.0204411,0.00639343	0.00395919,0.0106009	6.61422,0.262457	0.000228915	0.00920947
3	rs76892529	81309933	A,NA	T,NA	0.99503,NA	0.0361776,NA	0.0281148,NA	0.702959,NA	0.000228713	0.000457119
3	rs142276993	81210570	NA,C	NA,G	NA,0.987103	NA,-0.0359796	NA,0.0378862	NA,0.465622	0.000227781	0.000455482
3	rs17142350	81194856	NA,T	NA,C	NA,0.930556	NA,0.0184355	NA,0.0168156	NA,0.563941	0.000227647	0.000455187
3	rs17142569	81269298	G,G	T,T	0.811133,0.978175	-0.00832874,0.00403191	0.00505144,0.0292559	1.00352,0.0504215	0.00022733	0.000454224
3	rs61890173	80945420	A,NA	G,NA	0.887674,NA	-0.013869,NA	0.00626142,NA	1.5725,NA	0.000227226	0.000455392
3	rs61890164	81605522	T,NA	C,NA	0.95328,NA	-0.0147861,NA	0.0093687,NA	0.941155,NA	0.000226975	0.000454083
3	rs34103320	80756686	C,C	T,T	0.514911,0.899802	-0.00653151,0.0152326	0.00395606,0.0142364	1.00553,0.545719	0.000226774	0.000453082
3	rs10897830	81209161	A,A	T,T	0.462227,0.801587	0.0188907,0.00762594	0.00396563,0.0107187	5.72089,0.321665	0.000226576	0.00198567
3	rs11601151	81601493	C,NA	T,NA	0.95328,NA	-0.0147626,NA	0.0093687,NA	0.938976,NA	0.000226214	0.00045256
3	rs17142218	81136192	NA,C	NA,T	NA,0.93254	NA,0.0187874	NA,0.017043	NA,0.568143	0.000226065	0.000452018
3	rs147957748	81367180	A,NA	C,NA	0.981113,NA	-0.0111396,NA	0.0145245,NA	0.353488,NA	0.000225996	0.000451717
3	rs12275125	81076823	G,G	A,A	0.931412,0.935516	-0.019472,-0.0245752	0.00782246,0.0174041	1.89273,0.801512	0.000225739	0.00045234
3	rs34759263	80756179	A,A	T,T	0.514911,0.900794	-0.00653151,0.0152439	0.00395606,0.0142995	1.00553,0.54302	0.000225678	0.000450892
3	rs11605989	81606098	G,NA	A,NA	0.95328,NA	-0.0147416,NA	0.0093687,NA	0.937025,NA	0.000225535	0.000451202
3	rs11601395	81605969	T,NA	G,NA	0.95328,NA	-0.0147416,NA	0.0093687,NA	0.937025,NA	0.000225535	0.000451202
3	rs115461103	81594250	C,NA	T,NA	0.951292,NA	-0.01435,NA	0.00918509,NA	0.927335,NA	0.000225451	0.000451051
3	rs141571442	81082417	NA,T	NA,A	NA,0.973214	NA,-0.024195	NA,0.0264757	NA,0.442742	0.000225348	0.000450595
3	rs17142409	81205211	NA,C	NA,A	NA,0.923611	NA,-0.0153792	NA,0.0160932	NA,0.469468	0.000225213	0.000450156
3	rs76979227	81362237	NA,A	NA,G	NA,0.97123	NA,-0.0246753	NA,0.0255725	NA,0.47549	0.000224949	0.000449744
3	rs1945678	81278225	G,G	T,T	0.782306,0.493056	0.0074005,-0.0175955	0.00479102,0.00855018	0.912117,1.40232	0.000224778	0.000449362
3	rs75734795	81297191	NA,A	NA,G	NA,0.939484	NA,0.0171733	NA,0.0179277	NA,0.470953	0.000224772	0.000449345
3	rs367819466	80915455	NA,T	NA,C	NA,0.982143	NA,0.0282509	NA,0.0322783	NA,0.418563	0.000224561	0.000448922
3	rs4944277	80757902	G,G	A,A	0.514911,0.900794	-0.00648615,0.0154577	0.00395606,0.0142995	0.995254,0.553308	0.000224183	0.000447908
3	rs4943839	81259828	A,A	G,G	0.810139,0.983135	-0.00785692,0.0214518	0.00504129,0.0331973	0.924046,0.28554	0.000224141	0.000447865
3	rs182225119	81008602	NA,G	NA,A	NA,0.918651	NA,0.015433	NA,0.0156369	NA,0.489907	0.000224083	0.00044814
3	rs117718820	80987574	NA,G	NA,T	NA,0.944444	NA,-0.0175669	NA,0.0186617	NA,0.460254	0.000223767	0.000447454
3	rs2156836	81270758	T,T	G,G	0.811133,0.978175	-0.00828405,0.00408401	0.00505144,0.0292559	0.995601,0.0511084	0.000223325	0.000446222
3	rs11607302	81601575	T,NA	G,NA	0.95328,NA	-0.0146697,NA	0.0093687,NA	0.930364,NA	0.000223236	0.000446602
3	rs61890160	81601405	T,NA	C,NA	0.95328,NA	-0.0146697,NA	0.0093687,NA	0.930364,NA	0.000223236	0.000446602
3	rs12420641	81618946	A,A	C,C	0.907555,0.780754	-0.00115845,0.0226256	0.00682591,0.0103319	0.0628659,1.54465	0.000223227	0.000446205
3	rs61889107	80756579	T,T	C,C	0.514911,0.899802	-0.00648615,0.0152867	0.00395606,0.0142364	0.995254,0.548331	0.000222964	0.000445471
3	rs6592010	81581364	T,NA	G,NA	0.036779,NA	-0.0106501,NA	0.0105045,NA	0.507727,NA	0.000222693	0.000444998
3	rs17142074	81072055	G,G	A,A	0.9334,0.936508	-0.0193356,-0.0251791	0.00792989,0.0175302	1.83104,0.821282	0.000222524	0.00044583
3	rs1522648	80753968	A,A	C,C	0.514911,0.899802	-0.00632192,0.0163249	0.00395606,0.0142364	0.958468,0.599453	0.000222267	0.000444085
3	rs116107950	80700981	G,NA	T,NA	0.952286,NA	0.0124382,NA	0.00927543,NA	0.744905,NA	0.00022219	0.000444494
3	rs191191118	81571248	NA,T	NA,C	NA,0.991071	NA,0.0397371	NA,0.0454422	NA,0.418083	0.000222065	0.000443949
3	rs59090146	80756367	C,C	T,T	0.514911,0.899802	-0.00648615,0.0151766	0.00395606,0.0142364	0.995254,0.54302	0.000221674	0.000442898
3	rs7932774	81092895	A,A	T,T	0.984095,0.97619	0.0228269,-0.0345613	0.0158037,0.0280389	0.827901,0.662106	0.000221158	0.00044167
3	rs2511430	81005755	T,NA	G,NA	0.129225,NA	0.0153142,NA	0.00589404,NA	2.02827,NA	0.000220998	0.000444619
3	rs7931231	81030947	T,T	C,C	0.452286,0.696429	0.0181735,0.0106553	0.00397243,0.00929682	5.322,0.599038	0.000220926	0.00116484
3	rs11232634	81075199	G,G	A,A	0.931412,0.936508	-0.0192217,-0.0252048	0.00782246,0.0175302	1.85386,0.822483	0.000220305	0.000441394
3	rs77906821	81586956	G,G	T,T	0.912525,0.787698	-0.00142851,0.0230331	0.00699802,0.0104531	0.0766259,1.55969	0.000220161	0.00044006
3	rs61888657	81588083	C,NA	T,NA	0.952286,NA	-0.0146725,NA	0.00927543,NA	0.944311,NA	0.000220102	0.000440356
3	rs4945477	80758289	C,C	T,T	0.514911,0.899802	-0.00648615,0.0150758	0.00395606,0.0142364	0.995254,0.538176	0.000219951	0.000439452
3	rs4944288	81021364	C,C	A,A	0.34493,0.547619	0.0146013,-0.0100118	0.0041594,0.00858839	3.34932,0.613111	0.000219888	0.000457514
3	rs7937418	81185331	T,T	G,G	0.473161,0.809524	0.0206283,0.00772382	0.00396001,0.010886	6.7219,0.32057	0.000219837	0.0120002
3	rs61890163	81605467	T,NA	G,NA	0.95328,NA	-0.0145592,NA	0.0093687,NA	0.920174,NA	0.000219775	0.000439675
3	rs7938144	81426835	G,G	A,A	0.782306,0.454365	0.0104539,-0.0117501	0.00479102,0.00858518	1.53595,0.766731	0.000219649	0.000438933
3	rs73515549	81003075	G,G	A,A	0.971173,0.973214	0.0186783,-0.0262743	0.0118166,0.0264757	0.943284,0.493487	0.000219505	0.000438509
3	rs4944304	81232825	C,C	A,A	0.895626,0.725198	0.0131591,-0.00151766	0.00646666,0.00957558	1.37821,0.0584544	0.000219323	0.000438282
3	rs55788543	81477725	G,NA	C,NA	0.991054,NA	-0.0352059,NA	0.0209976,NA	1.02869,NA	0.000219225	0.000438716
3	rs61888631	80933907	C,NA	T,NA	0.887674,NA	-0.0136963,NA	0.00626142,NA	1.54192,NA	0.000219038	0.000438958
3	rs11232585	81021616	G,G	A,A	0.341948,0.546627	0.0156422,-0.00701529	0.00416802,0.00858677	3.75747,0.383068	0.000219037	0.000467173
3	rs4564360	81192258	G,G	T,T	0.469185,0.795635	0.0203577,0.00710227	0.00396183,0.0106009	6.5575,0.298538	0.00021903	0.00885343
3	rs1945885	81180289	C,C	T,T	0.472167,0.809524	0.0206305,0.00825724	0.00396044,0.010886	6.7219,0.348586	0.000219013	0.0124983
3	rs10082665	81569926	C,C	T,T	0.690855,0.809524	-0.00526956,0.0178319	0.00427824,0.010886	0.661431,0.993925	0.000218958	0.000437715
3	rs11232635	81075290	G,G	C,C	0.929423,0.936508	-0.018683,-0.0251489	0.00771974,0.0175302	1.80929,0.819873	0.000218774	0.000438144
3	rs4417296	80943034	C,C	A,A	0.576541,0.065476	-0.00981956,0.000441862	0.00400146,0.0172809	1.84992,0.00895085	0.000218713	0.000438113
3	rs77733288	81080495	NA,T	NA,C	NA,0.924603	NA,0.0171381	NA,0.0161901	NA,0.537898	0.000218511	0.000436911
3	rs141493698	81237124	C,NA	T,NA	0.988072,NA	-0.0236689,NA	0.0182119,NA	0.712816,NA	0.000218463	0.000436804
3	rs146769932	81455852	NA,A	NA,G	NA,0.975198	NA,-0.0255233	NA,0.0274863	NA,0.452095	0.000218453	0.000436731
3	rs11232913	81593948	T,T	C,C	0.743539,0.732143	0.00204215,-0.0207802	0.00452769,0.00965281	0.185777,1.50394	0.000218442	0.000436783
3	rs4943842	81351569	A,A	C,C	0.475149,0.547619	0.00072871,0.017474	0.00395919,0.00858839	0.0685574,1.37789	0.00021844	0.000436406
3	rs148294625	81131451	NA,C	NA,T	NA,0.988095	NA,0.0334327	NA,0.0394133	NA,0.401984	0.000218433	0.000436717
3	rs80242413	81049858	C,NA	T,NA	0.954274,NA	0.0260863,NA	0.00946506,NA	2.23284,NA	0.000218137	0.000444036
3	rs73509743	81126683	A,A	G,G	0.984095,0.960318	0.0222481,-0.0274835	0.0158037,0.0218976	0.798064,0.67893	0.000217939	0.000435262
3	rs11232631	81075059	C,C	T,T	0.931412,0.936508	-0.019182,-0.0251489	0.00782246,0.0175302	1.84772,0.819873	0.000217693	0.000436158
3	rs2512118	80865196	G,G	A,A	0.055666,0.15377	-0.0220596,-0.0100131	0.00862346,0.0118501	1.97778,0.399982	0.000217242	0.0004354
3	rs1533866	80763143	T,T	C,C	0.516899,0.899802	-0.00607399,0.0172172	0.00395656,0.0142364	0.903987,0.6449	0.000216874	0.000433303
3	rs10792603	81671421	T,T	G,G	0.627237,0.5	0.00358967,0.0169001	0.00408891,0.00854935	0.420221,1.31815	0.000216767	0.000433292
3	rs117528265	81150232	A,NA	G,NA	0.975149,NA	0.00835264,NA	0.0127009,NA	0.291777,NA	0.000216631	0.000432822
3	rs17142801	81423528	C,C	G,G	0.7833,0.451389	0.0106149,-0.0112511	0.00479895,0.00859004	1.56909,0.720632	0.000216612	0.00043287
3	rs12277988	81211602	A,A	G,G	0.761431,0.989087	4.21741e-05,0.0882128	0.00463892,0.0411453	0.00316175,1.49433	0.000216558	0.000432904
3	rs114567119	81583984	G,NA	A,NA	0.952286,NA	-0.0145387,NA	0.00927543,NA	0.931768,NA	0.00021597	0.000432089
3	rs182978607	80754591	NA,T	NA,C	NA,0.982143	NA,0.0295758	NA,0.0322783	NA,0.444275	0.000215918	0.000431692
3	rs78199169	80845949	C,NA	T,NA	0.984095,NA	0.0189352,NA	0.0158037,NA	0.636651,NA	0.0002158	0.00043135
3	rs111977539	81206741	T,NA	C,NA	0.984095,NA	-0.027717,NA	0.0158037,NA	1.09985,NA	0.00021559	0.000431519
3	rs10897905	81672750	A,A	G,G	0.626243,0.500992	0.00354197,0.0169513	0.00408671,0.00854937	0.413296,1.32427	0.000215587	0.000430945
3	rs4945476	80758126	G,G	C,C	0.514911,0.899802	-0.00639543,0.0153895	0.00395606,0.0142364	0.974854,0.553308	0.000215546	0.000430657
3	rs11232924	81627342	G,G	A,A	0.806163,0.765873	0.00191992,-0.0213839	0.00500161,0.0100948	0.154231,1.46661	0.000214847	0.000429492
3	rs1945691	81269527	A,A	G,G	0.811133,0.978175	-0.0081902,0.00227816	0.00505144,0.0292559	0.979056,0.027829	0.000214608	0.000428808
3	rs146332114	81445204	NA,A	NA,G	NA,0.974206	NA,-0.0243892	NA,0.0269663	NA,0.436796	0.000214478	0.000428778
3	rs3862755	81277485	C,C	T,T	0.810139,0.978175	-0.00817374,0.00633057	0.00504129,0.0292559	0.979056,0.0816095	0.000214128	0.000427859
3	rs78846722	81390278	NA,C	NA,T	NA,0.960318	NA,-0.0171418	NA,0.0218976	NA,0.362777	0.000214049	0.000427906
3	rs7115509	81273298	T,T	C,C	0.810139,0.978175	-0.00812913,0.00213349	0.00504129,0.0292559	0.971221,0.026011	0.000213667	0.000426928
3	rs71478357	81324875	A,A	C,C	0.808151,0.979167	-0.00778125,-0.00723756	0.00502127,0.0299292	0.916413,0.0920956	0.00021359	0.000426775
3	rs1894147	81277921	T,T	A,A	0.810139,0.978175	-0.00817374,0.00566369	0.00504129,0.0292559	0.979056,0.0723751	0.000213507	0.000426618
3	rs2514489	80865359	C,C	A,A	0.055666,0.15377	-0.021964,-0.0100131	0.00862346,0.0118501	1.96397,0.399982	0.000212936	0.000426763
3	rs1894146	81277513	A,A	T,T	0.597416,0.540675	0.00389615,0.0145634	0.00403156,0.00857778	0.476465,1.04796	0.000212749	0.000424807
3	rs143834895	80933199	NA,C	NA,T	NA,0.916667	NA,0.0123475	NA,0.0154664	NA,0.37195	0.000212528	0.000424903
3	rs1379733	81017162	A,A	C,C	0.791252,0.731151	0.0100085,0.00136478	0.00486487,0.00964152	1.40168,0.0518642	0.000212301	0.000424526
3	rs2461667	80863664	A,A	C,C	0.055666,0.15377	-0.021914,-0.00996899	0.00862346,0.0118501	1.95675,0.397718	0.000212195	0.000425257
3	rs112031995	81316735	G,NA	T,NA	0.99503,NA	0.0345762,NA	0.0281148,NA	0.660024,NA	0.000212136	0.000423996
3	rs115489349	80738016	C,NA	A,NA	0.962227,NA	0.0177071,NA	0.0103707,NA	1.05678,NA	0.000211984	0.000424054
3	rs80249073	80737259	G,NA	A,NA	0.962227,NA	0.0177071,NA	0.0103707,NA	1.05678,NA	0.000211984	0.000424054
3	rs80156560	81200011	C,NA	T,NA	0.985089,NA	-0.0073634,NA	0.0163138,NA	0.185932,NA	0.000211436	0.000422583
3	rs7115501	81067620	C,C	A,A	0.930418,0.936508	-0.0190547,-0.0242994	0.00777053,0.0175302	1.84772,0.78067	0.000211407	0.000423519
3	rs75792310	81073899	G,G	A,A	0.931412,0.936508	-0.019182,-0.0246709	0.00782246,0.0175302	1.84772,0.797709	0.000211261	0.000423282
3	rs11232637	81080744	A,A	G,G	0.935388,0.936508	-0.0188086,-0.0264543	0.00804241,0.0175302	1.71327,0.881795	0.000211203	0.000422981
3	rs1894179	81182998	C,C	T,T	0.472167,0.809524	0.0205872,0.00777822	0.00396044,0.010886	6.69631,0.323391	0.000211191	0.0115299
3	rs74720386	80956929	NA,T	NA,C	NA,0.985119	NA,-0.0301511	NA,0.0353055	NA,0.405494	0.000210802	0.000421472
3	rs67030612	81392146	T,T	C,C	0.784294,0.444444	0.0101923,-0.0122037	0.00480694,0.00860262	1.46879,0.80683	0.000210503	0.000420687
3	rs1459948	81427843	C,C	G,G	0.782306,0.453373	0.0104045,-0.0115512	0.00479102,0.00858677	1.5246,0.748235	0.000210492	0.000420637
3	rs7932275	81458355	A,A	T,T	0.777336,0.980159	-0.00771193,0.00689707	0.00475237,0.0306528	0.980295,0.0851418	0.000210279	0.000420078
3	rs573140547	80884788	A,NA	T,NA	0.988072,NA	0.0232985,NA	0.0182119,NA	0.697257,NA	0.000210257	0.000420363
3	rs10897775	80946038	G,G	A,A	0.577535,0.065476	-0.00973361,0.000495536	0.00400272,0.0172809	1.82315,0.0100505	0.000210121	0.000420899
3	rs12284858	81074931	A,A	G,G	0.931412,0.935516	-0.0191383,-0.0245439	0.00782246,0.0174041	1.84098,0.800054	0.000210064	0.000420881
3	rs11232472	80822383	NA,C	NA,T	NA,0.843254	NA,-0.010823	NA,0.0117578	NA,0.446949	0.000209392	0.00041872
3	rs77469976	81092228	A,NA	C,NA	0.95328,NA	0.025619,NA	0.0093687,NA	2.20434,NA	0.000209325	0.000425934
3	rs1944657	81656189	G,G	A,A	0.156064,0.513889	-0,0.0179198	0.00544795,0.00855265	-0,1.44188	0.000208908	0.000417602
3	rs1598885	81085864	G,G	T,T	0.340954,0.592262	0.0179974,0.00313144	0.00417094,0.00869873	4.79688,0.143358	0.000208873	0.000610123
3	rs72940238	81326508	A,NA	G,NA	0.986084,NA	0.0185714,NA	0.0168779,NA	0.566734,NA	0.000208629	0.000417162
3	rs61888658	81590186	C,NA	T,NA	0.952286,NA	-0.0142886,NA	0.00927543,NA	0.908535,NA	0.000208569	0.000417277
3	rs1894148	81278029	C,C	T,T	0.596421,0.540675	0.00344764,0.0151594	0.00402994,0.00857778	0.406415,1.1125	0.000208511	0.000416361
3	rs75797933	81219608	C,NA	T,NA	0.944334,NA	0.0149168,NA	0.00862346,NA	1.07745,NA	0.000208221	0.000416521
3	rs61888571	81373148	C,C	T,T	0.787276,0.451389	0.0100516,-0.0126589	0.00483134,0.00859004	1.4262,0.852108	0.000208132	0.000415936
3	rs7117338	81356656	T,T	C,C	0.585487,0.457341	0.00216863,-0.0189177	0.00401339,0.00858064	0.229917,1.56106	0.000208082	0.000415854
3	rs10792595	81478676	C,C	T,T	0.525845,0.559524	0.008288,0.00169014	0.00395959,0.00861059	1.43966,0.0734591	0.000207537	0.000415113
3	rs11232633	81075152	G,G	A,A	0.931412,0.936508	-0.0189316,-0.0252048	0.00782246,0.0175302	1.80929,0.822483	0.000207357	0.000415414
3	rs57357615	81400713	T,T	A,A	0.7833,0.451389	0.0102685,-0.0117028	0.00479895,0.00859004	1.48977,0.76175	0.00020732	0.000414296
3	rs57139389	80720188	NA,C	NA,G	NA,0.847222	NA,-0.00919088	NA,0.0118816	NA,0.357335	0.000207168	0.000414188
3	rs146410173	81027449	NA,G	NA,A	NA,0.977182	NA,0.0211556	NA,0.0286274	NA,0.33733	0.000206999	0.000413811
3	rs10897841	81280212	G,G	A,A	0.597416,0.550595	0.0032685,0.0153365	0.00403156,0.00859346	0.379321,1.12893	0.000206978	0.000413301
3	rs56146648	81401584	C,C	T,T	0.784294,0.443452	0.0102856,-0.0117571	0.00480694,0.00860456	1.48977,0.764923	0.000206753	0.00041318
3	rs12799371	81346344	C,C	T,T	0.781312,0.97123	-0.00730925,-0.00562982	0.00478316,0.0255725	0.897971,0.0831496	0.000206734	0.000413113
3	rs11232632	81075131	G,G	T,T	0.931412,0.936508	-0.0189316,-0.0251489	0.00782246,0.0175302	1.80929,0.819873	0.000206622	0.000413943
3	rs2512116	80864176	G,G	A,A	0.055666,0.15377	-0.021964,-0.00954476	0.00862346,0.0118501	1.96397,0.376176	0.000206178	0.000413222
3	rs1458088	81100457	G,G	C,C	0.34493,0.615079	0.0179642,0.00446764	0.0041594,0.0087852	4.8047,0.213907	0.000205989	0.000620297
3	rs2514491	80863521	G,G	C,C	0.055666,0.15377	-0.021823,-0.00981532	0.00862346,0.0118501	1.94366,0.389864	0.000205978	0.000412791
3	rs139712681	81106921	NA,C	NA,A	NA,0.979167	NA,-0.0258357	NA,0.0299292	NA,0.411153	0.000205946	0.000411746
3	rs4943833	81182704	G,G	A,A	0.474155,0.809524	0.0204865,0.00746945	0.00395959,0.010886	6.63964,0.307491	0.000205724	0.0100118
3	rs78651949	81152110	C,NA	T,NA	0.970179,NA	-0.0221888,NA	0.0116239,NA	1.24968,NA	0.000205715	0.000411787
3	rs11232660	81120893	G,G	A,A	0.913519,0.848214	0.00675477,0.0253048	0.00703429,0.0119134	0.47247,1.47283	0.000205702	0.000411268
3	rs1945886	81180516	A,A	C,C	0.472167,0.810516	0.0204909,0.00843748	0.00396044,0.0109078	6.63964,0.357329	0.0002054	0.0106946
3	rs61888579	81390330	T,T	G,G	0.785288,0.444444	0.010111,-0.012106	0.00481501,0.00860262	1.44687,0.797638	0.000205389	0.000410449
3	rs2514478	80995487	C,C	T,T	0.22167,0.570437	0.0125624,-0.0123791	0.00475997,0.00863547	2.08037,0.818989	0.000205328	0.000412522
3	rs61888591	81411826	A,A	G,G	0.7833,0.450397	0.0106149,-0.0108011	0.00479895,0.00859173	1.56909,0.680479	0.000205244	0.000410159
3	rs73510762	80710794	NA,G	NA,A	NA,0.84623	NA,-0.00890139	NA,0.0118501	NA,0.34433	0.000205169	0.000410192
3	rs75366446	81329197	A,NA	G,NA	0.996024,NA	0.0349932,NA	0.0314177,NA	0.576162,NA	0.000205035	0.000409724
3	rs7943711	80785631	A,A	C,C	0.840954,0.809524	0.00506936,0.0215191	0.0054062,0.010886	0.45792,1.31814	0.000204948	0.000409851
3	rs17405783	81454324	A,A	T,T	0.777336,0.980159	-0.00762379,0.00924801	0.00475237,0.0306528	0.963897,0.117544	0.000204925	0.000409387
3	rs12718482	81653149	A,A	G,G	0.594433,0.769841	-0.00105124,0.0213477	0.00402677,0.0101552	0.100156,1.44928	0.000204718	0.000409278
3	rs56380747	81275864	A,A	G,G	0.809145,0.978175	-0.00811291,0.00503891	0.00503123,0.0292559	0.971221,0.0638622	0.00020471	0.000409049
3	rs11232440	80745524	T,T	G,G	0.917495,0.950397	0.00503503,-0.0380795	0.00718617,0.0196877	0.315587,1.27497	0.000204685	0.000409677
3	rs150422807	81517938	NA,T	NA,C	NA,0.834325	NA,-0.00954203	NA,0.0114976	NA,0.390847	0.000204647	0.000409118
3	rs7944477	81616223	A,NA	C,NA	0.95328,NA	-0.0145767,NA	0.0093687,NA	0.921787,NA	0.000204634	0.000409437
3	rs12808426	81146981	A,NA	G,NA	0.926441,NA	0.0123735,NA	0.0075738,NA	0.99005,NA	0.000204452	0.000409327
3	rs11232702	81214273	C,NA	T,NA	0.99006,NA	0.020037,NA	0.01993,NA	0.502075,NA	0.000204372	0.000408502
3	rs7107200	81183798	A,A	C,C	0.471173,0.809524	0.0204932,0.00804489	0.00396089,0.010886	6.63964,0.337338	0.000204359	0.0104362
3	rs369111082	81243791	NA,C	NA,T	NA,0.990079	NA,0.0330852	NA,0.0431319	NA,0.353557	0.000204357	0.000408564
3	rs72947112	81215557	G,G	A,A	0.836978,0.987103	-0.0101216,0.0200048	0.00535253,0.0378862	1.23191,0.223674	0.000204275	0.000408291
3	rs78770867	80768422	NA,C	NA,T	NA,0.931548	NA,-0.0130574	NA,0.016928	NA,0.356055	0.000204255	0.000408447
3	rs12576407	80944380	A,A	G,G	0.589463,0.155754	-0.00858736,0.0112758	0.00401916,0.0117882	1.48638,0.470052	0.000203793	0.000407865
3	rs61888632	80939630	A,NA	G,NA	0.885686,NA	-0.0132952,NA	0.0062137,NA	1.48969,NA	0.00020361	0.000408023
3	rs17142128	81097766	T,T	C,C	0.984095,0.97619	0.0214304,-0.0361422	0.0158037,0.0280389	0.756745,0.704659	0.000203283	0.000405994
3	rs1403258	80788916	A,A	G,G	0.105368,0.252976	0.00968334,0.0180035	0.00643966,0.00983323	0.877268,1.17316	0.000203238	0.000406741
3	rs61888619	81417652	C,C	T,T	0.784294,0.449405	0.010583,-0.0107049	0.00480694,0.00859346	1.55762,0.671878	0.000203107	0.000405867
3	rs12291479	81199721	C,NA	T,NA	0.860835,NA	0.00704543,NA	0.00571235,NA	0.662664,NA	0.000203073	0.000406092
3	rs189969229	81518079	T,NA	C,NA	0.99006,NA	-0.0297756,NA	0.01993,NA	0.869109,NA	0.000202883	0.000405782
3	rs7941868	81478509	C,C	T,T	0.525845,0.559524	0.00824113,0.00174009	0.00395959,0.00861059	1.42706,0.0757989	0.000202881	0.000405799
3	rs976929	81478947	A,A	T,T	0.525845,0.560516	0.00824113,0.00174051	0.00395959,0.00861267	1.42706,0.0757989	0.000202833	0.000405704
3	rs976930	81478912	C,C	T,T	0.525845,0.560516	0.00824113,0.00174051	0.00395959,0.00861267	1.42706,0.0757989	0.000202833	0.000405704
3	rs61886685	80781942	A,A	C,C	0.840954,0.805556	0.00498176,0.0214032	0.0054062,0.0108009	0.447582,1.32311	0.0002023	0.000404598
3	rs146439013	81149514	C,C	T,T	0.983101,0.964286	0.0210231,-0.0304548	0.0153396,0.0230345	0.768206,0.730203	0.000202185	0.000403815
3	rs60328262	80720265	NA,T	NA,C	NA,0.849206	NA,-0.00878495	NA,0.0119455	NA,0.335279	0.000201956	0.000403768
3	rs66528986	81406193	G,G	A,A	0.7833,0.450397	0.0103722,-0.0113565	0.00479895,0.00859173	1.5133,0.729932	0.000201681	0.000403034
3	rs139055212	81543173	G,NA	T,NA	0.99006,NA	-0.0302038,NA	0.01993,NA	0.887235,NA	0.000201645	0.000403317
3	rs7948448	81279543	C,C	T,T	0.59841,0.550595	0.00317955,0.015388	0.00403319,0.00859346	0.366032,1.13462	0.000201614	0.000402602
3	rs117395387	81594235	A,NA	T,NA	0.991054,NA	0.0277052,NA	0.0209976,NA	0.728115,NA	0.000201559	0.000402726
3	rs61888593	81413981	T,T	C,C	0.782306,0.451389	0.0105479,-0.0109022	0.00479102,0.00859004	1.55762,0.68956	0.000201515	0.00040272
3	rs7951680	80981000	C,C	A,A	0.968191,0.970238	0.0164908,-0.0298422	0.0112664,0.0251555	0.843846,0.628007	0.000201424	0.000402423
3	rs4943832	81182561	T,T	C,C	0.472167,0.809524	0.0204909,0.00777822	0.00396044,0.010886	6.63964,0.323391	0.000201389	0.010296
3	rs73513649	81220909	A,A	C,C	0.89662,0.72619	0.0128539,-0.00160853	0.00649407,0.00958635	1.32076,0.0621084	0.000201094	0.000401853
3	rs1894180	81097557	C,C	G,G	0.34493,0.615079	0.0179166,0.00456895	0.0041594,0.0087852	4.78224,0.219674	0.000200836	0.000600234
3	rs7106939	81183631	A,A	C,C	0.472167,0.809524	0.0204909,0.00766942	0.00396044,0.010886	6.63964,0.317757	0.000200763	0.0102299
3	rs150128079	81153552	G,NA	A,NA	0.973161,NA	-0.0227552,NA	0.0122339,NA	1.20146,NA	0.000200672	0.000401745
3	rs10792600	81628070	G,G	A,A	0.106362,0.433532	-0.0126442,0.00318624	0.00641306,0.00862591	1.3129,0.147615	0.000200596	0.000400895
3	rs1824427	81415579	C,C	T,T	0.7833,0.450397	0.0105654,-0.0107519	0.00479895,0.00859173	1.55762,0.676173	0.000200561	0.000400801
3	rs2512094	80865729	C,C	A,A	0.055666,0.154762	-0.0216773,-0.00998681	0.00862346,0.011819	1.92281,0.399982	0.000200554	0.000401923
3	rs73510764	80711608	NA,G	NA,A	NA,0.84623	NA,-0.00851822	NA,0.0118501	NA,0.325832	0.000200532	0.000400923
3	rs61888587	81407087	A,A	T,T	0.7833,0.451389	0.0103722,-0.0113051	0.00479895,0.00859004	1.5133,0.725497	0.00020046	0.000400598
3	rs61888589	81410983	T,T	A,A	0.7833,0.451389	0.0105087,-0.010912	0.00479895,0.00859004	1.54457,0.690419	0.000200403	0.000400486
3	rs11232772	81375675	T,T	C,C	0.770378,0.978175	-0.00752059,0.00819616	0.0047009,0.0292559	0.960038,0.108262	0.000200228	0.000400017
3	rs7128019	81181012	T,T	C,C	0.472167,0.810516	0.0204475,0.0082875	0.00396044,0.0109078	6.61422,0.349317	0.000200093	0.0100694
3	rs3019077	80947955	C,C	T,T	0.576541,0.065476	-0.00964153,0.00148322	0.00400146,0.0172809	1.79658,0.0307699	0.000200035	0.000400698
3	rs10897821	81184113	A,A	G,G	0.473161,0.808532	0.0204453,0.00654809	0.00396001,0.0108644	6.61422,0.262249	0.00019999	0.00917523
3	rs10501523	81339041	A,A	C,C	0.802187,0.973214	-0.00764907,-0.00893994	0.00496334,0.0264757	0.909074,0.13335	0.000199591	0.000398832
3	rs79682522	81036322	T,NA	C,NA	0.975149,NA	-0.0233031,NA	0.0127009,NA	1.17691,NA	0.00019907	0.000398515
3	rs10897878	81480886	A,A	G,G	0.524851,0.560516	0.00814657,0.00212804	0.00395919,0.00861267	1.40203,0.0942879	0.000199028	0.00039808
3	rs10792596	81481040	T,T	G,G	0.525845,0.559524	0.00819426,0.00197845	0.00395959,0.00861059	1.41452,0.0871027	0.000198949	0.000397933
3	rs1459956	81479589	A,A	G,G	0.525845,0.560516	0.00819426,0.00194038	0.00395959,0.00861267	1.41452,0.08526	0.000198772	0.00039758
3	rs72946223	81455439	A,NA	G,NA	0.869781,NA	-0.00613027,NA	0.00587486,NA	0.527641,NA	0.000198756	0.000397187
3	rs73510746	80686124	NA,A	NA,G	NA,0.964286	NA,-0.0173591	NA,0.0230345	NA,0.345745	0.000198746	0.000397333
3	rs117065639	81121892	G,NA	A,NA	0.989066,NA	0.0198849,NA	0.0190121,NA	0.52929,NA	0.00019873	0.000397133
3	rs17141820	80935343	T,NA	C,NA	0.887674,NA	-0.0132199,NA	0.00626142,NA	1.45912,NA	0.000198708	0.00039816
3	rs56142802	80744134	C,NA	A,NA	0.962227,NA	0.0171698,NA	0.0103707,NA	1.00965,NA	0.000198507	0.000397088
3	rs17141825	80936979	T,NA	C,NA	0.885686,NA	-0.0131645,NA	0.0062137,NA	1.46697,NA	0.000198319	0.000397404
3	rs17142556	81265221	G,G	A,A	0.795229,0.982143	-0.00674119,0.0318236	0.00489958,0.0322783	0.772468,0.489221	0.000198209	0.000396082
3	rs74359961	80772345	NA,T	NA,C	NA,0.864087	NA,-0.00920204	NA,0.0124737	NA,0.336595	0.000198075	0.000396052
3	rs2512126	80871602	C,C	G,G	0.055666,0.15377	-0.0215582,-0.0101725	0.00862346,0.0118501	1.90584,0.408208	0.000198064	0.000396922
3	rs78902865	81591866	A,A	G,G	0.912525,0.787698	-0.00143767,0.0224549	0.00699802,0.0104531	0.0771559,1.49891	0.000198007	0.000395785
3	rs17142131	81098866	C,C	T,T	0.984095,0.97619	0.0214304,-0.0354618	0.0158037,0.0280389	0.756745,0.686205	0.000197919	0.000395284
3	rs66721303	81417877	C,C	T,T	0.7833,0.449405	0.0105654,-0.0106557	0.00479895,0.00859346	1.55762,0.667594	0.000197908	0.000395499
3	rs146268090	81646558	NA,T	NA,C	NA,0.97619	NA,0.0193917	NA,0.0280389	NA,0.310524	0.000197867	0.000395675
3	rs140048410	81081567	NA,T	NA,C	NA,0.974206	NA,0.0190645	NA,0.0269663	NA,0.319138	0.000197718	0.000395296
3	rs1459933	81450518	A,A	G,G	0.777336,0.980159	-0.00753121,0.00963447	0.00475237,0.0306528	0.946814,0.12304	0.000197702	0.000394962
3	rs116980875	81541413	T,NA	C,NA	0.991054,NA	0.0273733,NA	0.0209976,NA	0.715896,NA	0.000197626	0.00039487
3	rs72950221	81619652	A,NA	T,NA	0.974155,NA	0.0150989,NA	0.0124606,NA	0.646636,NA	0.000197538	0.000394853
3	rs2512125	80871776	T,T	A,A	0.055666,0.15377	-0.0215582,-0.0101211	0.00862346,0.0118501	1.90584,0.405548	0.00019734	0.000395471
3	rs2514473	80871770	A,A	T,T	0.055666,0.15377	-0.0215582,-0.0101211	0.00862346,0.0118501	1.90584,0.405548	0.00019734	0.000395471
3	rs6591989	81390034	G,G	T,T	0.689861,0.970238	-0.0063669,0.0270151	0.00427445,0.0251555	0.865346,0.548431	0.000197109	0.00039335
3	rs12806487	81129123	A,A	G,G	0.797217,0.766865	0.00519482,0.0204766	0.0049174,0.0101097	0.536438,1.36832	0.000197106	0.000394057
3	rs78232729	81645547	NA,A	NA,G	NA,0.97619	NA,0.019196	NA,0.0280389	NA,0.30664	0.000196942	0.000393825
3	rs1879900	80783619	G,G	A,A	0.105368,0.201389	0.00849508,0.0203559	0.00643966,0.010659	0.727907,1.25052	0.000196806	0.000393813
3	rs117979886	80728241	A,NA	C,NA	0.962227,NA	0.0165277,NA	0.0103707,NA	0.954658,NA	0.000196765	0.000393548
3	rs1949701	80775862	T,T	C,C	0.105368,0.248016	0.00835254,0.0191424	0.00643966,0.00989826	0.710823,1.27472	0.000196719	0.000393641
3	rs7943839	80785766	T,T	C,C	0.105368,0.25496	0.00921334,0.0182481	0.00643966,0.00980793	0.816699,1.20198	0.000196455	0.000393129
3	rs11232830	81457070	G,G	A,A	0.695825,0.969246	-0.00631123,0.0276634	0.00429762,0.0247591	0.847842,0.578618	0.000196413	0.000391966
3	rs61888618	81417358	C,C	T,T	0.7833,0.450397	0.0105208,-0.0107027	0.00479895,0.00859173	1.54733,0.671878	0.000196349	0.000392385
3	rs7112839	80936733	G,G	C,C	0.585487,0.065476	-0.0095765,0.0027151	0.00401339,0.0172809	1.76888,0.0579155	0.000196338	0.000393249
3	rs79706747	80733125	C,NA	A,NA	0.962227,NA	0.0170735,NA	0.0103707,NA	1.00132,NA	0.000196239	0.000392549
3	rs75189046	81588647	A,A	G,G	0.912525,0.787698	-0.00183993,0.0224549	0.00699802,0.0104531	0.10094,1.49891	0.00019593	0.000391651
3	rs1945659	81329186	T,T	C,C	0.617296,0.553571	0.00362203,0.0143985	0.00406782,0.00859885	0.428006,1.02669	0.000195926	0.000391225
3	rs10792592	81477325	A,A	C,C	0.524851,0.559524	0.00814657,0.00183999	0.00395919,0.00861059	1.40203,0.0805091	0.000195843	0.000391725
3	rs10897772	80936936	T,T	G,G	0.585487,0.065476	-0.0095765,0.00254814	0.00401339,0.0172809	1.76888,0.0541506	0.00019582	0.000392211
3	rs12420693	80937475	C,C	T,T	0.585487,0.065476	-0.0095765,0.00243687	0.00401339,0.0172809	1.76888,0.0516564	0.000195484	0.000391538
3	rs75458216	81541275	T,NA	C,NA	0.993042,NA	-0.0420858,NA	0.0237851,NA	1.1145,NA	0.000195422	0.000391162
3	rs77859614	81163373	NA,A	NA,T	NA,0.97619	NA,-0.0237187	NA,0.0280389	NA,0.400557	0.000195399	0.000390646
3	rs77161244	81330225	NA,G	NA,C	NA,0.854167	NA,-0.00922089	NA,0.0121117	NA,0.350214	0.000195366	0.000390558
3	rs4505085	80908647	NA,C	NA,T	NA,0.905754	NA,0.0119872	NA,0.0146307	NA,0.384466	0.00019536	0.000390665
3	rs7106567	80938299	G,G	T,T	0.585487,0.065476	-0.0095765,0.00238124	0.00401339,0.0172809	1.76888,0.050414	0.000195319	0.000391208
3	rs61888620	81420325	A,A	C,C	0.7833,0.451389	0.0105208,-0.0106515	0.00479895,0.00859004	1.54733,0.667594	0.000195236	0.000390165
3	rs2512113	80862634	G,G	A,A	0.055666,0.152778	-0.0216533,-0.00954661	0.00862346,0.0118816	1.91938,0.374999	0.000195175	0.000391125
3	rs10792587	81473679	T,T	C,C	0.525845,0.561508	0.00814739,0.00220361	0.00395959,0.00861478	1.40203,0.0979375	0.000195155	0.000390342
3	rs7926505	81295101	A,NA	G,NA	0.993042,NA	0.02601,NA	0.0237851,NA	0.562002,NA	0.00019489	0.000389503
3	rs4444097	80939070	G,G	A,A	0.585487,0.065476	-0.0095765,0.00221438	0.00401339,0.0172809	1.76888,0.0467054	0.000194836	0.000390242
3	rs78784947	81587427	T,T	C,C	0.912525,0.785714	-0.00206325,0.0223789	0.00699802,0.0104178	0.11457,1.49891	0.000194738	0.000389272
3	rs11232823	81448678	G,G	A,A	0.777336,0.980159	-0.00748712,0.00979753	0.00475237,0.0306528	0.938727,0.125374	0.000194362	0.000388289
3	rs77414030	80970320	NA,G	NA,A	NA,0.96131	NA,-0.015504	NA,0.0221651	NA,0.314928	0.000194096	0.000388082
3	rs113280191	81275458	T,T	G,G	0.809145,0.978175	-0.00788579,0.00503891	0.00503123,0.0292559	0.931707,0.0638622	0.000194046	0.000387738
3	rs4943843	81397478	A,A	G,G	0.690855,0.970238	-0.00628277,0.0282134	0.00427824,0.0251555	0.847842,0.581616	0.000193655	0.000386474
3	rs12791915	81558091	C,NA	T,NA	0.993042,NA	-0.0418833,NA	0.0237851,NA	1.10649,NA	0.000193392	0.000387096
3	rs17142446	81220993	T,T	A,A	0.89662,0.72619	0.0127194,-0.00165856	0.00649407,0.00958635	1.29966,0.0641695	0.00019337	0.000386422
3	rs74969172	81177148	G,NA	T,NA	0.975149,NA	0.00715953,NA	0.0127009,NA	0.241879,NA	0.000193126	0.000385869
3	rs117904571	80937705	NA,C	NA,G	NA,0.969246	NA,0.0195082	NA,0.0247591	NA,0.365782	0.000193079	0.000386082
3	rs76515373	80888200	NA,C	NA,T	NA,0.977182	NA,-0.020864	NA,0.0286274	NA,0.331506	0.000193078	0.000386066
3	rs17141638	80877380	NA,G	NA,A	NA,0.982143	NA,-0.0241981	NA,0.0322783	NA,0.343468	0.000193024	0.000385969
3	rs58008623	81595586	C,C	T,T	0.912525,0.787698	-0.00116482,0.0222623	0.00699802,0.0104531	0.0615791,1.47894	0.000192994	0.000385756
3	rs77368809	81320224	C,NA	T,NA	0.99503,NA	0.0324571,NA	0.0281148,NA	0.604993,NA	0.000192961	0.000385683
3	rs117790879	80937683	NA,C	NA,G	NA,0.969246	NA,0.0194581	NA,0.0247591	NA,0.364588	0.000192829	0.000385582
3	rs118083180	81032608	A,NA	C,NA	0.987078,NA	0.0231263,NA	0.0175062,NA	0.729347,NA	0.000192812	0.000385689
3	rs11232429	80719919	T,NA	A,NA	0.945328,NA	-0.0100029,NA	0.00869693,NA	0.601931,NA	0.000192501	0.000384959
3	rs11232829	81457044	G,G	A,A	0.695825,0.969246	-0.00626162,0.0276634	0.00429762,0.0247591	0.838282,0.578618	0.00019245	0.000384063
3	rs11232821	81446043	G,G	A,A	0.776342,0.980159	-0.00747525,0.0106554	0.00474483,0.0306528	0.938727,0.137791	0.000192343	0.00038426
3	rs1870276	81093687	T,T	C,C	0.638171,0.935516	0.0188871,0.00236617	0.00411452,0.0174041	5.35407,0.0497048	0.000192313	0.000919148
3	rs4548642	81470836	C,C	T,T	0.525845,0.560516	0.00810522,0.00240429	0.00395959,0.00861267	1.39083,0.107836	0.000191957	0.000383945
3	rs139784837	81261661	NA,C	NA,G	NA,0.985119	NA,-0.0235117	NA,0.0353055	NA,0.296328	0.000191923	0.000383712
3	rs79565130	81530942	NA,T	NA,C	NA,0.967262	NA,-0.0153757	NA,0.0240217	NA,0.282227	0.000191918	0.000383684
3	rs1380540	81420433	A,A	T,T	0.7833,0.451389	0.0104712,-0.0106515	0.00479895,0.00859004	1.53595,0.667594	0.000191913	0.000383524
3	rs76435932	80716392	NA,T	NA,C	NA,0.84623	NA,-0.0077399	NA,0.0118501	NA,0.289324	0.000191897	0.000383661
3	rs5024903	81470901	A,A	T,T	0.525845,0.559524	0.00810522,0.00235341	0.00395959,0.00861059	1.39083,0.105346	0.000191753	0.000383537
3	rs5024900	81470979	A,A	T,T	0.525845,0.560516	0.00810522,0.00230367	0.00395959,0.00861267	1.39083,0.102866	0.000191544	0.00038312
3	rs78401385	80955764	NA,A	NA,C	NA,0.94246	NA,-0.013534	NA,0.0183564	NA,0.33635	0.000191508	0.000382939
3	rs12421989	80937380	T,T	A,A	0.585487,0.065476	-0.00953184,0.00243687	0.00401339,0.0172809	1.75576,0.0516564	0.000191329	0.000383213
3	rs12421978	80937323	G,G	A,A	0.585487,0.065476	-0.00953184,0.00243687	0.00401339,0.0172809	1.75576,0.0516564	0.000191329	0.000383213
3	rs12422000	80937547	G,G	A,A	0.585487,0.065476	-0.00953184,0.00243687	0.00401339,0.0172809	1.75576,0.0516564	0.000191329	0.000383213
3	rs2032391	81314629	G,NA	A,NA	0.99503,NA	0.0322538,NA	0.0281148,NA	0.599821,NA	0.000191271	0.000382306
3	rs1916056	80796581	G,G	T,T	0.105368,0.244048	0.0086652,0.0187817	0.00643966,0.00995218	0.748528,1.22816	0.000191151	0.000382522
3	rs77513093	80739926	T,NA	A,NA	0.962227,NA	0.0168472,NA	0.0103707,NA	0.981842,NA	0.000191069	0.000382207
3	rs77069983	81320243	G,NA	T,NA	0.99503,NA	0.0321907,NA	0.0281148,NA	0.598219,NA	0.000190751	0.000381268
3	rs12361324	81179117	C,C	T,T	0.471173,0.810516	0.0203052,0.0085412	0.00396089,0.0109078	6.52976,0.362906	0.000190721	0.00875706
3	rs2446111	80950144	T,T	G,G	0.657058,0.208333	-0.00909839,-0.0108905	0.00416512,0.0105257	1.53864,0.52168	0.000190644	0.000381635
3	rs117549386	81299262	NA,A	NA,G	NA,0.960318	NA,-0.016021	NA,0.0218976	NA,0.333115	0.000190159	0.000380244
3	rs7946460	81476002	G,G	A,A	0.525845,0.560516	0.00810522,0.00189041	0.00395959,0.00861267	1.39083,0.0828794	0.000190105	0.000380243
3	rs12283301	81205075	C,C	T,T	0.460239,0.797619	0.018707,0.00712993	0.00396686,0.0106395	5.61848,0.298631	0.000190023	0.00162281
3	rs186449042	80988409	NA,T	NA,G	NA,0.986111	NA,-0.0260268	NA,0.0365264	NA,0.322279	0.000189959	0.000379827
3	rs976928	81479043	G,G	A,A	0.525845,0.560516	0.00810522,0.00184043	0.00395959,0.00861267	1.39083,0.0805091	0.000189958	0.00037995
3	rs12808934	81226880	T,T	A,A	0.89662,0.729167	0.0125795,-0.00259412	0.00649407,0.0096192	1.27789,0.103802	0.000189892	0.000379476
3	rs10751052	81103555	C,C	T,T	0.348907,0.622024	0.0177785,0.00385675	0.00414823,0.00881592	4.73972,0.179295	0.000189836	0.000565044
3	rs72939508	81009425	T,NA	G,NA	0.952286,NA	0.0216676,NA	0.00927543,NA	1.71018,NA	0.000189413	0.000381466
3	rs10897833	81226558	G,G	A,A	0.89662,0.729167	0.0125795,-0.00249284	0.00649407,0.0096192	1.27789,0.0993503	0.000189295	0.000378284
3	rs77121470	81313046	G,NA	A,NA	0.99503,NA	0.0319875,NA	0.0281148,NA	0.593073,NA	0.000189094	0.000377955
3	rs59701910	81590720	C,C	T,T	0.910537,0.785714	-0.0022192,0.0222324	0.00692737,0.0104178	0.125691,1.48366	0.000189084	0.000377977
3	rs17412621	80728217	C,NA	G,NA	0.962227,NA	0.0161868,NA	0.0103707,NA	0.926044,NA	0.000189032	0.000378079
3	rs1903245	81423518	G,G	A,A	0.693837,0.970238	-0.00575025,0.0338701	0.00428977,0.0251555	0.744493,0.749177	0.000188758	0.000376765
3	rs79795697	80740981	A,NA	G,NA	0.963221,NA	0.0166477,NA	0.0105045,NA	0.946892,NA	0.000188708	0.000377458
3	rs2514465	81012191	T,NA	G,NA	0.129225,NA	0.0140057,NA	0.00589404,NA	1.75723,NA	0.000188693	0.000378841
3	rs4943828	81182076	C,C	A,A	0.472167,0.809524	0.0203994,0.00688533	0.00396044,0.010886	6.58604,0.278137	0.000188245	0.00880128
3	rs17142449	81221062	G,G	A,A	0.89662,0.725198	0.0125802,-0.00220604	0.00649407,0.00957558	1.278,0.0873558	0.000188159	0.000376013
3	rs79913729	81214432	C,NA	A,NA	0.926441,NA	0.0136335,NA	0.0075738,NA	1.14359,NA	0.000187708	0.000375665
3	rs73510775	80719889	NA,A	NA,C	NA,0.850198	NA,-0.00739475	NA,0.011978	NA,0.270029	0.00018739	0.000374647
3	rs1829763	80749450	A,A	T,T	0.913519,0.948413	0.00394724,-0.0378424	0.00703429,0.0193256	0.240559,1.29919	0.000187315	0.00037484
3	rs7931800	81078376	T,T	C,C	0.931412,0.936508	-0.0182932,-0.0256045	0.00782246,0.0175302	1.71313,0.841253	0.00018708	0.000374708
3	rs34172016	81262160	T,T	A,A	0.795229,0.983135	-0.00647099,0.0342083	0.00489958,0.0331973	0.729103,0.51885	0.000187017	0.000373724
3	rs17142695	81320169	G,NA	C,NA	0.99503,NA	0.0317267,NA	0.0281148,NA	0.586495,NA	0.000187001	0.000373773
3	rs61890165	81610539	C,NA	T,NA	0.954274,NA	-0.0138045,NA	0.00946506,NA	0.839495,NA	0.000186622	0.000373366
3	rs80013895	81228601	NA,T	NA,C	NA,0.944444	NA,-0.0141662	NA,0.0186617	NA,0.348928	0.00018657	0.000373022
3	rs12363926	80701190	T,NA	C,NA	0.966203,NA	-0.0121806,NA	0.0109412,NA	0.575792,NA	0.000186541	0.000373025
3	rs11232680	81178910	A,A	T,T	0.471173,0.810516	0.0202576,0.00855366	0.00396089,0.0109078	6.50208,0.363578	0.000186502	0.00829516
3	rs138174337	81115360	NA,A	NA,G	NA,0.990079	NA,-0.0291691	NA,0.0431319	NA,0.302017	0.000186439	0.000372808
3	rs11232773	81376174	T,T	A,A	0.770378,0.979167	-0.00734446,0.00866316	0.0047009,0.0299292	0.927364,0.112251	0.000186423	0.000372443
3	rs17142686	81317899	T,NA	A,NA	0.99503,NA	0.0316513,NA	0.0281148,NA	0.5846,NA	0.000186403	0.00037258
3	rs79445638	80740927	G,NA	A,NA	0.962227,NA	0.016633,NA	0.0103707,NA	0.96358,NA	0.000186383	0.00037283
3	rs7932450	81078939	T,T	C,C	0.931412,0.935516	-0.0185822,-0.0244934	0.00782246,0.0174041	1.75633,0.797709	0.000186314	0.000373238
3	rs11232770	81371016	A,A	C,C	0.771372,0.979167	-0.00732996,0.00487115	0.00470807,0.0299292	0.922648,0.060126	0.000186269	0.000372129
3	rs12289861	80779541	C,C	T,T	0.833996,0.810516	0.00451238,0.0213095	0.00531372,0.0109078	0.402554,1.29458	0.000186229	0.000372421
3	rs11232764	81363113	T,T	C,C	0.770378,0.980159	-0.0073188,-0.00416059	0.0047009,0.0306528	0.922648,0.0496193	0.000186135	0.000371866
3	rs4414242	80935866	G,G	A,A	0.585487,0.065476	-0.00944251,0.00332212	0.00401339,0.0172809	1.72966,0.0718333	0.000186061	0.000372654
3	rs74794023	80766010	A,NA	G,NA	0.991054,NA	0.0348743,NA	0.0209976,NA	1.0144,NA	0.000185772	0.000371767
3	rs1996846	80875461	G,G	A,A	0.055666,0.15377	-0.0212729,-0.0100765	0.00862346,0.0118501	1.86549,0.403248	0.000185712	0.000372149
3	rs75543246	81599565	C,C	G,G	0.905567,0.782738	-0.00101521,0.0216444	0.00676109,0.0103658	0.0552001,1.43424	0.000185617	0.000371037
3	rs7928711	80929943	C,C	G,G	0.195825,0.507937	-0.0120552,0.00137195	0.0049823,0.00855043	1.80861,0.0592228	0.000185523	0.000371237
3	rs117672556	80788304	NA,T	NA,C	NA,0.973214	NA,0.0172089	NA,0.0264757	NA,0.287602	0.000185436	0.000370768
3	rs1545656	81103892	A,A	G,G	0.348907,0.62004	0.0177311,0.00375197	0.00414823,0.00880693	4.71743,0.173867	0.000185383	0.000547321
3	rs79576221	81165120	NA,G	NA,A	NA,0.975198	NA,-0.0206835	NA,0.0274863	NA,0.345102	0.000185304	0.000370478
3	rs144608111	80876975	NA,G	NA,T	NA,0.96627	NA,-0.0147466	NA,0.023678	NA,0.272932	0.000185273	0.000370442
3	rs12364281	81181527	T,T	C,C	0.472167,0.809524	0.0203561,0.00709619	0.00396044,0.010886	6.56073,0.288624	0.000185241	0.0084641
3	rs10897809	81103739	G,G	A,A	0.350895,0.599206	0.0177078,0.00398851	0.0041428,0.00872277	4.71743,0.188768	0.000185005	0.000550196
3	rs12290582	81599981	C,C	T,T	0.907555,0.780754	-0.000445915,0.0213824	0.00682591,0.0103319	0.0232312,1.4146	0.000184812	0.000369398
3	rs78795705	80737125	C,NA	T,NA	0.962227,NA	0.0165549,NA	0.0103707,NA	0.95696,NA	0.000184722	0.000369506
3	rs4943838	81232575	G,G	T,T	0.89662,0.725198	0.0125328,-0.00192665	0.00649407,0.00957558	1.27066,0.0754422	0.000184107	0.000367916
3	rs1458095	80985548	T,T	C,C	0.89662,0.826389	-0.00289068,-0.0241629	0.00649407,0.0112855	0.182945,1.4912	0.000184072	0.000367761
3	rs17348621	80784208	T,T	C,C	0.840954,0.805556	0.00441181,0.0212984	0.0054062,0.0108009	0.382514,1.31319	0.000183823	0.00036761
3	rs2514472	80871944	C,C	T,T	0.055666,0.15377	-0.0212729,-0.0099102	0.00862346,0.0118501	1.86549,0.394707	0.000183555	0.000367827
3	rs1870277	80992519	G,G	A,A	0.459245,0.859127	0.0108647,-0.013703	0.0039675,0.0122874	2.20946,0.577143	0.000183459	0.000369757
3	rs143554934	81116940	NA,A	NA,T	NA,0.982143	NA,0.0218883	NA,0.0322783	NA,0.303032	0.000183245	0.0003664
3	rs149728635	80803582	NA,C	NA,T	NA,0.963294	NA,0.0139102	NA,0.0227328	NA,0.267121	0.000183195	0.000366315
3	rs143469712	80822856	NA,C	NA,T	NA,0.839286	NA,-0.0083348	NA,0.0116392	NA,0.324286	0.00018317	0.000366273
3	rs2512115	80863242	G,G	C,C	0.055666,0.155754	-0.0212729,-0.00965702	0.00862346,0.0117882	1.86549,0.384399	0.000183011	0.000366722
3	rs1458089	81101822	C,C	T,T	0.34493,0.59623	0.0176885,0.00303612	0.0041594,0.00871223	4.67522,0.138183	0.0001827	0.000523032
3	rs1380541	81420497	A,A	T,T	0.782306,0.451389	0.0102611,-0.0106515	0.00479102,0.00859004	1.49195,0.667594	0.000182589	0.000364892
3	rs10897852	81331393	C,C	G,G	0.614314,0.553571	0.00339181,0.014697	0.00406188,0.00859885	0.393942,1.0584	0.00018254	0.000364528
3	rs4999939	80942380	C,C	A,A	0.587475,0.065476	-0.0094492,0.000497119	0.00401624,0.0172809	1.72966,0.010083	0.000182336	0.000365185
3	rs4999940	80942337	G,G	A,A	0.587475,0.065476	-0.0094492,0.000497119	0.00401624,0.0172809	1.72966,0.010083	0.000182336	0.000365185
3	rs61888630	80928802	A,NA	C,NA	0.782306,NA	-0.00976428,NA	0.00479102,NA	1.38147,NA	0.000182276	0.000365273
3	rs74502631	81434993	NA,C	NA,A	NA,0.84623	NA,-0.00787533	NA,0.0118501	NA,0.295574	0.000182197	0.000364248
3	rs61888574	81381261	G,G	A,A	0.785288,0.452381	0.00982098,-0.0117006	0.00481501,0.00858839	1.38317,0.76175	0.000182194	0.000364074
3	rs74527802	81162752	NA,C	NA,G	NA,0.911706	NA,-0.0108847	NA,0.0150664	NA,0.327882	0.000182075	0.000364053
3	rs17142682	81317258	T,NA	C,NA	0.99503,NA	0.0310564,NA	0.0281148,NA	0.569729,NA	0.000181798	0.000363376
3	rs17142680	81317094	C,NA	G,NA	0.99503,NA	0.0310564,NA	0.0281148,NA	0.569729,NA	0.000181798	0.000363376
3	rs145788614	81441001	NA,C	NA,T	NA,0.968254	NA,0.0143286	NA,0.0243817	NA,0.254342	0.00018177	0.00036342
3	rs12283040	80779590	C,C	G,G	0.83499,0.811508	0.00443284,0.0212522	0.00532652,0.0109298	0.392239,1.28531	0.000181693	0.00036335
3	rs1458085	81098714	A,A	G,G	0.349901,0.615079	0.0176768,0.00456895	0.0041455,0.0087852	4.69741,0.219674	0.000181507	0.00052996
3	rs113964361	81310443	C,NA	A,NA	0.99503,NA	0.0309985,NA	0.0281148,NA	0.568291,NA	0.00018136	0.000362502
3	rs12796893	80761776	C,C	T,T	0.514911,0.89881	-0.00593247,0.0156887	0.00395606,0.0141743	0.873802,0.571278	0.000181302	0.000362257
3	rs6591964	81096761	C,C	T,T	0.343936,0.592262	0.0177006,0.00437352	0.00416224,0.00869873	4.67522,0.211039	0.000181156	0.000522849
3	rs12798039	81124233	C,C	T,T	0.913519,0.844246	0.00675477,0.0241502	0.00703429,0.0117882	0.47247,1.3926	0.000181091	0.000362066
3	rs142600599	80931378	NA,T	NA,C	NA,0.974206	NA,0.0156821	NA,0.0269663	NA,0.251135	0.000180885	0.000361658
3	rs11232687	81192131	G,G	A,A	0.472167,0.794643	0.0202646,0.00688043	0.00396044,0.0105819	6.50748,0.287723	0.000180739	0.0075908
3	rs17143081	81618893	C,NA	T,NA	0.95328,NA	-0.0136149,NA	0.0093687,NA	0.835171,NA	0.00018061	0.000361353
3	rs2373737	81104668	G,G	C,C	0.347913,0.60119	0.0176528,0.00254567	0.00415099,0.00873	4.67522,0.113175	0.000180407	0.000515745
3	rs11232831	81457488	G,G	A,A	0.695825,0.969246	-0.00617142,0.0267827	0.00429762,0.0247591	0.821024,0.553818	0.00018037	0.000359965
3	rs187547847	81378835	NA,G	NA,C	NA,0.986111	NA,0.0220405	NA,0.0365264	NA,0.262622	0.000180299	0.00036051
3	rs142053579	81120429	NA,A	NA,G	NA,0.973214	NA,0.0146324	NA,0.0264757	NA,0.236207	0.000180237	0.000360347
3	rs141419996	81612555	T,NA	C,NA	0.973161,NA	0.0119068,NA	0.0122339,NA	0.480932,NA	0.00018019	0.000359887
3	rs73510772	80719551	NA,G	NA,A	NA,0.85119	NA,-0.00652761	NA,0.0120109	NA,0.231508	0.000179868	0.000359613
3	rs7129178	81033703	A,A	G,G	0.929423,0.911706	-0.00684093,-0.0336975	0.00771974,0.0150664	0.425354,1.59666	0.0001798	0.000359265
3	rs11232786	81410451	G,G	A,A	0.693837,0.970238	-0.00602506,0.0297128	0.00428977,0.0251555	0.795433,0.624266	0.000179778	0.000358813
3	rs61890162	81604895	T,NA	C,NA	0.956262,NA	-0.0131245,NA	0.00966771,NA	0.757945,NA	0.000179687	0.000359434
3	rs73510774	80719768	NA,A	NA,C	NA,0.85119	NA,-0.00650201	NA,0.0120109	NA,0.230423	0.000179665	0.000359207
3	rs117506146	80744722	G,NA	A,NA	0.964215,NA	0.0103958,NA	0.0106439,NA	0.483174,NA	0.000179571	0.00035899
3	rs7123143	81005520	G,G	T,T	0.940358,0.820437	-0.00415082,-0.0227652	0.00834865,0.0111371	0.208268,1.3878	0.000179426	0.000358443
3	rs10501499	80942769	A,A	G,G	0.585487,0.065476	-0.00944251,0.000718205	0.00401339,0.0172809	1.72966,0.0146413	0.000179405	0.000359329
3	rs59978098	80748693	T,T	C,C	0.88668,0.609127	0.0133521,0.000762397	0.00623739,0.00876055	1.49078,0.0312133	0.000179349	0.000358884
3	rs11232935	81662569	C,C	G,G	0.704771,0.694444	-0.00731159,-0.0139213	0.00433447,0.00927981	1.03795,0.874295	0.00017934	0.000358591
3	rs11232704	81218149	T,T	C,C	0.89662,0.731151	0.0125395,-0.00119134	0.00649407,0.00964152	1.2717,0.0449566	0.000179331	0.000358376
3	rs12421924	80942794	G,G	A,A	0.585487,0.065476	-0.00944251,0.000662925	0.00401339,0.0172809	1.72966,0.0134973	0.000179307	0.000359131
3	rs12276144	81592830	C,C	T,T	0.911531,0.785714	-0.00258997,0.0219446	0.00696238,0.0104178	0.148805,1.4539	0.000179093	0.000358021
3	rs4575296	81587997	T,T	C,C	0.910537,0.785714	-0.00270938,0.0219446	0.00692737,0.0104178	0.157569,1.4539	0.000178796	0.000357435
3	rs141647162	81101296	NA,T	NA,C	NA,0.982143	NA,0.0204151	NA,0.0322783	NA,0.278125	0.000178774	0.00035746
3	rs7950689	81595133	G,G	A,A	0.912525,0.787698	-0.00215255,0.021974	0.00699802,0.0104531	0.120107,1.44928	0.000178738	0.000357302
3	rs11232589	81027845	G,G	T,T	0.637177,0.936508	0.019017,0.00409016	0.00411209,0.0175302	5.42572,0.0885692	0.000178611	0.000977341
3	rs11232711	81231936	G,G	A,A	0.895626,0.725198	0.0124381,-0.00197712	0.00646666,0.00957558	1.26418,0.0775756	0.000178484	0.000356686
3	rs117392995	81242198	NA,C	NA,G	NA,0.983135	NA,-0.0204278	NA,0.0331973	NA,0.268955	0.000178299	0.000356517
3	rs141943468	81340536	NA,G	NA,A	NA,0.974206	NA,0.0151207	NA,0.0269663	NA,0.240345	0.000178266	0.000356427
3	rs11232839	81468816	T,NA	A,NA	0.983101,NA	0.0168376,NA	0.0153396,NA	0.564864,NA	0.000178071	0.000355986
3	rs117745474	81506256	NA,C	NA,A	NA,0.952381	NA,0.0117506	NA,0.0200728	NA,0.253149	0.000177984	0.000355859
3	rs75806381	81046009	C,C	T,T	0.932406,0.997024	0.00579822,0.084718	0.00787557,0.078473	0.335742,0.552333	0.000177983	0.000355447
3	rs12577810	80940322	A,A	T,T	0.586481,0.065476	-0.00939667,0.00171968	0.00401481,0.0172809	1.71539,0.0358674	0.000177951	0.000356415
3	rs1458087	81098789	A,A	G,G	0.348907,0.614087	0.017641,0.00481494	0.00414823,0.00878099	4.67522,0.233988	0.000177868	0.000520235
3	rs12277683	81593189	A,A	T,T	0.912525,0.785714	-0.00233109,0.0218941	0.00699802,0.0104178	0.131324,1.44871	0.000177825	0.000355479
3	rs1545657	81104239	C,C	T,T	0.348907,0.622024	0.017641,0.0037558	0.00414823,0.00881592	4.67522,0.173867	0.000177819	0.000517858
3	rs2461666	80863249	C,C	G,G	0.055666,0.154762	-0.0211324,-0.00968223	0.00862346,0.011819	1.84579,0.384399	0.000177739	0.000356145
3	rs7103641	81390457	G,G	C,C	0.689861,0.970238	-0.00604842,0.0278891	0.00427445,0.0251555	0.803924,0.572555	0.000177702	0.000354654
3	rs61889099	80719577	NA,T	NA,G	NA,0.85119	NA,-0.00624302	NA,0.0120109	NA,0.219527	0.000177664	0.000355208
3	rs34097730	81343825	T,T	C,C	0.804175,0.972222	-0.00735905,-0.00972571	0.0049823,0.0260119	0.85491,0.149671	0.000177565	0.000354834
3	rs10897856	81359416	T,T	G,G	0.274354,0.109127	0.00124796,-0.026705	0.0044312,0.0137097	0.108894,1.2888	0.000177539	0.000354429
3	rs17414361	80783880	T,T	C,C	0.840954,0.804563	0.00459852,0.0208599	0.0054062,0.01078	0.403413,1.27585	0.00017674	0.000353451
3	rs67571596	81421162	G,G	A,A	0.7833,0.451389	0.0102286,-0.0106515	0.00479895,0.00859004	1.48077,0.667594	0.000176695	0.000353118
3	rs80354904	81308737	G,NA	T,NA	0.994036,NA	0.0239876,NA	0.0256781,NA	0.455661,NA	0.000176691	0.000353091
3	rs11601364	81605936	T,NA	C,NA	0.956262,NA	-0.0129837,NA	0.00966771,NA	0.746483,NA	0.000176689	0.000353436
3	rs141084479	80836863	C,NA	T,NA	0.972167,NA	0.0165923,NA	0.0120196,NA	0.776112,NA	0.000176294	0.000352502
3	rs10751041	80776396	A,A	C,C	0.105368,0.209325	0.00933221,0.0186701	0.00643966,0.0105074	0.831832,1.12153	0.000175931	0.000352075
3	rs17454247	81280906	T,T	A,A	0.795229,0.978175	-0.0075066,0.0104107	0.00489958,0.0292559	0.901355,0.14149	0.000175669	0.000351034
3	rs4999944	80942145	C,C	G,G	0.587475,0.065476	-0.00935531,0.00110532	0.00401624,0.0172809	1.70247,0.0227335	0.000175502	0.000351491
3	rs4288772	80939671	G,G	A,A	0.586481,0.065476	-0.00935198,0.00221438	0.00401481,0.0172809	1.70247,0.0467054	0.000175445	0.000351392
3	rs4999943	80942149	A,A	G,G	0.587475,0.065476	-0.00935531,0.00105	0.00401624,0.0172809	1.70247,0.0215685	0.000175394	0.000351275
3	rs2049262	80751851	T,T	A,A	0.816103,0.614087	0.0121951,-0.000674988	0.00510364,0.00878099	1.77284,0.0274604	0.000175313	0.000351021
3	rs6592001	81510915	G,G	A,A	0.899602,0.981151	0.014303,0.00334785	0.00657888,0.0314332	1.52726,0.0384934	0.000175229	0.00035015
3	rs57504785	80749010	G,G	C,C	0.885686,0.497024	0.0132157,-0.000597158	0.0062137,0.0085495	1.47585,0.0248829	0.000175077	0.000350325
3	rs12785743	81131871	C,C	G,G	0.796223,0.776786	0.0046336,0.0205847	0.00490845,0.0102658	0.46197,1.34733	0.000175062	0.000350007
3	rs188052433	81612852	G,NA	A,NA	0.949304,NA	-0.0101145,NA	0.00901262,NA	0.58211,NA	0.000174986	0.000349688
3	rs1540175	81354464	A,A	C,C	0.782306,0.970238	-0.00691639,-0.00502291	0.00479102,0.0251555	0.827259,0.0748243	0.000174761	0.000349238
3	rs1945703	81355792	G,G	A,A	0.620278,0.580357	0.00434114,0.0125384	0.00407393,0.00866195	0.54271,0.83047	0.000174747	0.000349039
3	rs4999941	80942264	T,T	C,C	0.587475,0.065476	-0.00935531,0.000607651	0.00401624,0.0172809	1.70247,0.0123562	0.000174591	0.000349668
3	rs76651648	80734208	G,NA	A,NA	0.962227,NA	0.0160463,NA	0.0103707,NA	0.914361,NA	0.000174493	0.000349041
3	rs11232550	80940039	G,G	T,T	0.586481,0.065476	-0.00935198,0.00176969	0.00401481,0.0172809	1.70247,0.0369522	0.000174364	0.000349227
3	rs75322260	81601608	NA,T	NA,C	NA,0.977182	NA,-0.0140803	NA,0.0286274	NA,0.205632	0.000174332	0.000348566
3	rs12577016	80710806	NA,T	NA,A	NA,0.973214	NA,0.0142551	NA,0.0264757	NA,0.228938	0.000174319	0.000348543
3	rs11232775	81393198	C,C	T,T	0.690855,0.970238	-0.00600886,0.0283703	0.00427824,0.0251555	0.795433,0.586019	0.000174223	0.00034772
3	rs60629019	81344679	A,NA	G,NA	0.99503,NA	0.0259834,NA	0.0281148,NA	0.449297,NA	0.000174091	0.000347893
3	rs4600228	81101288	G,G	A,A	0.34493,0.595238	0.017641,0.00298485	0.0041594,0.00870879	4.65309,0.135611	0.000174083	0.00048996
3	rs11232761	81352751	NA,C	NA,T	NA,0.939484	NA,-0.00898254	NA,0.0179277	NA,0.210179	0.000174077	0.000348052
3	rs10897861	81398908	A,A	G,G	0.691849,0.970238	-0.00601422,0.0285411	0.00428205,0.0251555	0.795433,0.590829	0.000173755	0.000346786
3	rs192247915	81170017	T,NA	C,NA	0.994036,NA	0.0233517,NA	0.0256781,NA	0.43993,NA	0.000173556	0.000346925
3	rs76025370	80736755	G,NA	A,NA	0.962227,NA	0.0159957,NA	0.0103707,NA	0.910176,NA	0.000173531	0.000347114
3	rs10792553	81099740	C,C	A,A	0.343936,0.615079	0.0176103,0.00431572	0.00416224,0.0087852	4.63322,0.205337	0.000173497	0.000494048
3	rs118124518	81578858	NA,T	NA,A	NA,0.935516	NA,0.00890033	NA,0.0174041	NA,0.215329	0.000173291	0.000346489
3	rs78603773	80761176	NA,T	NA,C	NA,0.983135	NA,0.0185891	NA,0.0331973	NA,0.23995	0.000173227	0.000346347
3	rs2512097	80867007	C,C	T,T	0.055666,0.16369	-0.0216558,-0.00744063	0.00862346,0.0115534	1.91974,0.284364	0.000173082	0.000346884
3	rs78667110	80743320	T,NA	C,NA	0.962227,NA	0.0159709,NA	0.0103707,NA	0.908127,NA	0.000173062	0.000346176
3	rs12293984	81517261	C,C	T,T	0.899602,0.981151	0.0142517,0.00385709	0.00657888,0.0314332	1.51871,0.0446304	0.000173035	0.000345766
3	rs111443318	81313089	C,NA	T,NA	0.99503,NA	0.0298434,NA	0.0281148,NA	0.539898,NA	0.000172989	0.000345775
```
